## Supplementary material for "Characterization of shared and ancestry-specific signals driving complex traits using multi-ancestry fine-mapping": susiex_nc3.cs80.snp

```
BP	SNP	PIP(CS1)	LogBF(CS1,Pop1)	LogBF(CS1,Pop2)	PIP(CS2)	LogBF(CS2,Pop1)	LogBF(CS2,Pop2)	PIP(CS3)	LogBF(CS3,Pop1)	LogBF(CS3,Pop2)
52620651	chr16:52620651:C:T	2.58393e-09	-0.902684	-1.28911	6.23273e-05	-0.985697	-1.29913	6.23421e-05	-0.985697	-1.29913
52620684	chr16:52620684:T:C	1.49795e-09	-1.67317	-1.06383	4.00964e-05	-1.68823	-1.03771	4.01066e-05	-1.68823	-1.03769
52620954	chr16:52620954:C:T	1.87372e-09	-1.2932	-1.21998	5.72694e-05	-1.1466	-1.22285	5.72816e-05	-1.14661	-1.22287
52621981	chr16:52621981:CTG:C	1.99564e-09	-1.35168	-1.09846	5.28732e-05	-1.35919	-1.09014	5.28869e-05	-1.35919	-1.09012
52622096	chr16:52622096:C:T	7.90856e-09	-1.46546e-10	-1.07316	0.000210137	-1.46546e-10	-1.06946	0.000210145	-1.46546e-10	-1.06966
52622364	chr16:52622364:AATAGGTT:A	9.76891e-09	-1.46546e-10	-0.861898	0.000259948	-1.46546e-10	-0.85674	0.000260013	-1.46546e-10	-0.856726
52622446	chr16:52622446:A:G	6.40712e-09	-1.46546e-10	-1.28369	0.000168754	-1.46546e-10	-1.28878	0.000168794	-1.46546e-10	-1.28878
52622676	chr16:52622676:C:G	2.52508e-09	-0.930585	-1.28424	8.70581e-05	-0.685482	-1.26516	8.70799e-05	-0.685483	-1.26515
52622867	chr16:52622867:C:T	1.71712e-08	-1.46546e-10	-0.297868	0.000521388	-1.46546e-10	-0.160728	0.00052151	-1.46546e-10	-0.160732
52622894	chr16:52622894:G:A	9.42021e-09	-1.46546e-10	-0.898246	0.000265676	-1.46546e-10	-0.834945	0.000265743	-1.46546e-10	-0.834928
52622964	chr16:52622964:G:A	7.08629e-09	-1.46546e-10	-1.18294	0.000185711	-1.46546e-10	-1.19303	0.000185753	-1.46546e-10	-1.19304
52623216	chr16:52623216:C:T	1.69371e-09	-1.31751	-1.29667	4.75204e-05	-1.26034	-1.29572	4.75316e-05	-1.26034	-1.29572
52623350	chr16:52623350:G:C	2.16596e-08	1.10362	-1.16928	0.000566094	1.10641	-1.18488	0.000566209	1.10641	-1.18491
52623422	chr16:52623422:C:T	1.23842e-09	-1.6404	-1.28687	3.3566e-05	-1.63309	-1.27062	3.35742e-05	-1.63309	-1.27061
52623613	chr16:52623613:T:C	2.87514e-09	-0.801641	-1.28336	0.000101162	-0.536709	-1.26379	0.000101188	-0.53671	-1.26377
52623621	chr16:52623621:A:G	2.6913e-09	-0.86145	-1.28963	9.40644e-05	-0.599942	-1.2733	9.40878e-05	-0.599943	-1.27329
52623878	chr16:52623878:T:C	1.09571e-08	-1.46546e-10	-0.747116	0.000292166	-1.46546e-10	-0.7399	0.000292239	-1.46546e-10	-0.739886
52624050	chr16:52624050:G:A	8.13656e-09	-1.46546e-10	-1.04474	0.000218006	-1.46546e-10	-1.0327	0.000218053	-1.46546e-10	-1.03272
52624349	chr16:52624349:T:C	6.36009e-09	-1.46546e-10	-1.29106	0.000170145	-1.46546e-10	-1.28057	0.000170184	-1.46546e-10	-1.28058
52624426	chr16:52624426:T:C	7.92236e-09	-1.07141	-3.11501e-10	0.000210497	-1.06775	-3.11501e-10	0.000210548	-1.06775	-3.11501e-10
52624704	chr16:52624704:C:T	6.89556e-09	-1.21023	-3.11501e-10	0.0001948	-1.14525	-3.11501e-10	0.000194847	-1.14525	-3.11501e-10
52624724	chr16:52624724:A:C	6.70591e-09	-1.46546e-10	-1.23811	0.000178706	-1.46546e-10	-1.23148	0.000178746	-1.46546e-10	-1.23149
52625438	chr16:52625438:G:T	1.913e-09	-1.20788	-1.28455	6.26336e-05	-1.01236	-1.26756	6.26489e-05	-1.01236	-1.26755
52625523	chr16:52625523:G:C	1.31395e-09	-1.56988	-1.29819	4.12629e-05	-1.416	-1.28125	4.12728e-05	-1.41601	-1.28125
52625862	chr16:52625862:G:A	4.23335e-09	-1.69811	-3.11501e-10	0.000124839	-1.59019	-3.11501e-10	0.000124869	-1.5902	-3.11501e-10
52626122	chr16:52626122:G:A	1.68066e-08	-1.46546e-10	-0.319334	0.000458577	-1.46546e-10	-0.289093	0.000458702	-1.46546e-10	-0.289058
52626264	chr16:52626264:A:G	2.25894e-09	-1.10369	-1.22252	7.60914e-05	-0.89586	-1.18943	7.61109e-05	-0.895864	-1.1894
52626623	chr16:52626623:T:C	6.84713e-09	-1.46546e-10	-1.21727	0.000179392	-1.46546e-10	-1.22765	0.000179435	-1.46546e-10	-1.22765
52626967	chr16:52626967:T:C	1.42357e-09	-1.52774	-1.2602	3.81117e-05	-1.52751	-1.24919	3.81208e-05	-1.52751	-1.24919
52627110	chr16:52627110:C:T	6.39163e-09	-1.46546e-10	-1.28611	0.000170265	-1.46546e-10	-1.27987	0.000170305	-1.46546e-10	-1.27987
52627233	chr16:52627233:T:C	6.97083e-09	-1.46546e-10	-1.19937	0.000182677	-1.46546e-10	-1.20951	0.000182718	-1.46546e-10	-1.20951
52627333	chr16:52627333:A:G	9.44956e-09	-0.895136	-3.11501e-10	0.00024485	-0.916577	-3.11501e-10	0.000244908	-0.916576	-3.11501e-10
52627369	chr16:52627369:A:G	6.83734e-09	-1.46546e-10	-1.2187	0.000184796	-1.46546e-10	-1.19797	0.000184839	-1.46546e-10	-1.19797
52627575	chr16:52627575:G:C	1.56958e-09	-1.44426	-1.24603	4.13238e-05	-1.46985	-1.22594	4.1334e-05	-1.46984	-1.22593
52628390	chr16:52628390:G:A	6.56204e-09	-1.46546e-10	-1.2598	0.000175788	-1.46546e-10	-1.24794	0.000175827	-1.46546e-10	-1.24796
52628746	chr16:52628746:C:G	1.56199e-09	-1.63691	-1.05823	4.06772e-05	-1.67194	-1.03961	4.06842e-05	-1.67194	-1.03968
52628801	chr16:52628801:A:G	6.51575e-09	-1.46546e-10	-1.26688	0.000174324	-1.46546e-10	-1.25631	0.000174363	-1.46546e-10	-1.25632
52628908	chr16:52628908:T:C	6.79161e-09	-1.46546e-10	-1.22542	0.000182485	-1.46546e-10	-1.21056	0.000182524	-1.46546e-10	-1.21058
52629063	chr16:52629063:T:C	1.73924e-09	-1.6196	-0.968053	4.67253e-05	-1.6524	-0.920539	4.67326e-05	-1.6524	-0.920619
52629065	chr16:52629065:G:T	1.29489e-09	-1.58365	-1.29903	3.59324e-05	-1.53645	-1.29913	3.59409e-05	-1.53645	-1.29913
52629504	chr16:52629504:AGT:A	1.32169e-09	-1.56422	-1.29797	3.6761e-05	-1.51404	-1.29875	3.67697e-05	-1.51404	-1.29875
52629533	chr16:52629533:A:G	2.10934e-09	-1.50396	-0.89077	6.01591e-05	-1.44104	-0.879185	6.01687e-05	-1.44105	-0.87926
52629568	chr16:52629568:C:T	1.9291e-09	-1.48288	-1.00116	5.51732e-05	-1.41733	-0.989418	5.51826e-05	-1.41733	-0.989482
52629979	chr16:52629979:G:A	3.83123e-09	-0.615549	-1.18237	0.000119532	-0.471821	-1.16182	0.00011956	-0.471822	-1.16182
52630035	chr16:52630035:G:T	1.20184e-09	-1.67204	-1.2852	3.50303e-05	-1.58313	-1.27788	3.50384e-05	-1.58313	-1.27789
52630089	chr16:52630089:G:A	1.99672e-09	-1.48901	-0.960589	5.64177e-05	-1.42481	-0.959626	5.64271e-05	-1.42482	-0.959693
52630753	chr16:52630753:G:A	6.68804e-09	-1.46546e-10	-1.24078	0.000175854	-1.46546e-10	-1.24757	0.000175895	-1.46546e-10	-1.24757
52630885	chr16:52630885:T:C	1.76032e-09	-1.52847	-1.04714	4.95716e-05	-1.48158	-1.03222	4.95804e-05	-1.48158	-1.03228
52631732	chr16:52631732:T:C	6.13673e-09	-1.32681	-3.11501e-10	0.000162422	-1.32703	-3.11501e-10	0.00016246	-1.32703	-3.11501e-10
52631762	chr16:52631762:G:A	9.27065e-09	-1.46546e-10	-0.91425	0.000256283	-1.46546e-10	-0.870939	0.000256334	-1.46546e-10	-0.870977
52631772	chr16:52631772:T:A	1.39543e-09	-1.5088	-1.2991	3.91975e-05	-1.44988	-1.29873	3.92066e-05	-1.44988	-1.29873
52632186	chr16:52632186:G:A	8.97492e-09	-1.46546e-10	-0.94667	0.00025307	-1.46546e-10	-0.883554	0.000253134	-1.46546e-10	-0.883538
52632262	chr16:52632262:G:A	6.60092e-09	-1.46546e-10	-1.25389	0.000173598	-1.46546e-10	-1.26048	0.000173638	-1.46546e-10	-1.26048
52632690	chr16:52632690:A:G	1.8623e-09	-1.52591	-0.993387	5.2425e-05	-1.48029	-0.977554	5.2434e-05	-1.48029	-0.977617
52632695	chr16:52632695:A:G	1.81653e-09	-1.53402	-1.01015	5.10739e-05	-1.48963	-0.994319	5.10827e-05	-1.48963	-0.994381
52633030	chr16:52633030:A:C	4.35906e-09	-1.66885	-3.11501e-10	0.000117239	-1.65301	-3.11501e-10	0.000117267	-1.65301	-3.11501e-10
52633109	chr16:52633109:A:C	9.2167e-09	-1.46546e-10	-0.920087	0.000260328	-1.46546e-10	-0.855281	0.000260394	-1.46546e-10	-0.855264
52633295	chr16:52633295:T:A	2.40894e-08	0.0406665	-3.11501e-10	0.000628683	0.0264055	-3.11501e-10	0.000628843	0.0264217	-3.11501e-10
52633308	chr16:52633308:G:A	3.58607e-08	-1.46546e-10	0.438539	0.00102856	-1.46546e-10	0.518695	0.00102875	-1.46546e-10	0.518639
52633462	chr16:52633462:C:A	1.3515e-08	-1.46546e-10	-0.537303	0.000354546	-1.46546e-10	-0.546383	0.000354634	-1.46546e-10	-0.546374
52633514	chr16:52633514:TA:T	1.95924e-09	-1.53136	-0.937188	5.51997e-05	-1.48683	-0.919435	5.52088e-05	-1.48683	-0.919504
52633591	chr16:52633591:C:A	6.50351e-09	-1.46546e-10	-1.26876	0.000171561	-1.46546e-10	-1.27229	0.0001716	-1.46546e-10	-1.27229
52634678	chr16:52634678:G:A	7.14171e-09	-1.17515	-3.11501e-10	0.000176835	-1.24201	-3.11501e-10	0.000176877	-1.242	-3.11501e-10
52634812	chr16:52634812:G:A	6.50691e-09	-1.46546e-10	-1.26824	0.000171617	-1.46546e-10	-1.27196	0.000171656	-1.46546e-10	-1.27197
52634964	chr16:52634964:A:G	1.68707e-09	-1.61477	-1.00334	4.38795e-05	-1.6548	-0.980975	4.38869e-05	-1.6548	-0.981044
52635058	chr16:52635058:G:A	1.91746e-09	-1.55389	-0.93621	5.3925e-05	-1.51262	-0.917008	5.39339e-05	-1.51262	-0.917078
52635103	chr16:52635103:T:C	9.81992e-09	-1.46546e-10	-0.856691	0.000258097	-1.46546e-10	-0.863885	0.000258161	-1.46546e-10	-0.863876
52635137	chr16:52635137:T:A	2.19774e-08	-1.46546e-10	-0.0510896	0.000569663	-1.46546e-10	-0.0721773	0.000569794	-1.46546e-10	-0.0721838
52635159	chr16:52635159:T:C	4.5973e-09	-1.61563	-3.11501e-10	0.000126018	-1.58079	-3.11501e-10	0.000126048	-1.5808	-3.11501e-10
52635377	chr16:52635377:A:C	1.9959e-09	-1.53821	-0.911795	5.62545e-05	-1.49555	-0.891784	5.62636e-05	-1.49555	-0.891857
52635417	chr16:52635417:G:A	2.62234e-08	-1.46546e-10	0.125549	0.000680922	-1.46546e-10	0.106226	0.000681079	-1.46546e-10	0.106218
52635560	chr16:52635560:C:T	1.33076e-09	-1.55712	-1.29823	3.70389e-05	-1.50612	-1.29913	3.70476e-05	-1.50612	-1.29913
52635827	chr16:52635827:T:C	4.34024e-09	-1.67317	-3.11501e-10	0.000114475	-1.67686	-3.11501e-10	0.000114502	-1.67686	-3.11501e-10
52636055	chr16:52636055:G:A	2.20783e-08	-1.46546e-10	-0.046509	0.000572264	-1.46546e-10	-0.0676216	0.000572396	-1.46546e-10	-0.0676281
52636060	chr16:52636060:A:T	2.41092e-08	0.0414891	-3.11501e-10	0.000656705	0.0700131	-3.11501e-10	0.000656871	0.0700285	-3.11501e-10
52636125	chr16:52636125:C:G	6.804e-09	-1.46546e-10	-1.22359	0.000179468	-1.46546e-10	-1.22722	0.000179509	-1.46546e-10	-1.22723
52636266	chr16:52636266:C:T	1.26312e-08	-1.46546e-10	-0.60493	0.000384055	-1.46546e-10	-0.466437	0.000384145	-1.46546e-10	-0.466438
52636512	chr16:52636512:T:A	1.567e-09	-1.49607	-1.19587	4.4193e-05	-1.44698	-1.18167	4.42018e-05	-1.44698	-1.18171
52636539	chr16:52636539:A:T	1.52381e-09	-1.51402	-1.20587	4.2859e-05	-1.46697	-1.19233	4.28676e-05	-1.46697	-1.19237
52636784	chr16:52636784:C:T	6.33577e-09	-1.46546e-10	-1.29489	0.000168884	-1.46546e-10	-1.28801	0.000168924	-1.46546e-10	-1.28801
52636785	chr16:52636785:C:T	4.57992e-09	-1.61942	-3.11501e-10	0.000119619	-1.63291	-3.11501e-10	0.000119647	-1.63291	-3.11501e-10
52636846	chr16:52636846:G:A	6.43807e-09	-1.46546e-10	-1.27887	0.000171948	-1.46546e-10	-1.27003	0.000171986	-1.46546e-10	-1.27004
52636961	chr16:52636961:CA:C	1.25953e-08	-1.46546e-10	-0.607783	0.000382861	-1.46546e-10	-0.469551	0.000382951	-1.46546e-10	-0.469553
52636990	chr16:52636990:C:T	6.50562e-09	-1.46546e-10	-1.26844	0.000171612	-1.46546e-10	-1.27198	0.000171652	-1.46546e-10	-1.27199
52637279	chr16:52637279:C:G	1.20904e-09	-1.66528	-1.28599	3.16972e-05	-1.67183	-1.28916	3.17049e-05	-1.67183	-1.28916
52637378	chr16:52637378:C:T	6.50562e-09	-1.46546e-10	-1.26844	0.000171612	-1.46546e-10	-1.27198	0.000171652	-1.46546e-10	-1.27199
52637547	chr16:52637547:C:T	1.18547e-09	-1.67453	-1.29643	3.06688e-05	-1.6991	-1.29487	3.0676e-05	-1.6991	-1.29488
52637557	chr16:52637557:A:C	6.3875e-09	-1.46546e-10	-1.28676	0.000168733	-1.46546e-10	-1.2889	0.000168773	-1.46546e-10	-1.28891
52637858	chr16:52637858:C:T	1.86839e-09	-1.56398	-0.952042	4.83915e-05	-1.64766	-0.890234	4.84041e-05	-1.64766	-0.890212
52638158	chr16:52638158:G:A	6.70322e-09	-1.46546e-10	-1.23851	0.000175668	-1.46546e-10	-1.24863	0.000175708	-1.46546e-10	-1.24863
52638182	chr16:52638182:T:C	4.56687e-09	-1.62228	-3.11501e-10	0.000124934	-1.58944	-3.11501e-10	0.000124964	-1.58944	-3.11501e-10
52638332	chr16:52638332:T:A	1.40149e-08	-1.46546e-10	-0.500983	0.00038729	-1.46546e-10	-0.458048	0.000387381	-1.46546e-10	-0.458051
52638584	chr16:52638584:A:G	1.59119e-09	-1.43573	-1.24089	4.48434e-05	-1.36501	-1.24904	4.48545e-05	-1.36501	-1.24903
52638612	chr16:52638612:G:T	6.34305e-09	-1.46546e-10	-1.29374	0.000168754	-1.46546e-10	-1.28878	0.000168793	-1.46546e-10	-1.28879
52639067	chr16:52639067:G:A	1.4814e-08	-1.46546e-10	-0.445529	0.000388077	-1.46546e-10	-0.45602	0.000388173	-1.46546e-10	-0.456008
52639252	chr16:52639252:T:C	1.4815e-09	-1.46313	-1.28492	3.87213e-05	-1.47648	-1.28435	3.87303e-05	-1.47648	-1.28436
52639473	chr16:52639473:T:C	1.50831e-09	-1.64981	-1.0803	4.01631e-05	-1.6339	-1.09037	4.01726e-05	-1.6339	-1.09037
52640254	chr16:52640254:G:A	6.97643e-08	1.10402	-3.11501e-10	0.00181509	1.08667	-3.11501e-10	0.00181554	1.08668	-3.11501e-10
52640456	chr16:52640456:C:T	4.45005e-09	-1.64819	-3.11501e-10	0.00013964	-1.47816	-3.11501e-10	0.000139672	-1.47816	-3.11501e-10
52640570	chr16:52640570:A:G	6.64412e-09	-1.46546e-10	-1.24737	0.000172641	-1.46546e-10	-1.26601	0.000172683	-1.46546e-10	-1.266
52640788	chr16:52640788:T:C	8.60001e-09	-1.46546e-10	-0.98934	0.000227036	-1.46546e-10	-0.992112	0.000227085	-1.46546e-10	-0.992134
52641140	chr16:52641140:A:G	1.41656e-09	-1.49373	-1.29914	3.58931e-05	-1.53765	-1.29902	3.59016e-05	-1.53765	-1.29902
52641299	chr16:52641299:C:G	6.63873e-09	-1.46546e-10	-1.24818	0.000172529	-1.46546e-10	-1.26666	0.000172571	-1.46546e-10	-1.26665
52641465	chr16:52641465:C:T	1.12057e-08	-1.46546e-10	-0.724677	0.000285763	-1.46546e-10	-0.762061	0.000285832	-1.46546e-10	-0.762054
52641501	chr16:52641501:A:G	2.42703e-09	-1.06838	-1.18606	7.6334e-05	-0.948077	-1.13403	7.63538e-05	-0.94808	-1.134
52641559	chr16:52641559:T:TATACC	8.53165e-09	-1.46546e-10	-0.997321	0.000225243	-1.46546e-10	-1.00004	0.000225291	-1.46546e-10	-1.00006
52641891	chr16:52641891:A:G	1.56706e-09	-1.49847	-1.19344	4.31779e-05	-1.49394	-1.15796	4.31869e-05	-1.49394	-1.15798
52642041	chr16:52642041:G:A	1.3743e-09	-1.69709	-1.12607	3.58922e-05	-1.69898	-1.13772	3.59014e-05	-1.69898	-1.13771
52642106	chr16:52642106:G:C	7.30557e-09	-1.46546e-10	-1.15247	0.000197952	-1.46546e-10	-1.1292	0.000197994	-1.46546e-10	-1.12922
52642158	chr16:52642158:G:A	1.10708e-08	-1.46546e-10	-0.736796	0.000290096	-1.46546e-10	-0.74701	0.000290158	-1.46546e-10	-0.747034
52642456	chr16:52642456:C:T	1.59222e-09	-1.64932	-1.02665	4.37905e-05	-1.62166	-1.01615	4.38021e-05	-1.62166	-1.01612
52642501	chr16:52642501:T:C	2.49794e-08	-1.46546e-10	0.0769483	0.000725361	-1.46546e-10	0.169448	0.000725507	-1.46546e-10	0.169412
52642661	chr16:52642661:A:T	1.61593e-09	-1.39907	-1.26212	4.32815e-05	-1.37749	-1.272	4.32924e-05	-1.37749	-1.27199
52642931	chr16:52642931:G:A	2.11573e-09	-1.26778	-1.12392	6.33984e-05	-1.16097	-1.10681	6.34122e-05	-1.16098	-1.10683
52643098	chr16:52643098:A:G	6.33148e-09	-1.46546e-10	-1.29557	0.000167378	-1.46546e-10	-1.29697	0.000167418	-1.46546e-10	-1.29697
52643279	chr16:52643279:A:C	1.11981e-08	-1.46546e-10	-0.72536	0.000292942	-1.46546e-10	-0.737249	0.000293004	-1.46546e-10	-0.737272
52643598	chr16:52643598:G:A	1.14084e-08	-1.46546e-10	-0.706751	0.000300712	-1.46546e-10	-0.711069	0.000300774	-1.46546e-10	-0.7111
52644166	chr16:52644166:G:GAA	9.28386e-09	-1.46546e-10	-0.912826	0.000244959	-1.46546e-10	-0.916131	0.000245011	-1.46546e-10	-0.916156
52645097	chr16:52645097:G:A	1.51808e-09	-1.43649	-1.28717	4.1138e-05	-1.41689	-1.2834	4.11473e-05	-1.41689	-1.28341
52645181	chr16:52645181:A:C	1.39082e-09	-1.57254	-1.23867	3.86942e-05	-1.53273	-1.2288	3.87029e-05	-1.53273	-1.22881
52645779	chr16:52645779:C:T	6.72027e-09	-1.46546e-10	-1.23598	0.000178286	-1.46546e-10	-1.23384	0.00017833	-1.46546e-10	-1.23382
52645993	chr16:52645993:A:G	1.45187e-09	-1.56954	-1.19871	4.04417e-05	-1.52969	-1.18767	4.04507e-05	-1.52969	-1.18768
52646057	chr16:52646057:T:C	1.10241e-08	-1.46546e-10	-0.741023	0.000290129	-1.46546e-10	-0.746896	0.000290189	-1.46546e-10	-0.746927
52646160	chr16:52646160:T:A	1.2086e-08	-1.46546e-10	-0.649056	0.00031825	-1.46546e-10	-0.654385	0.000318315	-1.46546e-10	-0.654419
52646166	chr16:52646166:G:A	1.16538e-09	-1.69892	-1.28913	3.07504e-05	-1.69866	-1.29266	3.07577e-05	-1.69866	-1.29265
52646206	chr16:52646206:G:A	9.19087e-09	-0.922893	-3.11501e-10	0.000221036	-1.0189	-3.11501e-10	0.000221089	-1.01889	-3.11501e-10
52646556	chr16:52646556:G:A	6.96307e-09	-1.46546e-10	-1.20048	0.000192373	-1.46546e-10	-1.15778	0.00019242	-1.46546e-10	-1.15778
52646606	chr16:52646606:G:C	1.34346e-09	-1.61521	-1.23064	3.70934e-05	-1.58188	-1.2219	3.71017e-05	-1.58188	-1.22191
52646915	chr16:52646915:T:C	7.59732e-09	-1.11331	-3.11501e-10	0.000176574	-1.24348	-3.11501e-10	0.000176616	-1.24348	-3.11501e-10
52646987	chr16:52646987:A:G	8.4948e-09	-1.46546e-10	-1.00165	0.000225839	-1.46546e-10	-0.997402	0.000225896	-1.46546e-10	-0.997382
52647051	chr16:52647051:G:A	6.83049e-09	-1.21971	-3.11501e-10	0.000157484	-1.3579	-3.11501e-10	0.000157522	-1.3579	-3.11501e-10
52647089	chr16:52647089:T:C	1.43863e-09	-1.59315	-1.18426	3.99424e-05	-1.55661	-1.17317	3.99512e-05	-1.55661	-1.17319
52647924	chr16:52647924:C:T	1.75591e-09	-1.31253	-1.26558	4.98771e-05	-1.23163	-1.27603	4.98889e-05	-1.23163	-1.27603
52648123	chr16:52648123:G:GTAAT	6.86379e-09	-1.46546e-10	-1.21484	0.000177564	-1.46546e-10	-1.23789	0.000177608	-1.46546e-10	-1.23788
52648227	chr16:52648227:T:C	1.50794e-09	-1.4313	-1.29906	4.05753e-05	-1.41519	-1.29887	4.05848e-05	-1.41519	-1.29888
52648248	chr16:52648248:C:A	1.45926e-08	-1.46546e-10	-0.460587	0.000398976	-1.46546e-10	-0.428322	0.000399063	-1.46546e-10	-0.428341
52648412	chr16:52648412:G:A	1.59278e-09	-1.52228	-1.15334	4.21657e-05	-1.55309	-1.12252	4.21761e-05	-1.55309	-1.12251
52648824	chr16:52648824:T:C	6.59836e-09	-1.46546e-10	-1.25428	0.000176704	-1.46546e-10	-1.24275	0.000176746	-1.46546e-10	-1.24274
52649019	chr16:52649019:T:C	1.16135e-09	-1.69499	-1.29653	3.06193e-05	-1.69778	-1.29782	3.06266e-05	-1.69778	-1.29781
52649395	chr16:52649395:T:G	6.87396e-09	-1.46546e-10	-1.21336	0.000180492	-1.46546e-10	-1.22154	0.000180534	-1.46546e-10	-1.22154
52650132	chr16:52650132:C:T	1.19757e-09	-1.66545	-1.29536	3.14505e-05	-1.66972	-1.29908	3.14579e-05	-1.66972	-1.29908
52650160	chr16:52650160:G:A	2.2208e-09	-1.05351	-1.28973	5.85796e-05	-1.06712	-1.27971	5.85932e-05	-1.06713	-1.27972
52650223	chr16:52650223:G:A	2.96183e-08	-1.46546e-10	0.247288	0.000721641	-1.46546e-10	0.164306	0.000721859	-1.46546e-10	0.164371
52650714	chr16:52650714:G:T	6.90162e-09	-1.46546e-10	-1.20935	0.000184634	-1.46546e-10	-1.19885	0.000184676	-1.46546e-10	-1.19886
52650758	chr16:52650758:T:C	1.22579e-08	-1.46546e-10	-0.634929	0.000309518	-1.46546e-10	-0.682206	0.000309595	-1.46546e-10	-0.682194
52650762	chr16:52650762:T:A	7.65718e-09	-1.46546e-10	-1.10546	0.000194673	-1.46546e-10	-1.1459	0.000194718	-1.46546e-10	-1.14591
52651004	chr16:52651004:A:G	2.28727e-09	-1.0398	-1.27395	4.78676e-05	-1.35017	-1.19861	4.788e-05	-1.35017	-1.19859
52651364	chr16:52651364:A:G	2.98408e-09	-1.49218	-0.555627	7.62248e-05	-1.48999	-0.59355	7.62321e-05	-1.48998	-0.593693
52651369	chr16:52651369:T:C	1.16123e-09	-1.69827	-1.29335	3.07246e-05	-1.69535	-1.29681	3.07315e-05	-1.69535	-1.29682
52651417	chr16:52651417:C:T	1.15549e-09	-1.69826	-1.29832	3.0651e-05	-1.69542	-1.29914	3.06583e-05	-1.69542	-1.29914
52651675	chr16:52651675:C:G	7.43716e-09	-1.46546e-10	-1.13461	0.000190741	-1.46546e-10	-1.16631	0.000190788	-1.46546e-10	-1.1663
52652356	chr16:52652356:T:C	2.09731e-09	-1.56636	-0.834087	5.63903e-05	-1.60651	-0.778412	5.64032e-05	-1.60651	-0.778422
52652531	chr16:52652531:G:A	4.24607e-09	-1.69511	-3.11501e-10	0.000112472	-1.69452	-3.11501e-10	0.000112498	-1.69452	-3.11501e-10
52652698	chr16:52652698:G:A	7.86796e-09	-1.46546e-10	-1.0783	0.00020171	-1.46546e-10	-1.11039	0.000201758	-1.46546e-10	-1.11039
52653141	chr16:52653141:G:A	1.52955e-09	-1.47818	-1.23795	3.82954e-05	-1.52544	-1.24645	3.83038e-05	-1.52544	-1.24647
52653218	chr16:52653218:A:G	4.8678e-09	-1.55846	-3.11501e-10	0.000122818	-1.60652	-3.11501e-10	0.000122847	-1.60652	-3.11501e-10
52653637	chr16:52653637:A:G	1.42346e-09	-1.68246	-1.10555	3.93528e-05	-1.68033	-1.06433	3.93611e-05	-1.68033	-1.06436
52653836	chr16:52653836:G:T	3.29378e-09	-1.66215	-0.286923	0.000102908	-1.61906	-0.164334	0.000102921	-1.61906	-0.16444
52653853	chr16:52653853:G:C	5.30527e-09	-1.4724	-3.11501e-10	0.000134314	-1.51704	-3.11501e-10	0.000134345	-1.51705	-3.11501e-10
52653867	chr16:52653867:A:G	1.69973e-09	-1.40134	-1.20929	4.21367e-05	-1.45613	-1.22017	4.21458e-05	-1.45613	-1.22019
52653897	chr16:52653897:G:A	3.70216e-09	-1.66084	-0.171344	0.000116911	-1.61699	-0.0388204	0.000116925	-1.61699	-0.0389314
52654192	chr16:52654192:T:C	1.57304e-09	-1.57752	-1.11057	4.34026e-05	-1.54221	-1.10449	4.34102e-05	-1.54221	-1.10455
52654440	chr16:52654440:A:C	1.17063e-09	-1.6916	-1.29197	3.06403e-05	-1.69912	-1.29579	3.06471e-05	-1.69912	-1.2958
52654598	chr16:52654598:A:G	6.63053e-09	-1.46546e-10	-1.24942	0.000176119	-1.46546e-10	-1.24606	0.000176163	-1.46546e-10	-1.24605
52655150	chr16:52655150:A:G	1.67253e-09	-1.3937	-1.23307	4.15335e-05	-1.44896	-1.24176	4.15426e-05	-1.44897	-1.24177
52655601	chr16:52655601:A:G	2.97983e-09	-1.42947	-0.619762	7.69633e-05	-1.402	-0.671891	7.6971e-05	-1.402	-0.672031
52655997	chr16:52655997:C:T	8.52618e-09	-1.46546e-10	-0.997962	0.000217887	-1.46546e-10	-1.03324	0.000217944	-1.46546e-10	-1.03322
52656076	chr16:52656076:G:T	5.11569e-09	-1.50879	-3.11501e-10	0.000130203	-1.54813	-3.11501e-10	0.000130233	-1.54813	-3.11501e-10
52656414	chr16:52656414:A:G	2.929e-09	-1.18953	-0.876909	8.23726e-05	-1.14107	-0.864897	8.2383e-05	-1.14107	-0.865012
52656534	chr16:52656534:C:A	9.88178e-09	-1.46546e-10	-0.850411	0.00028503	-1.46546e-10	-0.764628	0.000285092	-1.46546e-10	-0.764647
52656792	chr16:52656792:C:T	9.65762e-09	-1.46546e-10	-0.873356	0.000264745	-1.46546e-10	-0.838457	0.000264803	-1.46546e-10	-0.838473
52656890	chr16:52656890:A:G	2.25903e-09	-1.42147	-0.904702	6.30992e-05	-1.41162	-0.860894	6.31177e-05	-1.41162	-0.860841
52656997	chr16:52656997:T:G	1.24248e-09	-1.62509	-1.2989	3.22606e-05	-1.64448	-1.29889	3.22682e-05	-1.64448	-1.29889
52657016	chr16:52657016:A:G	1.94269e-09	-1.45822	-1.01881	5.42878e-05	-1.40587	-1.01706	5.42965e-05	-1.40586	-1.01713
52657107	chr16:52657107:G:T	2.4447e-09	-1.33367	-0.913515	6.70242e-05	-1.29484	-0.91733	6.70333e-05	-1.29483	-0.917435
52657429	chr16:52657429:A:T	1.78075e-08	-1.46546e-10	-0.261486	0.000429344	-1.46546e-10	-0.354964	0.000429458	-1.46546e-10	-0.354936
52657868	chr16:52657868:C:A	1.56402e-09	-1.48197	-1.21187	3.9027e-05	-1.53047	-1.2225	3.90356e-05	-1.53047	-1.22252
52657920	chr16:52657920:A:C	1.82162e-09	-1.52635	-1.01503	4.59925e-05	-1.4997	-1.08904	4.60028e-05	-1.4997	-1.08905
52657999	chr16:52657999:CTT:C	2.44147e-09	-1.50426	-0.744249	6.31929e-05	-1.48136	-0.789666	6.32004e-05	-1.48136	-0.789787
52658496	chr16:52658496:C:G	1.34942e-09	-1.69012	-1.15131	3.9692e-05	-1.6962	-1.03987	3.97027e-05	-1.6962	-1.03984
52658579	chr16:52658579:A:T	1.72451e-09	-1.5442	-1.05195	4.79653e-05	-1.50066	-1.04608	4.79732e-05	-1.50066	-1.04615
52658620	chr16:52658620:C:T	4.29886e-09	-1.68275	-3.11501e-10	0.000114155	-1.67966	-3.11501e-10	0.000114182	-1.67966	-3.11501e-10
52658711	chr16:52658711:A:ATC	1.71917e-09	-1.54907	-1.05019	4.7615e-05	-1.50633	-1.04775	4.76228e-05	-1.50633	-1.04782
52659873	chr16:52659873:ATGTTGCAGAAGGAAAAGAGTG:A	4.57805e-09	-1.61983	-3.11501e-10	0.000131649	-1.53708	-3.11501e-10	0.00013168	-1.53709	-3.11501e-10
52660096	chr16:52660096:G:A	7.18066e-09	-1.46546e-10	-1.16971	0.000194446	-1.46546e-10	-1.14707	0.000194493	-1.46546e-10	-1.14706
52660193	chr16:52660193:G:A	9.36823e-09	-1.46546e-10	-0.903779	0.000253846	-1.46546e-10	-0.880495	0.000253902	-1.46546e-10	-0.880511
52660766	chr16:52660766:G:A	6.79684e-09	-1.46546e-10	-1.22465	0.000175347	-1.46546e-10	-1.25046	0.000175387	-1.46546e-10	-1.25046
52660977	chr16:52660977:C:A	2.63702e-09	-1.37053	-0.800927	7.19058e-05	-1.3359	-0.805963	7.19145e-05	-1.3359	-0.806081
52661201	chr16:52661201:A:G	6.67814e-09	-1.46546e-10	-1.24226	0.000175774	-1.46546e-10	-1.24802	0.000175817	-1.46546e-10	-1.24802
52661361	chr16:52661361:T:C	8.1702e-09	-1.46546e-10	-1.04061	0.000211283	-1.46546e-10	-1.06403	0.000211332	-1.46546e-10	-1.06403
52661499	chr16:52661499:C:A	8.88514e-09	-1.46546e-10	-0.956723	0.000227706	-1.46546e-10	-0.989169	0.00022776	-1.46546e-10	-0.989166
52662180	chr16:52662180:G:A	2.69231e-09	-1.33495	-0.815758	7.36739e-05	-1.29895	-0.818623	7.36829e-05	-1.29895	-0.818741
52662232	chr16:52662232:T:A	1.65318e-09	-1.45781	-1.18059	4.11211e-05	-1.51026	-1.19044	4.11299e-05	-1.51026	-1.19046
52662376	chr16:52662376:C:T	6.31344e-09	-1.2404	-0.0580269	0.000175153	-1.18384	-0.0677222	0.000175177	-1.18384	-0.0678236
52662551	chr16:52662551:CTT:C	9.945e-09	-1.46546e-10	-0.844033	0.00028696	-1.46546e-10	-0.757879	0.000287023	-1.46546e-10	-0.757898
52662558	chr16:52662558:G:A	1.66305e-08	-1.46546e-10	-0.329863	0.000452525	-1.46546e-10	-0.302378	0.000452617	-1.46546e-10	-0.302412
52662658	chr16:52662658:A:G	4.41996e-09	-1.65497	-3.11501e-10	0.000116276	-1.66125	-3.11501e-10	0.000116304	-1.66125	-3.11501e-10
52662920	chr16:52662920:C:T	1.42125e-08	-1.46546e-10	-0.486982	0.000432376	-1.46546e-10	-0.347928	0.000432457	-1.46546e-10	-0.347977
52663712	chr16:52663712:A:G	1.19807e-09	-1.68855	-1.27184	3.11203e-05	-1.69907	-1.28029	3.11266e-05	-1.69907	-1.28033
52663937	chr16:52663937:C:T	2.66166e-09	-1.36652	-0.795631	7.24879e-05	-1.33289	-0.800912	7.24967e-05	-1.33289	-0.801031
52663966	chr16:52663966:A:G	7.84482e-09	-1.46546e-10	-1.08125	0.000200157	-1.46546e-10	-1.11812	0.000200207	-1.46546e-10	-1.11811
52663998	chr16:52663998:A:AT	1.51337e-07	-1.46546e-10	1.8784	0.00372867	-1.46546e-10	1.80658	0.00372986	-1.46546e-10	1.80667
52664041	chr16:52664041:C:A	5.39875e-09	-1.45494	-3.11501e-10	0.00013216	-1.53321	-3.11501e-10	0.000132191	-1.53321	-3.11501e-10
52664055	chr16:52664055:CCT:C	6.64543e-09	-1.46546e-10	-1.24717	0.000172177	-1.46546e-10	-1.2687	0.000172217	-1.46546e-10	-1.2687
52664061	chr16:52664061:T:C	1.77892e-09	-1.53713	-1.02797	5.03207e-05	-1.48116	-1.01765	5.03298e-05	-1.48116	-1.01771
52664134	chr16:52664134:T:A	1.8078e-09	-1.51458	-1.03441	4.56566e-05	-1.48957	-1.10651	4.56669e-05	-1.48957	-1.10652
52664145	chr16:52664145:A:G	1.82854e-09	-1.50351	-1.03408	4.62845e-05	-1.47615	-1.10626	4.62949e-05	-1.47616	-1.10627
52664154	chr16:52664154:G:A	1.44292e-08	-1.46546e-10	-0.47185	0.000401438	-1.46546e-10	-0.422169	0.000401517	-1.46546e-10	-0.422209
52664179	chr16:52664179:C:A	1.56284e-09	-1.49458	-1.20001	3.91363e-05	-1.54246	-1.20772	3.91447e-05	-1.54246	-1.20774
52664302	chr16:52664302:T:A	6.32914e-09	-1.46546e-10	-1.29594	0.00016703	-1.46546e-10	-1.29905	0.00016707	-1.46546e-10	-1.29905
52664801	chr16:52664801:A:G	8.86761e-09	-1.46546e-10	-0.958698	0.000228509	-1.46546e-10	-0.985649	0.000228562	-1.46546e-10	-0.985652
52664934	chr16:52664934:T:C	1.74894e-09	-1.5583	-1.02379	4.96626e-05	-1.50161	-1.01036	4.96715e-05	-1.50161	-1.01042
52664948	chr16:52664948:A:G	1.83025e-09	-1.49988	-1.03677	4.5403e-05	-1.54634	-1.05531	4.54118e-05	-1.54634	-1.05535
52665933	chr16:52665933:C:T	8.33761e-09	-1.02033	-3.11501e-10	0.000231367	-0.973217	-3.11501e-10	0.000231422	-0.973215	-3.11501e-10
52666226	chr16:52666226:G:A	6.31611e-09	-1.46546e-10	-1.298	0.000168117	-1.46546e-10	-1.29256	0.000168156	-1.46546e-10	-1.29257
52666252	chr16:52666252:A:G	1.07095e-08	-1.46546e-10	-0.76997	0.000271133	-1.46546e-10	-0.814613	0.000271192	-1.46546e-10	-0.814633
52666325	chr16:52666325:T:C	4.53457e-09	-1.62937	-3.11501e-10	0.000119305	-1.63554	-3.11501e-10	0.000119334	-1.63554	-3.11501e-10
52666608	chr16:52666608:C:T	2.36203e-09	-1.51488	-0.766697	5.89654e-05	-1.55672	-0.78355	5.89757e-05	-1.55672	-0.78361
52667619	chr16:52667619:A:G	7.85645e-09	-1.46546e-10	-1.07977	0.000200422	-1.46546e-10	-1.1168	0.000200472	-1.46546e-10	-1.11679
52667778	chr16:52667778:G:A	1.17355e-09	-1.69217	-1.2889	3.06937e-05	-1.69913	-1.29403	3.07003e-05	-1.69913	-1.29405
52667955	chr16:52667955:G:A	1.31431e-09	-1.68418	-1.18362	3.82014e-05	-1.69288	-1.08147	3.82116e-05	-1.69288	-1.08144
52668157	chr16:52668157:A:G	7.48239e-09	-1.46546e-10	-1.12855	0.000195187	-1.46546e-10	-1.14327	0.00019523	-1.46546e-10	-1.14328
52668410	chr16:52668410:C:T	6.33787e-09	-1.46546e-10	-1.29456	0.000168102	-1.46546e-10	-1.29265	0.000168142	-1.46546e-10	-1.29265
52668466	chr16:52668466:G:C	1.72994e-09	-1.68793	-0.905086	5.52984e-05	-1.69539	-0.709086	5.53144e-05	-1.69539	-0.709034
52668605	chr16:52668605:G:A	1.64307e-09	-1.52522	-1.11932	4.3943e-05	-1.48938	-1.14495	4.39524e-05	-1.48938	-1.14498
52668653	chr16:52668653:A:G	4.25144e-09	-1.69385	-3.11501e-10	0.000112458	-1.69464	-3.11501e-10	0.000112485	-1.69464	-3.11501e-10
52668834	chr16:52668834:C:T	1.1625e-09	-1.69471	-1.29582	3.05733e-05	-1.69872	-1.29837	3.05803e-05	-1.69872	-1.29838
52668992	chr16:52668992:A:G	2.00707e-09	-1.53034	-0.914091	4.98331e-05	-1.5732	-0.935339	4.98425e-05	-1.57321	-0.935387
52669149	chr16:52669149:G:A	7.84141e-09	-1.46546e-10	-1.08168	0.000200075	-1.46546e-10	-1.11853	0.000200124	-1.46546e-10	-1.11852
52669737	chr16:52669737:A:G	4.22912e-09	-1.69911	-3.11501e-10	0.000111967	-1.69902	-3.11501e-10	0.000111994	-1.69902	-3.11501e-10
52669881	chr16:52669881:C:T	6.35529e-09	-1.46546e-10	-1.29182	0.0001701	-1.46546e-10	-1.28084	0.000170139	-1.46546e-10	-1.28084
52669935	chr16:52669935:A:C	6.35943e-09	-1.46546e-10	-1.29116	0.00017027	-1.46546e-10	-1.27984	0.000170309	-1.46546e-10	-1.27985
52670014	chr16:52670014:A:G	1.9477e-09	-1.69888	-0.775571	5.61942e-05	-1.69746	-0.690953	5.61983e-05	-1.69746	-0.691118
52670322	chr16:52670322:A:C	5.24292e-09	-1.48423	-3.11501e-10	0.000139816	-1.47689	-3.11501e-10	0.000139849	-1.47689	-3.11501e-10
52670487	chr16:52670487:T:C	8.44987e-09	-1.46546e-10	-1.00695	0.000225073	-1.46546e-10	-1.0008	0.000225123	-1.46546e-10	-1.00081
52670563	chr16:52670563:G:A	1.81607e-09	-1.53832	-1.00611	4.5302e-05	-1.58002	-1.02385	4.53108e-05	-1.58002	-1.0239
52670631	chr16:52670631:C:G	1.84763e-09	-1.55234	-0.974862	4.61782e-05	-1.59203	-0.992683	4.6187e-05	-1.59203	-0.992727
52670919	chr16:52670919:G:A	2.44486e-09	-1.25275	-0.994362	6.85252e-05	-1.24363	-0.946392	6.85453e-05	-1.24362	-0.946339
52671288	chr16:52671288:C:G	4.84739e-09	-1.56266	-3.11501e-10	0.000118166	-1.64513	-3.11501e-10	0.000118194	-1.64513	-3.11501e-10
52672038	chr16:52672038:C:T	6.55752e-09	-1.46546e-10	-1.26049	0.000176974	-1.46546e-10	-1.24122	0.000177014	-1.46546e-10	-1.24123
52672078	chr16:52672078:T:C	6.56764e-09	-1.46546e-10	-1.25895	0.000177317	-1.46546e-10	-1.23928	0.000177357	-1.46546e-10	-1.23929
52672282	chr16:52672282:G:A	6.64121e-09	-1.46546e-10	-1.24781	0.000179697	-1.46546e-10	-1.22595	0.000179738	-1.46546e-10	-1.22596
52672316	chr16:52672316:G:C	1.18951e-08	-1.46546e-10	-0.664978	0.000300744	-1.46546e-10	-0.710962	0.000300808	-1.46546e-10	-0.710987
52672393	chr16:52672393:G:A	1.71944e-09	-1.69247	-0.906629	5.49266e-05	-1.69767	-0.713554	5.49425e-05	-1.69767	-0.713503
52672840	chr16:52672840:T:A	6.56663e-09	-1.46546e-10	-1.2591	0.000177316	-1.46546e-10	-1.23929	0.000177356	-1.46546e-10	-1.2393
52672932	chr16:52672932:G:A	1.53364e-09	-1.67476	-1.0387	4.28444e-05	-1.69302	-0.96663	4.28499e-05	-1.69302	-0.966737
52673206	chr16:52673206:C:T	9.57873e-09	-1.46546e-10	-0.881558	0.000245222	-1.46546e-10	-0.915059	0.000245281	-1.46546e-10	-0.915054
52673602	chr16:52673602:G:A	1.83839e-09	-1.5642	-0.968012	4.60234e-05	-1.60227	-0.985801	4.60321e-05	-1.60227	-0.985847
52673941	chr16:52673941:G:T	3.23424e-09	-1.5765	-0.390812	8.76497e-05	-1.54577	-0.398108	8.76638e-05	-1.54577	-0.398185
52674006	chr16:52674006:A:G	9.53285e-09	-1.46546e-10	-0.88636	0.000244266	-1.46546e-10	-0.918964	0.000244325	-1.46546e-10	-0.91896
52674028	chr16:52674028:A:G	1.47686e-09	-1.50378	-1.24741	4.19856e-05	-1.44357	-1.23633	4.19944e-05	-1.44357	-1.23635
52674104	chr16:52674104:G:C	6.47557e-09	-1.46546e-10	-1.27307	0.000174252	-1.46546e-10	-1.25672	0.000174292	-1.46546e-10	-1.25673
52674175	chr16:52674175:A:G	1.30596e-08	-1.46546e-10	-0.571577	0.000364861	-1.46546e-10	-0.517706	0.000364939	-1.46546e-10	-0.517729
52674208	chr16:52674208:C:A	1.84343e-09	-1.58969	-0.939788	4.63072e-05	-1.62398	-0.957946	4.63159e-05	-1.62398	-0.957994
52674290	chr16:52674290:A:G	1.68765e-09	-1.67025	-0.947516	4.76019e-05	-1.69101	-0.863341	4.76071e-05	-1.69101	-0.863469
52674455	chr16:52674455:T:C	2.73867e-09	-1.55895	-0.574677	7.5195e-05	-1.52571	-0.571426	7.52076e-05	-1.52571	-0.571494
52674825	chr16:52674825:C:T	6.48384e-09	-1.46546e-10	-1.27179	0.000174618	-1.46546e-10	-1.25462	0.000174657	-1.46546e-10	-1.25463
52675121	chr16:52675121:T:C	1.18266e-09	-1.67831	-1.29503	3.10829e-05	-1.68543	-1.29513	3.10904e-05	-1.68543	-1.29513
52675365	chr16:52675365:C:G	7.80767e-09	-1.46546e-10	-1.086	0.000211666	-1.46546e-10	-1.06221	0.000211793	-1.46546e-10	-1.06185
52675465	chr16:52675465:T:C	1.96545e-09	-1.69477	-0.770609	5.6437e-05	-1.69912	-0.684981	5.64407e-05	-1.69912	-0.685151
52675728	chr16:52675728:A:G	1.18065e-09	-1.67738	-1.29766	3.10227e-05	-1.68477	-1.29773	3.10301e-05	-1.68477	-1.29773
52675951	chr16:52675951:C:T	1.42997e-08	-1.46546e-10	-0.480863	0.000433163	-1.46546e-10	-0.346108	0.000433249	-1.46546e-10	-0.346145
52676351	chr16:52676351:T:G	1.92212e-09	-1.69677	-0.790901	5.5153e-05	-1.69897	-0.708136	5.51569e-05	-1.69897	-0.708303
52676370	chr16:52676370:T:C	4.86854e-09	-1.55831	-3.11501e-10	0.000143974	-1.44759	-3.11501e-10	0.000144008	-1.44759	-3.11501e-10
52676454	chr16:52676454:T:C	1.6309e-09	-1.69837	-0.953603	4.89299e-05	-1.69639	-0.830443	4.89423e-05	-1.69639	-0.830425
52676554	chr16:52676554:A:G	6.54479e-09	-1.46546e-10	-1.26243	0.00017667	-1.46546e-10	-1.24294	0.00017671	-1.46546e-10	-1.24295
52676653	chr16:52676653:C:T	1.16957e-09	-1.68539	-1.29908	3.07883e-05	-1.691	-1.29909	3.07956e-05	-1.691	-1.29909
52676665	chr16:52676665:A:T	1.6475e-09	-1.69858	-0.943263	4.95111e-05	-1.69682	-0.818208	4.95237e-05	-1.69682	-0.81819
52676774	chr16:52676774:T:C	6.37527e-09	-1.46546e-10	-1.28868	0.000171423	-1.46546e-10	-1.27309	0.000171463	-1.46546e-10	-1.27309
52677443	chr16:52677443:T:C	4.65891e-09	-1.60232	-3.11501e-10	0.000121845	-1.61448	-3.11501e-10	0.000121873	-1.61448	-3.11501e-10
52678010	chr16:52678010:G:A	6.51199e-09	-1.46546e-10	-1.26746	0.000175553	-1.46546e-10	-1.24928	0.000175593	-1.46546e-10	-1.24929
52678051	chr16:52678051:G:A	1.99501e-09	-1.69784	-0.752617	6.2008e-05	-1.69304	-0.596925	6.2024e-05	-1.69304	-0.596903
52678231	chr16:52678231:A:G	1.33004e-09	-1.6963	-1.15959	3.89205e-05	-1.699	-1.0567	3.8931e-05	-1.699	-1.05666
52678451	chr16:52678451:T:C	1.76387e-09	-1.57372	-0.999871	4.42937e-05	-1.61011	-1.01627	4.43022e-05	-1.61011	-1.01631
52678635	chr16:52678635:G:T	1.54536e-09	-1.69831	-1.00753	4.57802e-05	-1.69629	-0.897077	4.57918e-05	-1.69629	-0.897062
52678919	chr16:52678919:G:A	1.2159e-09	-1.68876	-1.25686	3.21076e-05	-1.6964	-1.25173	3.21162e-05	-1.6964	-1.2517
52679208	chr16:52679208:C:G	1.8286e-09	-1.55794	-0.979614	4.60896e-05	-1.59735	-0.989285	4.60983e-05	-1.59735	-0.989332
52679248	chr16:52679248:A:C	7.00554e-09	-1.46546e-10	-1.1944	0.000180813	-1.46546e-10	-1.21976	0.000180854	-1.46546e-10	-1.21977
52679652	chr16:52679652:G:A	4.76943e-09	-1.57888	-3.11501e-10	0.000126437	-1.57748	-3.11501e-10	0.000126467	-1.57748	-3.11501e-10
52679938	chr16:52679938:A:G	1.68458e-09	-1.32289	-1.29669	4.60554e-05	-1.29211	-1.29527	4.60665e-05	-1.29211	-1.29527
52680222	chr16:52680222:G:A	1.50901e-09	-1.44171	-1.28793	4.27814e-05	-1.37589	-1.28523	4.27911e-05	-1.37589	-1.28524
52680289	chr16:52680289:A:G	4.46091e-09	-1.64575	-3.11501e-10	0.000112584	-1.69352	-3.11501e-10	0.00011261	-1.69352	-3.11501e-10
52680442	chr16:52680442:C:A	1.47263e-08	-1.46546e-10	-0.451466	0.000364233	-1.46546e-10	-0.519428	0.000364334	-1.46546e-10	-0.519387
52680799	chr16:52680799:G:A	6.84488e-09	-1.46546e-10	-1.2176	0.000183296	-1.46546e-10	-1.20612	0.000183338	-1.46546e-10	-1.20612
52681119	chr16:52681119:T:C	9.12902e-09	-1.46546e-10	-0.929645	0.000238268	-1.46546e-10	-0.943828	0.000238317	-1.46546e-10	-0.943856
52681230	chr16:52681230:T:C	4.22913e-09	-1.69911	-3.11501e-10	0.000116504	-1.6593	-3.11501e-10	0.000116532	-1.6593	-3.11501e-10
52681257	chr16:52681257:A:G	1.27747e-09	-1.69134	-1.20489	3.67213e-05	-1.69702	-1.11685	3.67311e-05	-1.69702	-1.11682
52681497	chr16:52681497:A:G	1.23406e-09	-1.69485	-1.23595	3.49136e-05	-1.69863	-1.16572	3.49227e-05	-1.69863	-1.16569
52681695	chr16:52681695:T:C	6.57266e-09	-1.46546e-10	-1.25818	0.000177023	-1.46546e-10	-1.24094	0.000177064	-1.46546e-10	-1.24095
52681861	chr16:52681861:A:C	8.99344e-09	-1.46546e-10	-0.944608	0.000234681	-1.46546e-10	-0.958995	0.00023473	-1.46546e-10	-0.959022
52681971	chr16:52681971:C:T	1.79311e-09	-1.35693	-1.20022	5.05394e-05	-1.34716	-1.1473	5.0554e-05	-1.34716	-1.14726
52682748	chr16:52682748:G:T	6.69989e-09	-1.46546e-10	-1.23901	0.000180581	-1.46546e-10	-1.22104	0.000180622	-1.46546e-10	-1.22105
52682791	chr16:52682791:G:T	4.24707e-09	-1.69487	-3.11501e-10	0.000112358	-1.69553	-3.11501e-10	0.000112384	-1.69553	-3.11501e-10
52682798	chr16:52682798:G:C	8.77218e-09	-1.46546e-10	-0.969518	0.000229072	-1.46546e-10	-0.983185	0.00022912	-1.46546e-10	-0.983212
52682997	chr16:52682997:G:C	7.85333e-09	-1.46546e-10	-1.08017	0.000209087	-1.46546e-10	-1.07447	0.000209134	-1.46546e-10	-1.07448
52683130	chr16:52683130:T:A	1.43122e-09	-1.50022	-1.28236	3.54999e-05	-1.55567	-1.29202	3.55082e-05	-1.55567	-1.29202
52683211	chr16:52683211:A:G	1.45851e-09	-1.4841	-1.27959	3.60905e-05	-1.54193	-1.28926	3.60989e-05	-1.54193	-1.28927
52683238	chr16:52683238:T:C	1.44087e-09	-1.48755	-1.28831	3.57627e-05	-1.54518	-1.29514	3.57711e-05	-1.54518	-1.29514
52683598	chr16:52683598:T:C	1.44827e-09	-1.48931	-1.28142	3.58828e-05	-1.54639	-1.29057	3.58911e-05	-1.5464	-1.29057
52683627	chr16:52683627:T:A	6.46195e-09	-1.46546e-10	-1.27517	0.000173269	-1.46546e-10	-1.26238	0.000173308	-1.46546e-10	-1.26239
52684487	chr16:52684487:A:G	1.45365e-09	-1.48453	-1.2825	3.60017e-05	-1.54232	-1.29134	3.60101e-05	-1.54232	-1.29134
52684812	chr16:52684812:C:T	4.67299e-09	-1.5993	-3.11501e-10	0.00012503	-1.58867	-3.11501e-10	0.00012506	-1.58867	-3.11501e-10
52684877	chr16:52684877:G:A	6.71799e-09	-1.46546e-10	-1.23631	0.000180312	-1.46546e-10	-1.22253	0.000180352	-1.46546e-10	-1.22255
52685042	chr16:52685042:A:G	2.17862e-08	-1.46546e-10	-0.0598246	0.000510096	-1.46546e-10	-0.182624	0.000510242	-1.46546e-10	-0.182575
52685137	chr16:52685137:A:G	7.17103e-09	-1.46546e-10	-1.17105	0.000194547	-1.46546e-10	-1.14655	0.000194588	-1.46546e-10	-1.14657
52685246	chr16:52685246:A:G	8.67531e-09	-1.46546e-10	-0.980622	0.000226472	-1.46546e-10	-0.9946	0.00022652	-1.46546e-10	-0.994626
52685336	chr16:52685336:CAG:C	7.57051e-09	-1.46546e-10	-1.11684	0.000193574	-1.46546e-10	-1.15156	0.000193622	-1.46546e-10	-1.15155
52685383	chr16:52685383:GA:G	1.07856e-08	-1.46546e-10	-0.762891	0.000314319	-1.46546e-10	-0.666814	0.000314387	-1.46546e-10	-0.666834
52685484	chr16:52685484:T:C	6.71204e-09	-1.46546e-10	-1.2372	0.000180788	-1.46546e-10	-1.2199	0.000180829	-1.46546e-10	-1.21991
52685566	chr16:52685566:G:A	4.84373e-09	-1.56342	-3.11501e-10	0.000118203	-1.64482	-3.11501e-10	0.000118231	-1.64482	-3.11501e-10
52685802	chr16:52685802:C:CT	1.65687e-09	-1.69592	-0.940251	5.00195e-05	-1.69656	-0.808251	5.00375e-05	-1.69656	-0.808129
52685804	chr16:52685804:C:T	1.64066e-09	-1.69673	-0.949271	4.94706e-05	-1.69728	-0.818562	4.94883e-05	-1.69728	-0.81844
52686047	chr16:52686047:T:C	6.89998e-09	-1.46546e-10	-1.20959	0.000188178	-1.46546e-10	-1.17984	0.00018822	-1.46546e-10	-1.17985
52686227	chr16:52686227:T:A	6.8716e-09	-1.46546e-10	-1.21371	0.000187238	-1.46546e-10	-1.18484	0.000187281	-1.46546e-10	-1.18485
52686467	chr16:52686467:C:T	5.29366e-09	-1.47459	-3.11501e-10	0.000142911	-1.455	-3.11501e-10	0.000142945	-1.455	-3.11501e-10
52686696	chr16:52686696:C:T	1.66355e-09	-1.56615	-1.066	4.17616e-05	-1.60385	-1.0814	4.17699e-05	-1.60385	-1.08144
52687180	chr16:52687180:G:A	1.46512e-09	-1.49883	-1.26033	3.60831e-05	-1.55459	-1.27681	3.60914e-05	-1.55459	-1.27681
52687269	chr16:52687269:C:T	6.65192e-09	-1.46546e-10	-1.2462	0.000179041	-1.46546e-10	-1.22961	0.000179081	-1.46546e-10	-1.22962
52687288	chr16:52687288:T:C	6.68807e-09	-1.46546e-10	-1.24078	0.000180123	-1.46546e-10	-1.22358	0.000180163	-1.46546e-10	-1.2236
52687444	chr16:52687444:T:A	1.50294e-09	-1.47723	-1.25645	3.69142e-05	-1.53573	-1.2729	3.69226e-05	-1.53573	-1.27291
52687897	chr16:52687897:A:G	6.78478e-09	-1.46546e-10	-1.22642	0.000183119	-1.46546e-10	-1.20708	0.00018316	-1.46546e-10	-1.2071
52687948	chr16:52687948:G:A	1.52603e-09	-1.47268	-1.24575	3.73647e-05	-1.53203	-1.26447	3.73732e-05	-1.53203	-1.26448
52688439	chr16:52688439:T:C	1.43658e-09	-1.52218	-1.25666	3.55187e-05	-1.57398	-1.27318	3.55269e-05	-1.57398	-1.27319
52689265	chr16:52689265:AT:A	6.67909e-09	-1.46546e-10	-1.24212	0.000179878	-1.46546e-10	-1.22494	0.000179919	-1.46546e-10	-1.22495
52689267	chr16:52689267:G:A	4.23548e-09	-1.69761	-3.11501e-10	0.000111956	-1.69911	-3.11501e-10	0.000111983	-1.69911	-3.11501e-10
52689459	chr16:52689459:T:C	6.68216e-09	-1.46546e-10	-1.24166	0.000179966	-1.46546e-10	-1.22446	0.000180006	-1.46546e-10	-1.22447
52689690	chr16:52689690:A:C	1.15901e-09	-1.69519	-1.29835	3.07788e-05	-1.69895	-1.29145	3.07861e-05	-1.69895	-1.29145
52689709	chr16:52689709:A:G	1.4467e-09	-1.50241	-1.2694	3.57588e-05	-1.55761	-1.28282	3.57671e-05	-1.55761	-1.28282
52689782	chr16:52689782:A:G	1.45113e-09	-1.51184	-1.25692	3.57776e-05	-1.56563	-1.27427	3.57858e-05	-1.56563	-1.27428
52690168	chr16:52690168:T:C	1.49295e-09	-1.49062	-1.24973	3.66847e-05	-1.54724	-1.26762	3.66931e-05	-1.54724	-1.26763
52690189	chr16:52690189:A:G	1.45905e-09	-1.5043	-1.25903	3.59956e-05	-1.55888	-1.27495	3.60039e-05	-1.55888	-1.27495
52690912	chr16:52690912:C:T	1.47523e-09	-1.49794	-1.25435	3.63155e-05	-1.55364	-1.27134	3.63239e-05	-1.55364	-1.27134
52691154	chr16:52691154:A:G	6.62336e-09	-1.46546e-10	-1.2505	0.000178157	-1.46546e-10	-1.23455	0.000178198	-1.46546e-10	-1.23457
52691329	chr16:52691329:C:T	1.31946e-08	-1.46546e-10	-0.561293	0.000364726	-1.46546e-10	-0.518077	0.000364798	-1.46546e-10	-0.518115
52691547	chr16:52691547:T:C	1.50215e-09	-1.47518	-1.25903	3.69024e-05	-1.534	-1.27495	3.69109e-05	-1.534	-1.27495
52691945	chr16:52691945:T:G	1.82549e-09	-1.27667	-1.26259	5.1524e-05	-1.2483	-1.22688	5.15381e-05	-1.2483	-1.22684
52692162	chr16:52692162:T:C	4.70497e-09	-1.59248	-3.11501e-10	0.000120414	-1.62629	-3.11501e-10	0.000120443	-1.62629	-3.11501e-10
52692514	chr16:52692514:T:C	6.31232e-09	-1.46546e-10	-1.2986	0.000167438	-1.46546e-10	-1.29661	0.000167478	-1.46546e-10	-1.29661
52692607	chr16:52692607:C:T	6.65812e-09	-1.46546e-10	-1.24527	0.00017922	-1.46546e-10	-1.22861	0.000179261	-1.46546e-10	-1.22862
52692686	chr16:52692686:G:A	6.37999e-09	-1.46546e-10	-1.28794	0.000170831	-1.46546e-10	-1.27655	0.000170871	-1.46546e-10	-1.27655
52693096	chr16:52693096:T:C	6.56003e-09	-1.46546e-10	-1.26011	0.000177679	-1.46546e-10	-1.23725	0.000177719	-1.46546e-10	-1.23725
52693219	chr16:52693219:A:G	7.37589e-09	-1.14289	-3.11501e-10	0.000140633	-1.47107	-3.11501e-10	0.000140666	-1.47107	-3.11501e-10
52693403	chr16:52693403:TC:T	8.82814e-09	-1.46546e-10	-0.963159	0.000218135	-1.46546e-10	-1.03211	0.000218189	-1.46546e-10	-1.0321
52693525	chr16:52693525:T:C	6.9781e-09	-1.19833	-3.11501e-10	0.000135806	-1.50599	-3.11501e-10	0.000135839	-1.50599	-3.11501e-10
52693661	chr16:52693661:C:G	1.39166e-09	-1.67946	-1.13115	3.53686e-05	-1.69679	-1.15461	3.53728e-05	-1.69679	-1.15473
52693833	chr16:52693833:T:C	4.25935e-09	-1.69199	-3.11501e-10	0.000114732	-1.67462	-3.11501e-10	0.00011476	-1.67462	-3.11501e-10
52693888	chr16:52693888:C:T	6.7184e-09	-1.46546e-10	-1.23625	0.000181069	-1.46546e-10	-1.21834	0.00018111	-1.46546e-10	-1.21835
52693891	chr16:52693891:A:C	2.86363e-09	-1.52174	-0.567268	7.7836e-05	-1.485	-0.577617	7.78489e-05	-1.485	-0.577688
52693915	chr16:52693915:CT:C	1.83069e-08	-1.46546e-10	-0.233823	0.0005664	-1.46546e-10	-0.0779211	0.000566511	-1.46546e-10	-0.0779618
52694449	chr16:52694449:A:G	1.52661e-09	-1.48285	-1.2352	3.73572e-05	-1.54058	-1.25611	3.73657e-05	-1.54058	-1.25612
52694644	chr16:52694644:A:G	1.44816e-09	-1.51858	-1.25223	3.57338e-05	-1.57114	-1.26999	3.5742e-05	-1.57114	-1.27
52694660	chr16:52694660:G:A	7.7498e-09	-1.46546e-10	-1.09344	0.000205925	-1.46546e-10	-1.08971	0.000205971	-1.46546e-10	-1.08972
52695509	chr16:52695509:A:T	6.31698e-09	-1.46546e-10	-1.29786	0.00016813	-1.46546e-10	-1.29248	0.00016817	-1.46546e-10	-1.29248
52695613	chr16:52695613:T:C	1.46905e-09	-1.50744	-1.24904	3.617e-05	-1.56179	-1.2672	3.61782e-05	-1.56179	-1.26721
52695975	chr16:52695975:C:G	6.67144e-09	-1.46546e-10	-1.24327	0.000181548	-1.46546e-10	-1.2157	0.000181589	-1.46546e-10	-1.21571
52696147	chr16:52696147:C:T	6.79427e-09	-1.46546e-10	-1.22502	0.000182749	-1.46546e-10	-1.20911	0.000182791	-1.46546e-10	-1.20911
52696231	chr16:52696231:T:C	1.41687e-09	-1.67545	-1.1172	3.58762e-05	-1.69524	-1.1419	3.58804e-05	-1.69524	-1.14203
52696403	chr16:52696403:C:T	6.5544e-09	-1.46546e-10	-1.26097	0.000177484	-1.46546e-10	-1.23834	0.000177525	-1.46546e-10	-1.23835
52696756	chr16:52696756:A:ATGTAGG	1.63014e-09	-1.59003	-1.06241	4.10807e-05	-1.62395	-1.07774	4.10888e-05	-1.62395	-1.07778
52696998	chr16:52696998:T:C	2.02898e-09	-1.54423	-0.889338	5.70019e-05	-1.53824	-0.8359	5.70133e-05	-1.53824	-0.835939
52697472	chr16:52697472:T:C	1.92284e-09	-1.22517	-1.26213	5.52823e-05	-1.14819	-1.25658	5.52945e-05	-1.14819	-1.2566
52697478	chr16:52697478:A:G	6.68756e-09	-1.46546e-10	-1.24085	0.000180137	-1.46546e-10	-1.22351	0.000180177	-1.46546e-10	-1.22352
52697675	chr16:52697675:AT:A	1.89875e-08	-1.46546e-10	-0.197324	0.000588943	-1.46546e-10	-0.0388927	0.000589058	-1.46546e-10	-0.0389341
52697693	chr16:52697693:C:T	1.63806e-09	-1.59083	-1.05675	4.15184e-05	-1.62457	-1.06651	4.15264e-05	-1.62457	-1.06655
52698042	chr16:52698042:C:T	5.04585e-09	-1.52254	-3.11501e-10	0.000131309	-1.53967	-3.11501e-10	0.00013134	-1.53967	-3.11501e-10
52698193	chr16:52698193:G:A	1.41753e-09	-1.68211	-1.11008	3.6036e-05	-1.69762	-1.13508	3.604e-05	-1.69762	-1.13521
52698357	chr16:52698357:C:T	1.78202e-08	-1.46546e-10	-0.260768	0.000550144	-1.46546e-10	-0.107042	0.000550252	-1.46546e-10	-0.107082
52698657	chr16:52698657:T:C	1.48239e-09	-1.66678	-1.08067	3.72565e-05	-1.69177	-1.10762	3.72603e-05	-1.69177	-1.10776
52698785	chr16:52698785:T:A	1.89612e-08	-1.46546e-10	-0.198707	0.000588413	-1.46546e-10	-0.0397934	0.000588528	-1.46546e-10	-0.0398349
52698896	chr16:52698896:A:G	1.44578e-09	-1.50168	-1.27078	3.57609e-05	-1.55643	-1.28394	3.57692e-05	-1.55643	-1.28394
52698916	chr16:52698916:A:G	1.41098e-09	-1.51708	-1.27974	3.50639e-05	-1.56955	-1.2905	3.50721e-05	-1.56955	-1.2905
52699469	chr16:52699469:A:T	8.74421e-09	-1.46546e-10	-0.972711	0.000220201	-1.46546e-10	-1.02268	0.000220251	-1.46546e-10	-1.02269
52699665	chr16:52699665:C:T	1.39363e-09	-1.55735	-1.25184	3.45935e-05	-1.60253	-1.27103	3.46014e-05	-1.60253	-1.27104
52699724	chr16:52699724:A:C	1.15785e-09	-1.69909	-1.29545	3.11268e-05	-1.69447	-1.28468	3.11342e-05	-1.69447	-1.28468
52699754	chr16:52699754:T:G	4.38578e-09	-1.66274	-3.11501e-10	0.000117051	-1.65461	-3.11501e-10	0.000117079	-1.65461	-3.11501e-10
52699854	chr16:52699854:G:A	1.44828e-09	-1.65402	-1.11671	3.62759e-05	-1.68755	-1.13852	3.628e-05	-1.68755	-1.13865
52700008	chr16:52700008:ATCT:A	2.71261e-09	-1.32548	-0.817714	7.57635e-05	-1.25933	-0.830274	7.57784e-05	-1.25933	-0.830315
52700233	chr16:52700233:C:A	1.1558e-09	-1.69903	-1.29728	3.09806e-05	-1.69495	-1.28891	3.09879e-05	-1.69495	-1.28891
52700610	chr16:52700610:A:G	1.16214e-09	-1.69913	-1.29171	3.13525e-05	-1.69376	-1.27817	3.13599e-05	-1.69376	-1.27817
52701057	chr16:52701057:T:G	6.64826e-09	-1.46546e-10	-1.24675	0.000178926	-1.46546e-10	-1.23025	0.000178966	-1.46546e-10	-1.23026
52701145	chr16:52701145:G:T	1.89408e-08	-1.46546e-10	-0.199786	0.000587552	-1.46546e-10	-0.0412584	0.000587666	-1.46546e-10	-0.0412997
52701608	chr16:52701608:A:G	1.43804e-09	-1.67169	-1.10613	3.62705e-05	-1.69428	-1.13194	3.62745e-05	-1.69428	-1.13206
52701683	chr16:52701683:A:G	1.37375e-09	-1.58101	-1.24254	3.41035e-05	-1.62404	-1.26379	3.41113e-05	-1.62404	-1.26379
52701780	chr16:52701780:T:G	1.28376e-08	-1.46546e-10	-0.588722	0.000397263	-1.46546e-10	-0.432623	0.000397342	-1.46546e-10	-0.432661
52701781	chr16:52701781:T:G	6.64404e-09	-1.46546e-10	-1.24738	0.00017559	-1.46546e-10	-1.24907	0.000175629	-1.46546e-10	-1.24908
52702996	chr16:52702996:C:T	1.22403e-08	-0.636367	-3.11501e-10	0.000371552	-0.499534	-3.11501e-10	0.00037164	-0.499533	-3.11501e-10
52703306	chr16:52703306:T:C	4.585e-09	-0.872882	-0.74543	0.000113064	-0.939793	-0.749478	0.000113093	-0.939788	-0.749458
52703326	chr16:52703326:ATGAGAAAT:A	5.61811e-09	-1.41511	-3.11501e-10	0.000132887	-1.52773	-3.11501e-10	0.000132918	-1.52772	-3.11501e-10
52703550	chr16:52703550:T:C	1.98882e-09	-1.6691	-0.784464	6.15045e-05	-1.6341	-0.664016	6.15182e-05	-1.6341	-0.66403
52703688	chr16:52703688:T:G	2.03917e-09	-1.67896	-0.749604	6.29577e-05	-1.6487	-0.626062	6.29717e-05	-1.6487	-0.626077
52703842	chr16:52703842:T:A	3.46491e-09	-0.653001	-1.24541	8.85294e-05	-0.694596	-1.23929	8.85532e-05	-0.694587	-1.23927
52704051	chr16:52704051:C:A	1.67977e-09	-1.62628	-0.996164	4.24861e-05	-1.65438	-1.01366	4.24942e-05	-1.65438	-1.01371
52704061	chr16:52704061:G:A	1.53213e-09	-1.46467	-1.24977	4.05491e-05	-1.45624	-1.25847	4.05582e-05	-1.45624	-1.25849
52704095	chr16:52704095:G:T	1.68812e-09	-1.61976	-0.997726	4.2646e-05	-1.64912	-1.01517	4.26542e-05	-1.64912	-1.01521
52704115	chr16:52704115:A:T	1.70466e-09	-1.61001	-0.997726	4.29719e-05	-1.64151	-1.01517	4.29801e-05	-1.64151	-1.01521
52704154	chr16:52704154:T:C	6.41853e-09	-1.46546e-10	-1.28191	0.000168359	-1.46546e-10	-1.29112	0.000168394	-1.46546e-10	-1.29115
52704160	chr16:52704160:C:T	2.23685e-09	-1.19898	-1.13705	5.96393e-05	-1.26971	-1.0592	5.96579e-05	-1.2697	-1.05913
52704201	chr16:52704201:G:A	1.72203e-09	-1.60602	-0.991575	4.33536e-05	-1.63862	-1.00921	4.33619e-05	-1.63862	-1.00925
52704202	chr16:52704202:T:C	1.72387e-09	-1.59754	-0.998995	4.33376e-05	-1.63176	-1.01644	4.33459e-05	-1.63177	-1.01648
52704253	chr16:52704253:G:C	1.71207e-09	-1.60382	-0.999579	4.31022e-05	-1.63667	-1.01698	4.31105e-05	-1.63667	-1.01702
52704296	chr16:52704296:G:A	1.7246e-09	-1.59966	-0.996452	4.33783e-05	-1.6333	-1.01396	4.33866e-05	-1.6333	-1.01401
52704422	chr16:52704422:A:T	2.40562e-08	-1.46546e-10	0.0392895	0.000770576	-1.46546e-10	0.229915	0.000770699	-1.46546e-10	0.229839
52704497	chr16:52704497:G:C	1.86472e-09	-1.69732	-0.820676	5.65912e-05	-1.683	-0.698368	5.66037e-05	-1.683	-0.698385
52704525	chr16:52704525:A:G	4.32998e-09	-1.67554	-3.11501e-10	0.000116342	-1.66069	-3.11501e-10	0.000116369	-1.66069	-3.11501e-10
52704678	chr16:52704678:C:T	1.78865e-08	-1.46546e-10	-0.257058	0.000559132	-1.46546e-10	-0.0908375	0.000559227	-1.46546e-10	-0.090903
52704916	chr16:52704916:C:A	1.87281e-09	-1.21855	-1.29511	4.95393e-05	-1.22581	-1.28865	4.95517e-05	-1.2258	-1.28864
52705058	chr16:52705058:T:C	8.70216e-09	-1.46546e-10	-0.977533	0.000244951	-1.46546e-10	-0.916166	0.000245005	-1.46546e-10	-0.916181
52705186	chr16:52705186:C:T	1.63903e-08	-1.46546e-10	-0.344413	0.000509387	-1.46546e-10	-0.184015	0.000509475	-1.46546e-10	-0.184078
52705265	chr16:52705265:C:T	1.20365e-09	-1.65872	-1.29702	3.18309e-05	-1.66417	-1.29261	3.18383e-05	-1.66417	-1.29262
52705956	chr16:52705956:T:C	6.57597e-09	-1.46546e-10	-1.25768	0.000176708	-1.46546e-10	-1.24272	0.000176748	-1.46546e-10	-1.24273
52706103	chr16:52706103:G:A	6.35525e-09	-1.46546e-10	-1.29182	0.000167365	-1.46546e-10	-1.29705	0.000167402	-1.46546e-10	-1.29706
52706164	chr16:52706164:T:C	7.70806e-09	-1.09884	-3.11501e-10	0.000215305	-1.04517	-3.11501e-10	0.000215356	-1.04517	-3.11501e-10
52706465	chr16:52706465:A:G	6.44017e-09	-1.46546e-10	-1.27855	0.00016876	-1.46546e-10	-1.28875	0.0001688	-1.46546e-10	-1.28875
52706909	chr16:52706909:A:G	2.15886e-09	-1.109	-1.26252	5.57698e-05	-1.11177	-1.28422	5.5783e-05	-1.11176	-1.28423
52707016	chr16:52707016:A:T	1.60553e-09	-1.61039	-1.05726	4.04156e-05	-1.64155	-1.07646	4.04235e-05	-1.64155	-1.0765
52707201	chr16:52707201:A:T	1.1128e-08	-1.46546e-10	-0.731639	0.000282599	-1.46546e-10	-0.773193	0.00028266	-1.46546e-10	-0.773214
52707446	chr16:52707446:A:G	2.70236e-09	-0.986999	-1.15998	6.81378e-05	-1.03603	-1.15966	6.81553e-05	-1.03602	-1.15965
52707450	chr16:52707450:G:A	2.12246e-09	-1.23039	-1.15814	5.65017e-05	-1.29965	-1.0833	5.65194e-05	-1.29965	-1.08323
52707808	chr16:52707808:C:G	6.76989e-09	-1.22862	-3.11501e-10	0.00019345	-1.1522	-3.11501e-10	0.000193496	-1.1522	-3.11501e-10
52708072	chr16:52708072:C:T	9.27491e-09	-1.46546e-10	-0.91379	0.000243297	-1.46546e-10	-0.92294	0.000243351	-1.46546e-10	-0.922954
52708341	chr16:52708341:T:C	4.44632e-09	-1.64903	-3.11501e-10	0.000115135	-1.67112	-3.11501e-10	0.000115162	-1.67112	-3.11501e-10
52708346	chr16:52708346:T:C	1.9957e-09	-1.15485	-1.29525	5.28139e-05	-1.16162	-1.28883	5.28272e-05	-1.16161	-1.28882
52708928	chr16:52708928:T:C	2.65412e-09	-1.05494	-1.11005	7.26036e-05	-1.05991	-1.0723	7.26243e-05	-1.0599	-1.07226
52709093	chr16:52709093:C:A	2.06592e-09	-1.12578	-1.28975	5.45333e-05	-1.13726	-1.28115	5.45472e-05	-1.13726	-1.28114
52709503	chr16:52709503:G:A	1.94478e-09	-1.25157	-1.22438	5.05044e-05	-1.30857	-1.18659	5.05153e-05	-1.30857	-1.18662
52710000	chr16:52710000:T:C	7.15576e-09	-1.46546e-10	-1.17319	0.000187179	-1.46546e-10	-1.18516	0.000187202	-1.46546e-10	-1.18527
52710852	chr16:52710852:C:T	6.46369e-09	-1.46546e-10	-1.2749	0.000172623	-1.46546e-10	-1.26611	0.000172664	-1.46546e-10	-1.26611
52711389	chr16:52711389:A:T	8.63595e-09	-1.46546e-10	-0.985169	0.000246459	-1.46546e-10	-0.910026	0.000246515	-1.46546e-10	-0.910037
52711411	chr16:52711411:T:C	6.42347e-09	-1.46546e-10	-1.28115	0.000168688	-1.46546e-10	-1.28917	0.000168728	-1.46546e-10	-1.28917
52711647	chr16:52711647:AAAG:A	1.36341e-09	-1.65986	-1.17125	3.60555e-05	-1.64644	-1.18572	3.60631e-05	-1.64644	-1.18575
52711716	chr16:52711716:G:A	1.69021e-09	-1.32537	-1.29088	4.27201e-05	-1.39063	-1.27193	4.27314e-05	-1.39062	-1.2719
52712177	chr16:52712177:A:C	2.683e-09	-1.1278	-1.02637	7.33257e-05	-1.13709	-0.985219	7.33472e-05	-1.13708	-0.98517
52712195	chr16:52712195:A:G	1.57917e-08	-1.46546e-10	-0.381617	0.000489591	-1.46546e-10	-0.223653	0.000489677	-1.46546e-10	-0.223714
52712672	chr16:52712672:C:T	1.71583e-09	-1.62607	-0.97514	4.29895e-05	-1.6567	-0.999564	4.29977e-05	-1.6567	-0.999611
52712673	chr16:52712673:G:A	9.09672e-09	-1.46546e-10	-0.933189	0.000235069	-1.46546e-10	-0.957345	0.000235127	-1.46546e-10	-0.957335
52712842	chr16:52712842:C:T	1.67381e-09	-1.65027	-0.97573	4.22222e-05	-1.67416	-1.00011	4.22302e-05	-1.67417	-1.00016
52712988	chr16:52712988:T:C	6.73981e-09	-1.46546e-10	-1.23307	0.000175368	-1.46546e-10	-1.25034	0.000175409	-1.46546e-10	-1.25034
52713249	chr16:52713249:T:C	5.62851e-09	-1.41326	-3.11501e-10	0.000117945	-1.647	-3.11501e-10	0.000117973	-1.647	-3.11501e-10
52714086	chr16:52714086:G:A	6.9132e-09	-1.46546e-10	-1.20767	0.000180978	-1.46546e-10	-1.21884	0.000181004	-1.46546e-10	-1.21894
52714199	chr16:52714199:G:A	1.05852e-08	-1.46546e-10	-0.781649	0.000270233	-1.46546e-10	-0.817939	0.000270291	-1.46546e-10	-0.81796
52714380	chr16:52714380:C:G	2.72585e-09	-1.13618	-1.00214	7.4584e-05	-1.14575	-0.959546	7.4606e-05	-1.14574	-0.959494
52714448	chr16:52714448:C:T	8.25627e-09	-1.46546e-10	-1.03013	0.000217896	-1.46546e-10	-1.0332	0.000217945	-1.46546e-10	-1.03322
52714449	chr16:52714449:G:A	1.70781e-09	-1.30727	-1.29862	4.26826e-05	-1.37388	-1.28955	4.26935e-05	-1.37387	-1.28954
52714924	chr16:52714924:A:G	7.2322e-09	-1.46546e-10	-1.16256	0.000188786	-1.46546e-10	-1.17661	0.000188807	-1.46546e-10	-1.17673
52715043	chr16:52715043:A:C	1.85268e-09	-1.23586	-1.28861	4.89556e-05	-1.24642	-1.27989	4.8968e-05	-1.24641	-1.27988
52715148	chr16:52715148:A:G	8.46336e-09	-1.46546e-10	-1.00536	0.000216386	-1.46546e-10	-1.04016	0.000216438	-1.46546e-10	-1.04015
52715193	chr16:52715193:C:T	7.35911e-09	-1.46546e-10	-1.14516	0.000206439	-1.46546e-10	-1.08722	0.000206512	-1.46546e-10	-1.0871
52715692	chr16:52715692:C:T	6.95464e-09	-1.46546e-10	-1.20169	0.000180394	-1.46546e-10	-1.22208	0.000180438	-1.46546e-10	-1.22207
52715717	chr16:52715717:G:A	2.31306e-08	-1.46546e-10	5.46359e-05	0.000729948	-1.46546e-10	0.175751	0.000730089	-1.46546e-10	0.175707
52715906	chr16:52715906:C:T	1.04891e-08	-1.46546e-10	-0.790764	0.000283526	-1.46546e-10	-0.769919	0.000283586	-1.46546e-10	-0.769944
52715935	chr16:52715935:A:G	1.17669e-09	-1.68059	-1.2978	3.20113e-05	-1.68303	-1.2681	3.20194e-05	-1.68303	-1.26809
52716038	chr16:52716038:A:G	7.04336e-09	-1.46546e-10	-1.18902	0.000184037	-1.46546e-10	-1.20209	0.000184061	-1.46546e-10	-1.20219
52716245	chr16:52716245:TG:T	1.66825e-08	-1.46546e-10	-0.326741	0.000513656	-1.46546e-10	-0.175668	0.000513758	-1.46546e-10	-0.175706
52716522	chr16:52716522:G:A	1.26404e-08	-1.46546e-10	-0.604206	0.000320867	-1.46546e-10	-0.646196	0.00032094	-1.46546e-10	-0.646204
52716686	chr16:52716686:G:A	4.5794e-09	-1.61953	-3.11501e-10	0.00012291	-1.60577	-3.11501e-10	0.000122939	-1.60577	-3.11501e-10
52717186	chr16:52717186:A:G	1.46643e-09	-1.4594	-1.29888	3.69609e-05	-1.51135	-1.29601	3.69701e-05	-1.51135	-1.296
52717477	chr16:52717477:G:A	7.41485e-09	-1.46546e-10	-1.13762	0.000193288	-1.46546e-10	-1.15304	0.000193308	-1.46546e-10	-1.15317
52717716	chr16:52717716:A:C	2.7869e-08	-1.46546e-10	0.18641	0.000688638	-1.46546e-10	0.117494	0.000688859	-1.46546e-10	0.117578
52717775	chr16:52717775:C:T	1.39228e-08	-1.46546e-10	-0.507575	0.000403428	-1.46546e-10	-0.417224	0.000403516	-1.46546e-10	-0.417242
52717903	chr16:52717903:T:C	1.37415e-08	-1.46546e-10	-0.52068	0.000397736	-1.46546e-10	-0.431434	0.000397823	-1.46546e-10	-0.431452
52717920	chr16:52717920:G:A	5.95209e-09	-0.0623428	-1.29502	0.000139917	-0.177286	-1.29889	0.000139952	-0.177271	-1.29889
52717975	chr16:52717975:T:C	6.78259e-09	-1.46546e-10	-1.22674	0.000182405	-1.46546e-10	-1.21099	0.000182447	-1.46546e-10	-1.211
52718171	chr16:52718171:C:A	1.40302e-07	-1.46546e-10	1.80269	0.00355894	-1.46546e-10	1.76	0.00356005	-1.46546e-10	1.76007
52718268	chr16:52718268:T:A	9.161e-09	-1.46546e-10	-0.926148	0.000235086	-1.46546e-10	-0.957273	0.000235146	-1.46546e-10	-0.957252
52718400	chr16:52718400:T:C	2.40028e-09	-1.67335	-0.592164	6.47514e-05	-1.66145	-0.585219	6.47615e-05	-1.66145	-0.5853
52718679	chr16:52718679:G:A	6.60458e-09	-0.216413	-1.03693	0.00015178	-0.408284	-0.986505	0.000151835	-0.408272	-0.986391
52718778	chr16:52718778:C:T	1.22809e-08	-1.46546e-10	-0.63306	0.000308094	-1.46546e-10	-0.686816	0.000308182	-1.46546e-10	-0.686769
52718824	chr16:52718824:G:A	1.04317e-08	-1.46546e-10	-0.796254	0.000266653	-1.46546e-10	-0.831273	0.000266713	-1.46546e-10	-0.831287
52719329	chr16:52719329:C:T	1.42698e-08	-1.46546e-10	-0.482956	0.000413914	-1.46546e-10	-0.391565	0.000414003	-1.46546e-10	-0.391587
52719417	chr16:52719417:A:G	1.44341e-08	-1.46546e-10	-0.471512	0.000400552	-1.46546e-10	-0.424379	0.000400638	-1.46546e-10	-0.424401
52719743	chr16:52719743:G:A	7.72628e-09	-1.46546e-10	-1.09648	0.000215024	-1.46546e-10	-1.04647	0.000215073	-1.46546e-10	-1.04648
52720208	chr16:52720208:A:G	5.40348e-09	-0.285287	-1.16877	0.000124094	-0.473669	-1.12251	0.000124135	-0.473657	-1.12243
52720244	chr16:52720244:C:T	5.40802e-09	-1.45322	-3.11501e-10	0.00015717	-1.35989	-3.11501e-10	0.000157208	-1.35989	-3.11501e-10
52720412	chr16:52720412:C:T	3.04975e-08	-1.46546e-10	0.276542	0.000772352	-1.46546e-10	0.232218	0.000772479	-1.46546e-10	0.232146
52720426	chr16:52720426:G:A	2.06624e-09	-1.1533	-1.26208	5.56966e-05	-1.22032	-1.17698	5.57113e-05	-1.22031	-1.17696
52721053	chr16:52721053:A:G	1.72826e-08	-1.46546e-10	-0.291405	0.000498642	-1.46546e-10	-0.205335	0.000498753	-1.46546e-10	-0.205348
52721095	chr16:52721095:G:C	8.66805e-09	-0.981459	-3.11501e-10	0.000244332	-0.918693	-3.11501e-10	0.000244391	-0.918691	-3.11501e-10
52721163	chr16:52721163:C:T	6.95865e-09	-1.46546e-10	-1.20112	0.000188032	-1.46546e-10	-1.18061	0.000188074	-1.46546e-10	-1.18062
52722012	chr16:52722012:C:G	1.26527e-09	-1.62721	-1.27861	3.50526e-05	-1.60423	-1.25614	3.50612e-05	-1.60423	-1.25613
52722025	chr16:52722025:G:T	9.08554e-09	-1.46546e-10	-0.93442	0.000258037	-1.46546e-10	-0.864118	0.000258094	-1.46546e-10	-0.864137
52722296	chr16:52722296:G:A	4.47002e-09	-1.64371	-3.11501e-10	0.000127688	-1.56764	-3.11501e-10	0.000127718	-1.56763	-3.11501e-10
52722367	chr16:52722367:A:G	8.25408e-09	-1.46546e-10	-1.0304	0.000221933	-1.46546e-10	-1.01485	0.00022198	-1.46546e-10	-1.01487
52722375	chr16:52722375:A:G	1.23674e-09	-1.64705	-1.28157	3.28918e-05	-1.65215	-1.27185	3.28993e-05	-1.65215	-1.27186
52722407	chr16:52722407:T:A	6.48824e-09	-1.46546e-10	-1.27111	0.000173765	-1.46546e-10	-1.25952	0.000173805	-1.46546e-10	-1.25953
52722540	chr16:52722540:C:T	9.26652e-09	-1.46546e-10	-0.914695	0.000237683	-1.46546e-10	-0.946283	0.000237737	-1.46546e-10	-0.946294
52722637	chr16:52722637:A:C	7.63903e-09	-1.46546e-10	-1.10783	0.000207193	-1.46546e-10	-1.08357	0.000207239	-1.46546e-10	-1.08359
52722905	chr16:52722905:G:A	5.8385e-09	-0.141369	-1.23526	0.000142158	-0.25232	-1.20796	0.000142198	-0.252306	-1.20793
52723040	chr16:52723040:C:T	1.75004e-08	-1.46546e-10	-0.278877	0.000505692	-1.46546e-10	-0.191295	0.000505802	-1.46546e-10	-0.191314
52723189	chr16:52723189:G:A	1.20069e-08	-1.46546e-10	-0.655618	0.00030589	-1.46546e-10	-0.693998	0.000305956	-1.46546e-10	-0.694018
52723323	chr16:52723323:T:C	6.35798e-09	0.00491601	-1.29631	0.000139827	-0.1813	-1.29552	0.000139863	-0.181286	-1.29551
52723838	chr16:52723838:ACCAC:A	8.74891e-09	-1.46546e-10	-0.972175	0.00023035	-1.46546e-10	-0.977623	0.000230402	-1.46546e-10	-0.977632
52723854	chr16:52723854:G:A	5.88327e-09	-0.0748595	-1.29413	0.000130781	-0.250911	-1.29279	0.000130816	-0.250898	-1.29277
52724670	chr16:52724670:T:C	7.60394e-09	-1.46546e-10	-1.11244	0.000214293	-1.46546e-10	-1.04988	0.000214341	-1.46546e-10	-1.04989
52724808	chr16:52724808:C:T	2.88394e-08	-1.46546e-10	0.22064	0.000892741	-1.46546e-10	0.377074	0.000892937	-1.46546e-10	0.377057
52724853	chr16:52724853:G:A	1.31332e-09	-1.67178	-1.19677	3.53202e-05	-1.6884	-1.16437	3.5329e-05	-1.6884	-1.16435
52725359	chr16:52725359:T:C	8.43507e-09	-1.46546e-10	-1.00871	0.00023757	-1.46546e-10	-0.946762	0.000237621	-1.46546e-10	-0.94678
52725493	chr16:52725493:T:C	6.99724e-09	-1.46546e-10	-1.19559	0.000182248	-1.46546e-10	-1.21185	0.000182267	-1.46546e-10	-1.21199
52725656	chr16:52725656:C:T	6.78713e-09	-1.46546e-10	-1.22607	0.000183282	-1.46546e-10	-1.2062	0.000183323	-1.46546e-10	-1.20621
52726122	chr16:52726122:A:G	1.60077e-08	-1.46546e-10	-0.368031	0.00046747	-1.46546e-10	-0.269888	0.000467569	-1.46546e-10	-0.269912
52726197	chr16:52726197:C:T	6.86528e-09	-1.46546e-10	-1.21463	0.000185246	-1.46546e-10	-1.19554	0.000185287	-1.46546e-10	-1.19555
52726635	chr16:52726635:A:T	8.04846e-09	-1.46546e-10	-1.05562	0.000229008	-1.46546e-10	-0.983466	0.000229059	-1.46546e-10	-0.983478
52727035	chr16:52727035:G:T	6.40145e-09	-1.46546e-10	-1.28458	0.000171256	-1.46546e-10	-1.27406	0.000171297	-1.46546e-10	-1.27406
52727135	chr16:52727135:A:G	7.09019e-09	-0.113334	-1.06906	0.000168626	-0.240893	-1.04864	0.000168649	-0.240878	-1.04876
52727145	chr16:52727145:A:G	6.71002e-09	-1.46546e-10	-1.2375	0.000180453	-1.46546e-10	-1.22175	0.000180494	-1.46546e-10	-1.22176
52727996	chr16:52727996:T:A	1.41302e-08	-1.46546e-10	-0.492786	0.000439041	-1.46546e-10	-0.33263	0.000439139	-1.46546e-10	-0.332643
52728047	chr16:52728047:A:G	1.65152e-08	-1.46546e-10	-0.336825	0.000459128	-1.46546e-10	-0.287893	0.000459232	-1.46546e-10	-0.287904
52728472	chr16:52728472:A:G	1.12099e-08	-1.46546e-10	-0.724304	0.000279494	-1.46546e-10	-0.784241	0.000279575	-1.46546e-10	-0.784188
52728942	chr16:52728942:G:A	4.36338e-09	-1.66786	-3.11501e-10	0.000111955	-1.69912	-3.11501e-10	0.000111982	-1.69912	-3.11501e-10
52729018	chr16:52729018:G:A	9.53514e-09	-1.46546e-10	-0.88612	0.000274632	-1.46546e-10	-0.801789	0.000274688	-1.46546e-10	-0.801822
52729316	chr16:52729316:A:C	7.60445e-09	-1.46546e-10	-1.11237	0.000211126	-1.46546e-10	-1.06477	0.000211173	-1.46546e-10	-1.06478
52729516	chr16:52729516:G:A	9.71278e-09	-1.46546e-10	-0.867661	0.000280225	-1.46546e-10	-0.781631	0.000280281	-1.46546e-10	-0.781665
52729892	chr16:52729892:T:G	1.21391e-09	-1.66533	-1.28193	3.22284e-05	-1.67062	-1.27375	3.22358e-05	-1.67062	-1.27376
52729972	chr16:52729972:G:A	7.1481e-09	-1.46546e-10	-1.17426	0.000193678	-1.46546e-10	-1.15102	0.000193722	-1.46546e-10	-1.15103
52730513	chr16:52730513:T:A	6.20438e-09	-0.369954	-0.945893	0.000144917	-0.550431	-0.890631	0.000144969	-0.550419	-0.890518
52730703	chr16:52730703:A:G	6.81103e-09	-1.46546e-10	-1.22256	0.000183473	-1.46546e-10	-1.20516	0.000183514	-1.46546e-10	-1.20517
52731437	chr16:52731437:C:T	9.17839e-09	-1.46546e-10	-0.924251	0.000247395	-1.46546e-10	-0.906236	0.000247451	-1.46546e-10	-0.906248
52731453	chr16:52731453:T:C	6.75338e-09	-1.46546e-10	-1.23106	0.000181429	-1.46546e-10	-1.21636	0.00018147	-1.46546e-10	-1.21637
52731472	chr16:52731472:G:A	1.30189e-09	-1.6629	-1.21438	3.48946e-05	-1.64407	-1.22082	3.4902e-05	-1.64407	-1.22084
52731658	chr16:52731658:G:A	1.27624e-08	-1.46546e-10	-0.594603	0.000373263	-1.46546e-10	-0.49494	0.000373342	-1.46546e-10	-0.494964
52731669	chr16:52731669:C:T	1.14054e-08	-1.46546e-10	-0.70702	0.000280328	-1.46546e-10	-0.781262	0.000280392	-1.46546e-10	-0.78127
52731768	chr16:52731768:A:G	4.52045e-09	-1.63249	-3.11501e-10	0.000120783	-1.62323	-3.11501e-10	0.000120811	-1.62323	-3.11501e-10
52731930	chr16:52731930:A:G	4.40343e-09	-1.65872	-3.11501e-10	0.000124913	-1.5896	-3.11501e-10	0.000124943	-1.5896	-3.11501e-10
52731959	chr16:52731959:G:A	1.82236e-09	-1.62239	-0.918581	5.06797e-05	-1.45023	-1.04147	5.06904e-05	-1.45023	-1.04149
52732205	chr16:52732205:C:T	6.16454e-09	-1.32229	-3.11501e-10	0.000170705	-1.27728	-3.11501e-10	0.000170746	-1.27728	-3.11501e-10
52732330	chr16:52732330:T:G	1.67563e-08	-1.46546e-10	-0.322326	0.000531878	-1.46546e-10	-0.140808	0.000531971	-1.46546e-10	-0.14087
52732340	chr16:52732340:G:A	8.10374e-09	-0.24631	-0.802468	0.000175556	-0.350472	-0.898795	0.00017559	-0.350458	-0.898849
52732371	chr16:52732371:T:C	2.32624e-08	-1.46546e-10	0.00573313	0.000608905	-1.46546e-10	-0.00556088	0.000609096	-1.46546e-10	-0.00548369
52732468	chr16:52732468:C:G	9.70603e-09	-1.46546e-10	-0.868356	0.000280027	-1.46546e-10	-0.782337	0.000280083	-1.46546e-10	-0.782372
52732560	chr16:52732560:G:A	1.90483e-09	-1.64367	-0.853044	5.12416e-05	-1.62481	-0.855858	5.12503e-05	-1.62481	-0.855925
52732608	chr16:52732608:C:A	5.93546e-09	-0.404013	-0.956145	0.000138866	-0.582414	-0.901302	0.000138916	-0.582402	-0.901191
52732628	chr16:52732628:G:A	9.97503e-09	-1.46546e-10	-0.841018	0.000289765	-1.46546e-10	-0.748154	0.000289827	-1.46546e-10	-0.748175
52732869	chr16:52732869:T:C	1.69875e-08	-1.46546e-10	-0.308628	0.000539584	-1.46546e-10	-0.126423	0.000539678	-1.46546e-10	-0.126486
52732903	chr16:52732903:A:C	1.82253e-09	-1.62384	-0.917033	5.06067e-05	-1.45298	-1.04016	5.06175e-05	-1.45299	-1.04018
52732963	chr16:52732963:A:G	9.68483e-09	-1.46546e-10	-0.870543	0.00027932	-1.46546e-10	-0.784865	0.000279376	-1.46546e-10	-0.784899
52733073	chr16:52733073:G:A	9.56185e-09	-1.46546e-10	-0.883322	0.000259	-1.46546e-10	-0.860393	0.000259056	-1.46546e-10	-0.860416
52733245	chr16:52733245:T:C	1.2523e-09	-1.61791	-1.29821	3.27391e-05	-1.63145	-1.2972	3.27469e-05	-1.63145	-1.2972
52733809	chr16:52733809:A:G	1.25513e-08	-1.46546e-10	-0.611282	0.000366313	-1.46546e-10	-0.513734	0.000366391	-1.46546e-10	-0.513758
52733836	chr16:52733836:T:G	9.58227e-09	-1.46546e-10	-0.881188	0.000273489	-1.46546e-10	-0.805962	0.000273548	-1.46546e-10	-0.805984
52733977	chr16:52733977:G:A	4.77874e-09	-0.308796	-1.26813	0.000113726	-0.426992	-1.25644	0.000113749	-0.426978	-1.25649
52734842	chr16:52734842:T:C	6.72819e-09	0.0044032	-1.2392	0.00015081	-0.176505	-1.2247	0.000150837	-0.176491	-1.22477
52734958	chr16:52734958:C:T	9.56528e-09	-1.46546e-10	-0.882963	0.00027559	-1.46546e-10	-0.798308	0.000275646	-1.46546e-10	-0.798342
52735337	chr16:52735337:A:C	6.14377e-09	-0.39505	-0.930615	0.000144454	-0.575275	-0.868982	0.000144507	-0.575264	-0.868869
52736151	chr16:52736151:A:G	6.03628e-09	-0.386358	-0.956957	0.000138904	-0.487569	-0.995874	0.000138933	-0.487562	-0.995905
52736392	chr16:52736392:C:A	1.06534e-08	-1.46546e-10	-0.775222	0.000306711	-1.46546e-10	-0.691318	0.000306775	-1.46546e-10	-0.691343
52736825	chr16:52736825:A:C	9.70938e-09	-1.46546e-10	-0.868011	0.000281259	-1.46546e-10	-0.777946	0.00028132	-1.46546e-10	-0.777965
52737679	chr16:52737679:G:A	7.65478e-09	-1.46546e-10	-1.10577	0.000198409	-1.46546e-10	-1.12689	0.000198418	-1.46546e-10	-1.12708
52738006	chr16:52738006:T:A	7.12412e-09	-1.46546e-10	-1.17762	0.000192805	-1.46546e-10	-1.15554	0.000192848	-1.46546e-10	-1.15556
52738007	chr16:52738007:C:G	7.12412e-09	-1.46546e-10	-1.17762	0.000192805	-1.46546e-10	-1.15554	0.000192848	-1.46546e-10	-1.15556
52738217	chr16:52738217:C:A	5.51976e-09	-0.182763	-1.25001	0.000130999	-0.306699	-1.23533	0.000131024	-0.306684	-1.2354
52738481	chr16:52738481:C:T	6.33043e-09	-1.46546e-10	-1.29573	0.000167029	-1.46546e-10	-1.29906	0.000167068	-1.46546e-10	-1.29906
52739126	chr16:52739126:A:C	6.63833e-09	-0.3638	-0.884443	0.000157305	-0.482127	-0.87691	0.000157332	-0.482114	-0.876985
52739250	chr16:52739250:G:A	5.43537e-09	-1.44818	-3.11501e-10	0.000132314	-1.53204	-3.11501e-10	0.000132346	-1.53204	-3.11501e-10
52739352	chr16:52739352:T:C	9.91502e-09	-1.46546e-10	-0.847052	0.000287936	-1.46546e-10	-0.754486	0.000287998	-1.46546e-10	-0.754505
52739377	chr16:52739377:C:T	1.19105e-08	-1.46546e-10	-0.663682	0.000292058	-1.46546e-10	-0.740269	0.000292127	-1.46546e-10	-0.74027
52739393	chr16:52739393:CTTAAAG:C	2.87837e-09	-0.79672	-1.28716	5.66618e-05	-1.10326	-1.27686	5.66749e-05	-1.10326	-1.27687
52739760	chr16:52739760:C:T	1.0726e-08	-1.46546e-10	-0.768435	0.00027603	-1.46546e-10	-0.796713	0.000276093	-1.46546e-10	-0.79672
52740114	chr16:52740114:T:C	6.66007e-09	-1.24497	-3.11501e-10	0.000213708	-1.05261	-3.11501e-10	0.000213759	-1.05261	-3.11501e-10
52740267	chr16:52740267:A:C	1.13843e-08	-1.46546e-10	-0.708867	0.000328233	-1.46546e-10	-0.6235	0.000328306	-1.46546e-10	-0.623514
52740524	chr16:52740524:C:T	1.15842e-08	-1.46546e-10	-0.691463	0.000292358	-1.46546e-10	-0.739244	0.000292325	-1.46546e-10	-0.739592
52740750	chr16:52740750:C:T	1.73341e-09	-1.41707	-1.17395	4.22073e-05	-1.4877	-1.18693	4.22167e-05	-1.4877	-1.18694
52741106	chr16:52741106:A:T	1.97049e-09	-1.38448	-1.07835	4.74866e-05	-1.45733	-1.09945	4.74972e-05	-1.45733	-1.09946
52741201	chr16:52741201:C:T	7.73053e-09	-1.46546e-10	-1.09593	0.000214849	-1.46546e-10	-1.04729	0.000214897	-1.46546e-10	-1.0473
52741660	chr16:52741660:A:G	1.2388e-08	-1.46546e-10	-0.624373	0.000357652	-1.46546e-10	-0.537663	0.000357731	-1.46546e-10	-0.537677
52741796	chr16:52741796:A:G	1.23388e-08	-1.46546e-10	-0.628356	0.000356177	-1.46546e-10	-0.541795	0.000356256	-1.46546e-10	-0.54181
52741819	chr16:52741819:C:T	5.83734e-09	-0.0890561	-1.28777	0.000136145	-0.206614	-1.29689	0.000136178	-0.206599	-1.2969
52741938	chr16:52741938:T:C	6.09788e-09	-1.33316	-3.11501e-10	0.000188818	-1.17644	-3.11501e-10	0.000188862	-1.17644	-3.11501e-10
52741951	chr16:52741951:C:T	5.54554e-09	-0.143368	-1.28474	0.000129285	-0.259745	-1.29546	0.000129316	-0.259731	-1.29547
52742103	chr16:52742103:A:G	1.04155e-08	-1.46546e-10	-0.797809	0.000281565	-1.46546e-10	-0.776859	0.000281624	-1.46546e-10	-0.776885
52742242	chr16:52742242:T:C	1.97091e-08	-1.46546e-10	-0.160022	0.000634217	-1.46546e-10	0.0351682	0.000634356	-1.46546e-10	0.0351517
52742745	chr16:52742745:G:A	2.50429e-09	-0.97664	-1.24646	5.95749e-05	-1.05197	-1.27801	5.95888e-05	-1.05197	-1.27803
52742891	chr16:52742891:G:A	1.87828e-09	-1.55984	-0.950913	4.74897e-05	-1.60284	-0.95387	4.74975e-05	-1.60284	-0.95394
52742961	chr16:52742961:CAACT:C	6.91747e-09	-1.46546e-10	-1.20705	0.000182738	-1.46546e-10	-1.20917	0.000182783	-1.46546e-10	-1.20916
52743248	chr16:52743248:T:A	1.91415e-09	-1.46995	-1.02188	4.66157e-05	-1.53159	-1.0437	4.6626e-05	-1.53159	-1.04371
52743340	chr16:52743340:G:A	5.78008e-09	-0.0875802	-1.29911	0.000124192	-0.297931	-1.29746	0.000124224	-0.297918	-1.29745
52743418	chr16:52743418:A:G	1.28333e-08	-1.46546e-10	-0.589061	0.000371349	-1.46546e-10	-0.50008	0.000371432	-1.46546e-10	-0.500094
52743534	chr16:52743534:C:T	1.96875e-09	-1.37673	-1.08698	4.77708e-05	-1.45081	-1.09999	4.77816e-05	-1.45081	-1.1
52744195	chr16:52744195:C:T	7.0505e-09	-1.46546e-10	-1.188	0.000182912	-1.46546e-10	-1.20822	0.000182956	-1.46546e-10	-1.20821
52744444	chr16:52744444:G:A	6.45729e-09	-1.46546e-10	-1.27589	0.000171568	-1.46546e-10	-1.27225	0.000171608	-1.46546e-10	-1.27224
52744785	chr16:52744785:C:A	3.67181e-09	-0.545296	-1.29512	8.86388e-05	-0.633514	-1.29914	8.86608e-05	-0.633501	-1.29914
52744910	chr16:52744910:T:C	7.03398e-09	-1.46546e-10	-1.19035	0.000186617	-1.46546e-10	-1.18817	0.000186663	-1.46546e-10	-1.18816
52745241	chr16:52745241:T:C	5.88282e-09	-0.232686	-1.13638	0.000139516	-0.362059	-1.11698	0.000139537	-0.362045	-1.11709
52746510	chr16:52746510:G:A	6.50693e-09	-1.46546e-10	-1.26823	0.000173109	-1.46546e-10	-1.2633	0.00017315	-1.46546e-10	-1.2633
52747046	chr16:52747046:A:G	6.44396e-09	-1.46546e-10	-1.27796	0.000170954	-1.46546e-10	-1.27583	0.000170996	-1.46546e-10	-1.27582
52747319	chr16:52747319:G:A	7.33037e-09	-1.14908	-3.11501e-10	0.000141406	-1.46559	-3.11501e-10	0.00014144	-1.46558	-3.11501e-10
52747335	chr16:52747335:G:A	4.29877e-09	-1.68277	-3.11501e-10	0.000112219	-1.69677	-3.11501e-10	0.000112245	-1.69677	-3.11501e-10
52748144	chr16:52748144:T:C	7.21604e-09	-1.46546e-10	-1.1648	0.000192907	-1.46546e-10	-1.15502	0.000192948	-1.46546e-10	-1.15504
52748284	chr16:52748284:C:A	9.35022e-09	-1.46546e-10	-0.905704	0.000238252	-1.46546e-10	-0.943893	0.000238242	-1.46546e-10	-0.944173
52748755	chr16:52748755:G:T	9.60315e-09	-1.46546e-10	-0.879012	0.000244314	-1.46546e-10	-0.918767	0.000244301	-1.46546e-10	-0.919056
52749239	chr16:52749239:T:C	8.05452e-09	-1.64307	0.588203	0.00024102	-1.69336	0.761017	0.000241092	-1.69336	0.761078
52749329	chr16:52749329:C:T	4.93516e-09	-0.25914	-1.28558	0.000106573	-0.461903	-1.28649	0.0001066	-0.461891	-1.28648
52750364	chr16:52750364:C:T	8.04231e-09	-1.46546e-10	-1.05639	0.000206347	-1.46546e-10	-1.08766	0.000206399	-1.46546e-10	-1.08765
52750718	chr16:52750718:A:G	2.64175e-09	-0.902841	-1.26682	6.3977e-05	-1.00922	-1.24948	6.39943e-05	-1.00921	-1.24946
52751284	chr16:52751284:G:T	3.24685e-09	-1.5391	-0.424316	8.10711e-05	-1.58393	-0.43796	8.10821e-05	-1.58394	-0.438061
52751360	chr16:52751360:T:C	8.65679e-09	-1.46546e-10	-0.982759	0.00024411	-1.46546e-10	-0.919604	0.000244164	-1.46546e-10	-0.919619
52751650	chr16:52751650:G:A	1.72835e-08	-1.46546e-10	-0.291349	0.000426077	-1.46546e-10	-0.362602	0.000425992	-1.46546e-10	-0.363039
52751704	chr16:52751704:T:C	1.14491e-08	-1.46546e-10	-0.703192	0.000286287	-1.46546e-10	-0.760227	0.000286361	-1.46546e-10	-0.760205
52751779	chr16:52751779:G:C	2.36235e-09	-1.13523	-1.14621	5.51321e-05	-1.25684	-1.15065	5.51418e-05	-1.25683	-1.15072
52751905	chr16:52751905:G:A	8.89463e-09	-1.46546e-10	-0.955656	0.000251961	-1.46546e-10	-0.887948	0.000252017	-1.46546e-10	-0.887964
52752131	chr16:52752131:C:G	6.48594e-09	-1.46546e-10	-1.27147	0.000171944	-1.46546e-10	-1.27005	0.000171983	-1.46546e-10	-1.27006
52752376	chr16:52752376:A:G	6.53832e-09	-1.46546e-10	-1.26342	0.000172858	-1.46546e-10	-1.26475	0.000172898	-1.46546e-10	-1.26475
52752718	chr16:52752718:A:C	6.50157e-09	-1.46546e-10	-1.26906	0.000171888	-1.46546e-10	-1.27038	0.000171928	-1.46546e-10	-1.27038
52753380	chr16:52753380:C:T	8.0748e-09	-1.05235	-3.11501e-10	0.000219054	-1.02791	-3.11501e-10	0.000219106	-1.0279	-3.11501e-10
52753396	chr16:52753396:A:G	6.41539e-09	-1.46546e-10	-1.2824	0.000169932	-1.46546e-10	-1.28182	0.000169971	-1.46546e-10	-1.28183
52753594	chr16:52753594:A:G	6.85791e-09	0.0775602	-1.29326	0.00016622	-0.00568479	-1.29822	0.000166261	-0.00567264	-1.29823
52753872	chr16:52753872:A:AG	2.24211e-08	-1.46546e-10	-0.0311005	0.000551373	-1.46546e-10	-0.104811	0.000551223	-1.46546e-10	-0.10532
52753963	chr16:52753963:C:T	7.20175e-09	-1.46546e-10	-1.16678	0.000192461	-1.46546e-10	-1.15733	0.000192503	-1.46546e-10	-1.15735
52754233	chr16:52754233:CACATAG:C	8.26613e-09	-1.46546e-10	-1.02894	0.000224583	-1.46546e-10	-1.00298	0.000224632	-1.46546e-10	-1.00299
52755223	chr16:52755223:C:T	1.38217e-08	-1.46546e-10	-0.514862	0.000399427	-1.46546e-10	-0.427192	0.000399522	-1.46546e-10	-0.427189
52755624	chr16:52755624:G:A	1.1064e-08	0.0741783	-0.811585	0.000267776	0.0579911	-0.885061	0.000267828	0.058	-0.885114
52755759	chr16:52755759:A:T	8.28315e-09	-1.54795	0.521072	0.000307895	-1.39524	0.707772	0.000307988	-1.39523	0.707835
52755761	chr16:52755761:T:C	1.47911e-08	-1.46546e-10	-0.44708	0.000391666	-1.46546e-10	-0.446813	0.000391629	-1.46546e-10	-0.447144
52755787	chr16:52755787:T:C	6.7063e-09	-1.46546e-10	-1.23806	0.000178196	-1.46546e-10	-1.23434	0.000178239	-1.46546e-10	-1.23433
52756110	chr16:52756110:T:C	8.59494e-09	-0.0236006	-0.966329	0.000231132	-0.0701222	-0.904109	0.000231174	-0.0701109	-0.904179
52756259	chr16:52756259:A:G	7.14902e-09	-1.46546e-10	-1.17413	0.000196364	-1.46546e-10	-1.13725	0.000196407	-1.46546e-10	-1.13727
52756490	chr16:52756490:G:A	8.09562e-09	-0.0647465	-0.985033	0.000218628	-0.106543	-0.923307	0.000218668	-0.106532	-0.923374
52756616	chr16:52756616:A:G	6.66649e-09	-1.46546e-10	-1.24401	0.000178532	-1.46546e-10	-1.23245	0.000178573	-1.46546e-10	-1.23246
52756857	chr16:52756857:G:GA	9.18772e-09	-0.923236	-3.11501e-10	0.000237079	-0.94883	-3.11501e-10	0.000237135	-0.948829	-3.11501e-10
52756996	chr16:52756996:G:A	5.33832e-09	-0.170302	-1.29589	0.000138432	-0.189264	-1.29758	0.000138465	-0.189253	-1.29759
52757201	chr16:52757201:G:GA	1.69328e-09	-1.63062	-0.983816	4.4961e-05	-1.6599	-0.951523	4.49717e-05	-1.6599	-0.951521
52757530	chr16:52757530:A:G	1.111e-08	-0.733257	-3.11501e-10	0.000331447	-0.613755	-3.11501e-10	0.000331526	-0.613754	-3.11501e-10
52757671	chr16:52757671:G:A	1.05851e-07	-1.46546e-10	1.52093	0.00355732	-1.46546e-10	1.75954	0.00355016	-1.46546e-10	1.75729
52757694	chr16:52757694:C:A	9.62974e-09	-1.46546e-10	-0.876247	0.000275694	-1.46546e-10	-0.797929	0.000275754	-1.46546e-10	-0.797951
52757720	chr16:52757720:C:T	6.75843e-09	-1.46546e-10	-1.23031	0.000174379	-1.46546e-10	-1.25599	0.000174422	-1.46546e-10	-1.25598
52758756	chr16:52758756:A:G	7.92795e-09	-1.07071	-3.11501e-10	0.000184799	-1.19795	-3.11501e-10	0.000184843	-1.19795	-3.11501e-10
52758984	chr16:52758984:A:G	6.33093e-09	-1.46546e-10	-1.29566	0.00016762	-1.46546e-10	-1.29552	0.00016766	-1.46546e-10	-1.29552
52759256	chr16:52759256:T:A	5.79502e-09	-1.3841	-3.11501e-10	0.00015594	-1.36775	-3.11501e-10	0.000155976	-1.36775	-3.11501e-10
52759438	chr16:52759438:A:G	8.87992e-09	-0.957311	-3.11501e-10	0.000226489	-0.994526	-3.11501e-10	0.000226543	-0.994523	-3.11501e-10
52759442	chr16:52759442:A:G	1.47177e-09	-1.59778	-1.15686	4.14078e-05	-1.56932	-1.12444	4.14157e-05	-1.56932	-1.12448
52759609	chr16:52759609:A:G	7.3964e-09	0.12206	-1.26217	0.000191029	0.0875332	-1.25233	0.000191071	0.0875451	-1.25236
52760007	chr16:52760007:G:A	5.11149e-09	-1.50961	-3.11501e-10	0.000140922	-1.46901	-3.11501e-10	0.000140956	-1.46901	-3.11501e-10
52760157	chr16:52760157:C:T	7.01749e-09	-1.46546e-10	-1.1927	0.000191942	-1.46546e-10	-1.16003	0.000191985	-1.46546e-10	-1.16004
52760333	chr16:52760333:C:G	7.72572e-09	-1.46546e-10	-1.09655	0.000212254	-1.46546e-10	-1.05944	0.000212282	-1.46546e-10	-1.05954
52760411	chr16:52760411:C:CA	5.87983e-09	-0.316138	-1.05344	0.000166864	-0.412766	-0.887276	0.000166908	-0.412755	-0.887263
52760595	chr16:52760595:T:C	1.64798e-09	-1.39791	-1.24364	4.13439e-05	-1.45943	-1.23586	4.13543e-05	-1.45943	-1.23585
52760924	chr16:52760924:A:T	6.79395e-09	-1.46546e-10	-1.22507	0.000181024	-1.46546e-10	-1.21859	0.000181069	-1.46546e-10	-1.21858
52761497	chr16:52761497:T:C	7.9568e-09	-1.46546e-10	-1.06708	0.00023205	-1.46546e-10	-0.970271	0.000232089	-1.46546e-10	-0.970338
52761518	chr16:52761518:A:G	1.13394e-08	0.359669	-1.07249	0.000310186	0.321329	-1.00138	0.000310228	0.321341	-1.00149
52761566	chr16:52761566:C:T	7.7655e-09	-1.46546e-10	-1.09141	0.000225733	-1.46546e-10	-0.997868	0.000225772	-1.46546e-10	-0.997932
52761770	chr16:52761770:G:A	6.33584e-09	-1.46546e-10	-1.29488	0.000167752	-1.46546e-10	-1.29473	0.000167793	-1.46546e-10	-1.29473
52761826	chr16:52761826:C:A	7.05771e-09	-1.46546e-10	-1.18698	0.000188735	-1.46546e-10	-1.17688	0.000188777	-1.46546e-10	-1.17689
52762028	chr16:52762028:C:T	1.35336e-09	-1.56683	-1.27168	3.72955e-05	-1.51009	-1.28825	3.73034e-05	-1.51009	-1.28828
52762105	chr16:52762105:T:C	2.63512e-07	-1.46546e-10	2.433	0.00883211	-1.46546e-10	2.66893	0.00881222	-1.46546e-10	2.66644
52762361	chr16:52762361:T:TA	1.12086e-08	-1.46546e-10	-0.724424	0.000331619	-1.46546e-10	-0.613236	0.000331692	-1.46546e-10	-0.613253
52762576	chr16:52762576:G:A	1.03683e-08	-1.46546e-10	-0.802347	0.000294278	-1.46546e-10	-0.732697	0.000294336	-1.46546e-10	-0.732736
52762676	chr16:52762676:A:G	6.33301e-09	-1.46546e-10	-1.29533	0.000167021	-1.46546e-10	-1.29911	0.00016706	-1.46546e-10	-1.29911
52762703	chr16:52762703:G:A	6.40192e-09	-1.46546e-10	-1.28451	0.000167335	-1.46546e-10	-1.29723	0.000167372	-1.46546e-10	-1.29724
52762901	chr16:52762901:T:C	2.83269e-07	-1.46546e-10	2.50529	0.00954134	-1.46546e-10	2.74617	0.00951964	-1.46546e-10	2.74365
52762987	chr16:52762987:T:C	6.10179e-09	-1.33252	-3.11501e-10	0.000164383	-1.31502	-3.11501e-10	0.000164423	-1.31502	-3.11501e-10
52763003	chr16:52763003:C:A	7.70259e-09	-1.667	0.567449	0.000267658	-1.58025	0.752742	0.00026774	-1.58025	0.752809
52763769	chr16:52763769:T:G	6.97809e-09	-1.46546e-10	-1.19833	0.00017983	-1.46546e-10	-1.22521	0.000179876	-1.46546e-10	-1.22519
52763907	chr16:52763907:A:G	8.35668e-09	0.281003	-1.29905	0.00019416	0.148588	-1.29713	0.00019421	0.1486	-1.29712
52764087	chr16:52764087:C:T	6.34118e-09	-1.46546e-10	-1.29404	0.000171292	-1.46546e-10	-1.27385	0.00017133	-1.46546e-10	-1.27387
52764163	chr16:52764163:G:A	6.38018e-09	-1.46546e-10	-1.28791	0.000173396	-1.46546e-10	-1.26164	0.000173435	-1.46546e-10	-1.26166
52764848	chr16:52764848:C:T	4.38457e-09	-1.66301	-3.11501e-10	0.000126852	-1.5742	-3.11501e-10	0.000126882	-1.5742	-3.11501e-10
52765213	chr16:52765213:G:C	1.70843e-08	-1.46546e-10	-0.302944	0.000428694	-1.46546e-10	-0.35648	0.000428826	-1.46546e-10	-0.356408
52765996	chr16:52765996:G:A	1.22502e-09	-1.63963	-1.29851	3.54424e-05	-1.554	-1.29532	3.54507e-05	-1.55399	-1.29532
52766458	chr16:52766458:A:G	9.62247e-09	0.171412	-1.04841	0.000218821	0.0266056	-1.05557	0.000218854	0.0266172	-1.05567
52766624	chr16:52766624:C:T	7.95341e-09	-1.46546e-10	-1.0675	0.000200607	-1.46546e-10	-1.11587	0.000200662	-1.46546e-10	-1.11584
52767459	chr16:52767459:C:T	4.53072e-09	-0.420219	-1.21	0.000101207	-0.591485	-1.20857	0.000101228	-0.591475	-1.20861
52767651	chr16:52767651:C:T	1.20685e-08	-1.46546e-10	-0.650501	0.000369399	-1.46546e-10	-0.505344	0.000369482	-1.46546e-10	-0.505358
52767751	chr16:52767751:G:A	6.30981e-09	-1.46546e-10	-1.299	0.000167077	-1.46546e-10	-1.29876	0.000167117	-1.46546e-10	-1.29877
52767968	chr16:52767968:G:A	6.94346e-09	-1.46546e-10	-1.2033	0.000189888	-1.46546e-10	-1.17079	0.000189927	-1.46546e-10	-1.17082
52768156	chr16:52768156:C:T	1.23769e-09	-1.68518	-1.24267	3.22772e-05	-1.69711	-1.24575	3.22816e-05	-1.69711	-1.24585
52768201	chr16:52768201:A:G	7.04796e-09	-1.40896	0.220594	0.000246943	-1.25406	0.345996	0.000247015	-1.25406	0.346049
52768224	chr16:52768224:T:C	3.0455e-09	-0.728433	-1.29901	8.45267e-05	-0.681071	-1.29908	8.45471e-05	-0.681066	-1.29908
52768269	chr16:52768269:T:C	3.33556e-09	-0.819831	-1.11663	9.57176e-05	-0.831717	-1.0241	9.57425e-05	-0.831712	-1.02408
52768441	chr16:52768441:C:A	6.35334e-09	-1.46546e-10	-1.29212	0.000168387	-1.46546e-10	-1.29096	0.000168427	-1.46546e-10	-1.29096
52768515	chr16:52768515:A:T	6.52055e-09	-1.46546e-10	-1.26614	0.00016988	-1.46546e-10	-1.28213	0.00016992	-1.46546e-10	-1.28213
52768629	chr16:52768629:C:T	3.79337e-09	-1.60702	-0.200833	9.59972e-05	-1.57283	-0.280071	9.60032e-05	-1.57283	-0.280246
52768736	chr16:52768736:A:G	6.45514e-09	-1.46546e-10	-1.27623	0.000169247	-1.46546e-10	-1.28586	0.000169288	-1.46546e-10	-1.28586
52768849	chr16:52768849:T:C	2.03655e-09	-1.63084	-0.79901	5.61402e-05	-1.62538	-0.763992	5.61593e-05	-1.62538	-0.76389
52768851	chr16:52768851:T:C	2.8797e-08	-1.46546e-10	0.219169	0.000740281	-1.46546e-10	0.189808	0.000740513	-1.46546e-10	0.189884
52769006	chr16:52769006:C:T	2.03153e-09	-1.60259	-0.829719	5.59523e-05	-1.60039	-0.792336	5.59713e-05	-1.60039	-0.792234
52769228	chr16:52769228:T:C	7.88213e-09	-1.46546e-10	-1.0765	0.000208875	-1.46546e-10	-1.07549	0.000208934	-1.46546e-10	-1.07544
52769335	chr16:52769335:T:G	2.0021e-09	-1.57879	-0.868122	5.52115e-05	-1.56929	-0.836758	5.523e-05	-1.56929	-0.836662
52769383	chr16:52769383:C:T	7.28463e-09	-1.46546e-10	-1.15534	0.000185987	-1.46546e-10	-1.19155	0.000186034	-1.46546e-10	-1.19153
52769867	chr16:52769867:T:C	7.64442e-09	-1.46546e-10	-1.10713	0.000194079	-1.46546e-10	-1.14896	0.000194129	-1.46546e-10	-1.14894
52770224	chr16:52770224:T:C	6.49231e-09	-1.46546e-10	-1.27048	0.000172456	-1.46546e-10	-1.26708	0.000172497	-1.46546e-10	-1.26708
52770258	chr16:52770258:A:G	2.21766e-09	-1.54202	-0.80263	6.10344e-05	-1.53974	-0.766048	6.10553e-05	-1.53973	-0.765944
52770547	chr16:52770547:G:A	8.44085e-09	-1.46546e-10	-1.00802	0.000212738	-1.46546e-10	-1.05716	0.000212793	-1.46546e-10	-1.05714
52770652	chr16:52770652:G:C	6.89831e-09	-1.46546e-10	-1.20983	0.00017875	-1.46546e-10	-1.23124	0.000178793	-1.46546e-10	-1.23123
52771351	chr16:52771351:G:A	2.08583e-09	-1.60083	-0.805107	5.74633e-05	-1.59626	-0.769813	5.74828e-05	-1.59626	-0.769711
52771396	chr16:52771396:A:G	1.44006e-09	-1.47842	-1.298	3.94157e-05	-1.44619	-1.29687	3.94253e-05	-1.44619	-1.29686
52771401	chr16:52771401:T:C	2.07885e-09	-1.58471	-0.824575	5.72541e-05	-1.57977	-0.789953	5.72735e-05	-1.57977	-0.789853
52771969	chr16:52771969:C:G	1.41847e-09	-1.64485	-1.14668	4.14278e-05	-1.62458	-1.06869	4.1439e-05	-1.62458	-1.06865
52771987	chr16:52771987:A:G	2.25449e-09	-1.60786	-0.720316	6.62028e-05	-1.57976	-0.644741	6.62239e-05	-1.57976	-0.644661
52772145	chr16:52772145:G:A	1.94412e-09	-1.59952	-0.876778	5.33627e-05	-1.59532	-0.84479	5.33805e-05	-1.59532	-0.844695
52772381	chr16:52772381:T:C	6.38554e-09	-1.46546e-10	-1.28707	0.00017056	-1.46546e-10	-1.27813	0.0001706	-1.46546e-10	-1.27814
52772448	chr16:52772448:T:C	4.61822e-09	-1.61109	-3.11501e-10	0.000127447	-1.56952	-3.11501e-10	0.000127477	-1.56952	-3.11501e-10
52773051	chr16:52773051:A:T	1.20461e-09	-1.69887	-1.25607	3.25986e-05	-1.68841	-1.24455	3.2606e-05	-1.68841	-1.24456
52773378	chr16:52773378:G:A	1.19728e-09	-1.66678	-1.29427	3.28994e-05	-1.64009	-1.28368	3.29082e-05	-1.64009	-1.28365
52773579	chr16:52773579:A:C	6.11053e-09	-1.33109	-3.11501e-10	0.000152561	-1.38966	-3.11501e-10	0.000152597	-1.38966	-3.11501e-10
52773725	chr16:52773725:A:C	4.3208e-09	-1.67766	-3.11501e-10	0.000113673	-1.68389	-3.11501e-10	0.0001137	-1.6839	-3.11501e-10
52773852	chr16:52773852:T:C	1.20175e-09	-1.66852	-1.2888	3.31145e-05	-1.64247	-1.27478	3.31236e-05	-1.64247	-1.27475
52773971	chr16:52773971:C:T	1.18962e-09	-1.67434	-1.29312	3.26197e-05	-1.65056	-1.28174	3.26285e-05	-1.65056	-1.28171
52774068	chr16:52774068:T:C	2.35444e-09	-1.68186	-0.602942	6.8125e-05	-1.67317	-0.522707	6.81454e-05	-1.67317	-0.522644
52774301	chr16:52774301:T:C	1.19964e-09	-1.66755	-1.29153	3.30158e-05	-1.64121	-1.27903	3.30248e-05	-1.64121	-1.27899
52775219	chr16:52775219:A:G	3.00882e-09	-1.01342	-1.02614	9.65792e-05	-0.887722	-0.959137	9.65994e-05	-0.887721	-0.959165
52775269	chr16:52775269:A:G	6.57536e-09	-1.46546e-10	-1.25777	0.00017161	-1.46546e-10	-1.272	0.000171651	-1.46546e-10	-1.27199
52775502	chr16:52775502:C:T	2.32946e-09	-1.68669	-0.608783	6.73962e-05	-1.67892	-0.527716	6.74164e-05	-1.67892	-0.527653
52775671	chr16:52775671:C:A	1.53551e-09	-1.46402	-1.24822	4.03842e-05	-1.49417	-1.22461	4.03932e-05	-1.49417	-1.22462
52775791	chr16:52775791:C:T	4.69342e-09	-1.59494	-3.11501e-10	0.000131186	-1.5406	-3.11501e-10	0.000131218	-1.5406	-3.11501e-10
52775804	chr16:52775804:A:G	7.0406e-09	-1.46546e-10	-1.18941	0.000181824	-1.46546e-10	-1.21419	0.000181868	-1.46546e-10	-1.21418
52775952	chr16:52775952:C:T	1.92746e-09	-1.69592	-0.788981	5.5505e-05	-1.69234	-0.708406	5.55212e-05	-1.69234	-0.708352
52776232	chr16:52776232:C:T	9.17551e-08	-1.46546e-10	1.37802	0.0028952	-1.46546e-10	1.55359	0.00289115	-1.46546e-10	1.55195
52776256	chr16:52776256:T:C	4.24985e-09	-1.69422	-3.11501e-10	0.00011231	-1.69596	-3.11501e-10	0.000112337	-1.69596	-3.11501e-10
52776326	chr16:52776326:G:A	8.18609e-09	-1.46546e-10	-1.03867	0.000233109	-1.46546e-10	-0.965716	0.000233153	-1.46546e-10	-0.965766
52776455	chr16:52776455:C:A	1.2172e-09	-1.64913	-1.29542	3.3587e-05	-1.61723	-1.28585	3.35958e-05	-1.61723	-1.28582
52776570	chr16:52776570:G:A	1.20412e-09	-1.66094	-1.29441	3.31374e-05	-1.63257	-1.28399	3.31462e-05	-1.63257	-1.28396
52776578	chr16:52776578:G:A	6.36639e-09	-1.46546e-10	-1.29007	0.000172261	-1.46546e-10	-1.26821	0.000172303	-1.46546e-10	-1.26821
52776929	chr16:52776929:T:A	2.33691e-09	-1.37816	-0.914112	7.34404e-05	-1.28325	-0.837499	7.34547e-05	-1.28325	-0.837542
52777082	chr16:52777082:A:G	1.34929e-09	-1.55497	-1.28656	3.7049e-05	-1.50635	-1.29863	3.70577e-05	-1.50635	-1.29864
52777341	chr16:52777341:A:T	3.29012e-09	-1.65454	-0.295643	0.000102325	-1.5872	-0.201871	0.000102355	-1.5872	-0.201811
52777674	chr16:52777674:C:T	2.37645e-09	-1.3421	-0.933398	7.48134e-05	-1.24297	-0.859255	7.4828e-05	-1.24297	-0.859297
52777915	chr16:52777915:T:C	2.45445e-09	-1.65103	-0.592168	7.15289e-05	-1.63924	-0.507881	7.15505e-05	-1.63924	-0.507816
52777954	chr16:52777954:C:T	2.22156e-09	-1.68571	-0.657185	6.40425e-05	-1.67785	-0.579822	6.40616e-05	-1.67785	-0.579761
52778061	chr16:52778061:T:A	1.19324e-09	-1.66876	-1.29567	3.27351e-05	-1.64242	-1.28635	3.27437e-05	-1.64242	-1.28633
52778119	chr16:52778119:AG:A	1.50681e-08	-1.46546e-10	-0.428523	0.000358298	-1.46546e-10	-0.535858	0.000358392	-1.46546e-10	-0.535831
52778237	chr16:52778237:G:A	6.64379e-09	-1.46546e-10	-1.24742	0.000173116	-1.46546e-10	-1.26326	0.000173158	-1.46546e-10	-1.26326
52778312	chr16:52778312:G:C	1.18193e-09	-1.67806	-1.29589	3.22954e-05	-1.6555	-1.2868	3.23039e-05	-1.6555	-1.28677
52778750	chr16:52778750:T:C	1.87155e-09	-1.63308	-0.881253	5.02341e-05	-1.60974	-0.89079	5.02411e-05	-1.60974	-0.890888
52778764	chr16:52778764:C:T	9.4207e-09	-1.46546e-10	-0.898194	0.000266823	-1.46546e-10	-0.830637	0.000266873	-1.46546e-10	-0.830686
52778821	chr16:52778821:A:G	4.26221e-09	-1.69132	-3.11501e-10	0.000112592	-1.69345	-3.11501e-10	0.000112618	-1.69345	-3.11501e-10
52778829	chr16:52778829:T:C	6.42424e-09	-1.46546e-10	-1.28103	0.000171763	-1.46546e-10	-1.27111	0.000171803	-1.46546e-10	-1.27111
52778842	chr16:52778842:G:A	7.44158e-08	-1.46546e-10	1.16856	0.0023381	-1.46546e-10	1.33987	0.00233497	-1.46546e-10	1.33829
52778843	chr16:52778843:C:A	7.48055e-08	-1.46546e-10	1.17379	0.00235054	-1.46546e-10	1.34518	0.00234739	-1.46546e-10	1.3436
52779018	chr16:52779018:T:TC	1.19392e-09	-1.6656	-1.29826	3.26836e-05	-1.63816	-1.29219	3.2692e-05	-1.63816	-1.29217
52779579	chr16:52779579:G:T	1.18028e-09	-1.67859	-1.29676	3.22124e-05	-1.65633	-1.28854	3.22209e-05	-1.65633	-1.28852
52779607	chr16:52779607:C:T	9.85865e-09	-1.46546e-10	-0.852754	0.000247561	-1.46546e-10	-0.905567	0.000247629	-1.46546e-10	-0.905528
52779619	chr16:52779619:T:C	7.65922e-09	-1.10519	-3.11501e-10	0.000211072	-1.06502	-3.11501e-10	0.000211122	-1.06502	-3.11501e-10
52779689	chr16:52779689:G:A	1.26385e-09	-1.61697	-1.28997	3.54016e-05	-1.56306	-1.2874	3.54096e-05	-1.56306	-1.28741
52779748	chr16:52779748:A:G	6.60864e-09	-1.46546e-10	-1.25272	0.000172316	-1.46546e-10	-1.26789	0.000172358	-1.46546e-10	-1.26789
52780647	chr16:52780647:G:A	1.28755e-09	-1.59007	-1.29829	3.63193e-05	-1.55661	-1.26827	3.63285e-05	-1.55661	-1.26825
52781101	chr16:52781101:A:G	1.18447e-08	-1.46546e-10	-0.669223	0.000292919	-1.46546e-10	-0.737327	0.000293001	-1.46546e-10	-0.737282
52781196	chr16:52781196:G:A	1.58425e-08	-1.46546e-10	-0.37841	0.00043904	-1.46546e-10	-0.332631	0.000439125	-1.46546e-10	-0.332676
52781208	chr16:52781208:C:T	1.54695e-09	-1.68659	-1.01823	4.42128e-05	-1.66467	-0.963537	4.42247e-05	-1.66467	-0.963507
52781757	chr16:52781757:T:G	3.54374e-09	-1.65579	-0.220126	0.000110197	-1.5892	-0.125753	0.00011023	-1.5892	-0.12569
52781779	chr16:52781779:C:A	6.5293e-09	-1.46546e-10	-1.2648	0.000170662	-1.46546e-10	-1.27754	0.000170703	-1.46546e-10	-1.27753
52782007	chr16:52782007:G:T	8.7928e-09	-1.46546e-10	-0.96717	0.000254603	-1.46546e-10	-0.877518	0.000254658	-1.46546e-10	-0.877537
52782101	chr16:52782101:A:G	6.70094e-09	-1.46546e-10	-1.23886	0.000175261	-1.46546e-10	-1.25095	0.000175308	-1.46546e-10	-1.25091
52782165	chr16:52782165:C:G	7.13451e-09	-1.46546e-10	-1.17616	0.000189315	-1.46546e-10	-1.17381	0.000189358	-1.46546e-10	-1.17382
52782530	chr16:52782530:C:T	2.49264e-09	-1.54945	-0.678316	5.79047e-05	-1.49915	-0.859273	5.79144e-05	-1.49915	-0.859345
52782610	chr16:52782610:T:C	1.27192e-08	-0.597992	-3.11501e-10	0.000207074	-1.08415	-3.11501e-10	0.000207124	-1.08414	-3.11501e-10
52782622	chr16:52782622:T:C	6.45337e-09	-1.46546e-10	-1.2765	0.000169114	-1.46546e-10	-1.28665	0.000169154	-1.46546e-10	-1.28665
52782894	chr16:52782894:C:A	2.41261e-09	-1.6883	-0.572092	7.13018e-05	-1.65726	-0.493043	7.13218e-05	-1.65726	-0.493
52782925	chr16:52782925:T:C	1.40018e-08	-1.46546e-10	-0.501915	0.000389455	-1.46546e-10	-0.452475	0.00038953	-1.46546e-10	-0.452517
52782938	chr16:52782938:T:A	6.56907e-09	-1.46546e-10	-1.25873	0.000171418	-1.46546e-10	-1.27312	0.000171459	-1.46546e-10	-1.27311
52783040	chr16:52783040:T:C	1.49586e-09	-1.66048	-1.07793	3.47957e-05	-1.69321	-1.17452	3.48033e-05	-1.69321	-1.17454
52783157	chr16:52783157:A:G	7.71692e-09	-1.46546e-10	-1.09769	0.000195592	-1.46546e-10	-1.14119	0.000195642	-1.46546e-10	-1.14117
52783357	chr16:52783357:A:G	1.22954e-09	-1.69396	-1.2405	3.26738e-05	-1.68543	-1.24522	3.26806e-05	-1.68543	-1.24525
52783507	chr16:52783507:G:A	7.38457e-09	-1.46546e-10	-1.14171	0.000199557	-1.46546e-10	-1.12112	0.000199603	-1.46546e-10	-1.12113
52783575	chr16:52783575:T:C	1.83209e-09	-1.40955	-1.1261	4.97074e-05	-1.33889	-1.17218	4.97167e-05	-1.33889	-1.17223
52783599	chr16:52783599:G:A	1.97578e-09	-1.59657	-0.863568	5.41759e-05	-1.56685	-0.85814	5.41827e-05	-1.56685	-0.858252
52784137	chr16:52784137:A:G	3.35185e-09	-1.55341	-0.378182	0.000102257	-1.52861	-0.261117	0.000102292	-1.52861	-0.261012
52784214	chr16:52784214:G:A	2.57742e-08	-1.46546e-10	0.10827	0.000673522	-1.46546e-10	0.095298	0.000673733	-1.46546e-10	0.0953742
52784409	chr16:52784409:C:T	6.36221e-09	-1.46546e-10	-1.29073	0.000169589	-1.46546e-10	-1.28385	0.000169628	-1.46546e-10	-1.28385
52784515	chr16:52784515:T:A	1.62245e-09	-1.35828	-1.29888	4.67137e-05	-1.27908	-1.29411	4.67253e-05	-1.27908	-1.2941
52784574	chr16:52784574:T:G	1.61203e-09	-1.37788	-1.28573	4.55075e-05	-1.3008	-1.29855	4.55182e-05	-1.30079	-1.29855
52784581	chr16:52784581:T:G	1.69243e-09	-1.41071	-1.20422	4.593e-05	-1.34055	-1.24955	4.59401e-05	-1.34055	-1.24957
52784635	chr16:52784635:G:T	1.08191e-07	-1.46546e-10	1.5428	0.00358435	-1.46546e-10	1.76711	0.00357759	-1.46546e-10	1.76498
52784699	chr16:52784699:C:G	1.34939e-09	-1.54797	-1.29349	3.71473e-05	-1.5076	-1.29473	3.71565e-05	-1.5076	-1.29472
52784740	chr16:52784740:C:A	7.29931e-09	-1.46546e-10	-1.15332	0.000187251	-1.46546e-10	-1.18477	0.000187278	-1.46546e-10	-1.18486
52785043	chr16:52785043:A:G	7.57488e-09	-1.46546e-10	-1.11627	0.000224019	-1.46546e-10	-1.00549	0.000224088	-1.46546e-10	-1.00542
52785244	chr16:52785244:A:G	2.62133e-08	-1.46546e-10	0.125163	0.000684137	-1.46546e-10	0.110936	0.000684351	-1.46546e-10	0.111012
52785407	chr16:52785407:C:T	8.94237e-09	-1.46546e-10	-0.950302	0.000238913	-1.46546e-10	-0.941124	0.000238965	-1.46546e-10	-0.941141
52785457	chr16:52785457:G:A	1.27414e-09	-1.60443	-1.2944	3.65466e-05	-1.54297	-1.27567	3.65547e-05	-1.54297	-1.27569
52785503	chr16:52785503:C:T	7.80693e-09	-1.46546e-10	-1.08609	0.00022054	-1.46546e-10	-1.02114	0.000220582	-1.46546e-10	-1.02119
52785532	chr16:52785532:T:C	1.23517e-08	-1.46546e-10	-0.62731	0.000307223	-1.46546e-10	-0.68965	0.00030731	-1.46546e-10	-0.689603
52785869	chr16:52785869:C:T	4.31102e-09	-1.67993	-3.11501e-10	0.000111988	-1.69883	-3.11501e-10	0.000112015	-1.69883	-3.11501e-10
52785926	chr16:52785926:A:C	1.66398e-09	-1.34428	-1.28761	4.70979e-05	-1.26615	-1.29884	4.71091e-05	-1.26615	-1.29884
52786182	chr16:52786182:C:T	7.69989e-09	-1.46546e-10	-1.0999	0.000216553	-1.46546e-10	-1.03939	0.000216595	-1.46546e-10	-1.03943
52786251	chr16:52786251:C:T	1.62682e-08	-1.46546e-10	-0.351891	0.000490338	-1.46546e-10	-0.222128	0.000490441	-1.46546e-10	-0.222153
52786618	chr16:52786618:C:T	6.80137e-09	-1.46546e-10	-1.22398	0.000176268	-1.46546e-10	-1.24522	0.00017631	-1.46546e-10	-1.24521
52786627	chr16:52786627:G:A	7.43638e-09	-1.46546e-10	-1.13472	0.000190438	-1.46546e-10	-1.1679	0.000190464	-1.46546e-10	-1.16799
52786786	chr16:52786786:T:G	4.59934e-09	-1.61519	-3.11501e-10	0.000113827	-1.68254	-3.11501e-10	0.000113854	-1.68254	-3.11501e-10
52786836	chr16:52786836:A:T	7.34132e-09	-1.46546e-10	-1.14759	0.000198176	-1.46546e-10	-1.12807	0.000198221	-1.46546e-10	-1.12807
52787033	chr16:52787033:T:C	1.34427e-09	-1.55813	-1.28712	3.84856e-05	-1.50199	-1.26495	3.84956e-05	-1.50199	-1.26493
52787164	chr16:52787164:A:T	1.58278e-09	-1.50584	-1.17608	4.22135e-05	-1.53221	-1.14227	4.22226e-05	-1.53222	-1.14229
52787178	chr16:52787178:G:A	2.09098e-09	-1.62775	-0.775722	6.31215e-05	-1.60837	-0.663792	6.31393e-05	-1.60837	-0.663746
52787314	chr16:52787314:G:A	6.82533e-09	-1.46546e-10	-1.22046	0.000185537	-1.46546e-10	-1.19397	0.000185579	-1.46546e-10	-1.19398
52787968	chr16:52787968:G:T	7.42703e-09	-1.46546e-10	-1.13598	0.000190182	-1.46546e-10	-1.16924	0.000190209	-1.46546e-10	-1.16934
52788299	chr16:52788299:T:C	8.9613e-09	-1.46546e-10	-0.948188	0.000250721	-1.46546e-10	-0.892882	0.000250773	-1.46546e-10	-0.892912
52788378	chr16:52788378:C:T	7.42059e-09	-1.46546e-10	-1.13685	0.000208187	-1.46546e-10	-1.07879	0.000208227	-1.46546e-10	-1.07883
52788650	chr16:52788650:C:T	6.417e-09	-1.46546e-10	-1.28215	0.000173397	-1.46546e-10	-1.26164	0.000173435	-1.46546e-10	-1.26165
52788682	chr16:52788682:C:A	7.33902e-09	-1.46546e-10	-1.1479	0.00019811	-1.46546e-10	-1.1284	0.000198155	-1.46546e-10	-1.12841
52789335	chr16:52789335:A:C	1.33192e-08	-1.46546e-10	-0.551896	0.00036839	-1.46546e-10	-0.50808	0.000368463	-1.46546e-10	-0.508118
52789416	chr16:52789416:T:C	8.15732e-09	-1.46546e-10	-1.04219	0.000215686	-1.46546e-10	-1.0434	0.000215731	-1.46546e-10	-1.04343
52789866	chr16:52789866:G:A	6.33009e-09	-1.46546e-10	-1.29579	0.000168369	-1.46546e-10	-1.29107	0.000168408	-1.46546e-10	-1.29107
52790072	chr16:52790072:G:A	1.72513e-09	-1.59276	-1.00304	4.91312e-05	-1.56797	-0.954762	4.9145e-05	-1.56797	-0.954719
52790323	chr16:52790323:A:G	2.77887e-09	-1.37534	-0.743721	6.89533e-05	-1.29591	-0.887885	6.89646e-05	-1.29591	-0.887961
52790634	chr16:52790634:C:T	1.67595e-09	-1.60847	-1.01625	4.75858e-05	-1.58571	-0.968982	4.75991e-05	-1.58571	-0.968939
52791110	chr16:52791110:A:G	7.47306e-09	-1.46546e-10	-1.1298	0.000189691	-1.46546e-10	-1.17183	0.00018974	-1.46546e-10	-1.1718
52791161	chr16:52791161:G:A	1.51579e-09	-1.59199	-1.13318	4.24806e-05	-1.56788	-1.10029	4.24915e-05	-1.56788	-1.10027
52791387	chr16:52791387:G:C	1.70808e-09	-1.59033	-1.0154	4.86737e-05	-1.56508	-0.967006	4.86874e-05	-1.56508	-0.966962
52791695	chr16:52791695:G:A	6.3291e-09	-1.46546e-10	-1.29594	0.000167057	-1.46546e-10	-1.29889	0.000167097	-1.46546e-10	-1.29888
52792343	chr16:52792343:A:G	1.69118e-09	-1.60165	-1.01402	4.81042e-05	-1.57791	-0.965942	4.81177e-05	-1.57791	-0.965899
52792403	chr16:52792403:C:A	6.75906e-09	-1.46546e-10	-1.23022	0.000181657	-1.46546e-10	-1.2151	0.000181699	-1.46546e-10	-1.21511
52792438	chr16:52792438:T:C	6.33012e-09	-1.46546e-10	-1.29578	0.000167068	-1.46546e-10	-1.29882	0.000167108	-1.46546e-10	-1.29882
52792553	chr16:52792553:A:T	1.45855e-09	-1.59911	-1.16455	4.11637e-05	-1.57411	-1.12556	4.11748e-05	-1.57411	-1.12552
52793536	chr16:52793536:T:C	5.55438e-08	-1.46546e-10	0.876069	0.00172067	-1.46546e-10	1.03325	0.00171852	-1.46546e-10	1.03176
52793614	chr16:52793614:T:C	1.68438e-09	-1.68849	-0.931223	5.04646e-05	-1.66643	-0.829526	5.04771e-05	-1.66642	-0.829514
52793620	chr16:52793620:G:T	1.25367e-07	-1.46546e-10	1.69014	0.00416741	-1.46546e-10	1.91783	0.00415933	-1.46546e-10	1.91565
52793954	chr16:52793954:A:G	1.78294e-08	-1.46546e-10	-0.260255	0.000538219	-1.46546e-10	-0.128957	0.000538335	-1.46546e-10	-0.128979
52794159	chr16:52794159:AG:A	6.68678e-09	-1.46546e-10	-1.24097	0.000177431	-1.46546e-10	-1.23864	0.000177469	-1.46546e-10	-1.23866
52794413	chr16:52794413:T:C	1.30469e-09	-1.60936	-1.26578	3.76581e-05	-1.55964	-1.22904	3.76678e-05	-1.55964	-1.22902
52794491	chr16:52794491:T:A	2.55378e-09	-1.45749	-0.746037	6.1421e-05	-1.38079	-0.918682	6.14315e-05	-1.38079	-0.91875
52794667	chr16:52794667:G:C	8.86171e-09	-1.46546e-10	-0.959363	0.000226161	-1.46546e-10	-0.995975	0.000226212	-1.46546e-10	-0.995985
52794687	chr16:52794687:A:G	7.91776e-09	-1.46546e-10	-1.07199	0.000202612	-1.46546e-10	-1.10593	0.000202663	-1.46546e-10	-1.10592
52794717	chr16:52794717:C:T	1.33611e-09	-1.6587	-1.19264	3.76622e-05	-1.64186	-1.14671	3.76717e-05	-1.64186	-1.14669
52794804	chr16:52794804:T:C	1.33998e-09	-1.657	-1.19145	3.77726e-05	-1.63989	-1.14575	3.77822e-05	-1.63989	-1.14573
52794915	chr16:52794915:C:A	7.70597e-09	-1.46546e-10	-1.09911	0.00019718	-1.46546e-10	-1.1331	0.000197205	-1.46546e-10	-1.13321
52795363	chr16:52795363:G:A	1.23464e-08	-1.46546e-10	-0.627737	0.000328858	-1.46546e-10	-0.621597	0.000328953	-1.46546e-10	-0.621543
52795449	chr16:52795449:A:G	1.33213e-09	-1.66036	-1.19397	3.75238e-05	-1.64385	-1.1484	3.75333e-05	-1.64385	-1.14838
52795676	chr16:52795676:G:A	1.30204e-08	-1.46546e-10	-0.574584	0.000330746	-1.46546e-10	-0.615873	0.000330808	-1.46546e-10	-0.615922
52795956	chr16:52795956:AG:A	1.35061e-09	-1.65361	-1.18694	3.81278e-05	-1.6359	-1.14038	3.81375e-05	-1.6359	-1.14036
52796181	chr16:52796181:T:A	1.47525e-09	-1.65163	-1.10065	4.33653e-05	-1.63576	-1.0118	4.33774e-05	-1.63576	-1.01176
52796232	chr16:52796232:C:T	1.33641e-09	-1.65947	-1.19164	3.7659e-05	-1.64282	-1.14584	3.76685e-05	-1.64281	-1.14582
52796475	chr16:52796475:T:C	1.45212e-08	-1.46546e-10	-0.465496	0.000450817	-1.46546e-10	-0.30616	0.000450916	-1.46546e-10	-0.306179
52796519	chr16:52796519:C:A	1.0183e-08	-1.46546e-10	-0.820381	0.000279359	-1.46546e-10	-0.784726	0.000279395	-1.46546e-10	-0.784832
52796603	chr16:52796603:G:C	1.33475e-09	-1.65108	-1.20128	3.76076e-05	-1.63292	-1.1571	3.76171e-05	-1.63292	-1.15708
52797054	chr16:52797054:T:C	1.65425e-09	-1.57922	-1.05853	4.93608e-05	-1.55811	-0.959955	4.93747e-05	-1.55811	-0.95991
52797550	chr16:52797550:T:C	1.67572e-09	-1.6145	-1.01036	4.73611e-05	-1.59388	-0.96554	4.73732e-05	-1.59388	-0.965521
52797626	chr16:52797626:C:G	4.42481e-09	-1.65388	-3.11501e-10	0.000121067	-1.62088	-3.11501e-10	0.000121096	-1.62088	-3.11501e-10
52797820	chr16:52797820:C:T	8.74837e-09	-1.46546e-10	-0.972236	0.000244291	-1.46546e-10	-0.918862	0.000244342	-1.46546e-10	-0.918892
52798115	chr16:52798115:T:C	1.53528e-09	-1.66176	-1.05063	4.30087e-05	-1.64573	-1.01009	4.30196e-05	-1.64573	-1.01008
52798187	chr16:52798187:C:T	6.60548e-09	-1.46546e-10	-1.2532	0.000176832	-1.46546e-10	-1.24202	0.000176873	-1.46546e-10	-1.24203
52798286	chr16:52798286:G:T	1.5302e-09	-1.66707	-1.04863	4.27848e-05	-1.65217	-1.00887	4.27957e-05	-1.65217	-1.00886
52798321	chr16:52798321:T:G	6.70169e-09	-1.46546e-10	-1.23874	0.000174118	-1.46546e-10	-1.25749	0.00017416	-1.46546e-10	-1.25749
52799252	chr16:52799252:A:G	5.51332e-09	-1.43394	-3.11501e-10	0.000137864	-1.49095	-3.11501e-10	0.000137898	-1.49095	-3.11501e-10
52799510	chr16:52799510:T:C	2.22411e-09	-1.60557	-0.736177	6.52055e-05	-1.58698	-0.652702	6.5226e-05	-1.58698	-0.652625
52799539	chr16:52799539:T:A	1.39969e-08	-1.46546e-10	-0.502265	0.000387629	-1.46546e-10	-0.457173	0.000387706	-1.46546e-10	-0.457212
52799629	chr16:52799629:C:T	1.61521e-08	-1.46546e-10	-0.359051	0.000427948	-1.46546e-10	-0.35822	0.000428049	-1.46546e-10	-0.358221
52799649	chr16:52799649:A:G	9.16144e-09	-1.46546e-10	-0.9261	0.000246187	-1.46546e-10	-0.91113	0.000246215	-1.46546e-10	-0.911252
52799763	chr16:52799763:T:C	8.19878e-09	-1.46546e-10	-1.03712	0.000208412	-1.46546e-10	-1.0777	0.000208435	-1.46546e-10	-1.07783
52799778	chr16:52799778:C:G	6.3869e-09	-1.46546e-10	-1.28685	0.000170569	-1.46546e-10	-1.27808	0.000170605	-1.46546e-10	-1.27811
52800009	chr16:52800009:G:T	3.60996e-08	-1.46546e-10	0.44518	0.000925259	-1.46546e-10	0.412852	0.000925545	-1.46546e-10	0.412924
52800211	chr16:52800211:A:G	1.62542e-09	-1.36488	-1.29045	4.59393e-05	-1.29152	-1.29838	4.59501e-05	-1.29152	-1.29838
52800635	chr16:52800635:G:A	6.82634e-09	-1.46546e-10	-1.22031	0.000176933	-1.46546e-10	-1.24145	0.000176976	-1.46546e-10	-1.24145
52800694	chr16:52800694:T:G	1.23686e-08	-1.46546e-10	-0.625944	0.000356271	-1.46546e-10	-0.54153	0.000356334	-1.46546e-10	-0.541591
52801882	chr16:52801882:C:T	6.56373e-09	-1.46546e-10	-1.25954	0.000178946	-1.46546e-10	-1.23014	0.000178987	-1.46546e-10	-1.23015
52801976	chr16:52801976:ATTGT:A	1.81304e-09	-1.66034	-0.885763	5.08955e-05	-1.61036	-0.87709	5.09073e-05	-1.61036	-0.877096
52802053	chr16:52802053:G:A	6.53049e-09	-1.46546e-10	-1.26462	0.00017161	-1.46546e-10	-1.272	0.000171652	-1.46546e-10	-1.27199
52802081	chr16:52802081:C:T	5.69254e-09	-1.40195	-3.11501e-10	0.00013776	-1.49171	-3.11501e-10	0.000137792	-1.49171	-3.11501e-10
52802235	chr16:52802235:G:C	4.62805e-08	-1.46546e-10	0.693617	0.00138292	-1.46546e-10	0.814731	0.00138319	-1.46546e-10	0.814688
52802236	chr16:52802236:G:A	4.62805e-08	-1.46546e-10	0.693617	0.00138292	-1.46546e-10	0.814731	0.00138319	-1.46546e-10	0.814688
52802745	chr16:52802745:C:A	1.49563e-09	-1.69204	-1.04652	4.23658e-05	-1.66724	-1.00365	4.2378e-05	-1.66724	-1.00359
52802908	chr16:52802908:C:T	1.8882e-08	-0.202893	-3.11501e-10	0.000280774	-0.779674	-3.11501e-10	0.000280842	-0.779668	-3.11501e-10
52803372	chr16:52803372:A:G	1.02202e-08	-1.46546e-10	-0.816736	0.000286227	-1.46546e-10	-0.760438	0.000286285	-1.46546e-10	-0.760473
52803398	chr16:52803398:C:T	1.74282e-09	-1.67962	-0.905973	4.73414e-05	-1.63766	-0.922175	4.73484e-05	-1.63766	-0.922265
52803627	chr16:52803627:G:A	6.97425e-09	-1.46546e-10	-1.19888	0.000193462	-1.46546e-10	-1.15214	0.000193506	-1.46546e-10	-1.15215
52803862	chr16:52803862:AG:A	6.82091e-09	-1.46546e-10	-1.22111	0.000179946	-1.46546e-10	-1.22457	0.000179994	-1.46546e-10	-1.22454
52804017	chr16:52804017:T:C	1.07969e-08	-1.46546e-10	-0.761844	0.00030422	-1.46546e-10	-0.699471	0.000304281	-1.46546e-10	-0.699507
52804037	chr16:52804037:C:T	6.56472e-09	-1.46546e-10	-1.25939	0.000178785	-1.46546e-10	-1.23104	0.000178826	-1.46546e-10	-1.23105
52804109	chr16:52804109:A:T	6.62792e-09	-1.46546e-10	-1.24981	0.000181059	-1.46546e-10	-1.2184	0.000181101	-1.46546e-10	-1.21841
52804349	chr16:52804349:C:T	1.07541e-08	-1.46546e-10	-0.765813	0.000302949	-1.46546e-10	-0.703659	0.000303009	-1.46546e-10	-0.703695
52804425	chr16:52804425:A:T	2.86996e-08	-1.46546e-10	0.215781	0.00087794	-1.46546e-10	0.360356	0.000878097	-1.46546e-10	0.360298
52804428	chr16:52804428:CAAACAATGAGGCATACAACAAAATGA:C	1.15864e-09	-1.69908	-1.29477	3.11912e-05	-1.69914	-1.27795	3.11987e-05	-1.69914	-1.27795
52804881	chr16:52804881:C:A	3.69087e-09	-0.545522	-1.28972	8.56788e-05	-0.674722	-1.2919	8.56996e-05	-0.674719	-1.29189
52804942	chr16:52804942:T:C	6.19054e-09	-1.31808	-3.11501e-10	0.000205429	-1.09212	-3.11501e-10	0.000205478	-1.09212	-3.11501e-10
52804953	chr16:52804953:C:T	6.45491e-09	-1.46546e-10	-1.27626	0.000173394	-1.46546e-10	-1.26166	0.000173433	-1.46546e-10	-1.26167
52806341	chr16:52806341:G:A	7.93562e-09	-1.46546e-10	-1.06974	0.000199344	-1.46546e-10	-1.12219	0.000199396	-1.46546e-10	-1.12217
52806351	chr16:52806351:G:A	5.06423e-08	-1.46546e-10	0.783685	0.00151995	-1.46546e-10	0.909212	0.00152025	-1.46546e-10	0.909168
52806849	chr16:52806849:T:A	7.26617e-09	-1.46546e-10	-1.15787	0.000188978	-1.46546e-10	-1.17559	0.000189005	-1.46546e-10	-1.17568
52806861	chr16:52806861:G:A	1.82895e-09	-1.66369	-0.873679	5.12384e-05	-1.6154	-0.865331	5.12503e-05	-1.6154	-0.865337
52806960	chr16:52806960:T:A	1.40482e-09	-1.64835	-1.15285	3.95118e-05	-1.59943	-1.1412	3.95227e-05	-1.59943	-1.14116
52807037	chr16:52807037:G:A	7.45214e-09	-1.46546e-10	-1.1326	0.000207208	-1.46546e-10	-1.0835	0.000207252	-1.46546e-10	-1.08352
52807143	chr16:52807143:C:T	6.68706e-09	-1.46546e-10	-1.24093	0.000183195	-1.46546e-10	-1.20667	0.000183237	-1.46546e-10	-1.20668
52807471	chr16:52807471:G:A	1.32318e-09	-1.59938	-1.26168	3.58477e-05	-1.54161	-1.29634	3.5856e-05	-1.54161	-1.29634
52807994	chr16:52807994:C:A	4.75595e-09	-1.58171	-3.11501e-10	0.000122011	-1.61311	-3.11501e-10	0.000122039	-1.61311	-3.11501e-10
52808128	chr16:52808128:C:T	7.19756e-09	-1.46546e-10	-1.16736	0.000187367	-1.46546e-10	-1.18415	0.000187395	-1.46546e-10	-1.18424
52808253	chr16:52808253:C:T	4.32779e-09	-1.67605	-3.11501e-10	0.000118495	-1.64235	-3.11501e-10	0.000118523	-1.64235	-3.11501e-10
52808600	chr16:52808600:A:G	1.68108e-09	-1.68956	-0.932109	4.61968e-05	-1.65995	-0.924362	4.62075e-05	-1.65995	-0.924368
52809047	chr16:52809047:T:C	1.85505e-09	-1.67537	-0.847822	5.16037e-05	-1.63449	-0.839138	5.16157e-05	-1.63449	-0.839143
52809059	chr16:52809059:C:G	1.20365e-08	-1.46546e-10	-0.653158	0.00034401	-1.46546e-10	-0.576552	0.000344081	-1.46546e-10	-0.576581
52809120	chr16:52809120:C:T	7.26169e-09	-1.46546e-10	-1.15849	0.000188925	-1.46546e-10	-1.17587	0.000188952	-1.46546e-10	-1.17597
52809739	chr16:52809739:C:T	1.42568e-09	-1.69249	-1.09396	3.98177e-05	-1.66798	-1.06493	3.98289e-05	-1.66798	-1.06489
52809758	chr16:52809758:C:T	2.72211e-08	-1.46546e-10	0.162889	0.000831046	-1.46546e-10	0.305463	0.000831195	-1.46546e-10	0.305406
52810160	chr16:52810160:T:C	7.20338e-09	-1.46546e-10	-1.16655	0.000187496	-1.46546e-10	-1.18347	0.000187523	-1.46546e-10	-1.18356
52810401	chr16:52810401:C:T	2.23452e-09	-1.66504	-0.672032	6.33232e-05	-1.60646	-0.662514	6.33379e-05	-1.60645	-0.662521
52810503	chr16:52810503:A:G	7.17212e-09	-1.46546e-10	-1.1709	0.000186782	-1.46546e-10	-1.18728	0.00018681	-1.46546e-10	-1.18737
52810566	chr16:52810566:C:T	6.52496e-09	-1.46546e-10	-1.26547	0.000171255	-1.46546e-10	-1.27407	0.000171297	-1.46546e-10	-1.27406
52810871	chr16:52810871:G:C	6.44609e-09	-1.46546e-10	-1.27763	0.000172038	-1.46546e-10	-1.26951	0.000172078	-1.46546e-10	-1.26951
52810958	chr16:52810958:T:C	7.19626e-09	-1.46546e-10	-1.16754	0.000185347	-1.46546e-10	-1.19499	0.000185392	-1.46546e-10	-1.19498
52811237	chr16:52811237:G:A	7.31172e-09	-1.46546e-10	-1.15162	0.000190199	-1.46546e-10	-1.16915	0.000190225	-1.46546e-10	-1.16925
52811259	chr16:52811259:G:A	7.27893e-09	-1.46546e-10	-1.15612	0.000189403	-1.46546e-10	-1.17334	0.00018943	-1.46546e-10	-1.17344
52811603	chr16:52811603:A:G	6.49058e-09	-1.46546e-10	-1.27075	0.000174544	-1.46546e-10	-1.25505	0.000174583	-1.46546e-10	-1.25506
52811990	chr16:52811990:C:CA	8.05784e-09	-1.46546e-10	-1.05446	0.000216414	-1.46546e-10	-1.04003	0.00021646	-1.46546e-10	-1.04005
52812254	chr16:52812254:T:C	1.10287e-08	-1.46546e-10	-0.740599	0.000309889	-1.46546e-10	-0.68101	0.00030995	-1.46546e-10	-0.681047
52812434	chr16:52812434:G:A	1.9234e-08	-0.184422	-3.11501e-10	0.000569509	-0.0724474	-3.11501e-10	0.000569647	-0.0724418	-3.11501e-10
52812463	chr16:52812463:T:C	2.30539e-09	-1.62004	-0.685818	6.31339e-05	-1.57549	-0.696479	6.31415e-05	-1.57549	-0.696595
52812553	chr16:52812553:G:A	6.47498e-09	-1.46546e-10	-1.27316	0.000175681	-1.46546e-10	-1.24855	0.000175722	-1.46546e-10	-1.24856
52812914	chr16:52812914:A:C	2.05524e-08	-1.46546e-10	-0.118126	0.000524608	-1.46546e-10	-0.154571	0.000524745	-1.46546e-10	-0.154546
52813104	chr16:52813104:A:G	7.24416e-09	-1.46546e-10	-1.16091	0.000188538	-1.46546e-10	-1.17792	0.000188565	-1.46546e-10	-1.17802
52813170	chr16:52813170:G:A	1.05629e-08	-1.46546e-10	-0.783752	0.000296029	-1.46546e-10	-0.726764	0.000296089	-1.46546e-10	-0.7268
52813305	chr16:52813305:T:C	7.26721e-09	-1.46546e-10	-1.15773	0.000189128	-1.46546e-10	-1.1748	0.000189155	-1.46546e-10	-1.17489
52813347	chr16:52813347:G:C	7.18735e-09	-1.46546e-10	-1.16878	0.000185145	-1.46546e-10	-1.19608	0.00018519	-1.46546e-10	-1.19607
52813522	chr16:52813522:C:T	7.32952e-09	-1.46546e-10	-1.14919	0.000203197	-1.46546e-10	-1.10305	0.00020324	-1.46546e-10	-1.10307
52813661	chr16:52813661:T:C	2.20568e-09	-1.62866	-0.721403	6.02703e-05	-1.58708	-0.731302	6.02777e-05	-1.58708	-0.731414
52813952	chr16:52813952:A:T	1.43758e-09	-1.54205	-1.23609	3.92182e-05	-1.46151	-1.28657	3.9227e-05	-1.46151	-1.28658
52813977	chr16:52813977:G:A	6.94943e-09	-1.46546e-10	-1.20244	0.00017977	-1.46546e-10	-1.22555	0.000179813	-1.46546e-10	-1.22554
52813983	chr16:52813983:T:C	1.5724e-09	-1.62051	-1.06799	4.59608e-05	-1.5555	-1.03394	4.59739e-05	-1.5555	-1.03389
52814324	chr16:52814324:C:T	1.20625e-09	-1.69639	-1.2572	3.17494e-05	-1.68582	-1.27352	3.17557e-05	-1.68582	-1.27356
52814333	chr16:52814333:G:T	6.82091e-09	-1.46546e-10	-1.22111	0.00017668	-1.46546e-10	-1.24288	0.000176722	-1.46546e-10	-1.24288
52814363	chr16:52814363:G:A	6.68414e-09	-1.46546e-10	-1.24137	0.000183188	-1.46546e-10	-1.20671	0.00018323	-1.46546e-10	-1.20672
52814420	chr16:52814420:T:C	6.85084e-09	-1.46546e-10	-1.21673	0.000186126	-1.46546e-10	-1.1908	0.000186157	-1.46546e-10	-1.19087
52814855	chr16:52814855:C:T	4.82829e-08	-1.46546e-10	0.735973	0.00122208	-1.46546e-10	0.691083	0.00122246	-1.46546e-10	0.691159
52814918	chr16:52814918:G:A	6.79307e-09	-1.46546e-10	-1.2252	0.000176327	-1.46546e-10	-1.24488	0.000176369	-1.46546e-10	-1.24488
52815288	chr16:52815288:T:G	6.94047e-09	-1.46546e-10	-1.20373	0.0001816	-1.46546e-10	-1.21542	0.000181629	-1.46546e-10	-1.21549
52815506	chr16:52815506:C:T	1.2085e-09	-1.69912	-1.25261	3.16073e-05	-1.69465	-1.26918	3.16134e-05	-1.69465	-1.26923
52815609	chr16:52815609:G:T	7.07454e-09	-1.46546e-10	-1.1846	0.000186164	-1.46546e-10	-1.19059	0.000186191	-1.46546e-10	-1.19068
52815880	chr16:52815880:G:A	9.4521e-09	-1.46546e-10	-0.894866	0.000256194	-1.46546e-10	-0.871287	0.000256256	-1.46546e-10	-0.871281
52816150	chr16:52816150:A:G	6.98555e-09	-1.46546e-10	-1.19726	0.000190225	-1.46546e-10	-1.16901	0.000190256	-1.46546e-10	-1.16909
52816310	chr16:52816310:A:G	1.26835e-08	-1.46546e-10	-0.6008	0.000374281	-1.46546e-10	-0.492216	0.000374362	-1.46546e-10	-0.492235
52816487	chr16:52816487:A:G	1.79307e-09	-1.38394	-1.17324	5.71994e-05	-1.29325	-1.07743	5.72152e-05	-1.29325	-1.07739
52816832	chr16:52816832:C:T	6.30956e-09	-1.46546e-10	-1.29904	0.000167301	-1.46546e-10	-1.29743	0.00016734	-1.46546e-10	-1.29743
52817006	chr16:52817006:G:A	1.6163e-09	-1.59421	-1.06675	4.78296e-05	-1.52242	-1.02716	4.78433e-05	-1.52242	-1.02711
52817213	chr16:52817213:G:A	6.31126e-09	-1.46546e-10	-1.29877	0.00016744	-1.46546e-10	-1.2966	0.000167479	-1.46546e-10	-1.2966
52817228	chr16:52817228:G:C	1.37816e-09	-1.66387	-1.15648	3.91902e-05	-1.61604	-1.13276	3.92009e-05	-1.61604	-1.13272
52817559	chr16:52817559:C:T	1.39309e-09	-1.63539	-1.17419	3.94537e-05	-1.57383	-1.16827	3.94645e-05	-1.57383	-1.16823
52817720	chr16:52817720:C:T	3.09363e-08	-1.46546e-10	0.290826	0.000960118	-1.46546e-10	0.449834	0.000960282	-1.46546e-10	0.449768
52817734	chr16:52817734:A:C	7.9023e-09	-1.46546e-10	-1.07395	0.000208941	-1.46546e-10	-1.07517	0.000208964	-1.46546e-10	-1.0753
52817817	chr16:52817817:G:A	6.49484e-09	-1.46546e-10	-1.2701	0.000176462	-1.46546e-10	-1.24412	0.000176503	-1.46546e-10	-1.24412
52818191	chr16:52818191:T:A	1.26091e-09	-1.67475	-1.23452	3.20186e-05	-1.69208	-1.25883	3.20247e-05	-1.69208	-1.25888
52818311	chr16:52818311:C:T	1.48422e-09	-1.66154	-1.08468	4.28015e-05	-1.61227	-1.04838	4.28136e-05	-1.61227	-1.04833
52818344	chr16:52818344:G:T	1.61833e-09	-1.47738	-1.18233	3.94595e-05	-1.53947	-1.20248	3.94658e-05	-1.53947	-1.20256
52818411	chr16:52818411:G:T	1.5462e-09	-1.64145	-1.06386	4.03597e-05	-1.61064	-1.10875	4.03653e-05	-1.61064	-1.10885
52819248	chr16:52819248:T:C	1.17523e-09	-1.69402	-1.28562	3.0657e-05	-1.69912	-1.29524	3.06638e-05	-1.69912	-1.29526
52819595	chr16:52819595:G:A	2.17637e-09	-1.68939	-0.674051	5.70277e-05	-1.66914	-0.704541	5.7035e-05	-1.66914	-0.704651
52819603	chr16:52819603:G:C	4.59567e-09	-1.61599	-3.11501e-10	0.00011849	-1.64239	-3.11501e-10	0.000118518	-1.64239	-3.11501e-10
52819824	chr16:52819824:A:G	6.47135e-09	-1.46546e-10	-1.27372	0.000169782	-1.46546e-10	-1.28271	0.000169825	-1.46546e-10	-1.28269
52820402	chr16:52820402:T:C	4.49888e-09	-1.63728	-3.11501e-10	0.000126515	-1.57686	-3.11501e-10	0.000126545	-1.57686	-3.11501e-10
52820581	chr16:52820581:A:G	8.3515e-09	-1.46546e-10	-1.01866	0.000219447	-1.46546e-10	-1.02611	0.000219467	-1.46546e-10	-1.02626
52820600	chr16:52820600:A:G	8.82388e-09	-1.46546e-10	-0.963642	0.000249496	-1.46546e-10	-0.897781	0.000249546	-1.46546e-10	-0.897817
52820762	chr16:52820762:T:C	1.9658e-09	-1.66684	-0.798358	5.51008e-05	-1.62026	-0.787801	5.51135e-05	-1.62026	-0.787809
52820877	chr16:52820877:G:A	7.81567e-09	-1.46546e-10	-1.08497	0.000202752	-1.46546e-10	-1.10524	0.000202778	-1.46546e-10	-1.10535
52821109	chr16:52821109:G:T	6.81857e-09	-1.46546e-10	-1.22145	0.000185146	-1.46546e-10	-1.19608	0.000185177	-1.46546e-10	-1.19615
52821255	chr16:52821255:G:A	9.91271e-09	-1.46546e-10	-0.847285	0.000282798	-1.46546e-10	-0.772491	0.000282853	-1.46546e-10	-0.772532
52821335	chr16:52821335:T:C	1.32226e-08	-1.46546e-10	-0.559178	0.000407824	-1.46546e-10	-0.406387	0.000407913	-1.46546e-10	-0.406405
52821582	chr16:52821582:A:C	2.08038e-09	-1.68608	-0.722476	5.47432e-05	-1.66354	-0.751032	5.47504e-05	-1.66354	-0.751137
52821714	chr16:52821714:C:T	5.13971e-08	-1.46546e-10	0.798479	0.00154807	-1.46546e-10	0.927542	0.00154836	-1.46546e-10	0.927492
52821749	chr16:52821749:A:G	1.943e-09	-1.66858	-0.808285	5.43904e-05	-1.62304	-0.797993	5.44029e-05	-1.62304	-0.798001
52822014	chr16:52822014:G:A	1.63016e-09	-1.59616	-1.05626	5.32316e-05	-1.52864	-0.913933	5.32481e-05	-1.52864	-0.913859
52822239	chr16:52822239:A:G	6.33189e-09	-1.46546e-10	-1.2955	0.000167184	-1.46546e-10	-1.29813	0.000167224	-1.46546e-10	-1.29812
52822436	chr16:52822436:A:T	6.30984e-09	-1.46546e-10	-1.29899	0.000167071	-1.46546e-10	-1.2988	0.00016711	-1.46546e-10	-1.2988
52822920	chr16:52822920:G:A	1.16596e-08	-1.46546e-10	-0.684977	0.000306296	-1.46546e-10	-0.692669	0.000306385	-1.46546e-10	-0.692617
52822954	chr16:52822954:G:A	1.18331e-09	-1.69908	-1.27371	3.10368e-05	-1.6944	-1.28764	3.10434e-05	-1.6944	-1.28767
52823376	chr16:52823376:G:A	6.7455e-09	-1.46546e-10	-1.23223	0.000184021	-1.46546e-10	-1.20217	0.000184066	-1.46546e-10	-1.20217
52823507	chr16:52823507:G:A	1.30347e-09	-1.66022	-1.21585	3.28028e-05	-1.68347	-1.24324	3.28088e-05	-1.68347	-1.24329
52823535	chr16:52823535:C:T	3.52659e-08	-1.46546e-10	0.421812	0.00110245	-1.46546e-10	0.588066	0.00110263	-1.46546e-10	0.587997
52823702	chr16:52823702:G:A	1.56881e-09	-1.67044	-1.02034	4.49191e-05	-1.62615	-0.986213	4.49321e-05	-1.62615	-0.986161
52823872	chr16:52823872:A:AC	1.72148e-09	-1.60335	-0.994572	5.69832e-05	-1.53799	-0.836479	5.70013e-05	-1.53799	-0.836398
52823897	chr16:52823897:T:C	2.23461e-09	-1.68717	-0.649869	5.86641e-05	-1.66541	-0.679985	5.86714e-05	-1.66541	-0.680097
52824398	chr16:52824398:T:A	1.56045e-09	-1.6473	-1.04883	4.54439e-05	-1.59094	-1.0098	4.54569e-05	-1.59094	-1.00975
52824584	chr16:52824584:A:G	1.2538e-09	-1.64947	-1.26546	3.46972e-05	-1.59667	-1.27389	3.47056e-05	-1.59667	-1.27389
52824628	chr16:52824628:G:A	6.39831e-09	-1.46546e-10	-1.28507	0.000172595	-1.46546e-10	-1.26628	0.000172635	-1.46546e-10	-1.26628
52824665	chr16:52824665:T:A	6.40262e-09	-1.46546e-10	-1.2844	0.000171522	-1.46546e-10	-1.27251	0.000171562	-1.46546e-10	-1.27251
52824809	chr16:52824809:G:A	6.31278e-09	-1.46546e-10	-1.29853	0.000167155	-1.46546e-10	-1.2983	0.000167194	-1.46546e-10	-1.2983
52825017	chr16:52825017:G:A	7.21141e-09	-1.46546e-10	-1.16544	0.000193278	-1.46546e-10	-1.15309	0.000193331	-1.46546e-10	-1.15305
52825139	chr16:52825139:C:T	6.71402e-09	-1.46546e-10	-1.2369	0.000176111	-1.46546e-10	-1.24611	0.00017615	-1.46546e-10	-1.24612
52825458	chr16:52825458:G:A	6.30938e-09	-1.46546e-10	-1.29907	0.00016708	-1.46546e-10	-1.29875	0.000167119	-1.46546e-10	-1.29875
52825523	chr16:52825523:G:A	1.48307e-08	-1.46546e-10	-0.444402	0.000367906	-1.46546e-10	-0.509395	0.000368007	-1.46546e-10	-0.509356
52825589	chr16:52825589:C:T	7.97401e-09	-1.46546e-10	-1.06492	0.000206735	-1.46546e-10	-1.08578	0.000206761	-1.46546e-10	-1.0859
52825690	chr16:52825690:C:T	8.36811e-09	-1.46546e-10	-1.01668	0.000219762	-1.46546e-10	-1.02468	0.000219782	-1.46546e-10	-1.02482
52825698	chr16:52825698:G:A	9.02423e-09	-1.46546e-10	-0.941191	0.00025405	-1.46546e-10	-0.87969	0.000254086	-1.46546e-10	-0.879787
52825715	chr16:52825715:A:C	1.18729e-09	-1.67369	-1.29574	3.28868e-05	-1.63136	-1.29279	3.28949e-05	-1.63136	-1.29279
52825864	chr16:52825864:A:C	9.02913e-09	-1.46546e-10	-0.940647	0.000254187	-1.46546e-10	-0.879152	0.000254222	-1.46546e-10	-0.87925
52826094	chr16:52826094:G:T	1.89736e-09	-1.66302	-0.837622	5.32536e-05	-1.61426	-0.827898	5.32659e-05	-1.61426	-0.827905
52826239	chr16:52826239:C:T	8.45395e-09	-1.46546e-10	-1.00647	0.000222079	-1.46546e-10	-1.01419	0.000222099	-1.46546e-10	-1.01434
52826523	chr16:52826523:T:C	8.40477e-09	-1.46546e-10	-1.0123	0.000220867	-1.46546e-10	-1.01966	0.000220887	-1.46546e-10	-1.01981
52827095	chr16:52827095:C:CCTCAAAA	6.71445e-09	-1.46546e-10	-1.23684	0.000176124	-1.46546e-10	-1.24603	0.000176163	-1.46546e-10	-1.24605
52827247	chr16:52827247:A:G	6.47154e-09	-1.46546e-10	-1.27369	0.000175595	-1.46546e-10	-1.24904	0.000175635	-1.46546e-10	-1.24905
52827359	chr16:52827359:A:G	6.50368e-09	-1.46546e-10	-1.26873	0.000176799	-1.46546e-10	-1.24221	0.000176839	-1.46546e-10	-1.24222
52827384	chr16:52827384:G:C	8.42371e-09	-1.46546e-10	-1.01005	0.000221295	-1.46546e-10	-1.01772	0.000221315	-1.46546e-10	-1.01787
52827571	chr16:52827571:C:T	2.01271e-09	-1.69217	-0.74945	5.29358e-05	-1.67527	-0.772869	5.29429e-05	-1.67527	-0.772973
52827626	chr16:52827626:A:C	4.25234e-09	-1.69364	-3.11501e-10	0.000112426	-1.69493	-3.11501e-10	0.000112452	-1.69493	-3.11501e-10
52827684	chr16:52827684:G:A	7.14656e-09	-1.46546e-10	-1.17447	0.000182172	-1.46546e-10	-1.21227	0.000182218	-1.46546e-10	-1.21225
52827833	chr16:52827833:G:T	1.25927e-09	-1.62215	-1.28842	3.50046e-05	-1.56394	-1.29781	3.5013e-05	-1.56394	-1.2978
52828283	chr16:52828283:G:C	6.3089e-09	-1.46546e-10	-1.29914	0.00016716	-1.46546e-10	-1.29827	0.000167199	-1.46546e-10	-1.29827
52828316	chr16:52828316:G:T	1.48238e-09	-1.65557	-1.09188	4.24879e-05	-1.60364	-1.06436	4.24998e-05	-1.60364	-1.06431
52828339	chr16:52828339:T:C	7.99904e-09	-1.46546e-10	-1.06178	0.000207382	-1.46546e-10	-1.08266	0.000207407	-1.46546e-10	-1.08277
52828960	chr16:52828960:A:G	1.20959e-09	-1.65375	-1.29707	3.37967e-05	-1.60096	-1.2959	3.38049e-05	-1.60096	-1.29589
52829011	chr16:52829011:G:A	8.88719e-09	-1.46546e-10	-0.956493	0.000227577	-1.46546e-10	-0.989733	0.000227598	-1.46546e-10	-0.989879
52829175	chr16:52829175:G:A	9.49848e-09	-1.46546e-10	-0.889971	0.000264291	-1.46546e-10	-0.840171	0.000264345	-1.46546e-10	-0.840203
52829389	chr16:52829389:A:G	6.6241e-08	-1.46546e-10	1.0522	0.00226338	-1.46546e-10	1.30739	0.00225892	-1.46546e-10	1.30518
52829510	chr16:52829510:T:C	1.70946e-09	-1.61958	-0.985344	5.61822e-05	-1.56157	-0.827055	5.62001e-05	-1.56157	-0.826974
52830166	chr16:52830166:A:G	3.46048e-09	-1.37521	-0.524485	8.0562e-05	-1.45158	-0.576617	8.05634e-05	-1.45158	-0.576837
52830203	chr16:52830203:C:T	8.21222e-09	-1.46546e-10	-1.03548	0.000212713	-1.46546e-10	-1.05728	0.000212738	-1.46546e-10	-1.0574
52830270	chr16:52830270:A:G	6.30907e-09	-1.46546e-10	-1.29912	0.00016724	-1.46546e-10	-1.29779	0.000167279	-1.46546e-10	-1.2978
52830387	chr16:52830387:C:T	6.40795e-09	-1.46546e-10	-1.28356	0.000171709	-1.46546e-10	-1.27142	0.000171749	-1.46546e-10	-1.27143
52830622	chr16:52830622:T:C	7.21183e-09	-1.16538	-3.11501e-10	0.000181539	-1.21575	-3.11501e-10	0.000181582	-1.21575	-3.11501e-10
52830625	chr16:52830625:A:T	6.48711e-09	-1.46546e-10	-1.27129	0.000174441	-1.46546e-10	-1.25563	0.000174482	-1.46546e-10	-1.25564
52830851	chr16:52830851:T:A	1.7594e-09	-1.6279	-0.948226	5.81976e-05	-1.5725	-0.780879	5.82164e-05	-1.5725	-0.780794
52831588	chr16:52831588:C:T	6.30889e-09	-1.46546e-10	-1.29914	0.000167187	-1.46546e-10	-1.29811	0.000167227	-1.46546e-10	-1.29811
52831633	chr16:52831633:A:C	2.90877e-09	-1.39377	-0.679602	8.07986e-05	-1.42027	-0.604996	8.08146e-05	-1.42027	-0.605033
52831733	chr16:52831733:A:C	1.88306e-09	-1.61158	-0.896631	4.56316e-05	-1.65017	-0.946448	4.5636e-05	-1.65017	-0.946588
52831828	chr16:52831828:A:G	1.81694e-09	-1.6377	-0.906254	4.43763e-05	-1.66912	-0.955399	4.43807e-05	-1.66912	-0.955536
52832141	chr16:52832141:C:T	1.47701e-08	-1.46546e-10	-0.448501	0.000423003	-1.46546e-10	-0.369843	0.00042309	-1.46546e-10	-0.369874
52832223	chr16:52832223:C:T	1.10821e-08	-1.46546e-10	-0.735773	0.00028987	-1.46546e-10	-0.747788	0.000289928	-1.46546e-10	-0.747825
52832344	chr16:52832344:G:A	7.38379e-09	-1.46546e-10	-1.14182	0.000187399	-1.46546e-10	-1.18398	0.000187447	-1.46546e-10	-1.18396
52832479	chr16:52832479:G:T	4.26098e-09	-1.6916	-3.11501e-10	0.000113944	-1.68152	-3.11501e-10	0.000113971	-1.68152	-3.11501e-10
52832980	chr16:52832980:T:C	6.80102e-09	-1.46546e-10	-1.22403	0.000176903	-1.46546e-10	-1.24162	0.000176944	-1.46546e-10	-1.24163
52833165	chr16:52833165:T:G	4.74598e-09	-1.58381	-3.11501e-10	0.000131655	-1.53704	-3.11501e-10	0.000131686	-1.53704	-3.11501e-10
52833237	chr16:52833237:T:C	6.31965e-09	-1.46546e-10	-1.29744	0.000167909	-1.46546e-10	-1.2938	0.000167949	-1.46546e-10	-1.2938
52833335	chr16:52833335:TAACCTGC:T	2.50055e-08	-1.46546e-10	0.0779942	0.00080669	-1.46546e-10	0.275717	0.000806861	-1.46546e-10	0.275693
52833384	chr16:52833384:C:A	1.80348e-09	-1.6874	-0.863989	4.96399e-05	-1.65529	-0.857136	4.96518e-05	-1.65529	-0.857135
52833760	chr16:52833760:G:A	4.25999e-09	-1.69184	-3.11501e-10	0.000112642	-1.69301	-3.11501e-10	0.000112669	-1.69301	-3.11501e-10
52833983	chr16:52833983:A:G	2.95327e-09	-1.65294	-0.405249	9.05115e-05	-1.59602	-0.315727	9.05326e-05	-1.59602	-0.315732
52834000	chr16:52834000:T:C	5.41694e-09	-1.45157	-3.11501e-10	0.000135829	-1.50582	-3.11501e-10	0.000135862	-1.50582	-3.11501e-10
52834287	chr16:52834287:G:A	1.61981e-09	-1.60625	-1.05255	5.24934e-05	-1.54252	-0.914012	5.25098e-05	-1.54252	-0.913937
52834315	chr16:52834315:A:T	1.3571e-08	-1.46546e-10	-0.533165	0.000388388	-1.46546e-10	-0.455218	0.000388477	-1.46546e-10	-0.455225
52835094	chr16:52835094:A:G	3.35721e-08	-1.46546e-10	0.372594	0.00104805	-1.46546e-10	0.537468	0.00104823	-1.46546e-10	0.537401
52835480	chr16:52835480:G:C	6.43983e-09	-1.46546e-10	-1.2786	0.000171983	-1.46546e-10	-1.26982	0.000172021	-1.46546e-10	-1.26984
52835733	chr16:52835733:C:A	1.02501e-08	-1.46546e-10	-0.813815	0.000284443	-1.46546e-10	-0.76669	0.0002845	-1.46546e-10	-0.766725
52836045	chr16:52836045:G:A	5.63182e-09	-1.41267	-3.11501e-10	0.000136578	-1.50033	-3.11501e-10	0.00013661	-1.50033	-3.11501e-10
52836178	chr16:52836178:A:G	1.5459e-09	-1.62843	-1.07707	4.88533e-05	-1.5785	-0.949903	4.88684e-05	-1.5785	-0.949831
52836242	chr16:52836242:A:G	1.3072e-09	-1.65916	-1.21405	3.69107e-05	-1.60644	-1.20228	3.69203e-05	-1.60644	-1.20226
52836364	chr16:52836364:A:G	1.54882e-09	-1.61735	-1.08626	4.899e-05	-1.56413	-0.961478	4.9005e-05	-1.56413	-0.961408
52836657	chr16:52836657:A:T	7.00435e-09	-1.46546e-10	-1.19457	0.000194511	-1.46546e-10	-1.14673	0.000194556	-1.46546e-10	-1.14674
52836681	chr16:52836681:C:T	1.28185e-09	-1.62165	-1.27115	3.48377e-05	-1.56833	-1.29819	3.48458e-05	-1.56833	-1.29819
52836725	chr16:52836725:G:C	2.67967e-09	-1.58667	-0.568744	9.44222e-05	-1.48382	-0.385629	9.44543e-05	-1.48382	-0.385527
52837245	chr16:52837245:C:T	1.33003e-09	-1.63783	-1.21807	3.82352e-05	-1.5771	-1.19637	3.8245e-05	-1.5771	-1.19635
52837297	chr16:52837297:C:T	1.3295e-09	-1.64333	-1.21296	3.81614e-05	-1.58475	-1.19065	3.81713e-05	-1.58475	-1.19062
52837303	chr16:52837303:G:A	6.31955e-09	-1.46546e-10	-1.29746	0.000167526	-1.46546e-10	-1.29609	0.000167566	-1.46546e-10	-1.29608
52837621	chr16:52837621:T:C	2.85629e-09	-1.55681	-0.534766	0.000102298	-1.44337	-0.345965	0.000102333	-1.44337	-0.345861
52837762	chr16:52837762:G:T	1.33143e-09	-1.64011	-1.21474	3.82578e-05	-1.58033	-1.19255	3.82677e-05	-1.58033	-1.19253
52837859	chr16:52837859:G:A	8.0595e-09	-1.46546e-10	-1.05425	0.000203352	-1.46546e-10	-1.10228	0.000203405	-1.46546e-10	-1.10226
52837993	chr16:52837993:C:T	7.24537e-09	-1.46546e-10	-1.16074	0.000184102	-1.46546e-10	-1.20173	0.000184149	-1.46546e-10	-1.20172
52839105	chr16:52839105:T:C	9.25361e-09	-1.46546e-10	-0.916089	0.000257062	-1.46546e-10	-0.867906	0.000257115	-1.46546e-10	-0.867937
52839126	chr16:52839126:A:G	2.70415e-09	-1.51421	-0.632104	9.74556e-05	-1.3827	-0.455124	9.74883e-05	-1.3827	-0.455026
52839181	chr16:52839181:A:T	1.41574e-09	-1.65834	-1.1351	3.77405e-05	-1.65155	-1.13494	3.77488e-05	-1.65155	-1.13496
52839502	chr16:52839502:G:A	7.55988e-09	-1.46546e-10	-1.11825	0.000189653	-1.46546e-10	-1.17203	0.000189702	-1.46546e-10	-1.17201
52839683	chr16:52839683:A:G	1.74762e-09	-1.66816	-0.91469	5.72333e-05	-1.63237	-0.737718	5.72493e-05	-1.63237	-0.737675
52839890	chr16:52839890:T:C	3.41509e-08	-1.46546e-10	0.389687	0.00106186	-1.46546e-10	0.550555	0.0010605	-1.46546e-10	0.549036
52839999	chr16:52839999:G:A	6.37545e-09	-1.46546e-10	-1.28865	0.000170542	-1.46546e-10	-1.27824	0.000170581	-1.46546e-10	-1.27825
52840048	chr16:52840048:T:C	5.76938e-09	-1.64756	0.259021	0.000195112	-1.56281	0.419161	0.000195114	-1.56281	0.418936
52840525	chr16:52840525:G:A	1.98196e-09	-1.25814	-1.19888	5.05459e-05	-1.33052	-1.16383	5.0557e-05	-1.33051	-1.16384
52841234	chr16:52841234:G:A	1.2403e-08	-1.46546e-10	-0.623168	0.000323059	-1.46546e-10	-0.639388	0.000323152	-1.46546e-10	-0.639336
52841409	chr16:52841409:A:G	7.57133e-09	-1.46546e-10	-1.11673	0.00019122	-1.46546e-10	-1.1638	0.000191269	-1.46546e-10	-1.16378
52841535	chr16:52841535:T:TG	1.50149e-08	-1.46546e-10	-0.432058	0.000477373	-1.46546e-10	-0.248925	0.000477543	-1.46546e-10	-0.248805
52841596	chr16:52841596:T:G	6.77228e-09	-1.46546e-10	-1.22827	0.000182457	-1.46546e-10	-1.21071	0.000182494	-1.46546e-10	-1.21074
52841597	chr16:52841597:G:A	7.342e-09	-1.46546e-10	-1.14749	0.000205512	-1.46546e-10	-1.09172	0.000205572	-1.46546e-10	-1.09166
52841730	chr16:52841730:C:T	1.28879e-09	-1.6255	-1.2619	3.90581e-05	-1.48157	-1.2706	3.90679e-05	-1.48157	-1.27058
52841906	chr16:52841906:T:A	1.73822e-08	0.460785	-0.746439	0.000269614	-0.0667442	-0.753489	0.000269664	-0.0667388	-0.753542
52841993	chr16:52841993:C:T	9.02863e-09	-1.46546e-10	-0.940703	0.000225499	-1.46546e-10	-0.998906	0.000225557	-1.46546e-10	-0.998885
52842026	chr16:52842026:T:C	7.58049e-09	-1.46546e-10	-1.11553	0.000191433	-1.46546e-10	-1.16268	0.000191482	-1.46546e-10	-1.16267
52842077	chr16:52842077:C:T	7.24356e-09	-1.46546e-10	-1.16099	0.000192975	-1.46546e-10	-1.15466	0.000193023	-1.46546e-10	-1.15465
52842505	chr16:52842505:T:C	7.41252e-09	-1.46546e-10	-1.13793	0.000197509	-1.46546e-10	-1.13144	0.000197558	-1.46546e-10	-1.13143
52842603	chr16:52842603:T:C	4.64317e-08	-1.46546e-10	0.696879	0.00155821	-1.46546e-10	0.934073	0.00155522	-1.46546e-10	0.93191
52842619	chr16:52842619:G:A	7.55867e-09	-1.46546e-10	-1.11841	0.000190972	-1.46546e-10	-1.16509	0.000191021	-1.46546e-10	-1.16508
52842699	chr16:52842699:T:C	4.09704e-09	-0.511926	-1.21891	6.54571e-05	-0.954392	-1.28144	6.54723e-05	-0.954387	-1.28145
52842860	chr16:52842860:A:G	1.01363e-08	-1.46546e-10	-0.824979	0.000283535	-1.46546e-10	-0.769885	0.000283606	-1.46546e-10	-0.769874
52843156	chr16:52843156:G:A	6.30931e-09	-1.46546e-10	-1.29908	0.000168146	-1.46546e-10	-1.29239	0.000168185	-1.46546e-10	-1.2924
52843194	chr16:52843194:A:C	7.47682e-09	-1.46546e-10	-1.1293	0.000199289	-1.46546e-10	-1.12247	0.000199338	-1.46546e-10	-1.12246
52843373	chr16:52843373:A:G	6.01268e-09	-0.561427	-0.785806	0.000230573	-0.398689	-0.577968	0.000230553	-0.398691	-0.578286
52843846	chr16:52843846:A:G	6.42903e-09	-1.46546e-10	-1.28028	0.000171347	-1.46546e-10	-1.27353	0.000171391	-1.46546e-10	-1.27351
52843889	chr16:52843889:A:G	2.85194e-09	-0.847981	-1.24512	8.58577e-05	-0.7279	-1.23663	8.58746e-05	-0.727898	-1.23667
52843988	chr16:52843988:C:T	7.24323e-09	-0.446786	-0.71425	0.000274898	-0.28307	-0.517752	0.000274891	-0.283072	-0.518013
52844114	chr16:52844114:A:G	2.48553e-09	-1.03205	-1.19857	6.21815e-05	-1.07201	-1.21516	6.22007e-05	-1.072	-1.21509
52844463	chr16:52844463:G:A	1.92813e-08	-1.46546e-10	-0.181968	0.000621134	-1.46546e-10	0.014324	0.000621356	-1.46546e-10	0.0144453
52844677	chr16:52844677:G:A	1.92548e-08	-1.46546e-10	-0.183341	0.000620205	-1.46546e-10	0.0128271	0.000620427	-1.46546e-10	0.0129483
52844807	chr16:52844807:A:G	3.00617e-09	-0.898889	-1.14155	8.39038e-05	-0.799831	-1.18772	8.39205e-05	-0.799829	-1.18776
52844848	chr16:52844848:C:T	1.92705e-08	-1.46546e-10	-0.182527	0.000620728	-1.46546e-10	0.0136709	0.00062095	-1.46546e-10	0.0137921
52845159	chr16:52845159:G:T	2.36839e-09	-1.07402	-1.20487	5.92724e-05	-1.11294	-1.22214	5.92906e-05	-1.11293	-1.22208
52846264	chr16:52846264:A:G	9.81908e-09	-1.46546e-10	-0.856776	0.000265544	-1.46546e-10	-0.835442	0.000265619	-1.46546e-10	-0.835398
52846285	chr16:52846285:A:G	4.57915e-09	-0.322005	-1.29758	0.000130833	-0.246057	-1.29724	0.000130865	-0.246057	-1.29724
52846402	chr16:52846402:T:C	6.87037e-09	-1.46546e-10	-1.21388	0.00017887	-1.46546e-10	-1.23056	0.000178909	-1.46546e-10	-1.23058
52846435	chr16:52846435:C:A	6.52261e-09	-1.46546e-10	-1.26583	0.000168463	-1.46546e-10	-1.29051	0.000168504	-1.46546e-10	-1.2905
52846461	chr16:52846461:G:A	7.63965e-09	-1.46546e-10	-1.10775	0.00019268	-1.46546e-10	-1.15619	0.000192729	-1.46546e-10	-1.15617
52846563	chr16:52846563:C:A	7.21237e-09	-1.46546e-10	-1.16531	0.000192164	-1.46546e-10	-1.15887	0.000192211	-1.46546e-10	-1.15886
52846726	chr16:52846726:G:A	2.31849e-09	-1.00388	-1.29631	5.97715e-05	-1.04022	-1.28647	5.97843e-05	-1.04022	-1.2865
52846740	chr16:52846740:A:G	1.30466e-09	-1.62192	-1.25324	3.61485e-05	-1.59634	-1.23325	3.61576e-05	-1.59634	-1.23323
52846822	chr16:52846822:C:A	1.51653e-09	-1.53773	-1.18695	4.9093e-05	-1.33076	-1.19275	4.91056e-05	-1.33076	-1.19273
52847139	chr16:52847139:G:T	7.22493e-09	-1.46546e-10	-1.16357	0.000192517	-1.46546e-10	-1.15704	0.000192565	-1.46546e-10	-1.15703
52847174	chr16:52847174:C:T	6.72582e-09	-1.46546e-10	-1.23515	0.000172591	-1.46546e-10	-1.2663	0.000172635	-1.46546e-10	-1.26628
52847264	chr16:52847264:G:A	4.62155e-09	-1.61037	-3.11501e-10	0.000138472	-1.48655	-3.11501e-10	0.000138504	-1.48656	-3.11501e-10
52847349	chr16:52847349:G:T	1.47322e-09	-1.55314	-1.20051	4.73166e-05	-1.35454	-1.20582	4.73286e-05	-1.35454	-1.2058
52847444	chr16:52847444:TC:T	1.77628e-09	-1.67029	-0.896296	5.20704e-05	-1.55747	-0.907156	5.20853e-05	-1.55747	-0.907108
52847707	chr16:52847707:A:C	2.83119e-09	-0.835577	-1.26483	8.51932e-05	-0.714192	-1.25811	8.52106e-05	-0.71419	-1.25814
52847724	chr16:52847724:C:T	6.172e-09	-0.569997	-0.751083	0.000237855	-0.408135	-0.537426	0.000237833	-0.408137	-0.537755
52847725	chr16:52847725:C:T	6.17426e-09	-0.559895	-0.760819	0.00023787	-0.396467	-0.549031	0.000237848	-0.396469	-0.549357
52848127	chr16:52848127:C:T	4.35613e-09	-1.66952	-3.11501e-10	0.000119352	-1.63514	-3.11501e-10	0.00011938	-1.63514	-3.11501e-10
52848241	chr16:52848241:G:T	1.31101e-09	-1.68403	-1.18628	3.609e-05	-1.67037	-1.16083	3.60989e-05	-1.67037	-1.16082
52848243	chr16:52848243:G:A	1.7783e-08	-0.776468	0.513607	0.00036737	-0.878625	0.367772	0.000367443	-0.878627	0.367736
52848334	chr16:52848334:G:A	7.48761e-09	-1.46546e-10	-1.12785	0.00020847	-1.46546e-10	-1.07743	0.000208515	-1.46546e-10	-1.07745
52848337	chr16:52848337:G:A	6.93236e-09	-1.46546e-10	-1.2049	0.00018034	-1.46546e-10	-1.22238	0.00018038	-1.46546e-10	-1.2224
52848430	chr16:52848430:A:AAG	6.64114e-09	-1.46546e-10	-1.24782	0.000181723	-1.46546e-10	-1.21474	0.000181764	-1.46546e-10	-1.21475
52848474	chr16:52848474:C:T	1.12337e-08	-1.46546e-10	-0.722189	0.000294153	-1.46546e-10	-0.733124	0.000294237	-1.46546e-10	-0.733075
52848548	chr16:52848548:A:G	1.72381e-09	-1.57443	-1.02214	4.74242e-05	-1.5614	-0.996684	4.7437e-05	-1.5614	-0.996653
52848723	chr16:52848723:A:T	7.65589e-09	-1.46546e-10	-1.10563	0.000193318	-1.46546e-10	-1.15289	0.000193367	-1.46546e-10	-1.15287
52848914	chr16:52848914:C:T	5.67824e-09	-1.40446	-3.11501e-10	0.000209428	-1.07284	-3.11501e-10	0.000209478	-1.07284	-3.11501e-10
52849071	chr16:52849071:G:C	2.15019e-09	-1.07778	-1.29777	5.54721e-05	-1.11151	-1.28983	5.54842e-05	-1.11151	-1.28985
52849080	chr16:52849080:G:A	7.1586e-09	-1.46546e-10	-1.17279	0.000199469	-1.46546e-10	-1.12156	0.000199527	-1.46546e-10	-1.12151
52849409	chr16:52849409:T:C	2.18638e-09	-1.0726	-1.28625	5.68304e-05	-1.10699	-1.27016	5.68419e-05	-1.10699	-1.27019
52849668	chr16:52849668:CCT:C	6.3507e-09	-1.46546e-10	-1.29254	0.00017041	-1.46546e-10	-1.27901	0.000170451	-1.46546e-10	-1.27901
52849676	chr16:52849676:G:A	6.36603e-09	-1.46546e-10	-1.29013	0.000167099	-1.46546e-10	-1.29863	0.000167139	-1.46546e-10	-1.29863
52849710	chr16:52849710:T:C	3.61285e-09	-1.44205	-0.414559	0.00010798	-1.12656	-0.608714	0.000108005	-1.12656	-0.608718
52850211	chr16:52850211:C:T	2.07017e-09	-1.45329	-0.960189	7.18189e-05	-1.22715	-0.915923	7.18349e-05	-1.22716	-0.915932
52850339	chr16:52850339:G:A	6.35357e-09	-1.46546e-10	-1.29209	0.000169365	-1.46546e-10	-1.28517	0.000169406	-1.46546e-10	-1.28516
52850465	chr16:52850465:T:C	2.05368e-09	-1.47271	-0.948766	7.07328e-05	-1.25458	-0.903733	7.07486e-05	-1.25458	-0.903742
52850610	chr16:52850610:A:G	1.28138e-08	-1.46546e-10	-0.590579	0.000365022	-1.46546e-10	-0.517265	0.000365101	-1.46546e-10	-0.517284
52850774	chr16:52850774:T:C	6.48673e-09	-1.46546e-10	-1.27134	0.000168012	-1.46546e-10	-1.29319	0.000168053	-1.46546e-10	-1.29318
52851300	chr16:52851300:G:A	1.75927e-09	-1.44067	-1.13553	4.49237e-05	-1.4559	-1.15636	4.49323e-05	-1.4559	-1.1564
52851718	chr16:52851718:C:T	1.99689e-09	-1.157	-1.29251	4.99423e-05	-1.20866	-1.2977	4.99539e-05	-1.20866	-1.2977
52851760	chr16:52851760:C:T	3.45847e-09	-1.42619	-0.47409	0.000104957	-1.10297	-0.660706	0.000104981	-1.10297	-0.66071
52851914	chr16:52851914:T:A	1.28338e-08	-1.46546e-10	-0.589021	0.000365604	-1.46546e-10	-0.515673	0.000365683	-1.46546e-10	-0.515692
52852032	chr16:52852032:G:T	7.20902e-09	-1.46546e-10	-1.16577	0.000192075	-1.46546e-10	-1.15934	0.000192122	-1.46546e-10	-1.15933
52852279	chr16:52852279:T:C	1.92485e-09	-1.19642	-1.28983	4.8157e-05	-1.24645	-1.29631	4.81681e-05	-1.24645	-1.29632
52852364	chr16:52852364:G:T	7.5295e-09	-1.46546e-10	-1.12228	0.000190421	-1.46546e-10	-1.16799	0.000190469	-1.46546e-10	-1.16797
52852415	chr16:52852415:C:T	6.51164e-09	-1.46546e-10	-1.26751	0.000168323	-1.46546e-10	-1.29134	0.000168364	-1.46546e-10	-1.29133
52852418	chr16:52852418:G:T	3.47178e-09	-1.42622	-0.470213	0.000105334	-1.10304	-0.657046	0.000105358	-1.10304	-0.65705
52852419	chr16:52852419:G:C	7.20902e-09	-1.46546e-10	-1.16577	0.000192075	-1.46546e-10	-1.15934	0.000192122	-1.46546e-10	-1.15933
52852748	chr16:52852748:C:T	6.32735e-09	-1.46546e-10	-1.29622	0.000167019	-1.46546e-10	-1.29911	0.000167059	-1.46546e-10	-1.29911
52852855	chr16:52852855:G:A	6.43945e-09	-0.65644	-0.62222	0.000243063	-0.505031	-0.418872	0.000243053	-0.505033	-0.419147
52852934	chr16:52852934:C:T	4.78734e-09	-1.57513	-3.11501e-10	0.000121772	-1.61507	-3.11501e-10	0.000121801	-1.61507	-3.11501e-10
52852939	chr16:52852939:A:C	1.88221e-09	-1.21865	-1.29001	4.71504e-05	-1.26749	-1.29639	4.71613e-05	-1.26749	-1.2964
52852952	chr16:52852952:G:A	1.90636e-09	-1.20658	-1.28933	4.7707e-05	-1.25614	-1.296	4.7718e-05	-1.25614	-1.29601
52852966	chr16:52852966:T:A	8.84423e-09	-0.961338	-3.11501e-10	0.000201696	-1.11046	-3.11501e-10	0.000201744	-1.11046	-3.11501e-10
52853006	chr16:52853006:T:C	7.02575e-09	-1.46546e-10	-1.19152	0.000195055	-1.46546e-10	-1.14394	0.000195111	-1.46546e-10	-1.14389
52853040	chr16:52853040:A:G	1.76247e-08	-1.46546e-10	-0.271802	0.000563692	-1.46546e-10	-0.0827135	0.000563892	-1.46546e-10	-0.0825968
52853228	chr16:52853228:C:T	7.5313e-09	-1.46546e-10	-1.12204	0.000190462	-1.46546e-10	-1.16777	0.000190511	-1.46546e-10	-1.16775
52853450	chr16:52853450:T:C	1.19319e-08	-0.661892	-3.11501e-10	0.000280151	-0.781892	-3.11501e-10	0.000280217	-0.781894	-3.11501e-10
52853505	chr16:52853505:C:T	7.5313e-09	-1.46546e-10	-1.12204	0.000190462	-1.46546e-10	-1.16777	0.000190511	-1.46546e-10	-1.16775
52853523	chr16:52853523:C:T	2.92947e-09	-0.975205	-1.09108	8.08353e-05	-0.880657	-1.14415	8.08508e-05	-0.880655	-1.1442
52853619	chr16:52853619:C:T	2.93119e-09	-0.992905	-1.07279	8.05988e-05	-0.899373	-1.12837	8.0614e-05	-0.899372	-1.12841
52853772	chr16:52853772:T:C	6.79318e-09	-1.46546e-10	-1.22518	0.000186587	-1.46546e-10	-1.18833	0.000186628	-1.46546e-10	-1.18834
52854002	chr16:52854002:A:G	1.90499e-09	-1.20442	-1.29221	4.77474e-05	-1.25379	-1.29751	4.77585e-05	-1.25379	-1.29751
52854207	chr16:52854207:C:G	2.11649e-09	-1.16763	-1.22372	5.5991e-05	-1.20222	-1.18981	5.60009e-05	-1.20222	-1.18987
52854389	chr16:52854389:G:A	7.20218e-09	-1.46546e-10	-1.16672	0.000191892	-1.46546e-10	-1.16029	0.00019194	-1.46546e-10	-1.16028
52854405	chr16:52854405:G:A	1.85924e-09	-1.23356	-1.28738	4.65663e-05	-1.28148	-1.29486	4.65769e-05	-1.28148	-1.29487
52854459	chr16:52854459:G:C	1.91493e-09	-1.20622	-1.2852	4.78178e-05	-1.25629	-1.29353	4.78287e-05	-1.25629	-1.29354
52854552	chr16:52854552:C:T	1.74206e-08	-1.46546e-10	-0.28345	0.000556866	-1.46546e-10	-0.0948973	0.000557063	-1.46546e-10	-0.0947814
52854616	chr16:52854616:C:A	2.16424e-09	-1.26161	-1.10742	5.42885e-05	-1.30444	-1.11847	5.42989e-05	-1.30444	-1.11851
52854656	chr16:52854656:C:T	2.07173e-09	-1.11444	-1.29828	5.26431e-05	-1.15457	-1.29912	5.26557e-05	-1.15457	-1.29912
52854678	chr16:52854678:T:C	7.20902e-09	-1.46546e-10	-1.16577	0.000192075	-1.46546e-10	-1.15934	0.000192122	-1.46546e-10	-1.15933
52854834	chr16:52854834:G:A	1.9068e-09	-1.20621	-1.28947	4.77118e-05	-1.25597	-1.29607	4.77228e-05	-1.25597	-1.29608
52854916	chr16:52854916:A:G	9.06962e-09	-1.46546e-10	-0.936173	0.00024171	-1.46546e-10	-0.929485	0.000241776	-1.46546e-10	-0.929447
52855080	chr16:52855080:C:T	5.9263e-09	-0.58141	-0.780293	0.000227127	-0.421227	-0.570487	0.000227107	-0.421229	-0.570808
52855082	chr16:52855082:T:A	2.06231e-09	-1.45363	-0.963644	7.14995e-05	-1.22796	-0.919567	7.15154e-05	-1.22797	-0.919576
52855234	chr16:52855234:G:A	6.59112e-09	-1.46546e-10	-1.25538	0.000175823	-1.46546e-10	-1.24774	0.000175864	-1.46546e-10	-1.24775
52855296	chr16:52855296:G:A	1.25535e-09	-1.63534	-1.27834	4.05617e-05	-1.46473	-1.24966	4.05715e-05	-1.46473	-1.24966
52855516	chr16:52855516:AC:A	1.50282e-08	-0.570089	0.138914	0.000571119	-0.229735	0.16011	0.000571204	-0.229737	0.160025
52855618	chr16:52855618:T:G	9.9985e-09	-1.46546e-10	-0.838668	0.000264224	-1.46546e-10	-0.840425	0.000264304	-1.46546e-10	-0.840361
52856173	chr16:52856173:C:A	6.48562e-09	-1.46546e-10	-1.27152	0.000168059	-1.46546e-10	-1.29291	0.0001681	-1.46546e-10	-1.2929
52856204	chr16:52856204:C:T	2.20533e-09	-1.56637	-0.78385	7.62046e-05	-1.38667	-0.697128	7.62242e-05	-1.38668	-0.697103
52856515	chr16:52856515:G:A	1.97995e-09	-1.49203	-0.966008	6.75343e-05	-1.28233	-0.922258	6.75494e-05	-1.28233	-0.922267
52856635	chr16:52856635:G:A	7.06576e-09	-1.46546e-10	-1.18584	0.000196433	-1.46546e-10	-1.1369	0.000196489	-1.46546e-10	-1.13685
52856803	chr16:52856803:A:G	5.99087e-09	-0.947299	-0.403567	0.000168136	-0.849117	-0.443335	0.000168162	-0.849119	-0.443413
52856986	chr16:52856986:A:G	4.82025e-09	-1.56828	-3.11501e-10	0.000138966	-1.48299	-3.11501e-10	0.000138999	-1.48299	-3.11501e-10
52857158	chr16:52857158:G:A	3.26279e-09	-0.874356	-1.08417	9.1165e-05	-0.773625	-1.13093	9.11822e-05	-0.773623	-1.13098
52857163	chr16:52857163:C:T	1.46738e-08	-1.46546e-10	-0.455038	0.000419905	-1.46546e-10	-0.377194	0.000419942	-1.46546e-10	-0.377343
52857225	chr16:52857225:T:A	1.57399e-09	-1.69831	-0.989174	4.06316e-05	-1.69881	-1.01387	4.06413e-05	-1.69881	-1.01387
52857255	chr16:52857255:C:T	6.22275e-09	-0.846492	-0.466399	0.000161062	-0.758483	-0.576949	0.000161088	-0.758485	-0.577024
52857498	chr16:52857498:C:A	6.31457e-09	-1.46546e-10	-1.29824	0.00016741	-1.46546e-10	-1.29677	0.000167449	-1.46546e-10	-1.29678
52857571	chr16:52857571:A:G	3.99819e-09	-0.893369	-0.861893	0.000105319	-0.8084	-0.951828	0.000105338	-0.808402	-0.95188
52857583	chr16:52857583:A:G	6.9174e-09	-1.46546e-10	-1.20706	0.000176307	-1.46546e-10	-1.245	0.000176351	-1.46546e-10	-1.24498
52857865	chr16:52857865:C:A	1.51783e-09	-1.6985	-1.02533	3.92144e-05	-1.69892	-1.04926	3.92239e-05	-1.69892	-1.04926
52857911	chr16:52857911:C:A	2.0605e-08	-1.46546e-10	-0.115571	0.000476691	-1.46546e-10	-0.250355	0.00047679	-1.46546e-10	-0.250384
52857980	chr16:52857980:G:T	1.71361e-08	-1.46546e-10	-0.299914	0.000459891	-1.46546e-10	-0.286234	0.000460043	-1.46546e-10	-0.28614
52858792	chr16:52858792:G:C	7.84295e-09	-1.46546e-10	-1.08149	0.000209618	-1.46546e-10	-1.07194	0.00020967	-1.46546e-10	-1.07192
52858872	chr16:52858872:G:A	3.20334e-09	-1.07622	-0.900691	8.72446e-05	-0.991188	-0.957319	8.72594e-05	-0.991186	-0.957388
52859027	chr16:52859027:A:G	6.70293e-09	-1.13928	-0.0992813	0.000175326	-1.06591	-0.184663	0.000175357	-1.06592	-0.184718
52859424	chr16:52859424:A:G	8.9078e-09	-0.922721	-0.0314553	0.00030004	-0.811871	0.0985631	0.000300049	-0.811873	0.0983605
52859756	chr16:52859756:T:C	8.60197e-09	-1.46546e-10	-0.989112	0.000230638	-1.46546e-10	-0.976372	0.000230701	-1.46546e-10	-0.976335
52859979	chr16:52859979:T:C	2.04185e-09	-1.1281	-1.29914	5.23589e-05	-1.16333	-1.29577	5.23706e-05	-1.16333	-1.29578
52859988	chr16:52859988:T:C	8.93164e-09	-0.944736	-0.00676786	0.000300825	-0.835369	0.124676	0.000300835	-0.83537	0.124472
52860266	chr16:52860266:C:T	3.51912e-09	-0.715343	-1.16755	9.08629e-05	-0.677758	-1.23011	9.0882e-05	-0.677758	-1.23014
52860317	chr16:52860317:G:A	8.96175e-09	-0.948138	-3.11501e-10	0.000177135	-1.24031	-3.11501e-10	0.000177177	-1.24031	-3.11501e-10
52860353	chr16:52860353:A:G	1.44634e-08	-0.46948	-3.11501e-10	0.000410001	-0.401062	-3.11501e-10	0.000410097	-0.401066	-3.11501e-10
52860518	chr16:52860518:G:A	6.44158e-09	-1.46546e-10	-1.27833	0.000167235	-1.46546e-10	-1.29782	0.000167275	-1.46546e-10	-1.29782
52860521	chr16:52860521:T:C	2.09082e-09	-1.45094	-0.95261	7.25158e-05	-1.22489	-0.908531	7.2532e-05	-1.22489	-0.908538
52860604	chr16:52860604:A:T	6.32265e-09	-1.46546e-10	-1.29697	0.000169669	-1.46546e-10	-1.28337	0.000169707	-1.46546e-10	-1.28339
52860650	chr16:52860650:C:T	4.25313e-09	-1.43052	-0.26293	0.000126129	-1.10552	-0.474399	0.000126158	-1.10552	-0.474405
52861046	chr16:52861046:A:G	2.86751e-09	-0.943533	-1.14413	7.97729e-05	-0.849019	-1.18902	7.97887e-05	-0.849018	-1.18906
52861198	chr16:52861198:G:A	4.34068e-09	-1.67307	-3.11501e-10	0.000114049	-1.68059	-3.11501e-10	0.000114076	-1.68059	-3.11501e-10
52862249	chr16:52862249:T:C	8.83859e-09	-0.926562	-0.0354142	0.000297654	-0.815722	0.0944326	0.000297664	-0.815724	0.0942299
52862531	chr16:52862531:G:A	3.41299e-09	-1.03064	-0.88287	9.29369e-05	-0.942354	-0.942947	9.29524e-05	-0.942352	-0.943019
52862895	chr16:52862895:T:C	6.8324e-09	-1.46546e-10	-1.21943	0.000188393	-1.46546e-10	-1.17869	0.000188446	-1.46546e-10	-1.17865
52863257	chr16:52863257:G:T	1.53675e-09	-1.42159	-1.28984	5.51072e-05	-1.1091	-1.29884	5.51203e-05	-1.1091	-1.29884
52863621	chr16:52863621:G:A	4.10591e-09	-1.60507	-0.123607	0.000128546	-1.46887	-0.0920633	0.000128567	-1.46888	-0.0921309
52863734	chr16:52863734:C:T	2.14556e-09	-1.48547	-0.892231	7.37865e-05	-1.27159	-0.844455	7.38029e-05	-1.2716	-0.844464
52863982	chr16:52863982:T:C	6.71175e-09	-1.11283	-0.124418	0.000175522	-1.036	-0.213459	0.000175554	-1.036	-0.213514
52864007	chr16:52864007:T:C	2.31555e-09	-1.41203	-0.889427	5.33755e-05	-1.45959	-0.980283	5.33868e-05	-1.45959	-0.980308
52864204	chr16:52864204:A:G	8.91811e-09	-1.46546e-10	-0.953019	0.000238979	-1.46546e-10	-0.940848	0.000239044	-1.46546e-10	-0.94081
52864380	chr16:52864380:G:A	2.22038e-09	-1.35405	-0.989379	5.04008e-05	-1.40908	-1.08813	5.04108e-05	-1.40908	-1.08817
52864883	chr16:52864883:T:C	6.81943e-09	-1.46546e-10	-1.22133	0.000187848	-1.46546e-10	-1.18159	0.0001879	-1.46546e-10	-1.18155
52865050	chr16:52865050:G:A	3.16437e-09	-1.0197	-0.969454	8.69831e-05	-0.928483	-1.02303	8.69983e-05	-0.928482	-1.02309
52865194	chr16:52865194:G:A	1.09193e-08	-1.46546e-10	-0.75057	0.000285005	-1.46546e-10	-0.764717	0.000285086	-1.46546e-10	-0.764669
52865248	chr16:52865248:T:C	6.46106e-09	-1.46546e-10	-1.27531	0.00016733	-1.46546e-10	-1.29725	0.000167371	-1.46546e-10	-1.29725
52865299	chr16:52865299:A:T	7.29734e-09	-1.46546e-10	-1.15359	0.000183896	-1.46546e-10	-1.20285	0.000183943	-1.46546e-10	-1.20283
52865647	chr16:52865647:C:A	6.84735e-09	-1.46546e-10	-1.21724	0.000188793	-1.46546e-10	-1.17657	0.000188845	-1.46546e-10	-1.17653
52865693	chr16:52865693:GTTC:G	4.78613e-09	-0.623875	-0.951506	0.000174649	-0.473491	-0.780956	0.000174642	-0.473493	-0.781226
52865792	chr16:52865792:C:T	7.6725e-09	-1.46546e-10	-1.10346	0.000193581	-1.46546e-10	-1.15152	0.000193632	-1.46546e-10	-1.1515
52865828	chr16:52865828:T:A	1.54998e-09	-1.41056	-1.29231	5.60075e-05	-1.09261	-1.29913	5.60208e-05	-1.09261	-1.29913
52865887	chr16:52865887:C:T	6.81943e-09	-1.46546e-10	-1.22133	0.000187848	-1.46546e-10	-1.18159	0.0001879	-1.46546e-10	-1.18155
52865890	chr16:52865890:G:A	2.23197e-09	-1.35024	-0.987981	5.06313e-05	-1.40569	-1.08696	5.06414e-05	-1.40569	-1.087
52865977	chr16:52865977:A:C	2.86058e-09	-1.0355	-1.05458	7.89563e-05	-0.947161	-1.10117	7.89707e-05	-0.947159	-1.10122
52866008	chr16:52866008:T:C	7.16117e-09	-1.08644	-0.0859881	0.000187173	-1.00861	-0.176585	0.000187206	-1.00861	-0.176641
52866119	chr16:52866119:A:T	8.42884e-09	-0.908971	-0.100473	0.000283613	-0.796058	0.0264473	0.000283623	-0.79606	0.0262479
52866162	chr16:52866162:A:T	7.13273e-09	-1.46546e-10	-1.17641	0.000194141	-1.46546e-10	-1.14864	0.000194184	-1.46546e-10	-1.14865
52866255	chr16:52866255:A:G	6.40454e-09	-1.46546e-10	-1.2841	0.000168836	-1.46546e-10	-1.2883	0.000168875	-1.46546e-10	-1.2883
52866310	chr16:52866310:G:A	7.30112e-09	-1.46546e-10	-1.15308	0.000183942	-1.46546e-10	-1.2026	0.000183989	-1.46546e-10	-1.20258
52866407	chr16:52866407:C:T	7.20717e-09	-1.46546e-10	-1.16603	0.000200849	-1.46546e-10	-1.11467	0.000200907	-1.46546e-10	-1.11462
52866839	chr16:52866839:GTCA:G	3.85799e-09	-0.607773	-1.18319	0.000100586	-0.566466	-1.23975	0.000100607	-0.566466	-1.23977
52867307	chr16:52867307:G:A	2.21989e-09	-1.3702	-0.973449	5.03033e-05	-1.42419	-1.07496	5.03132e-05	-1.42419	-1.075
52867311	chr16:52867311:A:C	4.26392e-09	-1.69091	-3.11501e-10	0.000114864	-1.67347	-3.11501e-10	0.000114891	-1.67347	-3.11501e-10
52867576	chr16:52867576:T:C	7.09949e-09	-1.09561	-0.0854737	0.000185459	-1.01817	-0.176222	0.000185492	-1.01817	-0.176277
52867791	chr16:52867791:A:G	7.20873e-09	-1.46546e-10	-1.16581	0.000200902	-1.46546e-10	-1.11441	0.00020096	-1.46546e-10	-1.11435
52867851	chr16:52867851:T:A	3.26596e-09	-1.00405	-0.953494	8.97103e-05	-0.912076	-1.00856	8.97258e-05	-0.912074	-1.00863
52867886	chr16:52867886:A:G	8.37586e-09	-0.923633	-0.0921167	0.000281714	-0.811661	0.0353318	0.000281724	-0.811663	0.0351318
52867977	chr16:52867977:T:C	7.19688e-09	-1.46546e-10	-1.16746	0.000200513	-1.46546e-10	-1.11634	0.000200571	-1.46546e-10	-1.11629
52868062	chr16:52868062:C:T	3.30985e-09	-0.999418	-0.944782	9.08087e-05	-0.907567	-1.0009	9.08243e-05	-0.907566	-1.00097
52868081	chr16:52868081:AG:A	7.19259e-09	-1.46546e-10	-1.16805	0.000200371	-1.46546e-10	-1.11705	0.000200429	-1.46546e-10	-1.117
52868088	chr16:52868088:T:C	3.30876e-09	-1.0051	-0.939425	9.07412e-05	-0.913583	-0.995627	9.07568e-05	-0.913582	-0.995693
52868610	chr16:52868610:C:T	2.22366e-09	-1.35785	-0.984104	5.04193e-05	-1.41291	-1.08394	5.04293e-05	-1.41291	-1.08398
52868611	chr16:52868611:G:C	4.90691e-09	-0.68216	-0.868299	0.00018168	-0.535848	-0.679128	0.000181669	-0.53585	-0.679425
52868730	chr16:52868730:C:G	8.24553e-09	-0.921972	-0.10946	0.000277074	-0.81003	0.0170923	0.000277084	-0.810032	0.0168937
52868805	chr16:52868805:A:G	2.24767e-09	-1.35822	-0.972991	5.08696e-05	-1.41329	-1.07466	5.08796e-05	-1.41329	-1.0747
52868827	chr16:52868827:T:C	6.63777e-09	-0.843788	-0.40454	0.00025043	-0.716263	-0.177781	0.000250422	-0.716265	-0.178048
52868842	chr16:52868842:C:T	4.56546e-09	-0.724448	-0.898137	0.00016748	-0.58133	-0.715026	0.000167472	-0.581332	-0.715313
52868990	chr16:52868990:G:A	2.13374e-09	-1.46618	-0.917045	7.39196e-05	-1.24417	-0.870077	7.39361e-05	-1.24417	-0.870086
52869028	chr16:52869028:C:T	4.28135e-09	-1.68684	-3.11501e-10	0.000111968	-1.69901	-3.11501e-10	0.000111994	-1.69901	-3.11501e-10
52869271	chr16:52869271:A:G	6.52503e-09	-1.46546e-10	-1.26546	0.000171699	-1.46546e-10	-1.27148	0.000171738	-1.46546e-10	-1.27149
52869474	chr16:52869474:G:A	7.01223e-09	-1.46546e-10	-1.19345	0.000194414	-1.46546e-10	-1.14723	0.000194469	-1.46546e-10	-1.14718
52869489	chr16:52869489:A:G	7.00835e-09	-1.46546e-10	-1.194	0.000194282	-1.46546e-10	-1.14791	0.000194338	-1.46546e-10	-1.14786
52869543	chr16:52869543:T:A	1.01816e-08	-1.46546e-10	-0.820519	0.000266053	-1.46546e-10	-0.833526	0.000266128	-1.46546e-10	-0.833482
52869675	chr16:52869675:G:A	6.53177e-09	-1.46546e-10	-1.26443	0.000167965	-1.46546e-10	-1.29347	0.000168006	-1.46546e-10	-1.29346
52870055	chr16:52870055:T:C	2.24564e-09	-1.33709	-0.995027	5.09452e-05	-1.3938	-1.09267	5.09553e-05	-1.3938	-1.09271
52870058	chr16:52870058:T:C	3.20395e-09	-1.01519	-0.961527	8.79833e-05	-0.924101	-1.01597	8.79986e-05	-0.9241	-1.01604
52870135	chr16:52870135:T:G	3.25575e-09	-1.02747	-0.933211	8.91284e-05	-0.937199	-0.989946	8.91437e-05	-0.937197	-0.990013
52870249	chr16:52870249:A:G	8.97054e-09	-1.46546e-10	-0.947157	0.000240419	-1.46546e-10	-0.934838	0.000240485	-1.46546e-10	-0.934799
52870264	chr16:52870264:T:G	2.1829e-09	-1.34281	-1.01764	4.97549e-05	-1.39899	-1.11112	4.97649e-05	-1.39899	-1.11116
52870541	chr16:52870541:A:G	4.10144e-09	-1.45531	-0.274457	0.000118892	-1.14687	-0.492132	0.00011892	-1.14687	-0.492135
52870640	chr16:52870640:G:A	2.20933e-09	-1.32444	-1.02397	5.02306e-05	-1.38319	-1.11741	5.02406e-05	-1.38319	-1.11745
52870691	chr16:52870691:G:A	8.95869e-09	-1.46546e-10	-0.94848	0.000227263	-1.46546e-10	-0.991116	0.000227322	-1.46546e-10	-0.991091
52870826	chr16:52870826:T:C	3.20725e-09	-1.02079	-0.954897	8.80005e-05	-0.929899	-1.00998	8.80158e-05	-0.929898	-1.01004
52870896	chr16:52870896:C:T	7.14884e-09	-1.46546e-10	-1.17415	0.000194631	-1.46546e-10	-1.14612	0.000194675	-1.46546e-10	-1.14613
52870926	chr16:52870926:C:T	6.41888e-09	-1.46546e-10	-1.28186	0.000169157	-1.46546e-10	-1.2864	0.000169196	-1.46546e-10	-1.2864
52871219	chr16:52871219:C:T	1.81727e-09	-1.69311	-0.850662	5.28248e-05	-1.68442	-0.765823	5.28387e-05	-1.68442	-0.765795
52871440	chr16:52871440:C:T	7.19966e-09	-1.46546e-10	-1.16707	0.000200598	-1.46546e-10	-1.11592	0.000200656	-1.46546e-10	-1.11587
52871530	chr16:52871530:A:G	7.20446e-09	-1.46546e-10	-1.1664	0.000200753	-1.46546e-10	-1.11515	0.000200811	-1.46546e-10	-1.1151
52871586	chr16:52871586:A:G	7.20713e-09	-1.46546e-10	-1.16603	0.000200847	-1.46546e-10	-1.11468	0.000200905	-1.46546e-10	-1.11463
52871719	chr16:52871719:C:T	8.02193e-09	-1.46546e-10	-1.05892	0.000214537	-1.46546e-10	-1.04874	0.000214591	-1.46546e-10	-1.04872
52871774	chr16:52871774:C:T	3.07596e-09	-1.06369	-0.953795	8.41552e-05	-0.975526	-1.00903	8.41698e-05	-0.975525	-1.0091
52871798	chr16:52871798:C:A	3.08043e-09	-1.04641	-0.969625	8.45301e-05	-0.956801	-1.02331	8.45449e-05	-0.9568	-1.02338
52871828	chr16:52871828:G:A	3.30151e-09	-0.99968	-0.947044	9.05954e-05	-0.907947	-1.00287	9.06111e-05	-0.907946	-1.00294
52872277	chr16:52872277:A:G	7.20717e-09	-1.46546e-10	-1.16603	0.000200837	-1.46546e-10	-1.11473	0.000200895	-1.46546e-10	-1.11467
52872315	chr16:52872315:G:T	1.47533e-09	-1.45342	-1.2988	5.2698e-05	-1.15774	-1.29491	5.27103e-05	-1.15774	-1.29491
52872765	chr16:52872765:C:T	4.97508e-09	-1.53666	-3.11501e-10	0.000128018	-1.56506	-3.11501e-10	0.000128048	-1.56505	-3.11501e-10
52872992	chr16:52872992:T:C	2.70451e-09	-1.14953	-0.996657	9.28641e-05	-1.04932	-0.836765	9.28627e-05	-1.04932	-0.837016
52873127	chr16:52873127:C:T	3.88497e-09	-1.33645	-0.447541	9.70601e-05	-1.28694	-0.554949	9.70757e-05	-1.28694	-0.555024
52873268	chr16:52873268:C:T	6.30923e-09	-1.46546e-10	-1.29909	0.000167567	-1.46546e-10	-1.29584	0.000167607	-1.46546e-10	-1.29584
52873281	chr16:52873281:G:A	3.18996e-09	-0.83475	-1.14634	9.22767e-05	-0.687055	-1.20538	9.23064e-05	-0.687054	-1.20529
52873467	chr16:52873467:C:T	2.48954e-09	-1.04237	-1.18663	6.98896e-05	-0.950348	-1.21996	6.99035e-05	-0.950347	-1.22
52873511	chr16:52873511:A:G	7.38815e-09	-1.46546e-10	-1.14123	0.000185735	-1.46546e-10	-1.1929	0.000185782	-1.46546e-10	-1.19289
52873769	chr16:52873769:G:A	8.2763e-09	-1.46546e-10	-1.02771	0.000204332	-1.46546e-10	-1.09748	0.000204385	-1.46546e-10	-1.09745
52874555	chr16:52874555:A:G	2.52545e-09	-0.934367	-1.28032	7.67667e-05	-0.811426	-1.26502	7.67819e-05	-0.811425	-1.26506
52874611	chr16:52874611:C:T	8.43678e-09	-1.46546e-10	-1.0085	0.000212119	-1.46546e-10	-1.06007	0.000212174	-1.46546e-10	-1.06005
52875056	chr16:52875056:G:A	5.40021e-09	-0.575894	-0.878771	0.000201573	-0.422801	-0.688269	0.000201561	-0.422803	-0.688563
52875301	chr16:52875301:G:T	8.39638e-09	-1.46546e-10	-1.0133	0.000224777	-1.46546e-10	-1.00211	0.000224834	-1.46546e-10	-1.0021
52875328	chr16:52875328:T:C	2.41817e-09	-0.977149	-1.28094	7.32378e-05	-0.857693	-1.26582	7.32524e-05	-0.857692	-1.26586
52875558	chr16:52875558:T:C	6.71855e-09	-1.46546e-10	-1.23623	0.000176558	-1.46546e-10	-1.24358	0.000176599	-1.46546e-10	-1.24358
52875599	chr16:52875599:A:T	1.21071e-08	-1.46546e-10	-0.647312	0.000296416	-1.46546e-10	-0.725457	0.000296497	-1.46546e-10	-0.725421
52875672	chr16:52875672:C:T	8.57361e-09	-1.46546e-10	-0.992414	0.0002269	-1.46546e-10	-0.992711	0.000226951	-1.46546e-10	-0.992726
52875709	chr16:52875709:T:G	2.57008e-09	-0.919133	-1.27803	7.82614e-05	-0.795301	-1.26187	7.82767e-05	-0.795299	-1.26191
52875783	chr16:52875783:G:A	2.31023e-09	-1.08244	-1.22132	6.50804e-05	-0.993501	-1.2481	6.50939e-05	-0.9935	-1.24813
52875880	chr16:52875880:T:C	6.4458e-09	-1.46546e-10	-1.27767	0.000167225	-1.46546e-10	-1.29788	0.000167265	-1.46546e-10	-1.29788
52875976	chr16:52875976:A:C	8.16131e-09	-1.46546e-10	-1.0417	0.000218367	-1.46546e-10	-1.03105	0.000218422	-1.46546e-10	-1.03103
52875996	chr16:52875996:C:T	7.72338e-09	-1.46546e-10	-1.09685	0.000215076	-1.46546e-10	-1.04623	0.000215142	-1.46546e-10	-1.04616
52876001	chr16:52876001:G:A	6.52473e-09	-1.46546e-10	-1.2655	0.000167874	-1.46546e-10	-1.29401	0.000167916	-1.46546e-10	-1.294
52876004	chr16:52876004:C:T	6.45477e-09	-1.46546e-10	-1.27628	0.000167283	-1.46546e-10	-1.29754	0.000167323	-1.46546e-10	-1.29753
52876072	chr16:52876072:G:A	8.82772e-09	-1.46546e-10	-0.963206	0.000224227	-1.46546e-10	-1.00456	0.000224286	-1.46546e-10	-1.00454
52876308	chr16:52876308:C:T	2.56681e-09	-0.92325	-1.27519	7.82095e-05	-0.799782	-1.25805	7.82247e-05	-0.799781	-1.25809
52876603	chr16:52876603:G:A	6.30933e-09	-1.46546e-10	-1.29907	0.000168408	-1.46546e-10	-1.29083	0.000168446	-1.46546e-10	-1.29084
52876629	chr16:52876629:A:C	2.49025e-09	-0.929593	-1.29913	7.47945e-05	-0.805755	-1.29672	7.48115e-05	-0.805754	-1.29673
52876646	chr16:52876646:G:A	1.07172e-08	-1.46546e-10	-0.769252	0.000283618	-1.46546e-10	-0.769593	0.000283686	-1.46546e-10	-0.76959
52876686	chr16:52876686:T:C	6.5198e-09	-1.46546e-10	-1.26626	0.000167827	-1.46546e-10	-1.29429	0.000167868	-1.46546e-10	-1.29428
52876848	chr16:52876848:G:A	3.49916e-09	-0.613134	-1.27545	0.000112897	-0.462053	-1.2287	0.000112926	-0.462056	-1.22867
52876922	chr16:52876922:A:AG	6.91056e-09	-1.46546e-10	-1.20805	0.00019036	-1.46546e-10	-1.1683	0.000190402	-1.46546e-10	-1.16832
52877192	chr16:52877192:G:A	8.03931e-09	-1.46546e-10	-1.05676	0.000215253	-1.46546e-10	-1.04541	0.000215307	-1.46546e-10	-1.0454
52877521	chr16:52877521:T:C	2.61199e-09	-0.898269	-1.28272	7.958e-05	-0.772373	-1.26809	7.95959e-05	-0.772371	-1.26813
52877522	chr16:52877522:G:A	6.47054e-09	-1.46546e-10	-1.27384	0.000167387	-1.46546e-10	-1.29692	0.000167427	-1.46546e-10	-1.29691
52878004	chr16:52878004:C:T	1.06417e-08	-1.46546e-10	-0.776325	0.000264222	-1.46546e-10	-0.840432	0.000264293	-1.46546e-10	-0.840402
52878114	chr16:52878114:C:T	7.9237e-09	-1.46546e-10	-1.07125	0.000197073	-1.46546e-10	-1.13365	0.000197124	-1.46546e-10	-1.13363
52878154	chr16:52878154:A:G	8.04984e-09	-1.46546e-10	-1.05545	0.000215535	-1.46546e-10	-1.0441	0.000215589	-1.46546e-10	-1.04409
52878387	chr16:52878387:T:C	2.51231e-09	-0.940662	-1.27924	7.63662e-05	-0.818272	-1.26341	7.63813e-05	-0.818271	-1.26345
52878420	chr16:52878420:A:G	3.03488e-09	-1.11413	-0.916807	8.25518e-05	-1.02985	-0.973943	8.25658e-05	-1.02985	-0.974012
52878468	chr16:52878468:A:T	2.37267e-09	-1.08834	-1.18875	6.64063e-05	-0.999991	-1.22144	6.64195e-05	-0.99999	-1.22148
52878517	chr16:52878517:A:T	2.50351e-09	-0.946138	-1.27727	7.60953e-05	-0.824412	-1.26082	7.61102e-05	-0.824411	-1.26087
52878945	chr16:52878945:A:G	7.49491e-09	-1.46546e-10	-1.12688	0.000188007	-1.46546e-10	-1.18074	0.000188056	-1.46546e-10	-1.18072
52879254	chr16:52879254:A:T	4.06155e-09	-0.443806	-1.29573	0.000116968	-0.374985	-1.28034	0.000116997	-0.374985	-1.28033
52879272	chr16:52879272:G:A	5.16011e-09	-0.620736	-0.879409	0.000191861	-0.470597	-0.689854	0.00019185	-0.470599	-0.690148
52879366	chr16:52879366:T:A	2.31859e-09	-1.42555	-0.874597	8.19577e-05	-1.18879	-0.822228	8.19761e-05	-1.1888	-0.822234
52879415	chr16:52879415:A:G	6.5139e-09	-1.46546e-10	-1.26716	0.000167772	-1.46546e-10	-1.29462	0.000167813	-1.46546e-10	-1.29461
52879577	chr16:52879577:A:G	6.4771e-09	-1.46546e-10	-1.27283	0.000176266	-1.46546e-10	-1.24523	0.000176312	-1.46546e-10	-1.2452
52879582	chr16:52879582:T:A	2.25465e-09	-1.14556	-1.18255	6.23901e-05	-1.06413	-1.21968	6.24028e-05	-1.06413	-1.21972
52879795	chr16:52879795:G:A	7.44562e-09	-1.46546e-10	-1.13348	0.000207597	-1.46546e-10	-1.08162	0.000207642	-1.46546e-10	-1.08164
52879912	chr16:52879912:C:T	6.48006e-09	-1.46546e-10	-1.27237	0.000167463	-1.46546e-10	-1.29646	0.000167504	-1.46546e-10	-1.29645
52880053	chr16:52880053:G:A	6.48551e-09	-0.206233	-1.0653	0.000321208	0.236184	-0.881318	0.00032122	0.236181	-0.881513
52880166	chr16:52880166:C:T	8.06264e-09	-1.46546e-10	-1.05386	0.000200085	-1.46546e-10	-1.11848	0.000200137	-1.46546e-10	-1.11846
52880202	chr16:52880202:T:C	2.56299e-09	-1.0143	-1.18563	7.20173e-05	-0.921589	-1.21873	7.20316e-05	-0.921588	-1.21877
52880837	chr16:52880837:C:T	2.4561e-09	-1.04296	-1.19956	6.90209e-05	-0.952535	-1.23028	6.90348e-05	-0.952534	-1.23031
52881542	chr16:52881542:C:T	8.76744e-09	-1.46546e-10	-0.970059	0.000222934	-1.46546e-10	-1.01035	0.000222992	-1.46546e-10	-1.01032
52881817	chr16:52881817:A:G	1.76481e-08	-1.46546e-10	-0.270478	0.00046008	-1.46546e-10	-0.285822	0.00046022	-1.46546e-10	-0.285755
52881839	chr16:52881839:C:T	2.55355e-09	-0.984158	-1.21946	7.23448e-05	-0.889374	-1.24641	7.23597e-05	-0.889372	-1.24644
52881877	chr16:52881877:C:A	8.18365e-09	-1.46546e-10	-1.03896	0.000202674	-1.46546e-10	-1.10563	0.000202727	-1.46546e-10	-1.1056
52881885	chr16:52881885:G:A	7.29034e-09	-0.361984	-0.792569	0.000323536	0.0316839	-0.669596	0.000323553	0.0316808	-0.669778
52882006	chr16:52882006:T:A	2.51888e-09	-1.00311	-1.21418	7.12159e-05	-0.909515	-1.24199	7.12305e-05	-0.909514	-1.24202
52882396	chr16:52882396:T:C	6.49186e-09	-1.46546e-10	-1.27055	0.000167565	-1.46546e-10	-1.29585	0.000167606	-1.46546e-10	-1.29585
52882726	chr16:52882726:C:T	6.86924e-09	-1.46546e-10	-1.21405	0.000175774	-1.46546e-10	-1.24803	0.000175817	-1.46546e-10	-1.24801
52882883	chr16:52882883:A:G	8.04971e-09	-1.46546e-10	-1.05547	0.000215543	-1.46546e-10	-1.04406	0.000215597	-1.46546e-10	-1.04405
52882924	chr16:52882924:A:G	6.16879e-09	-0.340368	-0.981232	0.000267198	0.0568767	-0.88611	0.000267219	0.0568735	-0.886264
52883305	chr16:52883305:G:A	7.44226e-09	-1.46546e-10	-1.13393	0.000203507	-1.46546e-10	-1.10152	0.000203553	-1.46546e-10	-1.10153
52883405	chr16:52883405:G:A	2.61132e-09	-0.892204	-1.28904	7.91945e-05	-0.765677	-1.27964	7.92114e-05	-0.765676	-1.27966
52883609	chr16:52883609:A:G	6.31955e-09	-1.46546e-10	-1.29746	0.000167083	-1.46546e-10	-1.29873	0.000167122	-1.46546e-10	-1.29873
52883707	chr16:52883707:T:C	1.92524e-08	-0.183467	-3.11501e-10	0.000494124	-0.214435	-3.11501e-10	0.000494244	-0.214429	-3.11501e-10
52883989	chr16:52883989:T:A	3.94035e-09	-0.508374	-1.26146	0.000149303	-0.142994	-1.26825	0.000149333	-0.143	-1.26828
52884090	chr16:52884090:G:A	4.18546e-09	-1.04672	-0.662764	0.00013446	-0.828169	-0.687786	0.000134475	-0.828173	-0.687905
52884096	chr16:52884096:C:T	7.40756e-09	-1.46546e-10	-1.1386	0.00018407	-1.46546e-10	-1.20191	0.000184117	-1.46546e-10	-1.20189
52884196	chr16:52884196:T:C	1.67488e-09	-1.456	-1.16936	5.39806e-05	-1.32655	-1.10205	5.39948e-05	-1.32654	-1.10203
52884228	chr16:52884228:A:AC	1.79839e-09	-1.36751	-1.18671	5.24957e-05	-1.22652	-1.22997	5.25061e-05	-1.22653	-1.23
52884264	chr16:52884264:A:C	7.4705e-09	-1.46546e-10	-1.13014	0.000203931	-1.46546e-10	-1.09944	0.000203974	-1.46546e-10	-1.09946
52884270	chr16:52884270:G:A	4.33919e-09	-0.834583	-0.838831	0.000147319	-0.539113	-0.885508	0.000147344	-0.539118	-0.885573
52884307	chr16:52884307:A:G	2.87327e-09	-1.34457	-0.741084	7.07164e-05	-1.33019	-0.828354	7.07262e-05	-1.33019	-0.828453
52884396	chr16:52884396:A:G	8.59967e-09	-1.46546e-10	-0.98938	0.000233239	-1.46546e-10	-0.965158	0.000233297	-1.46546e-10	-0.965145
52884672	chr16:52884672:T:C	1.04482e-08	-1.46546e-10	-0.794674	0.00025712	-1.46546e-10	-0.86768	0.00025719	-1.46546e-10	-0.867644
52884813	chr16:52884813:C:G	1.94885e-08	0.687038	-0.858316	0.000742411	0.986914	-0.794233	0.000742404	0.986907	-0.794473
52884890	chr16:52884890:T:C	1.81063e-08	-0.0582767	-0.186568	0.000647152	0.192943	-0.137583	0.000647099	0.192937	-0.137896
52885079	chr16:52885079:C:A	1.78638e-08	0.560205	-0.818531	0.00071287	0.891404	-0.739327	0.000712859	0.891397	-0.739573
52885113	chr16:52885113:T:G	6.38869e-09	-1.46546e-10	-1.28657	0.000167411	-1.46546e-10	-1.29677	0.000167451	-1.46546e-10	-1.29677
52885164	chr16:52885164:G:A	1.27744e-08	0.288232	-0.881894	0.000504055	0.611329	-0.805867	0.000504054	0.611323	-0.806099
52885465	chr16:52885465:T:C	3.10346e-09	-1.14856	-0.860022	8.7275e-05	-1.11878	-0.829379	8.72784e-05	-1.11878	-0.829572
52885516	chr16:52885516:A:G	1.40145e-09	-1.69653	-1.10706	3.82487e-05	-1.67653	-1.09659	3.82557e-05	-1.67653	-1.09664
52885654	chr16:52885654:G:A	5.08293e-09	-0.630157	-0.885059	0.000183684	-0.391472	-0.812534	0.000183684	-0.391476	-0.812765
52885952	chr16:52885952:C:T	2.88943e-09	-1.14065	-0.939395	9.54001e-05	-0.986941	-0.872202	9.54017e-05	-0.986945	-0.872417
52886004	chr16:52886004:T:C	7.51522e-09	-1.46546e-10	-1.12417	0.000188707	-1.46546e-10	-1.17703	0.000188755	-1.46546e-10	-1.17701
52886041	chr16:52886041:G:A	1.46855e-09	-1.67906	-1.07777	3.87796e-05	-1.69566	-1.06367	3.87865e-05	-1.69566	-1.06373
52886260	chr16:52886260:C:T	8.4293e-09	-1.46546e-10	-1.00939	0.000226671	-1.46546e-10	-0.993725	0.000226732	-1.46546e-10	-0.99369
52886567	chr16:52886567:G:A	6.38361e-09	-1.46546e-10	-1.28737	0.000170538	-1.46546e-10	-1.27826	0.000170578	-1.46546e-10	-1.27827
52886649	chr16:52886649:T:C	2.94346e-09	-1.12831	-0.933205	9.75215e-05	-0.972605	-0.864545	9.7523e-05	-0.97261	-0.864762
52886691	chr16:52886691:C:T	2.90514e-08	0.227965	-3.11501e-10	0.000756311	0.21123	-3.11501e-10	0.000756501	0.211244	-3.11501e-10
52886880	chr16:52886880:T:C	1.49692e-09	-1.67744	-1.06025	3.94126e-05	-1.69624	-1.0469	3.94196e-05	-1.69624	-1.04696
52887087	chr16:52887087:A:G	1.52815e-09	-1.67812	-1.03892	4.02711e-05	-1.69616	-1.02543	4.02781e-05	-1.69616	-1.02549
52887126	chr16:52887126:G:A	3.03394e-09	-1.11087	-0.920372	0.000101287	-0.953885	-0.845377	0.000101288	-0.953889	-0.845602
52887181	chr16:52887181:T:C	6.73065e-09	-1.46546e-10	-1.23443	0.000172574	-1.46546e-10	-1.2664	0.000172618	-1.46546e-10	-1.26638
52887229	chr16:52887229:G:A	2.03639e-09	-1.24972	-1.18021	7.24925e-05	-0.977361	-1.15638	7.25051e-05	-0.977365	-1.15644
52887272	chr16:52887272:T:C	3.09328e-09	-1.10966	-0.902212	0.000103414	-0.952931	-0.82555	0.000103414	-0.952935	-0.825779
52887322	chr16:52887322:C:T	3.16143e-09	-1.11529	-0.874784	0.000105824	-0.959789	-0.79566	0.000105823	-0.959793	-0.795896
52887507	chr16:52887507:T:C	4.24911e-09	-1.69439	-3.11501e-10	0.000117207	-1.65328	-3.11501e-10	0.000117235	-1.65328	-3.11501e-10
52887544	chr16:52887544:G:A	9.47424e-09	-1.46546e-10	-0.892527	0.000233292	-1.46546e-10	-0.96493	0.000233341	-1.46546e-10	-0.96496
52887685	chr16:52887685:G:A	3.24868e-09	-1.06148	-0.901369	0.000109246	-0.899125	-0.824493	0.000109247	-0.899129	-0.824722
52887715	chr16:52887715:A:T	3.27497e-09	-1.05449	-0.900306	0.000110231	-0.891232	-0.823417	0.000110231	-0.891236	-0.823646
52887904	chr16:52887904:T:G	6.57929e-09	-1.46546e-10	-1.25718	0.000172149	-1.46546e-10	-1.26886	0.000172191	-1.46546e-10	-1.26886
52887923	chr16:52887923:G:C	1.99537e-09	-1.17104	-1.27924	7.18786e-05	-0.875705	-1.26654	7.18929e-05	-0.875709	-1.26657
52888527	chr16:52888527:A:G	7.28501e-09	-1.46546e-10	-1.15528	0.00019389	-1.46546e-10	-1.14993	0.000193929	-1.46546e-10	-1.14996
52889126	chr16:52889126:A:G	1.19888e-09	-1.67224	-1.28748	3.38202e-05	-1.61462	-1.28155	3.38281e-05	-1.61462	-1.28155
52889176	chr16:52889176:T:C	7.17883e-09	-1.46546e-10	-1.16997	0.000192859	-1.46546e-10	-1.15526	0.000192897	-1.46546e-10	-1.1553
52889530	chr16:52889530:A:G	6.72914e-09	-1.46546e-10	-1.23466	0.000181487	-1.46546e-10	-1.21604	0.00018153	-1.46546e-10	-1.21604
52889726	chr16:52889726:T:C	7.51981e-09	-1.46546e-10	-1.12356	0.000188802	-1.46546e-10	-1.17652	0.00018885	-1.46546e-10	-1.17651
52889841	chr16:52889841:C:T	2.75338e-09	-1.3831	-0.745171	9.62202e-05	-1.15092	-0.699662	9.62294e-05	-1.15092	-0.6998
52890058	chr16:52890058:G:C	4.23053e-09	-1.69878	-3.11501e-10	0.000120235	-1.62778	-3.11501e-10	0.000120263	-1.62778	-3.11501e-10
52890187	chr16:52890187:C:T	1.20261e-09	-1.66365	-1.29296	3.39469e-05	-1.60183	-1.2906	3.39549e-05	-1.60183	-1.2906
52890188	chr16:52890188:G:A	1.55294e-09	-1.68348	-1.01747	4.13628e-05	-1.69348	-1.00136	4.137e-05	-1.69348	-1.00142
52890555	chr16:52890555:C:T	7.16625e-09	-1.46546e-10	-1.17172	0.000185826	-1.46546e-10	-1.19241	0.000185875	-1.46546e-10	-1.19239
52890594	chr16:52890594:G:A	8.40813e-09	-1.46546e-10	-1.0119	0.00022608	-1.46546e-10	-0.996333	0.000226142	-1.46546e-10	-0.996298
52890750	chr16:52890750:C:A	3.14092e-08	-1.46546e-10	0.305997	0.000815339	-1.46546e-10	0.286382	0.000815572	-1.46546e-10	0.28643
52890834	chr16:52890834:A:G	6.33654e-09	-1.46546e-10	-1.29477	0.000168032	-1.46546e-10	-1.29307	0.000168072	-1.46546e-10	-1.29307
52891155	chr16:52891155:G:A	7.23702e-09	-1.46546e-10	-1.16189	0.000187487	-1.46546e-10	-1.18351	0.000187536	-1.46546e-10	-1.18349
52891591	chr16:52891591:C:T	3.09674e-09	-1.12015	-0.890602	0.000103912	-0.9649	-0.808777	0.000103912	-0.964904	-0.80901
52891710	chr16:52891710:T:A	1.37611e-09	-1.61851	-1.20333	3.12725e-05	-1.69913	-1.27535	3.12796e-05	-1.69913	-1.27536
52891733	chr16:52891733:C:T	3.14461e-09	-1.10781	-0.887597	0.00010565	-0.951536	-0.805559	0.000105649	-0.95154	-0.805793
52891789	chr16:52891789:T:C	3.27216e-09	-1.13361	-0.822044	0.000111081	-0.975509	-0.73145	0.00011108	-0.975513	-0.731699
52892026	chr16:52892026:G:T	1.59882e-09	-1.68833	-0.98351	4.31202e-05	-1.68972	-0.963511	4.31275e-05	-1.68972	-0.963579
52892270	chr16:52892270:C:T	2.66835e-09	-1.38967	-0.769974	9.27667e-05	-1.15914	-0.727995	9.27758e-05	-1.15914	-0.728129
52892346	chr16:52892346:G:A	1.00322e-08	-1.46546e-10	-0.835304	0.000255703	-1.46546e-10	-0.873206	0.000255772	-1.46546e-10	-0.873175
52892675	chr16:52892675:G:A	1.18744e-09	-1.67293	-1.29637	3.32085e-05	-1.61593	-1.29849	3.32163e-05	-1.61593	-1.29849
52892830	chr16:52892830:T:C	1.56383e-09	-1.58609	-1.10788	4.82028e-05	-1.51984	-1.02196	4.82152e-05	-1.51984	-1.02194
52892862	chr16:52892862:A:G	9.99979e-09	-1.46546e-10	-0.838539	0.000254914	-1.46546e-10	-0.876297	0.000254982	-1.46546e-10	-0.876266
52892925	chr16:52892925:T:G	9.19747e-08	-1.46546e-10	1.38041	0.00315945	-1.46546e-10	1.64093	0.00316008	-1.46546e-10	1.64089
52892971	chr16:52892971:A:G	1.46511e-08	-1.46546e-10	-0.456585	0.000380717	-1.46546e-10	-0.475166	0.000380819	-1.46546e-10	-0.475135
52893464	chr16:52893464:C:G	8.42245e-09	-1.46546e-10	-1.0102	0.000239482	-1.46546e-10	-0.938746	0.000239531	-1.46546e-10	-0.938775
52893784	chr16:52893784:T:C	3.02177e-08	-1.46546e-10	0.267323	0.000784625	-1.46546e-10	0.247984	0.000784849	-1.46546e-10	0.248032
52893896	chr16:52893896:A:G	8.29675e-09	-1.02524	-3.11501e-10	0.000211017	-1.06528	-3.11501e-10	0.000211068	-1.06528	-3.11501e-10
52893975	chr16:52893975:C:T	1.7896e-08	-1.46546e-10	-0.256527	0.000419617	-1.46546e-10	-0.37788	0.000419706	-1.46546e-10	-0.377906
52894214	chr16:52894214:T:G	3.49434e-09	-1.13466	-0.755303	0.000132896	-0.823086	-0.704571	0.000132908	-0.823091	-0.70471
52894357	chr16:52894357:A:G	3.41732e-09	-1.08891	-0.823339	0.000115731	-0.93	-0.735951	0.000115729	-0.930004	-0.736199
52894840	chr16:52894840:T:A	8.05216e-09	-1.05516	-3.11501e-10	0.000230592	-0.976571	-3.11501e-10	0.000230648	-0.976566	-3.11501e-10
52895093	chr16:52895093:G:C	1.02649e-08	-1.46546e-10	-0.81237	0.000270583	-1.46546e-10	-0.816644	0.000270639	-1.46546e-10	-0.816675
52895209	chr16:52895209:G:A	6.49107e-09	-1.46546e-10	-1.27068	0.000170942	-1.46546e-10	-1.2759	0.000170983	-1.46546e-10	-1.2759
52895894	chr16:52895894:C:T	6.34114e-09	-1.46546e-10	-1.29404	0.000169238	-1.46546e-10	-1.28591	0.000169278	-1.46546e-10	-1.28592
52895966	chr16:52895966:A:G	4.37297e-09	-1.66566	-3.11501e-10	0.000112781	-1.69178	-3.11501e-10	0.000112807	-1.69178	-3.11501e-10
52896458	chr16:52896458:T:C	3.12918e-08	-1.46546e-10	0.302251	0.000814881	-1.46546e-10	0.28582	0.000815054	-1.46546e-10	0.285795
52896694	chr16:52896694:T:C	8.43196e-09	-1.46546e-10	-1.00907	0.000226748	-1.46546e-10	-0.993384	0.000226809	-1.46546e-10	-0.993349
52896727	chr16:52896727:T:C	3.11044e-08	-1.46546e-10	0.296246	0.000807554	-1.46546e-10	0.276787	0.000807784	-1.46546e-10	0.276836
52896786	chr16:52896786:A:G	3.41742e-09	-1.074	-0.838218	0.000115867	-0.912931	-0.751845	0.000115866	-0.912935	-0.75209
52896991	chr16:52896991:T:C	9.02829e-09	-1.46546e-10	-0.94074	0.000243915	-1.46546e-10	-0.920404	0.000243982	-1.46546e-10	-0.920365
52897086	chr16:52897086:C:T	8.50074e-09	-1.46546e-10	-1.00095	0.000219147	-1.46546e-10	-1.02748	0.000219209	-1.46546e-10	-1.02743
52897601	chr16:52897601:G:A	9.29765e-09	-1.46546e-10	-0.911341	0.000263238	-1.46546e-10	-0.844165	0.000263292	-1.46546e-10	-0.844194
52897633	chr16:52897633:T:C	6.31253e-09	-1.46546e-10	-1.29857	0.000167227	-1.46546e-10	-1.29787	0.000167266	-1.46546e-10	-1.29787
52897868	chr16:52897868:C:T	9.05807e-09	-1.46546e-10	-0.937447	0.000262446	-1.46546e-10	-0.847176	0.000262479	-1.46546e-10	-0.847287
52897869	chr16:52897869:G:A	8.06481e-09	-1.46546e-10	-1.05359	0.000198577	-1.46546e-10	-1.12604	0.000198629	-1.46546e-10	-1.12602
52898178	chr16:52898178:C:T	1.82456e-09	-1.24064	-1.29913	6.34913e-05	-0.967447	-1.29887	6.35059e-05	-0.96745	-1.29888
52898248	chr16:52898248:G:A	9.85799e-09	-1.46546e-10	-0.852821	0.000251093	-1.46546e-10	-0.891398	0.00025116	-1.46546e-10	-0.891368
52898761	chr16:52898761:C:G	9.732e-09	-1.46546e-10	-0.865684	0.000248018	-1.46546e-10	-0.90372	0.000248084	-1.46546e-10	-0.90369
52899304	chr16:52899304:T:A	9.75264e-09	-1.46546e-10	-0.863565	0.000248529	-1.46546e-10	-0.901665	0.000248595	-1.46546e-10	-0.901635
52899448	chr16:52899448:G:A	5.17135e-09	-1.49797	-3.11501e-10	0.00012574	-1.58301	-3.11501e-10	0.00012577	-1.583	-3.11501e-10
52899674	chr16:52899674:C:T	1.09673e-08	-1.46546e-10	-0.746186	0.00029349	-1.46546e-10	-0.735377	0.000293574	-1.46546e-10	-0.73533
52899698	chr16:52899698:C:A	4.85405e-09	-0.744363	-0.816926	0.000173939	-0.528563	-0.729954	0.000173935	-0.52857	-0.730207
52900286	chr16:52900286:G:A	4.29728e-09	-1.68312	-3.11501e-10	0.000112359	-1.69552	-3.11501e-10	0.000112386	-1.69552	-3.11501e-10
52900668	chr16:52900668:T:A	7.20897e-09	-1.46546e-10	-1.16578	0.000186924	-1.46546e-10	-1.18652	0.000186973	-1.46546e-10	-1.18649
52900752	chr16:52900752:T:C	1.70094e-09	-1.66563	-0.944287	4.42382e-05	-1.69883	-0.928802	4.42456e-05	-1.69883	-0.928871
52900866	chr16:52900866:T:A	3.66774e-09	-0.969997	-0.871529	0.000124771	-0.797468	-0.793277	0.00012477	-0.797473	-0.793513
52900995	chr16:52900995:G:C	7.58273e-09	-1.46546e-10	-1.11523	0.000190514	-1.46546e-10	-1.1675	0.000190562	-1.46546e-10	-1.16748
52901081	chr16:52901081:A:G	3.12729e-08	-1.46546e-10	0.301647	0.000863723	-1.46546e-10	0.34403	0.000863872	-1.46546e-10	0.343966
52901264	chr16:52901264:C:A	8.67579e-09	-1.46546e-10	-0.980566	0.000233618	-1.46546e-10	-0.963533	0.000233682	-1.46546e-10	-0.963496
52901639	chr16:52901639:T:C	8.73036e-09	-1.46546e-10	-0.974296	0.000234853	-1.46546e-10	-0.958264	0.000234918	-1.46546e-10	-0.958224
52902301	chr16:52902301:T:A	3.29202e-09	-1.04025	-0.909357	0.000110694	-0.875593	-0.83486	0.000110695	-0.875597	-0.835086
52902313	chr16:52902313:T:A	3.33131e-09	-1.03135	-0.906391	0.000112163	-0.865447	-0.831819	0.000112164	-0.865451	-0.832045
52902508	chr16:52902508:C:G	1.03209e-07	-1.46546e-10	1.49566	0.00356669	-1.46546e-10	1.76217	0.00356739	-1.46546e-10	1.76213
52902613	chr16:52902613:G:A	3.14782e-08	-1.46546e-10	0.308192	0.00104948	-1.46546e-10	0.538831	0.0010497	-1.46546e-10	0.538803
52902755	chr16:52902755:A:G	2.96932e-09	-1.12369	-0.929079	9.86389e-05	-0.969643	-0.856113	9.86402e-05	-0.969648	-0.856333
52902987	chr16:52902987:A:G	3.21406e-09	-1.05383	-0.919742	0.00010754	-0.892763	-0.846601	0.000107541	-0.892767	-0.846823
52903049	chr16:52903049:T:C	7.5747e-09	-1.46546e-10	-1.11629	0.000190336	-1.46546e-10	-1.16843	0.000190385	-1.46546e-10	-1.16841
52903066	chr16:52903066:A:AG	9.73617e-09	-0.865255	-3.11501e-10	0.000276618	-0.794584	-3.11501e-10	0.000276683	-0.794588	-3.11501e-10
52903405	chr16:52903405:T:C	6.69287e-09	-1.46546e-10	-1.24006	0.000177782	-1.46546e-10	-1.23667	0.000177823	-1.46546e-10	-1.23667
52903437	chr16:52903437:C:G	5.04382e-09	-1.52294	-3.11501e-10	0.000138775	-1.48437	-3.11501e-10	0.000138808	-1.48437	-3.11501e-10
52903499	chr16:52903499:TA:T	4.87705e-09	-0.734219	-0.822343	0.000173797	-0.522082	-0.737254	0.000173793	-0.522088	-0.737505
52903587	chr16:52903587:T:A	4.66809e-09	-0.761259	-0.839094	0.000165574	-0.552179	-0.755623	0.000165572	-0.552185	-0.75587
52903703	chr16:52903703:C:T	2.08589e-09	-1.23994	-1.16596	6.35164e-05	-1.10189	-1.16403	6.35271e-05	-1.1019	-1.16409
52903773	chr16:52903773:G:C	5.12318e-09	-0.697921	-0.809406	0.000184367	-0.478454	-0.721841	0.000184362	-0.47846	-0.722096
52904015	chr16:52904015:A:T	6.46605e-09	-1.46546e-10	-1.27454	0.000170349	-1.46546e-10	-1.27937	0.000170389	-1.46546e-10	-1.27937
52904069	chr16:52904069:G:T	4.94853e-09	-0.718445	-0.823569	0.000176646	-0.503642	-0.73943	0.000176643	-0.503649	-0.73968
52904249	chr16:52904249:A:C	3.10452e-09	-0.853989	-1.15426	0.000121338	-0.484466	-1.13417	0.000121358	-0.484472	-1.13424
52904341	chr16:52904341:C:T	8.65751e-09	-1.46546e-10	-0.982676	0.000233127	-1.46546e-10	-0.965638	0.000233191	-1.46546e-10	-0.965601
52904392	chr16:52904392:C:T	1.57596e-08	-0.709002	0.325351	0.000572267	-0.50239	0.434773	0.000572182	-0.502396	0.434395
52904524	chr16:52904524:T:C	8.50753e-09	-1.46546e-10	-1.00015	0.000231737	-1.46546e-10	-0.971618	0.000231787	-1.46546e-10	-0.971642
52904580	chr16:52904580:A:G	6.31441e-09	-1.46546e-10	-1.29827	0.000167757	-1.46546e-10	-1.2947	0.000167797	-1.46546e-10	-1.29471
52904906	chr16:52904906:ATAGT:A	2.23929e-08	-0.0323602	-3.11501e-10	0.000577457	-0.0585885	-3.11501e-10	0.000577597	-0.0585825	-3.11501e-10
52904935	chr16:52904935:A:G	9.6941e-09	-0.869586	-3.11501e-10	0.000209776	-1.07118	-3.11501e-10	0.000209826	-1.07118	-3.11501e-10
52905038	chr16:52905038:T:C	5.69797e-09	-0.69076	-0.710233	0.000205868	-0.469995	-0.619993	0.000205859	-0.470002	-0.620267
52905430	chr16:52905430:A:G	2.98119e-09	-0.957237	-1.09155	0.000116332	-0.606801	-1.05398	0.000116347	-0.606807	-1.05407
52905439	chr16:52905439:G:T	8.9091e-09	-1.46546e-10	-0.95403	0.000257479	-1.46546e-10	-0.866284	0.000257512	-1.46546e-10	-0.866392
52905793	chr16:52905793:A:T	9.04405e-09	-1.46546e-10	-0.938996	0.00023119	-1.46546e-10	-0.973982	0.000231251	-1.46546e-10	-0.973955
52905809	chr16:52905809:G:A	8.93464e-09	-1.46546e-10	-0.951167	0.00025831	-1.46546e-10	-0.863061	0.000258343	-1.46546e-10	-0.863169
52905994	chr16:52905994:C:CA	2.78778e-08	-1.46546e-10	0.186727	0.000719155	-1.46546e-10	0.160855	0.000719365	-1.46546e-10	0.16091
52906222	chr16:52906222:T:A	4.10843e-08	-1.46546e-10	0.574523	0.00133129	-1.46546e-10	0.776685	0.00132877	-1.46546e-10	0.77455
52907886	chr16:52907886:A:G	7.75225e-09	-1.46546e-10	-1.09312	0.000211201	-1.46546e-10	-1.06441	0.000211247	-1.46546e-10	-1.06443
52907966	chr16:52907966:G:T	3.77574e-08	-1.46546e-10	0.490078	0.00121674	-1.46546e-10	0.686704	0.00121454	-1.46546e-10	0.684665
52908721	chr16:52908721:A:C	5.1869e-09	-1.49497	-3.11501e-10	0.000147283	-1.42487	-3.11501e-10	0.000147317	-1.42487	-3.11501e-10
52908752	chr16:52908752:C:T	9.02413e-09	-1.46546e-10	-0.941201	0.000230723	-1.46546e-10	-0.976005	0.000230784	-1.46546e-10	-0.975978
52909163	chr16:52909163:G:C	2.39335e-09	-1.69738	-0.571031	6.4682e-05	-1.67211	-0.575625	6.46917e-05	-1.67211	-0.575711
52909565	chr16:52909565:A:G	7.77432e-09	-1.46546e-10	-1.09028	0.000194765	-1.46546e-10	-1.14543	0.000194815	-1.46546e-10	-1.14541
52909625	chr16:52909625:A:G	7.58476e-09	-1.46546e-10	-1.11496	0.000190709	-1.46546e-10	-1.16647	0.000190758	-1.46546e-10	-1.16646
52909713	chr16:52909713:C:A	7.54118e-09	-1.46546e-10	-1.12072	0.000209969	-1.46546e-10	-1.07026	0.000210015	-1.46546e-10	-1.07028
52909735	chr16:52909735:T:G	4.24631e-09	-0.923628	-0.771424	0.000154709	-0.574554	-0.801123	0.000154728	-0.574559	-0.801233
52909787	chr16:52909787:T:C	2.37524e-09	-1.6862	-0.589808	6.3811e-05	-1.69111	-0.570183	6.38203e-05	-1.69111	-0.570273
52909884	chr16:52909884:A:G	3.20442e-09	-1.44964	-0.52693	9.71126e-05	-1.34868	-0.492668	9.71193e-05	-1.34869	-0.492832
52909944	chr16:52909944:C:T	1.73512e-08	-1.46546e-10	-0.287441	0.000480948	-1.46546e-10	-0.241463	0.000481052	-1.46546e-10	-0.241483
52909989	chr16:52909989:T:C	1.23369e-08	0.661263	-1.28977	0.000448093	0.986788	-1.29901	0.000448195	0.986781	-1.29901
52910061	chr16:52910061:G:A	4.34653e-09	-0.983714	-0.688011	0.000161023	-0.768789	-0.566885	0.000161075	-0.768792	-0.566796
52910315	chr16:52910315:A:G	4.7946e-09	-0.937288	-0.636325	0.000190528	-0.508777	-0.658647	0.00019054	-0.508784	-0.658815
52910613	chr16:52910613:A:G	1.18114e-08	-1.46546e-10	-0.672036	0.000318755	-1.46546e-10	-0.6528	0.00031883	-1.46546e-10	-0.6528
52910795	chr16:52910795:A:G	1.32847e-09	-1.695	-1.16207	3.32704e-05	-1.6987	-1.21385	3.32786e-05	-1.6987	-1.21384
52910841	chr16:52910841:G:A	6.37665e-09	-1.28846	-3.11501e-10	0.0002118	-1.06158	-3.11501e-10	0.00021185	-1.06158	-3.11501e-10
52911464	chr16:52911464:A:T	1.36269e-09	-1.54005	-1.29159	3.57885e-05	-1.54157	-1.29803	3.5797e-05	-1.54157	-1.29803
52911467	chr16:52911467:G:A	8.22392e-09	-1.46546e-10	-1.03406	0.00020924	-1.46546e-10	-1.07374	0.000209294	-1.46546e-10	-1.07372
52911594	chr16:52911594:T:A	1.56023e-08	-1.46546e-10	-0.393682	0.000375197	-1.46546e-10	-0.489772	0.000375283	-1.46546e-10	-0.489778
52911640	chr16:52911640:A:G	1.11747e-08	-1.46546e-10	-0.727451	0.000266921	-1.46546e-10	-0.83027	0.000266974	-1.46546e-10	-0.830309
52911697	chr16:52911697:G:A	1.71625e-09	-1.643	-0.957956	4.10366e-05	-1.69836	-1.0044	4.10381e-05	-1.69836	-1.00459
52911724	chr16:52911724:G:T	1.66998e-09	-1.3402	-1.28809	5.00318e-05	-1.21415	-1.29042	5.00424e-05	-1.21414	-1.29045
52911731	chr16:52911731:A:T	1.85257e-09	-1.49344	-1.03108	4.3201e-05	-1.63688	-1.01448	4.32002e-05	-1.63687	-1.01474
52911732	chr16:52911732:G:T	1.86995e-09	-1.49067	-1.02452	4.3545e-05	-1.63534	-1.00808	4.35442e-05	-1.63534	-1.00834
52911824	chr16:52911824:A:T	6.54394e-09	-1.46546e-10	-1.26256	0.000169432	-1.46546e-10	-1.28477	0.000169473	-1.46546e-10	-1.28476
52911902	chr16:52911902:T:A	1.43161e-09	-1.64659	-1.13572	3.81927e-05	-1.6127	-1.16188	3.82009e-05	-1.6127	-1.1619
52911962	chr16:52911962:C:T	3.6207e-08	-1.49496	1.94311	0.00109055	-0.967527	1.54474	0.00109075	-0.967523	1.54468
52912225	chr16:52912225:G:A	1.86384e-09	-1.48592	-1.03254	6.7247e-05	-1.02366	-1.18519	6.72605e-05	-1.02367	-1.18521
52912824	chr16:52912824:G:A	1.21544e-09	-1.69341	-1.25259	3.17588e-05	-1.69887	-1.26018	3.17661e-05	-1.69887	-1.26019
52912902	chr16:52912902:C:T	1.30729e-09	-1.64633	-1.22682	4.44376e-05	-1.37579	-1.24735	4.44463e-05	-1.37578	-1.24739
52912972	chr16:52912972:AGAATATAAAG:A	1.06082e-08	-0.779479	-3.11501e-10	0.000326738	-0.628064	-3.11501e-10	0.000326815	-0.628065	-3.11501e-10
52913502	chr16:52913502:A:T	1.15861e-09	-1.69813	-1.29576	3.06608e-05	-1.69885	-1.29539	3.06677e-05	-1.69885	-1.2954
52913718	chr16:52913718:A:C	2.8934e-08	-1.44591	1.66983	0.000914705	-0.846509	1.24789	0.000914851	-0.846505	1.24781
52914222	chr16:52914222:C:T	1.226e-09	-1.69911	-1.23824	3.2491e-05	-1.69303	-1.24323	3.24973e-05	-1.69303	-1.24328
52914411	chr16:52914411:A:C	1.49091e-08	-1.46546e-10	-0.439134	0.000339624	-1.46546e-10	-0.589383	0.000339686	-1.46546e-10	-0.589437
52914635	chr16:52914635:G:A	1.05794e-08	-1.46546e-10	-0.782192	0.000268246	-1.46546e-10	-0.825319	0.000268311	-1.46546e-10	-0.825311
52915044	chr16:52915044:G:T	1.30384e-08	-1.46546e-10	-0.573204	0.000300407	-1.46546e-10	-0.712086	0.000300463	-1.46546e-10	-0.712134
52915090	chr16:52915090:C:A	7.98859e-09	-1.46546e-10	-1.06309	0.000208516	-1.46546e-10	-1.07721	0.000208526	-1.46546e-10	-1.0774
52915602	chr16:52915602:AACG:A	1.68037e-09	-1.62542	-0.996676	4.83971e-05	-1.37057	-1.16722	4.84075e-05	-1.37057	-1.16724
52916286	chr16:52916286:A:G	2.24405e-09	-1.58788	-0.744937	5.08639e-05	-1.69287	-0.795202	5.08655e-05	-1.69287	-0.795406
52916696	chr16:52916696:C:A	2.43705e-09	-1.33579	-0.914528	6.77329e-05	-1.33338	-0.868269	6.77373e-05	-1.33339	-0.868434
52916930	chr16:52916930:A:G	6.6507e-09	-1.46546e-10	-1.24638	0.000177485	-1.46546e-10	-1.23834	0.000177528	-1.46546e-10	-1.23833
52917729	chr16:52917729:C:T	2.17647e-09	-1.35035	-1.01305	6.01027e-05	-1.3487	-0.972464	6.01079e-05	-1.34871	-0.972607
52918080	chr16:52918080:C:T	2.34219e-09	-1.56487	-0.725149	5.21271e-05	-1.68661	-0.776929	5.21285e-05	-1.68661	-0.777137
52918125	chr16:52918125:G:C	7.23442e-09	-1.46546e-10	-1.16225	0.000194921	-1.46546e-10	-1.14463	0.000194964	-1.46546e-10	-1.14464
52918318	chr16:52918318:A:G	8.47285e-09	-1.46546e-10	-1.00424	0.000218806	-1.46546e-10	-1.02904	0.00021886	-1.46546e-10	-1.02903
52918414	chr16:52918414:T:A	1.39405e-09	-1.59062	-1.21827	4.61162e-05	-1.30316	-1.2829	4.61266e-05	-1.30316	-1.28291
52918645	chr16:52918645:C:T	6.80628e-09	-1.46546e-10	-1.22326	0.00018495	-1.46546e-10	-1.19713	0.000184989	-1.46546e-10	-1.19716
52918829	chr16:52918829:G:A	6.59832e-09	-1.46546e-10	-1.25429	0.000178324	-1.46546e-10	-1.23362	0.000178363	-1.46546e-10	-1.23364
52918872	chr16:52918872:C:G	6.30962e-09	-1.46546e-10	-1.29903	0.000167019	-1.46546e-10	-1.29911	0.000167059	-1.46546e-10	-1.29911
52919499	chr16:52919499:G:C	6.91364e-09	-1.46546e-10	-1.20761	0.000179422	-1.46546e-10	-1.22748	0.000179468	-1.46546e-10	-1.22746
52919501	chr16:52919501:G:C	7.45515e-09	-1.46546e-10	-1.1322	0.000193473	-1.46546e-10	-1.15208	0.000193522	-1.46546e-10	-1.15207
52919598	chr16:52919598:T:A	6.39836e-09	-1.46546e-10	-1.28506	0.000170086	-1.46546e-10	-1.28092	0.000170125	-1.46546e-10	-1.28092
52919785	chr16:52919785:C:T	1.85644e-08	-1.58444	1.36458	0.00049862	-1.13086	0.925484	0.000498702	-1.13086	0.92541
52920637	chr16:52920637:C:T	4.05982e-09	-0.745404	-0.99456	0.000158599	-0.24426	-1.10659	0.00015865	-0.244275	-1.10649
52920771	chr16:52920771:C:A	3.10632e-09	-0.750334	-1.25733	0.000130369	-0.264687	-1.28216	0.000130401	-0.264701	-1.28214
52920836	chr16:52920836:T:C	2.86604e-09	-1.00016	-1.08801	8.28408e-05	-0.95621	-1.04409	8.28478e-05	-0.956223	-1.04423
52920886	chr16:52920886:G:A	6.79249e-09	-1.46546e-10	-1.22529	0.000177883	-1.46546e-10	-1.2361	0.000177926	-1.46546e-10	-1.23609
52920896	chr16:52920896:A:G	2.79685e-09	-0.999501	-1.11311	8.0719e-05	-0.955128	-1.07112	8.07264e-05	-0.955141	-1.07125
52920974	chr16:52920974:C:T	1.44715e-09	-1.59972	-1.17179	3.44629e-05	-1.69353	-1.18381	3.44718e-05	-1.69353	-1.18379
52921461	chr16:52921461:A:T	2.08723e-08	-1.57848	1.4758	0.000629729	-1.11406	1.14213	0.000629838	-1.11406	1.14206
52922122	chr16:52922122:G:A	1.72058e-08	-1.46546e-10	-0.295857	0.000511556	-1.46546e-10	-0.179766	0.000511664	-1.46546e-10	-0.179792
52922156	chr16:52922156:T:A	1.18745e-09	-1.6876	-1.28169	3.11057e-05	-1.68073	-1.2991	3.11131e-05	-1.68073	-1.2991
52922234	chr16:52922234:C:A	8.7112e-09	-1.60658	0.63009	0.000329563	-1.29227	0.672819	0.000329609	-1.29227	0.672717
52922293	chr16:52922293:G:A	7.61335e-09	-1.46546e-10	-1.1112	0.000213257	-1.46546e-10	-1.05472	0.000213304	-1.46546e-10	-1.05474
52922302	chr16:52922302:G:A	2.86264e-09	-1.01734	-1.07202	0.000112345	-0.72192	-0.973726	0.000112361	-0.721929	-0.97381
52922474	chr16:52922474:T:C	3.54653e-09	-0.85428	-1.02085	0.000195976	-0.0347158	-1.10451	0.00019601	-0.0347318	-1.10456
52922643	chr16:52922643:T:A	2.18822e-09	-1.41171	-0.946308	6.22194e-05	-1.5315	-0.755055	6.22281e-05	-1.53151	-0.755145
52922832	chr16:52922832:G:C	3.13362e-09	-0.881271	-1.11764	0.000103221	-0.614905	-1.16545	0.000103236	-0.614918	-1.16552
52923006	chr16:52923006:G:A	1.15666e-09	-1.6991	-1.29647	3.10162e-05	-1.69816	-1.28455	3.10233e-05	-1.69816	-1.28456
52923040	chr16:52923040:G:A	1.69753e-08	-1.46546e-10	-0.309346	0.000419852	-1.46546e-10	-0.377321	0.000419942	-1.46546e-10	-0.377343
52923104	chr16:52923104:G:A	6.34689e-09	-1.46546e-10	-1.29314	0.000170865	-1.46546e-10	-1.27635	0.000170905	-1.46546e-10	-1.27635
52923183	chr16:52923183:G:C	5.34627e-09	-1.34677	-0.117931	0.000118373	-1.4432	-0.200181	0.000118354	-1.4432	-0.200579
52923281	chr16:52923281:A:G	2.73729e-09	-1.67528	-0.45886	7.05154e-05	-1.50183	-0.659558	7.05292e-05	-1.50183	-0.6596
52923389	chr16:52923389:T:C	3.02412e-09	-0.9332	-1.10128	0.000114202	-0.528776	-1.15047	0.00011422	-0.528781	-1.15055
52923488	chr16:52923488:G:C	2.98123e-09	-0.750262	-1.29851	6.7463e-05	-0.91065	-1.29499	6.74795e-05	-0.910644	-1.29499
52923829	chr16:52923829:G:A	2.67328e-09	-1.21903	-0.938771	9.9101e-05	-0.878408	-0.942675	9.91104e-05	-0.878412	-0.942812
52924153	chr16:52924153:T:C	6.35118e-09	-1.46546e-10	-1.29246	0.000167704	-1.46546e-10	-1.29502	0.000167743	-1.46546e-10	-1.29503
52924524	chr16:52924524:T:C	6.56927e-09	-1.46546e-10	-1.2587	0.000169429	-1.46546e-10	-1.28479	0.00016947	-1.46546e-10	-1.28478
52924592	chr16:52924592:C:T	7.56494e-09	-1.46546e-10	-1.11758	0.000214056	-1.46546e-10	-1.05099	0.000214102	-1.46546e-10	-1.05101
52924629	chr16:52924629:A:T	2.9675e-09	-0.996377	-1.05701	0.0001096	-0.607229	-1.11315	0.000109616	-0.607234	-1.11324
52924649	chr16:52924649:A:G	2.87166e-09	-0.95937	-1.12684	0.000107224	-0.565219	-1.17709	0.000107241	-0.565224	-1.17716
52925609	chr16:52925609:G:A	4.23219e-09	-1.69838	-3.11501e-10	0.000119178	-1.63661	-3.11501e-10	0.000119205	-1.63661	-3.11501e-10
52926234	chr16:52926234:A:G	6.86897e-09	-1.46546e-10	-1.21409	0.000192997	-1.46546e-10	-1.15455	0.000193036	-1.46546e-10	-1.15458
52926546	chr16:52926546:G:A	1.20087e-08	-1.46546e-10	-0.655469	0.000300454	-1.46546e-10	-0.711926	0.00030052	-1.46546e-10	-0.711944
52926625	chr16:52926625:A:G	1.70914e-08	-1.46546e-10	-0.30253	0.000558001	-1.46546e-10	-0.0928617	0.000558159	-1.46546e-10	-0.0928145
52926697	chr16:52926697:G:A	3.6389e-09	-1.16523	-0.684196	0.00013623	-0.806994	-0.695887	0.000136236	-0.806998	-0.69607
52926763	chr16:52926763:T:C	3.13261e-08	-1.46546e-10	0.303348	0.00070521	-1.46546e-10	0.141274	0.000705435	-1.46546e-10	0.141356
52926884	chr16:52926884:C:T	6.38945e-09	-1.46546e-10	-1.28645	0.000169931	-1.46546e-10	-1.28183	0.00016997	-1.46546e-10	-1.28183
52927413	chr16:52927413:G:A	6.39417e-09	-1.46546e-10	-1.28572	0.000167203	-1.46546e-10	-1.29801	0.000167243	-1.46546e-10	-1.29801
52927415	chr16:52927415:G:A	4.15652e-08	-1.46546e-10	0.58616	0.00143391	-1.46546e-10	0.850937	0.00143417	-1.46546e-10	0.850879
52927491	chr16:52927491:G:T	8.1942e-09	-1.46546e-10	-1.03768	0.00023896	-1.46546e-10	-0.940928	0.000239007	-1.46546e-10	-0.940967
52927615	chr16:52927615:G:A	2.47951e-09	-1.3416	-0.891445	9.21298e-05	-0.833733	-1.06029	9.21486e-05	-0.83374	-1.06032
52927792	chr16:52927792:T:A	3.34148e-09	-1.43351	-0.501183	8.18423e-05	-1.51541	-0.497022	8.1831e-05	-1.5154	-0.497399
52927850	chr16:52927850:G:T	6.3125e-09	-1.46546e-10	-1.29857	0.000167172	-1.46546e-10	-1.2982	0.000167211	-1.46546e-10	-1.2982
52927866	chr16:52927866:T:C	2.98794e-09	-1.00026	-1.04626	0.000110668	-0.608978	-1.10171	0.000110684	-0.608983	-1.1018
52927902	chr16:52927902:A:C	3.32844e-09	-1.30528	-0.633322	0.000118437	-0.991868	-0.650977	0.000118442	-0.991872	-0.651163
52927995	chr16:52927995:T:A	7.56221e-09	-1.46546e-10	-1.11794	0.000206201	-1.46546e-10	-1.08837	0.000206255	-1.46546e-10	-1.08834
52928112	chr16:52928112:A:G	3.04442e-09	-0.962221	-1.06557	0.000113861	-0.561174	-1.12107	0.000113878	-0.561178	-1.12115
52928125	chr16:52928125:C:T	3.14667e-09	-0.928637	-1.06612	0.000118707	-0.51918	-1.12138	0.000118724	-0.519185	-1.12147
52928447	chr16:52928447:T:A	8.3663e-09	-1.46546e-10	-1.01689	0.000244931	-1.46546e-10	-0.916247	0.000244979	-1.46546e-10	-0.916288
52928980	chr16:52928980:A:G	5.22196e-09	-1.48823	-3.11501e-10	0.000168449	-1.29059	-3.11501e-10	0.00016849	-1.29058	-3.11501e-10
52928984	chr16:52928984:A:G	2.26316e-09	-1.35765	-0.966689	8.51508e-05	-0.85987	-1.11293	8.51685e-05	-0.859877	-1.11295
52929307	chr16:52929307:A:T	7.08612e-09	-1.46546e-10	-1.18297	0.000192174	-1.46546e-10	-1.15882	0.000192216	-1.46546e-10	-1.15884
52929377	chr16:52929377:T:A	3.68873e-09	-0.699977	-1.13584	0.000161493	-0.177173	-1.15559	0.000161517	-0.17719	-1.15566
52929397	chr16:52929397:T:C	5.81993e-09	-1.37982	-3.11501e-10	0.000126048	-1.58056	-3.11501e-10	0.000126078	-1.58055	-3.11501e-10
52929430	chr16:52929430:G:A	8.88267e-09	-0.957002	-3.11501e-10	0.000231215	-0.973874	-3.11501e-10	0.00023127	-0.973872	-3.11501e-10
52929642	chr16:52929642:T:C	1.92801e-09	-1.18554	-1.29907	4.47232e-05	-1.31772	-1.29901	4.47333e-05	-1.31773	-1.29902
52930244	chr16:52930244:C:G	6.77751e-09	-1.46546e-10	-1.22749	0.000190596	-1.46546e-10	-1.16706	0.000190638	-1.46546e-10	-1.16709
52930676	chr16:52930676:AG:A	2.87047e-09	-0.982344	-1.10428	0.000125304	-0.552151	-1.03433	0.000125341	-0.552165	-1.03425
52930710	chr16:52930710:T:C	6.09847e-09	-1.33306	-3.11501e-10	0.000158758	-1.34984	-3.11501e-10	0.000158796	-1.34984	-3.11501e-10
52931252	chr16:52931252:A:G	6.33282e-09	-1.46546e-10	-1.29536	0.000167098	-1.46546e-10	-1.29864	0.000167137	-1.46546e-10	-1.29864
52931308	chr16:52931308:T:C	6.89621e-09	-1.3924	0.182266	0.00015441	-1.4905	0.112887	0.000154389	-1.4905	0.112513
52931378	chr16:52931378:G:A	3.4647e-09	-1.66475	-0.233726	8.45285e-05	-1.46874	-0.511389	8.45455e-05	-1.46874	-0.511426
52932025	chr16:52932025:T:C	4.29754e-09	-1.68306	-3.11501e-10	0.000116631	-1.65821	-3.11501e-10	0.000116659	-1.65821	-3.11501e-10
52932521	chr16:52932521:T:G	6.20486e-09	-1.03366	-0.282109	0.00026174	-0.615201	-0.234668	0.000261721	-0.615206	-0.234975
52932612	chr16:52932612:C:T	2.36416e-09	-1.47052	-0.810163	5.72863e-05	-1.54336	-0.825802	5.72812e-05	-1.54336	-0.826129
52932678	chr16:52932678:C:A	7.57371e-09	-1.46546e-10	-1.11642	0.000206574	-1.46546e-10	-1.08656	0.000206629	-1.46546e-10	-1.08653
52932735	chr16:52932735:A:G	2.31051e-09	-1.48958	-0.814058	5.60966e-05	-1.55896	-0.831184	5.60916e-05	-1.55896	-0.83151
52933338	chr16:52933338:C:A	3.52902e-08	-1.46546e-10	0.422502	0.000794723	-1.46546e-10	0.260772	0.000794979	-1.46546e-10	0.260857
52933362	chr16:52933362:C:T	3.66329e-09	-0.670851	-1.17189	0.000162261	-0.139456	-1.18856	0.000162287	-0.139472	-1.18862
52933591	chr16:52933591:A:T	9.27963e-09	-1.46546e-10	-0.913282	0.000259986	-1.46546e-10	-0.856593	0.000260037	-1.46546e-10	-0.856634
52933632	chr16:52933632:T:C	4.18659e-08	-1.46546e-10	0.593367	0.000935508	-1.46546e-10	0.423867	0.000935809	-1.46546e-10	0.423952
52933652	chr16:52933652:A:G	6.31963e-09	-1.46546e-10	-1.29744	0.000167313	-1.46546e-10	-1.29736	0.000167352	-1.46546e-10	-1.29736
52933666	chr16:52933666:G:A	4.12275e-08	-1.46546e-10	0.578003	0.000921828	-1.46546e-10	0.409136	0.000922123	-1.46546e-10	0.40922
52934082	chr16:52934082:G:A	6.30889e-09	-1.46546e-10	-1.29914	0.000168222	-1.46546e-10	-1.29194	0.00016826	-1.46546e-10	-1.29195
52934083	chr16:52934083:T:C	3.70743e-09	-0.673021	-1.15774	0.000164037	-0.142259	-1.17487	0.000164063	-0.142275	-1.17494
52934102	chr16:52934102:C:T	7.03251e-09	-0.989603	-0.200958	0.000303829	-0.558349	-0.142408	0.000303801	-0.558354	-0.142732
52934167	chr16:52934167:AC:A	9.84526e-09	-1.46546e-10	-0.854113	0.00024741	-1.46546e-10	-0.906177	0.000247476	-1.46546e-10	-0.906144
52934232	chr16:52934232:G:A	6.92921e-09	-0.988531	-0.216827	0.000299341	-0.556659	-0.158981	0.000299314	-0.556664	-0.159302
52934256	chr16:52934256:G:A	1.0625e-08	-1.46546e-10	-0.777892	0.000286847	-1.46546e-10	-0.758274	0.000286907	-1.46546e-10	-0.758301
52934260	chr16:52934260:G:A	1.95886e-09	-1.16993	-1.29881	4.53405e-05	-1.30411	-1.29891	4.53508e-05	-1.30412	-1.29891
52934878	chr16:52934878:G:A	1.13447e-08	-1.46546e-10	-0.712353	0.000285466	-1.46546e-10	-0.763098	0.000285529	-1.46546e-10	-0.763117
52935001	chr16:52935001:A:G	6.15421e-09	-1.03217	-0.291791	0.00026205	-0.608738	-0.239948	0.00026203	-0.608743	-0.240257
52935345	chr16:52935345:C:T	1.53644e-08	-1.46546e-10	-0.409049	0.000343557	-1.46546e-10	-0.577869	0.000343653	-1.46546e-10	-0.577827
52935742	chr16:52935742:A:G	1.79257e-08	-0.25487	-3.11501e-10	0.000406109	-0.410602	-3.11501e-10	0.000406207	-0.410596	-3.11501e-10
52935903	chr16:52935903:AGGCCT:A	2.21636e-09	-1.31024	-1.03499	8.73342e-05	-0.781574	-1.16591	8.73526e-05	-0.781581	-1.16592
52935912	chr16:52935912:G:T	3.70963e-09	-1.66436	-0.165807	8.97109e-05	-1.46887	-0.45176	8.97288e-05	-1.46887	-0.451798
52935951	chr16:52935951:G:T	6.373e-09	-1.46546e-10	-1.28903	0.000167322	-1.46546e-10	-1.2973	0.000167361	-1.46546e-10	-1.2973
52935974	chr16:52935974:G:A	6.59179e-09	-1.46546e-10	-1.25528	0.000176063	-1.46546e-10	-1.24638	0.000176101	-1.46546e-10	-1.2464
52936382	chr16:52936382:C:T	3.80483e-09	-1.62468	-0.180156	0.000102927	-1.35698	-0.426227	0.000102946	-1.35698	-0.426277
52936415	chr16:52936415:G:C	7.2244e-09	-1.46546e-10	-1.16364	0.000199365	-1.46546e-10	-1.12209	0.00019941	-1.46546e-10	-1.1221
52936441	chr16:52936441:A:T	4.58125e-09	-1.61913	-3.11501e-10	0.00012527	-1.58675	-3.11501e-10	0.0001253	-1.58675	-3.11501e-10
52936672	chr16:52936672:A:G	4.52889e-09	-0.749279	-0.881346	0.000201345	-0.256352	-0.855849	0.000201349	-0.256358	-0.856062
52937663	chr16:52937663:A:T	7.82187e-09	-1.46546e-10	-1.08418	0.000214436	-1.46546e-10	-1.04921	0.000214494	-1.46546e-10	-1.04918
52937867	chr16:52937867:A:G	1.53086e-09	-1.6432	-1.07207	4.36016e-05	-1.60151	-1.04062	4.36092e-05	-1.60151	-1.04068
52938380	chr16:52938380:T:G	6.32988e-09	-1.46546e-10	-1.29582	0.000167138	-1.46546e-10	-1.2984	0.000167177	-1.46546e-10	-1.2984
52938412	chr16:52938412:T:C	7.76627e-09	-1.46546e-10	-1.09131	0.000212929	-1.46546e-10	-1.05626	0.000212986	-1.46546e-10	-1.05623
52938441	chr16:52938441:T:C	6.57709e-09	-1.46546e-10	-1.25751	0.000175513	-1.46546e-10	-1.24951	0.000175551	-1.46546e-10	-1.24953
52938532	chr16:52938532:G:T	2.12355e-09	-1.49585	-0.89216	5.13936e-05	-1.56715	-0.910563	5.13904e-05	-1.56714	-0.910863
52938586	chr16:52938586:T:G	7.62493e-09	-1.10968	-3.11501e-10	0.000176746	-1.24251	-3.11501e-10	0.000176788	-1.24251	-3.11501e-10
52938593	chr16:52938593:A:G	4.28016e-09	-0.503144	-1.18397	0.000198626	0.039898	-1.16569	0.00019865	0.0398922	-1.16581
52938643	chr16:52938643:T:C	4.23818e-09	-0.507896	-1.18907	0.000196517	0.0349123	-1.17139	0.000196541	0.0349065	-1.1715
52938648	chr16:52938648:G:A	7.21923e-09	-1.46546e-10	-1.16436	0.000188166	-1.46546e-10	-1.1799	0.000188212	-1.46546e-10	-1.17989
52938667	chr16:52938667:T:C	4.91319e-09	-0.662699	-0.886481	0.000215827	-0.166124	-0.87662	0.00021584	-0.16613	-0.876792
52939040	chr16:52939040:T:C	7.02893e-09	-1.46546e-10	-1.19107	0.000184596	-1.46546e-10	-1.19905	0.000184638	-1.46546e-10	-1.19906
52939126	chr16:52939126:T:C	7.02949e-09	-1.46546e-10	-1.19099	0.000184609	-1.46546e-10	-1.19898	0.000184651	-1.46546e-10	-1.19899
52939231	chr16:52939231:G:A	8.58372e-09	-1.46546e-10	-0.991236	0.000223028	-1.46546e-10	-1.00992	0.000223085	-1.46546e-10	-1.0099
52939375	chr16:52939375:A:G	1.64108e-09	-1.6363	-1.00944	4.5164e-05	-1.63357	-0.973356	4.51716e-05	-1.63357	-0.973421
52939509	chr16:52939509:A:G	3.2418e-09	-0.702556	-1.26242	0.000129761	-0.282725	-1.2688	0.000129786	-0.282738	-1.26883
52939542	chr16:52939542:A:G	4.23206e-09	-1.69842	-3.11501e-10	0.000127265	-1.57095	-3.11501e-10	0.000127294	-1.57096	-3.11501e-10
52939610	chr16:52939610:C:A	6.37444e-09	-1.46546e-10	-1.28881	0.000167069	-1.46546e-10	-1.29881	0.000167109	-1.46546e-10	-1.29881
52939636	chr16:52939636:T:G	5.90837e-09	-1.36473	-3.11501e-10	0.000127514	-1.569	-3.11501e-10	0.000127544	-1.569	-3.11501e-10
52939815	chr16:52939815:C:T	2.49269e-08	-1.46546e-10	0.0748429	0.000808657	-1.46546e-10	0.278152	0.000808893	-1.46546e-10	0.278207
52940074	chr16:52940074:T:C	4.7713e-09	-1.57848	-3.11501e-10	0.000147585	-1.42282	-3.11501e-10	0.000147621	-1.42281	-3.11501e-10
52940085	chr16:52940085:GT:G	6.36935e-09	-1.46546e-10	-1.28961	0.000167048	-1.46546e-10	-1.29894	0.000167088	-1.46546e-10	-1.29894
52940138	chr16:52940138:T:C	2.24128e-09	-1.48469	-0.849362	5.41048e-05	-1.55885	-0.867451	5.41006e-05	-1.55885	-0.867767
52940468	chr16:52940468:T:A	2.4158e-09	-1.29836	-0.960712	9.40338e-05	-0.756608	-1.11696	9.40533e-05	-0.756616	-1.11698
52940507	chr16:52940507:C:T	4.69021e-08	-1.46546e-10	0.70696	0.00104171	-1.46546e-10	0.531397	0.00104205	-1.46546e-10	0.531487
52940609	chr16:52940609:A:C	6.4324e-09	-1.46546e-10	-1.27976	0.000168141	-1.46546e-10	-1.29242	0.00016818	-1.46546e-10	-1.29242
52940626	chr16:52940626:G:A	6.37894e-09	-1.46546e-10	-1.2881	0.00016895	-1.46546e-10	-1.28762	0.000168989	-1.46546e-10	-1.28762
52940738	chr16:52940738:C:T	1.84162e-09	-1.25943	-1.27102	8.27626e-05	-0.702519	-1.29873	8.27814e-05	-0.702526	-1.29873
52941133	chr16:52941133:A:G	2.06016e-09	-1.32668	-1.09164	4.90892e-05	-1.43828	-1.0853	4.91008e-05	-1.43829	-1.08529
52941293	chr16:52941293:C:G	1.51746e-09	-1.68284	-1.04122	4.17806e-05	-1.67609	-1.0087	4.17879e-05	-1.67609	-1.00876
52941465	chr16:52941465:G:A	3.57286e-09	-0.783476	-1.08426	0.000150041	-0.314113	-1.0922	0.000150058	-0.314119	-1.09232
52941691	chr16:52941691:T:G	3.96671e-09	-0.719626	-1.04354	0.000172219	-0.23427	-1.03418	0.000172236	-0.234275	-1.03432
52941842	chr16:52941842:T:G	3.80705e-09	-0.752038	-1.05221	0.000164194	-0.273291	-1.04288	0.000164211	-0.273297	-1.04301
52942194	chr16:52942194:T:C	3.74415e-09	-0.772628	-1.04828	0.00016074	-0.298574	-1.03886	0.000160756	-0.29858	-1.03899
52942368	chr16:52942368:C:T	1.5795e-08	-1.46546e-10	-0.381408	0.000480958	-1.46546e-10	-0.241443	0.000481105	-1.46546e-10	-0.241374
52942754	chr16:52942754:T:G	3.67381e-09	-0.654142	-1.18573	0.000165185	-0.142578	-1.16758	0.000165205	-0.142584	-1.16769
52942873	chr16:52942873:C:T	4.67045e-09	-1.59985	-3.11501e-10	0.000118648	-1.64106	-3.11501e-10	0.000118676	-1.64106	-3.11501e-10
52942994	chr16:52942994:A:G	7.21553e-09	-1.46546e-10	-1.16487	0.000186597	-1.46546e-10	-1.18827	0.000186647	-1.46546e-10	-1.18824
52943107	chr16:52943107:A:G	7.23086e-09	-1.46546e-10	-1.16274	0.000186963	-1.46546e-10	-1.18631	0.000187013	-1.46546e-10	-1.18628
52943336	chr16:52943336:G:C	3.46076e-09	-0.693661	-1.20595	0.000153997	-0.191083	-1.1892	0.000154018	-0.191088	-1.1893
52943896	chr16:52943896:C:T	3.62908e-09	-0.649601	-1.20252	0.00016305	-0.137527	-1.18564	0.000163071	-0.137532	-1.18574
52943997	chr16:52943997:G:A	1.8624e-09	-1.3515	-1.16774	4.48886e-05	-1.44683	-1.16621	4.48917e-05	-1.44683	-1.16638
52944585	chr16:52944585:AAG:A	7.21847e-09	-1.46546e-10	-1.16446	0.000186671	-1.46546e-10	-1.18787	0.000186721	-1.46546e-10	-1.18784
52944790	chr16:52944790:T:C	1.47494e-08	-1.46546e-10	-0.4499	0.000425757	-1.46546e-10	-0.363353	0.000425847	-1.46546e-10	-0.363378
52945013	chr16:52945013:G:A	3.61111e-09	-0.685179	-1.17191	0.000161945	-0.177821	-1.15214	0.000161964	-0.177826	-1.15226
52945177	chr16:52945177:A:G	7.05625e-09	-1.46546e-10	-1.18719	0.000200052	-1.46546e-10	-1.11865	0.000200092	-1.46546e-10	-1.11868
52945399	chr16:52945399:CAGA:C	2.48293e-09	-0.980378	-1.25128	9.66806e-05	-0.587989	-1.25782	9.66987e-05	-0.588	-1.25786
52945518	chr16:52945518:A:T	7.23403e-09	-1.46546e-10	-1.16231	0.000187035	-1.46546e-10	-1.18593	0.000187085	-1.46546e-10	-1.1859
52945681	chr16:52945681:T:A	3.75159e-09	-0.765378	-1.05355	0.000161289	-0.289794	-1.04423	0.000161305	-0.2898	-1.04436
52945962	chr16:52945962:C:T	3.42659e-09	-1.69774	-0.2118	7.47592e-05	-1.66506	-0.43789	7.4773e-05	-1.66506	-0.437943
52945979	chr16:52945979:A:G	3.53379e-09	-0.678917	-1.19982	0.000157956	-0.172362	-1.18254	0.000157976	-0.172368	-1.18265
52946293	chr16:52946293:A:G	7.38677e-09	-1.46546e-10	-1.14141	0.000190667	-1.46546e-10	-1.16669	0.000190718	-1.46546e-10	-1.16666
52946478	chr16:52946478:A:T	2.4457e-09	-0.990044	-1.25673	9.51103e-05	-0.599307	-1.26288	9.51283e-05	-0.599318	-1.26291
52946497	chr16:52946497:T:C	3.56147e-09	-0.673754	-1.19717	0.000159434	-0.165956	-1.17964	0.000159454	-0.165961	-1.17974
52946723	chr16:52946723:T:C	3.59931e-09	-0.646812	-1.21355	0.000161849	-0.133175	-1.19738	0.000161871	-0.13318	-1.19748
52946790	chr16:52946790:C:A	3.86573e-09	-0.72129	-1.06766	0.000167761	-0.235901	-1.05878	0.000167779	-0.235906	-1.0589
52947009	chr16:52947009:T:C	2.30378e-08	-0.00396657	-3.11501e-10	0.00047795	-0.247716	-3.11501e-10	0.000478066	-0.24771	-3.11501e-10
52947216	chr16:52947216:C:T	6.35134e-09	-1.46546e-10	-1.29244	0.000168209	-1.46546e-10	-1.29201	0.000168248	-1.46546e-10	-1.29202
52947232	chr16:52947232:T:A	3.19366e-09	-1.69796	-0.28197	7.03124e-05	-1.66402	-0.500257	7.03256e-05	-1.66402	-0.500308
52947497	chr16:52947497:T:C	2.13523e-09	-1.21526	-1.16726	0.00010219	-0.655074	-1.13531	0.000102218	-0.655082	-1.13527
52947790	chr16:52947790:T:C	6.98981e-09	-1.46546e-10	-1.19665	0.000181358	-1.46546e-10	-1.21675	0.000181406	-1.46546e-10	-1.21672
52947791	chr16:52947791:TA:T	7.21997e-09	-1.46546e-10	-1.16425	0.000186707	-1.46546e-10	-1.18768	0.000186757	-1.46546e-10	-1.18765
52948156	chr16:52948156:T:C	7.80784e-09	-1.46546e-10	-1.08597	0.000205072	-1.46546e-10	-1.09386	0.000205119	-1.46546e-10	-1.09387
52948324	chr16:52948324:A:G	1.06586e-08	-1.46546e-10	-0.774733	0.000277883	-1.46546e-10	-0.790021	0.000277943	-1.46546e-10	-0.790043
52948438	chr16:52948438:A:T	5.015e-09	-0.930658	-0.598012	0.000209168	-0.484498	-0.589587	0.000209169	-0.484504	-0.589815
52948818	chr16:52948818:T:G	2.23343e-09	-1.43645	-0.901117	5.34416e-05	-1.51992	-0.918716	5.34385e-05	-1.51992	-0.919012
52948923	chr16:52948923:A:G	4.64859e-09	-0.909656	-0.694884	0.00019458	-0.457113	-0.689263	0.000194584	-0.457119	-0.689475
52949081	chr16:52949081:G:A	7.24266e-09	-1.46546e-10	-1.16111	0.000196872	-1.46546e-10	-1.13467	0.000196923	-1.46546e-10	-1.13464
52949162	chr16:52949162:T:G	4.94072e-09	-0.932109	-0.611484	0.000203965	-0.484406	-0.614867	0.000203967	-0.484411	-0.615091
52949164	chr16:52949164:A:G	1.70356e-08	-1.46546e-10	-0.305797	0.0004964	-1.46546e-10	-0.20984	0.000496504	-1.46546e-10	-0.209868
52949629	chr16:52949629:G:A	4.18608e-08	-1.46546e-10	0.593246	0.00143787	-1.46546e-10	0.853694	0.00143813	-1.46546e-10	0.853637
52949684	chr16:52949684:C:A	6.31622e-09	-1.46546e-10	-1.29798	0.000167018	-1.46546e-10	-1.29912	0.000167058	-1.46546e-10	-1.29912
52949928	chr16:52949928:G:A	6.72425e-09	-1.46546e-10	-1.23538	0.000183829	-1.46546e-10	-1.20322	0.00018387	-1.46546e-10	-1.20323
52949984	chr16:52949984:G:A	2.25693e-09	-1.47764	-0.849463	5.4395e-05	-1.5526	-0.868351	5.43907e-05	-1.5526	-0.868668
52950032	chr16:52950032:G:A	2.08458e-09	-1.49522	-0.911316	5.04572e-05	-1.5669	-0.929198	5.04545e-05	-1.5669	-0.929491
52950128	chr16:52950128:T:TC	3.61902e-09	-0.996848	-0.858052	0.00013849	-0.58724	-0.899183	0.0001385	-0.587244	-0.899342
52950266	chr16:52950266:C:T	7.00269e-09	-1.46546e-10	-1.19481	0.000181479	-1.46546e-10	-1.21608	0.000181527	-1.46546e-10	-1.21606
52950612	chr16:52950612:T:C	1.59185e-08	-1.46546e-10	-0.373622	0.000351732	-1.46546e-10	-0.554354	0.00035183	-1.46546e-10	-0.554312
52950772	chr16:52950772:C:T	7.84712e-09	-1.46546e-10	-1.08096	0.00021875	-1.46546e-10	-1.02929	0.000218792	-1.46546e-10	-1.02934
52950779	chr16:52950779:C:T	2.40257e-09	-1.02844	-1.23613	9.25039e-05	-0.644676	-1.2453	9.25207e-05	-0.644687	-1.24534
52950808	chr16:52950808:G:A	1.83577e-09	-1.43996	-1.09368	4.43765e-05	-1.52142	-1.10309	4.43778e-05	-1.52142	-1.10331
52950865	chr16:52950865:T:C	4.79347e-09	-1.57385	-3.11501e-10	0.000148485	-1.41674	-3.11501e-10	0.000148521	-1.41673	-3.11501e-10
52950983	chr16:52950983:G:A	6.98807e-09	-1.46546e-10	-1.1969	0.000193112	-1.46546e-10	-1.15395	0.000193155	-1.46546e-10	-1.15397
52951404	chr16:52951404:C:T	7.33382e-07	-1.46546e-10	3.45656	0.0331716	-1.46546e-10	3.99223	0.0330348	-1.46546e-10	3.98786
52951405	chr16:52951405:A:G	4.8818e-09	-0.966525	-0.589064	0.000201824	-0.52667	-0.583154	0.000201825	-0.526675	-0.583383
52951564	chr16:52951564:C:T	7.43301e-09	-1.46546e-10	-1.13517	0.000202549	-1.46546e-10	-1.10624	0.000202602	-1.46546e-10	-1.10621
52951643	chr16:52951643:T:G	1.70082e-09	-1.69614	-0.913853	4.39676e-05	-1.6914	-0.942366	4.39751e-05	-1.6914	-0.942432
52951652	chr16:52951652:A:G	4.81184e-09	-0.946252	-0.623772	0.000199892	-0.501075	-0.618369	0.000199894	-0.501081	-0.618593
52951786	chr16:52951786:C:T	7.83592e-09	-1.46546e-10	-1.08239	0.000219499	-1.46546e-10	-1.02587	0.000219546	-1.46546e-10	-1.0259
52951893	chr16:52951893:C:G	1.64051e-09	-1.34745	-1.29865	3.89893e-05	-1.45528	-1.29865	3.89982e-05	-1.45529	-1.29865
52952062	chr16:52952062:A:G	4.7947e-09	-0.927014	-0.646578	0.000200198	-0.477142	-0.640776	0.0002002	-0.477148	-0.640996
52952069	chr16:52952069:C:A	4.82346e-09	-0.925621	-0.641992	0.000201456	-0.475295	-0.636357	0.000201458	-0.4753	-0.636578
52952125	chr16:52952125:A:G	4.69539e-09	-0.949363	-0.645159	0.000194941	-0.504986	-0.639537	0.000194944	-0.504992	-0.639757
52952163	chr16:52952163:G:A	4.74945e-09	-1.58307	-3.11501e-10	0.000146354	-1.43119	-3.11501e-10	0.00014639	-1.43119	-3.11501e-10
52952339	chr16:52952339:A:G	5.19261e-09	-0.87685	-0.617017	0.000219507	-0.415308	-0.610528	0.000219509	-0.415314	-0.610753
52952395	chr16:52952395:G:A	4.25016e-09	-0.840813	-0.853333	0.00018789	-0.358023	-0.823343	0.000187891	-0.358029	-0.823568
52952438	chr16:52952438:T:A	6.53928e-09	-1.46546e-10	-1.26328	0.000169927	-1.46546e-10	-1.28185	0.000169967	-1.46546e-10	-1.28186
52952542	chr16:52952542:G:A	6.32202e-09	-1.46546e-10	-1.29706	0.000167245	-1.46546e-10	-1.29776	0.000167284	-1.46546e-10	-1.29776
52952668	chr16:52952668:A:G	2.11953e-08	-1.46546e-10	-0.0873259	0.000687704	-1.46546e-10	0.116136	0.00068791	-1.46546e-10	0.116199
52952900	chr16:52952900:A:G	1.94424e-09	-1.40793	-1.0683	7.3046e-05	-0.929568	-1.19657	7.30616e-05	-0.929575	-1.19658
52952937	chr16:52952937:A:T	7.64096e-09	-1.46546e-10	-1.10758	0.000213471	-1.46546e-10	-1.05372	0.000213517	-1.46546e-10	-1.05374
52953507	chr16:52953507:T:G	6.61186e-09	-1.46546e-10	-1.25224	0.000185817	-1.46546e-10	-1.19246	0.000185858	-1.46546e-10	-1.19248
52953644	chr16:52953644:A:T	1.82228e-09	-1.30596	-1.23505	7.79451e-05	-0.771935	-1.28928	7.79626e-05	-0.771942	-1.28929
52953659	chr16:52953659:G:T	1.71832e-09	-1.31918	-1.28058	7.53822e-05	-0.813381	-1.28127	7.54008e-05	-0.813389	-1.28125
52953819	chr16:52953819:A:C	1.75968e-08	-1.46546e-10	-0.273388	0.000411627	-1.46546e-10	-0.397104	0.000411749	-1.46546e-10	-0.397045
52953910	chr16:52953910:G:A	1.75727e-09	-1.30939	-1.26796	7.74776e-05	-0.798231	-1.269	7.74971e-05	-0.798239	-1.26898
52953936	chr16:52953936:T:A	1.74328e-09	-1.31	-1.27534	7.68449e-05	-0.799181	-1.27625	7.68641e-05	-0.799188	-1.27623
52954024	chr16:52954024:G:A	6.5601e-09	-1.46546e-10	-1.2601	0.000171417	-1.46546e-10	-1.27312	0.000171459	-1.46546e-10	-1.27311
52954197	chr16:52954197:A:T	1.94665e-09	-1.34932	-1.12567	7.75363e-05	-0.835517	-1.23096	7.7553e-05	-0.835524	-1.23097
52954302	chr16:52954302:TG:T	5.64666e-08	-1.46546e-10	0.892545	0.00123273	-1.46546e-10	0.699764	0.00123314	-1.46546e-10	0.699859
52954317	chr16:52954317:A:C	6.33255e-09	-1.46546e-10	-1.2954	0.000167107	-1.46546e-10	-1.29859	0.000167147	-1.46546e-10	-1.29859
52954413	chr16:52954413:C:T	1.74102e-09	-1.31745	-1.26919	7.63227e-05	-0.812028	-1.27022	7.6342e-05	-0.812035	-1.2702
52954437	chr16:52954437:G:A	8.4219e-09	-1.46546e-10	-1.01027	0.000237174	-1.46546e-10	-0.948429	0.000237226	-1.46546e-10	-0.948444
52954439	chr16:52954439:T:C	1.76207e-09	-1.30482	-1.2698	7.77794e-05	-0.792553	-1.27079	7.7799e-05	-0.79256	-1.27077
52954446	chr16:52954446:T:G	5.02762e-09	-1.31548	-0.210682	0.000122649	-1.41028	-0.19762	0.000122604	-1.41028	-0.19822
52954617	chr16:52954617:G:A	1.74775e-09	-1.3122	-1.27057	7.68633e-05	-0.803611	-1.27158	7.68826e-05	-0.803618	-1.27156
52954680	chr16:52954680:T:G	1.69893e-09	-1.33796	-1.27315	7.37104e-05	-0.842962	-1.27412	7.37288e-05	-0.842969	-1.2741
52954738	chr16:52954738:C:G	2.02645e-09	-1.25086	-1.18395	9.33426e-05	-0.718873	-1.16207	9.3369e-05	-0.71888	-1.16202
52954787	chr16:52954787:C:T	7.28287e-09	-1.46546e-10	-1.15558	0.000204743	-1.46546e-10	-1.09547	0.000204796	-1.46546e-10	-1.09544
52955057	chr16:52955057:AAGGC:A	1.86714e-09	-1.47035	-1.04634	4.56449e-05	-1.54634	-1.04999	4.56448e-05	-1.54634	-1.05023
52955190	chr16:52955190:G:A	5.53628e-08	-1.46546e-10	0.872805	0.00121132	-1.46546e-10	0.68224	0.00121172	-1.46546e-10	0.682335
52955412	chr16:52955412:A:G	6.71022e-09	-1.46546e-10	-1.23747	0.000174799	-1.46546e-10	-1.25358	0.000174841	-1.46546e-10	-1.25358
52955474	chr16:52955474:T:C	4.47791e-09	-0.951014	-0.690932	0.000190554	-0.506778	-0.660509	0.000190557	-0.506783	-0.660726
52955526	chr16:52955526:A:G	1.2019e-09	-1.65825	-1.29895	3.5503e-05	-1.54899	-1.29861	3.55115e-05	-1.54899	-1.29861
52955605	chr16:52955605:C:T	1.41309e-08	-0.492736	-3.11501e-10	0.000314819	-0.665226	-3.11501e-10	0.000314897	-0.665213	-3.11501e-10
52955606	chr16:52955606:A:G	4.71314e-09	-0.927852	-0.662897	0.000200459	-0.483858	-0.632755	0.000200461	-0.483863	-0.632977
52955755	chr16:52955755:C:T	2.88223e-09	-1.16062	-0.921918	0.000105228	-0.798473	-0.962623	0.000105237	-0.798477	-0.962767
52955838	chr16:52955838:C:T	1.67228e-09	-1.5263	-1.10061	4.13355e-05	-1.59181	-1.10369	4.13365e-05	-1.59181	-1.1039
52955880	chr16:52955880:T:C	4.32754e-09	-0.964819	-0.711285	0.000184789	-0.522796	-0.675211	0.000184792	-0.522801	-0.675427
52955897	chr16:52955897:TTTTG:T	4.19951e-09	-1.00867	-0.697465	0.000175777	-0.580234	-0.66777	0.00017578	-0.580239	-0.667985
52956134	chr16:52956134:G:A	2.01061e-09	-1.68078	-0.76189	5.44852e-05	-1.69398	-0.725317	5.44955e-05	-1.69398	-0.725366
52956253	chr16:52956253:A:G	7.14168e-09	-1.46546e-10	-1.17516	0.000182247	-1.46546e-10	-1.21186	0.000182292	-1.46546e-10	-1.21185
52956301	chr16:52956301:G:A	1.44566e-09	-1.61941	-1.15313	3.99511e-05	-1.54028	-1.18929	3.99559e-05	-1.54028	-1.18941
52956649	chr16:52956649:A:G	9.75907e-09	-1.46546e-10	-0.862907	0.000272741	-1.46546e-10	-0.8087	0.0002728	-1.46546e-10	-0.808718
52956658	chr16:52956658:A:G	9.191e-09	-1.46546e-10	-0.922879	0.000228361	-1.46546e-10	-0.986295	0.000228425	-1.46546e-10	-0.98625
52956770	chr16:52956770:G:C	1.56633e-08	-1.46546e-10	-0.389783	0.000507914	-1.46546e-10	-0.186911	0.000508007	-1.46546e-10	-0.186965
52956776	chr16:52956776:G:A	6.88153e-09	-1.46546e-10	-1.21226	0.000188842	-1.46546e-10	-1.17631	0.00018888	-1.46546e-10	-1.17635
52956785	chr16:52956785:G:A	7.89383e-09	-1.46546e-10	-1.07502	0.000194412	-1.46546e-10	-1.14724	0.000194463	-1.46546e-10	-1.14722
52956945	chr16:52956945:CA:C	2.39699e-09	-0.970461	-1.29643	5.30829e-05	-1.15059	-1.29478	5.3097e-05	-1.15059	-1.29475
52957920	chr16:52957920:G:A	1.42117e-09	-1.49336	-1.29627	3.28691e-05	-1.63687	-1.28782	3.28776e-05	-1.63687	-1.2878
52958024	chr16:52958024:C:T	8.97767e-09	-1.46546e-10	-0.946363	0.000235642	-1.46546e-10	-0.954909	0.000235685	-1.46546e-10	-0.954963
52958631	chr16:52958631:C:T	2.7883e-09	-0.818996	-1.29667	6.09548e-05	-1.01052	-1.29657	6.09684e-05	-1.01051	-1.29659
52958875	chr16:52958875:T:C	4.71564e-09	-0.706754	-0.883466	0.000103091	-0.896437	-0.885177	0.000103079	-0.896432	-0.885528
52959035	chr16:52959035:T:C	9.05114e-09	-1.46546e-10	-0.938212	0.00023792	-1.46546e-10	-0.945288	0.000237963	-1.46546e-10	-0.945342
52959042	chr16:52959042:T:C	6.87041e-09	-1.46546e-10	-1.21388	0.000178488	-1.46546e-10	-1.2327	0.000178533	-1.46546e-10	-1.23269
52959104	chr16:52959104:A:C	1.01949e-08	-1.46546e-10	-0.819211	0.000268634	-1.46546e-10	-0.823871	0.000268681	-1.46546e-10	-0.823933
52959266	chr16:52959266:C:T	4.83403e-09	-1.56542	-3.11501e-10	0.000180305	-1.22257	-3.11501e-10	0.000180347	-1.22258	-3.11501e-10
52959480	chr16:52959480:C:T	1.76144e-09	-1.61106	-0.963911	4.13275e-05	-1.69871	-0.996986	4.13367e-05	-1.69871	-0.997001
52959638	chr16:52959638:C:A	6.45638e-09	-1.46546e-10	-1.27603	0.0001708	-1.46546e-10	-1.27673	0.000170842	-1.46546e-10	-1.27672
52959877	chr16:52959877:G:A	6.35159e-09	-1.46546e-10	-1.2924	0.00016802	-1.46546e-10	-1.29314	0.00016806	-1.46546e-10	-1.29314
52960324	chr16:52960324:G:T	6.30904e-09	-1.46546e-10	-1.29912	0.000167153	-1.46546e-10	-1.29831	0.000167192	-1.46546e-10	-1.29832
52960428	chr16:52960428:A:G	2.46356e-09	-0.947489	-1.29201	5.47917e-05	-1.12272	-1.29096	5.4803e-05	-1.12272	-1.291
52960466	chr16:52960466:G:A	2.81653e-08	-1.46546e-10	0.196988	0.000569568	-1.46546e-10	-0.0723447	0.000569761	-1.46546e-10	-0.072242
52960542	chr16:52960542:A:G	9.36063e-09	-1.46546e-10	-0.90459	0.000242181	-1.46546e-10	-0.927538	0.000242234	-1.46546e-10	-0.927554
52960631	chr16:52960631:T:C	6.60247e-09	-1.46546e-10	-1.25366	0.000170864	-1.46546e-10	-1.27635	0.000170906	-1.46546e-10	-1.27635
52960669	chr16:52960669:C:T	2.13832e-09	-1.09964	-1.28145	4.80145e-05	-1.26476	-1.28096	4.80242e-05	-1.26476	-1.28099
52960811	chr16:52960811:C:T	1.91407e-09	-1.59753	-0.894342	4.42015e-05	-1.69709	-0.931377	4.42113e-05	-1.69709	-0.931393
52961007	chr16:52961007:A:G	6.79083e-09	-1.46546e-10	-1.22553	0.000180784	-1.46546e-10	-1.21992	0.000180822	-1.46546e-10	-1.21994
52961115	chr16:52961115:C:T	1.37165e-08	-1.46546e-10	-0.522507	0.000336661	-1.46546e-10	-0.598147	0.000336714	-1.46546e-10	-0.598225
52961320	chr16:52961320:A:T	6.35455e-09	-1.46546e-10	-1.29193	0.000168447	-1.46546e-10	-1.2906	0.000168486	-1.46546e-10	-1.29061
52961754	chr16:52961754:A:G	8.11373e-09	-1.46546e-10	-1.04755	0.000209319	-1.46546e-10	-1.07336	0.00020937	-1.46546e-10	-1.07336
52961795	chr16:52961795:C:G	1.95472e-08	-1.46546e-10	-0.168273	0.00037126	-1.46546e-10	-0.500321	0.000371336	-1.46546e-10	-0.500353
52962135	chr16:52962135:A:G	4.31092e-09	-1.67995	-3.11501e-10	0.000113945	-1.6815	-3.11501e-10	0.000113972	-1.6815	-3.11501e-10
52962212	chr16:52962212:T:C	2.88348e-08	-1.46546e-10	0.22048	0.00060625	-1.46546e-10	-0.00993012	0.000606447	-1.46546e-10	-0.0098414
52962287	chr16:52962287:G:C	5.05012e-09	-0.74108	-0.780611	0.000112093	-0.927972	-0.769925	0.000112074	-0.927968	-0.770332
52962498	chr16:52962498:AC:A	6.76076e-09	-1.46546e-10	-1.22997	0.000179944	-1.46546e-10	-1.22458	0.000179982	-1.46546e-10	-1.2246
52962691	chr16:52962691:G:A	8.48717e-09	-1.46546e-10	-1.00255	0.000223242	-1.46546e-10	-1.00897	0.000223292	-1.46546e-10	-1.00898
52962730	chr16:52962730:A:G	2.61815e-09	-0.893303	-1.28533	5.7794e-05	-1.07697	-1.28337	5.78052e-05	-1.07697	-1.28341
52962790	chr16:52962790:AG:A	6.98597e-09	-1.46546e-10	-1.1972	0.000186713	-1.46546e-10	-1.18765	0.00018676	-1.46546e-10	-1.18763
52962806	chr16:52962806:G:A	6.40141e-09	-1.46546e-10	-1.28458	0.000169778	-1.46546e-10	-1.28273	0.000169816	-1.46546e-10	-1.28274
52963135	chr16:52963135:TATA:T	2.66425e-09	-0.905888	-1.25529	5.79523e-05	-1.10379	-1.25381	5.79628e-05	-1.10379	-1.25387
52963586	chr16:52963586:A:G	1.21124e-09	-1.65632	-1.29314	3.28246e-05	-1.62892	-1.29712	3.28321e-05	-1.62892	-1.29713
52963608	chr16:52963608:G:C	6.33871e-09	-1.46546e-10	-1.29443	0.000167687	-1.46546e-10	-1.29513	0.000167727	-1.46546e-10	-1.29512
52963699	chr16:52963699:C:T	2.55174e-09	-0.946948	-1.25738	5.60644e-05	-1.13454	-1.25618	5.60746e-05	-1.13453	-1.25624
52963810	chr16:52963810:G:A	2.31784e-08	-0.0637085	0.0658275	0.000543448	-0.286977	0.167689	0.000543021	-0.28697	0.16666
52963850	chr16:52963850:GC:G	2.7378e-09	-0.883668	-1.25028	5.96838e-05	-1.07906	-1.24911	5.96944e-05	-1.07905	-1.24917
52963951	chr16:52963951:A:G	2.70639e-09	-0.893211	-1.25228	5.90843e-05	-1.08696	-1.2513	5.90949e-05	-1.08695	-1.25136
52964024	chr16:52964024:C:T	2.15431e-09	-1.65035	-0.723285	5.18708e-05	-1.69602	-0.772444	5.18825e-05	-1.69602	-0.772456
52964151	chr16:52964151:C:T	6.52152e-09	-1.46546e-10	-1.266	0.00016789	-1.46546e-10	-1.29391	0.000167929	-1.46546e-10	-1.29392
52964267	chr16:52964267:G:A	6.73289e-09	-1.46546e-10	-1.2341	0.00018176	-1.46546e-10	-1.21453	0.000181798	-1.46546e-10	-1.21456
52964440	chr16:52964440:G:A	6.52915e-09	-1.46546e-10	-1.26483	0.000170039	-1.46546e-10	-1.28119	0.000170081	-1.46546e-10	-1.28119
52964487	chr16:52964487:T:A	2.78423e-09	-1.05083	-1.0663	9.44048e-05	-0.750622	-1.11901	9.44317e-05	-0.750613	-1.11897
52964690	chr16:52964690:C:T	3.86192e-09	-0.548351	-1.24159	7.95713e-05	-0.800757	-1.23981	7.95851e-05	-0.800752	-1.23988
52965075	chr16:52965075:C:T	6.48403e-09	-1.46546e-10	-1.27176	0.000169853	-1.46546e-10	-1.28229	0.000169894	-1.46546e-10	-1.28228
52965181	chr16:52965181:T:TA	2.11264e-09	-1.59618	-0.796979	4.8657e-05	-1.69744	-0.834986	4.86679e-05	-1.69744	-0.834999
52965470	chr16:52965470:G:A	6.977e-09	-1.46546e-10	-1.19848	0.000196683	-1.46546e-10	-1.13563	0.000196727	-1.46546e-10	-1.13564
52965501	chr16:52965501:T:C	6.41668e-09	-1.46546e-10	-1.2822	0.00016916	-1.46546e-10	-1.28638	0.000169198	-1.46546e-10	-1.28639
52965697	chr16:52965697:C:T	6.3093e-09	-1.46546e-10	-1.29908	0.000167031	-1.46546e-10	-1.29904	0.000167071	-1.46546e-10	-1.29904
52965718	chr16:52965718:C:T	7.61579e-09	-1.11088	-3.11501e-10	0.000261309	-0.851518	-3.11501e-10	0.000261373	-0.851509	-3.11501e-10
52965729	chr16:52965729:G:GT	7.61616e-09	-1.46546e-10	-1.11083	0.000189447	-1.46546e-10	-1.17312	0.000189493	-1.46546e-10	-1.17311
52966065	chr16:52966065:C:T	1.48429e-09	-1.5137	-1.23247	5.26458e-05	-1.26547	-1.18817	5.26589e-05	-1.26548	-1.18814
52966222	chr16:52966222:G:A	1.51453e-09	-1.44861	-1.27739	5.6198e-05	-1.16448	-1.22386	5.62114e-05	-1.16449	-1.22385
52966273	chr16:52966273:G:A	1.41228e-08	-0.49331	-3.11501e-10	0.000412707	-0.394483	-3.11501e-10	0.000412804	-0.394487	-3.11501e-10
52966663	chr16:52966663:G:A	6.30893e-09	-1.46546e-10	-1.29914	0.000167018	-1.46546e-10	-1.29912	0.000167057	-1.46546e-10	-1.29912
52966829	chr16:52966829:A:G	6.30964e-09	-1.46546e-10	-1.29902	0.000167044	-1.46546e-10	-1.29897	0.000167083	-1.46546e-10	-1.29897
52966894	chr16:52966894:C:T	7.42212e-09	-1.46546e-10	-1.13664	0.000194203	-1.46546e-10	-1.14832	0.000194244	-1.46546e-10	-1.14835
52967019	chr16:52967019:T:A	6.80582e-09	-1.46546e-10	-1.22333	0.00018579	-1.46546e-10	-1.19261	0.000185833	-1.46546e-10	-1.19261
52967823	chr16:52967823:A:T	5.01979e-08	-1.46546e-10	0.774869	0.00109189	-1.46546e-10	0.578444	0.00109224	-1.46546e-10	0.57853
52967892	chr16:52967892:T:C	6.34883e-09	-1.46546e-10	-1.29283	0.000167218	-1.46546e-10	-1.29793	0.000167258	-1.46546e-10	-1.29792
52969056	chr16:52969056:C:T	1.61163e-08	-0.361274	-3.11501e-10	0.000205346	-1.09253	-3.11501e-10	0.000205393	-1.09253	-3.11501e-10
52969125	chr16:52969125:T:G	1.13787e-08	-1.46546e-10	-0.709364	0.00032616	-1.46546e-10	-0.629835	0.000326231	-1.46546e-10	-0.629853
52969200	chr16:52969200:T:C	1.30547e-08	-1.46546e-10	-0.571955	0.000403702	-1.46546e-10	-0.416545	0.000403817	-1.46546e-10	-0.416497
52969222	chr16:52969222:A:G	6.92278e-09	-1.46546e-10	-1.20629	0.00017606	-1.46546e-10	-1.2464	0.000176101	-1.46546e-10	-1.2464
52969301	chr16:52969301:TGA:T	6.53137e-09	-1.46546e-10	-1.26449	0.000174299	-1.46546e-10	-1.25645	0.000174338	-1.46546e-10	-1.25646
52969432	chr16:52969432:C:T	9.43342e-09	-1.00446	0.107618	0.000155963	-1.29237	-0.0752374	0.000155949	-1.29237	-0.0755638
52969465	chr16:52969465:ATTTG:A	1.22387e-09	-1.6402	-1.29888	3.09163e-05	-1.68683	-1.29911	3.09236e-05	-1.68682	-1.29911
52969691	chr16:52969691:T:C	3.08354e-09	-1.5816	-0.433423	6.95631e-05	-1.69534	-0.479653	6.95781e-05	-1.69534	-0.479673
52969713	chr16:52969713:C:T	7.53506e-09	-1.46546e-10	-1.12154	0.000208911	-1.46546e-10	-1.07532	0.000208958	-1.46546e-10	-1.07533
52969893	chr16:52969893:T:C	2.25149e-08	-1.46546e-10	-0.0269259	0.000665951	-1.46546e-10	0.0839931	0.000665195	-1.46546e-10	0.082621
52969920	chr16:52969920:G:A	8.1318e-09	-1.46546e-10	-1.04532	0.000202976	-1.46546e-10	-1.10413	0.000203029	-1.46546e-10	-1.10411
52970012	chr16:52970012:G:A	8.16397e-09	-1.09037	0.0490004	0.000132372	-1.35847	-0.173134	0.000132361	-1.35848	-0.173452
52970470	chr16:52970470:T:A	7.25881e-09	-1.46546e-10	-1.15889	0.000190026	-1.46546e-10	-1.17006	0.000190067	-1.46546e-10	-1.17008
52970723	chr16:52970723:C:A	3.58904e-09	-1.3139	-0.549314	0.000104914	-1.08065	-0.683422	0.000104951	-1.08065	-0.683323
52970931	chr16:52970931:C:T	3.53831e-09	-1.27029	-0.607161	0.00010119	-1.02238	-0.777839	0.000101224	-1.02238	-0.777749
52970962	chr16:52970962:A:G	6.56479e-09	-1.46546e-10	-1.25938	0.000168634	-1.46546e-10	-1.28949	0.000168675	-1.46546e-10	-1.28948
52971403	chr16:52971403:T:C	6.78676e-09	-1.46546e-10	-1.22613	0.000173601	-1.46546e-10	-1.26046	0.000173641	-1.46546e-10	-1.26047
52971614	chr16:52971614:G:A	1.50406e-08	0.349316	-0.779669	0.000273644	0.0352162	-0.840611	0.000273618	0.0352236	-0.84095
52972073	chr16:52972073:C:T	5.64099e-09	-1.41104	-3.11501e-10	0.000173534	-1.26085	-3.11501e-10	0.000173572	-1.26086	-3.11501e-10
52972208	chr16:52972208:T:C	6.83183e-09	-1.46546e-10	-1.21951	0.000176242	-1.46546e-10	-1.24536	0.000176285	-1.46546e-10	-1.24536
52972239	chr16:52972239:A:G	6.96136e-09	-1.46546e-10	-1.20073	0.000176895	-1.46546e-10	-1.24166	0.000176937	-1.46546e-10	-1.24167
52972279	chr16:52972279:T:G	6.78687e-09	-1.46546e-10	-1.22611	0.000173603	-1.46546e-10	-1.26045	0.000173644	-1.46546e-10	-1.26045
52972595	chr16:52972595:T:C	2.3251e-08	-1.46546e-10	0.005243	0.000451993	-1.46546e-10	-0.303556	0.000452146	-1.46546e-10	-0.303454
52972630	chr16:52972630:C:T	8.37179e-09	-1.01958	0.00334519	0.000140003	-1.30387	-0.171688	0.000139992	-1.30387	-0.172001
52972645	chr16:52972645:A:C	3.24183e-09	-1.39145	-0.573512	9.30063e-05	-1.17882	-0.705737	9.3038e-05	-1.17881	-0.70564
52972705	chr16:52972705:C:T	5.14501e-08	-1.46546e-10	0.799509	0.00111774	-1.46546e-10	0.601839	0.0011181	-1.46546e-10	0.601926
52972924	chr16:52972924:G:C	1.97511e-09	-1.63803	-0.822447	4.69858e-05	-1.69803	-0.869351	4.69962e-05	-1.69803	-0.869367
52973228	chr16:52973228:A:T	2.43999e-09	-1.61273	-0.636377	5.66835e-05	-1.69893	-0.680814	5.66961e-05	-1.69893	-0.680828
52973913	chr16:52973913:C:G	7.11169e-09	-1.46546e-10	-1.17936	0.000179705	-1.46546e-10	-1.2259	0.000179747	-1.46546e-10	-1.22591
52973928	chr16:52973928:G:A	5.02478e-08	-1.46546e-10	0.775864	0.00109295	-1.46546e-10	0.579409	0.0010933	-1.46546e-10	0.579495
52974045	chr16:52974045:T:C	1.08504e-08	-0.944843	0.187943	0.000175778	-1.2481	9.84097e-05	0.00017576	-1.2481	-0.00023799
52974357	chr16:52974357:A:G	6.35161e-09	-1.46546e-10	-1.29239	0.000169068	-1.46546e-10	-1.28692	0.000169106	-1.46546e-10	-1.28693
52974407	chr16:52974407:A:G	6.69996e-09	-1.239	-3.11501e-10	0.000223517	-1.00774	-3.11501e-10	0.000223571	-1.00773	-3.11501e-10
52974763	chr16:52974763:T:G	1.95694e-09	-1.63672	-0.833002	4.65257e-05	-1.69821	-0.879004	4.6536e-05	-1.69821	-0.87902
52974864	chr16:52974864:G:A	2.94027e-09	-1.34248	-0.720121	8.97761e-05	-1.11415	-0.805756	8.9806e-05	-1.11414	-0.805667
52975038	chr16:52975038:A:G	9.74681e-09	-1.46546e-10	-0.864164	0.000259749	-1.46546e-10	-0.857506	0.000259814	-1.46546e-10	-0.857494
52975305	chr16:52975305:G:T	7.54496e-09	-1.46546e-10	-1.12022	0.000189566	-1.46546e-10	-1.17249	0.000189613	-1.46546e-10	-1.17247
52975456	chr16:52975456:T:C	6.50237e-09	-1.46546e-10	-1.26894	0.000175145	-1.46546e-10	-1.25161	0.000175186	-1.46546e-10	-1.25161
52975673	chr16:52975673:TTTGAAACCCAG:T	6.37258e-09	-1.46546e-10	-1.2891	0.000167098	-1.46546e-10	-1.29864	0.000167138	-1.46546e-10	-1.29864
52975714	chr16:52975714:T:C	2.10426e-09	-1.6244	-0.772743	4.92024e-05	-1.69909	-0.822186	4.92132e-05	-1.69909	-0.822204
52975778	chr16:52975778:G:A	9.00688e-09	-1.46546e-10	-0.943115	0.000224061	-1.46546e-10	-1.00531	0.000224121	-1.46546e-10	-1.00527
52975974	chr16:52975974:G:A	6.94213e-09	-1.46546e-10	-1.20349	0.000178573	-1.46546e-10	-1.23222	0.000178618	-1.46546e-10	-1.23221
52976026	chr16:52976026:C:A	1.17328e-08	-0.0671738	-0.611542	0.000240927	-0.337162	-0.595567	0.000240873	-0.337155	-0.596035
52976154	chr16:52976154:T:C	2.69447e-09	-1.45788	-0.692025	7.9032e-05	-1.26824	-0.779129	7.90584e-05	-1.26823	-0.779038
52976427	chr16:52976427:A:C	6.78269e-09	-1.46546e-10	-1.22673	0.000175131	-1.46546e-10	-1.25169	0.000175171	-1.46546e-10	-1.25169
52976461	chr16:52976461:A:G	6.92192e-09	-1.46546e-10	-1.20641	0.000176042	-1.46546e-10	-1.2465	0.000176083	-1.46546e-10	-1.2465
52976574	chr16:52976574:G:A	2.61396e-09	-1.6276	-0.552641	6.14471e-05	-1.69901	-0.60004	6.14607e-05	-1.69901	-0.600054
52976846	chr16:52976846:C:G	6.78801e-09	-1.46546e-10	-1.22595	0.000173624	-1.46546e-10	-1.26033	0.000173664	-1.46546e-10	-1.26034
52977250	chr16:52977250:T:C	6.30927e-09	-1.46546e-10	-1.29908	0.000167243	-1.46546e-10	-1.29777	0.000167282	-1.46546e-10	-1.29778
52977562	chr16:52977562:G:A	1.1175e-08	-0.0890145	-0.638409	0.000230346	-0.355983	-0.621658	0.000230296	-0.355976	-0.622118
52978015	chr16:52978015:A:G	6.37416e-09	-1.46546e-10	-1.28885	0.000167108	-1.46546e-10	-1.29858	0.000167147	-1.46546e-10	-1.29858
52978748	chr16:52978748:T:C	6.32891e-09	-1.46546e-10	-1.29598	0.000167764	-1.46546e-10	-1.29466	0.000167803	-1.46546e-10	-1.29467
52978829	chr16:52978829:G:A	2.53438e-09	-1.55312	-0.65804	6.89765e-05	-1.39286	-0.7906	6.89998e-05	-1.39285	-0.790505
52978965	chr16:52978965:CAT:C	1.19264e-08	-1.46546e-10	-0.662352	0.000286527	-1.46546e-10	-0.759391	0.000286591	-1.46546e-10	-0.759403
52978999	chr16:52978999:G:T	6.45922e-09	-1.46546e-10	-1.27559	0.000168264	-1.46546e-10	-1.29169	0.000168304	-1.46546e-10	-1.29169
52979230	chr16:52979230:G:A	4.56969e-09	-1.50782	-0.113841	0.000116386	-1.32464	-0.335669	0.000116429	-1.32464	-0.335541
52979303	chr16:52979303:G:A	2.83556e-09	-1.63227	-0.466594	6.52298e-05	-1.69868	-0.540629	6.52438e-05	-1.69868	-0.54065
52979482	chr16:52979482:C:T	3.74866e-09	-1.55429	-0.265415	8.11016e-05	-1.68858	-0.33294	8.11193e-05	-1.68858	-0.332958
52980090	chr16:52980090:A:G	7.40863e-09	-1.41914	0.280679	0.000152381	-1.56809	0.177257	0.00015241	-1.56809	0.177206
52980135	chr16:52980135:G:T	1.82388e-08	-0.23467	-0.00288386	0.000355052	-0.499172	-0.0457865	0.000354932	-0.499166	-0.0463672
52980306	chr16:52980306:G:A	4.49065e-09	-1.42069	-0.218419	9.22487e-05	-1.56844	-0.324294	9.22675e-05	-1.56844	-0.324327
52980838	chr16:52980838:A:G	4.41058e-09	-1.6571	-3.11501e-10	0.0001129	-1.69072	-3.11501e-10	0.000112927	-1.69072	-3.11501e-10
52980899	chr16:52980899:G:C	6.3202e-09	-1.46546e-10	-1.29735	0.000167208	-1.46546e-10	-1.29798	0.000167248	-1.46546e-10	-1.29798
52980915	chr16:52980915:G:C	1.31522e-08	-0.254971	-0.30954	0.000257346	-0.517317	-0.349485	0.000257293	-0.51731	-0.349933
52981084	chr16:52981084:T:G	5.35171e-09	-1.63865	0.174967	0.000122311	-1.69806	0.0873993	0.000122337	-1.69806	0.0873809
52981113	chr16:52981113:C:T	6.5041e-09	-1.46546e-10	-1.26867	0.000171639	-1.46546e-10	-1.27183	0.00017168	-1.46546e-10	-1.27183
52981150	chr16:52981150:G:A	7.08221e-09	-1.46546e-10	-1.18352	0.00018523	-1.46546e-10	-1.19562	0.00018527	-1.46546e-10	-1.19564
52981224	chr16:52981224:A:G	1.70688e-09	-1.55577	-1.05067	3.90831e-05	-1.66123	-1.09031	3.90933e-05	-1.66123	-1.09028
52981314	chr16:52981314:T:A	6.77235e-09	-1.46546e-10	-1.22825	0.000175268	-1.46546e-10	-1.25091	0.000175308	-1.46546e-10	-1.25091
52981354	chr16:52981354:A:G	8.65262e-09	-0.983241	-3.11501e-10	0.0001506	-1.40259	-3.11501e-10	0.000150636	-1.40259	-3.11501e-10
52981459	chr16:52981459:A:G	4.88725e-09	-1.44807	-0.1064	0.000103191	-1.58721	-0.193426	0.000103211	-1.58721	-0.193466
52982072	chr16:52982072:A:G	6.31202e-09	-1.46546e-10	-1.29865	0.000168648	-1.46546e-10	-1.28941	0.000168687	-1.46546e-10	-1.28942
52982152	chr16:52982152:G:T	7.70292e-09	-1.47065	0.371147	0.000179309	-1.59593	0.367816	0.000179365	-1.59593	0.367897
52982353	chr16:52982353:T:C	1.23143e-09	-1.64494	-1.28799	3.10771e-05	-1.68495	-1.2958	3.10845e-05	-1.68495	-1.2958
52982445	chr16:52982445:GT:G	6.35618e-09	-1.46546e-10	-1.29168	0.000167166	-1.46546e-10	-1.29824	0.000167205	-1.46546e-10	-1.29824
52982920	chr16:52982920:AT:A	1.23304e-08	-0.309886	-0.319153	0.000304882	-0.618183	-0.0791144	0.000304769	-0.618175	-0.0797296
52982926	chr16:52982926:T:C	6.51316e-09	-1.46546e-10	-1.26728	0.000174354	-1.46546e-10	-1.25613	0.000174399	-1.46546e-10	-1.25612
52983559	chr16:52983559:A:G	2.70235e-09	-1.69914	-0.447844	6.0022e-05	-1.69301	-0.629499	6.00299e-05	-1.69301	-0.629604
52983593	chr16:52983593:AATAG:A	6.32645e-09	-1.46546e-10	-1.29636	0.000167138	-1.46546e-10	-1.2984	0.000167178	-1.46546e-10	-1.2984
52983666	chr16:52983666:T:C	1.2638e-08	-0.773204	0.168806	0.000269431	-1.02675	0.205842	0.000269378	-1.02675	0.205403
52983778	chr16:52983778:T:C	8.99293e-09	-1.46546e-10	-0.944665	0.000263561	-1.46546e-10	-0.842937	0.000263615	-1.46546e-10	-0.842971
52984025	chr16:52984025:A:G	2.17851e-09	-1.3581	-1.00436	6.70032e-05	-1.23373	-0.978751	6.70123e-05	-1.23374	-0.978848
52984163	chr16:52984163:C:T	1.29824e-08	-1.46546e-10	-0.577505	0.000382258	-1.46546e-10	-0.471127	0.000382359	-1.46546e-10	-0.471099
52984166	chr16:52984166:G:T	1.79669e-08	-0.816214	0.563643	0.000367063	-1.06375	0.55206	0.000366959	-1.06374	0.551534
52984218	chr16:52984218:C:T	8.12287e-09	-1.46546e-10	-1.04642	0.000230454	-1.46546e-10	-0.977172	0.000230505	-1.46546e-10	-0.977187
52984507	chr16:52984507:C:T	8.25512e-09	-1.46546e-10	-1.03027	0.000207389	-1.46546e-10	-1.08263	0.000207442	-1.46546e-10	-1.08261
52984679	chr16:52984679:A:G	3.15415e-09	-1.50575	-0.48663	0.000101667	-1.40081	-0.394711	0.000101665	-1.40081	-0.394963
52984721	chr16:52984721:C:T	3.10598e-08	0.29481	-3.11501e-10	0.000687092	0.115246	-3.11501e-10	0.000687267	0.115263	-3.11501e-10
52984791	chr16:52984791:C:T	6.32889e-09	-1.46546e-10	-1.29598	0.000167173	-1.46546e-10	-1.29819	0.000167212	-1.46546e-10	-1.2982
52984881	chr16:52984881:C:T	1.31694e-09	-1.68353	-1.18227	3.36244e-05	-1.67528	-1.22669	3.36332e-05	-1.67528	-1.22666
52984940	chr16:52984940:A:G	2.80811e-08	1.21149	-1.01749	0.000783668	1.21281	-0.966043	0.000783843	1.21281	-0.966064
52985143	chr16:52985143:C:T	6.48538e-09	-1.46546e-10	-1.27155	0.000172163	-1.46546e-10	-1.26878	0.000172204	-1.46546e-10	-1.26878
52985432	chr16:52985432:G:A	1.75911e-09	-1.34267	-1.23362	4.52507e-05	-1.34301	-1.26199	4.52614e-05	-1.34301	-1.26199
52985440	chr16:52985440:A:G	2.08898e-09	-1.19938	-1.20505	5.34585e-05	-1.19987	-1.23844	5.34708e-05	-1.19987	-1.23845
52985532	chr16:52985532:A:G	6.54523e-09	-1.46546e-10	-1.26237	0.00017777	-1.46546e-10	-1.23673	0.000177811	-1.46546e-10	-1.23674
52986334	chr16:52986334:A:G	2.55852e-09	-1.18773	-1.01394	5.65222e-05	-1.42799	-0.954599	5.65263e-05	-1.42798	-0.95477
52986784	chr16:52986784:G:A	9.43635e-09	0.382871	-1.27941	0.000139209	-0.190231	-1.29101	0.000139242	-0.190218	-1.29103
52986801	chr16:52986801:C:T	2.62278e-09	-1.17504	-1.00182	8.37257e-05	-0.91504	-1.07464	8.3748e-05	-0.915031	-1.07462
52986896	chr16:52986896:G:A	5.9924e-09	-1.35061	-3.11501e-10	0.000134731	-1.51395	-3.11501e-10	0.000134762	-1.51395	-3.11501e-10
52987117	chr16:52987117:A:T	2.48519e-09	-1.20421	-1.02655	5.50245e-05	-1.44022	-0.969225	5.50287e-05	-1.44021	-0.969391
52987342	chr16:52987342:C:T	2.70921e-09	-1.17178	-0.972664	5.91361e-05	-1.41267	-0.924709	5.91404e-05	-1.41267	-0.924878
52987719	chr16:52987719:G:T	1.30381e-08	-0.573226	-3.11501e-10	0.000169662	-1.28342	-3.11501e-10	0.000169702	-1.28342	-3.11501e-10
52987764	chr16:52987764:G:C	1.48934e-08	-1.46546e-10	-0.440187	0.000467145	-1.46546e-10	-0.270582	0.000467229	-1.46546e-10	-0.270639
52988036	chr16:52988036:C:T	6.51267e-09	-0.609741	-0.657612	0.000181079	-0.501347	-0.716941	0.000181064	-0.501345	-0.717261
52988052	chr16:52988052:G:T	2.53416e-09	-1.09011	-1.12113	5.23875e-05	-1.34888	-1.10967	5.23932e-05	-1.34888	-1.10981
52988181	chr16:52988181:C:T	4.34442e-09	-1.67221	-3.11501e-10	0.000114185	-1.6794	-3.11501e-10	0.000114212	-1.6794	-3.11501e-10
52988399	chr16:52988399:A:G	2.71994e-09	-1.20517	-0.935322	5.67568e-05	-1.42549	-0.952961	5.67614e-05	-1.42548	-0.953122
52988698	chr16:52988698:C:T	3.20236e-09	-1.11519	-0.862026	9.99655e-05	-0.860276	-0.952121	9.99915e-05	-0.860267	-0.952107
52988975	chr16:52988975:A:G	1.5582e-08	-1.46546e-10	-0.394988	0.000515235	-1.46546e-10	-0.172599	0.000515358	-1.46546e-10	-0.172598
52989410	chr16:52989410:T:C	6.80115e-09	-1.46546e-10	-1.22401	0.000181802	-1.46546e-10	-1.2143	0.000181843	-1.46546e-10	-1.21431
52990320	chr16:52990320:C:T	5.10144e-09	-1.37454	-0.137037	9.49766e-05	-1.57171	-0.291879	9.49904e-05	-1.57171	-0.291969
52990654	chr16:52990654:A:G	2.64776e-09	-1.17169	-0.995705	5.5052e-05	-1.40119	-1.00775	5.50573e-05	-1.40119	-1.0079
52990663	chr16:52990663:T:C	3.38162e-09	-1.00544	-0.917312	0.000108942	-0.726132	-1.00028	0.00010897	-0.726122	-1.00027
52991081	chr16:52991081:A:T	5.8985e-09	-0.721097	-0.645308	0.000162989	-0.619802	-0.703738	0.000162975	-0.6198	-0.704059
52991121	chr16:52991121:A:T	2.6183e-09	-1.18384	-0.994739	5.46399e-05	-1.41084	-1.00562	5.46451e-05	-1.41083	-1.00577
52991338	chr16:52991338:T:C	8.29367e-09	0.207205	-1.23282	0.000121142	-0.354242	-1.26602	0.000121169	-0.354229	-1.26605
52991438	chr16:52991438:A:G	7.07185e-09	-1.46546e-10	-1.18498	0.000204678	-1.46546e-10	-1.09579	0.00020472	-1.46546e-10	-1.09582
52991480	chr16:52991480:C:T	2.50148e-09	-1.22199	-1.00223	5.26568e-05	-1.43878	-1.01465	5.2662e-05	-1.43878	-1.01479
52991595	chr16:52991595:A:T	1.18449e-08	-1.46546e-10	-0.669209	0.000302132	-1.46546e-10	-0.706358	0.000302204	-1.46546e-10	-0.706358
52991763	chr16:52991763:A:G	7.99217e-09	0.234706	-1.29735	0.000119324	-0.336863	-1.29851	0.000119355	-0.33685	-1.29851
52991904	chr16:52991904:T:A	7.4477e-09	0.108502	-1.2417	0.000109869	-0.446375	-1.27156	0.000109893	-0.446362	-1.27159
52992173	chr16:52992173:T:C	6.42889e-09	-1.46546e-10	-1.2803	0.000170751	-1.46546e-10	-1.27701	0.000170792	-1.46546e-10	-1.27702
52992233	chr16:52992233:A:G	3.34577e-09	-0.809896	-1.12351	5.23883e-05	-1.28513	-1.17341	5.24046e-05	-1.28512	-1.17334
52992328	chr16:52992328:G:A	3.85328e-09	-0.511862	-1.28032	5.89915e-05	-1.06884	-1.27099	5.90073e-05	-1.06883	-1.27096
52992432	chr16:52992432:A:T	1.11599e-07	-1.46546e-10	1.57381	0.00406003	-1.46546e-10	1.89172	0.00405124	-1.46546e-10	1.88932
52992490	chr16:52992490:A:G	4.46047e-09	-1.64585	-3.11501e-10	0.000118144	-1.64532	-3.11501e-10	0.000118172	-1.64532	-3.11501e-10
52992691	chr16:52992691:G:A	1.1309e-08	-1.46546e-10	-0.715507	0.000321623	-1.46546e-10	-0.643842	0.000321682	-1.46546e-10	-0.643894
52992846	chr16:52992846:C:T	7.12547e-09	-1.17743	-3.11501e-10	0.000174278	-1.25657	-3.11501e-10	0.00017432	-1.25657	-3.11501e-10
52993193	chr16:52993193:A:G	6.62994e-09	-1.46546e-10	-1.24951	0.00017426	-1.46546e-10	-1.25667	0.000174301	-1.46546e-10	-1.25667
52993200	chr16:52993200:A:G	3.20893e-09	-1.33417	-0.640999	7.67875e-05	-1.23399	-0.842189	7.68e-05	-1.23398	-0.84227
52993203	chr16:52993203:T:C	6.37609e-09	-1.46546e-10	-1.28855	0.000169433	-1.46546e-10	-1.28477	0.000169473	-1.46546e-10	-1.28477
52994061	chr16:52994061:G:A	2.56624e-09	-1.14824	-1.05042	5.29872e-05	-1.38321	-1.06396	5.29931e-05	-1.3832	-1.0641
52994346	chr16:52994346:T:C	5.06433e-09	-1.51888	-3.11501e-10	0.000173147	-1.26308	-3.11501e-10	0.000173187	-1.26309	-3.11501e-10
52994439	chr16:52994439:C:T	6.51485e-09	-1.46546e-10	-1.26702	0.000169735	-1.46546e-10	-1.28299	0.000169775	-1.46546e-10	-1.28299
52994849	chr16:52994849:G:A	6.50768e-09	-1.46546e-10	-1.26812	0.000168058	-1.46546e-10	-1.29291	0.000168099	-1.46546e-10	-1.29291
52995107	chr16:52995107:C:T	8.72049e-09	-1.46546e-10	-0.975428	0.000227184	-1.46546e-10	-0.991462	0.000227242	-1.46546e-10	-0.991444
52996177	chr16:52996177:A:C	2.1165e-09	-1.48468	-0.906655	4.29323e-05	-1.63772	-1.01987	4.29411e-05	-1.63772	-1.01991
52996402	chr16:52996402:T:C	6.4808e-09	-1.46546e-10	-1.27226	0.000167617	-1.46546e-10	-1.29554	0.000167658	-1.46546e-10	-1.29554
52996634	chr16:52996634:G:GTCT	1.56814e-08	-1.46546e-10	-0.388625	0.000441819	-1.46546e-10	-0.326323	0.000441934	-1.46546e-10	-0.326299
52996636	chr16:52996636:C:A	1.51856e-08	-1.46546e-10	-0.420756	0.000427378	-1.46546e-10	-0.359554	0.000427489	-1.46546e-10	-0.35953
52996797	chr16:52996797:T:C	9.22256e-09	-1.46546e-10	-0.919451	0.000226969	-1.46546e-10	-0.99241	0.000227027	-1.46546e-10	-0.992389
52996890	chr16:52996890:C:T	1.56812e-08	-1.46546e-10	-0.388642	0.000334735	-1.46546e-10	-0.603884	0.000334809	-1.46546e-10	-0.603898
52996951	chr16:52996951:T:A	5.6162e-09	-1.33146	-0.0839924	0.000101681	-1.54903	-0.246352	0.000101695	-1.54903	-0.246445
52996988	chr16:52996988:C:T	6.57293e-09	-1.46546e-10	-1.25814	0.000168646	-1.46546e-10	-1.28942	0.000168687	-1.46546e-10	-1.28941
52997254	chr16:52997254:A:G	5.1921e-09	-1.36589	-0.128072	9.5519e-05	-1.57078	-0.287112	9.55328e-05	-1.57079	-0.287204
52997468	chr16:52997468:G:A	7.59709e-09	-1.46546e-10	-1.11334	0.00019321	-1.46546e-10	-1.15344	0.000193259	-1.46546e-10	-1.15343
52997587	chr16:52997587:T:C	5.91683e-09	-1.40903	0.0457236	0.000131975	-1.59289	0.0582797	0.000131989	-1.59289	0.0581476
52997723	chr16:52997723:G:A	5.5372e-09	-1.39517	-0.0344482	0.000122808	-1.58445	-0.0221499	0.000122821	-1.58445	-0.022278
52997844	chr16:52997844:G:A	6.10343e-09	-1.38318	0.0509305	0.000134783	-1.57708	0.0635165	0.000134796	-1.57708	0.0633841
52998212	chr16:52998212:T:C	1.99334e-08	-1.46546e-10	-0.148709	0.000508685	-1.46546e-10	-0.185393	0.000508768	-1.46546e-10	-0.185467
52998355	chr16:52998355:A:G	5.04324e-09	-1.3583	-0.164759	0.000110875	-1.56039	-0.148433	0.000110887	-1.56039	-0.148561
52998525	chr16:52998525:G:A	6.40589e-09	-1.46546e-10	-1.28389	0.000170377	-1.46546e-10	-1.27921	0.000170417	-1.46546e-10	-1.27921
52998888	chr16:52998888:G:A	3.92307e-09	-0.501486	-1.27274	5.95655e-05	-1.06795	-1.2622	5.95816e-05	-1.06794	-1.26217
52998970	chr16:52998970:T:C	1.12659e-08	-1.46546e-10	-0.719326	0.000271823	-1.46546e-10	-0.812071	0.000271896	-1.46546e-10	-0.812041
52999260	chr16:52999260:G:A	6.44666e-09	-1.46546e-10	-1.27754	0.000171615	-1.46546e-10	-1.27197	0.000171656	-1.46546e-10	-1.27197
52999699	chr16:52999699:T:C	5.91889e-09	-1.35271	-0.0102428	0.000127891	-1.55865	-0.00739028	0.000127904	-1.55865	-0.00752744
53000214	chr16:53000214:G:A	6.34151e-09	-1.46546e-10	-1.29399	0.000167413	-1.46546e-10	-1.29676	0.000167453	-1.46546e-10	-1.29676
53000671	chr16:53000671:T:C	6.41069e-09	-1.42378	0.140641	0.000152694	-1.59911	0.210329	0.000152717	-1.59911	0.210242
53000760	chr16:53000760:G:A	9.8143e-09	-1.46546e-10	-0.857262	0.000235532	-1.46546e-10	-0.955373	0.000235596	-1.46546e-10	-0.955342
53000780	chr16:53000780:A:G	3.82829e-09	-0.504411	-1.29428	5.76795e-05	-1.07139	-1.29093	5.76943e-05	-1.07138	-1.29092
53000794	chr16:53000794:T:C	7.77576e-09	-1.46546e-10	-1.09009	0.000216458	-1.46546e-10	-1.03983	0.000216507	-1.46546e-10	-1.03983
53000809	chr16:53000809:C:A	3.92481e-09	-1.41235	-0.361434	7.54511e-05	-1.59798	-0.49576	7.5463e-05	-1.59798	-0.495838
53000944	chr16:53000944:C:T	3.56292e-09	-0.571419	-1.2991	5.47347e-05	-1.11663	-1.29809	5.47483e-05	-1.11663	-1.29809
53001259	chr16:53001259:A:G	3.20192e-09	-1.39668	-0.580675	7.28133e-05	-1.57876	-0.550568	7.28234e-05	-1.57876	-0.550665
53001297	chr16:53001297:C:T	6.39756e-09	-1.46546e-10	-1.28519	0.000169573	-1.46546e-10	-1.28394	0.000169612	-1.46546e-10	-1.28394
53001370	chr16:53001370:G:A	6.96217e-09	-1.46546e-10	-1.20061	0.000191563	-1.46546e-10	-1.162	0.000191615	-1.46546e-10	-1.16197
53001478	chr16:53001478:A:G	7.08282e-09	-1.46546e-10	-1.18343	0.000204608	-1.46546e-10	-1.09613	0.00020465	-1.46546e-10	-1.09616
53001564	chr16:53001564:G:A	1.09986e-08	-1.46546e-10	-0.743332	0.000268645	-1.46546e-10	-0.823831	0.000268716	-1.46546e-10	-0.823806
53001680	chr16:53001680:A:G	3.15751e-09	-1.31198	-0.679343	7.58031e-05	-1.20794	-0.881142	7.58159e-05	-1.20793	-0.881218
53001681	chr16:53001681:G:GC	6.30909e-09	-1.46546e-10	-1.29911	0.000167169	-1.46546e-10	-1.29822	0.000167208	-1.46546e-10	-1.29822
53001693	chr16:53001693:G:A	6.3116e-09	-1.46546e-10	-1.29871	0.000167744	-1.46546e-10	-1.29478	0.000167784	-1.46546e-10	-1.29478
53002134	chr16:53002134:C:T	5.25142e-09	-1.4052	-0.0774068	9.91194e-05	-1.59392	-0.226973	9.91336e-05	-1.59393	-0.227065
53002173	chr16:53002173:G:T	5.63444e-09	-1.3874	-0.0248069	0.000112862	-1.58029	-0.11077	0.000112884	-1.58029	-0.110809
53002219	chr16:53002219:T:C	8.04228e-09	-0.950572	-0.105819	0.000160961	-1.22841	-0.107651	0.000160962	-1.2284	-0.107888
53002386	chr16:53002386:C:T	1.76902e-08	-1.46546e-10	-0.268091	0.000410315	-1.46546e-10	-0.400297	0.000410425	-1.46546e-10	-0.400266
53002478	chr16:53002478:A:C	7.10113e-09	-1.46546e-10	-1.18085	0.000201671	-1.46546e-10	-1.11059	0.00020172	-1.46546e-10	-1.11058
53002932	chr16:53002932:C:T	4.94242e-09	-1.32825	-0.215003	9.11693e-05	-1.5497	-0.354802	9.1183e-05	-1.5497	-0.354887
53003215	chr16:53003215:C:T	2.19417e-09	-1.69312	-0.662179	5.91215e-05	-1.6194	-0.718226	5.91362e-05	-1.6194	-0.718219
53003228	chr16:53003228:G:T	5.54155e-09	-1.33012	-0.0987041	0.000101682	-1.55094	-0.244432	0.000101697	-1.55094	-0.244523
53003232	chr16:53003232:C:T	5.36513e-09	-1.33254	-0.128641	9.87021e-05	-1.55253	-0.272585	9.87164e-05	-1.55253	-0.272675
53003263	chr16:53003263:G:A	7.23588e-09	-1.46546e-10	-1.16205	0.000206527	-1.46546e-10	-1.08679	0.000206574	-1.46546e-10	-1.0868
53003435	chr16:53003435:T:C	4.24009e-09	-1.69652	-3.11501e-10	0.000123588	-1.60027	-3.11501e-10	0.000123617	-1.60027	-3.11501e-10
53003447	chr16:53003447:A:G	7.1442e-09	-1.46546e-10	-1.1748	0.000181122	-1.46546e-10	-1.21805	0.000181166	-1.46546e-10	-1.21805
53003617	chr16:53003617:T:C	2.52088e-09	-1.07078	-1.14571	5.35224e-05	-1.33671	-1.10041	5.3529e-05	-1.33671	-1.10053
53003763	chr16:53003763:A:G	4.70407e-09	-0.293546	-1.29913	6.68838e-05	-0.916045	-1.29822	6.69004e-05	-0.916038	-1.29822
53003904	chr16:53003904:G:A	7.51417e-09	-1.46546e-10	-1.12431	0.000201173	-1.46546e-10	-1.11306	0.000201217	-1.46546e-10	-1.11307
53003953	chr16:53003953:A:G	1.15674e-08	-1.46546e-10	-0.692915	0.000280684	-1.46546e-10	-0.779994	0.000280757	-1.46546e-10	-0.77997
53004200	chr16:53004200:G:A	6.96869e-09	-1.46546e-10	-1.19968	0.000181569	-1.46546e-10	-1.21559	0.000181611	-1.46546e-10	-1.21559
53004250	chr16:53004250:G:A	1.02005e-08	-1.46546e-10	-0.81867	0.000318014	-1.46546e-10	-0.655125	0.00031809	-1.46546e-10	-0.655126
53004305	chr16:53004305:A:T	7.22739e-09	-1.46546e-10	-1.16323	0.000190441	-1.46546e-10	-1.16788	0.000190488	-1.46546e-10	-1.16787
53004625	chr16:53004625:C:T	8.51027e-09	-1.46546e-10	-0.999829	0.000229802	-1.46546e-10	-0.980003	0.000229853	-1.46546e-10	-0.980018
53004920	chr16:53004920:C:T	7.66194e-09	-1.46546e-10	-1.10484	0.000226234	-1.46546e-10	-0.995653	0.000226278	-1.46546e-10	-0.995695
53005063	chr16:53005063:T:G	6.77463e-09	-1.46546e-10	-1.22792	0.000170937	-1.46546e-10	-1.27593	0.000170979	-1.46546e-10	-1.27592
53005334	chr16:53005334:T:C	3.9838e-09	-0.580985	-1.17788	6.38127e-05	-1.11966	-1.14161	6.38317e-05	-1.11966	-1.14155
53005492	chr16:53005492:T:A	3.8067e-09	-1.36834	-0.435997	7.26656e-05	-1.5756	-0.555756	7.2677e-05	-1.5756	-0.555835
53005731	chr16:53005731:A:G	1.22663e-08	-1.46546e-10	-0.634246	0.000352532	-1.46546e-10	-0.552081	0.000352647	-1.46546e-10	-0.55199
53006225	chr16:53006225:A:T	9.14729e-09	0.334177	-1.26182	0.000149429	-0.192637	-1.21776	0.000149472	-0.192624	-1.21772
53006496	chr16:53006496:GGAT:G	5.90873e-09	-1.36467	-3.11501e-10	0.000145102	-1.43978	-3.11501e-10	0.000145137	-1.43978	-3.11501e-10
53006619	chr16:53006619:C:A	1.14716e-08	-1.46546e-10	-0.701227	0.000278996	-1.46546e-10	-0.786025	0.000279069	-1.46546e-10	-0.785999
53006686	chr16:53006686:T:C	4.82008e-09	-0.835163	-0.73315	9.20126e-05	-1.16319	-0.732103	9.20358e-05	-1.1632	-0.73208
53006857	chr16:53006857:G:A	3.25385e-09	-1.44476	-0.516504	6.45583e-05	-1.62002	-0.629631	6.45689e-05	-1.62002	-0.629704
53006882	chr16:53006882:G:A	3.27327e-09	-1.44318	-0.512133	6.48801e-05	-1.61916	-0.625526	6.48906e-05	-1.61916	-0.625599
53007007	chr16:53007007:A:T	7.80539e-09	-1.08629	-3.11501e-10	0.000286305	-0.760164	-3.11501e-10	0.000286375	-0.760155	-3.11501e-10
53007070	chr16:53007070:T:C	1.06127e-08	-1.46546e-10	-0.779053	0.00023901	-1.46546e-10	-0.940719	0.000239076	-1.46546e-10	-0.940679
53007279	chr16:53007279:GA:G	4.20332e-09	-0.407769	-1.29746	6.24033e-05	-0.997841	-1.28576	6.24195e-05	-0.997835	-1.28575
53007296	chr16:53007296:A:G	1.24803e-08	-1.46546e-10	-0.616955	0.000301051	-1.46546e-10	-0.709942	0.00030113	-1.46546e-10	-0.709917
53007473	chr16:53007473:T:A	6.5238e-09	-1.46546e-10	-1.26565	0.000170311	-1.46546e-10	-1.2796	0.000170351	-1.46546e-10	-1.2796
53007613	chr16:53007613:C:T	8.17621e-09	-1.46546e-10	-1.03987	0.000205753	-1.46546e-10	-1.09054	0.000205803	-1.46546e-10	-1.09054
53007934	chr16:53007934:T:C	1.0464e-08	-1.46546e-10	-0.793163	0.00023634	-1.46546e-10	-0.951949	0.000236406	-1.46546e-10	-0.95191
53008077	chr16:53008077:G:A	7.28011e-09	-1.46546e-10	-1.15596	0.000208918	-1.46546e-10	-1.07528	0.000208968	-1.46546e-10	-1.07528
53008259	chr16:53008259:T:G	2.54584e-09	-1.38825	-0.818389	4.91643e-05	-1.58036	-0.941698	4.91743e-05	-1.58035	-0.941735
53008347	chr16:53008347:A:C	7.57405e-09	-1.46546e-10	-1.11637	0.000195601	-1.46546e-10	-1.14115	0.000195648	-1.46546e-10	-1.14114
53009379	chr16:53009379:C:T	6.59284e-09	-1.46546e-10	-1.25512	0.000168552	-1.46546e-10	-1.28998	0.000168593	-1.46546e-10	-1.28997
53009714	chr16:53009714:C:G	4.80958e-09	-1.57049	-3.11501e-10	0.000117441	-1.65128	-3.11501e-10	0.000117469	-1.65128	-3.11501e-10
53009757	chr16:53009757:C:T	2.08693e-08	-1.46546e-10	-0.102823	0.000428351	-1.46546e-10	-0.357279	0.000428451	-1.46546e-10	-0.357282
53009813	chr16:53009813:AT:A	7.63067e-09	-1.10893	-3.11501e-10	0.000165691	-1.3071	-3.11501e-10	0.00016573	-1.3071	-3.11501e-10
53010083	chr16:53010083:C:T	3.03057e-09	-0.92444	-1.10791	5.67553e-05	-1.20711	-1.17137	5.67657e-05	-1.2071	-1.17143
53010104	chr16:53010104:T:C	3.23164e-09	-1.42938	-0.538733	6.38405e-05	-1.61145	-0.64938	6.3851e-05	-1.61146	-0.649452
53010405	chr16:53010405:A:G	1.83319e-08	-0.232462	-3.11501e-10	0.000209876	-1.07071	-3.11501e-10	0.000209926	-1.07071	-3.11501e-10
53010795	chr16:53010795:T:C	3.22811e-09	-1.35086	-0.618351	7.67539e-05	-1.2455	-0.831118	7.67664e-05	-1.24549	-0.8312
53010894	chr16:53010894:C:A	6.55475e-09	-1.46546e-10	-1.26091	0.000168143	-1.46546e-10	-1.29241	0.000168184	-1.46546e-10	-1.2924
53010925	chr16:53010925:A:C	6.99581e-09	-1.46546e-10	-1.19579	0.000192703	-1.46546e-10	-1.15607	0.000192755	-1.46546e-10	-1.15604
53011229	chr16:53011229:A:G	2.28378e-09	-1.03414	-1.28114	4.62494e-05	-1.30245	-1.28072	4.62591e-05	-1.30245	-1.28075
53011346	chr16:53011346:TG:T	1.19501e-08	-1.46546e-10	-0.660366	0.000342819	-1.46546e-10	-0.580019	0.000342931	-1.46546e-10	-0.579929
53011915	chr16:53011915:G:A	3.87714e-09	-0.620069	-1.16594	6.30183e-05	-1.14494	-1.12885	6.30372e-05	-1.14494	-1.1288
53012222	chr16:53012222:T:C	3.69086e-09	-0.641044	-1.1942	5.95971e-05	-1.16678	-1.16284	5.96147e-05	-1.16677	-1.16278
53012294	chr16:53012294:T:C	8.00132e-09	-1.46546e-10	-1.0615	0.000206214	-1.46546e-10	-1.08831	0.000206262	-1.46546e-10	-1.08831
53012449	chr16:53012449:A:G	8.0847e-09	-1.46546e-10	-1.05113	0.000208119	-1.46546e-10	-1.07911	0.000208168	-1.46546e-10	-1.07911
53012587	chr16:53012587:A:C	6.37865e-09	-1.46546e-10	-1.28815	0.000167151	-1.46546e-10	-1.29832	0.000167191	-1.46546e-10	-1.29832
53012770	chr16:53012770:G:A	3.48032e-09	-1.44397	-0.450008	6.87275e-05	-1.62027	-0.566807	6.87383e-05	-1.62027	-0.566885
53012998	chr16:53012998:A:G	7.94539e-09	-1.46546e-10	-1.06851	0.000199354	-1.46546e-10	-1.12214	0.000199358	-1.46546e-10	-1.12236
53013353	chr16:53013353:A:T	9.53799e-09	0.412776	-1.2986	0.000110835	-0.411814	-1.29737	0.000110863	-0.411802	-1.29736
53013507	chr16:53013507:A:G	8.65968e-09	-1.46546e-10	-0.982425	0.000259144	-1.46546e-10	-0.85984	0.000259203	-1.46546e-10	-0.859848
53013864	chr16:53013864:T:C	9.0084e-09	-1.46546e-10	-0.942946	0.000264385	-1.46546e-10	-0.839814	0.000264454	-1.46546e-10	-0.839793
53013998	chr16:53013998:T:C	8.25301e-09	-1.46546e-10	-1.03052	0.000221956	-1.46546e-10	-1.01474	0.000222	-1.46546e-10	-1.01478
53014047	chr16:53014047:C:G	6.30985e-09	-1.46546e-10	-1.29899	0.000167978	-1.46546e-10	-1.29339	0.000168017	-1.46546e-10	-1.29339
53014064	chr16:53014064:C:A	7.32096e-09	-1.46546e-10	-1.15036	0.00020705	-1.46546e-10	-1.08426	0.000207098	-1.46546e-10	-1.08427
53014137	chr16:53014137:G:A	6.77708e-09	-1.46546e-10	-1.22756	0.000172202	-1.46546e-10	-1.26855	0.000172243	-1.46546e-10	-1.26855
53014199	chr16:53014199:G:A	1.67147e-08	-1.46546e-10	-0.324817	0.000350156	-1.46546e-10	-0.558844	0.000350239	-1.46546e-10	-0.558844
53014301	chr16:53014301:G:A	8.28365e-09	-1.46546e-10	-1.02682	0.000222813	-1.46546e-10	-1.01089	0.000222857	-1.46546e-10	-1.01093
53014352	chr16:53014352:T:C	8.34018e-09	-1.46546e-10	-1.02002	0.00022435	-1.46546e-10	-1.00401	0.000224395	-1.46546e-10	-1.00405
53014543	chr16:53014543:C:T	1.9018e-09	-1.55583	-0.942479	4.55216e-05	-1.68396	-0.915073	4.55345e-05	-1.68396	-0.915028
53014799	chr16:53014799:T:C	6.97706e-09	-1.46546e-10	-1.19848	0.000186291	-1.46546e-10	-1.18991	0.000186331	-1.46546e-10	-1.18994
53014908	chr16:53014908:C:A	9.28728e-09	-1.46546e-10	-0.912458	0.000230255	-1.46546e-10	-0.978035	0.000230313	-1.46546e-10	-0.978019
53015302	chr16:53015302:G:A	4.45185e-09	-0.997846	-0.649937	0.000124965	-0.899912	-0.689276	0.000124963	-0.899911	-0.689529
53015332	chr16:53015332:T:C	3.29214e-09	-0.763314	-1.18625	5.47832e-05	-1.17363	-1.24021	5.47961e-05	-1.17362	-1.24022
53015427	chr16:53015427:G:A	6.94481e-09	-1.46546e-10	-1.20311	0.000185417	-1.46546e-10	-1.19462	0.000185456	-1.46546e-10	-1.19464
53015472	chr16:53015472:C:G	4.8877e-09	-1.55438	-3.11501e-10	0.000112756	-1.692	-3.11501e-10	0.000112783	-1.692	-3.11501e-10
53015518	chr16:53015518:A:C	4.45724e-09	-0.99886	-0.647714	0.000125118	-0.901613	-0.68635	0.000125116	-0.901611	-0.686605
53015630	chr16:53015630:G:T	4.90175e-09	-0.935005	-0.616507	0.000138119	-0.832591	-0.656514	0.000138116	-0.83259	-0.656774
53015858	chr16:53015858:C:A	3.38628e-08	-1.46546e-10	0.381214	0.000632725	-1.46546e-10	0.0328128	0.000632871	-1.46546e-10	0.032808
53015883	chr16:53015883:G:A	6.43437e-09	-1.46546e-10	-1.27945	0.000170942	-1.46546e-10	-1.2759	0.000170981	-1.46546e-10	-1.27591
53015889	chr16:53015889:A:T	7.92734e-09	-1.46546e-10	-1.07079	0.000197421	-1.46546e-10	-1.13188	0.000197471	-1.46546e-10	-1.13187
53016073	chr16:53016073:C:G	6.35663e-09	-1.46546e-10	-1.29161	0.00016748	-1.46546e-10	-1.29636	0.00016752	-1.46546e-10	-1.29636
53016412	chr16:53016412:A:C	9.63262e-09	-1.46546e-10	-0.875948	0.000229906	-1.46546e-10	-0.979553	0.000229967	-1.46546e-10	-0.979524
53016450	chr16:53016450:G:A	1.36274e-09	-1.57795	-1.25366	3.38872e-05	-1.63511	-1.25908	3.38956e-05	-1.63511	-1.25907
53016590	chr16:53016590:G:A	2.53662e-08	-1.46546e-10	0.092313	0.000488892	-1.46546e-10	-0.225082	0.000489004	-1.46546e-10	-0.225088
53016675	chr16:53016675:C:T	8.08761e-09	-1.46546e-10	-1.05077	0.0002347	-1.46546e-10	-0.958916	0.000234749	-1.46546e-10	-0.95894
53017116	chr16:53017116:T:C	1.27813e-09	-1.59778	-1.29793	3.87479e-05	-1.46125	-1.2989	3.87574e-05	-1.46124	-1.2989
53017329	chr16:53017329:G:A	6.14729e-09	-1.32509	-3.11501e-10	0.000143687	-1.44958	-3.11501e-10	0.000143721	-1.44958	-3.11501e-10
53017605	chr16:53017605:A:G	2.40893e-09	-1.53897	-0.72295	5.61907e-05	-1.66488	-0.723596	5.62022e-05	-1.66487	-0.723631
53017811	chr16:53017811:TA:T	1.69697e-09	-1.46715	-1.1451	4.24155e-05	-1.55142	-1.11829	4.24235e-05	-1.55142	-1.11834
53018012	chr16:53018012:T:C	2.31777e-09	-1.64852	-0.65198	5.8663e-05	-1.69838	-0.647036	5.86755e-05	-1.69838	-0.647061
53018631	chr16:53018631:T:G	1.38315e-08	-1.46546e-10	-0.514157	0.00029006	-1.46546e-10	-0.747135	0.000290127	-1.46546e-10	-0.747142
53018663	chr16:53018663:G:A	6.73882e-09	-1.46546e-10	-1.23322	0.000176757	-1.46546e-10	-1.24245	0.0001768	-1.46546e-10	-1.24244
53018741	chr16:53018741:A:G	6.57943e-09	-1.46546e-10	-1.25716	0.000176357	-1.46546e-10	-1.24471	0.000176397	-1.46546e-10	-1.24472
53018793	chr16:53018793:C:A	1.35048e-08	-1.46546e-10	-0.538059	0.000340457	-1.46546e-10	-0.586934	0.000340541	-1.46546e-10	-0.586924
53018812	chr16:53018812:A:G	1.38704e-08	-1.46546e-10	-0.511343	0.000290581	-1.46546e-10	-0.745339	0.000290648	-1.46546e-10	-0.745346
53018887	chr16:53018887:G:C	1.03638e-08	0.454027	-1.25681	0.000440004	0.795269	-1.12571	0.000440104	0.795271	-1.12572
53019100	chr16:53019100:T:C	6.32642e-09	-1.46546e-10	-1.29637	0.000167046	-1.46546e-10	-1.29895	0.000167086	-1.46546e-10	-1.29895
53019190	chr16:53019190:T:C	2.90757e-09	-1.53207	-0.541713	6.20272e-05	-1.65684	-0.632811	6.20394e-05	-1.65683	-0.632854
53019595	chr16:53019595:A:G	2.37308e-09	-1.26071	-1.0162	5.09926e-05	-1.48698	-0.998558	5.10039e-05	-1.48697	-0.998582
53020365	chr16:53020365:T:C	3.17781e-08	-1.46546e-10	0.317674	0.000828376	-1.46546e-10	0.302245	0.000828523	-1.46546e-10	0.302185
53020433	chr16:53020433:T:C	2.00348e-08	-1.46546e-10	-0.14363	0.000390175	-1.46546e-10	-0.450628	0.000390265	-1.46546e-10	-0.450633
53020498	chr16:53020498:A:G	1.28082e-09	-1.68041	-1.2132	3.38812e-05	-1.65078	-1.24358	3.38878e-05	-1.65077	-1.24363
53020876	chr16:53020876:G:A	2.13723e-08	-1.42275	1.34374	0.000395215	-1.45196	1.01417	0.000395254	-1.45196	1.01403
53021055	chr16:53021055:G:A	1.46467e-08	-1.46546e-10	-0.456892	0.000448386	-1.46546e-10	-0.311567	0.000448514	-1.46546e-10	-0.31152
53021189	chr16:53021189:T:C	5.2656e-09	-1.47991	-3.11501e-10	0.000113147	-1.68854	-3.11501e-10	0.000113174	-1.68853	-3.11501e-10
53021205	chr16:53021205:T:C	6.55396e-09	-1.46546e-10	-1.26103	0.000173058	-1.46546e-10	-1.2636	0.0001731	-1.46546e-10	-1.26359
53021303	chr16:53021303:T:C	2.92375e-08	0.374788	-0.14044	0.000643281	-0.131446	0.180805	0.000643345	-0.131419	0.180641
53021332	chr16:53021332:C:T	1.79415e-08	-1.46546e-10	-0.253988	0.000379539	-1.46546e-10	-0.478265	0.000379646	-1.46546e-10	-0.478219
53021625	chr16:53021625:G:A	4.38797e-09	-1.66224	-3.11501e-10	0.000116997	-1.65507	-3.11501e-10	0.000117025	-1.65507	-3.11501e-10
53021645	chr16:53021645:T:A	3.4747e-08	-0.504645	0.911636	0.000837886	-0.531698	0.845358	0.000837993	-0.531694	0.845244
53021966	chr16:53021966:A:G	1.78746e-09	-1.54514	-1.01517	4.6921e-05	-1.45545	-1.11331	4.69333e-05	-1.45545	-1.11328
53022163	chr16:53022163:G:A	1.34076e-08	-1.46546e-10	-0.545283	0.000286706	-1.46546e-10	-0.758764	0.000286779	-1.46546e-10	-0.758747
53022183	chr16:53022183:A:C	3.63021e-09	-0.695116	-1.1567	0.00010474	-0.640689	-1.12505	0.000104761	-0.64071	-1.12507
53022198	chr16:53022198:G:A	6.1575e-09	-1.32343	-3.11501e-10	0.000195844	-1.1399	-3.11501e-10	0.000195889	-1.13991	-3.11501e-10
53022652	chr16:53022652:T:C	1.37638e-08	-1.46546e-10	-0.519059	0.00029152	-1.46546e-10	-0.742115	0.000291593	-1.46546e-10	-0.742099
53022676	chr16:53022676:A:G	1.34709e-08	-1.46546e-10	-0.54057	0.000289539	-1.46546e-10	-0.748932	0.000289613	-1.46546e-10	-0.748913
53023390	chr16:53023390:G:A	8.18122e-09	-1.46546e-10	-1.03926	0.000213754	-1.46546e-10	-1.0524	0.000213801	-1.46546e-10	-1.05241
53023458	chr16:53023458:C:T	1.60585e-09	-1.38619	-1.28126	4.30691e-05	-1.3948	-1.25962	4.30784e-05	-1.39481	-1.25963
53023522	chr16:53023522:G:A	1.55016e-08	-1.46546e-10	-0.400159	0.000326177	-1.46546e-10	-0.629783	0.00032626	-1.46546e-10	-0.629763
53023554	chr16:53023554:G:A	1.59386e-08	0.464975	-0.837337	0.000301925	-0.00840674	-0.698638	0.000301978	-0.00837886	-0.698727
53023601	chr16:53023601:C:A	8.8061e-09	-1.46546e-10	-0.965659	0.000229561	-1.46546e-10	-0.981054	0.000229611	-1.46546e-10	-0.981071
53023752	chr16:53023752:C:T	4.14677e-09	-0.949303	-0.769472	0.000110831	-0.94684	-0.762372	0.000110856	-0.946822	-0.762403
53024064	chr16:53024064:A:G	1.11129e-08	-0.732997	-3.11501e-10	0.000182445	-1.21077	-3.11501e-10	0.000182489	-1.21077	-3.11501e-10
53024554	chr16:53024554:G:A	1.31658e-08	-1.46546e-10	-0.563482	0.000281063	-1.46546e-10	-0.778643	0.000281132	-1.46546e-10	-0.778634
53024922	chr16:53024922:C:T	8.28223e-09	-1.46546e-10	-1.02699	0.000243273	-1.46546e-10	-0.923038	0.000243339	-1.46546e-10	-0.923004
53024946	chr16:53024946:T:A	1.59274e-09	-1.47849	-1.19715	4.16134e-05	-1.52426	-1.16454	4.16229e-05	-1.52425	-1.16455
53024957	chr16:53024957:T:G	4.23361e-09	-1.69805	-3.11501e-10	0.00012576	-1.58284	-3.11501e-10	0.00012579	-1.58285	-3.11501e-10
53025041	chr16:53025041:T:A	2.24805e-09	-1.20987	-1.12117	6.10129e-05	-1.1974	-1.10873	6.10274e-05	-1.19739	-1.10874
53025180	chr16:53025180:G:A	6.53462e-09	-1.46546e-10	-1.26399	0.000182079	-1.46546e-10	-1.21278	0.000182124	-1.46546e-10	-1.21277
53025613	chr16:53025613:T:A	6.97457e-09	-0.218178	-0.980655	0.000427111	0.588618	-0.948797	0.00042722	0.588662	-0.948823
53025656	chr16:53025656:T:C	1.72138e-08	-1.46546e-10	-0.295395	0.000356306	-1.46546e-10	-0.541432	0.000356407	-1.46546e-10	-0.541386
53026146	chr16:53026146:C:T	3.76065e-08	0.852024	-0.365949	0.000681085	0.279928	-0.173464	0.000681182	0.279959	-0.173588
53026219	chr16:53026219:G:A	6.74116e-09	-1.46546e-10	-1.23287	0.000181071	-1.46546e-10	-1.21833	0.000181113	-1.46546e-10	-1.21834
53026544	chr16:53026544:C:T	3.68066e-09	-1.22456	-0.61345	9.38685e-05	-1.27335	-0.60198	9.38885e-05	-1.27333	-0.602017
53026591	chr16:53026591:C:T	3.66816e-09	-1.22542	-0.615997	9.36594e-05	-1.27321	-0.604345	9.36794e-05	-1.2732	-0.604382
53026836	chr16:53026836:C:T	7.1007e-09	-1.46546e-10	-1.18091	0.000179322	-1.46546e-10	-1.22804	0.000179366	-1.46546e-10	-1.22803
53027592	chr16:53027592:T:C	9.10705e-09	-1.46546e-10	-0.932055	0.000235926	-1.46546e-10	-0.953705	0.000235979	-1.46546e-10	-0.953717
53027839	chr16:53027839:A:G	1.69627e-08	-0.310085	-3.11501e-10	0.000189586	-1.17238	-3.11501e-10	0.000189633	-1.17237	-3.11501e-10
53027848	chr16:53027848:G:A	2.7135e-08	-1.46546e-10	0.159722	0.000604431	-1.46546e-10	-0.0129344	0.0006046	-1.46546e-10	-0.0128916
53027865	chr16:53027865:A:G	6.50933e-09	-1.46546e-10	-1.26787	0.000167505	-1.46546e-10	-1.29621	0.000167545	-1.46546e-10	-1.29621
53027938	chr16:53027938:A:G	7.13344e-09	-1.46546e-10	-1.17631	0.000196273	-1.46546e-10	-1.13771	0.000196323	-1.46546e-10	-1.1377
53028167	chr16:53028167:G:A	6.37619e-09	-1.46546e-10	-1.28853	0.000169495	-1.46546e-10	-1.2844	0.000169536	-1.46546e-10	-1.28439
53028440	chr16:53028440:AC:A	1.42021e-07	1.81487	-3.11501e-10	0.00526418	2.15146	-3.11501e-10	0.00526562	2.1515	-3.11501e-10
53028733	chr16:53028733:A:T	4.35993e-09	-1.23003	-0.438613	0.000113513	-1.27743	-0.407879	0.000113536	-1.27741	-0.407924
53029166	chr16:53029166:A:G	1.33828e-08	-1.46546e-10	-0.547134	0.000285747	-1.46546e-10	-0.762116	0.000285816	-1.46546e-10	-0.762112
53029188	chr16:53029188:T:C	2.72431e-09	-1.35035	-0.788539	7.74758e-05	-1.46598	-0.601281	7.74918e-05	-1.46597	-0.601314
53029685	chr16:53029685:A:T	2.42865e-08	-1.46546e-10	0.0488186	0.000819389	-1.46546e-10	0.291337	0.000819603	-1.46546e-10	0.291361
53029756	chr16:53029756:T:C	2.73509e-09	-1.25168	-0.883255	7.20967e-05	-1.27858	-0.860635	7.21131e-05	-1.27857	-0.860657
53029799	chr16:53029799:G:A	4.2742e-09	-0.397452	-1.29106	0.000123646	-0.308714	-1.29108	0.000123677	-0.308733	-1.29105
53030051	chr16:53030051:T:A	1.2588e-08	-1.46546e-10	-0.608359	0.000274319	-1.46546e-10	-0.802931	0.000274384	-1.46546e-10	-0.80293
53030122	chr16:53030122:T:C	5.48691e-09	-1.13459	-0.304147	0.000168925	-1.58443	0.296666	0.000168986	-1.58443	0.296789
53030268	chr16:53030268:T:C	1.1842e-08	-1.46546e-10	-0.669453	0.000257393	-1.46546e-10	-0.866616	0.000257454	-1.46546e-10	-0.866618
53030925	chr16:53030925:GC:G	6.54e-09	-1.46546e-10	-1.26317	0.000172154	-1.46546e-10	-1.26883	0.000172195	-1.46546e-10	-1.26883
53030948	chr16:53030948:A:G	1.03708e-08	-1.46546e-10	-0.802111	0.000246625	-1.46546e-10	-0.909352	0.000246689	-1.46546e-10	-0.90933
53031734	chr16:53031734:A:G	7.30667e-09	-1.46546e-10	-1.15232	0.000177401	-1.46546e-10	-1.23881	0.000177444	-1.46546e-10	-1.23881
53031749	chr16:53031749:G:A	7.38057e-09	-1.46546e-10	-1.14225	0.000178567	-1.46546e-10	-1.23226	0.00017861	-1.46546e-10	-1.23225
53032302	chr16:53032302:G:T	2.91338e-09	-0.778205	-1.29359	5.68678e-05	-1.07765	-1.29884	5.68816e-05	-1.07765	-1.29884
53032568	chr16:53032568:G:A	9.88915e-09	-1.06685	0.217187	0.000252813	-1.08562	0.201048	0.000252863	-1.08561	0.200996
53032640	chr16:53032640:G:T	4.24434e-09	-1.69552	-3.11501e-10	0.00011214	-1.69747	-3.11501e-10	0.000112167	-1.69747	-3.11501e-10
53032872	chr16:53032872:A:C	6.90144e-09	-1.46546e-10	-1.20937	0.00017417	-1.46546e-10	-1.25719	0.000174211	-1.46546e-10	-1.25719
53032916	chr16:53032916:C:T	1.7597e-08	-1.46546e-10	-0.273378	0.000363876	-1.46546e-10	-0.520409	0.000363979	-1.46546e-10	-0.520364
53032952	chr16:53032952:G:A	9.62334e-08	1.06721	0.358461	0.00146361	0.547084	0.324354	0.00146381	0.547117	0.324219
53033011	chr16:53033011:C:T	5.42435e-08	1.18711	-0.334736	0.000769565	0.621968	-0.393365	0.000769878	0.622001	-0.393228
53033165	chr16:53033165:G:A	9.03172e-09	-1.46546e-10	-0.940361	0.000249332	-1.46546e-10	-0.898437	0.000249313	-1.46546e-10	-0.898749
53033262	chr16:53033262:C:T	1.21923e-08	-1.46546e-10	-0.640295	0.000268702	-1.46546e-10	-0.823619	0.000268762	-1.46546e-10	-0.823631
53033270	chr16:53033270:G:A	3.72399e-09	-0.713458	-1.11285	7.30207e-05	-1.00577	-1.12071	7.30358e-05	-1.00577	-1.12074
53033295	chr16:53033295:T:C	2.5939e-08	1.09204	-0.977395	0.000401337	0.516545	-0.938965	0.000401476	0.516578	-0.938888
53033432	chr16:53033432:ATACTCATAAACCAGTCAG:A	4.88386e-09	-1.55517	-3.11501e-10	0.000112132	-1.69754	-3.11501e-10	0.000112159	-1.69754	-3.11501e-10
53033689	chr16:53033689:A:C	6.40411e-09	-1.46546e-10	-1.28416	0.000175159	-1.46546e-10	-1.25153	0.000175201	-1.46546e-10	-1.25152
53033780	chr16:53033780:G:C	2.49396e-09	-0.953318	-1.27391	5.0595e-05	-1.20058	-1.29279	5.06075e-05	-1.20057	-1.29279
53033938	chr16:53033938:C:T	7.15331e-09	-1.46546e-10	-1.17353	0.000175907	-1.46546e-10	-1.24727	0.000175949	-1.46546e-10	-1.24726
53034047	chr16:53034047:G:A	1.2956e-08	-1.46546e-10	-0.579542	0.000283046	-1.46546e-10	-0.771612	0.00028311	-1.46546e-10	-0.771625
53034460	chr16:53034460:A:G	6.58154e-09	-1.46546e-10	-1.25684	0.000177297	-1.46546e-10	-1.2394	0.00017732	-1.46546e-10	-1.2395
53034901	chr16:53034901:C:T	1.69475e-08	-0.461	0.150016	0.000394913	-0.41124	-0.0273167	0.000394975	-0.41124	-0.0273972
53035818	chr16:53035818:A:G	4.35811e-08	0.755672	-0.122151	0.000642065	0.231684	-0.184216	0.000642337	0.231714	-0.18406
53035869	chr16:53035869:G:T	7.63694e-09	-1.46546e-10	-1.10811	0.000184075	-1.46546e-10	-1.20188	0.000184119	-1.46546e-10	-1.20187
53035943	chr16:53035943:T:A	9.24574e-09	-1.46546e-10	-0.91694	0.000255409	-1.46546e-10	-0.874357	0.000255388	-1.46546e-10	-0.874677
53036706	chr16:53036706:C:T	1.13135e-08	-1.46546e-10	-0.715107	0.000255749	-1.46546e-10	-0.873027	0.00025581	-1.46546e-10	-0.873023
53037427	chr16:53037427:G:A	3.16606e-08	0.313971	-3.11501e-10	0.000540165	-0.125347	-3.11501e-10	0.000540301	-0.125333	-3.11501e-10
53037601	chr16:53037601:AC:A	6.52558e-09	-1.46546e-10	-1.26537	0.000172096	-1.46546e-10	-1.26917	0.000172137	-1.46546e-10	-1.26917
53037816	chr16:53037816:G:A	7.66143e-09	-1.46546e-10	-1.1049	0.000212756	-1.46546e-10	-1.05708	0.000212805	-1.46546e-10	-1.05708
53037909	chr16:53037909:T:C	1.63411e-09	-1.68994	-0.960065	4.56185e-05	-1.4776	-1.11931	4.56288e-05	-1.47761	-1.11931
53038453	chr16:53038453:T:A	1.62416e-08	-1.46546e-10	-0.353525	0.000355033	-1.46546e-10	-0.545011	0.000355118	-1.46546e-10	-0.54501
53038484	chr16:53038484:GGAATTAC:G	1.94302e-08	0.635949	-0.810225	0.00049115	0.64213	-0.862602	0.000491316	0.642154	-0.862525
53038849	chr16:53038849:G:T	5.17618e-09	-0.928585	-0.568451	0.00012552	-0.928859	-0.655897	0.00012557	-0.928835	-0.655759
53039087	chr16:53039087:A:G	4.95283e-09	-1.54114	-3.11501e-10	0.000128314	-1.56275	-3.11501e-10	0.000128344	-1.56274	-3.11501e-10
53039573	chr16:53039573:C:T	7.23931e-09	-1.46546e-10	-1.16158	0.000181434	-1.46546e-10	-1.21633	0.000181478	-1.46546e-10	-1.21632
53039942	chr16:53039942:A:G	1.61776e-08	0.932691	-1.29017	0.000414706	0.897773	-1.28743	0.000414819	0.897798	-1.28742
53039994	chr16:53039994:C:T	2.73957e-08	-1.46546e-10	0.169284	0.000572273	-1.46546e-10	-0.067606	0.000572435	-1.46546e-10	-0.0675597
53040111	chr16:53040111:A:C	4.87071e-09	-1.55786	-3.11501e-10	0.000112517	-1.69412	-3.11501e-10	0.000112543	-1.69412	-3.11501e-10
53040150	chr16:53040150:A:G	6.77902e-09	-1.46546e-10	-1.22727	0.000191751	-1.46546e-10	-1.16103	0.000191794	-1.46546e-10	-1.16104
53040228	chr16:53040228:C:A	2.35376e-08	-1.46546e-10	0.017495	0.000556222	-1.46546e-10	-0.0960558	0.000556342	-1.46546e-10	-0.0960759
53040235	chr16:53040235:A:G	4.44799e-09	-1.64865	-3.11501e-10	0.000126975	-1.57323	-3.11501e-10	0.000127005	-1.57323	-3.11501e-10
53041046	chr16:53041046:G:A	3.70459e-08	-1.46546e-10	0.471054	0.00124504	-1.46546e-10	0.709702	0.00124535	-1.46546e-10	0.70971
53041571	chr16:53041571:T:A	9.55317e-09	-1.46546e-10	-0.884231	0.00029234	-1.46546e-10	-0.739304	0.000292418	-1.46546e-10	-0.739274
53041784	chr16:53041784:A:AG	1.14351e-08	-1.46546e-10	-0.704419	0.000266079	-1.46546e-10	-0.833429	0.000266153	-1.46546e-10	-0.833389
53042022	chr16:53042022:T:C	3.02599e-08	-1.46546e-10	0.26872	0.000897673	-1.46546e-10	0.382583	0.000897982	-1.46546e-10	0.382691
53042219	chr16:53042219:T:C	2.76044e-09	-1.46699	-0.658726	6.77453e-05	-1.32099	-0.880479	6.77629e-05	-1.321	-0.880445
53042314	chr16:53042314:CCT:C	1.50047e-08	-1.46546e-10	-0.432738	0.000466362	-1.46546e-10	-0.272261	0.00046647	-1.46546e-10	-0.272265
53042405	chr16:53042405:C:T	1.45648e-08	-0.462497	-3.11501e-10	0.000289928	-0.74759	-3.11501e-10	0.000289999	-0.747582	-3.11501e-10
53042414	chr16:53042414:CCT:C	7.94557e-09	-1.46546e-10	-1.06849	0.000202057	-1.46546e-10	-1.10867	0.000202103	-1.46546e-10	-1.10868
53043845	chr16:53043845:G:C	4.9856e-09	-1.53455	-3.11501e-10	0.000159284	-1.34653	-3.11501e-10	0.000159324	-1.34652	-3.11501e-10
53044095	chr16:53044095:G:A	8.69477e-09	-0.162237	-0.816145	0.000104703	-0.902932	-0.863163	0.000104739	-0.902885	-0.863102
53044258	chr16:53044258:G:A	2.08131e-08	-1.46546e-10	-0.105522	0.000429906	-1.46546e-10	-0.353655	0.000430023	-1.46546e-10	-0.35362
53044312	chr16:53044312:G:A	1.17548e-07	2.90492	-1.27917	0.000113768	-0.416456	-1.26661	0.000113804	-0.416339	-1.26664
53044718	chr16:53044718:GTAC:G	9.97884e-08	2.74507	-1.28312	0.000105419	-0.498923	-1.26035	0.000105452	-0.498811	-1.26039
53044896	chr16:53044896:A:G	1.46815e-08	-1.46546e-10	-0.454517	0.000424144	-1.46546e-10	-0.367148	0.000424241	-1.46546e-10	-0.367157
53045702	chr16:53045702:G:A	2.91033e-09	-0.804759	-1.26808	0.000225199	0.243098	-1.24333	0.000225262	0.243117	-1.24331
53047424	chr16:53047424:G:A	1.59954e-08	-1.46546e-10	-0.368801	0.000464672	-1.46546e-10	-0.27589	0.000464778	-1.46546e-10	-0.275899
53047720	chr16:53047720:G:A	2.50841e-09	-0.927643	-1.29381	0.000164523	-0.0339182	-1.28025	0.000164568	-0.0338994	-1.28024
53047890	chr16:53047890:C:T	8.73522e-09	-1.46546e-10	-0.97374	0.000202754	-1.46546e-10	-1.10523	0.000202805	-1.46546e-10	-1.10522
53048166	chr16:53048166:G:C	1.66278e-08	-1.46546e-10	-0.33003	0.000484231	-1.46546e-10	-0.234661	0.000484341	-1.46546e-10	-0.234671
53048426	chr16:53048426:G:A	1.73906e-08	0.321678	-0.606849	0.000153347	-0.744704	-0.639817	0.000153404	-0.744648	-0.639738
53049243	chr16:53049243:C:T	4.28222e-08	0.372861	0.243093	0.000385296	-0.709564	0.246354	0.000385458	-0.709508	0.246482
53049267	chr16:53049267:T:C	1.65832e-08	-1.46546e-10	-0.332713	0.000482779	-1.46546e-10	-0.237664	0.000482888	-1.46546e-10	-0.237674
53050338	chr16:53050338:C:T	1.97463e-08	0.322175	-0.480312	0.000172852	-0.745381	-0.519404	0.000172918	-0.745325	-0.519317
53050409	chr16:53050409:G:A	1.82183e-08	0.281253	-0.519933	0.000161143	-0.777564	-0.557365	0.000161204	-0.777509	-0.55728
53050693	chr16:53050693:CCAGT:C	8.22242e-09	-1.46546e-10	-1.03424	0.000215728	-1.46546e-10	-1.0432	0.000215757	-1.46546e-10	-1.04331
53051251	chr16:53051251:T:A	9.71971e-08	2.72568	-1.29005	0.000101741	-0.521835	-1.27296	0.000101773	-0.521721	-1.27299
53051426	chr16:53051426:G:A	1.14783e-07	2.8876	-1.28566	0.000110896	-0.442807	-1.26582	0.000110931	-0.44269	-1.26586
53052076	chr16:53052076:A:G	6.33649e-09	-1.46546e-10	-1.29478	0.000187388	-1.46546e-10	-1.18404	0.00018743	-1.46546e-10	-1.18405
53053284	chr16:53053284:C:T	2.64195e-09	-0.886836	-1.28275	0.000180246	0.0394734	-1.26237	0.000180295	0.0394927	-1.26236
53053996	chr16:53053996:G:A	1.94776e-08	0.255591	-0.427427	0.000173075	-0.796649	-0.466849	0.000173141	-0.796595	-0.46676
53054841	chr16:53054841:C:G	6.31721e-09	-1.46546e-10	-1.29783	0.000168624	-1.46546e-10	-1.28955	0.000168664	-1.46546e-10	-1.28955
53054945	chr16:53054945:C:A	6.98334e-09	-1.46546e-10	-1.19758	0.00017388	-1.46546e-10	-1.25886	0.000173922	-1.46546e-10	-1.25885
53055283	chr16:53055283:C:A	2.41634e-09	-0.96425	-1.2946	0.000154235	-0.10578	-1.27296	0.000154277	-0.105761	-1.27295
53055349	chr16:53055349:C:T	1.16429e-08	-1.46546e-10	-0.686407	0.000267404	-1.46546e-10	-0.82846	0.00026744	-1.46546e-10	-0.828565
53056064	chr16:53056064:T:C	9.04211e-09	-1.46546e-10	-0.93921	0.000202255	-1.46546e-10	-1.10769	0.000202308	-1.46546e-10	-1.10767
53056408	chr16:53056408:G:A	9.66726e-09	-1.46546e-10	-0.872358	0.000238143	-1.46546e-10	-0.94435	0.000238201	-1.46546e-10	-0.944346
53056922	chr16:53056922:A:C	9.48631e-09	-1.46546e-10	-0.891253	0.000209452	-1.46546e-10	-1.07273	0.000209508	-1.46546e-10	-1.0727
53057139	chr16:53057139:T:C	4.42178e-08	1.33529	-0.687264	0.00040903	0.425418	-0.828853	0.000409162	0.425508	-0.828855
53057451	chr16:53057451:G:A	3.79218e-07	-1.46546e-10	2.79701	0.00325813	-1.46546e-10	1.67169	0.00325907	-1.46546e-10	1.67174
53057452	chr16:53057452:A:G	4.39339e-08	0.343195	0.298388	0.000402	-0.727906	0.307136	0.000402169	-0.72785	0.307263
53057523	chr16:53057523:A:G	2.2897e-09	-1.04854	-1.26415	0.000133288	-0.236329	-1.28838	0.000133321	-0.236311	-1.28839
53058445	chr16:53058445:A:T	3.73679e-07	3.69769	-0.915396	0.000284794	0.187858	-0.953315	0.000284915	0.188025	-0.953295
53058704	chr16:53058704:T:C	8.89616e-09	-1.46546e-10	-0.955483	0.000199899	-1.46546e-10	-1.11941	0.000199952	-1.46546e-10	-1.11938
53058844	chr16:53058844:G:T	2.93934e-08	0.485232	-0.245567	0.000243127	-0.633683	-0.289956	0.000243222	-0.633624	-0.289861
53058863	chr16:53058863:TG:T	1.3337e-09	-1.69528	-1.15787	4.13826e-05	-1.58351	-1.11085	4.13915e-05	-1.58352	-1.11087
53059068	chr16:53059068:T:C	1.56578e-08	0.566295	-0.956429	0.000126908	-0.581289	-0.992469	0.000126951	-0.581228	-0.992431
53059292	chr16:53059292:T:C	7.26843e-09	-1.46546e-10	-1.15756	0.000185495	-1.46546e-10	-1.19419	0.000185541	-1.46546e-10	-1.19418
53059334	chr16:53059334:TG:T	2.34911e-09	-1.0064	-1.28067	0.000141007	-0.172148	-1.29627	0.000141042	-0.17213	-1.29627
53060108	chr16:53060108:C:A	2.19671e-07	2.25103	-3.11501e-10	0.00282993	1.53079	-3.11501e-10	0.00283144	1.53108	-3.11501e-10
53062032	chr16:53062032:A:G	7.55432e-09	-1.46546e-10	-1.11898	0.000208556	-1.46546e-10	-1.07701	0.000208606	-1.46546e-10	-1.07701
53062800	chr16:53062800:G:A	1.11409e-08	-0.343753	-0.386731	0.000990971	0.824883	-0.343421	0.000991257	0.824913	-0.343398
53063466	chr16:53063466:T:A	8.7155e-09	-1.46546e-10	-0.976	0.000194283	-1.46546e-10	-1.14791	0.000194332	-1.46546e-10	-1.14789
53063618	chr16:53063618:C:T	4.2463e-09	-1.69506	-3.11501e-10	0.000121979	-1.61338	-3.11501e-10	0.000122007	-1.61338	-3.11501e-10
53064262	chr16:53064262:T:C	6.44389e-09	-1.46546e-10	-1.27797	0.000178086	-1.46546e-10	-1.23496	0.000178126	-1.46546e-10	-1.23497
53064948	chr16:53064948:G:A	4.60328e-09	-1.61433	-3.11501e-10	0.000130895	-1.54283	-3.11501e-10	0.000130927	-1.54282	-3.11501e-10
53065003	chr16:53065003:AAGAG:A	1.05941e-08	-1.46546e-10	-0.780808	0.000374132	-1.46546e-10	-0.492615	0.000374209	-1.46546e-10	-0.492645
53065508	chr16:53065508:A:G	1.7129e-09	-1.45417	-1.14875	3.33457e-05	-1.69913	-1.21116	3.33524e-05	-1.69913	-1.2112
53066043	chr16:53066043:G:A	2.71009e-07	-1.46546e-10	2.46105	0.00263203	-1.46546e-10	1.45829	0.00263272	-1.46546e-10	1.45831
53066224	chr16:53066224:A:G	1.46209e-05	3.9561	2.493	0.0112212	0.333191	2.57515	0.0112278	0.333368	2.57532
53066659	chr16:53066659:CCATA:C	7.96571e-09	-1.46546e-10	-1.06596	0.000186098	-1.46546e-10	-1.19095	0.000186144	-1.46546e-10	-1.19094
53066662	chr16:53066662:T:G	2.03883e-08	-1.46546e-10	-0.126141	0.000484204	-1.46546e-10	-0.234716	0.000484356	-1.46546e-10	-0.234639
53066734	chr16:53066734:A:G	6.33942e-09	-1.46546e-10	-1.29432	0.000167226	-1.46546e-10	-1.29788	0.000167265	-1.46546e-10	-1.29788
53066778	chr16:53066778:T:C	8.33242e-08	0.972318	0.309317	0.00101111	0.0794786	0.422099	0.00101131	0.0795648	0.421978
53067172	chr16:53067172:G:A	1.67504e-09	-1.50306	-1.12221	4.00521e-05	-1.69377	-1.03327	4.00591e-05	-1.69377	-1.03333
53067400	chr16:53067400:G:A	1.0335e-08	-1.46546e-10	-0.805568	0.000222359	-1.46546e-10	-1.01293	0.000222417	-1.46546e-10	-1.01291
53067688	chr16:53067688:A:G	7.39248e-09	-1.46546e-10	-1.14064	0.000175571	-1.46546e-10	-1.24918	0.000175615	-1.46546e-10	-1.24917
53067755	chr16:53067755:G:A	6.36202e-09	-1.46546e-10	-1.29076	0.000167561	-1.46546e-10	-1.29588	0.0001676	-1.46546e-10	-1.29588
53067866	chr16:53067866:G:A	6.51242e-09	-1.46546e-10	-1.26739	0.000176867	-1.46546e-10	-1.24182	0.000176911	-1.46546e-10	-1.24181
53068375	chr16:53068375:T:C	1.71748e-08	-1.46546e-10	-0.297659	0.000325332	-1.46546e-10	-0.632376	0.000325424	-1.46546e-10	-0.632329
53068409	chr16:53068409:G:A	1.28463e-08	-1.46546e-10	-0.588047	0.000263979	-1.46546e-10	-0.841354	0.000264048	-1.46546e-10	-0.841327
53068431	chr16:53068431:C:G	6.41735e-09	-1.46546e-10	-1.2821	0.000168802	-1.46546e-10	-1.2885	0.000168842	-1.46546e-10	-1.28849
53068620	chr16:53068620:T:C	3.14511e-08	-1.46546e-10	0.307332	0.000650135	-1.46546e-10	0.0599575	0.000650333	-1.46546e-10	0.0600252
53069322	chr16:53069322:A:G	6.36571e-07	3.54478	-0.229788	0.00970125	2.80665	-0.0438592	0.00970875	2.807	-0.0436768
53069610	chr16:53069610:TG:T	6.42295e-09	-1.46546e-10	-1.28123	0.000168675	-1.46546e-10	-1.28925	0.000168714	-1.46546e-10	-1.28925
53069638	chr16:53069638:T:C	6.50016e-09	-1.46546e-10	-1.26928	0.000167069	-1.46546e-10	-1.29882	0.000167108	-1.46546e-10	-1.29882
53069656	chr16:53069656:A:G	2.26186e-09	-1.37643	-0.948485	4.28424e-05	-1.69507	-0.964628	4.28496e-05	-1.69506	-0.964698
53070487	chr16:53070487:T:TC	6.83746e-09	-1.46546e-10	-1.21869	0.00018158	-1.46546e-10	-1.21552	0.000181622	-1.46546e-10	-1.21553
53070549	chr16:53070549:CTCTCTT:C	6.69021e-09	-1.46546e-10	-1.24046	0.00017134	-1.46546e-10	-1.27357	0.000171381	-1.46546e-10	-1.27357
53070650	chr16:53070650:G:A	2.67922e-09	-1.32684	-0.828738	4.90365e-05	-1.68839	-0.836266	4.90445e-05	-1.68839	-0.836343
53071151	chr16:53071151:T:A	1.84716e-09	-1.31579	-1.21166	3.54124e-05	-1.6877	-1.16247	3.54193e-05	-1.68769	-1.16251
53071702	chr16:53071702:G:C	8.66963e-09	-1.46546e-10	-0.981278	0.000264285	-1.46546e-10	-0.840193	0.000264346	-1.46546e-10	-0.840199
53071963	chr16:53071963:G:T	8.81242e-09	-1.46546e-10	-0.964941	0.000195702	-1.46546e-10	-1.14063	0.000195752	-1.46546e-10	-1.14061
53071983	chr16:53071983:C:T	6.90367e-09	-1.46546e-10	-1.20905	0.000196581	-1.46546e-10	-1.13615	0.000196625	-1.46546e-10	-1.13616
53072311	chr16:53072311:G:C	3.40296e-09	-1.27144	-0.64502	6.31889e-05	-1.6842	-0.586896	6.32002e-05	-1.68419	-0.586958
53072484	chr16:53072484:C:T	3.95029e-07	2.83786	-3.11501e-10	0.0049395	2.0878	-3.11501e-10	0.00494226	2.08812	-3.11501e-10
53072560	chr16:53072560:T:C	1.70916e-09	-1.38867	-1.21643	3.48689e-05	-1.6971	-1.16853	3.48756e-05	-1.69709	-1.16858
53072884	chr16:53072884:G:A	1.61517e-09	-1.46046	-1.2012	3.59088e-05	-1.69847	-1.13778	3.59155e-05	-1.69847	-1.13782
53072941	chr16:53072941:C:T	4.40284e-09	-1.65885	-3.11501e-10	0.000113455	-1.68581	-3.11501e-10	0.000113482	-1.68581	-3.11501e-10
53072946	chr16:53072946:C:T	7.83562e-09	-0.636043	-0.44638	0.000626601	0.427183	-0.404095	0.000626784	0.42721	-0.404067
53074100	chr16:53074100:A:G	1.69929e-09	-1.62148	-0.989411	4.2728e-05	-1.65241	-1.00996	4.2735e-05	-1.65242	-1.01003
53074649	chr16:53074649:G:A	1.24684e-09	-1.64593	-1.27456	3.2539e-05	-1.63606	-1.29872	3.25463e-05	-1.63607	-1.29873
53074955	chr16:53074955:G:A	2.12671e-08	0.558838	-0.64278	0.00015132	-0.724895	-0.672929	0.000151377	-0.724836	-0.672849
53075212	chr16:53075212:A:G	8.93894e-09	-1.46546e-10	-0.950687	0.000197646	-1.46546e-10	-1.13074	0.000197697	-1.46546e-10	-1.13072
53075407	chr16:53075407:T:G	1.32032e-09	-1.64139	-1.22184	3.34461e-05	-1.64058	-1.26671	3.34529e-05	-1.64059	-1.26673
53075433	chr16:53075433:G:A	7.43617e-09	-1.46546e-10	-1.13475	0.00019537	-1.46546e-10	-1.14233	0.000195414	-1.46546e-10	-1.14234
53075593	chr16:53075593:A:T	6.52834e-09	-1.46546e-10	-1.26495	0.000167913	-1.46546e-10	-1.29378	0.000167952	-1.46546e-10	-1.29378
53075665	chr16:53075665:A:G	1.35961e-09	-1.63082	-1.20308	3.35328e-05	-1.65018	-1.25452	3.35396e-05	-1.65019	-1.25454
53075761	chr16:53075761:C:T	1.3164e-08	-1.46546e-10	-0.563617	0.000429183	-1.46546e-10	-0.35534	0.000429284	-1.46546e-10	-0.355341
53075909	chr16:53075909:G:A	7.69523e-09	-1.46546e-10	-1.1005	0.000227795	-1.46546e-10	-0.988778	0.000227857	-1.46546e-10	-0.988742
53076013	chr16:53076013:C:T	1.80961e-08	-1.46546e-10	-0.245405	0.00044495	-1.46546e-10	-0.31926	0.000445077	-1.46546e-10	-0.319212
53076191	chr16:53076191:T:A	8.50137e-09	-1.46546e-10	-1.00088	0.000200536	-1.46546e-10	-1.11623	0.000200586	-1.46546e-10	-1.11622
53076406	chr16:53076406:C:T	1.00987e-08	-0.517266	-0.311429	0.000996215	0.735729	-0.248988	0.000996512	0.735758	-0.248956
53076459	chr16:53076459:C:T	1.43538e-08	0.822002	-1.29909	4.57127e-05	-1.30164	-1.29321	4.57254e-05	-1.3016	-1.29321
53076523	chr16:53076523:C:T	6.53729e-09	-1.46546e-10	-1.26358	0.00017979	-1.46546e-10	-1.22543	0.000179832	-1.46546e-10	-1.22544
53076596	chr16:53076596:A:C	6.31227e-09	-1.46546e-10	-1.29861	0.000167827	-1.46546e-10	-1.29429	0.000167867	-1.46546e-10	-1.29429
53076789	chr16:53076789:G:A	1.33774e-09	-1.57971	-1.27041	3.11681e-05	-1.68357	-1.29425	3.11751e-05	-1.68358	-1.29426
53076980	chr16:53076980:A:C	1.18321e-09	-1.67655	-1.29633	3.46785e-05	-1.57647	-1.29463	3.46858e-05	-1.57649	-1.29464
53077144	chr16:53077144:C:T	1.182e-09	-1.67505	-1.29885	3.45086e-05	-1.57744	-1.29857	3.45162e-05	-1.57746	-1.29857
53077363	chr16:53077363:G:A	7.15381e-09	-1.46546e-10	-1.17346	0.0001886	-1.46546e-10	-1.17759	0.000188631	-1.46546e-10	-1.17766
53077769	chr16:53077769:G:A	6.45522e-09	-1.46546e-10	-1.27621	0.000168838	-1.46546e-10	-1.28828	0.000168878	-1.46546e-10	-1.28828
53077852	chr16:53077852:T:C	1.36278e-08	-1.46546e-10	-0.528993	0.000447132	-1.46546e-10	-0.314369	0.000447237	-1.46546e-10	-0.314371
53078043	chr16:53078043:C:T	2.07553e-08	0.514482	-0.622783	0.000148817	-0.757092	-0.657412	0.000148873	-0.757034	-0.65733
53078085	chr16:53078085:A:C	6.35157e-09	-1.46546e-10	-1.2924	0.000167224	-1.46546e-10	-1.29789	0.000167264	-1.46546e-10	-1.29789
53078097	chr16:53078097:T:A	3.59353e-09	-1.08217	-0.779801	0.000246806	-0.133261	-0.775357	0.000246874	-0.133238	-0.775342
53078943	chr16:53078943:C:T	9.0901e-09	-1.46546e-10	-0.933917	0.000300591	-1.46546e-10	-0.711471	0.000300656	-1.46546e-10	-0.711493
53078981	chr16:53078981:G:A	2.05182e-08	-1.46546e-10	-0.119793	0.000447165	-1.46546e-10	-0.314294	0.000447283	-1.46546e-10	-0.314267
53079142	chr16:53079142:C:T	1.53861e-08	-1.46546e-10	-0.407642	0.000346355	-1.46546e-10	-0.569759	0.000346449	-1.46546e-10	-0.569724
53079577	chr16:53079577:A:C	1.27307e-08	-1.46546e-10	-0.59709	0.000414012	-1.46546e-10	-0.391328	0.000414109	-1.46546e-10	-0.391329
53079686	chr16:53079686:C:T	1.3337e-08	-1.46546e-10	-0.550562	0.000272019	-1.46546e-10	-0.811349	0.000272091	-1.46546e-10	-0.811321
53079752	chr16:53079752:G:A	7.24545e-09	-1.46546e-10	-1.16073	0.000189923	-1.46546e-10	-1.1706	0.000189954	-1.46546e-10	-1.17068
53079785	chr16:53079785:T:C	1.10965e-08	-1.46546e-10	-0.734476	0.000381927	-1.46546e-10	-0.471992	0.000382036	-1.46546e-10	-0.471946
53080229	chr16:53080229:A:G	8.82451e-09	-1.46546e-10	-0.96357	0.000195749	-1.46546e-10	-1.14039	0.0001958	-1.46546e-10	-1.14037
53080261	chr16:53080261:T:G	6.18633e-08	-1.46546e-10	0.983823	0.000459931	-1.46546e-10	-0.286145	0.000460045	-1.46546e-10	-0.286135
53080344	chr16:53080344:G:A	1.30848e-09	-1.62332	-1.24892	3.23494e-05	-1.65704	-1.28359	3.23562e-05	-1.65704	-1.28361
53080442	chr16:53080442:G:A	6.42991e-08	-1.46546e-10	1.02244	0.000471942	-1.46546e-10	-0.260366	0.000472059	-1.46546e-10	-0.260356
53081659	chr16:53081659:T:A	2.27524e-08	0.664763	-0.681194	0.000155269	-0.658651	-0.713413	0.000155327	-0.65859	-0.713335
53081776	chr16:53081776:T:G	4.27269e-09	-1.68886	-3.11501e-10	0.000135712	-1.50668	-3.11501e-10	0.000135745	-1.50668	-3.11501e-10
53082268	chr16:53082268:T:C	6.61081e-09	-1.46546e-10	-1.2524	0.000181336	-1.46546e-10	-1.21687	0.000181381	-1.46546e-10	-1.21686
53082864	chr16:53082864:G:A	8.62027e-09	-1.46546e-10	-0.986987	0.000280983	-1.46546e-10	-0.778928	0.000281043	-1.46546e-10	-0.77895
53083902	chr16:53083902:C:T	7.04656e-09	-0.410308	-0.778256	0.000686989	0.864342	-0.749246	0.000687198	0.864372	-0.74921
53083997	chr16:53083997:G:A	1.00645e-08	-1.46546e-10	-0.832087	0.000339134	-1.46546e-10	-0.590828	0.000339229	-1.46546e-10	-0.590784
53084077	chr16:53084077:G:C	8.62183e-09	-1.46546e-10	-0.986806	0.000281131	-1.46546e-10	-0.778403	0.000281191	-1.46546e-10	-0.778425
53084850	chr16:53084850:T:C	8.57846e-09	-1.46546e-10	-0.991849	0.00027944	-1.46546e-10	-0.784433	0.0002795	-1.46546e-10	-0.784455
53085046	chr16:53085046:G:C	6.93469e-09	-1.46546e-10	-1.20457	0.000175646	-1.46546e-10	-1.24875	0.000175689	-1.46546e-10	-1.24875
53085121	chr16:53085121:G:A	6.47268e-09	-1.46546e-10	-1.27351	0.000171738	-1.46546e-10	-1.27125	0.000171789	-1.46546e-10	-1.27119
53085237	chr16:53085237:T:A	3.67355e-07	3.49284	-0.727614	0.00532977	2.75024	-0.586397	0.00533362	2.75059	-0.586262
53085731	chr16:53085731:C:T	1.13257e-06	3.10628	0.784856	0.00111206	-0.25118	0.847924	0.00111267	-0.251032	0.848094
53085821	chr16:53085821:G:T	5.86075e-07	3.03422	0.19813	0.000584175	-0.291348	0.244325	0.000584468	-0.291202	0.244445
53085850	chr16:53085850:T:C	8.04086e-09	-1.05657	-3.11501e-10	0.000191521	-1.16223	-3.11501e-10	0.000191567	-1.16222	-3.11501e-10
53086110	chr16:53086110:T:C	1.27851e-09	-1.68804	-1.20737	5.30209e-05	-1.3323	-1.11424	5.30349e-05	-1.33232	-1.11419
53086428	chr16:53086428:G:A	4.89715e-09	-1.55245	-3.11501e-10	0.000127049	-1.57265	-3.11501e-10	0.000127079	-1.57265	-3.11501e-10
53086527	chr16:53086527:G:A	1.23468e-09	-1.6329	-1.2974	3.2012e-05	-1.65197	-1.29914	3.20196e-05	-1.65197	-1.29914
53086715	chr16:53086715:T:C	4.76297e-08	-1.46546e-10	0.722354	0.000385855	-1.46546e-10	-0.461761	0.000385949	-1.46546e-10	-0.461754
53088278	chr16:53088278:TG:T	7.30551e-09	-1.46546e-10	-1.15247	0.000221211	-1.46546e-10	-1.0181	0.000221264	-1.46546e-10	-1.0181
53088391	chr16:53088391:C:T	7.16706e-09	-1.46546e-10	-1.17161	0.00017292	-1.46546e-10	-1.26439	0.000172962	-1.46546e-10	-1.26439
53088394	chr16:53088394:T:C	7.24558e-09	-1.46546e-10	-1.16071	0.000173918	-1.46546e-10	-1.25864	0.00017396	-1.46546e-10	-1.25863
53088401	chr16:53088401:C:G	7.28324e-09	-1.46546e-10	-1.15553	0.000174441	-1.46546e-10	-1.25563	0.000174484	-1.46546e-10	-1.25563
53088520	chr16:53088520:C:T	7.83975e-09	-1.46546e-10	-1.0819	0.000181562	-1.46546e-10	-1.21563	0.000181608	-1.46546e-10	-1.21561
53088574	chr16:53088574:G:A	7.74414e-08	1.20842	-3.11501e-10	0.000287385	-0.7564	-3.11501e-10	0.00028747	-0.756341	-3.11501e-10
53088924	chr16:53088924:C:T	6.36059e-09	-1.46546e-10	-1.29098	0.000168892	-1.46546e-10	-1.28797	0.000168929	-1.46546e-10	-1.28798
53089308	chr16:53089308:G:C	6.34228e-09	-1.46546e-10	-1.29386	0.000167316	-1.46546e-10	-1.29734	0.000167356	-1.46546e-10	-1.29733
53089849	chr16:53089849:G:A	4.90062e-09	-1.55174	-3.11501e-10	0.000123024	-1.60484	-3.11501e-10	0.000123053	-1.60485	-3.11501e-10
53090281	chr16:53090281:C:G	7.37371e-08	2.0918	-0.932397	0.000101459	-0.834929	-0.962634	0.000101494	-0.834844	-0.962614
53090565	chr16:53090565:T:C	1.52236e-08	-1.46546e-10	-0.418258	0.000462637	-1.46546e-10	-0.280279	0.000462764	-1.46546e-10	-0.280243
53090800	chr16:53090800:C:G	6.31503e-09	-1.46546e-10	-1.29817	0.000167208	-1.46546e-10	-1.29798	0.000167247	-1.46546e-10	-1.29798
53090889	chr16:53090889:T:C	4.59891e-09	-1.61528	-3.11501e-10	0.000112958	-1.69021	-3.11501e-10	0.000112985	-1.69021	-3.11501e-10
53091246	chr16:53091246:A:G	4.55851e-09	-1.62411	-3.11501e-10	0.000122977	-1.60523	-3.11501e-10	0.000123007	-1.60522	-3.11501e-10
53091903	chr16:53091903:C:T	4.73193e-08	-1.46546e-10	0.715816	0.000383648	-1.46546e-10	-0.467497	0.000383741	-1.46546e-10	-0.467492
53091907	chr16:53091907:T:C	1.57527e-07	2.54019	-0.621696	0.00017105	-0.589501	-0.685767	0.000171127	-0.589405	-0.685646
53093110	chr16:53093110:A:G	1.1549e-08	-1.46546e-10	-0.6945	0.000305302	-1.46546e-10	-0.695921	0.000305415	-1.46546e-10	-0.695787
53093935	chr16:53093935:T:A	1.61131e-07	2.51706	-0.57595	0.000753567	0.621319	-0.413724	0.000753929	0.62143	-0.413591
53094144	chr16:53094144:G:A	2.24373e-06	4.7256	-0.150811	0.000924124	0.253561	0.158063	0.000924725	0.253716	0.158321
53094799	chr16:53094799:C:T	3.43103e-07	3.41793	-0.721004	0.000327474	-0.112944	-0.512869	0.00032764	-0.112828	-0.512716
53094825	chr16:53094825:T:C	6.39717e-09	-1.46546e-10	-1.28525	0.000167123	-1.46546e-10	-1.29849	0.000167162	-1.46546e-10	-1.29849
53094985	chr16:53094985:A:C	1.59909e-09	-1.68061	-0.991056	5.38324e-05	-1.54406	-0.887285	5.38486e-05	-1.54407	-0.887209
53095060	chr16:53095060:T:C	6.53432e-09	-1.46546e-10	-1.26403	0.000173897	-1.46546e-10	-1.25876	0.000173932	-1.46546e-10	-1.25879
53095122	chr16:53095122:T:C	1.99754e-09	-1.67648	-0.772708	5.8855e-05	-1.54985	-0.7923	5.88738e-05	-1.54986	-0.792206
53095187	chr16:53095187:C:A	4.33883e-07	3.1955	-0.263833	0.000477929	-0.230797	-0.0169639	0.000478197	-0.230685	-0.0167502
53095585	chr16:53095585:TC:T	6.31171e-09	-1.46546e-10	-1.2987	0.000167138	-1.46546e-10	-1.2984	0.000167177	-1.46546e-10	-1.29841
53095590	chr16:53095590:C:T	1.72994e-09	-1.6841	-0.908915	4.0365e-05	-1.69532	-1.02394	4.03765e-05	-1.69532	-1.02389
53096058	chr16:53096058:T:A	1.16573e-07	2.03437	-0.416957	0.000334607	-0.0532185	-0.551047	0.000334746	-0.0531358	-0.55095
53096295	chr16:53096295:T:C	1.68152e-09	-1.69113	-0.930281	3.95416e-05	-1.69831	-1.04156	3.95529e-05	-1.69831	-1.04151
53096347	chr16:53096347:T:C	1.5769e-09	-1.68935	-0.996296	5.23189e-05	-1.50484	-0.955025	5.23288e-05	-1.50485	-0.955062
53096434	chr16:53096434:C:T	6.80325e-09	-1.46546e-10	-1.2237	0.000200481	-1.46546e-10	-1.1165	0.000200528	-1.46546e-10	-1.11651
53097212	chr16:53097212:G:T	6.40963e-09	-1.46546e-10	-1.2833	0.000167402	-1.46546e-10	-1.29683	0.000167441	-1.46546e-10	-1.29683
53097378	chr16:53097378:TC:T	4.40379e-07	3.05381	-0.107278	0.000593281	-0.258862	0.227307	0.000593615	-0.258753	0.227525
53097462	chr16:53097462:C:T	2.07351e-07	2.75327	-0.55996	0.000276196	-0.465905	-0.330208	0.000276335	-0.465805	-0.33004
53097494	chr16:53097494:G:A	2.44675e-07	2.88428	-0.52545	0.000305198	-0.404749	-0.291511	0.000305355	-0.404646	-0.291339
53097545	chr16:53097545:A:G	4.41435e-09	-1.65624	-3.11501e-10	0.000150445	-1.40362	-3.11501e-10	0.000150481	-1.40362	-3.11501e-10
53097740	chr16:53097740:G:A	1.6257e-09	-1.69166	-0.9635	3.84615e-05	-1.69848	-1.06908	3.84723e-05	-1.69848	-1.06904
53097856	chr16:53097856:C:T	6.32962e-09	-1.46546e-10	-1.29586	0.000167363	-1.46546e-10	-1.29706	0.000167402	-1.46546e-10	-1.29706
53097946	chr16:53097946:C:T	6.32981e-09	-1.46546e-10	-1.29583	0.000167359	-1.46546e-10	-1.29708	0.000167399	-1.46546e-10	-1.29708
53098304	chr16:53098304:C:T	2.18654e-07	2.93758	-0.691195	0.000247613	-0.422739	-0.482615	0.000247736	-0.422636	-0.482459
53098406	chr16:53098406:G:A	6.02345e-08	1.42054	-0.463393	0.000176215	-0.648652	-0.596868	0.000176282	-0.648591	-0.596782
53098521	chr16:53098521:A:G	6.708e-09	-1.46546e-10	-1.2378	0.000170815	-1.46546e-10	-1.27664	0.000170855	-1.46546e-10	-1.27664
53098658	chr16:53098658:G:A	4.495e-09	-1.63814	-3.11501e-10	0.000112265	-1.69636	-3.11501e-10	0.000112291	-1.69636	-3.11501e-10
53098892	chr16:53098892:G:A	1.22084e-09	-1.67426	-1.26731	3.14694e-05	-1.68324	-1.28497	3.14772e-05	-1.68323	-1.28496
53099087	chr16:53099087:G:T	6.62481e-09	-1.46546e-10	-1.25028	0.000169577	-1.46546e-10	-1.28392	0.000169617	-1.46546e-10	-1.28392
53100639	chr16:53100639:T:C	4.03233e-08	-1.46546e-10	0.555827	0.000336756	-1.46546e-10	-0.597865	0.000336837	-1.46546e-10	-0.597861
53100923	chr16:53100923:C:T	6.31592e-09	-1.46546e-10	-1.29803	0.000167691	-1.46546e-10	-1.2951	0.000167731	-1.46546e-10	-1.2951
53101120	chr16:53101120:C:T	8.00702e-08	2.15128	-0.909476	0.000120452	-0.922566	-0.703408	0.000120506	-0.922488	-0.703274
53101959	chr16:53101959:G:A	4.24783e-09	-1.6947	-3.11501e-10	0.000119707	-1.63218	-3.11501e-10	0.000119735	-1.63218	-3.11501e-10
53102256	chr16:53102256:G:A	5.31701e-08	1.49951	-0.667119	0.000148451	-0.633268	-0.783701	0.000148506	-0.633207	-0.783628
53103006	chr16:53103006:T:C	1.30969e-09	-1.67245	-1.19886	4.06505e-05	-1.6679	-1.04431	4.06592e-05	-1.66791	-1.04432
53103098	chr16:53103098:G:T	3.69715e-08	1.37301	-0.903964	8.93556e-05	-1.22985	-0.694746	8.93941e-05	-1.22979	-0.694612
53103157	chr16:53103157:CT:C	1.08006e-08	-1.46546e-10	-0.761498	0.000235959	-1.46546e-10	-0.953564	0.000236016	-1.46546e-10	-0.95356
53103807	chr16:53103807:C:G	1.38616e-08	-1.46546e-10	-0.511982	0.000464959	-1.46546e-10	-0.275273	0.000465065	-1.46546e-10	-0.275282
53104098	chr16:53104098:G:A	5.87467e-08	1.76462	-0.832485	0.000154257	-0.447354	-0.931248	0.000154313	-0.447288	-0.931187
53104140	chr16:53104140:T:C	1.27815e-09	-1.66897	-1.22672	3.7304e-05	-1.6796	-1.11852	3.73117e-05	-1.6796	-1.11855
53104196	chr16:53104196:G:A	1.01894e-08	-1.46546e-10	-0.819753	0.000336761	-1.46546e-10	-0.597848	0.00033689	-1.46546e-10	-0.597702
53104198	chr16:53104198:A:G	6.59453e-09	-1.46546e-10	-1.25486	0.000169579	-1.46546e-10	-1.2839	0.000169619	-1.46546e-10	-1.2839
53105013	chr16:53105013:C:A	7.15035e-08	1.99092	-0.862279	0.000171445	-0.308011	-0.96495	0.000171507	-0.307942	-0.964893
53105876	chr16:53105876:T:C	7.01323e-09	-1.46546e-10	-1.1933	0.000181004	-1.46546e-10	-1.2187	0.000181049	-1.46546e-10	-1.21869
53106033	chr16:53106033:A:G	1.09154e-08	-0.649586	-0.101344	5.76201e-05	-1.69864	-0.664711	5.76318e-05	-1.69864	-0.664743
53106112	chr16:53106112:A:G	4.2266e-08	1.55628	-0.953405	0.00011453	-0.632786	-1.0436	0.000114569	-0.632727	-1.04355
53106456	chr16:53106456:G:A	3.66773e-08	-1.46546e-10	0.461055	0.000747779	-1.46546e-10	0.199886	0.000748004	-1.46546e-10	0.199949
53106687	chr16:53106687:T:C	7.36029e-09	-1.46546e-10	-1.145	0.000257288	-1.46546e-10	-0.867026	0.000257362	-1.46546e-10	-0.866975
53107239	chr16:53107239:C:T	4.10305e-08	1.55207	-0.978858	0.000110876	-0.636804	-1.07201	0.000110914	-0.636744	-1.07196
53107676	chr16:53107676:C:T	1.48082e-08	-1.46546e-10	-0.445923	0.000598391	-1.46546e-10	-0.0229778	0.000598591	-1.46546e-10	-0.0228804
53107815	chr16:53107815:G:A	6.94823e-09	-1.20262	-3.11501e-10	0.000140095	-1.4749	-3.11501e-10	0.000140128	-1.4749	-3.11501e-10
53107950	chr16:53107950:A:G	7.22517e-09	-1.46546e-10	-1.16353	0.000185962	-1.46546e-10	-1.19168	0.000186009	-1.46546e-10	-1.19166
53108335	chr16:53108335:CTACAAAAAA:C	4.81187e-08	1.88148	-1.14891	0.00011863	-0.452832	-1.18838	0.000118668	-0.452768	-1.18836
53108638	chr16:53108638:A:G	4.263e-08	1.86477	-1.25331	0.00010727	-0.464783	-1.27709	0.000107303	-0.464719	-1.27708
53108676	chr16:53108676:A:G	6.75263e-09	-1.46546e-10	-1.23117	0.000175148	-1.46546e-10	-1.25159	0.000175191	-1.46546e-10	-1.25158
53108834	chr16:53108834:C:T	4.83162e-08	1.64186	-0.905195	0.000123767	-0.589217	-1.0096	0.000123811	-0.589157	-1.00955
53109035	chr16:53109035:C:T	1.21965e-08	-1.46546e-10	-0.639957	0.000302306	-1.46546e-10	-0.705783	0.000302378	-1.46546e-10	-0.705781
53109268	chr16:53109268:T:C	4.72776e-08	1.61187	-0.896933	0.000123556	-0.605225	-0.995302	0.0001236	-0.605164	-0.995247
53109458	chr16:53109458:A:G	2.18725e-08	-0.0558724	-3.11501e-10	0.000142947	-1.45475	-3.11501e-10	0.00014298	-1.45475	-3.11501e-10
53109481	chr16:53109481:C:T	4.80761e-08	1.61039	-0.878703	0.000125446	-0.606053	-0.979291	0.000125491	-0.605993	-0.979235
53109498	chr16:53109498:T:C	6.32644e-09	-1.46546e-10	-1.29636	0.000167267	-1.46546e-10	-1.29763	0.000167306	-1.46546e-10	-1.29764
53110150	chr16:53110150:C:T	6.31344e-09	-1.46546e-10	-1.29842	0.000168267	-1.46546e-10	-1.29167	0.000168308	-1.46546e-10	-1.29167
53110279	chr16:53110279:G:A	5.15768e-08	2.03619	-1.23422	4.94929e-05	-1.24362	-1.27178	4.95083e-05	-1.24355	-1.27177
53110392	chr16:53110392:T:A	6.3177e-09	-1.46546e-10	-1.29775	0.000167516	-1.46546e-10	-1.29615	0.000167555	-1.46546e-10	-1.29615
53110403	chr16:53110403:C:A	3.01721e-08	-1.46546e-10	0.265816	0.00172726	-1.46546e-10	1.03707	0.00172772	-1.46546e-10	1.0371
53110748	chr16:53110748:A:G	7.14765e-09	-1.46546e-10	-1.17432	0.000244233	-1.46546e-10	-0.919098	0.000244303	-1.46546e-10	-0.91905
53111073	chr16:53111073:G:A	2.18743e-09	-1.19592	-1.16246	6.50638e-05	-1.14692	-1.09493	6.50797e-05	-1.14692	-1.09493
53111317	chr16:53111317:T:G	6.47451e-09	-1.46546e-10	-1.27323	0.000169002	-1.46546e-10	-1.28731	0.000169037	-1.46546e-10	-1.28734
53111858	chr16:53111858:G:A	5.05964e-08	1.66448	-0.881704	0.000128317	-0.576391	-0.98633	0.000128362	-0.57633	-0.986275
53111900	chr16:53111900:G:A	4.71337e-08	-1.46546e-10	0.711885	0.00094155	-1.46546e-10	0.430305	0.000941837	-1.46546e-10	0.430373
53112271	chr16:53112271:G:A	2.20642e-09	-1.18397	-1.16576	6.56344e-05	-1.13404	-1.09908	6.56504e-05	-1.13404	-1.09908
53112402	chr16:53112402:C:T	3.30596e-08	-1.46546e-10	0.357208	0.00193497	-1.46546e-10	1.15063	0.00193545	-1.46546e-10	1.15064
53112569	chr16:53112569:G:T	6.35871e-09	-1.46546e-10	-1.29128	0.000167258	-1.46546e-10	-1.29768	0.000167298	-1.46546e-10	-1.29768
53112678	chr16:53112678:A:G	6.48489e-09	-1.46546e-10	-1.27163	0.000169486	-1.46546e-10	-1.28445	0.000169527	-1.46546e-10	-1.28445
53112927	chr16:53112927:A:G	1.56827e-08	-1.46546e-10	-0.388545	0.000303225	-1.46546e-10	-0.702748	0.0003033	-1.46546e-10	-0.702737
53113355	chr16:53113355:A:G	6.9579e-09	-1.46546e-10	-1.20123	0.000179495	-1.46546e-10	-1.22707	0.00017954	-1.46546e-10	-1.22706
53113461	chr16:53113461:T:C	8.31348e-09	-1.46546e-10	-1.02323	0.000185707	-1.46546e-10	-1.19305	0.000185754	-1.46546e-10	-1.19303
53113502	chr16:53113502:G:A	7.13727e-09	-1.46546e-10	-1.17577	0.00018394	-1.46546e-10	-1.20261	0.000183986	-1.46546e-10	-1.2026
53113557	chr16:53113557:C:T	4.74738e-08	1.69799	-0.978917	0.000120385	-0.559604	-1.06693	0.000120426	-0.559542	-1.06688
53113802	chr16:53113802:C:T	5.06993e-08	-1.46546e-10	0.784809	0.0010077	-1.46546e-10	0.4982	0.001008	-1.46546e-10	0.498269
53113990	chr16:53113990:C:T	9.77757e-09	-1.46546e-10	-0.861012	0.000323082	-1.46546e-10	-0.639317	0.000323157	-1.46546e-10	-0.63932
53114148	chr16:53114148:A:G	1.74394e-09	-1.32766	-1.2573	5.01623e-05	-1.28339	-1.21857	5.01744e-05	-1.28339	-1.21857
53114218	chr16:53114218:T:A	6.78435e-09	-1.46546e-10	-1.22648	0.000191201	-1.46546e-10	-1.1639	0.000191245	-1.46546e-10	-1.16391
53114515	chr16:53114515:C:T	6.24453e-08	2.25862	-1.26544	5.24346e-05	-1.16628	-1.29137	5.24512e-05	-1.16621	-1.29137
53114528	chr16:53114528:G:A	7.73523e-09	-1.46546e-10	-1.09532	0.000234176	-1.46546e-10	-0.96115	0.000234246	-1.46546e-10	-0.961089
53115078	chr16:53115078:C:T	7.45998e-09	-1.46546e-10	-1.13155	0.000175316	-1.46546e-10	-1.25063	0.00017536	-1.46546e-10	-1.25062
53115504	chr16:53115504:A:C	4.90212e-08	1.79869	-1.04754	0.00011857	-0.506466	-1.13526	0.000118609	-0.506403	-1.13522
53115655	chr16:53115655:G:A	9.09185e-09	-0.933725	-3.11501e-10	0.000172022	-1.2696	-3.11501e-10	0.000172064	-1.26959	-3.11501e-10
53115845	chr16:53115845:T:A	7.26647e-08	-1.46546e-10	1.14475	0.00143005	-1.46546e-10	0.848244	0.00143051	-1.46546e-10	0.848327
53115861	chr16:53115861:A:G	1.88639e-09	-1.24659	-1.25985	5.44275e-05	-1.19834	-1.22201	5.44406e-05	-1.19834	-1.22201
53115996	chr16:53115996:T:G	5.32562e-08	-1.46546e-10	0.83401	0.00105458	-1.46546e-10	0.543678	0.00105491	-1.46546e-10	0.543748
53116823	chr16:53116823:G:A	5.9527e-08	1.91063	-0.965302	0.000138927	-0.434846	-1.04842	0.000138976	-0.434782	-1.04837
53117014	chr16:53117014:G:A	6.12927e-08	1.93523	-0.96067	0.000141587	-0.419526	-1.04478	0.000141637	-0.419461	-1.04473
53117264	chr16:53117264:G:A	1.6661e-08	-1.46546e-10	-0.328035	0.000318525	-1.46546e-10	-0.653521	0.000318605	-1.46546e-10	-0.653508
53117413	chr16:53117413:T:C	6.80503e-09	-1.46546e-10	-1.22344	0.000192103	-1.46546e-10	-1.15919	0.000192148	-1.46546e-10	-1.15919
53117989	chr16:53117989:C:T	6.2391e-08	2.0154	-1.02309	0.000137144	-0.380867	-1.11532	0.00013719	-0.380801	-1.11529
53118049	chr16:53118049:G:A	5.82691e-08	1.88373	-0.959759	0.000137283	-0.451608	-1.04357	0.000137331	-0.451544	-1.04352
53118236	chr16:53118236:G:A	6.04113e-08	1.94869	-0.988617	0.000138732	-0.416092	-1.06858	0.000138781	-0.416028	-1.06854
53118336	chr16:53118336:G:A	5.65155e-08	1.87391	-0.980501	0.000134508	-0.458954	-1.05664	0.000134555	-0.45889	-1.0566
53118467	chr16:53118467:G:A	6.33534e-09	-1.46546e-10	-1.29496	0.000167055	-1.46546e-10	-1.2989	0.000167094	-1.46546e-10	-1.2989
53118541	chr16:53118541:T:G	5.85329e-08	1.91965	-0.991162	0.000136649	-0.433115	-1.06669	0.000136697	-0.433051	-1.06664
53118680	chr16:53118680:G:A	6.33781e-09	-1.46546e-10	-1.29457	0.000170582	-1.46546e-10	-1.27801	0.000170622	-1.46546e-10	-1.27801
53118759	chr16:53118759:T:A	5.93903e-08	1.98627	-1.04324	0.000132619	-0.398365	-1.13138	0.000132663	-0.3983	-1.13135
53118877	chr16:53118877:T:C	6.18388e-08	2.20569	-1.22226	0.000133547	-0.270428	-1.25234	0.000133589	-0.27036	-1.25233
53119386	chr16:53119386:A:C	1.04237e-08	-1.46546e-10	-0.797021	0.000347664	-1.46546e-10	-0.565986	0.000347744	-1.46546e-10	-0.565993
53119560	chr16:53119560:T:C	1.85351e-09	-1.54343	-0.980593	4.17485e-05	-1.68583	-0.99973	4.17559e-05	-1.68583	-0.999787
53119618	chr16:53119618:A:C	1.13233e-08	-1.46546e-10	-0.714245	0.000291325	-1.46546e-10	-0.742782	0.000291427	-1.46546e-10	-0.74267
53119620	chr16:53119620:A:G	2.21602e-09	-1.69164	-0.653745	8.20947e-05	-1.50696	-0.502388	8.21163e-05	-1.50697	-0.502349
53119989	chr16:53119989:G:C	3.48827e-09	-0.607083	-1.28461	4.34016e-05	-1.36697	-1.27976	4.34122e-05	-1.36695	-1.27976
53120449	chr16:53120449:A:G	1.54367e-05	6.30207	0.201331	0.000250011	-0.548617	-0.347099	0.000250082	-0.54854	-0.347131
53120620	chr16:53120620:T:A	6.92118e-09	0.030032	-1.23655	5.95359e-05	-1.24405	-1.08659	5.95468e-05	-1.24409	-1.08661
53120794	chr16:53120794:C:T	2.44467e-09	-1.05173	-1.19546	0.000103585	-0.754375	-1.02246	0.000103604	-0.754433	-1.02245
53120920	chr16:53120920:C:T	1.17052e-09	-1.68833	-1.29532	6.58479e-05	-0.932086	-1.29779	6.58632e-05	-0.932094	-1.29779
53122165	chr16:53122165:GT:G	1.21065e-09	-1.65082	-1.29913	6.61728e-05	-0.931426	-1.29353	6.61877e-05	-0.931432	-1.29353
53122769	chr16:53122769:C:T	4.24445e-09	-1.69549	-3.11501e-10	0.000121183	-1.61992	-3.11501e-10	0.000121211	-1.61992	-3.11501e-10
53122935	chr16:53122935:T:C	8.57393e-09	-1.46546e-10	-0.992377	0.000202552	-1.46546e-10	-1.10623	0.000202604	-1.46546e-10	-1.1062
53123028	chr16:53123028:A:G	6.36768e-09	-1.46546e-10	-1.28987	0.000167014	-1.46546e-10	-1.29914	0.000167054	-1.46546e-10	-1.29914
53123244	chr16:53123244:G:A	7.96335e-09	-1.46546e-10	-1.06625	0.000202671	-1.46546e-10	-1.10564	0.00020272	-1.46546e-10	-1.10563
53123264	chr16:53123264:G:A	8.2617e-09	-1.46546e-10	-1.02947	0.000209898	-1.46546e-10	-1.0706	0.00020995	-1.46546e-10	-1.07059
53123713	chr16:53123713:G:A	9.40442e-09	-0.260596	-0.639327	3.57013e-05	-1.63088	-1.21115	3.57104e-05	-1.63089	-1.21113
53124307	chr16:53124307:A:G	0.000690662	8.51002	1.79428	3.65289e-05	-1.69885	-1.12027	3.65392e-05	-1.69885	-1.12022
53124851	chr16:53124851:GC:G	6.39554e-09	-1.46546e-10	-1.2855	0.000167122	-1.46546e-10	-1.2985	0.000167162	-1.46546e-10	-1.29849
53124891	chr16:53124891:G:A	9.65529e-08	-1.46546e-10	1.42899	0.000253157	-1.46546e-10	-0.883213	0.000253213	-1.46546e-10	-0.883229
53125222	chr16:53125222:T:A	1.23957e-09	-1.69888	-1.22745	4.35181e-05	-1.37228	-1.27176	4.35283e-05	-1.37229	-1.27176
53125413	chr16:53125413:G:T	1.83854e-08	-1.46546e-10	-0.229547	0.000275012	-1.46546e-10	-0.800407	0.000275085	-1.46546e-10	-0.800378
53125493	chr16:53125493:T:C	4.5989e-05	6.71359	0.881467	3.28618e-05	-1.69239	-1.23252	3.28703e-05	-1.69239	-1.2325
53125528	chr16:53125528:G:A	2.86873e-09	-0.821016	-1.26622	4.69737e-05	-1.26865	-1.29899	4.6985e-05	-1.26864	-1.29899
53125713	chr16:53125713:A:G	1.40833e-07	-1.46546e-10	1.80647	0.000385079	-1.46546e-10	-0.463774	0.000385161	-1.46546e-10	-0.463797
53125911	chr16:53125911:A:T	0.00148987	9.79959	1.27351	3.34544e-05	-1.66599	-1.24105	3.34635e-05	-1.66599	-1.24102
53127591	chr16:53127591:A:G	9.25687e-09	-0.915738	-3.11501e-10	0.000172598	-1.26626	-3.11501e-10	0.00017264	-1.26625	-3.11501e-10
53127862	chr16:53127862:T:G	7.52427e-08	-1.46546e-10	1.17962	0.00019897	-1.46546e-10	-1.12407	0.000199024	-1.46546e-10	-1.12403
53128838	chr16:53128838:A:G	6.34714e-09	-1.46546e-10	-1.2931	0.000171308	-1.46546e-10	-1.27376	0.000171344	-1.46546e-10	-1.27379
53129884	chr16:53129884:T:C	0.0266778	10.2888	3.66939	4.09781e-05	-1.66919	-1.03499	4.09879e-05	-1.66919	-1.035
53130366	chr16:53130366:G:A	3.24526e-09	-0.681199	-1.28271	5.03835e-05	-1.20316	-1.2944	5.03956e-05	-1.20315	-1.2944
53130549	chr16:53130549:T:G	0.000143283	7.66914	1.06233	3.27994e-05	-1.69886	-1.22796	3.28081e-05	-1.69886	-1.22793
53130721	chr16:53130721:G:C	0.0183152	9.60199	3.98015	4.36725e-05	-1.68575	-0.954751	4.36828e-05	-1.68575	-0.954757
53130727	chr16:53130727:C:T	1.3863e-08	-1.46546e-10	-0.511879	0.000317952	-1.46546e-10	-0.655322	0.000318041	-1.46546e-10	-0.655279
53131721	chr16:53131721:C:A	0.00341757	10.2174	1.68589	3.57049e-05	-1.64987	-1.19206	3.57151e-05	-1.64986	-1.19202
53132275	chr16:53132275:C:T	7.56203e-05	6.95165	1.14073	3.36416e-05	-1.69021	-1.21125	3.36505e-05	-1.69022	-1.21121
53132327	chr16:53132327:G:A	3.76433e-09	-0.535664	-1.27987	5.5691e-05	-1.10161	-1.2958	5.57044e-05	-1.1016	-1.2958
53132352	chr16:53132352:T:C	0.00298765	10.0961	1.67281	3.49594e-05	-1.65899	-1.20404	3.49693e-05	-1.65898	-1.20401
53132904	chr16:53132904:G:A	6.31953e-09	-1.46546e-10	-1.29746	0.000168016	-1.46546e-10	-1.29317	0.000168055	-1.46546e-10	-1.29317
53133610	chr16:53133610:G:C	1.52415e-08	-1.46546e-10	-0.417079	0.000316243	-1.46546e-10	-0.660712	0.000316321	-1.46546e-10	-0.660702
53133847	chr16:53133847:C:A	3.56862e-09	-0.595119	-1.2738	5.32193e-05	-1.1451	-1.2977	5.32322e-05	-1.1451	-1.2977
53134039	chr16:53134039:A:G	6.74413e-09	-1.23243	-3.11501e-10	0.000117639	-1.64961	-3.11501e-10	0.000117667	-1.6496	-3.11501e-10
53134146	chr16:53134146:A:G	5.9225e-09	-1.36234	-3.11501e-10	0.000163398	-1.32103	-3.11501e-10	0.000163438	-1.32103	-3.11501e-10
53134275	chr16:53134275:G:A	6.47268e-09	-1.46546e-10	-1.27351	0.000167673	-1.46546e-10	-1.29521	0.000167713	-1.46546e-10	-1.29521
53134469	chr16:53134469:CCTTA:C	4.43573e-08	-1.46546e-10	0.651174	0.000495723	-1.46546e-10	-0.211204	0.000495845	-1.46546e-10	-0.211195
53136157	chr16:53136157:A:G	0.0693082	10.6449	4.26803	4.90349e-05	-1.64208	-0.88261	4.90465e-05	-1.64207	-0.882619
53136217	chr16:53136217:A:G	6.86006e-09	-1.46546e-10	-1.21539	0.000191847	-1.46546e-10	-1.16052	0.00019188	-1.46546e-10	-1.16059
53136366	chr16:53136366:T:C	6.68742e-09	-1.46546e-10	-1.24088	0.000205968	-1.46546e-10	-1.0895	0.000206015	-1.46546e-10	-1.08951
53136453	chr16:53136453:A:G	3.55314e-09	-0.59846	-1.27481	5.30862e-05	-1.14788	-1.29743	5.3099e-05	-1.14787	-1.29743
53136626	chr16:53136626:C:T	4.23452e-08	-1.46546e-10	0.604751	0.000479935	-1.46546e-10	-0.243572	0.000480053	-1.46546e-10	-0.243564
53136821	chr16:53136821:C:T	3.77428e-09	-0.539247	-1.27365	5.53829e-05	-1.10521	-1.29774	5.53963e-05	-1.10521	-1.29774
53136892	chr16:53136892:G:C	0.00011953	7.42961	1.12061	3.38236e-05	-1.69608	-1.19998	3.38327e-05	-1.69609	-1.19995
53136960	chr16:53136960:G:A	3.71474e-09	-0.554443	-1.27435	5.47928e-05	-1.1161	-1.29756	5.4806e-05	-1.1161	-1.29756
53137212	chr16:53137212:C:T	9.64628e-05	7.1299	1.2059	3.4592e-05	-1.69525	-1.17835	3.46014e-05	-1.69525	-1.17831
53137260	chr16:53137260:C:T	6.32035e-09	-1.46546e-10	-1.29733	0.000167705	-1.46546e-10	-1.29501	0.000167745	-1.46546e-10	-1.29502
53137522	chr16:53137522:C:T	6.92064e-09	-1.46546e-10	-1.20659	0.000190318	-1.46546e-10	-1.16852	0.000190342	-1.46546e-10	-1.16863
53137549	chr16:53137549:G:C	1.94438e-08	-1.46546e-10	-0.173573	0.000285514	-1.46546e-10	-0.76293	0.000285591	-1.46546e-10	-0.762899
53137752	chr16:53137752:C:T	0.00017841	8.71398	0.236755	3.30162e-05	-1.69881	-1.22142	3.30234e-05	-1.69881	-1.22144
53138473	chr16:53138473:A:T	4.34257e-09	-1.67264	-3.11501e-10	0.00011239	-1.69525	-3.11501e-10	0.000112417	-1.69525	-3.11501e-10
53138731	chr16:53138731:G:T	0.00303796	10.0513	1.7343	3.52857e-05	-1.66165	-1.1921	3.52957e-05	-1.66164	-1.19206
53138778	chr16:53138778:G:A	3.63244e-09	-0.577686	-1.27351	5.39029e-05	-1.13227	-1.29777	5.39159e-05	-1.13226	-1.29777
53139242	chr16:53139242:G:A	0.00727119	11.0755	1.58284	3.64199e-05	-1.6001	-1.22201	3.64302e-05	-1.60009	-1.22197
53139321	chr16:53139321:A:G	0.0547825	10.5925	4.08526	4.65269e-05	-1.64553	-0.931661	4.65379e-05	-1.64552	-0.931669
53139734	chr16:53139734:A:G	6.3111e-09	-1.46546e-10	-1.29879	0.00016965	-1.46546e-10	-1.28349	0.00016969	-1.46546e-10	-1.28349
53139880	chr16:53139880:A:T	4.20862e-05	8.43455	-0.928181	6.03992e-05	-1.04159	-1.27465	6.04151e-05	-1.04156	-1.27466
53140359	chr16:53140359:A:G	0.065568	10.6089	4.24862	4.85699e-05	-1.64444	-0.889774	4.85814e-05	-1.64444	-0.889783
53140678	chr16:53140678:C:T	1.06064e-08	-1.46546e-10	-0.779643	0.000240502	-1.46546e-10	-0.934494	0.000240566	-1.46546e-10	-0.934463
53140954	chr16:53140954:C:G	0.0001078	7.36188	1.08505	3.30349e-05	-1.69896	-1.2207	3.30437e-05	-1.69896	-1.22067
53141024	chr16:53141024:T:C	3.86622e-09	-0.509549	-1.27928	5.66432e-05	-1.08446	-1.29599	5.66568e-05	-1.08446	-1.29599
53141635	chr16:53141635:T:C	7.45458e-09	-1.46546e-10	-1.13227	0.000177443	-1.46546e-10	-1.23857	0.000177485	-1.46546e-10	-1.23857
53142519	chr16:53142519:C:T	6.6194e-09	-1.46546e-10	-1.2511	0.000169497	-1.46546e-10	-1.28438	0.000169538	-1.46546e-10	-1.28438
53142895	chr16:53142895:G:A	1.72962e-08	-1.46546e-10	-0.290617	0.000368698	-1.46546e-10	-0.507243	0.000368794	-1.46546e-10	-0.507221
53143295	chr16:53143295:C:T	6.46734e-09	-1.46546e-10	-1.27434	0.00017716	-1.46546e-10	-1.24017	0.000177195	-1.46546e-10	-1.24021
53144338	chr16:53144338:G:A	9.47378e-05	7.21084	1.10693	3.32216e-05	-1.69636	-1.21766	3.32304e-05	-1.69636	-1.21763
53144339	chr16:53144339:G:A	4.97428e-09	-1.53682	-3.11501e-10	0.000114599	-1.67578	-3.11501e-10	0.000114626	-1.67578	-3.11501e-10
53144445	chr16:53144445:C:T	3.6178e-09	-0.577578	-1.27766	5.39664e-05	-1.13226	-1.2966	5.39794e-05	-1.13226	-1.2966
53144759	chr16:53144759:C:T	9.40108e-09	-1.46546e-10	-0.900279	0.000301449	-1.46546e-10	-0.708623	0.000301526	-1.46546e-10	-0.708601
53144923	chr16:53144923:T:C	6.52291e-09	-1.46546e-10	-1.26578	0.000185946	-1.46546e-10	-1.19176	0.00018599	-1.46546e-10	-1.19177
53145402	chr16:53145402:C:T	4.28915e-09	-1.68501	-3.11501e-10	0.000125977	-1.58113	-3.11501e-10	0.000126006	-1.58113	-3.11501e-10
53145580	chr16:53145580:C:A	0.00303187	10.0663	1.71729	3.518e-05	-1.66101	-1.19574	3.519e-05	-1.661	-1.1957
53145655	chr16:53145655:G:A	7.12611e-09	-1.46546e-10	-1.17734	0.000202422	-1.46546e-10	-1.10687	0.000202453	-1.46546e-10	-1.10695
53145865	chr16:53145865:T:C	4.70817e-09	-1.5918	-3.11501e-10	0.000112628	-1.69314	-3.11501e-10	0.000112654	-1.69314	-3.11501e-10
53145870	chr16:53145870:G:T	6.7293e-09	-1.46546e-10	-1.23463	0.000173715	-1.46546e-10	-1.2598	0.000173754	-1.46546e-10	-1.25982
53146256	chr16:53146256:T:C	9.09668e-09	-1.46546e-10	-0.933194	0.00021478	-1.46546e-10	-1.04761	0.000214833	-1.46546e-10	-1.0476
53146563	chr16:53146563:C:T	0.000115338	7.3054	1.20912	3.39437e-05	-1.69283	-1.19969	3.39528e-05	-1.69283	-1.19965
53146656	chr16:53146656:A:G	1.97938e-09	-1.20955	-1.24877	0.000235136	0.333199	-1.29026	0.000235196	0.333225	-1.29026
53146754	chr16:53146754:G:A	1.7397e-08	-1.46546e-10	-0.284804	0.000264458	-1.46546e-10	-0.839538	0.000264529	-1.46546e-10	-0.839509
53147107	chr16:53147107:A:G	6.42395e-09	-1.46546e-10	-1.28107	0.000175573	-1.46546e-10	-1.24917	0.000175613	-1.46546e-10	-1.24917
53147335	chr16:53147335:C:T	0.00388253	10.484	1.54691	3.43094e-05	-1.65347	-1.22833	3.43189e-05	-1.65346	-1.2283
53147353	chr16:53147353:ATT:A	7.05324e-09	-1.46546e-10	-1.18762	0.000312559	-1.46546e-10	-0.672429	0.000312639	-1.46546e-10	-0.67241
53147719	chr16:53147719:A:G	6.55879e-09	-1.46546e-10	-1.2603	0.000197893	-1.46546e-10	-1.12949	0.000197938	-1.46546e-10	-1.1295
53147966	chr16:53147966:G:A	9.18086e-07	-1.46546e-10	3.68119	0.00479154	-1.46546e-10	2.05738	0.0047936	-1.46546e-10	2.05758
53148132	chr16:53148132:A:G	0.000117434	7.46131	1.07122	3.2914e-05	-1.6961	-1.22723	3.29227e-05	-1.6961	-1.2272
53148920	chr16:53148920:G:A	1.65221e-08	-0.336405	-3.11501e-10	0.00020325	-1.10279	-3.11501e-10	0.000203301	-1.10277	-3.11501e-10
53149307	chr16:53149307:T:C	6.72069e-09	-1.46546e-10	-1.23591	0.000173562	-1.46546e-10	-1.26069	0.000173601	-1.46546e-10	-1.2607
53149334	chr16:53149334:A:G	1.94739e-07	-1.46546e-10	2.13056	0.000329699	-1.46546e-10	-0.619044	0.000329771	-1.46546e-10	-0.619061
53149362	chr16:53149362:C:T	8.49217e-09	-1.46546e-10	-1.00196	0.000249068	-1.46546e-10	-0.899495	0.000249124	-1.46546e-10	-0.899509
53149653	chr16:53149653:A:G	6.56376e-09	-1.46546e-10	-1.25954	0.000174212	-1.46546e-10	-1.25695	0.000174253	-1.46546e-10	-1.25695
53149968	chr16:53149968:A:T	0.0227883	10.1132	3.6875	4.07504e-05	-1.67825	-1.0315	4.07601e-05	-1.67825	-1.03151
53149984	chr16:53149984:G:A	6.32694e-09	-1.46546e-10	-1.29629	0.000167708	-1.46546e-10	-1.295	0.000167748	-1.46546e-10	-1.295
53150035	chr16:53150035:A:G	0.000122959	7.53315	1.04535	3.27241e-05	-1.69722	-1.23189	3.27327e-05	-1.69722	-1.23186
53150473	chr16:53150473:C:T	3.67706e-09	-0.563487	-1.2755	5.44723e-05	-1.12227	-1.29726	5.44855e-05	-1.12226	-1.29726
53150833	chr16:53150833:A:G	3.68834e-09	-0.560422	-1.2755	5.46095e-05	-1.11975	-1.29726	5.46227e-05	-1.11975	-1.29726
53150927	chr16:53150927:A:G	1.60186e-09	-1.38652	-1.28341	0.000148413	-0.142731	-1.27449	0.00014845	-0.142708	-1.2745
53151351	chr16:53151351:A:G	0.0202963	9.89029	3.79456	4.14171e-05	-1.68648	-1.00705	4.14268e-05	-1.68647	-1.00706
53152791	chr16:53152791:T:A	1.12211e-08	-1.46546e-10	-0.723311	0.000352225	-1.46546e-10	-0.552952	0.0003523	-1.46546e-10	-0.552977
53152796	chr16:53152796:G:T	1.20495e-08	-1.46546e-10	-0.65208	0.000381982	-1.46546e-10	-0.471848	0.000382063	-1.46546e-10	-0.471875
53152880	chr16:53152880:A:G	3.8865e-09	-0.50377	-1.27982	5.68393e-05	-1.08124	-1.29575	5.68531e-05	-1.08124	-1.29575
53154102	chr16:53154102:C:T	0.00331681	10.3832	1.49019	3.37991e-05	-1.65941	-1.23737	3.38084e-05	-1.65941	-1.23734
53154481	chr16:53154481:A:G	0.00664372	9.9214	2.64668	3.80135e-05	-1.68381	-1.09547	3.80219e-05	-1.68381	-1.09549
53154487	chr16:53154487:C:A	4.94197e-09	-1.54334	-3.11501e-10	0.000114361	-1.67786	-3.11501e-10	0.000114389	-1.67786	-3.11501e-10
53154609	chr16:53154609:A:G	3.54911e-09	-0.598436	-1.27597	5.31399e-05	-1.14717	-1.29713	5.31527e-05	-1.14716	-1.29713
53154757	chr16:53154757:T:C	9.25033e-05	9.40978	-1.11589	8.89965e-05	-0.747508	-1.18112	8.90198e-05	-0.747462	-1.18114
53154789	chr16:53154789:C:G	2.74641e-08	0.171777	-3.11501e-10	0.000264499	-0.839387	-3.11501e-10	0.000264566	-0.839369	-3.11501e-10
53155011	chr16:53155011:G:A	6.37035e-09	-1.46546e-10	-1.28945	0.000169705	-1.46546e-10	-1.28316	0.000169745	-1.46546e-10	-1.28316
53155263	chr16:53155263:C:T	1.5634e-08	-1.46546e-10	-0.391653	0.000530731	-1.46546e-10	-0.142968	0.000530839	-1.46546e-10	-0.143001
53155432	chr16:53155432:G:T	3.81515e-09	-0.517278	-1.28485	5.65347e-05	-1.0893	-1.29307	5.65483e-05	-1.08929	-1.29307
53155760	chr16:53155760:A:C	0.000141315	7.74068	0.976967	3.10595e-05	-1.69844	-1.28288	3.10673e-05	-1.69844	-1.28286
53156029	chr16:53156029:T:C	3.64758e-09	-0.567715	-1.27932	5.43577e-05	-1.12571	-1.29593	5.43708e-05	-1.1257	-1.29593
53157558	chr16:53157558:T:C	0.00513973	10.7211	1.59029	3.509e-05	-1.6377	-1.22161	3.50998e-05	-1.63769	-1.22157
53158419	chr16:53158419:T:C	0.000112703	7.4625	1.0289	3.26705e-05	-1.69605	-1.2347	3.26791e-05	-1.69606	-1.23467
53158442	chr16:53158442:A:G	8.39574e-05	9.04394	-0.84698	7.09221e-05	-0.862866	-1.29277	7.09415e-05	-0.862825	-1.29278
53158516	chr16:53158516:G:A	6.38226e-09	-1.46546e-10	-1.28758	0.000169379	-1.46546e-10	-1.28508	0.000169419	-1.46546e-10	-1.28509
53159900	chr16:53159900:A:C	1.74172e-08	-0.283644	-3.11501e-10	0.00021018	-1.06926	-3.11501e-10	0.000210232	-1.06925	-3.11501e-10
53160041	chr16:53160041:A:G	3.71292e-09	-0.54834	-1.28094	5.51742e-05	-1.1115	-1.29522	5.51875e-05	-1.1115	-1.29522
53160236	chr16:53160236:C:T	0.000117247	7.42561	1.10533	3.31377e-05	-1.69536	-1.22119	3.31465e-05	-1.69536	-1.22116
53160900	chr16:53160900:C:G	1.06094e-08	-1.46546e-10	-0.779365	0.000240564	-1.46546e-10	-0.934238	0.000240628	-1.46546e-10	-0.934208
53161035	chr16:53161035:T:A	0.020067	9.91687	3.75661	4.11336e-05	-1.68575	-1.01465	4.11433e-05	-1.68574	-1.01466
53161620	chr16:53161620:T:C	3.57381e-09	-0.584523	-1.28295	5.38201e-05	-1.13736	-1.29421	5.38331e-05	-1.13736	-1.29421
53161883	chr16:53161883:C:G	6.38834e-09	-1.46546e-10	-1.28663	0.000173556	-1.46546e-10	-1.26072	0.000173591	-1.46546e-10	-1.26076
53162364	chr16:53162364:T:A	0.020112	9.94567	3.73006	4.09239e-05	-1.68473	-1.02078	4.09336e-05	-1.68472	-1.02079
53162620	chr16:53162620:TATACTC:T	0.00810894	9.94182	2.82556	3.98116e-05	-1.68307	-1.04999	3.98203e-05	-1.68307	-1.05002
53162833	chr16:53162833:A:G	3.82679e-09	-0.513329	-1.28575	5.65285e-05	-1.09015	-1.29233	5.65421e-05	-1.09014	-1.29233
53163171	chr16:53163171:CTT:C	0.00355228	10.7293	1.2127	3.35231e-05	-1.63647	-1.26851	3.3532e-05	-1.63647	-1.26849
53163196	chr16:53163196:A:G	3.41533e-09	-0.626925	-1.2859	5.23235e-05	-1.16745	-1.29232	5.23361e-05	-1.16745	-1.29233
53163267	chr16:53163267:A:G	6.82558e-09	-1.46546e-10	-1.22043	0.000175826	-1.46546e-10	-1.24773	0.000175887	-1.46546e-10	-1.24762
53163358	chr16:53163358:G:A	3.4377e-09	-0.620951	-1.28535	5.25364e-05	-1.163	-1.29272	5.25491e-05	-1.16299	-1.29272
53163478	chr16:53163478:G:A	6.31766e-09	-1.46546e-10	-1.29775	0.000167964	-1.46546e-10	-1.29347	0.000168004	-1.46546e-10	-1.29347
53163547	chr16:53163547:T:C	0.00357653	10.5288	1.41996	3.37569e-05	-1.65091	-1.24713	3.37662e-05	-1.6509	-1.2471
53164022	chr16:53164022:A:G	4.67381e-05	8.71155	-1.10034	7.01583e-05	-0.973043	-1.19342	7.01761e-05	-0.973006	-1.19344
53164770	chr16:53164770:C:T	6.77289e-09	-1.46546e-10	-1.22818	0.000188763	-1.46546e-10	-1.17673	0.000188796	-1.46546e-10	-1.17679
53164843	chr16:53164843:C:T	3.67397e-09	-0.557428	-1.2824	5.48382e-05	-1.11832	-1.29452	5.48514e-05	-1.11831	-1.29452
53164930	chr16:53164930:T:C	0.000129962	7.59422	1.03967	3.26694e-05	-1.69798	-1.2328	3.2678e-05	-1.69798	-1.23277
53166370	chr16:53166370:A:G	0.000129093	7.46682	1.16037	3.34349e-05	-1.69686	-1.21076	3.34438e-05	-1.69686	-1.21073
53166591	chr16:53166591:C:T	3.46867e-08	-1.46546e-10	0.405254	0.000422936	-1.46546e-10	-0.370001	0.00042306	-1.46546e-10	-0.369945
53167011	chr16:53167011:T:TA	0.0419817	10.191	4.22065	4.66299e-05	-1.675	-0.899982	4.66408e-05	-1.67499	-0.899989
53167166	chr16:53167166:C:A	3.69083e-09	-0.547675	-1.28758	5.54252e-05	-1.1111	-1.29109	5.54385e-05	-1.11109	-1.29109
53167266	chr16:53167266:T:C	8.05195e-09	-1.46546e-10	-1.05519	0.000233463	-1.46546e-10	-0.964199	0.000233516	-1.46546e-10	-0.964211
53167620	chr16:53167620:CTT:C	6.31013e-09	-1.46546e-10	-1.29895	0.000168766	-1.46546e-10	-1.28871	0.000168802	-1.46546e-10	-1.28873
53167879	chr16:53167879:G:A	0.000150837	7.63411	1.14874	3.33049e-05	-1.6984	-1.21312	3.33138e-05	-1.6984	-1.21309
53168038	chr16:53168038:A:G	0.00444689	10.5826	1.58397	3.4718e-05	-1.64748	-1.22249	3.47277e-05	-1.64747	-1.22245
53168092	chr16:53168092:T:C	3.46253e-09	-0.611309	-1.28779	5.298e-05	-1.15627	-1.29104	5.29927e-05	-1.15627	-1.29104
53168098	chr16:53168098:G:A	0.00404855	10.5457	1.52702	3.43247e-05	-1.64977	-1.23158	3.43342e-05	-1.64977	-1.23155
53168353	chr16:53168353:A:G	4.24556e-05	8.53332	-1.01821	6.42305e-05	-1.01306	-1.24168	6.42471e-05	-1.01303	-1.24169
53168612	chr16:53168612:G:C	0.0187434	9.89983	3.70542	4.06201e-05	-1.68635	-1.02661	4.06296e-05	-1.68635	-1.02662
53168768	chr16:53168768:G:A	1.30291e-08	-1.46546e-10	-0.573915	0.000300972	-1.46546e-10	-0.710205	0.000301056	-1.46546e-10	-0.710164
53168778	chr16:53168778:C:T	1.19045e-08	-1.46546e-10	-0.664188	0.000277817	-1.46546e-10	-0.79026	0.000277893	-1.46546e-10	-0.790222
53168893	chr16:53168893:C:T	4.35295e-09	-1.67025	-3.11501e-10	0.00018011	-1.22366	-3.11501e-10	0.000180151	-1.22367	-3.11501e-10
53169434	chr16:53169434:T:C	0.00393231	10.575	1.46859	3.40789e-05	-1.64788	-1.24067	3.40882e-05	-1.64787	-1.24064
53169722	chr16:53169722:A:G	0.00554709	9.76213	2.62555	3.85656e-05	-1.68891	-1.07595	3.8574e-05	-1.68891	-1.07597
53170058	chr16:53170058:TG:T	4.45307e-09	-0.348413	-1.2991	6.8304e-05	-0.930153	-1.2631	6.83203e-05	-0.930147	-1.2631
53170065	chr16:53170065:T:G	0.000350723	9.62665	-3.11501e-10	0.000112517	-1.69412	-3.11501e-10	0.000112544	-1.69412	-3.11501e-10
53170244	chr16:53170244:T:C	2.01327e-08	-1.46546e-10	-0.138758	0.000292505	-1.46546e-10	-0.738739	0.000292584	-1.46546e-10	-0.738707
53170965	chr16:53170965:T:C	1.19335e-08	-1.46546e-10	-0.661753	0.000278423	-1.46546e-10	-0.78808	0.0002785	-1.46546e-10	-0.788041
53171096	chr16:53171096:C:T	1.98734e-08	-0.15172	-3.11501e-10	0.000229947	-0.979375	-3.11501e-10	0.000230004	-0.979362	-3.11501e-10
53171159	chr16:53171159:T:C	1.77433e-08	-0.265095	-3.11501e-10	0.000139621	-1.47829	-3.11501e-10	0.000139655	-1.47829	-3.11501e-10
53171245	chr16:53171245:G:A	6.39779e-09	-1.46546e-10	-1.28515	0.000167067	-1.46546e-10	-1.29882	0.000167107	-1.46546e-10	-1.29882
53171589	chr16:53171589:T:C	0.000130693	7.59957	1.03993	3.26744e-05	-1.69806	-1.23256	3.2683e-05	-1.69807	-1.23254
53172056	chr16:53172056:A:G	0.000112225	7.37507	1.11209	3.32166e-05	-1.69423	-1.21994	3.32254e-05	-1.69423	-1.21991
53172472	chr16:53172472:C:T	0.000105022	7.31162	1.1092	3.32496e-05	-1.6927	-1.22048	3.32584e-05	-1.6927	-1.22045
53172621	chr16:53172621:A:G	1.77656e-09	-1.32867	-1.23775	0.000164761	-0.015495	-1.29723	0.000164804	-0.0154711	-1.29723
53172985	chr16:53172985:A:G	6.65039e-09	-1.46546e-10	-1.24643	0.000184485	-1.46546e-10	-1.19966	0.000184518	-1.46546e-10	-1.19971
53173281	chr16:53173281:G:A	0.00349795	10.4222	1.50439	3.39547e-05	-1.65721	-1.23498	3.39641e-05	-1.6572	-1.23495
53173530	chr16:53173530:T:C	5.21071e-05	8.78439	-1.06444	6.99229e-05	-0.952673	-1.21716	6.99409e-05	-0.952636	-1.21717
53173553	chr16:53173553:T:A	1.51408e-09	-1.42991	-1.29638	0.000143109	-0.248568	-1.20505	0.000143143	-0.248546	-1.20507
53173556	chr16:53173556:T:A	1.54277e-09	-1.44563	-1.2619	0.000150472	-0.288358	-1.11509	0.000150507	-0.288336	-1.11511
53173657	chr16:53173657:G:T	8.81093e-09	-0.96511	-3.11501e-10	0.000166434	-1.30262	-3.11501e-10	0.000166474	-1.30262	-3.11501e-10
53173975	chr16:53173975:T:C	0.0036063	10.4718	1.48529	3.39446e-05	-1.65419	-1.2383	3.39539e-05	-1.65418	-1.23827
53174132	chr16:53174132:A:C	1.49562e-08	-1.46546e-10	-0.435981	0.000347129	-1.46546e-10	-0.567525	0.000347228	-1.46546e-10	-0.567477
53174169	chr16:53174169:A:G	3.8187e-09	-0.516944	-1.28425	5.65368e-05	-1.08889	-1.29344	5.65504e-05	-1.08888	-1.29344
53174887	chr16:53174887:C:T	3.66671e-09	-0.562853	-1.27896	5.45762e-05	-1.12155	-1.29608	5.45893e-05	-1.12154	-1.29608
53175874	chr16:53175874:T:C	6.42373e-09	-1.46546e-10	-1.2811	0.000167705	-1.46546e-10	-1.29502	0.000167744	-1.46546e-10	-1.29502
53175965	chr16:53175965:T:C	0.000119286	7.54033	1.00785	3.25122e-05	-1.69738	-1.23823	3.25207e-05	-1.69738	-1.2382
53176198	chr16:53176198:C:A	0.0331054	9.92138	4.25272	4.66311e-05	-1.68546	-0.889499	4.6642e-05	-1.68545	-0.889506
53176641	chr16:53176641:G:C	0.00325614	10.4623	1.39269	3.34957e-05	-1.65482	-1.25099	3.35048e-05	-1.65481	-1.25096
53176876	chr16:53176876:A:G	0.000101092	7.28766	1.09502	3.3796e-05	-1.69284	-1.20404	3.3805e-05	-1.69284	-1.20401
53177251	chr16:53177251:T:C	0.000108287	7.28235	1.16908	3.43177e-05	-1.69268	-1.18888	3.43269e-05	-1.69268	-1.18885
53177305	chr16:53177305:C:A	8.14337e-09	-1.46546e-10	-1.0439	0.000196781	-1.46546e-10	-1.13513	0.000196827	-1.46546e-10	-1.13513
53177473	chr16:53177473:C:T	3.82191e-09	-0.512879	-1.28747	5.6845e-05	-1.08575	-1.29115	5.68587e-05	-1.08574	-1.29115
53177720	chr16:53177720:C:T	4.4734e-09	-0.364217	-1.27874	6.42938e-05	-0.957547	-1.29621	6.43094e-05	-0.957541	-1.29621
53177753	chr16:53177753:G:A	0.00347514	10.3573	1.56273	3.41391e-05	-1.66084	-1.22594	3.41486e-05	-1.66083	-1.22591
53177940	chr16:53177940:C:T	0.00422858	10.5883	1.52799	3.44295e-05	-1.64686	-1.23145	3.4439e-05	-1.64685	-1.23142
53178066	chr16:53178066:C:T	1.39653e-08	-1.46546e-10	-0.504525	0.000320214	-1.46546e-10	-0.648234	0.000320303	-1.46546e-10	-0.64819
53178869	chr16:53178869:C:T	3.68909e-09	-0.556768	-1.27896	5.48129e-05	-1.11722	-1.29608	5.48262e-05	-1.11721	-1.29608
53179010	chr16:53179010:G:A	2.19823e-08	-0.0508673	-3.11501e-10	0.000340335	-0.587293	-3.11501e-10	0.000340419	-0.587281	-3.11501e-10
53179165	chr16:53179165:T:C	9.86015e-05	7.25533	1.10241	3.3859e-05	-1.69193	-1.20309	3.3868e-05	-1.69193	-1.20305
53179507	chr16:53179507:A:G	3.55159e-05	8.26749	-0.930857	5.77385e-05	-1.083	-1.2783	5.77536e-05	-1.08296	-1.27831
53179899	chr16:53179899:A:G	6.91133e-09	-1.46546e-10	-1.20794	0.000190237	-1.46546e-10	-1.16895	0.000190261	-1.46546e-10	-1.16906
53180179	chr16:53180179:G:A	5.4406e-05	6.69721	1.06592	3.44907e-05	-1.66752	-1.20902	3.44998e-05	-1.66752	-1.20898
53180539	chr16:53180539:A:G	0.000109229	7.41991	1.04018	3.27687e-05	-1.69525	-1.2325	3.27773e-05	-1.69525	-1.23247
53180955	chr16:53180955:G:A	0.00383914	10.5236	1.4961	3.41177e-05	-1.65101	-1.23639	3.41272e-05	-1.651	-1.23636
53181409	chr16:53181409:A:G	6.3414e-09	-1.46546e-10	-1.294	0.00017112	-1.46546e-10	-1.27486	0.000171155	-1.46546e-10	-1.27489
53181788	chr16:53181788:G:A	3.72059e-09	-0.545227	-1.28199	5.53287e-05	-1.10921	-1.29472	5.5342e-05	-1.10921	-1.29472
53182059	chr16:53182059:A:G	0.00666187	9.90153	2.66928	3.82489e-05	-1.68455	-1.08856	3.82573e-05	-1.68455	-1.08858
53182074	chr16:53182074:A:G	1.2769e-08	-1.46546e-10	-0.594081	0.000295712	-1.46546e-10	-0.727838	0.000295794	-1.46546e-10	-0.727797
53182567	chr16:53182567:A:T	0.000103621	7.3444	1.06299	3.34949e-05	-1.69412	-1.21171	3.35038e-05	-1.69413	-1.21167
53182720	chr16:53182720:A:G	1.26508e-08	-1.46546e-10	-0.603383	0.00029329	-1.46546e-10	-0.736062	0.000293371	-1.46546e-10	-0.736022
53183200	chr16:53183200:T:C	0.000103078	7.3988	1.00333	3.25707e-05	-1.69482	-1.23899	3.25792e-05	-1.69482	-1.23897
53183940	chr16:53183940:T:C	0.0175765	9.92783	3.61314	3.96153e-05	-1.68533	-1.05268	3.96247e-05	-1.68533	-1.05268
53183983	chr16:53183983:C:T	3.72336e-09	-0.546704	-1.27977	5.51823e-05	-1.11074	-1.29584	5.51956e-05	-1.11073	-1.29585
53184169	chr16:53184169:C:T	6.90659e-09	-1.46546e-10	-1.20863	0.000172846	-1.46546e-10	-1.26482	0.000172888	-1.46546e-10	-1.26482
53184455	chr16:53184455:A:G	6.65894e-09	-1.46546e-10	-1.24514	0.000184734	-1.46546e-10	-1.1983	0.000184768	-1.46546e-10	-1.19836
53184494	chr16:53184494:G:A	9.71486e-05	7.28718	1.05571	3.29498e-05	-1.69202	-1.23022	3.29585e-05	-1.69202	-1.23019
53184579	chr16:53184579:A:G	4.64633e-09	-1.60503	-3.11501e-10	0.000112314	-1.69593	-3.11501e-10	0.00011234	-1.69593	-3.11501e-10
53184931	chr16:53184931:A:T	9.69487e-05	7.33692	1.00391	3.3149e-05	-1.69405	-1.22215	3.31577e-05	-1.69406	-1.22213
53185214	chr16:53185214:G:A	0.000109205	7.39675	1.06313	3.28839e-05	-1.69479	-1.22945	3.28925e-05	-1.69479	-1.22943
53186083	chr16:53186083:C:T	7.01937e-09	-1.46546e-10	-1.19243	0.000198579	-1.46546e-10	-1.12604	0.000198624	-1.46546e-10	-1.12604
53186269	chr16:53186269:G:A	1.20561e-08	-1.46546e-10	-0.651535	0.000380689	-1.46546e-10	-0.475238	0.000380777	-1.46546e-10	-0.475245
53186663	chr16:53186663:G:A	0.00249044	10.1551	1.4318	3.31667e-05	-1.66974	-1.24594	3.31757e-05	-1.66973	-1.24591
53186730	chr16:53186730:C:G	3.6577e-09	-0.562679	-1.28159	5.46187e-05	-1.12187	-1.29497	5.46319e-05	-1.12187	-1.29498
53187739	chr16:53187739:A:G	7.70106e-07	-1.46546e-10	3.50542	0.00414857	-1.46546e-10	1.9133	0.00415034	-1.46546e-10	1.91349
53188058	chr16:53188058:T:G	0.00343328	10.5078	1.40008	3.36111e-05	-1.65203	-1.25034	3.36202e-05	-1.65202	-1.25031
53188270	chr16:53188270:A:G	4.43678e-09	-1.65117	-3.11501e-10	0.000111993	-1.69878	-3.11501e-10	0.00011202	-1.69878	-3.11501e-10
53189223	chr16:53189223:A:C	4.31195e-09	-1.67971	-3.11501e-10	0.00012779	-1.56683	-3.11501e-10	0.000127821	-1.56683	-3.11501e-10
53189522	chr16:53189522:G:A	6.3133e-09	-1.46546e-10	-1.29845	0.000169067	-1.46546e-10	-1.28693	0.000169103	-1.46546e-10	-1.28695
53189538	chr16:53189538:A:C	0.00387125	10.6609	1.36706	3.38174e-05	-1.6416	-1.25465	3.38266e-05	-1.64159	-1.25462
53189559	chr16:53189559:T:A	2.28481e-09	-1.01936	-1.29546	4.81491e-05	-1.303	-1.23992	4.81606e-05	-1.303	-1.23992
53190030	chr16:53190030:A:C	8.53058e-09	-1.46546e-10	-0.997446	0.00019527	-1.46546e-10	-1.14284	0.000195317	-1.46546e-10	-1.14284
53190275	chr16:53190275:G:T	3.75039e-09	-0.533793	-1.28545	5.59081e-05	-1.10086	-1.29266	5.59216e-05	-1.10085	-1.29266
53190973	chr16:53190973:T:C	1.28053e-08	-1.46546e-10	-0.591242	0.000409324	-1.46546e-10	-0.402715	0.000409419	-1.46546e-10	-0.402721
53191448	chr16:53191448:C:G	3.69408e-09	-0.548361	-1.28601	5.53235e-05	-1.11176	-1.29226	5.53368e-05	-1.11175	-1.29227
53191469	chr16:53191469:T:G	6.77607e-09	-1.46546e-10	-1.22771	0.000174556	-1.46546e-10	-1.25498	0.000174595	-1.46546e-10	-1.25499
53192186	chr16:53192186:A:G	0.000111683	7.52321	0.95911	3.23173e-05	-1.69718	-1.24444	3.23258e-05	-1.69718	-1.24442
53192741	chr16:53192741:T:C	5.3598e-08	-1.46546e-10	0.840409	0.000574481	-1.46546e-10	-0.0637557	0.000574622	-1.46546e-10	-0.0637474
53193176	chr16:53193176:A:G	8.19064e-09	-1.03811	-3.11501e-10	0.000159094	-1.34773	-3.11501e-10	0.000159132	-1.34772	-3.11501e-10
53193306	chr16:53193306:G:A	0.0193016	9.98922	3.64538	4.01407e-05	-1.68306	-1.04177	4.01502e-05	-1.68306	-1.04177
53193315	chr16:53193315:G:A	6.5643e-09	-1.46546e-10	-1.25946	0.000167021	-1.46546e-10	-1.2991	0.000167061	-1.46546e-10	-1.2991
53193422	chr16:53193422:G:A	0.00375265	10.4328	1.56412	3.43548e-05	-1.65637	-1.22411	3.43643e-05	-1.65636	-1.22408
53193469	chr16:53193469:C:A	0.0035096	10.5969	1.33304	3.35059e-05	-1.6462	-1.2593	3.3515e-05	-1.64619	-1.25927
53193761	chr16:53193761:T:A	4.25771e-09	-1.69237	-3.11501e-10	0.000128431	-1.56183	-3.11501e-10	0.000128462	-1.56183	-3.11501e-10
53193880	chr16:53193880:T:C	2.04633e-08	-1.46546e-10	-0.122469	0.000295713	-1.46546e-10	-0.727833	0.000295792	-1.46546e-10	-0.727801
53194250	chr16:53194250:A:C	7.56327e-09	-1.46546e-10	-1.1178	0.000217797	-1.46546e-10	-1.03366	0.000217847	-1.46546e-10	-1.03367
53194521	chr16:53194521:G:A	3.63838e-09	-0.561179	-1.28839	5.49412e-05	-1.11966	-1.2913	5.49545e-05	-1.11965	-1.2913
53194899	chr16:53194899:TAATAA:T	6.93356e-09	-1.46546e-10	-1.20473	0.000194804	-1.46546e-10	-1.14523	0.000194848	-1.46546e-10	-1.14524
53195329	chr16:53195329:A:C	0.00336959	10.5677	1.32153	3.34238e-05	-1.64741	-1.26054	3.34328e-05	-1.6474	-1.26052
53195637	chr16:53195637:C:G	0.0199985	10.0076	3.6625	4.03274e-05	-1.68232	-1.03788	4.03369e-05	-1.68231	-1.03788
53195872	chr16:53195872:C:G	6.32769e-09	-1.46546e-10	-1.29617	0.000167584	-1.46546e-10	-1.29574	0.000167624	-1.46546e-10	-1.29574
53196430	chr16:53196430:T:C	0.000114499	7.61441	0.892806	3.19194e-05	-1.69822	-1.25578	3.19277e-05	-1.69823	-1.25576
53196746	chr16:53196746:A:G	0.00381022	10.7423	1.26981	3.35897e-05	-1.63643	-1.26657	3.35987e-05	-1.63642	-1.26655
53196918	chr16:53196918:A:C	6.9207e-09	-1.46546e-10	-1.20659	0.000194867	-1.46546e-10	-1.14491	0.000194912	-1.46546e-10	-1.14491
53196939	chr16:53196939:G:A	6.40563e-09	-1.46546e-10	-1.28393	0.000168782	-1.46546e-10	-1.28861	0.000168822	-1.46546e-10	-1.28861
53197475	chr16:53197475:A:G	7.17325e-09	-1.46546e-10	-1.17074	0.000204169	-1.46546e-10	-1.09827	0.000204216	-1.46546e-10	-1.09828
53197558	chr16:53197558:TTTTAAATA:T	2.07695e-08	-1.46546e-10	-0.107619	0.000299086	-1.46546e-10	-0.716492	0.000299166	-1.46546e-10	-0.71646
53197877	chr16:53197877:C:T	6.75747e-09	-1.46546e-10	-1.23045	0.000171103	-1.46546e-10	-1.27495	0.000171144	-1.46546e-10	-1.27495
53198002	chr16:53198002:G:A	1.46827e-08	-1.46546e-10	-0.454434	0.000334904	-1.46546e-10	-0.603379	0.000334998	-1.46546e-10	-0.603334
53198101	chr16:53198101:C:T	5.48999e-05	8.68069	-0.908525	6.39629e-05	-0.976182	-1.28274	6.39799e-05	-0.976145	-1.28274
53198190	chr16:53198190:A:G	6.57137e-09	-1.46546e-10	-1.25838	0.000198862	-1.46546e-10	-1.12461	0.000198907	-1.46546e-10	-1.12462
53198229	chr16:53198229:C:T	0.00322884	10.4416	1.40495	3.41982e-05	-1.65428	-1.23077	3.42077e-05	-1.65428	-1.23073
53198648	chr16:53198648:A:G	1.27368e-08	-1.46546e-10	-0.596607	0.000405903	-1.46546e-10	-0.411108	0.000405997	-1.46546e-10	-0.411114
53198763	chr16:53198763:A:T	4.23538e-09	-1.69763	-3.11501e-10	0.000133972	-1.51959	-3.11501e-10	0.000134003	-1.5196	-3.11501e-10
53199308	chr16:53199308:T:A	0.000117337	7.42501	1.1067	3.31378e-05	-1.69538	-1.22117	3.31466e-05	-1.69538	-1.22114
53199363	chr16:53199363:T:C	3.72638e-09	-0.551299	-1.27437	5.49424e-05	-1.1134	-1.29754	5.49556e-05	-1.11339	-1.29754
53199751	chr16:53199751:T:C	0.000105462	7.47382	0.95118	3.27391e-05	-1.69675	-1.23191	3.27477e-05	-1.69675	-1.23188
53200007	chr16:53200007:G:A	6.92434e-09	-1.46546e-10	-1.20606	0.000190716	-1.46546e-10	-1.16643	0.00019074	-1.46546e-10	-1.16655
53200102	chr16:53200102:G:A	1.21836e-08	-1.46546e-10	-0.641009	0.000283507	-1.46546e-10	-0.769986	0.000283585	-1.46546e-10	-0.769947
53200263	chr16:53200263:T:C	5.78961e-05	8.95695	-1.13165	7.69745e-05	-0.905794	-1.16795	7.6994e-05	-0.905756	-1.16798
53200318	chr16:53200318:C:A	6.31987e-09	-1.46546e-10	-1.29741	0.000174883	-1.46546e-10	-1.2531	0.000174924	-1.46546e-10	-1.25311
53200457	chr16:53200457:G:A	4.40778e-09	-1.65773	-3.11501e-10	0.000113488	-1.68553	-3.11501e-10	0.000113514	-1.68553	-3.11501e-10
53200776	chr16:53200776:G:A	6.33788e-09	-1.46546e-10	-1.29456	0.000170918	-1.46546e-10	-1.27604	0.000170954	-1.46546e-10	-1.27606
53200924	chr16:53200924:C:T	7.7079e-09	-1.46546e-10	-1.09886	0.000222503	-1.46546e-10	-1.01228	0.000222553	-1.46546e-10	-1.01229
53201509	chr16:53201509:G:A	0.0039656	10.6659	1.3862	3.38793e-05	-1.64178	-1.25264	3.38885e-05	-1.64177	-1.25261
53201556	chr16:53201556:C:T	8.29105e-09	-1.46546e-10	-1.02593	0.000251484	-1.46546e-10	-0.889841	0.000251539	-1.46546e-10	-0.889861
53201931	chr16:53201931:T:C	6.47506e-09	-1.46546e-10	-1.27315	0.000177531	-1.46546e-10	-1.23808	0.000177572	-1.46546e-10	-1.23808
53202044	chr16:53202044:A:G	6.33277e-09	-1.46546e-10	-1.29537	0.000167267	-1.46546e-10	-1.29763	0.000167306	-1.46546e-10	-1.29763
53202243	chr16:53202243:T:C	0.00523646	10.9188	1.41123	3.46356e-05	-1.62329	-1.24905	3.46451e-05	-1.62328	-1.24903
53202766	chr16:53202766:C:T	8.09673e-09	0.248981	-1.29862	4.16287e-05	-1.41032	-1.27812	4.16382e-05	-1.41032	-1.27812
53202904	chr16:53202904:GTTCCAC:G	1.39179e-08	-1.46546e-10	-0.507927	0.000467253	-1.46546e-10	-0.270352	0.000467351	-1.46546e-10	-0.270379
53204107	chr16:53204107:TTCTTTA:T	1.6822e-08	-1.46546e-10	-0.318413	0.000258338	-1.46546e-10	-0.862953	0.0002584	-1.46546e-10	-0.862951
53204136	chr16:53204136:G:A	1.07964e-08	-1.46546e-10	-0.761895	0.000254909	-1.46546e-10	-0.876315	0.000254978	-1.46546e-10	-0.876281
53204428	chr16:53204428:C:T	8.90434e-05	7.42433	0.831446	3.18411e-05	-1.69541	-1.26106	3.18492e-05	-1.69541	-1.26104
53204714	chr16:53204714:C:T	6.46302e-09	-1.46546e-10	-1.27501	0.000167247	-1.46546e-10	-1.29775	0.000167286	-1.46546e-10	-1.29775
53204836	chr16:53204836:T:C	6.33547e-09	-1.46546e-10	-1.29494	0.000170876	-1.46546e-10	-1.27628	0.000170912	-1.46546e-10	-1.27631
53205093	chr16:53205093:T:G	6.70839e-09	-1.46546e-10	-1.23775	0.000186805	-1.46546e-10	-1.18716	0.000186838	-1.46546e-10	-1.18722
53205165	chr16:53205165:T:C	3.67481e-09	-0.566308	-1.27329	5.43217e-05	-1.12452	-1.29778	5.43348e-05	-1.12452	-1.29778
53205249	chr16:53205249:C:G	0.0187219	9.92493	3.67917	4.03855e-05	-1.68545	-1.0333	4.0395e-05	-1.68544	-1.03331
53206457	chr16:53206457:T:C	1.49109e-08	-1.46546e-10	-0.439013	0.000339883	-1.46546e-10	-0.588622	0.000339979	-1.46546e-10	-0.588576
53206497	chr16:53206497:A:G	0.0016569	10.1882	0.991153	3.19328e-05	-1.66291	-1.29068	3.19409e-05	-1.6629	-1.29067
53206547	chr16:53206547:A:G	7.37665e-09	-1.46546e-10	-1.14278	0.000211358	-1.46546e-10	-1.06367	0.000211406	-1.46546e-10	-1.06368
53206697	chr16:53206697:A:G	0.00011177	7.56782	0.915276	3.20232e-05	-1.69775	-1.25301	3.20315e-05	-1.69775	-1.25299
53207123	chr16:53207123:G:T	6.40172e-09	-1.46546e-10	-1.28454	0.000167088	-1.46546e-10	-1.2987	0.000167127	-1.46546e-10	-1.2987
53207851	chr16:53207851:G:A	0.00264636	10.2948	1.35282	3.29874e-05	-1.66419	-1.2569	3.29963e-05	-1.66419	-1.25688
53209040	chr16:53209040:T:C	0.000123854	7.59287	0.992888	3.24133e-05	-1.69799	-1.24067	3.24218e-05	-1.69799	-1.24064
53209046	chr16:53209046:T:G	6.40067e-09	-1.46546e-10	-1.2847	0.000167241	-1.46546e-10	-1.29778	0.000167281	-1.46546e-10	-1.29779
53210650	chr16:53210650:G:A	3.36381e-08	-1.46546e-10	0.374555	0.000413231	-1.46546e-10	-0.393217	0.000413352	-1.46546e-10	-0.39316
53210899	chr16:53210899:T:C	6.58029e-09	-1.46546e-10	-1.25702	0.000174685	-1.46546e-10	-1.25424	0.000174725	-1.46546e-10	-1.25424
53211227	chr16:53211227:A:G	6.83056e-09	-1.46546e-10	-1.2197	0.000171713	-1.46546e-10	-1.2714	0.000171754	-1.46546e-10	-1.2714
53211504	chr16:53211504:C:T	1.35476e-08	-1.46546e-10	-0.534894	0.000311532	-1.46546e-10	-0.675719	0.000311619	-1.46546e-10	-0.675677
53211731	chr16:53211731:C:CTT	0.000106729	7.51999	0.916948	3.207e-05	-1.69703	-1.25227	3.20783e-05	-1.69703	-1.25225
53212252	chr16:53212252:A:G	6.31754e-09	-1.46546e-10	-1.29777	0.000170837	-1.46546e-10	-1.27651	0.000170878	-1.46546e-10	-1.27651
53212262	chr16:53212262:A:G	9.11166e-05	7.32204	0.95675	3.33652e-05	-1.69389	-1.21582	3.33741e-05	-1.69389	-1.21579
53212345	chr16:53212345:C:T	7.80548e-09	-1.46546e-10	-1.08628	0.00022607	-1.46546e-10	-0.996377	0.000226122	-1.46546e-10	-0.996386
53212641	chr16:53212641:G:A	0.0034775	10.5553	1.36543	3.35563e-05	-1.649	-1.255	3.35654e-05	-1.64899	-1.25497
53212808	chr16:53212808:A:G	1.84577e-08	-1.46546e-10	-0.225624	0.000275419	-1.46546e-10	-0.79893	0.000275492	-1.46546e-10	-0.7989
53213028	chr16:53213028:T:C	6.41456e-09	-1.46546e-10	-1.28253	0.000174856	-1.46546e-10	-1.25326	0.000174891	-1.46546e-10	-1.2533
53213846	chr16:53213846:T:C	0.000108734	7.59303	0.862531	3.17954e-05	-1.69798	-1.25992	3.18036e-05	-1.69798	-1.2599
53213903	chr16:53213903:T:C	1.23133e-08	-1.46546e-10	-0.630426	0.000287832	-1.46546e-10	-0.754847	0.000287912	-1.46546e-10	-0.754805
53214517	chr16:53214517:G:GTAAGT	3.69284e-09	-0.560187	-1.27452	5.46028e-05	-1.11965	-1.29749	5.4616e-05	-1.11964	-1.29749
53214602	chr16:53214602:C:T	0.00337962	10.5661	1.32603	3.34061e-05	-1.64851	-1.25998	3.34151e-05	-1.6485	-1.25995
53214662	chr16:53214662:G:A	3.855e-09	-0.516978	-1.27476	5.63228e-05	-1.0887	-1.29742	5.63364e-05	-1.0887	-1.29742
53215720	chr16:53215720:G:C	6.53953e-05	9.04906	-1.10196	7.69841e-05	-0.882119	-1.1915	7.70038e-05	-0.88208	-1.19152
53215788	chr16:53215788:G:A	3.7001e-09	-0.559194	-1.27355	5.4632e-05	-1.11889	-1.29771	5.46452e-05	-1.11888	-1.29771
53215951	chr16:53215951:C:T	1.71383e-09	-1.3033	-1.29908	0.000186475	0.0375597	-1.22649	0.00018652	0.0375839	-1.2265
53215956	chr16:53215956:A:G	3.61962e-09	-0.580403	-1.27433	5.38236e-05	-1.13398	-1.29753	5.38366e-05	-1.13398	-1.29753
53216345	chr16:53216345:T:C	1.23286e-08	-1.46546e-10	-0.629179	0.000288201	-1.46546e-10	-0.753565	0.000288281	-1.46546e-10	-0.753523
53216837	chr16:53216837:T:C	6.35987e-09	-1.46546e-10	-1.2911	0.000167743	-1.46546e-10	-1.29479	0.000167782	-1.46546e-10	-1.29479
53217014	chr16:53217014:G:A	0.000297084	8.85521	0.605452	7.3098e-05	-0.965678	-1.15974	7.31198e-05	-0.965641	-1.15972
53217167	chr16:53217167:G:A	3.59306e-09	-0.587108	-1.27499	5.35873e-05	-1.13856	-1.29735	5.36003e-05	-1.13855	-1.29735
53217411	chr16:53217411:G:A	3.81824e-09	-0.524948	-1.27637	5.60337e-05	-1.09432	-1.29695	5.60473e-05	-1.09431	-1.29695
53217618	chr16:53217618:C:T	9.70716e-05	7.39591	0.946193	3.27681e-05	-1.69535	-1.23241	3.27767e-05	-1.69535	-1.23239
53218013	chr16:53218013:A:T	8.36503e-09	-1.46546e-10	-1.01704	0.000202879	-1.46546e-10	-1.10461	0.000202927	-1.46546e-10	-1.10461
53218083	chr16:53218083:G:A	7.64113e-09	-1.46546e-10	-1.10756	0.000220145	-1.46546e-10	-1.02293	0.000220195	-1.46546e-10	-1.02294
53218108	chr16:53218108:C:T	0.000104925	7.47309	0.946814	3.27196e-05	-1.69676	-1.23249	3.27281e-05	-1.69676	-1.23246
53218165	chr16:53218165:C:T	6.31509e-09	-1.46546e-10	-1.29816	0.000171649	-1.46546e-10	-1.27177	0.00017169	-1.46546e-10	-1.27177
53218358	chr16:53218358:C:CT	6.92769e-09	-1.46546e-10	-1.20558	0.000194776	-1.46546e-10	-1.14537	0.000194809	-1.46546e-10	-1.14544
53218625	chr16:53218625:C:T	3.76556e-09	-0.517675	-1.29753	5.76088e-05	-1.08932	-1.27422	5.76226e-05	-1.08932	-1.27423
53218834	chr16:53218834:CTACAAACTATT:C	6.45727e-08	-1.46546e-10	1.02669	0.00321555	-1.46546e-10	1.65853	0.0032171	-1.46546e-10	1.65878
53218960	chr16:53218960:CT:C	8.25568e-09	-1.46546e-10	-1.0302	0.000241043	-1.46546e-10	-0.932249	0.000241097	-1.46546e-10	-0.932259
53219246	chr16:53219246:A:G	6.48483e-09	-1.46546e-10	-1.27164	0.000177138	-1.46546e-10	-1.24029	0.000177178	-1.46546e-10	-1.2403
53219332	chr16:53219332:A:G	7.54487e-09	-1.46546e-10	-1.12024	0.000228791	-1.46546e-10	-0.984414	0.000228848	-1.46546e-10	-0.984399
53219487	chr16:53219487:G:A	6.98497e-09	-1.46546e-10	-1.19734	0.000192425	-1.46546e-10	-1.15752	0.000192448	-1.46546e-10	-1.15763
53219798	chr16:53219798:T:C	9.87785e-05	7.38343	0.9761	3.29441e-05	-1.69508	-1.22732	3.29528e-05	-1.69509	-1.2273
53219807	chr16:53219807:A:G	0.0362404	10.0336	4.23094	4.64442e-05	-1.68142	-0.897552	4.64551e-05	-1.68141	-0.897559
53219967	chr16:53219967:C:T	6.40949e-09	-1.46546e-10	-1.28332	0.000167142	-1.46546e-10	-1.29838	0.000167182	-1.46546e-10	-1.29838
53220264	chr16:53220264:G:A	0.00704402	9.80976	2.81683	4.09081e-05	-1.6867	-1.0192	4.09169e-05	-1.68669	-1.01922
53220332	chr16:53220332:T:A	6.6236e-09	-1.46546e-10	-1.25046	0.000175854	-1.46546e-10	-1.24757	0.000175895	-1.46546e-10	-1.24757
53220758	chr16:53220758:A:G	1.48789e-09	-1.45253	-1.29121	0.000138483	-0.300725	-1.18575	0.000138516	-0.300704	-1.18577
53220969	chr16:53220969:G:A	6.30942e-09	-1.46546e-10	-1.29906	0.000169248	-1.46546e-10	-1.28586	0.000169288	-1.46546e-10	-1.28586
53221357	chr16:53221357:G:A	2.05829e-08	-1.46546e-10	-0.116645	0.000297215	-1.46546e-10	-0.722766	0.000297295	-1.46546e-10	-0.722734
53222137	chr16:53222137:T:C	0.000113314	7.63115	0.865666	3.17946e-05	-1.69836	-1.25956	3.18028e-05	-1.69836	-1.25954
53222582	chr16:53222582:T:A	0.00346669	10.631	1.28659	3.33923e-05	-1.64423	-1.26467	3.34012e-05	-1.64422	-1.26465
53223371	chr16:53223371:T:C	6.87931e-09	-1.46546e-10	-1.21258	0.000193064	-1.46546e-10	-1.1542	0.000193097	-1.46546e-10	-1.15427
53223729	chr16:53223729:A:G	6.54677e-09	-1.46546e-10	-1.26213	0.000183567	-1.46546e-10	-1.20464	0.000183609	-1.46546e-10	-1.20465
53224362	chr16:53224362:G:A	3.62712e-09	-0.571663	-1.281	5.42709e-05	-1.12803	-1.2952	5.4284e-05	-1.12802	-1.29521
53225293	chr16:53225293:T:C	3.64079e-09	-0.567686	-1.28122	5.44551e-05	-1.12461	-1.29523	5.44682e-05	-1.12461	-1.29524
53225781	chr16:53225781:G:C	2.08879e-07	-1.46546e-10	2.20065	0.000339713	-1.46546e-10	-0.589121	0.000339788	-1.46546e-10	-0.589138
53226247	chr16:53226247:T:A	8.26508e-05	7.34299	0.83829	3.22466e-05	-1.69425	-1.24956	3.22549e-05	-1.69425	-1.24954
53226976	chr16:53226976:G:A	0.000295326	8.77197	0.682768	7.25282e-05	-0.994969	-1.13828	7.25499e-05	-0.994934	-1.13825
53227039	chr16:53227039:C:A	1.33451e-08	-1.46546e-10	-0.549953	0.000172392	-1.46546e-10	-1.26745	0.000172435	-1.46546e-10	-1.26744
53228035	chr16:53228035:G:A	6.89173e-09	-1.46546e-10	-1.21078	0.000190159	-1.46546e-10	-1.16936	0.000190203	-1.46546e-10	-1.16937
53228616	chr16:53228616:C:T	3.62207e-09	-0.608242	-1.24582	5.35597e-05	-1.13874	-1.29768	5.35727e-05	-1.13874	-1.29768
53228885	chr16:53228885:GT:G	6.40096e-09	-1.46546e-10	-1.28466	0.000167084	-1.46546e-10	-1.29873	0.000167124	-1.46546e-10	-1.29873
53229052	chr16:53229052:C:T	1.59543e-09	-1.43646	-1.2375	0.000161566	-0.267132	-1.06517	0.000161604	-0.26711	-1.0652
53229305	chr16:53229305:A:T	5.29335e-09	-1.47465	-3.11501e-10	0.000131561	-1.53775	-3.11501e-10	0.000131591	-1.53776	-3.11501e-10
53229810	chr16:53229810:A:G	1.74506e-08	-1.46546e-10	-0.281732	0.000265152	-1.46546e-10	-0.836919	0.000265222	-1.46546e-10	-0.83689
53230026	chr16:53230026:G:T	0.00148392	10.6113	0.457751	3.2824e-05	-1.64198	-1.28408	3.28325e-05	-1.64197	-1.28407
53230203	chr16:53230203:A:G	4.45438e-09	-1.64722	-3.11501e-10	0.000115309	-1.6696	-3.11501e-10	0.000115337	-1.6696	-3.11501e-10
53230287	chr16:53230287:C:A	9.36133e-09	-1.46546e-10	-0.904516	0.000299528	-1.46546e-10	-0.715016	0.000299605	-1.46546e-10	-0.714995
53231254	chr16:53231254:T:A	6.32738e-05	8.83036	-0.916235	6.63053e-05	-0.941869	-1.28108	6.6323e-05	-0.941832	-1.28109
53231512	chr16:53231512:A:G	6.55888e-09	-1.46546e-10	-1.26028	0.000187301	-1.46546e-10	-1.1845	0.000187344	-1.46546e-10	-1.18451
53233467	chr16:53233467:C:T	0.00346275	10.6471	1.26933	3.33647e-05	-1.64304	-1.26669	3.33736e-05	-1.64303	-1.26666
53233586	chr16:53233586:T:C	6.32751e-09	-1.46546e-10	-1.2962	0.000174382	-1.46546e-10	-1.25597	0.000174423	-1.46546e-10	-1.25598
53233629	chr16:53233629:C:T	6.8281e-09	-1.46546e-10	-1.22006	0.000191233	-1.46546e-10	-1.16373	0.000191266	-1.46546e-10	-1.1638
53233797	chr16:53233797:C:T	3.2594e-09	-0.93281	-1.02675	0.000307215	0.234473	-0.924148	0.000307292	0.234506	-0.924167
53234150	chr16:53234150:T:C	3.65972e-09	-0.577309	-1.26641	5.38488e-05	-1.13216	-1.29888	5.38618e-05	-1.13216	-1.29888
53234511	chr16:53234511:A:G	0.0245997	10.1108	3.76631	4.14704e-05	-1.6784	-1.01384	4.14802e-05	-1.67839	-1.01385
53234558	chr16:53234558:CT:C	0.00347667	10.6425	1.27799	3.33853e-05	-1.64342	-1.26568	3.33943e-05	-1.64342	-1.26566
53234597	chr16:53234597:T:G	1.31035e-08	-1.46546e-10	-0.56822	0.000298265	-1.46546e-10	-0.719241	0.000298347	-1.46546e-10	-0.719202
53235119	chr16:53235119:GC:G	3.73352e-09	-0.545517	-1.27823	5.52434e-05	-1.10912	-1.29635	5.52567e-05	-1.10912	-1.29635
53235404	chr16:53235404:T:A	5.7469e-05	8.81971	-1.00181	6.78765e-05	-0.945006	-1.25453	6.78943e-05	-0.944969	-1.25454
53236210	chr16:53236210:C:T	6.31083e-09	-1.46546e-10	-1.29884	0.000169831	-1.46546e-10	-1.28242	0.000169872	-1.46546e-10	-1.28242
53236420	chr16:53236420:C:T	3.73928e-09	-0.548876	-1.27333	5.50353e-05	-1.11144	-1.29781	5.50486e-05	-1.11144	-1.29781
53236840	chr16:53236840:T:A	0.0221375	9.9721	3.79958	4.16346e-05	-1.68378	-1.00451	4.16444e-05	-1.68378	-1.00451
53237145	chr16:53237145:A:G	3.75816e-09	-0.534294	-1.28288	5.5807e-05	-1.10106	-1.29426	5.58204e-05	-1.10106	-1.29426
53237337	chr16:53237337:T:C	0.000115708	7.61701	0.900708	3.19599e-05	-1.69823	-1.25451	3.19682e-05	-1.69823	-1.25449
53237366	chr16:53237366:C:T	4.48877e-09	-1.63952	-3.11501e-10	0.000163055	-1.32314	-3.11501e-10	0.000163092	-1.32315	-3.11501e-10
53237801	chr16:53237801:A:G	6.52895e-09	-1.46546e-10	-1.26486	0.00017982	-1.46546e-10	-1.22527	0.000179854	-1.46546e-10	-1.22531
53237868	chr16:53237868:T:C	3.85011e-09	-0.513726	-1.27928	5.65414e-05	-1.08629	-1.29596	5.65551e-05	-1.08629	-1.29596
53238059	chr16:53238059:T:C	3.71335e-09	-0.550212	-1.27896	5.50736e-05	-1.11247	-1.29608	5.50869e-05	-1.11247	-1.29608
53238195	chr16:53238195:A:G	1.27103e-08	-1.46546e-10	-0.598695	0.000294515	-1.46546e-10	-0.731892	0.000294597	-1.46546e-10	-0.731852
53238653	chr16:53238653:C:T	6.66324e-09	0.0235853	-1.26808	9.39575e-05	-0.645436	-1.22894	9.39803e-05	-0.645428	-1.22895
53239616	chr16:53239616:G:A	8.80161e-09	-1.46546e-10	-0.966168	0.000209378	-1.46546e-10	-1.07308	0.00020943	-1.46546e-10	-1.07307
53240566	chr16:53240566:A:T	1.62793e-09	-1.39832	-1.25547	0.000168864	-0.187203	-1.10093	0.000168903	-0.187181	-1.10095
53242884	chr16:53242884:C:A	1.9588e-08	-1.46546e-10	-0.166187	0.000653499	-1.46546e-10	0.0651193	0.00065365	-1.46546e-10	0.0651135
53243151	chr16:53243151:G:C	7.49214e-09	-1.46546e-10	-1.12725	0.000215151	-1.46546e-10	-1.04588	0.000215199	-1.46546e-10	-1.04589
53243165	chr16:53243165:C:T	3.65698e-09	-0.565509	-1.27896	5.44556e-05	-1.12376	-1.29608	5.44687e-05	-1.12375	-1.29608
53243266	chr16:53243266:A:G	0.00578398	9.81478	2.61472	3.88734e-05	-1.68672	-1.07019	3.88819e-05	-1.68672	-1.07021
53243442	chr16:53243442:C:T	0.000103143	7.35459	1.04818	3.28267e-05	-1.69385	-1.23213	3.28353e-05	-1.69385	-1.2321
53243613	chr16:53243613:A:G	4.36807e-09	-1.66678	-3.11501e-10	0.000112044	-1.69833	-3.11501e-10	0.000112071	-1.69833	-3.11501e-10
53244565	chr16:53244565:A:G	7.74288e-07	-1.46546e-10	3.51084	0.00416751	-1.46546e-10	1.91785	0.00416929	-1.46546e-10	1.91804
53244773	chr16:53244773:C:T	0.000342048	9.1989	0.4027	7.52135e-05	-0.886749	-1.21014	7.52357e-05	-0.886711	-1.21012
53245099	chr16:53245099:G:A	0.00453579	11.0091	1.17733	3.39693e-05	-1.61606	-1.2757	3.39784e-05	-1.61605	-1.27568
53245197	chr16:53245197:C:T	4.17144e-08	0.589743	-3.11501e-10	0.000763862	0.221164	-3.11501e-10	0.000764053	0.221179	-3.11501e-10
53246304	chr16:53246304:C:T	6.40255e-09	-1.46546e-10	-1.28441	0.000167016	-1.46546e-10	-1.29913	0.000167056	-1.46546e-10	-1.29913
53246435	chr16:53246435:A:G	3.71013e-09	-0.558851	-1.27119	5.45729e-05	-1.11943	-1.29826	5.45861e-05	-1.11942	-1.29826
53247005	chr16:53247005:A:G	0.000232978	8.94761	0.269981	6.93189e-05	-0.946189	-1.23232	6.93397e-05	-0.946152	-1.23229
53247103	chr16:53247103:A:G	7.64383e-09	-1.46546e-10	-1.1072	0.000232849	-1.46546e-10	-0.966832	0.000232908	-1.46546e-10	-0.966817
53248291	chr16:53248291:G:A	0.00402403	10.9176	1.14906	3.36394e-05	-1.62317	-1.27835	3.36484e-05	-1.62316	-1.27834
53249097	chr16:53249097:T:C	0.000114801	7.74702	0.762835	3.13908e-05	-1.69907	-1.27164	3.13988e-05	-1.69907	-1.27162
53249554	chr16:53249554:T:C	1.87991e-09	-1.25705	-1.25283	0.000190523	0.125945	-1.2934	0.000190573	0.125969	-1.2934
53249756	chr16:53249756:T:C	6.6238e-09	-1.46546e-10	-1.25043	0.000183412	-1.46546e-10	-1.20549	0.000183446	-1.46546e-10	-1.20554
53250054	chr16:53250054:G:A	0.000108081	7.51505	0.934484	3.26302e-05	-1.69739	-1.23459	3.26387e-05	-1.69739	-1.23457
53250395	chr16:53250395:G:A	3.03151e-08	0.270544	-3.11501e-10	0.000174255	-1.2567	-3.11501e-10	0.000174296	-1.2567	-3.11501e-10
53251010	chr16:53251010:T:C	0.000114642	7.75199	0.756478	3.13668e-05	-1.69908	-1.27239	3.13747e-05	-1.69908	-1.27237
53251044	chr16:53251044:A:G	3.73675e-09	-0.55112	-1.27177	5.5122e-05	-1.10952	-1.29815	5.51353e-05	-1.10952	-1.29815
53251125	chr16:53251125:T:C	4.46135e-09	-1.64565	-3.11501e-10	0.000111961	-1.69907	-3.11501e-10	0.000111988	-1.69907	-3.11501e-10
53251391	chr16:53251391:A:C	1.58242e-08	0.230739	-0.6103	3.41377e-05	-1.6734	-1.21342	3.41466e-05	-1.6734	-1.21339
53251883	chr16:53251883:C:T	5.91921e-09	-1.3629	-3.11501e-10	0.000115988	-1.66373	-3.11501e-10	0.000116016	-1.66373	-3.11501e-10
53251966	chr16:53251966:C:A	0.000130059	7.68222	0.952417	3.27206e-05	-1.69905	-1.23017	3.27292e-05	-1.69905	-1.23014
53252427	chr16:53252427:A:G	3.82418e-08	0.502826	-3.11501e-10	0.00018252	-1.21036	-3.11501e-10	0.000182565	-1.21036	-3.11501e-10
53252640	chr16:53252640:A:G	4.4635e-09	-1.64517	-3.11501e-10	0.000114817	-1.67388	-3.11501e-10	0.000114844	-1.67388	-3.11501e-10
53253208	chr16:53253208:G:A	6.38521e-09	-1.46546e-10	-1.28712	0.000177755	-1.46546e-10	-1.23682	0.000177789	-1.46546e-10	-1.23686
53253631	chr16:53253631:T:C	0.000107979	7.42313	1.02546	3.31779e-05	-1.69606	-1.21928	3.31867e-05	-1.69606	-1.21925
53254184	chr16:53254184:A:C	0.0039936	10.7089	1.35023	3.38717e-05	-1.63805	-1.25659	3.38809e-05	-1.63804	-1.25657
53254258	chr16:53254258:A:G	4.48358e-09	-1.64068	-3.11501e-10	0.000112095	-1.69788	-3.11501e-10	0.000112121	-1.69788	-3.11501e-10
53255170	chr16:53255170:A:G	1.29167e-08	-1.46546e-10	-0.582583	0.000301068	-1.46546e-10	-0.709887	0.000301153	-1.46546e-10	-0.709841
53255195	chr16:53255195:A:T	3.71136e-09	-0.550214	-1.27949	5.50359e-05	-1.11338	-1.29586	5.50492e-05	-1.11337	-1.29586
53255300	chr16:53255300:C:A	3.8165e-09	-0.521492	-1.28028	5.61953e-05	-1.09284	-1.29555	5.62089e-05	-1.09284	-1.29555
53256186	chr16:53256186:G:A	4.20429e-09	-0.411313	-1.29368	6.15435e-05	-1.01394	-1.28354	6.15583e-05	-1.01393	-1.28354
53256598	chr16:53256598:C:T	1.32025e-09	-1.67847	-1.18482	3.92777e-05	-1.50335	-1.24322	3.9287e-05	-1.50335	-1.24321
53256677	chr16:53256677:A:G	5.19235e-05	8.56087	-0.844446	6.15973e-05	-1.00074	-1.29586	6.16139e-05	-1.00071	-1.29587
53256929	chr16:53256929:A:G	3.44623e-09	-0.632645	-1.27118	5.17962e-05	-1.17165	-1.29826	5.18087e-05	-1.17164	-1.29826
53256971	chr16:53256971:A:AT	1.06894e-08	-1.46546e-10	-0.771851	0.000242133	-1.46546e-10	-0.927737	0.000242197	-1.46546e-10	-0.927706
53257632	chr16:53257632:T:C	8.5726e-05	7.34721	0.870596	3.19705e-05	-1.6937	-1.25871	3.19787e-05	-1.6937	-1.25869
53257765	chr16:53257765:T:G	0.00263433	10.4301	1.21289	3.27305e-05	-1.65642	-1.2725	3.27392e-05	-1.65641	-1.27248
53257872	chr16:53257872:G:A	3.95858e-09	-0.493848	-1.27137	5.71817e-05	-1.07277	-1.29822	5.71956e-05	-1.07276	-1.29822
53258022	chr16:53258022:G:GTTGTT	6.32093e-09	-1.46546e-10	-1.29724	0.000167822	-1.46546e-10	-1.29432	0.000167862	-1.46546e-10	-1.29432
53258601	chr16:53258601:A:G	1.29764e-08	-1.46546e-10	-0.577975	0.000402253	-1.46546e-10	-0.420141	0.000402343	-1.46546e-10	-0.420153
53259299	chr16:53259299:A:G	0.00239252	10.2867	1.26005	3.26724e-05	-1.66351	-1.26719	3.26811e-05	-1.6635	-1.26716
53259852	chr16:53259852:C:CA	6.31868e-09	-1.46546e-10	-1.29759	0.000167912	-1.46546e-10	-1.29378	0.000167952	-1.46546e-10	-1.29378
53261082	chr16:53261082:A:C	5.75086e-09	-1.39175	-3.11501e-10	0.000134235	-1.51763	-3.11501e-10	0.000134265	-1.51764	-3.11501e-10
53261220	chr16:53261220:A:G	6.38167e-09	-1.46546e-10	-1.28767	0.000167035	-1.46546e-10	-1.29902	0.000167074	-1.46546e-10	-1.29902
53261260	chr16:53261260:T:G	1.40634e-08	-1.46546e-10	-0.497528	0.000322368	-1.46546e-10	-0.64153	0.000322458	-1.46546e-10	-0.641486
53262237	chr16:53262237:T:A	6.31091e-09	-1.46546e-10	-1.29882	0.000171007	-1.46546e-10	-1.27552	0.000171047	-1.46546e-10	-1.27552
53262290	chr16:53262290:A:G	8.95072e-09	-1.46546e-10	-0.949369	0.000264575	-1.46546e-10	-0.839096	0.000264635	-1.46546e-10	-0.839109
53262765	chr16:53262765:A:G	1.43743e-08	-1.46546e-10	-0.475661	0.000334539	-1.46546e-10	-0.604469	0.000334634	-1.46546e-10	-0.604422
53263483	chr16:53263483:T:C	9.78451e-09	0.113981	-0.974284	3.19475e-05	-1.65912	-1.29401	3.19552e-05	-1.65912	-1.29401
53263773	chr16:53263773:T:G	0.00261614	10.4577	1.17842	3.26787e-05	-1.65475	-1.27575	3.26873e-05	-1.65474	-1.27573
53263895	chr16:53263895:G:T	1.36385e-09	-1.64	-1.19079	3.61428e-05	-1.58234	-1.24741	3.61514e-05	-1.58234	-1.2474
53264471	chr16:53264471:G:C	0.00010713	7.63247	0.808231	3.15746e-05	-1.69855	-1.26631	3.15827e-05	-1.69856	-1.26629
53264953	chr16:53264953:G:A	7.40739e-09	-1.13862	-3.11501e-10	0.000114837	-1.67371	-3.11501e-10	0.000114864	-1.67371	-3.11501e-10
53265304	chr16:53265304:A:G	6.53744e-09	-1.46546e-10	-1.26356	0.000179833	-1.46546e-10	-1.2252	0.000179867	-1.46546e-10	-1.22524
53265768	chr16:53265768:GC:G	6.40085e-09	-1.46546e-10	-1.28467	0.000167887	-1.46546e-10	-1.29393	0.000167926	-1.46546e-10	-1.29393
53265848	chr16:53265848:CAT:C	0.00275535	10.4487	1.23924	3.29263e-05	-1.6537	-1.26925	3.2935e-05	-1.65369	-1.26923
53266102	chr16:53266102:C:T	0.000107674	7.59967	0.846088	3.17353e-05	-1.69826	-1.26153	3.17435e-05	-1.69826	-1.26151
53266153	chr16:53266153:G:C	3.48777e-08	0.410743	-3.11501e-10	0.000174539	-1.25507	-3.11501e-10	0.000174582	-1.25506	-3.11501e-10
53266376	chr16:53266376:C:A	6.40239e-09	-1.46546e-10	-1.28443	0.000167091	-1.46546e-10	-1.29869	0.00016713	-1.46546e-10	-1.29869
53266575	chr16:53266575:A:T	0.00276808	10.6338	1.05879	3.27796e-05	-1.6423	-1.28512	3.27881e-05	-1.64229	-1.2851
53268471	chr16:53268471:G:A	0.000368671	8.66899	1.00757	7.64789e-05	-1.0211	-1.05911	7.65021e-05	-1.02106	-1.05908
53269152	chr16:53269152:A:G	3.84458e-09	-0.531294	-1.26314	5.56093e-05	-1.09978	-1.29909	5.56228e-05	-1.09977	-1.29909
53269310	chr16:53269310:A:G	3.74241e-09	-0.556453	-1.26492	5.45904e-05	-1.11836	-1.299	5.46037e-05	-1.11835	-1.299
53269971	chr16:53269971:T:A	3.70345e-09	-0.563742	-1.2681	5.43504e-05	-1.12305	-1.29872	5.43636e-05	-1.12305	-1.29872
53270065	chr16:53270065:C:T	8.48369e-09	-1.46546e-10	-1.00296	0.00020515	-1.46546e-10	-1.09348	0.000205198	-1.46546e-10	-1.09348
53270468	chr16:53270468:C:T	9.91422e-06	5.21057	0.850053	3.44001e-05	-1.62419	-1.25497	3.44088e-05	-1.6242	-1.25495
53270558	chr16:53270558:G:A	4.62052e-09	-1.6106	-3.11501e-10	0.000112312	-1.69594	-3.11501e-10	0.000112338	-1.69594	-3.11501e-10
53270752	chr16:53270752:G:A	1.06933e-05	5.25664	0.879629	3.43854e-05	-1.62896	-1.25063	3.43941e-05	-1.62897	-1.2506
53270893	chr16:53270893:A:G	4.25531e-09	-1.69294	-3.11501e-10	0.000114323	-1.67819	-3.11501e-10	0.00011435	-1.6782	-3.11501e-10
53270964	chr16:53270964:G:A	8.12659e-09	-1.46546e-10	-1.04596	0.000235939	-1.46546e-10	-0.95365	0.000235992	-1.46546e-10	-0.953663
53271182	chr16:53271182:A:G	3.74028e-09	-0.55363	-1.26831	5.47502e-05	-1.11575	-1.29869	5.47635e-05	-1.11574	-1.29869
53271676	chr16:53271676:A:G	4.23226e-09	-1.69837	-3.11501e-10	0.000141206	-1.467	-3.11501e-10	0.000141239	-1.467	-3.11501e-10
53272593	chr16:53272593:A:G	1.24504e-08	-1.46546e-10	-0.619352	0.000289813	-1.46546e-10	-0.747985	0.000289894	-1.46546e-10	-0.747943
53272850	chr16:53272850:C:T	3.86245e-09	-0.522038	-1.26776	5.5989e-05	-1.09333	-1.29874	5.60026e-05	-1.09332	-1.29874
53272982	chr16:53272982:A:G	5.91491e-07	3.24154	-3.11501e-10	0.00176147	1.05668	-3.11501e-10	0.00176219	1.05685	-3.11501e-10
53273038	chr16:53273038:G:A	6.44657e-09	-1.46546e-10	-1.27755	0.000176098	-1.46546e-10	-1.24618	0.000176134	-1.46546e-10	-1.24622
53274237	chr16:53274237:G:A	4.29726e-09	-1.68313	-3.11501e-10	0.000121852	-1.61441	-3.11501e-10	0.000121882	-1.6144	-3.11501e-10
53274403	chr16:53274403:A:T	1.09396e-05	5.30464	0.854396	3.40891e-05	-1.63385	-1.25439	3.40977e-05	-1.63386	-1.25437
53274902	chr16:53274902:C:T	3.33103e-09	-0.937242	-1.00058	0.000314079	0.225968	-0.893546	0.000314157	0.226001	-0.893566
53275316	chr16:53275316:C:G	7.04227e-09	-1.46546e-10	-1.18917	0.000198838	-1.46546e-10	-1.12473	0.00019887	-1.46546e-10	-1.12481
53275833	chr16:53275833:T:C	3.89744e-09	-0.512879	-1.2679	5.64077e-05	-1.08587	-1.29874	5.64214e-05	-1.08587	-1.29874
53276464	chr16:53276464:C:T	0.00026748	8.05359	1.3021	3.18802e-05	-1.6989	-1.25634	3.18886e-05	-1.6989	-1.25631
53276740	chr16:53276740:A:G	3.72365e-09	-0.558522	-1.26788	5.45582e-05	-1.11921	-1.29874	5.45715e-05	-1.1192	-1.29874
53276904	chr16:53276904:G:T	1.14249e-05	5.35338	0.849068	3.39239e-05	-1.63816	-1.25494	3.39325e-05	-1.63817	-1.25492
53277502	chr16:53277502:A:G	1.66827e-09	-1.33024	-1.29908	0.000183456	-0.0100827	-1.19516	0.000183501	-0.010059	-1.19518
53278034	chr16:53278034:A:G	7.04392e-09	-1.46546e-10	-1.18894	0.000171878	-1.46546e-10	-1.27044	0.000171919	-1.46546e-10	-1.27043
53278161	chr16:53278161:A:G	3.77443e-09	-0.542664	-1.27019	5.5192e-05	-1.10798	-1.29842	5.52053e-05	-1.10798	-1.29842
53278239	chr16:53278239:A:G	1.11552e-05	5.04891	1.12965	3.68103e-05	-1.60418	-1.20727	3.68199e-05	-1.60419	-1.20723
53278879	chr16:53278879:G:A	3.48147e-09	-0.633064	-1.26059	5.17446e-05	-1.17176	-1.29914	5.17571e-05	-1.17175	-1.29914
53279201	chr16:53279201:T:C	1.99018e-05	6.35996	0.397505	5.1269e-05	-1.28687	-1.19327	5.12842e-05	-1.28685	-1.19323
53279333	chr16:53279333:G:T	0.000236379	7.78483	1.44726	3.25709e-05	-1.69837	-1.23544	3.25796e-05	-1.69837	-1.2354
53279481	chr16:53279481:G:A	7.58485e-09	-1.46546e-10	-1.11495	0.000184585	-1.46546e-10	-1.19911	0.000184631	-1.46546e-10	-1.1991
53279638	chr16:53279638:C:T	1.85355e-08	-0.221413	-3.11501e-10	0.000296532	-0.725068	-3.11501e-10	0.000296605	-0.725057	-3.11501e-10
53279754	chr16:53279754:A:G	7.15221e-06	4.85848	0.875597	3.65146e-05	-1.58241	-1.2371	3.65238e-05	-1.58242	-1.23708
53280047	chr16:53280047:A:G	0.00225272	7.22583	4.26072	4.78779e-05	-1.67923	-0.869333	4.78887e-05	-1.67924	-0.86934
53280298	chr16:53280298:T:C	1.3272e-08	-0.55545	-3.11501e-10	0.000579947	-0.0542853	-3.11501e-10	0.000580096	-0.0542662	-3.11501e-10
53280306	chr16:53280306:CTG:C	1.79401e-08	-1.46546e-10	-0.254066	0.000270236	-1.46546e-10	-0.817927	0.000270308	-1.46546e-10	-0.817898
53280619	chr16:53280619:T:G	4.12328e-09	-0.459046	-1.26541	5.85794e-05	-1.04787	-1.29897	5.85936e-05	-1.04787	-1.29897
53280767	chr16:53280767:C:T	5.08905e-06	6.23885	-0.845105	4.67017e-05	-1.27783	-1.29561	4.67138e-05	-1.27781	-1.29561
53280862	chr16:53280862:C:T	3.83081e-09	-0.533377	-1.26465	5.55206e-05	-1.10146	-1.29901	5.5534e-05	-1.10145	-1.29901
53281268	chr16:53281268:A:C	3.70854e-09	-0.564784	-1.26568	5.42928e-05	-1.12389	-1.29894	5.4306e-05	-1.12388	-1.29894
53281898	chr16:53281898:A:G	1.65893e-09	-1.34894	-1.28599	0.00016395	-0.0531556	-1.2645	0.000163991	-0.0531321	-1.26451
53282145	chr16:53282145:T:C	1.89811e-08	-1.46546e-10	-0.197658	0.000281221	-1.46546e-10	-0.778082	0.000281296	-1.46546e-10	-0.778052
53282655	chr16:53282655:T:C	3.74128e-09	-0.552364	-1.26931	5.48078e-05	-1.11483	-1.29856	5.48211e-05	-1.11482	-1.29856
53282942	chr16:53282942:A:G	0.00445051	10.9082	1.25922	3.43647e-05	-1.61322	-1.26697	3.4374e-05	-1.61321	-1.26695
53283406	chr16:53283406:AATGTGCTT:A	1.53838e-09	-1.41303	-1.29734	0.00014638	-0.216633	-1.21438	0.000146415	-0.216611	-1.2144
53283549	chr16:53283549:G:A	6.53843e-09	-1.46546e-10	-1.26341	0.000180097	-1.46546e-10	-1.22373	0.000180139	-1.46546e-10	-1.22373
53283976	chr16:53283976:C:T	1.53853e-09	-1.4112	-1.29908	0.000142993	-0.213024	-1.2414	0.000143028	-0.213001	-1.24142
53284521	chr16:53284521:A:G	6.89081e-09	0.0809202	-1.29184	9.43048e-05	-0.601707	-1.26898	9.43277e-05	-0.601698	-1.26899
53284540	chr16:53284540:A:G	7.83614e-09	-1.46546e-10	-1.08236	0.00019056	-1.46546e-10	-1.16726	0.000190607	-1.46546e-10	-1.16725
53284817	chr16:53284817:G:A	7.15172e-09	-1.46546e-10	-1.17375	0.000198016	-1.46546e-10	-1.12888	0.000198038	-1.46546e-10	-1.129
53285021	chr16:53285021:C:T	0.00324543	10.5788	1.27287	3.32889e-05	-1.64602	-1.26598	3.32978e-05	-1.64601	-1.26595
53285040	chr16:53285040:T:C	0.00253153	10.3911	1.21209	3.26952e-05	-1.65748	-1.27251	3.27038e-05	-1.65748	-1.27249
53285226	chr16:53285226:C:T	1.95942e-08	-1.46546e-10	-0.165868	0.000287127	-1.46546e-10	-0.757299	0.000287203	-1.46546e-10	-0.757268
53285307	chr16:53285307:C:G	6.34416e-08	-1.46546e-10	1.00902	0.00315413	-1.46546e-10	1.63925	0.00315565	-1.46546e-10	1.63949
53285933	chr16:53285933:A:G	0.00269147	10.424	1.24048	3.28175e-05	-1.65676	-1.2695	3.28262e-05	-1.65676	-1.26947
53286113	chr16:53286113:G:A	0.00296893	10.505	1.25761	3.30764e-05	-1.65058	-1.26783	3.30852e-05	-1.65057	-1.26781
53287323	chr16:53287323:C:T	3.59958e-09	-0.589069	-1.27122	5.341e-05	-1.14094	-1.29829	5.34229e-05	-1.14093	-1.29829
53287446	chr16:53287446:G:A	4.80911e-09	-1.57059	-3.11501e-10	0.000115595	-1.66713	-3.11501e-10	0.000115622	-1.66713	-3.11501e-10
53287697	chr16:53287697:G:A	3.99916e-09	-0.487139	-1.26788	5.73993e-05	-1.06843	-1.29876	5.74132e-05	-1.06842	-1.29876
53287822	chr16:53287822:T:C	0.000251657	8.20737	1.08735	7.2403e-05	-1.13313	-1.00184	7.24217e-05	-1.1331	-1.00185
53288208	chr16:53288208:T:C	7.70516e-05	7.359	0.752122	3.14846e-05	-1.69445	-1.27327	3.14925e-05	-1.69445	-1.27325
53288281	chr16:53288281:A:G	0.00272682	10.4014	1.27612	3.29448e-05	-1.65693	-1.26546	3.29536e-05	-1.65692	-1.26544
53289001	chr16:53289001:G:C	6.81913e-05	7.21275	0.776218	3.20096e-05	-1.69077	-1.26041	3.20178e-05	-1.69078	-1.26039
53289213	chr16:53289213:G:A	3.94131e-09	-0.50864	-1.26095	5.65186e-05	-1.08351	-1.29914	5.65323e-05	-1.0835	-1.29914
53289342	chr16:53289342:C:T	1.75608e-07	-1.46546e-10	2.02715	0.000314767	-1.46546e-10	-0.665391	0.000314836	-1.46546e-10	-0.665407
53289367	chr16:53289367:C:A	8.0473e-09	-1.46546e-10	-1.05577	0.000196053	-1.46546e-10	-1.13884	0.000196099	-1.46546e-10	-1.13884
53289384	chr16:53289384:A:T	0.0209232	9.69197	4.0233	4.35852e-05	-1.6921	-0.950402	4.35954e-05	-1.6921	-0.950409
53289528	chr16:53289528:G:A	1.70719e-09	-1.3113	-1.29496	0.000177052	0.0127074	-1.25349	0.000177095	0.0127311	-1.2535
53289837	chr16:53289837:C:T	0.00778467	9.93189	2.79468	3.95146e-05	-1.68324	-1.05731	3.95232e-05	-1.68324	-1.05733
53289968	chr16:53289968:A:G	0.000111552	7.69023	0.790911	3.14885e-05	-1.69884	-1.26876	3.14965e-05	-1.69884	-1.26875
53290146	chr16:53290146:T:C	7.67411e-05	9.21568	-1.10859	8.08118e-05	-0.83894	-1.18616	8.08325e-05	-0.838901	-1.18618
53290149	chr16:53290149:C:T	6.74817e-09	-1.46546e-10	-1.23183	0.000192581	-1.46546e-10	-1.15671	0.000192626	-1.46546e-10	-1.15671
53290527	chr16:53290527:T:C	5.14203e-05	6.99767	0.709013	3.19267e-05	-1.68526	-1.26852	3.19348e-05	-1.68526	-1.2685
53290679	chr16:53290679:G:A	4.33495e-09	-1.67439	-3.11501e-10	0.00011975	-1.63181	-3.11501e-10	0.00011978	-1.63181	-3.11501e-10
53291161	chr16:53291161:C:A	6.61159e-09	-1.46546e-10	-1.25228	0.000182721	-1.46546e-10	-1.20926	0.000182755	-1.46546e-10	-1.20931
53291270	chr16:53291270:G:T	8.13052e-09	-1.46546e-10	-1.04548	0.000184555	-1.46546e-10	-1.19928	0.0001846	-1.46546e-10	-1.19927
53291685	chr16:53291685:C:A	3.70786e-09	-0.57092	-1.25973	5.40617e-05	-1.12795	-1.29914	5.40748e-05	-1.12795	-1.29914
53291779	chr16:53291779:G:A	0.00277726	10.3576	1.33825	3.31049e-05	-1.65962	-1.25792	3.31139e-05	-1.65961	-1.25789
53292389	chr16:53292389:C:A	7.68124e-08	-1.46546e-10	1.20026	0.0039064	-1.46546e-10	1.85315	0.00390831	-1.46546e-10	1.8534
53292948	chr16:53292948:G:A	0.000107699	7.52239	0.923603	3.25783e-05	-1.69769	-1.23589	3.25868e-05	-1.69769	-1.23586
53293129	chr16:53293129:A:G	0.00342097	10.6307	1.27364	3.34079e-05	-1.64262	-1.26581	3.34168e-05	-1.64261	-1.26579
53293452	chr16:53293452:C:CA	8.44107e-09	-1.46546e-10	-1.00799	0.000247753	-1.46546e-10	-0.904789	0.000247809	-1.46546e-10	-0.904801
53293506	chr16:53293506:C:G	0.00272687	7.49362	4.18394	4.63735e-05	-1.68973	-0.89076	4.63841e-05	-1.68974	-0.890765
53293509	chr16:53293509:G:A	4.15455e-09	-0.446362	-1.27054	5.89776e-05	-1.04166	-1.2984	5.89919e-05	-1.04166	-1.2984
53293550	chr16:53293550:G:A	1.41268e-08	-1.46546e-10	-0.49303	0.000324265	-1.46546e-10	-0.635661	0.000324357	-1.46546e-10	-0.635615
53293607	chr16:53293607:C:T	5.02659e-07	-1.46546e-10	3.07881	0.00276512	-1.46546e-10	1.50762	0.00276637	-1.46546e-10	1.50783
53293863	chr16:53293863:G:A	6.3891e-09	-1.46546e-10	-1.28651	0.000167053	-1.46546e-10	-1.29891	0.000167092	-1.46546e-10	-1.29891
53294067	chr16:53294067:T:C	9.49618e-05	7.36636	0.953766	3.28372e-05	-1.69475	-1.23091	3.28458e-05	-1.69475	-1.23089
53294490	chr16:53294490:G:T	1.15698e-08	-1.46546e-10	-0.692708	0.000364678	-1.46546e-10	-0.518208	0.000364755	-1.46546e-10	-0.518234
53294875	chr16:53294875:T:C	9.59679e-05	7.48516	0.845509	3.17764e-05	-1.69659	-1.26191	3.17845e-05	-1.69659	-1.26189
53295149	chr16:53295149:C:T	6.5618e-09	-1.46546e-10	-1.25984	0.000187448	-1.46546e-10	-1.18372	0.000187491	-1.46546e-10	-1.18373
53295350	chr16:53295350:T:C	6.31062e-09	-1.46546e-10	-1.29887	0.000174904	-1.46546e-10	-1.25299	0.000174945	-1.46546e-10	-1.25298
53295572	chr16:53295572:G:A	9.64656e-09	0.0235017	-0.898003	3.2508e-05	-1.64646	-1.28927	3.25159e-05	-1.64647	-1.28926
53295788	chr16:53295788:T:C	9.15372e-08	-1.46546e-10	1.37564	0.00474693	-1.46546e-10	2.04803	0.00474928	-1.46546e-10	2.04829
53296026	chr16:53296026:C:G	1.92182e-09	-1.29227	-1.19556	0.000177137	0.0587609	-1.29906	0.000177183	0.058785	-1.29906
53296216	chr16:53296216:T:A	0.00259664	10.3462	1.28248	3.28241e-05	-1.66117	-1.26489	3.28329e-05	-1.66116	-1.26486
53296489	chr16:53296489:A:G	4.89583e-05	6.77664	0.880977	3.34104e-05	-1.67241	-1.23594	3.3419e-05	-1.67242	-1.23592
53297274	chr16:53297274:G:C	1.57731e-08	-1.46546e-10	-0.382797	0.000359543	-1.46546e-10	-0.532388	0.000359646	-1.46546e-10	-0.53234
53297679	chr16:53297679:A:T	0.00344311	10.6364	1.27439	3.34294e-05	-1.64226	-1.26552	3.34384e-05	-1.64225	-1.2655
53298014	chr16:53298014:T:A	7.09719e-09	-1.46546e-10	-1.1814	0.00020997	-1.46546e-10	-1.07026	0.000210018	-1.46546e-10	-1.07027
53298028	chr16:53298028:A:C	3.64945e-09	-0.572535	-1.27399	5.40602e-05	-1.12947	-1.29765	5.40733e-05	-1.12947	-1.29765
53298085	chr16:53298085:A:G	4.48527e-09	-1.64031	-3.11501e-10	0.000113378	-1.6865	-3.11501e-10	0.000113404	-1.6865	-3.11501e-10
53298264	chr16:53298264:C:T	6.37389e-09	-1.46546e-10	-1.28889	0.000170782	-1.46546e-10	-1.27683	0.000170824	-1.46546e-10	-1.27683
53298278	chr16:53298278:G:A	0.00326139	10.5351	1.32142	3.33984e-05	-1.64874	-1.25998	3.34074e-05	-1.64873	-1.25995
53298530	chr16:53298530:T:C	9.89839e-05	7.57307	0.788541	3.15119e-05	-1.69782	-1.26904	3.15199e-05	-1.69782	-1.26902
53299441	chr16:53299441:G:A	6.32342e-09	-1.46546e-10	-1.29684	0.000167825	-1.46546e-10	-1.2943	0.000167864	-1.46546e-10	-1.2943
53299657	chr16:53299657:G:T	8.81138e-09	-0.146926	-0.818134	3.41581e-05	-1.61171	-1.27452	3.41665e-05	-1.61171	-1.2745
53300257	chr16:53300257:G:A	1.33409e-08	-1.46546e-10	-0.550273	0.000312596	-1.46546e-10	-0.672311	0.000312684	-1.46546e-10	-0.672266
53300284	chr16:53300284:C:T	2.16205e-08	-1.46546e-10	-0.0674609	0.000296202	-1.46546e-10	-0.726182	0.000296282	-1.46546e-10	-0.726147
53300404	chr16:53300404:C:T	4.33601e-05	6.57515	0.961042	3.36362e-05	-1.6577	-1.24392	3.36448e-05	-1.65771	-1.24389
53300414	chr16:53300414:C:CA	1.87055e-09	-1.32405	-1.19083	0.000167416	0.00206293	-1.2988	0.00016746	0.00208695	-1.2988
53300930	chr16:53300930:A:G	8.81375e-05	7.45084	0.794706	3.15892e-05	-1.69603	-1.26837	3.15973e-05	-1.69603	-1.26835
53301052	chr16:53301052:A:G	8.55938e-05	7.47181	0.744456	3.13918e-05	-1.69636	-1.27431	3.13997e-05	-1.69637	-1.27429
53301058	chr16:53301058:G:A	2.38805e-08	-1.46546e-10	0.0319595	0.000375722	-1.46546e-10	-0.488373	0.000375826	-1.46546e-10	-0.488333
53302214	chr16:53302214:A:G	1.51986e-09	-1.45501	-1.26747	0.000145447	-0.310046	-1.12736	0.000145481	-0.310024	-1.12739
53302534	chr16:53302534:T:A	1.69967e-09	-1.31568	-1.29499	0.000175715	0.00495676	-1.25331	0.000175759	0.00498051	-1.25333
53302675	chr16:53302675:T:C	6.75191e-09	-1.46546e-10	-1.23128	0.000179304	-1.46546e-10	-1.22814	0.000179345	-1.46546e-10	-1.22815
53302731	chr16:53302731:T:C	0.000160158	8.64269	0.200124	6.31103e-05	-1.02845	-1.24389	6.31289e-05	-1.02841	-1.24387
53304974	chr16:53304974:A:G	3.59855e-09	-0.605956	-1.25462	5.27321e-05	-1.15304	-1.29896	5.27449e-05	-1.15304	-1.29896
53304986	chr16:53304986:G:T	1.55806e-09	-1.44362	-1.25404	0.000155436	-0.273986	-1.097	0.000155472	-0.273964	-1.09703
53305771	chr16:53305771:G:T	6.66817e-09	-1.46546e-10	-1.24376	0.000177111	-1.46546e-10	-1.24045	0.000177152	-1.46546e-10	-1.24045
53305964	chr16:53305964:C:T	0.00332341	10.7274	1.14797	3.34521e-05	-1.63021	-1.2769	3.34609e-05	-1.6302	-1.27688
53306168	chr16:53306168:G:A	0.000342278	8.98799	0.614285	7.78306e-05	-0.912088	-1.1506	7.78539e-05	-0.912051	-1.15057
53306536	chr16:53306536:A:G	3.75253e-09	-0.571011	-1.24766	5.40983e-05	-1.12815	-1.29827	5.41114e-05	-1.12814	-1.29827
53306559	chr16:53306559:T:C	3.62387e-09	-0.598893	-1.25467	5.30093e-05	-1.14779	-1.29896	5.30222e-05	-1.14779	-1.29896
53306611	chr16:53306611:T:C	4.32677e-09	-1.67628	-3.11501e-10	0.000112332	-1.69576	-3.11501e-10	0.000112358	-1.69576	-3.11501e-10
53306926	chr16:53306926:C:T	1.15673e-08	-1.46546e-10	-0.692923	0.000364604	-1.46546e-10	-0.518411	0.000364681	-1.46546e-10	-0.518437
53307406	chr16:53307406:C:T	0.0208148	10.1464	3.5637	4.00072e-05	-1.67239	-1.05578	4.00167e-05	-1.67238	-1.05578
53307888	chr16:53307888:T:C	1.56699e-08	-1.46546e-10	-0.389361	0.000355116	-1.46546e-10	-0.544779	0.000355216	-1.46546e-10	-0.544732
53308412	chr16:53308412:TA:T	1.82241e-08	-1.46546e-10	-0.238361	0.000273144	-1.46546e-10	-0.807224	0.000273216	-1.46546e-10	-0.807195
53308542	chr16:53308542:C:T	0.000129208	7.89913	0.728941	3.163e-05	-1.69803	-1.26508	3.16382e-05	-1.69803	-1.26506
53308948	chr16:53308948:C:T	0.0111647	10.3924	2.69478	3.97123e-05	-1.65671	-1.07885	3.97212e-05	-1.6567	-1.07887
53309159	chr16:53309159:T:G	0.00411902	10.8638	1.22624	3.40402e-05	-1.61975	-1.26993	3.40494e-05	-1.61974	-1.26991
53309267	chr16:53309267:T:C	8.63642e-05	9.19055	-0.965322	7.66033e-05	-0.808545	-1.27004	7.66237e-05	-0.808505	-1.27005
53309668	chr16:53309668:A:G	8.48473e-09	-1.46546e-10	-1.00283	0.000205164	-1.46546e-10	-1.09341	0.000205212	-1.46546e-10	-1.09342
53309688	chr16:53309688:A:G	0.00472772	10.9916	1.23622	3.44263e-05	-1.6095	-1.2689	3.44356e-05	-1.60949	-1.26888
53309961	chr16:53309961:T:G	0.00386765	10.7072	1.3199	3.37395e-05	-1.63839	-1.26016	3.37486e-05	-1.63838	-1.26014
53310399	chr16:53310399:G:C	1.55696e-09	-1.42266	-1.27571	0.000134193	-0.230374	-1.28757	0.000134228	-0.230352	-1.28757
53310722	chr16:53310722:G:A	6.41295e-09	-1.46546e-10	-1.28278	0.00016712	-1.46546e-10	-1.29851	0.00016716	-1.46546e-10	-1.29851
53310969	chr16:53310969:C:T	1.71982e-06	5.11922	-0.810348	0.000571977	0.960977	-1.0291	0.000572167	0.961032	-1.02906
53311123	chr16:53311123:T:C	1.61429e-09	-1.38723	-1.27498	0.000145547	-0.148664	-1.28806	0.000145584	-0.148641	-1.28806
53311193	chr16:53311193:T:C	1.56355e-09	-1.39509	-1.29906	0.00014975	-0.167211	-1.24105	0.000149786	-0.167188	-1.24106
53311926	chr16:53311926:CA:C	0.000123211	7.94249	0.638057	3.17459e-05	-1.69716	-1.2623	3.17541e-05	-1.69716	-1.26228
53312216	chr16:53312216:C:T	6.33457e-09	-1.46546e-10	-1.29508	0.000167167	-1.46546e-10	-1.29823	0.000167207	-1.46546e-10	-1.29823
53314295	chr16:53314295:T:A	8.91831e-05	7.46908	0.788262	3.15629e-05	-1.6963	-1.26894	3.15709e-05	-1.6963	-1.26892
53314335	chr16:53314335:A:G	6.31254e-09	-1.46546e-10	-1.29857	0.000172125	-1.46546e-10	-1.269	0.000172166	-1.46546e-10	-1.269
53314602	chr16:53314602:T:C	1.3006e-08	-1.46546e-10	-0.575689	0.000300823	-1.46546e-10	-0.710699	0.000300907	-1.46546e-10	-0.710658
53314671	chr16:53314671:T:C	0.0026791	10.3133	1.34656	3.30299e-05	-1.66299	-1.25682	3.30388e-05	-1.66298	-1.25679
53314879	chr16:53314879:C:G	6.32153e-09	-1.46546e-10	-1.29714	0.000170834	-1.46546e-10	-1.27653	0.000170874	-1.46546e-10	-1.27653
53315088	chr16:53315088:G:A	0.000111478	7.66147	0.819013	3.16098e-05	-1.69865	-1.2651	3.16179e-05	-1.69865	-1.26508
53315316	chr16:53315316:A:T	0.00354625	10.6456	1.29465	3.34866e-05	-1.64281	-1.26326	3.34956e-05	-1.64281	-1.26324
53315619	chr16:53315619:C:T	3.45147e-09	-0.632569	-1.26973	5.17823e-05	-1.17167	-1.2985	5.17948e-05	-1.17167	-1.2985
53315759	chr16:53315759:A:G	8.27372e-05	9.03531	-0.85299	7.02384e-05	-0.872906	-1.29242	7.02575e-05	-0.872867	-1.29243
53315875	chr16:53315875:G:A	3.47649e-09	-0.627538	-1.26754	5.19547e-05	-1.16807	-1.29878	5.19673e-05	-1.16806	-1.29878
53316129	chr16:53316129:G:A	3.49422e-09	-0.631239	-1.25875	5.1868e-05	-1.16939	-1.29913	5.18806e-05	-1.16939	-1.29913
53316186	chr16:53316186:T:C	3.58874e-09	-0.597855	-1.26545	5.30426e-05	-1.14716	-1.29897	5.30554e-05	-1.14716	-1.29897
53316870	chr16:53316870:A:C	1.50332e-09	-1.45439	-1.27903	0.000124688	-0.306249	-1.28516	0.00012472	-0.306227	-1.28516
53316927	chr16:53316927:G:A	0.00339213	10.5431	1.35279	3.3541e-05	-1.64833	-1.25612	3.35501e-05	-1.64832	-1.2561
53317194	chr16:53317194:G:T	0.000189778	8.56437	0.448143	6.51096e-05	-1.04507	-1.19608	6.51286e-05	-1.04503	-1.19606
53317245	chr16:53317245:C:T	8.50396e-09	-1.46546e-10	-1.00057	0.000189942	-1.46546e-10	-1.17051	0.000189989	-1.46546e-10	-1.17049
53317553	chr16:53317553:C:G	3.56615e-09	-0.602184	-1.26743	5.28916e-05	-1.15019	-1.29879	5.29044e-05	-1.15018	-1.29879
53317572	chr16:53317572:A:G	3.51964e-09	-0.612874	-1.26987	5.25085e-05	-1.15777	-1.29848	5.25212e-05	-1.15776	-1.29848
53318417	chr16:53318417:T:C	0.00010995	7.66146	0.805222	3.15484e-05	-1.69872	-1.26698	3.15565e-05	-1.69872	-1.26696
53318777	chr16:53318777:A:G	3.57554e-09	-0.598534	-1.26845	5.30338e-05	-1.14762	-1.29868	5.30466e-05	-1.14761	-1.29868
53319119	chr16:53319119:A:G	6.81908e-09	-1.46546e-10	-1.22138	0.000172538	-1.46546e-10	-1.26661	0.000172579	-1.46546e-10	-1.2666
53319423	chr16:53319423:T:C	3.5852e-09	-0.595177	-1.26911	5.31633e-05	-1.14526	-1.29859	5.31762e-05	-1.14526	-1.29859
53319577	chr16:53319577:C:T	8.04281e-05	7.35832	0.795691	3.16557e-05	-1.69404	-1.26826	3.16638e-05	-1.69404	-1.26824
53320485	chr16:53320485:A:G	3.8741e-09	-0.528375	-1.25841	5.57236e-05	-1.0977	-1.29912	5.57372e-05	-1.09769	-1.29912
53320500	chr16:53320500:C:T	1.13731e-08	-1.46546e-10	-0.709854	0.000267774	-1.46546e-10	-0.827078	0.000267847	-1.46546e-10	-0.827041
53320819	chr16:53320819:C:A	9.49668e-05	7.41378	0.9064	3.2537e-05	-1.6961	-1.23874	3.25455e-05	-1.6961	-1.23871
53321918	chr16:53321918:A:G	1.96838e-06	5.3381	-0.894231	0.000551029	1.07994	-1.18538	0.000551196	1.08	-1.18537
53322896	chr16:53322896:G:A	4.74979e-09	-1.583	-3.11501e-10	0.000114307	-1.67834	-3.11501e-10	0.000114333	-1.67834	-3.11501e-10
53323595	chr16:53323595:A:G	1.21371e-08	-1.46546e-10	-0.644836	0.000283377	-1.46546e-10	-0.770444	0.000283456	-1.46546e-10	-0.770403
53324577	chr16:53324577:T:C	4.74798e-09	-1.58338	-3.11501e-10	0.000112876	-1.69094	-3.11501e-10	0.000112902	-1.69093	-3.11501e-10
53325618	chr16:53325618:T:A	3.1805e-09	-0.74134	-1.24273	4.86214e-05	-1.23587	-1.29729	4.86332e-05	-1.23586	-1.29729
53325672	chr16:53325672:A:G	6.38295e-09	-1.46546e-10	-1.28747	0.00017204	-1.46546e-10	-1.2695	0.000172076	-1.46546e-10	-1.26952
53326361	chr16:53326361:G:T	1.74833e-09	-1.29815	-1.28429	0.000177859	0.0385158	-1.27474	0.000177904	0.0385397	-1.27475
53326770	chr16:53326770:A:C	4.1036e-09	-0.471027	-1.25821	5.79621e-05	-1.05831	-1.29912	5.79762e-05	-1.0583	-1.29912
53327007	chr16:53327007:A:G	8.03999e-09	-1.46546e-10	-1.05668	0.000195913	-1.46546e-10	-1.13955	0.000195959	-1.46546e-10	-1.13956
53327211	chr16:53327211:T:G	5.61123e-09	-1.41633	-3.11501e-10	0.000112487	-1.69438	-3.11501e-10	0.000112514	-1.69439	-3.11501e-10
53327600	chr16:53327600:A:G	8.93516e-09	-1.46546e-10	-0.951109	0.000264476	-1.46546e-10	-0.839473	0.000264535	-1.46546e-10	-0.839486
53327943	chr16:53327943:T:C	6.30891e-09	-1.46546e-10	-1.29914	0.000169055	-1.46546e-10	-1.287	0.000169095	-1.46546e-10	-1.287
53327953	chr16:53327953:C:A	3.74523e-09	-0.55294	-1.26768	5.47956e-05	-1.11485	-1.29876	5.48089e-05	-1.11484	-1.29876
53328039	chr16:53328039:C:T	3.7935e-09	-0.525524	-1.28229	5.61646e-05	-1.09411	-1.29483	5.61781e-05	-1.0941	-1.29483
53328319	chr16:53328319:A:T	3.60845e-09	-0.575516	-1.28231	5.41389e-05	-1.13087	-1.2948	5.4152e-05	-1.13087	-1.2948
53328363	chr16:53328363:C:T	1.85977e-09	-1.3533	-1.16736	0.000191463	-0.17601	-0.986516	0.000191506	-0.175989	-0.986551
53329389	chr16:53329389:T:C	4.61725e-05	8.46591	-0.866875	6.07796e-05	-1.01755	-1.29242	6.07958e-05	-1.01752	-1.29242
53329622	chr16:53329622:T:A	9.31653e-09	-1.46546e-10	-0.909313	0.000277429	-1.46546e-10	-0.791658	0.000277491	-1.46546e-10	-0.791671
53329773	chr16:53329773:G:A	7.82321e-07	4.24308	-0.721914	0.000355772	0.418967	-0.961899	0.00035589	0.419016	-0.961853
53330236	chr16:53330236:A:G	3.96703e-08	-1.46546e-10	0.539499	0.000457041	-1.46546e-10	-0.292448	0.000457154	-1.46546e-10	-0.292439
53330433	chr16:53330433:TAAC:T	3.98069e-09	-0.476815	-1.28283	5.81446e-05	-1.05975	-1.29454	5.81587e-05	-1.05975	-1.29454
53330567	chr16:53330567:T:A	0.00235533	10.0264	1.50465	3.34002e-05	-1.67394	-1.23472	3.34094e-05	-1.67394	-1.23468
53331335	chr16:53331335:C:G	1.19082e-07	-1.46546e-10	1.63871	0.000274003	-1.46546e-10	-0.804082	0.000274063	-1.46546e-10	-0.804099
53331748	chr16:53331748:T:A	0.000215948	8.07459	1.0671	3.29463e-05	-1.69647	-1.22587	3.29552e-05	-1.69647	-1.22584
53331885	chr16:53331885:T:TA	3.93086e-09	-0.499385	-1.27286	5.69616e-05	-1.07685	-1.29799	5.69754e-05	-1.07684	-1.29799
53332073	chr16:53332073:G:A	1.46649e-08	-1.46546e-10	-0.455649	0.000236637	-1.46546e-10	-0.950694	0.000236699	-1.46546e-10	-0.95067
53332310	chr16:53332310:T:C	3.89945e-09	-0.509089	-1.27118	5.65543e-05	-1.08371	-1.29831	5.6568e-05	-1.0837	-1.29831
53332538	chr16:53332538:T:A	6.65148e-09	-1.46546e-10	-1.24626	0.000184268	-1.46546e-10	-1.20083	0.000184301	-1.46546e-10	-1.20089
53332636	chr16:53332636:T:G	0.00389313	10.7788	1.25482	3.36957e-05	-1.63247	-1.26738	3.37047e-05	-1.63246	-1.26736
53332948	chr16:53332948:C:T	0.00336197	10.7054	1.18151	3.33004e-05	-1.63644	-1.27521	3.33092e-05	-1.63643	-1.27519
53333093	chr16:53333093:C:T	8.30251e-09	-1.46546e-10	-1.02455	0.00021613	-1.46546e-10	-1.04134	0.000216177	-1.46546e-10	-1.04136
53333197	chr16:53333197:A:G	0.00367244	10.6926	1.28264	3.35936e-05	-1.63869	-1.2642	3.36026e-05	-1.63868	-1.26417
53333280	chr16:53333280:C:T	0.000219959	8.78994	0.370155	6.71988e-05	-0.991758	-1.21781	6.72183e-05	-0.991722	-1.21779
53333881	chr16:53333881:A:G	1.44722e-08	-1.46546e-10	-0.468873	0.000329989	-1.46546e-10	-0.618163	0.000330082	-1.46546e-10	-0.618119
53334021	chr16:53334021:G:A	5.75323e-05	8.89648	-1.07748	7.23982e-05	-0.926278	-1.20876	7.24167e-05	-0.926241	-1.20878
53334264	chr16:53334264:A:G	9.31613e-05	7.39857	0.902411	3.20875e-05	-1.69546	-1.2533	3.20958e-05	-1.69546	-1.25327
53334858	chr16:53334858:T:C	0.00273068	10.3654	1.31358	3.30372e-05	-1.65929	-1.2603	3.30461e-05	-1.65928	-1.26027
53334867	chr16:53334867:A:G	0.0158545	9.87746	3.5604	3.9384e-05	-1.68635	-1.05752	3.93933e-05	-1.68634	-1.05752
53335046	chr16:53335046:A:T	6.37456e-08	-1.46546e-10	1.0138	0.00316716	-1.46546e-10	1.64337	0.00316868	-1.46546e-10	1.64361
53335181	chr16:53335181:A:T	7.70716e-09	-1.09895	-3.11501e-10	0.000112656	-1.69288	-3.11501e-10	0.000112683	-1.69288	-3.11501e-10
53335375	chr16:53335375:A:G	9.88903e-05	7.47657	0.884091	3.19633e-05	-1.6966	-1.25603	3.19716e-05	-1.69661	-1.25601
53335436	chr16:53335436:T:C	3.99386e-09	-0.484301	-1.27204	5.75931e-05	-1.06566	-1.29816	5.7607e-05	-1.06565	-1.29816
53335602	chr16:53335602:G:A	3.77115e-09	-0.541211	-1.27251	5.52803e-05	-1.10673	-1.29807	5.52937e-05	-1.10673	-1.29807
53335660	chr16:53335660:A:G	6.53408e-09	-1.46546e-10	-1.26407	0.000186448	-1.46546e-10	-1.18907	0.000186491	-1.46546e-10	-1.18908
53336072	chr16:53336072:G:A	0.00192525	10.4289	0.900536	3.20395e-05	-1.65564	-1.29461	3.20476e-05	-1.65564	-1.2946
53336109	chr16:53336109:T:C	0.00417379	10.9727	1.13054	3.43922e-05	-1.60097	-1.27843	3.44013e-05	-1.60096	-1.27841
53336244	chr16:53336244:T:C	3.96195e-09	-0.488246	-1.27612	5.74912e-05	-1.0684	-1.29719	5.75052e-05	-1.0684	-1.29719
53336452	chr16:53336452:C:T	9.06782e-09	0.35618	-1.29255	3.408e-05	-1.67925	-1.20926	3.40875e-05	-1.67925	-1.20928
53336480	chr16:53336480:G:A	4.18688e-09	-0.442845	-1.2663	5.93443e-05	-1.03494	-1.29893	5.93587e-05	-1.03493	-1.29893
53336660	chr16:53336660:G:A	1.76138e-08	-1.46546e-10	-0.27242	0.000266423	-1.46546e-10	-0.832139	0.000266494	-1.46546e-10	-0.832109
53336953	chr16:53336953:G:A	2.79565e-08	-1.46546e-10	0.189547	0.000358914	-1.46546e-10	-0.534139	0.000359019	-1.46546e-10	-0.534084
53337296	chr16:53337296:G:A	1.60483e-09	-1.37622	-1.29187	0.000149507	-0.137932	-1.27195	0.000149544	-0.137909	-1.27196
53337551	chr16:53337551:A:G	0.000189058	8.26957	0.73914	3.15946e-05	-1.69209	-1.27215	3.16027e-05	-1.69208	-1.27213
53337876	chr16:53337876:A:T	3.20446e-09	-0.9535	-1.02306	0.000299147	0.203537	-0.919825	0.000299221	0.203569	-0.919845
53338049	chr16:53338049:T:C	0.000186213	8.26393	0.729612	3.15588e-05	-1.69217	-1.2732	3.15669e-05	-1.69216	-1.27319
53338677	chr16:53338677:T:C	0.0164301	10.879	2.59455	4.92466e-05	-1.62235	-0.898036	4.9263e-05	-1.62234	-0.897951
53339236	chr16:53339236:C:G	2.25293e-09	-1.08434	-1.24453	3.83806e-05	-1.47191	-1.29776	3.83898e-05	-1.4719	-1.29776
53339690	chr16:53339690:T:A	2.24077e-09	-1.1006	-1.23368	3.81996e-05	-1.47905	-1.29534	3.82088e-05	-1.47905	-1.29534
53339758	chr16:53339758:A:G	2.19155e-09	-1.12338	-1.23311	3.75411e-05	-1.49632	-1.29546	3.75502e-05	-1.49632	-1.29546
53341152	chr16:53341152:C:T	0.0052598	10.1471	2.18744	4.25818e-05	-1.64777	-1.01802	4.25953e-05	-1.64776	-1.01795
53341297	chr16:53341297:A:C	0.00671289	9.87518	2.70326	5.02022e-05	-1.66456	-0.836608	5.02191e-05	-1.66455	-0.836515
53341314	chr16:53341314:G:C	0.0146266	10.731	2.6262	5.90921e-05	-1.59593	-0.742192	5.91123e-05	-1.59592	-0.742099
53341733	chr16:53341733:G:C	0.0028223	12.0283	-0.31633	0.000185251	0.00805918	-1.20357	0.000185311	0.00811914	-1.20355
53341791	chr16:53341791:T:C	0.00586755	10.0575	2.38635	6.38498e-05	-1.61779	-0.642898	6.38729e-05	-1.61778	-0.642784
53341931	chr16:53341931:T:A	6.88921e-07	1.26949	2.12453	8.33162e-05	-1.65614	-0.338436	8.33404e-05	-1.65614	-0.338387
53342039	chr16:53342039:G:A	2.04765e-09	-1.2509	-1.17351	0.000236763	-0.00921165	-0.940951	0.000236817	-0.00918723	-0.940982
53342052	chr16:53342052:T:C	0.000167164	9.8182	-0.932572	3.59251e-05	-1.60523	-1.23055	3.59334e-05	-1.60522	-1.23057
53342229	chr16:53342229:T:C	6.41642e-09	-0.941953	-0.34029	0.000441672	0.351959	-0.678613	0.000441766	0.351985	-0.678662
53342256	chr16:53342256:C:G	1.14969e-08	-1.46546e-10	-0.699022	0.000271135	-1.46546e-10	-0.814606	0.000271209	-1.46546e-10	-0.81457
53342879	chr16:53342879:A:G	2.09546e-09	-1.689	-0.712328	5.2203e-05	-1.47223	-0.989856	5.22175e-05	-1.47223	-0.989816
53343018	chr16:53343018:G:A	1.34316e-09	-1.67498	-1.17109	8.07426e-05	-0.7312	-1.29476	8.07615e-05	-0.731199	-1.29476
53343091	chr16:53343091:A:G	1.33309e-08	-1.31045	0.759432	0.000123866	-0.879297	-0.718724	0.000123891	-0.879303	-0.71875
53343185	chr16:53343185:G:A	2.98836e-08	0.256207	-3.11501e-10	0.000489655	-0.223521	-3.11501e-10	0.000489773	-0.223517	-3.11501e-10
53343450	chr16:53343450:T:C	4.4107e-09	-1.65707	-3.11501e-10	0.000141783	-1.46292	-3.11501e-10	0.000141816	-1.46293	-3.11501e-10
53343512	chr16:53343512:C:T	1.38616e-09	-1.5435	-1.27106	3.71096e-05	-1.63961	-1.16374	3.71176e-05	-1.63961	-1.16376
53343592	chr16:53343592:C:A	1.3249e-08	-1.46546e-10	-0.55718	0.000309883	-1.46546e-10	-0.681028	0.000309961	-1.46546e-10	-0.681013
53343820	chr16:53343820:T:A	7.12088e-09	-1.46546e-10	-1.17807	0.000221916	-1.46546e-10	-1.01492	0.00022197	-1.46546e-10	-1.01492
53343987	chr16:53343987:A:T	1.23843e-08	-1.46546e-10	-0.624673	0.000253143	-1.46546e-10	-0.88327	0.000253207	-1.46546e-10	-0.883252
53344235	chr16:53344235:T:C	1.51246e-09	-1.69696	-1.0304	5.50715e-05	-1.49036	-0.918232	5.50863e-05	-1.49036	-0.918196
53344458	chr16:53344458:C:A	2.74134e-09	-1.41599	-0.716662	3.91292e-05	-1.66791	-1.08244	3.91382e-05	-1.66791	-1.08245
53344688	chr16:53344688:T:G	1.984e-09	-1.28724	-1.16875	3.14345e-05	-1.69571	-1.27361	3.14418e-05	-1.69571	-1.27361
53344886	chr16:53344886:T:A	6.48509e-09	-1.46546e-10	-1.2716	0.000168157	-1.46546e-10	-1.29232	0.000168196	-1.46546e-10	-1.29233
53345019	chr16:53345019:T:C	6.93789e-09	-1.46546e-10	-1.20411	0.000181141	-1.46546e-10	-1.21794	0.000181178	-1.46546e-10	-1.21798
53345259	chr16:53345259:G:T	2.62579e-09	-1.28352	-0.892206	3.44148e-05	-1.69514	-1.18359	3.44228e-05	-1.69514	-1.1836
53345310	chr16:53345310:T:G	6.37719e-09	-1.46546e-10	-1.28838	0.000167096	-1.46546e-10	-1.29865	0.000167136	-1.46546e-10	-1.29865
53345456	chr16:53345456:C:CAT	6.53715e-09	-1.46546e-10	-1.2636	0.000168865	-1.46546e-10	-1.28812	0.000168905	-1.46546e-10	-1.28813
53345689	chr16:53345689:T:G	6.37072e-09	-1.46546e-10	-1.28939	0.000167014	-1.46546e-10	-1.29914	0.000167054	-1.46546e-10	-1.29914
53346309	chr16:53346309:A:C	9.55622e-09	-1.46546e-10	-0.883911	0.00022547	-1.46546e-10	-0.999036	0.000225524	-1.46546e-10	-0.999031
53346817	chr16:53346817:T:C	1.30923e-09	-1.58099	-1.29068	5.42101e-05	-1.12558	-1.29878	5.42225e-05	-1.12559	-1.29878
53346850	chr16:53346850:T:A	8.38721e-09	-1.46546e-10	-1.0144	0.000243077	-1.46546e-10	-0.923845	0.000243138	-1.46546e-10	-0.923831
53347047	chr16:53347047:T:C	2.96407e-08	-1.46546e-10	0.248046	0.000672239	-1.46546e-10	0.093391	0.000672421	-1.46546e-10	0.0934251
53347158	chr16:53347158:A:G	9.5146e-09	-1.46546e-10	-0.888275	0.000224651	-1.46546e-10	-1.00268	0.000224705	-1.46546e-10	-1.00267
53347182	chr16:53347182:T:C	1.5702e-08	-1.46546e-10	-0.387314	0.000342107	-1.46546e-10	-0.582098	0.0003422	-1.46546e-10	-0.582065
53347287	chr16:53347287:A:G	9.49673e-09	-1.46546e-10	-0.890156	0.000224326	-1.46546e-10	-1.00412	0.000224381	-1.46546e-10	-1.00412
53347501	chr16:53347501:G:A	6.55432e-09	-1.46546e-10	-1.26098	0.000167698	-1.46546e-10	-1.29506	0.000167738	-1.46546e-10	-1.29506
53347629	chr16:53347629:C:T	6.5461e-09	-1.46546e-10	-1.26223	0.000167636	-1.46546e-10	-1.29543	0.000167676	-1.46546e-10	-1.29543
53347811	chr16:53347811:T:C	1.81162e-08	-0.244295	-3.11501e-10	0.000802531	0.270548	-3.11501e-10	0.00080273	0.27056	-3.11501e-10
53347913	chr16:53347913:T:C	1.57082e-08	-1.46546e-10	-0.386922	0.000455229	-1.46546e-10	-0.296423	0.000455333	-1.46546e-10	-0.29643
53347930	chr16:53347930:A:G	6.55641e-09	-1.46546e-10	-1.26066	0.000167716	-1.46546e-10	-1.29495	0.000167755	-1.46546e-10	-1.29495
53348104	chr16:53348104:A:G	6.33088e-09	-1.46546e-10	-1.29566	0.000167405	-1.46546e-10	-1.29681	0.000167444	-1.46546e-10	-1.29681
53348157	chr16:53348157:C:T	6.74662e-09	-1.46546e-10	-1.23206	0.000171609	-1.46546e-10	-1.272	0.000171656	-1.46546e-10	-1.27197
53348176	chr16:53348176:C:T	1.31118e-08	-1.46546e-10	-0.567592	0.000261971	-1.46546e-10	-0.848989	0.000262038	-1.46546e-10	-0.848971
53348424	chr16:53348424:G:A	7.1359e-09	-1.46546e-10	-1.17597	0.00017849	-1.46546e-10	-1.23269	0.000178542	-1.46546e-10	-1.23263
53348426	chr16:53348426:T:C	1.37925e-08	-1.46546e-10	-0.516981	0.000272575	-1.46546e-10	-0.809308	0.000272645	-1.46546e-10	-0.80929
53348809	chr16:53348809:T:C	1.03059e-08	-1.46546e-10	-0.80839	0.00026088	-1.46546e-10	-0.853161	0.000260951	-1.46546e-10	-0.853128
53348810	chr16:53348810:T:C	9.50935e-09	-1.46546e-10	-0.888828	0.000241665	-1.46546e-10	-0.92967	0.000241729	-1.46546e-10	-0.929641
53348815	chr16:53348815:T:A	1.1153e-08	-1.46546e-10	-0.729399	0.000281324	-1.46546e-10	-0.777716	0.0002814	-1.46546e-10	-0.777681
53348822	chr16:53348822:G:C	6.75731e-09	-1.46546e-10	-1.23048	0.000187602	-1.46546e-10	-1.1829	0.000187646	-1.46546e-10	-1.1829
53348928	chr16:53348928:C:T	9.77436e-09	-1.46546e-10	-0.861341	0.000248289	-1.46546e-10	-0.90263	0.000248355	-1.46546e-10	-0.902599
53348934	chr16:53348934:C:T	8.15344e-09	-1.46546e-10	-1.04266	0.00019709	-1.46546e-10	-1.13356	0.000197137	-1.46546e-10	-1.13356
53349230	chr16:53349230:G:A	9.51109e-09	-0.888645	-3.11501e-10	0.000186567	-1.18843	-3.11501e-10	0.000186611	-1.18843	-3.11501e-10
53349347	chr16:53349347:T:A	6.61865e-09	-1.46546e-10	-1.25121	0.000168261	-1.46546e-10	-1.29171	0.000168301	-1.46546e-10	-1.2917
53349371	chr16:53349371:G:A	5.04336e-09	-1.52303	-3.11501e-10	0.000113604	-1.68451	-3.11501e-10	0.00011363	-1.68451	-3.11501e-10
53349432	chr16:53349432:T:G	6.43948e-09	-1.46546e-10	-1.27866	0.000171516	-1.46546e-10	-1.27254	0.000171557	-1.46546e-10	-1.27255
53349443	chr16:53349443:T:G	6.61274e-09	-1.46546e-10	-1.2521	0.000168199	-1.46546e-10	-1.29208	0.000168239	-1.46546e-10	-1.29208
53349558	chr16:53349558:C:G	9.44862e-09	-1.46546e-10	-0.895234	0.000223619	-1.46546e-10	-1.00728	0.000223673	-1.46546e-10	-1.00727
53349691	chr16:53349691:G:T	9.76786e-09	-1.46546e-10	-0.862006	0.000248023	-1.46546e-10	-0.9037	0.000248089	-1.46546e-10	-0.90367
53349839	chr16:53349839:G:A	6.55708e-09	-1.46546e-10	-1.26056	0.000167697	-1.46546e-10	-1.29506	0.000167737	-1.46546e-10	-1.29506
53349901	chr16:53349901:C:G	2.42331e-09	-0.997433	-1.25854	3.39017e-05	-1.60439	-1.28936	3.391e-05	-1.60439	-1.28936
53350143	chr16:53350143:T:C	6.85027e-09	-1.46546e-10	-1.21682	0.000199917	-1.46546e-10	-1.11932	0.000199963	-1.46546e-10	-1.11933
53350191	chr16:53350191:G:T	1.42593e-08	-1.46546e-10	-0.483694	0.000276587	-1.46546e-10	-0.794698	0.000276657	-1.46546e-10	-0.794682
53350383	chr16:53350383:G:C	1.45249e-09	-1.64655	-1.12127	5.69162e-05	-1.13955	-1.23609	5.69311e-05	-1.13956	-1.23606
53350523	chr16:53350523:C:G	8.45615e-09	-1.46546e-10	-1.00621	0.000203536	-1.46546e-10	-1.10138	0.000203587	-1.46546e-10	-1.10137
53350723	chr16:53350723:G:A	6.59459e-09	-1.46546e-10	-1.25485	0.000168025	-1.46546e-10	-1.29311	0.000168065	-1.46546e-10	-1.29311
53350742	chr16:53350742:T:C	8.20245e-09	-1.46546e-10	-1.03667	0.000206188	-1.46546e-10	-1.08843	0.000206235	-1.46546e-10	-1.08844
53350967	chr16:53350967:T:A	6.64709e-09	-1.46546e-10	-1.24692	0.000168553	-1.46546e-10	-1.28997	0.000168593	-1.46546e-10	-1.28997
53351611	chr16:53351611:A:G	1.31932e-08	-1.46546e-10	-0.561405	0.000262798	-1.46546e-10	-0.845838	0.000262864	-1.46546e-10	-0.845821
53351630	chr16:53351630:C:A	4.38515e-09	-1.66288	-3.11501e-10	0.00011958	-1.63324	-3.11501e-10	0.000119608	-1.63324	-3.11501e-10
53351774	chr16:53351774:G:A	6.66458e-09	-1.46546e-10	-1.2443	0.000168737	-1.46546e-10	-1.28888	0.000168777	-1.46546e-10	-1.28888
53352255	chr16:53352255:C:T	2.50735e-07	-1.46546e-10	2.38329	0.00466491	-1.46546e-10	2.0306	0.00466632	-1.46546e-10	2.03067
53352299	chr16:53352299:G:C	6.66545e-09	-1.46546e-10	-1.24417	0.000168735	-1.46546e-10	-1.28889	0.000168776	-1.46546e-10	-1.28889
53352323	chr16:53352323:G:A	1.06038e-08	-1.46546e-10	-0.779887	0.000246023	-1.46546e-10	-0.911799	0.000246084	-1.46546e-10	-0.911785
53352400	chr16:53352400:C:T	6.71075e-09	-1.46546e-10	-1.23739	0.000169267	-1.46546e-10	-1.28575	0.000169307	-1.46546e-10	-1.28575
53352450	chr16:53352450:GT:G	7.45464e-09	-1.46546e-10	-1.13227	0.000241815	-1.46546e-10	-0.929048	0.000241863	-1.46546e-10	-0.929088
53352485	chr16:53352485:T:C	7.03636e-09	-1.51744	0.327429	0.000104586	-1.32652	-0.440698	0.000104605	-1.32652	-0.440745
53352821	chr16:53352821:C:T	1.03417e-08	-1.46546e-10	-0.80492	0.000237505	-1.46546e-10	-0.947034	0.000237565	-1.46546e-10	-0.94702
53353311	chr16:53353311:T:C	9.01866e-09	-0.941808	-3.11501e-10	0.000155968	-1.36757	-3.11501e-10	0.000156006	-1.36757	-3.11501e-10
53353461	chr16:53353461:CA:C	1.08195e-08	-1.46546e-10	-0.759755	0.000352597	-1.46546e-10	-0.551897	0.000352687	-1.46546e-10	-0.551878
53353569	chr16:53353569:A:T	1.22054e-09	-1.6528	-1.28901	6.80362e-05	-0.909423	-1.28776	6.80526e-05	-0.909426	-1.28775
53354017	chr16:53354017:G:A	3.8984e-09	-0.733191	-1.04735	0.000209643	-0.147043	-0.924774	0.000209684	-0.147077	-0.924779
53354087	chr16:53354087:T:A	6.97558e-09	-1.46546e-10	-1.19869	0.000196752	-1.46546e-10	-1.13528	0.0001968	-1.46546e-10	-1.13527
53354245	chr16:53354245:A:T	1.30166e-09	-1.60306	-1.2744	5.81517e-05	-1.0683	-1.28587	5.81658e-05	-1.0683	-1.28586
53354548	chr16:53354548:A:G	1.30201e-09	-1.68487	-1.19233	4.82396e-05	-1.42207	-1.11897	4.82519e-05	-1.42208	-1.11894
53354778	chr16:53354778:AGAGATGGGGGCTGC:A	5.01728e-09	-1.52822	-3.11501e-10	0.000118758	-1.64013	-3.11501e-10	0.000118786	-1.64013	-3.11501e-10
53354857	chr16:53354857:A:G	1.53294e-09	-1.45928	-1.25463	4.47829e-05	-1.33455	-1.28085	4.47938e-05	-1.33455	-1.28084
53354887	chr16:53354887:C:T	2.3402e-07	-1.46546e-10	2.3143	0.00435465	-1.46546e-10	1.96178	0.00435596	-1.46546e-10	1.96184
53355539	chr16:53355539:G:A	1.69605e-08	-1.46546e-10	-0.310219	0.000330025	-1.46546e-10	-0.618055	0.000330109	-1.46546e-10	-0.618036
53355773	chr16:53355773:G:A	7.48231e-08	1.17402	-3.11501e-10	0.00388366	1.84731	-3.11501e-10	0.00388461	1.84732	-3.11501e-10
53356499	chr16:53356499:C:T	4.76638e-09	-1.57952	-3.11501e-10	0.000117057	-1.65456	-3.11501e-10	0.000117085	-1.65456	-3.11501e-10
53356511	chr16:53356511:T:C	7.70336e-09	-1.46546e-10	-1.09945	0.000194421	-1.46546e-10	-1.1472	0.000194468	-1.46546e-10	-1.14719
53356530	chr16:53356530:T:C	1.89432e-09	-1.37661	-1.12564	5.57094e-05	-1.10163	-1.29544	5.5723e-05	-1.10164	-1.29543
53356551	chr16:53356551:G:A	1.00384e-08	-1.46546e-10	-0.834688	0.000238654	-1.46546e-10	-0.942207	0.000238718	-1.46546e-10	-0.942175
53356625	chr16:53356625:A:G	7.77638e-09	-1.46546e-10	-1.09001	0.000205752	-1.46546e-10	-1.09055	0.000205776	-1.46546e-10	-1.09067
53357017	chr16:53357017:T:C	7.91428e-09	-1.46546e-10	-1.07243	0.000228413	-1.46546e-10	-0.986065	0.000228474	-1.46546e-10	-0.986035
53357167	chr16:53357167:T:C	1.54028e-08	-1.46546e-10	-0.406557	0.000297797	-1.46546e-10	-0.72081	0.000297874	-1.46546e-10	-0.720788
53357251	chr16:53357251:G:A	7.25937e-09	-1.46546e-10	-1.15881	0.000193674	-1.46546e-10	-1.15105	0.000193698	-1.46546e-10	-1.15116
53357477	chr16:53357477:T:C	6.97928e-09	-1.46546e-10	-1.19816	0.000184977	-1.46546e-10	-1.19699	0.000185005	-1.46546e-10	-1.19708
53357626	chr16:53357626:GC:G	4.43164e-09	-1.65233	-3.11501e-10	0.000139508	-1.4791	-3.11501e-10	0.00013954	-1.47911	-3.11501e-10
53357761	chr16:53357761:A:G	1.62516e-09	-1.69658	-0.958918	5.80903e-05	-1.17201	-1.18321	5.81026e-05	-1.17201	-1.18324
53357809	chr16:53357809:C:A	7.27055e-09	-1.46546e-10	-1.15727	0.000194113	-1.46546e-10	-1.14878	0.000194138	-1.46546e-10	-1.14889
53357941	chr16:53357941:A:G	1.73986e-08	-1.46546e-10	-0.284716	0.000326752	-1.46546e-10	-0.628022	0.000326835	-1.46546e-10	-0.628003
53358317	chr16:53358317:G:A	7.10509e-09	-1.46546e-10	-1.18029	0.000185822	-1.46546e-10	-1.19243	0.000185865	-1.46546e-10	-1.19244
53358401	chr16:53358401:G:A	3.11842e-08	-1.46546e-10	0.29881	0.000662679	-1.46546e-10	0.0790679	0.000662859	-1.46546e-10	0.0791036
53358558	chr16:53358558:G:A	1.16468e-08	-1.46546e-10	-0.68607	0.000349092	-1.46546e-10	-0.561886	0.000349169	-1.46546e-10	-0.561904
53358838	chr16:53358838:A:G	7.07534e-09	-1.46546e-10	-1.18449	0.000200809	-1.46546e-10	-1.11487	0.000200856	-1.46546e-10	-1.11487
53358943	chr16:53358943:TA:T	2.14376e-09	-1.12247	-1.25607	3.72886e-05	-1.51002	-1.28852	3.72976e-05	-1.51001	-1.28852
53359216	chr16:53359216:C:T	1.00209e-08	-1.46546e-10	-0.83643	0.000250242	-1.46546e-10	-0.894792	0.000250304	-1.46546e-10	-0.894782
53359251	chr16:53359251:C:A	8.10487e-09	-1.46546e-10	-1.04864	0.00020714	-1.46546e-10	-1.08383	0.000207188	-1.46546e-10	-1.08383
53359794	chr16:53359794:C:T	7.32604e-09	-1.14967	-3.11501e-10	0.000171797	-1.27091	-3.11501e-10	0.000171838	-1.27091	-3.11501e-10
53359916	chr16:53359916:A:C	2.78455e-08	-1.46546e-10	0.185567	0.000820263	-1.46546e-10	0.292402	0.000820586	-1.46546e-10	0.292559
53359964	chr16:53359964:A:G	1.29894e-09	-1.58151	-1.29805	3.74694e-05	-1.49561	-1.29808	3.74782e-05	-1.49561	-1.29809
53360374	chr16:53360374:A:G	1.24236e-09	-1.64279	-1.2813	3.1393e-05	-1.69522	-1.27542	3.14001e-05	-1.69522	-1.27543
53360460	chr16:53360460:GC:G	9.20817e-09	-1.46546e-10	-0.921012	0.000228543	-1.46546e-10	-0.985499	0.000228599	-1.46546e-10	-0.985491
53360553	chr16:53360553:C:G	1.17404e-09	-1.68453	-1.29613	3.95441e-05	-1.51293	-1.22687	3.95543e-05	-1.51293	-1.22686
53361121	chr16:53361121:C:CAG	1.54766e-09	-1.55277	-1.15158	4.5432e-05	-1.45971	-1.1413	4.54458e-05	-1.4597	-1.14124
53361123	chr16:53361123:ACT:A	1.55286e-09	-1.55306	-1.14794	4.5584e-05	-1.46009	-1.13758	4.55979e-05	-1.46008	-1.13751
53361238	chr16:53361238:G:A	6.62737e-09	-1.46546e-10	-1.24989	0.000174178	-1.46546e-10	-1.25715	0.000174218	-1.46546e-10	-1.25715
53361242	chr16:53361242:T:C	1.61056e-09	-1.3661	-1.29842	8.25904e-05	-0.742426	-1.2609	8.26115e-05	-0.742426	-1.26088
53361244	chr16:53361244:G:C	1.17877e-09	-1.67771	-1.29892	3.74516e-05	-1.54644	-1.24773	3.74612e-05	-1.54644	-1.24772
53361325	chr16:53361325:A:G	1.27568e-09	-1.69568	-1.20194	3.66129e-05	-1.69902	-1.11781	3.66215e-05	-1.69902	-1.11781
53361529	chr16:53361529:T:C	1.72205e-09	-1.3215	-1.27609	3.98504e-05	-1.45528	-1.27681	3.98594e-05	-1.45529	-1.27681
53362226	chr16:53362226:C:G	6.55457e-09	-1.46546e-10	-1.26094	0.000176787	-1.46546e-10	-1.24227	0.00017683	-1.46546e-10	-1.24227
53362413	chr16:53362413:C:T	1.1288e-08	-1.46546e-10	-0.71736	0.000312455	-1.46546e-10	-0.672761	0.000312538	-1.46546e-10	-0.672734
53362444	chr16:53362444:T:C	1.37016e-09	-1.68508	-1.1411	4.54922e-05	-1.52069	-1.07899	4.55026e-05	-1.52069	-1.079
53362667	chr16:53362667:C:T	1.04346e-08	-1.46546e-10	-0.795975	0.000293724	-1.46546e-10	-0.734581	0.000293802	-1.46546e-10	-0.734555
53362895	chr16:53362895:C:T	1.20116e-09	-1.66452	-1.2933	4.01772e-05	-1.45066	-1.27327	4.01867e-05	-1.45066	-1.27327
53362987	chr16:53362987:A:T	1.16319e-09	-1.69136	-1.29858	3.07715e-05	-1.69158	-1.29906	3.07788e-05	-1.69158	-1.29906
53363238	chr16:53363238:C:T	1.14441e-08	-1.46546e-10	-0.703632	0.000318201	-1.46546e-10	-0.654539	0.000318173	-1.46546e-10	-0.654865
53363441	chr16:53363441:C:T	1.12673e-08	-1.46546e-10	-0.719194	0.000311891	-1.46546e-10	-0.674569	0.000311973	-1.46546e-10	-0.674543
53363891	chr16:53363891:C:T	1.40205e-09	-1.69913	-1.10403	4.17496e-05	-1.69645	-0.989079	4.17594e-05	-1.69645	-0.989081
53364368	chr16:53364368:C:T	1.76658e-08	-1.46546e-10	-0.269473	0.000454118	-1.46546e-10	-0.298866	0.00045421	-1.46546e-10	-0.298899
53364730	chr16:53364730:C:T	1.27489e-08	-1.46546e-10	-0.595661	0.000332625	-1.46546e-10	-0.610208	0.000332692	-1.46546e-10	-0.610241
53364845	chr16:53364845:TAC:T	5.55788e-09	-1.42589	-3.11501e-10	0.000163012	-1.3234	-3.11501e-10	0.000163051	-1.3234	-3.11501e-10
53365176	chr16:53365176:G:A	6.02461e-09	-1.34525	-3.11501e-10	0.000141885	-1.4622	-3.11501e-10	0.000141919	-1.4622	-3.11501e-10
53365309	chr16:53365309:C:A	1.71044e-08	-1.46546e-10	-0.301768	0.000439985	-1.46546e-10	-0.330483	0.000440074	-1.46546e-10	-0.330515
53365576	chr16:53365576:T:C	6.31116e-09	-1.46546e-10	-1.29878	0.000167014	-1.46546e-10	-1.29914	0.000167054	-1.46546e-10	-1.29914
53365649	chr16:53365649:G:T	6.80759e-09	-1.46546e-10	-1.22306	0.000185274	-1.46546e-10	-1.19539	0.000185318	-1.46546e-10	-1.19538
53365674	chr16:53365674:G:T	1.24469e-09	-1.62836	-1.29386	4.40682e-05	-1.35731	-1.27418	4.40785e-05	-1.35731	-1.27418
53366258	chr16:53366258:A:G	9.51638e-09	-0.888089	-3.11501e-10	0.000215809	-1.04283	-3.11501e-10	0.000215859	-1.04283	-3.11501e-10
53367820	chr16:53367820:G:A	1.21933e-09	-1.66345	-1.27935	3.1501e-05	-1.69718	-1.27002	3.15086e-05	-1.69719	-1.27001
53367962	chr16:53367962:T:C	1.17527e-07	-1.46546e-10	1.62556	0.0022274	-1.46546e-10	1.29137	0.00222792	-1.46546e-10	1.29137
53368076	chr16:53368076:G:T	6.38662e-09	-1.46546e-10	-1.2869	0.00017325	-1.46546e-10	-1.26249	0.00017329	-1.46546e-10	-1.26249
53368259	chr16:53368259:C:G	1.77397e-09	-1.65697	-0.910915	5.11882e-05	-1.61653	-0.865185	5.11985e-05	-1.61653	-0.865223
53368544	chr16:53368544:C:G	1.15955e-08	-1.46546e-10	-0.690485	0.000320202	-1.46546e-10	-0.648271	0.000320285	-1.46546e-10	-0.648246
53368848	chr16:53368848:C:T	1.26176e-09	-1.69444	-1.21416	3.67078e-05	-1.68647	-1.12776	3.67164e-05	-1.68647	-1.12776
53368937	chr16:53368937:A:G	6.47111e-09	-1.27376	-3.11501e-10	0.000126221	-1.57919	-3.11501e-10	0.000126251	-1.57919	-3.11501e-10
53369225	chr16:53369225:A:G	1.08191e-08	-1.46546e-10	-0.759789	0.000234688	-1.46546e-10	-0.958964	0.000234748	-1.46546e-10	-0.958948
53369658	chr16:53369658:T:C	1.01354e-08	-1.46546e-10	-0.825067	0.000277975	-1.46546e-10	-0.78969	0.000278037	-1.46546e-10	-0.789705
53369963	chr16:53369963:T:C	1.08888e-08	-1.46546e-10	-0.753372	0.000300045	-1.46546e-10	-0.71329	0.000300123	-1.46546e-10	-0.713268
53370092	chr16:53370092:T:C	1.70061e-09	-1.68587	-0.92425	4.8445e-05	-1.65967	-0.877119	4.84548e-05	-1.65967	-0.877156
53370239	chr16:53370239:A:G	6.35601e-09	-1.46546e-10	-1.2917	0.000169968	-1.46546e-10	-1.28161	0.000170009	-1.46546e-10	-1.28161
53370271	chr16:53370271:T:C	6.31611e-09	-1.46546e-10	-1.298	0.000167019	-1.46546e-10	-1.29911	0.000167059	-1.46546e-10	-1.29911
53370291	chr16:53370291:C:A	1.46939e-09	-1.50982	-1.24644	5.61971e-05	-1.11104	-1.27732	5.62103e-05	-1.11104	-1.27732
53370668	chr16:53370668:C:T	4.3765e-09	-1.66485	-3.11501e-10	0.000116168	-1.66218	-3.11501e-10	0.000116196	-1.66218	-3.11501e-10
53370991	chr16:53370991:T:A	1.31015e-09	-1.63482	-1.23614	3.92557e-05	-1.58775	-1.15937	3.92648e-05	-1.58775	-1.15938
53371208	chr16:53371208:C:A	6.45155e-09	-1.46546e-10	-1.27678	0.000176223	-1.46546e-10	-1.24547	0.000176264	-1.46546e-10	-1.24548
53371528	chr16:53371528:G:A	8.65751e-08	-1.46546e-10	1.31991	0.0017138	-1.46546e-10	1.02925	0.00171421	-1.46546e-10	1.02925
53371583	chr16:53371583:T:C	1.04073e-08	-1.46546e-10	-0.798596	0.000227733	-1.46546e-10	-0.98905	0.00022779	-1.46546e-10	-0.989034
53371804	chr16:53371804:T:C	1.34312e-09	-1.56418	-1.28193	3.2676e-05	-1.65796	-1.27262	3.2684e-05	-1.65796	-1.27261
53372178	chr16:53372178:C:T	6.35106e-09	-1.46546e-10	-1.29248	0.000168604	-1.46546e-10	-1.28967	0.000168644	-1.46546e-10	-1.28967
53372536	chr16:53372536:G:A	1.67755e-09	-1.69554	-0.928226	4.61413e-05	-1.57637	-1.00915	4.61513e-05	-1.57637	-1.00916
53372751	chr16:53372751:T:C	6.83428e-09	-1.46546e-10	-1.21915	0.000187386	-1.46546e-10	-1.18405	0.000187431	-1.46546e-10	-1.18405
53372956	chr16:53372956:C:A	5.72422e-09	-1.3964	-3.11501e-10	0.000130745	-1.54397	-3.11501e-10	0.000130776	-1.54397	-3.11501e-10
53373159	chr16:53373159:C:T	6.49714e-09	-1.46546e-10	-1.26974	0.000168788	-1.46546e-10	-1.28858	0.000168827	-1.46546e-10	-1.28858
53373535	chr16:53373535:A:G	5.71931e-09	-1.39725	-3.11501e-10	0.000132514	-1.53053	-3.11501e-10	0.000132546	-1.53053	-3.11501e-10
53373594	chr16:53373594:C:G	4.09554e-09	-1.69615	-0.0350518	0.000117682	-1.56973	-0.0795024	0.000117713	-1.56973	-0.0794803
53373600	chr16:53373600:CA:C	6.35784e-09	-1.46546e-10	-1.29141	0.000170152	-1.46546e-10	-1.28053	0.000170194	-1.46546e-10	-1.28052
53373824	chr16:53373824:A:T	1.34867e-09	-1.55264	-1.28934	5.28645e-05	-1.19684	-1.25265	5.2877e-05	-1.19685	-1.25265
53373855	chr16:53373855:A:C	1.98044e-09	-1.69891	-0.758868	5.22847e-05	-1.608	-0.852516	5.22958e-05	-1.608	-0.85254
53373916	chr16:53373916:G:C	1.4352e-09	-1.51494	-1.26486	4.31661e-05	-1.4467	-1.20547	4.31762e-05	-1.4467	-1.20547
53373930	chr16:53373930:A:G	2.07907e-09	-1.67965	-0.72953	6.5158e-05	-1.50157	-0.738838	6.51749e-05	-1.50157	-0.738814
53374099	chr16:53374099:T:A	1.34388e-08	-1.46546e-10	-0.54296	0.000339435	-1.46546e-10	-0.589939	0.00033951	-1.46546e-10	-0.589956
53374297	chr16:53374297:G:A	7.19942e-09	-1.46546e-10	-1.1671	0.000193025	-1.46546e-10	-1.1544	0.00019307	-1.46546e-10	-1.15441
53374402	chr16:53374402:T:TA	6.41661e-09	-1.46546e-10	-1.28221	0.000170403	-1.46546e-10	-1.27905	0.000170444	-1.46546e-10	-1.27905
53374550	chr16:53374550:T:C	1.1819e-09	-1.67511	-1.29886	5.04231e-05	-1.24896	-1.24781	5.0436e-05	-1.24896	-1.2478
53374644	chr16:53374644:A:G	1.17034e-08	-1.46546e-10	-0.681228	0.000323043	-1.46546e-10	-0.639435	0.000323127	-1.46546e-10	-0.639413
53375149	chr16:53375149:G:A	1.71478e-08	-0.299232	-3.11501e-10	0.000433421	-0.345512	-3.11501e-10	0.000433527	-0.345504	-3.11501e-10
53375203	chr16:53375203:G:A	6.07052e-09	-1.33766	-3.11501e-10	0.000159094	-1.34773	-3.11501e-10	0.000159132	-1.34772	-3.11501e-10
53375316	chr16:53375316:C:T	1.41113e-09	-1.498	-1.29872	5.67457e-05	-1.09937	-1.27927	5.67591e-05	-1.09937	-1.27927
53375363	chr16:53375363:G:A	1.63588e-09	-1.69907	-0.949848	4.30825e-05	-1.6246	-1.02951	4.30919e-05	-1.6246	-1.02952
53376796	chr16:53376796:G:C	1.29571e-09	-1.65064	-1.2314	6.15914e-05	-1.20968	-1.08701	6.16079e-05	-1.20968	-1.08699
53377209	chr16:53377209:C:T	6.79446e-09	-1.46546e-10	-1.225	0.000189714	-1.46546e-10	-1.17171	0.000189757	-1.46546e-10	-1.17171
53377210	chr16:53377210:G:A	7.77942e-09	-1.46546e-10	-1.08962	0.00021862	-1.46546e-10	-1.02989	0.000218687	-1.46546e-10	-1.02982
53377335	chr16:53377335:T:C	6.30925e-09	-1.46546e-10	-1.29909	0.000167014	-1.46546e-10	-1.29914	0.000167054	-1.46546e-10	-1.29914
53378132	chr16:53378132:C:G	6.51844e-09	-1.46546e-10	-1.26647	0.00017739	-1.46546e-10	-1.23887	0.000177433	-1.46546e-10	-1.23887
53378249	chr16:53378249:T:C	1.19749e-09	-1.68741	-1.27347	3.10922e-05	-1.69848	-1.28179	3.10999e-05	-1.69848	-1.28177
53378360	chr16:53378360:G:T	1.57636e-09	-1.66312	-1.02287	4.80903e-05	-1.47077	-1.07338	4.81009e-05	-1.47077	-1.07339
53378396	chr16:53378396:T:C	1.30501e-09	-1.57575	-1.29914	3.79136e-05	-1.49452	-1.28739	3.79227e-05	-1.49452	-1.28739
53378507	chr16:53378507:T:C	1.25542e-09	-1.67414	-1.23949	3.18699e-05	-1.69908	-1.25648	3.1878e-05	-1.69908	-1.25647
53378584	chr16:53378584:T:G	3.02876e-09	-1.69905	-0.333897	7.98506e-05	-1.61881	-0.418259	7.98657e-05	-1.61881	-0.418306
53378602	chr16:53378602:C:A	8.55072e-09	-1.46546e-10	-0.995088	0.000255624	-1.46546e-10	-0.873515	0.000255632	-1.46546e-10	-0.873722
53379024	chr16:53379024:A:T	1.21783e-09	-1.6493	-1.29473	5.67739e-05	-1.15668	-1.22147	5.67886e-05	-1.15667	-1.22145
53379404	chr16:53379404:T:C	1.42674e-09	-1.67615	-1.10956	4.26265e-05	-1.50746	-1.15729	4.2636e-05	-1.50746	-1.1573
53379815	chr16:53379815:G:A	7.30054e-09	-1.46546e-10	-1.15316	0.000209353	-1.46546e-10	-1.0732	0.000209405	-1.46546e-10	-1.07319
53379840	chr16:53379840:T:A	6.70876e-09	-1.46546e-10	-1.23769	0.000175314	-1.46546e-10	-1.25064	0.000175356	-1.46546e-10	-1.25064
53380176	chr16:53380176:TG:T	6.90725e-09	-1.46546e-10	-1.20853	0.000186748	-1.46546e-10	-1.18746	0.000186768	-1.46546e-10	-1.18759
53380197	chr16:53380197:G:A	4.68167e-09	-1.59745	-3.11501e-10	0.000205523	-1.09166	-3.11501e-10	0.000205573	-1.09166	-3.11501e-10
53380292	chr16:53380292:G:A	1.3465e-09	-1.66673	-1.17686	4.08901e-05	-1.63139	-1.07495	4.08996e-05	-1.63139	-1.07495
53380844	chr16:53380844:G:A	1.50297e-09	-1.5792	-1.15446	6.23171e-05	-1.04387	-1.24112	6.23313e-05	-1.04386	-1.24113
53380951	chr16:53380951:T:A	1.27736e-09	-1.6811	-1.21521	3.37754e-05	-1.65252	-1.24497	3.37821e-05	-1.65252	-1.245
53381002	chr16:53381002:A:G	1.40183e-09	-1.67567	-1.12766	3.81478e-05	-1.67128	-1.10448	3.81561e-05	-1.67128	-1.10449
53381126	chr16:53381126:C:A	1.54201e-09	-1.44515	-1.26287	3.90876e-05	-1.48257	-1.26885	3.90973e-05	-1.48258	-1.26883
53381332	chr16:53381332:G:A	1.3188e-09	-1.66517	-1.19921	3.50558e-05	-1.62857	-1.23171	3.50626e-05	-1.62857	-1.23175
53381494	chr16:53381494:C:T	1.3028e-09	-1.60814	-1.26845	6.133e-05	-1.10925	-1.19171	6.13463e-05	-1.10924	-1.19168
53381841	chr16:53381841:C:T	1.20404e-09	-1.66085	-1.29457	3.3104e-05	-1.62181	-1.29575	3.31118e-05	-1.62181	-1.29575
53382407	chr16:53382407:T:G	1.23057e-09	-1.63525	-1.29838	4.12535e-05	-1.40698	-1.29051	4.12634e-05	-1.40698	-1.29051
53382434	chr16:53382434:G:A	4.39809e-09	-1.65993	-3.11501e-10	0.000112518	-1.69411	-3.11501e-10	0.000112545	-1.69411	-3.11501e-10
53382710	chr16:53382710:G:A	1.21952e-09	-1.65041	-1.29224	4.03262e-05	-1.44311	-1.27711	4.03359e-05	-1.44311	-1.27711
53383186	chr16:53383186:G:A	1.03368e-08	-1.46546e-10	-0.805394	0.000238458	-1.46546e-10	-0.943027	0.000238516	-1.46546e-10	-0.943022
53383531	chr16:53383531:A:G	1.53633e-09	-1.46837	-1.24333	5.25246e-05	-1.19924	-1.2567	5.25363e-05	-1.19924	-1.25671
53383975	chr16:53383975:A:G	1.21883e-09	-1.64713	-1.29608	5.47662e-05	-1.16348	-1.25067	5.47803e-05	-1.16347	-1.25066
53384306	chr16:53384306:A:G	1.03e-08	-1.46546e-10	-0.808962	0.00028844	-1.46546e-10	-0.752735	0.00028852	-1.46546e-10	-0.752693
53384458	chr16:53384458:T:C	7.1316e-09	-1.46546e-10	-1.17657	0.000193617	-1.46546e-10	-1.15134	0.000193634	-1.46546e-10	-1.15149
53384968	chr16:53384968:G:A	2.04784e-09	-1.67317	-0.751148	7.50408e-05	-1.37588	-0.723309	7.50551e-05	-1.37588	-0.723361
53385025	chr16:53385025:C:T	1.26118e-09	-1.63943	-1.26963	3.40543e-05	-1.59257	-1.29669	3.40624e-05	-1.59257	-1.29669
53385055	chr16:53385055:T:C	8.20332e-09	-1.46546e-10	-1.03656	0.000211282	-1.46546e-10	-1.06403	0.000211337	-1.46546e-10	-1.06401
53385278	chr16:53385278:A:G	4.23221e-09	-1.69838	-3.11501e-10	0.000113604	-1.68451	-3.11501e-10	0.000113631	-1.68451	-3.11501e-10
53385699	chr16:53385699:C:T	1.19429e-09	-1.66444	-1.29911	3.82827e-05	-1.47638	-1.29584	3.82918e-05	-1.47638	-1.29584
53385758	chr16:53385758:G:A	2.41918e-08	-1.46546e-10	0.0449107	0.00114264	-1.46546e-10	0.623879	0.00114296	-1.46546e-10	0.623917
53385875	chr16:53385875:A:G	2.89062e-08	0.222954	-3.11501e-10	0.000449435	-0.309231	-3.11501e-10	0.000449545	-0.309223	-3.11501e-10
53386153	chr16:53386153:G:A	1.00711e-08	-1.46546e-10	-0.831429	0.000234618	-1.46546e-10	-0.959263	0.000234675	-1.46546e-10	-0.95926
53386554	chr16:53386554:G:A	5.25186e-09	-1.48252	-3.11501e-10	0.000140596	-1.47133	-3.11501e-10	0.00014063	-1.47133	-3.11501e-10
53386768	chr16:53386768:T:C	7.61814e-09	-1.46546e-10	-1.11057	0.00018686	-1.46546e-10	-1.18686	0.000186905	-1.46546e-10	-1.18686
53386915	chr16:53386915:T:A	1.20397e-09	-1.66653	-1.28895	3.39654e-05	-1.6333	-1.25858	3.39734e-05	-1.6333	-1.25858
53387196	chr16:53387196:A:G	7.98687e-09	-1.46546e-10	-1.0633	0.000217877	-1.46546e-10	-1.03329	0.000217931	-1.46546e-10	-1.03328
53387202	chr16:53387202:T:C	1.32624e-09	-1.57199	-1.28676	3.11857e-05	-1.68569	-1.29157	3.11929e-05	-1.68569	-1.29158
53387327	chr16:53387327:G:A	1.45114e-09	-1.49461	-1.27415	4.77856e-05	-1.30653	-1.24396	4.77969e-05	-1.30654	-1.24396
53387796	chr16:53387796:A:G	8.1043e-09	-1.04871	-3.11501e-10	0.000183663	-1.20412	-3.11501e-10	0.000183706	-1.20412	-3.11501e-10
53388447	chr16:53388447:T:G	1.16133e-09	-1.69874	-1.2928	3.11977e-05	-1.67957	-1.2973	3.12052e-05	-1.67957	-1.2973
53388641	chr16:53388641:G:T	4.45693e-09	-1.64664	-3.11501e-10	0.000114448	-1.6771	-3.11501e-10	0.000114475	-1.6771	-3.11501e-10
53389022	chr16:53389022:G:A	7.07137e-09	-1.46546e-10	-1.18505	0.000191039	-1.46546e-10	-1.16474	0.000191058	-1.46546e-10	-1.16488
53389050	chr16:53389050:A:T	1.26516e-08	-1.46546e-10	-0.603317	0.000349216	-1.46546e-10	-0.56153	0.000349309	-1.46546e-10	-0.561503
53389341	chr16:53389341:G:A	1.39144e-08	-1.46546e-10	-0.508177	0.000383	-1.46546e-10	-0.469186	0.000383103	-1.46546e-10	-0.469157
53389446	chr16:53389446:G:A	1.55574e-09	-1.68656	-1.01259	4.1992e-05	-1.684	-0.995747	4.20012e-05	-1.684	-0.995764
53389675	chr16:53389675:T:C	1.6859e-09	-1.35052	-1.26828	4.03786e-05	-1.48444	-1.23448	4.03883e-05	-1.48444	-1.23447
53389677	chr16:53389677:G:A	1.68016e-09	-1.35393	-1.26828	4.02941e-05	-1.48654	-1.23448	4.03038e-05	-1.48654	-1.23447
53389971	chr16:53389971:A:T	1.58893e-09	-1.65378	-1.02426	5.20007e-05	-1.44938	-1.01659	5.20119e-05	-1.44938	-1.0166
53390329	chr16:53390329:C:A	6.36746e-09	-1.46546e-10	-1.2899	0.00017265	-1.46546e-10	-1.26595	0.00017269	-1.46546e-10	-1.26596
53390360	chr16:53390360:A:G	6.74954e-09	-1.46546e-10	-1.23163	0.000186821	-1.46546e-10	-1.18707	0.000186866	-1.46546e-10	-1.18707
53390532	chr16:53390532:A:G	6.87648e-09	-1.46546e-10	-1.213	0.000190244	-1.46546e-10	-1.16891	0.000190291	-1.46546e-10	-1.16891
53391800	chr16:53391800:AT:A	6.36348e-09	-1.46546e-10	-1.29053	0.000168458	-1.46546e-10	-1.29054	0.000168498	-1.46546e-10	-1.29054
53391900	chr16:53391900:T:A	9.19976e-09	-1.46546e-10	-0.921926	0.000253945	-1.46546e-10	-0.880106	0.000253941	-1.46546e-10	-0.880356
53392070	chr16:53392070:T:C	6.82144e-09	-1.46546e-10	-1.22103	0.000188396	-1.46546e-10	-1.17868	0.000188441	-1.46546e-10	-1.17867
53392166	chr16:53392166:C:A	6.32492e-09	-1.46546e-10	-1.29661	0.000167483	-1.46546e-10	-1.29634	0.000167523	-1.46546e-10	-1.29634
53392345	chr16:53392345:C:T	1.38806e-08	-1.46546e-10	-0.510612	0.000381989	-1.46546e-10	-0.471829	0.000382091	-1.46546e-10	-0.4718
53392974	chr16:53392974:G:A	6.36674e-09	-1.46546e-10	-1.29002	0.000172613	-1.46546e-10	-1.26617	0.000172652	-1.46546e-10	-1.26618
53393029	chr16:53393029:C:T	6.36746e-09	-1.46546e-10	-1.2899	0.00017265	-1.46546e-10	-1.26595	0.00017269	-1.46546e-10	-1.26596
53393509	chr16:53393509:C:T	9.57283e-09	-0.882174	-3.11501e-10	0.000197223	-1.13289	-3.11501e-10	0.00019727	-1.13288	-3.11501e-10
53393614	chr16:53393614:G:T	7.09195e-09	-1.46546e-10	-1.18214	0.00018756	-1.46546e-10	-1.18313	0.000187603	-1.46546e-10	-1.18313
53393843	chr16:53393843:T:G	2.23704e-08	-0.0333647	-3.11501e-10	0.000590297	-0.0365962	-3.11501e-10	0.000590443	-0.0365862	-3.11501e-10
53394203	chr16:53394203:T:C	4.26199e-09	-1.69137	-3.11501e-10	0.000116608	-1.6584	-3.11501e-10	0.000116636	-1.6584	-3.11501e-10
53394253	chr16:53394253:G:C	6.74584e-09	-1.46546e-10	-1.23218	0.000185486	-1.46546e-10	-1.19424	0.000185528	-1.46546e-10	-1.19425
53394847	chr16:53394847:C:T	8.3486e-09	-1.46546e-10	-1.01901	0.000227762	-1.46546e-10	-0.98892	0.00022782	-1.46546e-10	-0.988903
53394937	chr16:53394937:C:G	1.23278e-09	-1.63334	-1.29849	3.05584e-05	-1.69914	-1.29844	3.05657e-05	-1.69914	-1.29844
53395261	chr16:53395261:C:T	1.76526e-09	-1.29307	-1.27974	4.67378e-05	-1.27359	-1.29908	4.67492e-05	-1.27358	-1.29908
53395268	chr16:53395268:C:T	1.53268e-09	-1.50063	-1.21345	4.91353e-05	-1.31685	-1.2058	4.91465e-05	-1.31684	-1.20582
53395293	chr16:53395293:T:C	1.20929e-09	-1.65389	-1.29718	3.05885e-05	-1.69752	-1.29908	3.05957e-05	-1.69752	-1.29908
53395483	chr16:53395483:G:T	8.04774e-09	-1.46546e-10	-1.05571	0.000219155	-1.46546e-10	-1.02744	0.00021921	-1.46546e-10	-1.02743
53395863	chr16:53395863:G:A	2.32034e-09	-1.12221	-1.17718	5.87742e-05	-1.11751	-1.22601	5.87878e-05	-1.1175	-1.22603
53396068	chr16:53396068:G:A	8.86802e-09	-1.46546e-10	-0.958651	0.000226037	-1.46546e-10	-0.996524	0.000226093	-1.46546e-10	-0.996513
53396191	chr16:53396191:A:G	7.06126e-09	-1.46546e-10	-1.18648	0.000181561	-1.46546e-10	-1.21563	0.000181605	-1.46546e-10	-1.21563
53396388	chr16:53396388:C:T	2.60355e-09	-1.20762	-0.976605	7.99344e-05	-0.921218	-1.1148	7.99527e-05	-0.921208	-1.11482
53396617	chr16:53396617:A:G	7.6102e-09	-1.46546e-10	-1.11161	0.000218548	-1.46546e-10	-1.03022	0.000218596	-1.46546e-10	-1.03023
53396747	chr16:53396747:A:G	8.07007e-09	-1.46546e-10	-1.05294	0.000230003	-1.46546e-10	-0.97913	0.000230055	-1.46546e-10	-0.979143
53397054	chr16:53397054:G:A	6.3254e-09	-1.46546e-10	-1.29653	0.000168403	-1.46546e-10	-1.29086	0.000168443	-1.46546e-10	-1.29086
53397263	chr16:53397263:G:A	1.28233e-09	-1.607	-1.28542	3.07031e-05	-1.6975	-1.29536	3.07104e-05	-1.6975	-1.29536
53397351	chr16:53397351:T:G	1.24187e-09	-1.63403	-1.29046	3.05806e-05	-1.69911	-1.29775	3.05878e-05	-1.69911	-1.29775
53397499	chr16:53397499:T:C	1.41107e-09	-1.59212	-1.20464	3.29164e-05	-1.69463	-1.22862	3.29243e-05	-1.69463	-1.22862
53397696	chr16:53397696:T:A	7.03036e-09	-1.46546e-10	-1.19086	0.000180963	-1.46546e-10	-1.21893	0.000181007	-1.46546e-10	-1.21892
53397844	chr16:53397844:G:A	6.31808e-09	-1.46546e-10	-1.29769	0.000167862	-1.46546e-10	-1.29408	0.000167902	-1.46546e-10	-1.29408
53397865	chr16:53397865:C:T	8.03654e-09	-1.46546e-10	-1.0571	0.000199803	-1.46546e-10	-1.11989	0.000199844	-1.46546e-10	-1.11992
53397866	chr16:53397866:G:A	2.24381e-08	-0.0303426	-3.11501e-10	0.00057788	-0.0578565	-3.11501e-10	0.000578019	-0.0578521	-3.11501e-10
53397884	chr16:53397884:C:T	6.49766e-09	-1.46546e-10	-1.26966	0.000167678	-1.46546e-10	-1.29518	0.000167718	-1.46546e-10	-1.29517
53397924	chr16:53397924:A:G	6.64232e-09	-1.46546e-10	-1.24764	0.000180902	-1.46546e-10	-1.21927	0.000180943	-1.46546e-10	-1.21928
53398154	chr16:53398154:C:T	1.43185e-09	-1.54649	-1.23565	4.48781e-05	-1.38385	-1.22943	4.48884e-05	-1.38384	-1.22944
53398224	chr16:53398224:G:A	6.35735e-09	-1.46546e-10	-1.29149	0.000167092	-1.46546e-10	-1.29868	0.000167132	-1.46546e-10	-1.29868
53398307	chr16:53398307:C:G	2.05927e-09	-1.16731	-1.25144	5.0451e-05	-1.21919	-1.27703	5.0463e-05	-1.21918	-1.27704
53398315	chr16:53398315:T:C	6.75687e-09	-1.46546e-10	-1.23054	0.000184083	-1.46546e-10	-1.20184	0.000184126	-1.46546e-10	-1.20184
53398545	chr16:53398545:A:T	6.50459e-09	-1.46546e-10	-1.2686	0.000172398	-1.46546e-10	-1.26741	0.000172439	-1.46546e-10	-1.26741
53398777	chr16:53398777:C:T	7.33051e-09	-1.46546e-10	-1.14906	0.000196967	-1.46546e-10	-1.13419	0.00019701	-1.46546e-10	-1.1342
53398825	chr16:53398825:C:T	6.3107e-09	-1.46546e-10	-1.29886	0.000167535	-1.46546e-10	-1.29603	0.000167575	-1.46546e-10	-1.29603
53399046	chr16:53399046:G:A	2.13823e-09	-1.64515	-0.735975	6.2064e-05	-1.48764	-0.801414	6.20778e-05	-1.48764	-0.801429
53399234	chr16:53399234:G:A	1.20419e-09	-1.68215	-1.27315	3.34804e-05	-1.612	-1.29426	3.34883e-05	-1.612	-1.29426
53399502	chr16:53399502:G:C	8.52334e-09	-1.46546e-10	-0.998295	0.000222459	-1.46546e-10	-1.01248	0.00022251	-1.46546e-10	-1.01249
53400001	chr16:53400001:G:A	1.21366e-09	-1.65238	-1.29508	3.11086e-05	-1.69711	-1.28263	3.11159e-05	-1.69711	-1.28263
53400046	chr16:53400046:C:T	6.53118e-09	-1.46546e-10	-1.26452	0.000170829	-1.46546e-10	-1.27656	0.000170869	-1.46546e-10	-1.27656
53400529	chr16:53400529:G:A	9.29312e-09	-1.46546e-10	-0.911829	0.000236222	-1.46546e-10	-0.95245	0.000236281	-1.46546e-10	-0.952439
53400667	chr16:53400667:A:C	8.68328e-09	-1.46546e-10	-0.979704	0.000233281	-1.46546e-10	-0.964977	0.000233336	-1.46546e-10	-0.96498
53401517	chr16:53401517:T:C	6.95345e-09	-1.46546e-10	-1.20186	0.000187403	-1.46546e-10	-1.18396	0.000187447	-1.46546e-10	-1.18396
53402389	chr16:53402389:A:G	6.30963e-09	-1.46546e-10	-1.29903	0.000168933	-1.46546e-10	-1.28772	0.000168973	-1.46546e-10	-1.28772
53402848	chr16:53402848:A:G	6.30965e-09	-1.46546e-10	-1.29902	0.000167441	-1.46546e-10	-1.29659	0.00016748	-1.46546e-10	-1.29659
53403008	chr16:53403008:T:C	9.2893e-09	-1.46546e-10	-0.91224	0.00027231	-1.46546e-10	-0.81028	0.00027237	-1.46546e-10	-0.810299
53403145	chr16:53403145:T:A	8.01258e-09	-1.46546e-10	-1.06009	0.000218138	-1.46546e-10	-1.03209	0.000218193	-1.46546e-10	-1.03208
53403552	chr16:53403552:AGTACTTT:A	6.34786e-09	-1.46546e-10	-1.29299	0.000167173	-1.46546e-10	-1.29819	0.000167212	-1.46546e-10	-1.29819
53403594	chr16:53403594:A:G	7.53414e-09	-1.46546e-10	-1.12166	0.000204838	-1.46546e-10	-1.095	0.000204889	-1.46546e-10	-1.09499
53404024	chr16:53404024:T:G	1.26113e-09	-1.64464	-1.26445	3.23703e-05	-1.69844	-1.24154	3.23781e-05	-1.69844	-1.24154
53404265	chr16:53404265:A:G	2.38704e-09	-1.00265	-1.2684	6.16905e-05	-1.00127	-1.29382	6.17056e-05	-1.00126	-1.29382
53404267	chr16:53404267:A:T	1.25044e-09	-1.67815	-1.23946	3.38215e-05	-1.68444	-1.21168	3.38297e-05	-1.68444	-1.21168
53404594	chr16:53404594:A:G	6.4519e-09	-1.46546e-10	-1.27673	0.000169156	-1.46546e-10	-1.2864	0.000169196	-1.46546e-10	-1.2864
53404886	chr16:53404886:C:G	6.32285e-09	-1.46546e-10	-1.29693	0.000168769	-1.46546e-10	-1.28869	0.000168808	-1.46546e-10	-1.2887
53405497	chr16:53405497:T:C	1.82177e-09	-1.27949	-1.2618	4.51986e-05	-1.31573	-1.29042	4.52095e-05	-1.31572	-1.29043
53405765	chr16:53405765:TACA:T	7.39257e-09	-1.46546e-10	-1.14063	0.0001882	-1.46546e-10	-1.17972	0.000188246	-1.46546e-10	-1.17971
53406077	chr16:53406077:G:C	7.21879e-09	-1.46546e-10	-1.16442	0.000192571	-1.46546e-10	-1.15676	0.000192616	-1.46546e-10	-1.15676
53406092	chr16:53406092:G:A	1.07052e-08	-1.46546e-10	-0.770378	0.000296815	-1.46546e-10	-0.724114	0.000296892	-1.46546e-10	-0.724091
53406299	chr16:53406299:AG:A	7.35063e-09	-1.46546e-10	-1.14632	0.000202936	-1.46546e-10	-1.10433	0.000202984	-1.46546e-10	-1.10433
53406450	chr16:53406450:A:G	6.31073e-09	-1.46546e-10	-1.29885	0.000167094	-1.46546e-10	-1.29867	0.000167133	-1.46546e-10	-1.29867
53406527	chr16:53406527:A:G	7.1345e-09	-1.46546e-10	-1.17616	0.000183319	-1.46546e-10	-1.20599	0.000183363	-1.46546e-10	-1.20599
53406606	chr16:53406606:G:A	9.63439e-09	-1.46546e-10	-0.875765	0.000259724	-1.46546e-10	-0.857602	0.000259785	-1.46546e-10	-0.857606
53406874	chr16:53406874:G:A	7.53639e-09	-1.46546e-10	-1.12136	0.000205192	-1.46546e-10	-1.09328	0.000205243	-1.46546e-10	-1.09326
53407323	chr16:53407323:A:T	9.41309e-09	-1.46546e-10	-0.899002	0.000245194	-1.46546e-10	-0.915171	0.00024525	-1.46546e-10	-0.915179
53407352	chr16:53407352:G:A	7.63501e-09	-1.46546e-10	-1.10836	0.0002117	-1.46546e-10	-1.06205	0.00021175	-1.46546e-10	-1.06205
53407442	chr16:53407442:T:C	7.74285e-09	-1.46546e-10	-1.09433	0.000215078	-1.46546e-10	-1.04622	0.000215128	-1.46546e-10	-1.04622
53407454	chr16:53407454:T:C	6.45502e-09	-1.46546e-10	-1.27625	0.000167613	-1.46546e-10	-1.29557	0.000167653	-1.46546e-10	-1.29556
53407642	chr16:53407642:A:G	8.58402e-09	-1.46546e-10	-0.9912	0.000246982	-1.46546e-10	-0.907907	0.000247037	-1.46546e-10	-0.907921
53408246	chr16:53408246:T:C	1.16085e-09	-1.69689	-1.29506	3.18183e-05	-1.65819	-1.29899	3.18258e-05	-1.65819	-1.29899
53408373	chr16:53408373:TAGAC:T	1.45183e-09	-1.51255	-1.25572	4.61129e-05	-1.33566	-1.25047	4.61236e-05	-1.33565	-1.25048
53408537	chr16:53408537:G:A	9.09363e-09	-1.46546e-10	-0.93353	0.000231613	-1.46546e-10	-0.972155	0.00023167	-1.46546e-10	-0.972144
53408553	chr16:53408553:A:G	7.60182e-09	-1.46546e-10	-1.11272	0.000210679	-1.46546e-10	-1.06689	0.000210729	-1.46546e-10	-1.06689
53408694	chr16:53408694:G:A	1.62692e-09	-1.39039	-1.26402	5.51075e-05	-1.13627	-1.27167	5.51206e-05	-1.13626	-1.27167
53408826	chr16:53408826:C:A	8.05111e-09	-1.46546e-10	-1.05529	0.000219264	-1.46546e-10	-1.02695	0.00021932	-1.46546e-10	-1.02693
53409142	chr16:53409142:T:C	9.08768e-09	-1.46546e-10	-0.934184	0.000236829	-1.46546e-10	-0.949885	0.000236883	-1.46546e-10	-0.949893
53409357	chr16:53409357:A:C	8.03779e-09	-1.46546e-10	-1.05695	0.000218866	-1.46546e-10	-1.02876	0.000218921	-1.46546e-10	-1.02875
53409724	chr16:53409724:C:A	1.73763e-09	-1.37119	-1.21739	4.40905e-05	-1.36286	-1.26812	4.4101e-05	-1.36285	-1.26813
53409892	chr16:53409892:T:C	7.05646e-09	-1.46546e-10	-1.18716	0.000193991	-1.46546e-10	-1.14941	0.000194036	-1.46546e-10	-1.14941
53410518	chr16:53410518:C:T	7.66454e-09	-1.46546e-10	-1.1045	0.000212278	-1.46546e-10	-1.05933	0.000212328	-1.46546e-10	-1.05933
53411163	chr16:53411163:A:T	1.61374e-09	-1.69873	-0.963822	4.45515e-05	-1.67589	-0.944684	4.45629e-05	-1.67589	-0.944665
53411167	chr16:53411167:C:T	8.01341e-09	-1.46546e-10	-1.05999	0.000222636	-1.46546e-10	-1.01168	0.000222688	-1.46546e-10	-1.01169
53411170	chr16:53411170:A:G	7.37258e-09	-1.46546e-10	-1.14334	0.000203499	-1.46546e-10	-1.10156	0.000203547	-1.46546e-10	-1.10156
53411446	chr16:53411446:T:C	1.66441e-09	-1.38042	-1.25121	4.15649e-05	-1.41345	-1.27651	4.15747e-05	-1.41345	-1.27652
53411713	chr16:53411713:A:G	6.70574e-09	-1.46546e-10	-1.23814	0.000182212	-1.46546e-10	-1.21205	0.000182255	-1.46546e-10	-1.21205
53412845	chr16:53412845:T:C	1.7549e-09	-1.34068	-1.23801	4.35086e-05	-1.37644	-1.26783	4.35188e-05	-1.37643	-1.26784
53412958	chr16:53412958:G:A	6.97897e-09	-1.46546e-10	-1.1982	0.000179816	-1.46546e-10	-1.22529	0.000179859	-1.46546e-10	-1.22528
53413140	chr16:53413140:G:A	6.30983e-09	-1.46546e-10	-1.29899	0.000167137	-1.46546e-10	-1.29841	0.000167176	-1.46546e-10	-1.29841
53413284	chr16:53413284:C:A	1.98408e-08	-1.46546e-10	-0.153362	0.000478868	-1.46546e-10	-0.245798	0.000478982	-1.46546e-10	-0.245796
53413533	chr16:53413533:G:A	7.76934e-09	-1.46546e-10	-1.09092	0.000210631	-1.46546e-10	-1.06712	0.000210684	-1.46546e-10	-1.0671
53414065	chr16:53414065:G:A	1.22478e-09	-1.69058	-1.24777	3.24092e-05	-1.67406	-1.26472	3.24168e-05	-1.67406	-1.26472
53414505	chr16:53414505:C:T	6.81773e-09	-1.46546e-10	-1.22158	0.000183329	-1.46546e-10	-1.20594	0.000183373	-1.46546e-10	-1.20594
53414783	chr16:53414783:AAAAG:A	6.46547e-09	-1.46546e-10	-1.27463	0.000171974	-1.46546e-10	-1.26988	0.000172015	-1.46546e-10	-1.26988
53415152	chr16:53415152:G:T	1.24926e-09	-1.6847	-1.23385	3.8597e-05	-1.55821	-1.20584	3.86063e-05	-1.55821	-1.20584
53415265	chr16:53415265:T:G	6.70519e-09	-1.46546e-10	-1.23822	0.000180099	-1.46546e-10	-1.22372	0.000180141	-1.46546e-10	-1.22372
53415279	chr16:53415279:G:GT	6.31923e-09	-1.46546e-10	-1.29751	0.000169079	-1.46546e-10	-1.28686	0.000169118	-1.46546e-10	-1.28686
53415576	chr16:53415576:CAG:C	6.48145e-09	-1.46546e-10	-1.27216	0.000182508	-1.46546e-10	-1.21043	0.00018255	-1.46546e-10	-1.21044
53415721	chr16:53415721:G:A	7.97068e-09	-1.46546e-10	-1.06533	0.00022194	-1.46546e-10	-1.01481	0.000221993	-1.46546e-10	-1.01481
53416088	chr16:53416088:C:T	6.7888e-09	-1.46546e-10	-1.22583	0.000178964	-1.46546e-10	-1.23004	0.000179007	-1.46546e-10	-1.23003
53416169	chr16:53416169:T:C	7.20303e-09	-1.46546e-10	-1.1666	0.000198557	-1.46546e-10	-1.12615	0.000198603	-1.46546e-10	-1.12615
53416174	chr16:53416174:C:T	9.71157e-09	-1.46546e-10	-0.867785	0.000252833	-1.46546e-10	-0.884492	0.000252891	-1.46546e-10	-0.8845
53416301	chr16:53416301:A:G	7.68034e-09	-1.46546e-10	-1.10244	0.000215571	-1.46546e-10	-1.04393	0.000215621	-1.46546e-10	-1.04394
53416302	chr16:53416302:C:A	7.68034e-09	-1.46546e-10	-1.10244	0.000215571	-1.46546e-10	-1.04393	0.000215621	-1.46546e-10	-1.04394
53416696	chr16:53416696:C:T	4.64227e-09	-1.6059	-3.11501e-10	0.000130493	-1.5459	-3.11501e-10	0.000130524	-1.5459	-3.11501e-10
53417190	chr16:53417190:TCA:T	1.19755e-09	-1.66461	-1.29621	3.09874e-05	-1.69546	-1.28818	3.09952e-05	-1.69546	-1.28817
53417896	chr16:53417896:C:A	8.35579e-09	-1.46546e-10	-1.01815	0.00020673	-1.46546e-10	-1.08581	0.000206771	-1.46546e-10	-1.08585
53418156	chr16:53418156:G:A	4.6066e-09	-1.61361	-3.11501e-10	0.000111954	-1.69914	-3.11501e-10	0.00011198	-1.69914	-3.11501e-10
53418172	chr16:53418172:G:A	1.54241e-08	-1.46546e-10	-0.405171	0.000453678	-1.46546e-10	-0.299835	0.000453797	-1.46546e-10	-0.29981
53418308	chr16:53418308:CACT:C	1.68107e-09	-1.38787	-1.2338	4.29176e-05	-1.37927	-1.27867	4.29279e-05	-1.37926	-1.27868
53419127	chr16:53419127:A:G	6.84114e-09	-1.46546e-10	-1.21815	0.000176545	-1.46546e-10	-1.24365	0.000176587	-1.46546e-10	-1.24364
53419212	chr16:53419212:C:A	1.02357e-08	-1.46546e-10	-0.815222	0.000282365	-1.46546e-10	-0.774021	0.000282439	-1.46546e-10	-0.773998
53420027	chr16:53420027:T:G	1.1922e-09	-1.67673	-1.28857	3.53253e-05	-1.55816	-1.29446	3.53336e-05	-1.55816	-1.29446
53420165	chr16:53420165:A:G	1.21259e-09	-1.6631	-1.28525	3.15078e-05	-1.696	-1.27098	3.15159e-05	-1.696	-1.27096
53420399	chr16:53420399:A:G	6.97997e-09	-1.46546e-10	-1.19806	0.000179839	-1.46546e-10	-1.22516	0.000179883	-1.46546e-10	-1.22515
53420540	chr16:53420540:A:G	6.37419e-09	-1.46546e-10	-1.28885	0.000167025	-1.46546e-10	-1.29908	0.000167065	-1.46546e-10	-1.29908
53420684	chr16:53420684:C:G	4.43683e-09	-1.65116	-3.11501e-10	0.000112998	-1.68985	-3.11501e-10	0.000113025	-1.68985	-3.11501e-10
53420845	chr16:53420845:G:A	8.22923e-09	-1.46546e-10	-1.03341	0.000268177	-1.46546e-10	-0.825577	0.000268248	-1.46546e-10	-0.825547
53420891	chr16:53420891:C:A	4.99674e-09	-1.53232	-3.11501e-10	0.000112254	-1.69646	-3.11501e-10	0.000112281	-1.69646	-3.11501e-10
53421201	chr16:53421201:T:C	7.63829e-09	-1.46546e-10	-1.10793	0.000186339	-1.46546e-10	-1.18966	0.000186382	-1.46546e-10	-1.18966
53421471	chr16:53421471:C:T	1.32921e-09	-1.62609	-1.23043	3.98385e-05	-1.50228	-1.23011	3.98487e-05	-1.50228	-1.23009
53421548	chr16:53421548:G:A	1.00071e-08	-1.46546e-10	-0.837808	0.00025466	-1.46546e-10	-0.877295	0.000254724	-1.46546e-10	-0.87728
53422004	chr16:53422004:T:A	8.20415e-09	-1.46546e-10	-1.03646	0.000223277	-1.46546e-10	-1.00881	0.000223335	-1.46546e-10	-1.00879
53422131	chr16:53422131:G:A	9.63384e-09	-1.46546e-10	-0.875822	0.000245581	-1.46546e-10	-0.913595	0.000245643	-1.46546e-10	-0.913581
53422160	chr16:53422160:T:C	6.32142e-09	-1.46546e-10	-1.29716	0.000170233	-1.46546e-10	-1.28006	0.000170273	-1.46546e-10	-1.28006
53422364	chr16:53422364:T:C	1.3758e-09	-1.57105	-1.25101	4.11463e-05	-1.45755	-1.24254	4.11569e-05	-1.45754	-1.24252
53422479	chr16:53422479:G:C	1.28438e-09	-1.60441	-1.28641	3.76654e-05	-1.50429	-1.28419	3.76747e-05	-1.50428	-1.28419
53422749	chr16:53422749:G:A	1.42035e-09	-1.52735	-1.26285	3.67901e-05	-1.5355	-1.2765	3.67987e-05	-1.53549	-1.2765
53422905	chr16:53422905:T:A	6.78809e-09	-1.46546e-10	-1.22593	0.000182497	-1.46546e-10	-1.21049	0.00018254	-1.46546e-10	-1.21049
53422922	chr16:53422922:A:C	2.64796e-08	-1.46546e-10	0.135272	0.000923857	-1.46546e-10	0.411335	0.000924044	-1.46546e-10	0.4113
53422954	chr16:53422954:C:T	4.57775e-09	-1.6199	-3.11501e-10	0.000112243	-1.69656	-3.11501e-10	0.000112269	-1.69656	-3.11501e-10
53423389	chr16:53423389:G:A	1.17386e-09	-1.69491	-1.2859	3.23247e-05	-1.66483	-1.27656	3.2333e-05	-1.66483	-1.27654
53423592	chr16:53423592:G:A	6.61222e-09	-1.46546e-10	-1.25218	0.000169591	-1.46546e-10	-1.28383	0.000169631	-1.46546e-10	-1.28383
53423649	chr16:53423649:T:G	6.84069e-09	-1.46546e-10	-1.21821	0.000184018	-1.46546e-10	-1.20219	0.000184062	-1.46546e-10	-1.20219
53423844	chr16:53423844:A:C	4.23987e-09	-1.69657	-3.11501e-10	0.000138978	-1.48291	-3.11501e-10	0.000139011	-1.4829	-3.11501e-10
53423857	chr16:53423857:T:G	6.62121e-09	-1.46546e-10	-1.25083	0.000174007	-1.46546e-10	-1.25813	0.000174048	-1.46546e-10	-1.25813
53424297	chr16:53424297:A:G	6.32251e-09	-1.46546e-10	-1.29699	0.000167123	-1.46546e-10	-1.29849	0.000167162	-1.46546e-10	-1.29849
53424402	chr16:53424402:G:T	7.9865e-09	-1.46546e-10	-1.06335	0.000222171	-1.46546e-10	-1.01378	0.000222223	-1.46546e-10	-1.01378
53424727	chr16:53424727:C:A	6.65592e-09	-1.46546e-10	-1.2456	0.0001749	-1.46546e-10	-1.25301	0.000174941	-1.46546e-10	-1.25301
53424900	chr16:53424900:G:A	2.5514e-09	-1.64684	-0.557626	6.47815e-05	-1.69911	-0.547093	6.47996e-05	-1.69911	-0.547051
53425114	chr16:53425114:C:G	7.34627e-09	-1.46546e-10	-1.14691	0.000198419	-1.46546e-10	-1.12684	0.000198468	-1.46546e-10	-1.12683
53425160	chr16:53425160:T:C	7.42309e-09	-1.46546e-10	-1.13651	0.000199924	-1.46546e-10	-1.11928	0.00019997	-1.46546e-10	-1.11929
53425294	chr16:53425294:C:T	6.61124e-09	-1.46546e-10	-1.25233	0.000175034	-1.46546e-10	-1.25224	0.000175075	-1.46546e-10	-1.25224
53425432	chr16:53425432:G:A	4.29384e-09	-1.68392	-3.11501e-10	0.000111954	-1.69914	-3.11501e-10	0.00011198	-1.69914	-3.11501e-10
53425797	chr16:53425797:C:T	6.31048e-09	-1.46546e-10	-1.29889	0.000167101	-1.46546e-10	-1.29862	0.000167141	-1.46546e-10	-1.29862
53425833	chr16:53425833:G:A	1.6115e-09	-1.42008	-1.24386	4.16728e-05	-1.41371	-1.27366	4.16826e-05	-1.41371	-1.27367
53426260	chr16:53426260:C:T	1.0165e-08	-1.46546e-10	-0.822156	0.000317553	-1.46546e-10	-0.656577	0.000317634	-1.46546e-10	-0.656559
53426319	chr16:53426319:G:C	7.66401e-09	-1.46546e-10	-1.10457	0.000212493	-1.46546e-10	-1.05831	0.000212543	-1.46546e-10	-1.05832
53426485	chr16:53426485:A:G	1.29362e-09	-1.64818	-1.23548	3.52582e-05	-1.57799	-1.27653	3.52664e-05	-1.57799	-1.27654
53426934	chr16:53426934:G:A	6.37738e-09	-1.46546e-10	-1.28835	0.000167248	-1.46546e-10	-1.29774	0.000167288	-1.46546e-10	-1.29774
53427327	chr16:53427327:AATAAAAGTTTTGTTGAT:A	1.02298e-08	-1.46546e-10	-0.815799	0.000260288	-1.46546e-10	-0.855433	0.000260354	-1.46546e-10	-0.855418
53427590	chr16:53427590:G:A	7.54153e-09	-1.46546e-10	-1.12068	0.000191428	-1.46546e-10	-1.16271	0.000191474	-1.46546e-10	-1.1627
53428740	chr16:53428740:G:A	7.84638e-09	-1.46546e-10	-1.08105	0.000217973	-1.46546e-10	-1.03285	0.000218025	-1.46546e-10	-1.03285
53429261	chr16:53429261:G:A	7.36626e-09	-1.46546e-10	-1.14419	0.000199087	-1.46546e-10	-1.12348	0.000199137	-1.46546e-10	-1.12347
53429699	chr16:53429699:G:A	4.32997e-09	-1.67554	-3.11501e-10	0.000124679	-1.59148	-3.11501e-10	0.000124709	-1.59148	-3.11501e-10
53430342	chr16:53430342:TTAAC:T	6.31354e-09	-1.46546e-10	-1.29841	0.000167311	-1.46546e-10	-1.29737	0.000167351	-1.46546e-10	-1.29737
53430866	chr16:53430866:C:T	7.06023e-09	-1.46546e-10	-1.18663	0.000184711	-1.46546e-10	-1.19843	0.000184755	-1.46546e-10	-1.19843
53430989	chr16:53430989:T:C	1.07156e-08	-1.46546e-10	-0.7694	0.000271987	-1.46546e-10	-0.811467	0.000272056	-1.46546e-10	-0.81145
53430994	chr16:53430994:T:G	1.07388e-08	-1.46546e-10	-0.767238	0.000272566	-1.46546e-10	-0.809341	0.000272635	-1.46546e-10	-0.809325
53431388	chr16:53431388:A:G	8.29346e-09	-1.46546e-10	-1.02564	0.000225555	-1.46546e-10	-0.998661	0.000225613	-1.46546e-10	-0.998637
53431528	chr16:53431528:G:A	6.90919e-09	-1.46546e-10	-1.20825	0.000180166	-1.46546e-10	-1.22334	0.000180209	-1.46546e-10	-1.22334
53432514	chr16:53432514:C:T	9.96703e-09	-1.46546e-10	-0.841821	0.00025367	-1.46546e-10	-0.881188	0.000253734	-1.46546e-10	-0.881173
53432722	chr16:53432722:G:C	7.23369e-09	-1.46546e-10	-1.16235	0.000201222	-1.46546e-10	-1.11281	0.000201269	-1.46546e-10	-1.11282
53432877	chr16:53432877:G:A	7.55465e-09	-1.46546e-10	-1.11894	0.0002045	-1.46546e-10	-1.09665	0.000204551	-1.46546e-10	-1.09664
53433027	chr16:53433027:T:C	2.43629e-08	-1.46546e-10	0.0519601	0.000842198	-1.46546e-10	0.318793	0.000842374	-1.46546e-10	0.318764
53433308	chr16:53433308:G:A	8.68859e-09	-1.46546e-10	-0.979093	0.000243099	-1.46546e-10	-0.923753	0.000243157	-1.46546e-10	-0.923753
53433570	chr16:53433570:G:T	6.58472e-09	-1.46546e-10	-1.25635	0.000171356	-1.46546e-10	-1.27348	0.000171396	-1.46546e-10	-1.27348
53433810	chr16:53433810:A:G	1.91712e-09	-1.374	-1.11628	4.74319e-05	-1.36419	-1.19374	4.74427e-05	-1.36418	-1.19376
53433929	chr16:53433929:T:TA	8.26375e-09	-1.46546e-10	-1.02923	0.000224515	-1.46546e-10	-1.00328	0.000224573	-1.46546e-10	-1.00326
53433953	chr16:53433953:T:C	8.17871e-09	-1.46546e-10	-1.03957	0.000213188	-1.46546e-10	-1.05505	0.000213241	-1.46546e-10	-1.05504
53434114	chr16:53434114:G:C	1.66437e-09	-1.38958	-1.24208	4.30074e-05	-1.3819	-1.27395	4.30176e-05	-1.38189	-1.27396
53434718	chr16:53434718:C:T	8.94316e-09	-1.46546e-10	-0.950214	0.000240422	-1.46546e-10	-0.934826	0.000240479	-1.46546e-10	-0.934828
53434843	chr16:53434843:C:T	4.76607e-09	-1.57958	-3.11501e-10	0.000174259	-1.25668	-3.11501e-10	0.000174299	-1.25668	-3.11501e-10
53434933	chr16:53434933:G:T	6.69259e-09	-1.46546e-10	-1.2401	0.000176502	-1.46546e-10	-1.24389	0.000176545	-1.46546e-10	-1.24388
53435050	chr16:53435050:C:T	1.38359e-09	-1.5725	-1.24392	3.72139e-05	-1.58443	-1.21611	3.72235e-05	-1.58443	-1.21609
53435070	chr16:53435070:A:C	7.36087e-09	-1.46546e-10	-1.14493	0.000205231	-1.46546e-10	-1.09309	0.000205278	-1.46546e-10	-1.09309
53435075	chr16:53435075:T:C	7.36958e-09	-1.46546e-10	-1.14374	0.000205529	-1.46546e-10	-1.09164	0.000205577	-1.46546e-10	-1.09164
53435292	chr16:53435292:G:C	6.59983e-09	-1.46546e-10	-1.25406	0.000174231	-1.46546e-10	-1.25684	0.000174272	-1.46546e-10	-1.25684
53435962	chr16:53435962:A:G	1.73265e-08	-1.46546e-10	-0.288869	0.000456716	-1.46546e-10	-0.293161	0.000456846	-1.46546e-10	-0.293112
53436218	chr16:53436218:C:T	7.42e-09	-1.46546e-10	-1.13692	0.000195987	-1.46546e-10	-1.13917	0.000196038	-1.46546e-10	-1.13915
53436228	chr16:53436228:A:T	7.74843e-09	-1.46546e-10	-1.09361	0.000210089	-1.46546e-10	-1.06969	0.000210141	-1.46546e-10	-1.06968
53436540	chr16:53436540:C:A	2.08932e-08	-1.46546e-10	-0.10168	0.000472013	-1.46546e-10	-0.260215	0.000472125	-1.46546e-10	-0.260214
53436553	chr16:53436553:G:A	7.41009e-09	-1.46546e-10	-1.13826	0.00020682	-1.46546e-10	-1.08537	0.000206868	-1.46546e-10	-1.08538
53436616	chr16:53436616:T:C	6.6973e-09	-1.46546e-10	-1.2394	0.00017528	-1.46546e-10	-1.25084	0.000175322	-1.46546e-10	-1.25084
53436789	chr16:53436789:G:A	8.34765e-09	-1.46546e-10	-1.01912	0.000192158	-1.46546e-10	-1.1589	0.000192203	-1.46546e-10	-1.1589
53436866	chr16:53436866:T:C	8.34391e-09	-1.46546e-10	-1.01957	0.000192073	-1.46546e-10	-1.15934	0.000192118	-1.46546e-10	-1.15935
53437166	chr16:53437166:C:T	6.85284e-09	-1.46546e-10	-1.21644	0.000179668	-1.46546e-10	-1.22611	0.000179711	-1.46546e-10	-1.22611
53437374	chr16:53437374:CTA:C	6.87416e-09	-1.46546e-10	-1.21333	0.000177559	-1.46546e-10	-1.23792	0.000177602	-1.46546e-10	-1.23792
53437445	chr16:53437445:T:G	1.5076e-09	-1.48253	-1.24805	3.89577e-05	-1.47696	-1.27779	3.89669e-05	-1.47695	-1.27779
53437611	chr16:53437611:A:G	8.59592e-09	-1.46546e-10	-0.989815	0.000224375	-1.46546e-10	-1.0039	0.000224427	-1.46546e-10	-1.00391
53437891	chr16:53437891:G:A	4.37923e-09	-1.66423	-3.11501e-10	0.000117676	-1.64928	-3.11501e-10	0.000117704	-1.64929	-3.11501e-10
53438213	chr16:53438213:C:G	6.77559e-09	-1.46546e-10	-1.22778	0.000177167	-1.46546e-10	-1.24013	0.00017721	-1.46546e-10	-1.24012
53438434	chr16:53438434:G:A	4.34142e-09	-1.6729	-3.11501e-10	0.000118756	-1.64015	-3.11501e-10	0.000118784	-1.64015	-3.11501e-10
53438473	chr16:53438473:G:A	1.40362e-09	-1.59055	-1.2115	3.81124e-05	-1.60012	-1.17656	3.81224e-05	-1.60012	-1.17654
53438614	chr16:53438614:C:T	6.59219e-09	-1.46546e-10	-1.25522	0.000167229	-1.46546e-10	-1.29786	0.000167269	-1.46546e-10	-1.29785
53439024	chr16:53439024:T:C	8.34868e-09	-1.46546e-10	-1.019	0.000188117	-1.46546e-10	-1.18016	0.000188168	-1.46546e-10	-1.18012
53439792	chr16:53439792:A:T	6.32326e-09	-1.46546e-10	-1.29687	0.000167032	-1.46546e-10	-1.29904	0.000167071	-1.46546e-10	-1.29904
53440196	chr16:53440196:C:T	1.47603e-09	-1.51441	-1.23734	3.78789e-05	-1.52951	-1.25332	3.78877e-05	-1.5295	-1.25333
53440248	chr16:53440248:T:C	1.17286e-09	-1.68252	-1.29914	3.44776e-05	-1.57903	-1.29788	3.44859e-05	-1.57903	-1.29788
53440656	chr16:53440656:C:T	1.33137e-09	-1.56166	-1.29324	4.09996e-05	-1.41825	-1.28541	4.10094e-05	-1.41825	-1.28541
53440711	chr16:53440711:A:C	8.15195e-09	-1.46546e-10	-1.04285	0.000215735	-1.46546e-10	-1.04317	0.00021579	-1.46546e-10	-1.04315
53440781	chr16:53440781:C:T	1.33336e-09	-1.58254	-1.27086	3.57006e-05	-1.59281	-1.24924	3.57097e-05	-1.59281	-1.24923
53440858	chr16:53440858:T:G	6.40333e-09	-1.46546e-10	-1.28429	0.000171437	-1.46546e-10	-1.27301	0.000171478	-1.46546e-10	-1.27301
53441738	chr16:53441738:A:G	1.69497e-09	-1.38132	-1.23212	4.32781e-05	-1.37147	-1.2781	4.32884e-05	-1.37147	-1.27811
53441969	chr16:53441969:C:T	7.15563e-09	-1.46546e-10	-1.1732	0.000193073	-1.46546e-10	-1.15416	0.00019312	-1.46546e-10	-1.15414
53442130	chr16:53442130:C:T	1.4962e-09	-1.63766	-1.10051	4.1222e-05	-1.55088	-1.14737	4.1231e-05	-1.55087	-1.1474
53442247	chr16:53442247:A:G	8.6779e-09	-1.46546e-10	-0.980324	0.000226242	-1.46546e-10	-0.995617	0.000226294	-1.46546e-10	-0.995624
53442892	chr16:53442892:G:A	1.4176e-09	-1.52956	-1.26257	3.65565e-05	-1.54357	-1.27479	3.65651e-05	-1.54357	-1.2748
53443213	chr16:53443213:T:G	7.09134e-09	-1.46546e-10	-1.18223	0.000184631	-1.46546e-10	-1.19886	0.000184676	-1.46546e-10	-1.19885
53443249	chr16:53443249:G:T	6.31491e-09	-1.46546e-10	-1.29819	0.00016702	-1.46546e-10	-1.29911	0.00016706	-1.46546e-10	-1.29911
53443293	chr16:53443293:A:G	7.87754e-09	-1.46546e-10	-1.07709	0.000213584	-1.46546e-10	-1.05319	0.000213639	-1.46546e-10	-1.05317
53443820	chr16:53443820:TGGG:T	1.37409e-09	-1.54812	-1.27519	4.17399e-05	-1.40476	-1.28101	4.17503e-05	-1.40475	-1.281
53443974	chr16:53443974:C:T	8.31054e-09	-1.46546e-10	-1.02358	0.000243023	-1.46546e-10	-0.924066	0.000243075	-1.46546e-10	-0.924088
53444110	chr16:53444110:G:A	1.66354e-09	-1.41069	-1.22147	4.2654e-05	-1.40428	-1.25983	4.2664e-05	-1.40427	-1.25984
53444121	chr16:53444121:T:C	8.5643e-09	-1.46546e-10	-0.993501	0.000223467	-1.46546e-10	-1.00796	0.000223518	-1.46546e-10	-1.00797
53444408	chr16:53444408:C:T	7.11033e-09	-1.46546e-10	-1.17956	0.000185183	-1.46546e-10	-1.19588	0.000185228	-1.46546e-10	-1.19587
53444501	chr16:53444501:C:T	7.33263e-09	-1.46546e-10	-1.14877	0.0001979	-1.46546e-10	-1.12946	0.000197949	-1.46546e-10	-1.12945
53444540	chr16:53444540:G:A	6.3129e-09	-1.46546e-10	-1.29851	0.000167388	-1.46546e-10	-1.29691	0.000167427	-1.46546e-10	-1.29691
53444587	chr16:53444587:CAT:C	8.25682e-09	-1.46546e-10	-1.03006	0.000224905	-1.46546e-10	-1.00155	0.000224962	-1.46546e-10	-1.00153
53444614	chr16:53444614:G:A	6.5161e-09	-1.46546e-10	-1.26683	0.000169011	-1.46546e-10	-1.28726	0.000169051	-1.46546e-10	-1.28726
53444635	chr16:53444635:G:GTCAGGAGT	6.40905e-09	-1.46546e-10	-1.28339	0.000173668	-1.46546e-10	-1.26008	0.000173708	-1.46546e-10	-1.26009
53444673	chr16:53444673:C:A	6.31783e-09	-1.46546e-10	-1.29773	0.000167929	-1.46546e-10	-1.29368	0.00016797	-1.46546e-10	-1.29367
53444744	chr16:53444744:A:G	6.66761e-09	-1.46546e-10	-1.24384	0.000179471	-1.46546e-10	-1.22721	0.000179513	-1.46546e-10	-1.22721
53444799	chr16:53444799:G:A	8.78372e-09	-1.46546e-10	-0.968203	0.000218939	-1.46546e-10	-1.02843	0.000218992	-1.46546e-10	-1.02842
53444943	chr16:53444943:T:C	4.86319e-09	-1.55941	-3.11501e-10	0.000118537	-1.642	-3.11501e-10	0.000118565	-1.642	-3.11501e-10
53445528	chr16:53445528:A:G	8.14314e-09	-1.46546e-10	-1.04393	0.000228371	-1.46546e-10	-0.98625	0.000228425	-1.46546e-10	-0.986253
53445592	chr16:53445592:G:A	8.09666e-09	-1.46546e-10	-1.04965	0.000225071	-1.46546e-10	-1.00081	0.000225124	-1.46546e-10	-1.00081
53445619	chr16:53445619:C:T	6.61766e-09	-1.46546e-10	-1.25136	0.000173873	-1.46546e-10	-1.25889	0.000173915	-1.46546e-10	-1.25889
53445694	chr16:53445694:T:C	7.66409e-09	-1.46546e-10	-1.10456	0.000215101	-1.46546e-10	-1.04612	0.000215151	-1.46546e-10	-1.04612
53445740	chr16:53445740:G:A	1.30641e-09	-1.5761	-1.29772	3.93185e-05	-1.44708	-1.29845	3.9328e-05	-1.44707	-1.29845
53445923	chr16:53445923:C:G	7.37839e-09	-1.46546e-10	-1.14255	0.000205807	-1.46546e-10	-1.09029	0.000205855	-1.46546e-10	-1.09029
53445943	chr16:53445943:G:A	6.76601e-09	-1.46546e-10	-1.22919	0.000177571	-1.46546e-10	-1.23785	0.000177613	-1.46546e-10	-1.23785
53445946	chr16:53445946:TAAGTAGAA:T	7.03128e-09	-1.46546e-10	-1.19074	0.000189087	-1.46546e-10	-1.17501	0.000189132	-1.46546e-10	-1.17501
53446142	chr16:53446142:C:G	7.3045e-09	-1.46546e-10	-1.15261	0.000194768	-1.46546e-10	-1.14541	0.000194814	-1.46546e-10	-1.14542
53446200	chr16:53446200:C:T	1.16821e-09	-1.68876	-1.29687	3.40238e-05	-1.59822	-1.29195	3.40323e-05	-1.59822	-1.29193
53446296	chr16:53446296:G:A	6.82215e-09	-1.46546e-10	-1.22093	0.00017897	-1.46546e-10	-1.23001	0.000179012	-1.46546e-10	-1.23
53446297	chr16:53446297:T:C	8.72839e-09	-1.46546e-10	-0.974522	0.000244085	-1.46546e-10	-0.919705	0.000244143	-1.46546e-10	-0.919705
53446382	chr16:53446382:C:G	6.84926e-09	-1.46546e-10	-1.21696	0.000179698	-1.46546e-10	-1.22594	0.000179741	-1.46546e-10	-1.22594
53446399	chr16:53446399:G:A	6.70857e-09	-1.46546e-10	-1.23772	0.000176157	-1.46546e-10	-1.24585	0.000176198	-1.46546e-10	-1.24585
53446618	chr16:53446618:G:A	6.31377e-09	-1.46546e-10	-1.29837	0.000167361	-1.46546e-10	-1.29707	0.0001674	-1.46546e-10	-1.29707
53446797	chr16:53446797:C:T	1.31875e-09	-1.60739	-1.25703	3.55006e-05	-1.61567	-1.232	3.55097e-05	-1.61567	-1.23198
53447230	chr16:53447230:A:G	7.37752e-09	-1.46546e-10	-1.14267	0.000205772	-1.46546e-10	-1.09046	0.00020582	-1.46546e-10	-1.09046
53447500	chr16:53447500:A:G	1.48477e-09	-1.65398	-1.09186	4.04838e-05	-1.57667	-1.13965	4.04926e-05	-1.57666	-1.13967
53447510	chr16:53447510:G:C	1.34963e-09	-1.54247	-1.2988	3.54406e-05	-1.55155	-1.29782	3.54492e-05	-1.55154	-1.29781
53448261	chr16:53448261:A:G	5.09392e-09	-1.51306	-3.11501e-10	0.00012611	-1.58006	-3.11501e-10	0.000126141	-1.58006	-3.11501e-10
53448452	chr16:53448452:C:T	6.35134e-09	-1.46546e-10	-1.29244	0.00016705	-1.46546e-10	-1.29893	0.00016709	-1.46546e-10	-1.29893
53448453	chr16:53448453:G:A	1.33082e-09	-1.58975	-1.26556	3.57048e-05	-1.59914	-1.2428	3.5714e-05	-1.59913	-1.24278
53448780	chr16:53448780:G:A	1.33333e-09	-1.60096	-1.25246	3.59109e-05	-1.60973	-1.22645	3.59202e-05	-1.60973	-1.22643
53449203	chr16:53449203:G:A	8.01833e-09	-1.46546e-10	-1.05937	0.000212292	-1.46546e-10	-1.05926	0.000212346	-1.46546e-10	-1.05924
53449214	chr16:53449214:C:T	6.53682e-09	-1.46546e-10	-1.26365	0.000185185	-1.46546e-10	-1.19586	0.000185228	-1.46546e-10	-1.19587
53449226	chr16:53449226:A:G	1.24933e-09	-1.62184	-1.29666	3.75364e-05	-1.49625	-1.29566	3.75456e-05	-1.49625	-1.29566
53449319	chr16:53449319:A:G	6.31572e-09	-1.46546e-10	-1.29806	0.000169541	-1.46546e-10	-1.28412	0.000169581	-1.46546e-10	-1.28413
53449464	chr16:53449464:A:G	1.63534e-09	-1.42865	-1.22061	4.18612e-05	-1.42152	-1.26134	4.1871e-05	-1.42151	-1.26135
53449831	chr16:53449831:G:A	6.59984e-09	-1.46546e-10	-1.25406	0.00017166	-1.46546e-10	-1.27171	0.0001717	-1.46546e-10	-1.27171
53449882	chr16:53449882:A:G	7.88484e-09	-1.46546e-10	-1.07616	0.000222939	-1.46546e-10	-1.01032	0.000222991	-1.46546e-10	-1.01033
53450068	chr16:53450068:C:A	1.2738e-09	-1.63126	-1.26784	3.43822e-05	-1.63472	-1.24496	3.43909e-05	-1.63472	-1.24495
53450871	chr16:53450871:A:G	7.03811e-09	-1.46546e-10	-1.18976	0.000189566	-1.46546e-10	-1.17249	0.000189608	-1.46546e-10	-1.1725
53451148	chr16:53451148:CACTT:C	7.9224e-09	-1.46546e-10	-1.07141	0.000209692	-1.46546e-10	-1.07158	0.000209745	-1.46546e-10	-1.07157
53451289	chr16:53451289:T:G	5.87756e-09	-1.36996	-3.11501e-10	0.000168984	-1.28742	-3.11501e-10	0.000169024	-1.28742	-3.11501e-10
53451469	chr16:53451469:G:A	6.38511e-09	-1.46546e-10	-1.28714	0.000167014	-1.46546e-10	-1.29914	0.000167054	-1.46546e-10	-1.29914
53451995	chr16:53451995:TG:T	1.53373e-08	-0.410818	-3.11501e-10	0.000318349	-0.654074	-3.11501e-10	0.000318428	-0.654064	-3.11501e-10
53452035	chr16:53452035:A:C	8.40182e-09	-1.46546e-10	-1.01266	0.000234217	-1.46546e-10	-0.960973	0.000234273	-1.46546e-10	-0.960973
53452266	chr16:53452266:AAACT:A	9.4296e-09	-1.46546e-10	-0.89725	0.000261648	-1.46546e-10	-0.850222	0.000261718	-1.46546e-10	-0.850193
53452820	chr16:53452820:C:T	5.68045e-09	-1.40407	-3.11501e-10	0.000162563	-1.32615	-3.11501e-10	0.000162602	-1.32615	-3.11501e-10
53452927	chr16:53452927:C:T	7.21606e-09	-1.46546e-10	-1.16479	0.000185135	-1.46546e-10	-1.19614	0.000185179	-1.46546e-10	-1.19613
53453306	chr16:53453306:C:T	1.36347e-09	-1.59744	-1.23363	3.68989e-05	-1.6063	-1.20274	3.69085e-05	-1.6063	-1.20272
53453636	chr16:53453636:C:T	6.31037e-09	-1.46546e-10	-1.29891	0.000168313	-1.46546e-10	-1.2914	0.000168353	-1.46546e-10	-1.2914
53453677	chr16:53453677:G:A	5.46869e-09	-1.44206	-3.11501e-10	0.000155671	-1.36948	-3.11501e-10	0.000155708	-1.36948	-3.11501e-10
53455044	chr16:53455044:T:C	7.19581e-09	-1.46546e-10	-1.1676	0.000194017	-1.46546e-10	-1.14928	0.000194065	-1.46546e-10	-1.14927
53455404	chr16:53455404:A:T	6.67966e-09	-1.46546e-10	-1.24204	0.000176858	-1.46546e-10	-1.24187	0.0001769	-1.46546e-10	-1.24188
53455479	chr16:53455479:G:C	7.01636e-09	-1.46546e-10	-1.19286	0.000180673	-1.46546e-10	-1.22054	0.000180716	-1.46546e-10	-1.22053
53455529	chr16:53455529:A:G	4.3099e-09	-1.68019	-3.11501e-10	0.00011782	-1.64806	-3.11501e-10	0.000117848	-1.64806	-3.11501e-10
53455793	chr16:53455793:G:A	1.34424e-09	-1.60187	-1.2434	3.62981e-05	-1.61046	-1.21499	3.63074e-05	-1.61046	-1.21498
53455984	chr16:53455984:C:G	6.81763e-09	-1.46546e-10	-1.22159	0.000183248	-1.46546e-10	-1.20638	0.000183291	-1.46546e-10	-1.20638
53456119	chr16:53456119:T:G	1.41938e-08	-1.46546e-10	-0.488295	0.000377297	-1.46546e-10	-0.48419	0.000377396	-1.46546e-10	-0.484164
53456595	chr16:53456595:G:A	6.58584e-09	-1.46546e-10	-1.25618	0.000171379	-1.46546e-10	-1.27334	0.000171419	-1.46546e-10	-1.27335
53456815	chr16:53456815:A:G	7.40493e-09	-1.46546e-10	-1.13896	0.00020017	-1.46546e-10	-1.11806	0.00020022	-1.46546e-10	-1.11804
53456964	chr16:53456964:A:G	4.45437e-09	-1.64722	-3.11501e-10	0.000113158	-1.68843	-3.11501e-10	0.000113185	-1.68843	-3.11501e-10
53457960	chr16:53457960:C:T	6.89625e-09	-1.46546e-10	-1.21013	0.00018004	-1.46546e-10	-1.22404	0.000180084	-1.46546e-10	-1.22404
53458946	chr16:53458946:A:G	8.99703e-09	-1.46546e-10	-0.944208	0.000246369	-1.46546e-10	-0.910391	0.000246432	-1.46546e-10	-0.910372
53459670	chr16:53459670:A:G	8.47813e-09	-1.46546e-10	-1.00361	0.000224085	-1.46546e-10	-1.0052	0.000224143	-1.46546e-10	-1.00517
53460911	chr16:53460911:G:C	7.52182e-09	-1.46546e-10	-1.1233	0.000195019	-1.46546e-10	-1.14413	0.000195066	-1.46546e-10	-1.14412
53461210	chr16:53461210:C:T	7.495e-09	-1.46546e-10	-1.12687	0.000210209	-1.46546e-10	-1.06912	0.000210259	-1.46546e-10	-1.06912
53461397	chr16:53461397:C:T	6.77423e-09	-1.46546e-10	-1.22798	0.00017161	-1.46546e-10	-1.272	0.000171652	-1.46546e-10	-1.27199
53461660	chr16:53461660:T:A	9.00332e-09	-1.46546e-10	-0.94351	0.000246537	-1.46546e-10	-0.90971	0.0002466	-1.46546e-10	-0.909691
53462138	chr16:53462138:A:G	7.37323e-09	-1.46546e-10	-1.14325	0.000205635	-1.46546e-10	-1.09112	0.000205683	-1.46546e-10	-1.09112
53462330	chr16:53462330:T:G	4.55837e-09	-1.62414	-3.11501e-10	0.000112498	-1.69428	-3.11501e-10	0.000112525	-1.69428	-3.11501e-10
53462375	chr16:53462375:A:G	6.71142e-09	-1.46546e-10	-1.23729	0.000177694	-1.46546e-10	-1.23716	0.000177736	-1.46546e-10	-1.23716
53462686	chr16:53462686:G:A	1.36802e-09	-1.6017	-1.22604	3.70746e-05	-1.61037	-1.19392	3.70842e-05	-1.61037	-1.1939
53462889	chr16:53462889:G:A	6.58584e-09	-1.46546e-10	-1.25618	0.000171379	-1.46546e-10	-1.27334	0.000171419	-1.46546e-10	-1.27335
53462902	chr16:53462902:A:G	7.19369e-09	-1.46546e-10	-1.1679	0.000187151	-1.46546e-10	-1.18531	0.000187196	-1.46546e-10	-1.1853
53463071	chr16:53463071:C:T	6.36202e-09	-1.46546e-10	-1.29076	0.000171768	-1.46546e-10	-1.27108	0.000171808	-1.46546e-10	-1.27108
53463339	chr16:53463339:G:A	6.97693e-09	-1.46546e-10	-1.1985	0.000179768	-1.46546e-10	-1.22555	0.000179812	-1.46546e-10	-1.22555
53463505	chr16:53463505:G:T	1.29931e-09	-1.62298	-1.25629	3.49972e-05	-1.63011	-1.23185	3.50061e-05	-1.6301	-1.23183
53463862	chr16:53463862:C:T	1.31523e-09	-1.56824	-1.29885	3.97324e-05	-1.43595	-1.29911	3.97421e-05	-1.43594	-1.29911
53464490	chr16:53464490:T:C	1.43677e-09	-1.58786	-1.19085	3.85128e-05	-1.59747	-1.16876	3.85229e-05	-1.59747	-1.16874
53464796	chr16:53464796:G:T	7.65433e-09	-1.46546e-10	-1.10583	0.000194868	-1.46546e-10	-1.1449	0.000194914	-1.46546e-10	-1.1449
53465139	chr16:53465139:C:T	2.9205e-08	0.233238	-3.11501e-10	0.000528687	-0.146826	-3.11501e-10	0.000528817	-0.146817	-3.11501e-10
53465299	chr16:53465299:T:C	6.5102e-09	-1.46546e-10	-1.26773	0.000167803	-1.46546e-10	-1.29443	0.000167843	-1.46546e-10	-1.29443
53465378	chr16:53465378:G:T	6.40746e-09	-1.46546e-10	-1.28364	0.000167499	-1.46546e-10	-1.29625	0.000167538	-1.46546e-10	-1.29625
53465462	chr16:53465462:G:C	4.25085e-09	-1.69398	-3.11501e-10	0.000111957	-1.6991	-3.11501e-10	0.000111984	-1.6991	-3.11501e-10
53465687	chr16:53465687:A:G	1.33309e-09	-1.60638	-1.24722	3.59565e-05	-1.61532	-1.21959	3.59658e-05	-1.61532	-1.21957
53465743	chr16:53465743:C:T	8.088e-09	-1.46546e-10	-1.05072	0.000200933	-1.46546e-10	-1.11425	0.000200974	-1.46546e-10	-1.11428
53465813	chr16:53465813:T:C	1.64969e-09	-1.39252	-1.248	4.24196e-05	-1.38303	-1.28658	4.24298e-05	-1.38302	-1.28658
53466115	chr16:53466115:T:C	1.00299e-08	-1.46546e-10	-0.83553	0.000254909	-1.46546e-10	-0.876314	0.000254973	-1.46546e-10	-0.876301
53466584	chr16:53466584:C:T	9.12224e-09	-1.46546e-10	-0.930388	0.000250394	-1.46546e-10	-0.894187	0.000250458	-1.46546e-10	-0.894168
53467630	chr16:53467630:C:T	7.48525e-09	-1.46546e-10	-1.12817	0.000199592	-1.46546e-10	-1.12094	0.000199639	-1.46546e-10	-1.12095
53467844	chr16:53467844:A:G	8.3391e-09	-1.46546e-10	-1.02015	0.000232519	-1.46546e-10	-0.968251	0.000232574	-1.46546e-10	-0.968251
53467971	chr16:53467971:A:C	7.99605e-09	-1.46546e-10	-1.06216	0.00022551	-1.46546e-10	-0.99886	0.000225562	-1.46546e-10	-0.998864
53467982	chr16:53467982:A:G	2.48855e-09	-0.964911	-1.26449	7.02129e-05	-0.940442	-1.22525	7.02292e-05	-0.940439	-1.22526
53468034	chr16:53468034:G:A	1.22184e-09	-1.64606	-1.29468	3.20581e-05	-1.65067	-1.29901	3.20658e-05	-1.65066	-1.29901
53468256	chr16:53468256:A:T	4.84747e-09	-0.277413	-1.28523	0.000149313	-0.122126	-1.28905	0.000149348	-0.122123	-1.28905
53468445	chr16:53468445:C:T	8.37624e-09	-1.46546e-10	-1.0157	0.000227575	-1.46546e-10	-0.989743	0.000227634	-1.46546e-10	-0.989719
53469198	chr16:53469198:C:G	4.29624e-09	-1.68336	-3.11501e-10	0.000115014	-1.67217	-3.11501e-10	0.000115041	-1.67217	-3.11501e-10
53470022	chr16:53470022:G:A	1.6507e-09	-1.40059	-1.23931	4.25957e-05	-1.39311	-1.27236	4.26057e-05	-1.39311	-1.27237
53470031	chr16:53470031:C:G	1.55128e-09	-1.40848	-1.29355	5.07133e-05	-1.20519	-1.28585	5.07254e-05	-1.20518	-1.28585
53470624	chr16:53470624:A:T	4.40258e-09	-1.65891	-3.11501e-10	0.000121131	-1.62035	-3.11501e-10	0.000121159	-1.62035	-3.11501e-10
53470809	chr16:53470809:T:C	1.62022e-09	-1.4185	-1.24005	4.17818e-05	-1.41215	-1.27261	4.17916e-05	-1.41215	-1.27262
53471342	chr16:53471342:AC:A	6.3107e-09	-1.46546e-10	-1.29886	0.000168353	-1.46546e-10	-1.29116	0.000168393	-1.46546e-10	-1.29116
53471465	chr16:53471465:T:C	1.28001e-09	-1.61014	-1.2841	4.12319e-05	-1.42338	-1.27463	4.12419e-05	-1.42338	-1.27463
53472412	chr16:53472412:C:G	2.51177e-08	-1.46546e-10	0.0824706	0.000650244	-1.46546e-10	0.0601254	0.000650431	-1.46546e-10	0.0601767
53472658	chr16:53472658:G:C	8.99509e-09	-1.46546e-10	-0.944425	0.000246305	-1.46546e-10	-0.910651	0.000246368	-1.46546e-10	-0.910632
53472698	chr16:53472698:C:T	6.67883e-09	-1.46546e-10	-1.24216	0.00017603	-1.46546e-10	-1.24657	0.000176073	-1.46546e-10	-1.24656
53472931	chr16:53472931:T:A	7.2563e-09	-1.46546e-10	-1.15923	0.000188673	-1.46546e-10	-1.1772	0.00018872	-1.46546e-10	-1.1772
53473052	chr16:53473052:T:C	8.33729e-09	-1.46546e-10	-1.02037	0.000226842	-1.46546e-10	-0.992967	0.000226901	-1.46546e-10	-0.992945
53473465	chr16:53473465:G:A	1.08233e-08	-1.46546e-10	-0.759405	0.000297506	-1.46546e-10	-0.721787	0.000297567	-1.46546e-10	-0.721821
53474258	chr16:53474258:T:C	1.28231e-08	-1.42719	0.837339	0.000310587	-1.43577	0.757008	0.000310786	-1.43576	0.75741
53474510	chr16:53474510:T:C	8.33814e-09	-1.46546e-10	-1.02026	0.00022057	-1.46546e-10	-1.02101	0.000220626	-1.46546e-10	-1.02099
53474595	chr16:53474595:C:T	1.33662e-09	-1.60499	-1.24597	3.67414e-05	-1.61215	-1.20117	3.67508e-05	-1.61214	-1.20116
53474728	chr16:53474728:G:A	1.17745e-08	-1.43134	0.756172	0.00028605	-1.44004	0.678986	0.000286231	-1.44004	0.679382
53475081	chr16:53475081:G:A	7.25822e-09	-1.46546e-10	-1.15897	0.000188717	-1.46546e-10	-1.17697	0.000188763	-1.46546e-10	-1.17696
53475171	chr16:53475171:C:A	8.59685e-09	-1.46546e-10	-0.989707	0.00022757	-1.46546e-10	-0.989764	0.000227629	-1.46546e-10	-0.989744
53475219	chr16:53475219:G:A	1.32848e-09	-1.55793	-1.29914	4.11826e-05	-1.40485	-1.29436	4.11924e-05	-1.40484	-1.29436
53475339	chr16:53475339:C:T	7.83466e-09	-1.46546e-10	-1.08255	0.000212418	-1.46546e-10	-1.05867	0.000212472	-1.46546e-10	-1.05865
53476024	chr16:53476024:G:A	1.50899e-09	-1.47768	-1.25199	3.91078e-05	-1.47054	-1.28036	3.9117e-05	-1.47054	-1.28037
53476557	chr16:53476557:A:T	6.72026e-09	-1.46546e-10	-1.23598	0.000176526	-1.46546e-10	-1.24375	0.000176568	-1.46546e-10	-1.24375
53476592	chr16:53476592:A:G	2.61295e-09	-1.5582	-0.62242	6.20545e-05	-1.67948	-0.609731	6.20714e-05	-1.67948	-0.609695
53476775	chr16:53476775:G:A	1.34933e-09	-1.60067	-1.24082	3.64587e-05	-1.6094	-1.21164	3.64681e-05	-1.6094	-1.21162
53476794	chr16:53476794:C:T	6.8908e-09	-1.46546e-10	-1.21092	0.000181372	-1.46546e-10	-1.21667	0.000181416	-1.46546e-10	-1.21667
53476819	chr16:53476819:T:C	1.18157e-09	-1.69065	-1.28361	3.44887e-05	-1.60385	-1.27274	3.44977e-05	-1.60385	-1.27272
53477036	chr16:53477036:C:T	6.84158e-09	-1.46546e-10	-1.21808	0.000173295	-1.46546e-10	-1.26222	0.000173338	-1.46546e-10	-1.26222
53478014	chr16:53478014:G:A	1.32162e-09	-1.56314	-1.29911	3.48154e-05	-1.57173	-1.29544	3.48239e-05	-1.57172	-1.29543
53478170	chr16:53478170:C:T	7.61129e-09	-1.46546e-10	-1.11147	0.000210334	-1.46546e-10	-1.06852	0.000210389	-1.46546e-10	-1.0685
53478491	chr16:53478491:C:T	7.57219e-09	-1.46546e-10	-1.11662	0.000197841	-1.46546e-10	-1.12976	0.000197889	-1.46546e-10	-1.12975
53478576	chr16:53478576:G:A	1.27039e-09	-1.61345	-1.28833	3.44327e-05	-1.61096	-1.26726	3.4441e-05	-1.61096	-1.26725
53479143	chr16:53479143:T:C	1.28595e-09	-1.60421	-1.2854	3.47354e-05	-1.61044	-1.25903	3.47441e-05	-1.61043	-1.25902
53479540	chr16:53479540:C:G	1.70965e-09	-1.37167	-1.23314	4.36427e-05	-1.3626	-1.27859	4.36531e-05	-1.36259	-1.2786
53480530	chr16:53480530:G:A	6.36144e-09	-1.46546e-10	-1.29085	0.000171739	-1.46546e-10	-1.27125	0.00017178	-1.46546e-10	-1.27125
53480884	chr16:53480884:T:C	8.1533e-09	-1.04268	-3.11501e-10	0.000145028	-1.4403	-3.11501e-10	0.000145062	-1.4403	-3.11501e-10
53480908	chr16:53480908:C:T	1.30987e-09	-1.57454	-1.29664	4.00459e-05	-1.43611	-1.29108	4.00554e-05	-1.43611	-1.29109
53480938	chr16:53480938:C:A	1.19862e-09	-1.69112	-1.26881	3.50664e-05	-1.60523	-1.25475	3.50757e-05	-1.60523	-1.25472
53481181	chr16:53481181:T:C	1.28711e-09	-1.59133	-1.29737	3.90184e-05	-1.4607	-1.29248	3.90277e-05	-1.4607	-1.29249
53481514	chr16:53481514:A:G	6.30913e-09	-1.46546e-10	-1.29911	0.000168101	-1.46546e-10	-1.29266	0.00016814	-1.46546e-10	-1.29266
53482047	chr16:53482047:T:C	1.35241e-09	-1.61102	-1.2282	3.66575e-05	-1.61934	-1.19626	3.66671e-05	-1.61934	-1.19624
53482764	chr16:53482764:C:T	1.34948e-09	-1.60374	-1.23765	3.71253e-05	-1.61154	-1.19138	3.71349e-05	-1.61154	-1.19136
53482912	chr16:53482912:A:G	1.35382e-09	-1.56575	-1.27242	4.12508e-05	-1.42993	-1.26762	4.12611e-05	-1.42993	-1.26761
53483038	chr16:53483038:A:T	1.44226e-09	-1.52713	-1.24776	3.96233e-05	-1.53517	-1.20264	3.96336e-05	-1.53516	-1.20262
53483330	chr16:53483330:G:A	1.30815e-09	-1.5761	-1.29639	4.00875e-05	-1.4356	-1.29056	4.0097e-05	-1.43559	-1.29057
53483478	chr16:53483478:C:T	1.03792e-08	-1.46546e-10	-0.8013	0.000289605	-1.46546e-10	-0.748703	0.000289595	-1.46546e-10	-0.748977
53483545	chr16:53483545:A:G	2.66949e-08	-1.46546e-10	0.143371	0.000622537	-1.46546e-10	0.0165801	0.000622682	-1.46546e-10	0.0165776
53483902	chr16:53483902:A:T	6.30896e-09	-1.46546e-10	-1.29913	0.000167014	-1.46546e-10	-1.29914	0.000167054	-1.46546e-10	-1.29914
53483979	chr16:53483979:TAA:T	1.77118e-09	-1.31992	-1.24953	4.56277e-05	-1.30917	-1.28754	4.56387e-05	-1.30916	-1.28754
53484293	chr16:53484293:T:C	6.02384e-09	-1.34538	-3.11501e-10	0.000173842	-1.25908	-3.11501e-10	0.000173883	-1.25908	-3.11501e-10
53484316	chr16:53484316:T:C	1.61363e-09	-1.42228	-1.24033	4.16175e-05	-1.41575	-1.27295	4.16273e-05	-1.41574	-1.27296
53484758	chr16:53484758:GCTCTGGGAA:G	8.52057e-09	-1.46546e-10	-0.99862	0.000226176	-1.46546e-10	-0.995907	0.000226234	-1.46546e-10	-0.995888
53484774	chr16:53484774:G:T	1.30938e-09	-1.59643	-1.27512	3.50673e-05	-1.60528	-1.25468	3.50762e-05	-1.60527	-1.25466
53484828	chr16:53484828:T:A	6.66244e-09	-1.46546e-10	-1.24462	0.000170344	-1.46546e-10	-1.2794	0.000170385	-1.46546e-10	-1.2794
53485043	chr16:53485043:T:C	7.09861e-09	-1.46546e-10	-1.1812	0.000184729	-1.46546e-10	-1.19833	0.000184774	-1.46546e-10	-1.19833
53485123	chr16:53485123:T:C	1.28763e-09	-1.59573	-1.29257	3.45887e-05	-1.60192	-1.27177	3.45973e-05	-1.60192	-1.27177
53485652	chr16:53485652:C:T	7.18216e-09	-1.46546e-10	-1.1695	0.000193657	-1.46546e-10	-1.15114	0.000193705	-1.46546e-10	-1.15112
53485961	chr16:53485961:C:G	6.41438e-09	-1.46546e-10	-1.28256	0.000169767	-1.46546e-10	-1.2828	0.000169807	-1.46546e-10	-1.2828
53485966	chr16:53485966:A:G	6.3089e-09	-1.46546e-10	-1.29914	0.000167965	-1.46546e-10	-1.29347	0.000168004	-1.46546e-10	-1.29347
53486228	chr16:53486228:G:A	6.46982e-09	-1.46546e-10	-1.27395	0.00017779	-1.46546e-10	-1.23662	0.000177833	-1.46546e-10	-1.23661
53486342	chr16:53486342:G:A	6.98393e-09	-1.46546e-10	-1.19749	0.000179926	-1.46546e-10	-1.22468	0.00017997	-1.46546e-10	-1.22467
53486701	chr16:53486701:G:A	1.66608e-09	-1.41546	-1.21517	5.28218e-05	-1.2071	-1.2432	5.28357e-05	-1.20709	-1.24318
53486748	chr16:53486748:A:G	6.41618e-09	-1.46546e-10	-1.28228	0.000167084	-1.46546e-10	-1.29872	0.000167124	-1.46546e-10	-1.29872
53486877	chr16:53486877:A:G	4.60421e-09	-1.61413	-3.11501e-10	0.000127201	-1.57145	-3.11501e-10	0.000127231	-1.57146	-3.11501e-10
53486892	chr16:53486892:A:G	1.25885e-09	-1.62837	-1.28254	3.76116e-05	-1.49415	-1.29576	3.76208e-05	-1.49415	-1.29575
53486956	chr16:53486956:T:TTTTAAAA	6.31196e-09	-1.46546e-10	-1.29866	0.000167364	-1.46546e-10	-1.29705	0.000167403	-1.46546e-10	-1.29705
53487086	chr16:53487086:T:C	1.65321e-09	-1.41943	-1.21896	4.19245e-05	-1.41071	-1.27064	4.19345e-05	-1.41071	-1.27064
53487681	chr16:53487681:G:A	7.51143e-09	-1.46546e-10	-1.12468	0.000203287	-1.46546e-10	-1.1026	0.000203338	-1.46546e-10	-1.10259
53487829	chr16:53487829:G:A	6.32869e-09	-1.46546e-10	-1.29601	0.000167035	-1.46546e-10	-1.29902	0.000167075	-1.46546e-10	-1.29902
53488260	chr16:53488260:T:C	1.16171e-09	-1.69402	-1.29719	3.33909e-05	-1.61649	-1.29245	3.33992e-05	-1.61649	-1.29244
53488324	chr16:53488324:G:T	7.71649e-09	-1.46546e-10	-1.09774	0.000196947	-1.46546e-10	-1.13429	0.000196995	-1.46546e-10	-1.13428
53488357	chr16:53488357:A:G	4.23587e-09	-1.69752	-3.11501e-10	0.000112028	-1.69847	-3.11501e-10	0.000112055	-1.69847	-3.11501e-10
53488430	chr16:53488430:G:A	4.2431e-09	-1.69581	-3.11501e-10	0.000113946	-1.6815	-3.11501e-10	0.000113973	-1.6815	-3.11501e-10
53488837	chr16:53488837:T:C	1.29706e-09	-1.59127	-1.28974	3.50825e-05	-1.59769	-1.26183	3.50913e-05	-1.59768	-1.26182
53488995	chr16:53488995:G:C	8.33351e-09	-1.46546e-10	-1.02082	0.000220435	-1.46546e-10	-1.02162	0.000220492	-1.46546e-10	-1.0216
53490035	chr16:53490035:AG:A	1.3313e-09	-1.61497	-1.23997	3.64609e-05	-1.61007	-1.21091	3.64702e-05	-1.61007	-1.2109
53490598	chr16:53490598:T:C	6.31192e-09	-1.46546e-10	-1.29866	0.000167367	-1.46546e-10	-1.29704	0.000167406	-1.46546e-10	-1.29704
53491721	chr16:53491721:A:C	1.16649e-09	-1.69042	-1.29668	3.39369e-05	-1.60118	-1.29154	3.39453e-05	-1.60118	-1.29153
53491908	chr16:53491908:T:C	1.44775e-08	-1.46546e-10	-0.46851	0.000423361	-1.46546e-10	-0.368997	0.000423472	-1.46546e-10	-0.368972
53492046	chr16:53492046:T:C	6.7189e-09	-1.46546e-10	-1.23618	0.00017797	-1.46546e-10	-1.23561	0.000178012	-1.46546e-10	-1.23561
53492454	chr16:53492454:T:C	6.95628e-09	-1.46546e-10	-1.20146	0.000181442	-1.46546e-10	-1.21629	0.000181486	-1.46546e-10	-1.21628
53492639	chr16:53492639:C:T	1.54298e-09	-1.49171	-1.21568	3.98293e-05	-1.46265	-1.26997	3.98387e-05	-1.46264	-1.26998
53492790	chr16:53492790:G:A	7.28843e-09	-1.46546e-10	-1.15481	0.000196683	-1.46546e-10	-1.13563	0.000196732	-1.46546e-10	-1.13562
53493277	chr16:53493277:C:T	7.00057e-09	-1.46546e-10	-1.19511	0.000182992	-1.46546e-10	-1.20778	0.000183036	-1.46546e-10	-1.20777
53493520	chr16:53493520:T:G	8.79643e-09	-1.46546e-10	-0.966757	0.000240762	-1.46546e-10	-0.933412	0.000240824	-1.46546e-10	-0.933393
53494167	chr16:53494167:T:C	6.31327e-09	-1.46546e-10	-1.29845	0.000167027	-1.46546e-10	-1.29907	0.000167067	-1.46546e-10	-1.29907
53494778	chr16:53494778:T:G	7.14331e-09	-1.46546e-10	-1.17493	0.000186723	-1.46546e-10	-1.1876	0.000186769	-1.46546e-10	-1.18759
53495372	chr16:53495372:C:T	4.37946e-09	-1.66418	-3.11501e-10	0.000130247	-1.54779	-3.11501e-10	0.000130277	-1.5478	-3.11501e-10
53495378	chr16:53495378:G:C	6.80323e-09	-1.46546e-10	-1.22371	0.000178881	-1.46546e-10	-1.2305	0.000178924	-1.46546e-10	-1.2305
53495651	chr16:53495651:C:G	7.10386e-09	-1.46546e-10	-1.18047	0.000186553	-1.46546e-10	-1.18851	0.000186599	-1.46546e-10	-1.1885
53496035	chr16:53496035:A:G	7.18607e-09	-1.46546e-10	-1.16896	0.000193649	-1.46546e-10	-1.15118	0.000193697	-1.46546e-10	-1.15116
53496245	chr16:53496245:A:T	1.49948e-08	-1.46546e-10	-0.433401	0.000449791	-1.46546e-10	-0.308439	0.000449898	-1.46546e-10	-0.308438
53496428	chr16:53496428:A:C	6.79816e-09	-1.46546e-10	-1.22445	0.000178924	-1.46546e-10	-1.23026	0.000178967	-1.46546e-10	-1.23026
53496599	chr16:53496599:A:G	7.30325e-09	-1.46546e-10	-1.15278	0.000196746	-1.46546e-10	-1.13531	0.000196795	-1.46546e-10	-1.13529
53496789	chr16:53496789:T:G	7.69332e-09	-1.46546e-10	-1.10075	0.000193466	-1.46546e-10	-1.15212	0.00019351	-1.46546e-10	-1.15213
53496837	chr16:53496837:T:C	6.43347e-09	-1.46546e-10	-1.27959	0.000167166	-1.46546e-10	-1.29823	0.000167206	-1.46546e-10	-1.29823
53496946	chr16:53496946:T:C	4.42502e-09	-1.65383	-3.11501e-10	0.000111955	-1.69912	-3.11501e-10	0.000111982	-1.69912	-3.11501e-10
53497027	chr16:53497027:G:C	1.49499e-08	-1.46546e-10	-0.436401	0.000446981	-1.46546e-10	-0.314705	0.000447088	-1.46546e-10	-0.314704
53497046	chr16:53497046:G:A	6.40215e-09	-1.46546e-10	-1.28447	0.00016762	-1.46546e-10	-1.29552	0.00016766	-1.46546e-10	-1.29552
53497345	chr16:53497345:G:A	6.67317e-09	-1.46546e-10	-1.24301	0.000178871	-1.46546e-10	-1.23056	0.000178914	-1.46546e-10	-1.23056
53497403	chr16:53497403:T:C	8.26027e-09	-1.46546e-10	-1.02965	0.000224873	-1.46546e-10	-1.00169	0.000224931	-1.46546e-10	-1.00166
53497624	chr16:53497624:C:T	7.34117e-09	-1.46546e-10	-1.1476	0.00020518	-1.46546e-10	-1.09333	0.000205228	-1.46546e-10	-1.09334
53497766	chr16:53497766:T:C	6.36745e-09	-1.46546e-10	-1.2899	0.00016797	-1.46546e-10	-1.29344	0.000168011	-1.46546e-10	-1.29343
53497854	chr16:53497854:A:G	4.27335e-08	0.61388	-3.11501e-10	0.00103203	0.522065	-3.11501e-10	0.00103229	0.522077	-3.11501e-10
53497895	chr16:53497895:C:A	7.89265e-09	-1.46546e-10	-1.07517	0.000221027	-1.46546e-10	-1.01894	0.000221079	-1.46546e-10	-1.01894
53498027	chr16:53498027:C:T	6.31045e-09	-1.46546e-10	-1.2989	0.000167081	-1.46546e-10	-1.29875	0.00016712	-1.46546e-10	-1.29875
53498661	chr16:53498661:T:C	6.5355e-09	-1.46546e-10	-1.26385	0.000168018	-1.46546e-10	-1.29315	0.000168058	-1.46546e-10	-1.29315
53498838	chr16:53498838:T:C	7.40873e-09	-1.46546e-10	-1.13844	0.000206774	-1.46546e-10	-1.08559	0.000206823	-1.46546e-10	-1.0856
53499004	chr16:53499004:A:T	7.71121e-09	-1.46546e-10	-1.09843	0.000198175	-1.46546e-10	-1.12807	0.000198223	-1.46546e-10	-1.12807
53499201	chr16:53499201:C:T	7.51526e-09	-1.46546e-10	-1.12417	0.000188744	-1.46546e-10	-1.17683	0.000188783	-1.46546e-10	-1.17686
53499266	chr16:53499266:T:C	8.16521e-09	-1.46546e-10	-1.04122	0.000216874	-1.46546e-10	-1.03791	0.00021693	-1.46546e-10	-1.03789
53499315	chr16:53499315:A:C	1.67835e-09	-1.32766	-1.29564	4.50633e-05	-1.31575	-1.2934	4.50746e-05	-1.31575	-1.2934
53499430	chr16:53499430:T:C	1.27299e-09	-1.6073	-1.29244	3.48836e-05	-1.59973	-1.26548	3.48922e-05	-1.59973	-1.26547
53499889	chr16:53499889:C:G	1.18997e-09	-1.69913	-1.26804	3.4028e-05	-1.63531	-1.25473	3.4037e-05	-1.63531	-1.2547
53499912	chr16:53499912:G:A	1.49829e-08	-1.46546e-10	-0.434196	0.000449054	-1.46546e-10	-0.310079	0.000449161	-1.46546e-10	-0.310079
53501070	chr16:53501070:T:C	6.313e-09	-1.46546e-10	-1.29849	0.000167317	-1.46546e-10	-1.29733	0.000167356	-1.46546e-10	-1.29734
53501364	chr16:53501364:C:G	1.1935e-09	-1.67025	-1.29397	3.47726e-05	-1.57053	-1.29786	3.4781e-05	-1.57053	-1.29786
53501684	chr16:53501684:G:A	8.83566e-09	-1.46546e-10	-0.962307	0.000247509	-1.46546e-10	-0.905776	0.000247567	-1.46546e-10	-0.905776
53502433	chr16:53502433:C:T	1.3133e-09	-1.6278	-1.24076	4.17855e-05	-1.48349	-1.20118	4.17948e-05	-1.48349	-1.2012
53502450	chr16:53502450:G:A	8.46133e-09	-1.46546e-10	-1.0056	0.000225266	-1.46546e-10	-0.999938	0.000225324	-1.46546e-10	-0.999918
53503511	chr16:53503511:C:A	2.02129e-09	-1.69114	-0.746231	5.46955e-05	-1.60184	-0.813601	5.47139e-05	-1.60184	-0.813501
53503597	chr16:53503597:C:G	6.74443e-09	-1.46546e-10	-1.23239	0.000175742	-1.46546e-10	-1.24821	0.000175785	-1.46546e-10	-1.2482
53503669	chr16:53503669:A:G	1.72209e-09	-1.40948	-1.18808	4.30617e-05	-1.39778	-1.25681	4.30719e-05	-1.39777	-1.25682
53503829	chr16:53503829:C:T	1.2576e-09	-1.6145	-1.2974	3.83977e-05	-1.47025	-1.29898	3.84069e-05	-1.47024	-1.29898
53503851	chr16:53503851:G:A	7.29355e-09	-1.46546e-10	-1.15411	0.000190543	-1.46546e-10	-1.16734	0.00019059	-1.46546e-10	-1.16734
53503880	chr16:53503880:C:T	7.01518e-09	-1.46546e-10	-1.19303	0.00018287	-1.46546e-10	-1.20845	0.000182914	-1.46546e-10	-1.20844
53504393	chr16:53504393:T:C	6.33428e-09	-1.46546e-10	-1.29513	0.000169224	-1.46546e-10	-1.286	0.000169263	-1.46546e-10	-1.286
53504489	chr16:53504489:C:A	6.58484e-09	-1.46546e-10	-1.25633	0.000171123	-1.46546e-10	-1.27484	0.000171164	-1.46546e-10	-1.27484
53505015	chr16:53505015:G:A	6.42402e-09	-1.46546e-10	-1.28106	0.000168151	-1.46546e-10	-1.29236	0.000168191	-1.46546e-10	-1.29236
53505431	chr16:53505431:A:G	6.89309e-09	-1.46546e-10	-1.21058	0.00018424	-1.46546e-10	-1.20098	0.000184283	-1.46546e-10	-1.20099
53505597	chr16:53505597:C:G	3.06055e-09	-1.69575	-0.326756	7.68244e-05	-1.66974	-0.405956	7.68556e-05	-1.66974	-0.405788
53506383	chr16:53506383:G:A	1.33735e-09	-1.68943	-1.16098	3.66271e-05	-1.67288	-1.14355	3.66359e-05	-1.67288	-1.14355
53506551	chr16:53506551:G:C	7.55167e-09	-1.46546e-10	-1.11934	0.0002196	-1.46546e-10	-1.02541	0.000219651	-1.46546e-10	-1.02542
53506675	chr16:53506675:G:T	2.46075e-09	-1.67213	-0.568507	6.73543e-05	-1.69176	-0.515493	6.73726e-05	-1.69176	-0.515458
53506942	chr16:53506942:G:A	6.50424e-09	-1.46546e-10	-1.26865	0.000168884	-1.46546e-10	-1.28801	0.000168924	-1.46546e-10	-1.28801
53507186	chr16:53507186:C:T	4.36412e-09	-1.53063	-0.137057	8.59879e-05	-1.65755	-0.305464	8.60125e-05	-1.65755	-0.305415
53507209	chr16:53507209:C:T	2.30146e-09	-1.2752	-1.03236	8.21577e-05	-0.934958	-1.07362	8.21773e-05	-0.934958	-1.07362
53507253	chr16:53507253:AAAGT:A	2.67585e-09	-1.41207	-0.744765	8.72346e-05	-1.19362	-0.755006	8.7266e-05	-1.19362	-0.754882
53507462	chr16:53507462:G:A	1.78793e-09	-1.56471	-0.995332	5.75306e-05	-1.39353	-0.971377	5.75481e-05	-1.39353	-0.971308
53507478	chr16:53507478:C:T	1.79246e-09	-1.6977	-0.859817	5.14088e-05	-1.68523	-0.792188	5.14241e-05	-1.68523	-0.792125
53507510	chr16:53507510:C:T	2.86963e-09	-1.39441	-0.692514	9.52014e-05	-1.15255	-0.708682	9.52358e-05	-1.15255	-0.708556
53507566	chr16:53507566:C:T	1.75665e-09	-1.37494	-1.20276	6.32628e-05	-1.06845	-1.20148	6.32766e-05	-1.06845	-1.2015
53507815	chr16:53507815:C:T	7.36261e-09	-1.46546e-10	-1.14469	0.000176633	-1.46546e-10	-1.24315	0.000176673	-1.46546e-10	-1.24316
53507927	chr16:53507927:T:C	4.79693e-08	1.33084	-0.601379	0.00128491	1.38161	-0.64039	0.00128521	1.38162	-0.64041
53508481	chr16:53508481:A:C	1.94605e-09	-1.29327	-1.18204	5.25899e-05	-1.2196	-1.2351	5.26015e-05	-1.21959	-1.23512
53508988	chr16:53508988:G:A	1.14094e-08	-1.46546e-10	-0.706666	0.000341575	-1.46546e-10	-0.583655	0.00034167	-1.46546e-10	-0.583613
53509016	chr16:53509016:G:A	2.29475e-09	-1.22881	-1.08167	6.12211e-05	-1.1626	-1.14013	6.12339e-05	-1.16259	-1.14017
53509021	chr16:53509021:G:A	1.16528e-08	0.247669	-0.933224	0.000218472	-0.0150575	-1.01551	0.000218524	-0.0150456	-1.01552
53509026	chr16:53509026:G:A	5.04321e-08	-1.46546e-10	0.779525	0.00101375	-1.46546e-10	0.504191	0.00101404	-1.46546e-10	0.504238
53509293	chr16:53509293:A:G	5.72317e-09	-1.39658	-3.11501e-10	0.00013313	-1.5259	-3.11501e-10	0.000133162	-1.5259	-3.11501e-10
53509528	chr16:53509528:C:T	9.48021e-09	-1.46546e-10	-0.891897	0.00023135	-1.46546e-10	-0.973293	0.000231402	-1.46546e-10	-0.973303
53509719	chr16:53509719:C:T	7.34605e-09	-1.46546e-10	-1.14694	0.00020465	-1.46546e-10	-1.09592	0.000204703	-1.46546e-10	-1.0959
53509805	chr16:53509805:G:A	7.51932e-09	-1.46546e-10	-1.12363	0.000181685	-1.46546e-10	-1.21495	0.000181726	-1.46546e-10	-1.21496
53509897	chr16:53509897:G:T	5.41937e-09	-1.45112	-3.11501e-10	0.000134862	-1.51297	-3.11501e-10	0.000134894	-1.51297	-3.11501e-10
53510127	chr16:53510127:A:C	3.44404e-09	-1.52482	-0.379639	9.59234e-05	-1.28694	-0.566729	9.5941e-05	-1.28694	-0.566787
53510130	chr16:53510130:T:C	1.16827e-09	-1.6957	-1.28988	3.40817e-05	-1.59812	-1.29034	3.40902e-05	-1.59812	-1.29033
53510161	chr16:53510161:T:C	7.5267e-09	-1.46546e-10	-1.12265	0.000181916	-1.46546e-10	-1.21368	0.000181957	-1.46546e-10	-1.21369
53510622	chr16:53510622:G:C	8.7254e-09	-1.46546e-10	-0.974865	0.000249854	-1.46546e-10	-0.896346	0.000249921	-1.46546e-10	-0.896313
53510718	chr16:53510718:C:G	1.25967e-09	-1.63641	-1.27384	3.13825e-05	-1.69833	-1.27265	3.13905e-05	-1.69833	-1.27263
53510834	chr16:53510834:C:G	7.90626e-09	-1.46546e-10	-1.07345	0.000223608	-1.46546e-10	-1.00733	0.000223663	-1.46546e-10	-1.00732
53510875	chr16:53510875:C:CA	8.76975e-09	-1.46546e-10	-0.969794	0.000221198	-1.46546e-10	-1.01817	0.000221248	-1.46546e-10	-1.01818
53511579	chr16:53511579:G:C	1.98422e-08	-0.153291	-3.11501e-10	0.000411646	-0.397058	-3.11501e-10	0.000411748	-0.397048	-3.11501e-10
53511888	chr16:53511888:A:G	1.61194e-09	-1.44419	-1.21948	4.13466e-05	-1.4356	-1.25963	4.13558e-05	-1.4356	-1.25965
53512098	chr16:53512098:C:T	1.041e-08	-1.46546e-10	-0.798334	0.000275296	-1.46546e-10	-0.799376	0.000275363	-1.46546e-10	-0.799368
53512228	chr16:53512228:G:A	1.60515e-08	-1.46546e-10	-0.365302	0.000389932	-1.46546e-10	-0.45125	0.000390024	-1.46546e-10	-0.451251
53512790	chr16:53512790:C:T	7.11404e-09	-1.46546e-10	-1.17903	0.000189185	-1.46546e-10	-1.1745	0.00018923	-1.46546e-10	-1.1745
53513184	chr16:53513184:A:G	6.38102e-09	-1.46546e-10	-1.28778	0.000170473	-1.46546e-10	-1.27865	0.000170513	-1.46546e-10	-1.27865
53513297	chr16:53513297:C:T	1.25338e-09	-1.69853	-1.21672	3.56677e-05	-1.64207	-1.20091	3.56762e-05	-1.64206	-1.20091
53513597	chr16:53513597:T:C	6.30891e-09	-1.46546e-10	-1.29914	0.000169501	-1.46546e-10	-1.28436	0.000169541	-1.46546e-10	-1.28437
53513684	chr16:53513684:C:CTATA	1.41928e-09	-1.63614	-1.15481	3.89733e-05	-1.68987	-1.06448	3.89829e-05	-1.68987	-1.06447
53513735	chr16:53513735:C:T	1.29755e-09	-1.65243	-1.22819	3.56597e-05	-1.69576	-1.14744	3.56684e-05	-1.69576	-1.14743
53513889	chr16:53513889:A:G	6.34791e-09	-1.46546e-10	-1.29298	0.000167174	-1.46546e-10	-1.29819	0.000167213	-1.46546e-10	-1.29819
53514066	chr16:53514066:C:T	6.39124e-09	-1.46546e-10	-1.28618	0.000170831	-1.46546e-10	-1.27655	0.000170871	-1.46546e-10	-1.27655
53514253	chr16:53514253:G:A	4.31308e-09	-1.67945	-3.11501e-10	0.000113353	-1.68672	-3.11501e-10	0.00011338	-1.68672	-3.11501e-10
53514830	chr16:53514830:A:G	6.39729e-09	-1.46546e-10	-1.28523	0.000168717	-1.46546e-10	-1.289	0.000168757	-1.46546e-10	-1.289
53514876	chr16:53514876:T:C	1.97278e-09	-1.29924	-1.16242	6.08647e-05	-1.24089	-1.06768	6.08799e-05	-1.24088	-1.06767
53515226	chr16:53515226:G:A	6.3901e-09	-1.46546e-10	-1.28635	0.00017079	-1.46546e-10	-1.27679	0.00017083	-1.46546e-10	-1.27679
53515429	chr16:53515429:C:T	1.38966e-08	-0.652279	0.14282	0.000208435	-0.85124	-0.226354	0.00020849	-0.851232	-0.226336
53515777	chr16:53515777:C:T	1.95924e-09	-1.23114	-1.23741	6.05997e-05	-1.1679	-1.14504	6.0615e-05	-1.16789	-1.14503
53515816	chr16:53515816:A:C	3.21989e-09	-1.28796	-0.683797	9.52436e-05	-1.29456	-0.566229	9.52661e-05	-1.29455	-0.566235
53515823	chr16:53515823:C:G	6.45981e-09	-1.46546e-10	-1.2755	0.000168901	-1.46546e-10	-1.28791	0.00016894	-1.46546e-10	-1.28791
53515930	chr16:53515930:C:T	1.19514e-08	-1.46546e-10	-0.660252	0.000361342	-1.46546e-10	-0.527398	0.000361448	-1.46546e-10	-0.527342
53516986	chr16:53516986:G:A	1.19507e-09	-1.69538	-1.26752	3.31049e-05	-1.65905	-1.25849	3.31128e-05	-1.65905	-1.25849
53517185	chr16:53517185:C:A	9.05367e-09	-0.937933	-3.11501e-10	0.000207686	-1.0812	-3.11501e-10	0.000207735	-1.0812	-3.11501e-10
53517672	chr16:53517672:G:GA	4.28664e-09	-1.6856	-3.11501e-10	0.000112233	-1.69665	-3.11501e-10	0.000112259	-1.69665	-3.11501e-10
53518232	chr16:53518232:G:A	8.53274e-09	-1.46546e-10	-0.997193	0.000217938	-1.46546e-10	-1.03301	0.000217988	-1.46546e-10	-1.03302
53518239	chr16:53518239:A:C	1.05695e-08	-1.46546e-10	-0.783129	0.000266262	-1.46546e-10	-0.83274	0.000266324	-1.46546e-10	-0.832746
53518270	chr16:53518270:C:A	1.98946e-09	-1.64648	-0.806756	6.168e-05	-1.64152	-0.653742	6.16944e-05	-1.64152	-0.653746
53518294	chr16:53518294:T:G	2.64341e-09	-0.999272	-1.16976	8.41294e-05	-0.872888	-1.11198	8.4152e-05	-0.872876	-1.11196
53518478	chr16:53518478:G:A	8.85428e-09	-1.46546e-10	-0.960202	0.000232349	-1.46546e-10	-0.968981	0.000232406	-1.46546e-10	-0.968974
53518524	chr16:53518524:T:C	1.06242e-08	-1.43762	0.659647	0.000347153	-1.35947	0.792017	0.000347256	-1.35947	0.792075
53518966	chr16:53518966:G:A	1.53349e-08	-1.46546e-10	-0.410969	0.000467704	-1.46546e-10	-0.269386	0.000467844	-1.46546e-10	-0.269323
53519174	chr16:53519174:C:T	6.98881e-09	-1.19679	-3.11501e-10	0.000207293	-1.08309	-3.11501e-10	0.000207343	-1.08309	-3.11501e-10
53519285	chr16:53519285:C:G	6.53729e-09	-1.46546e-10	-1.26358	0.00017857	-1.46546e-10	-1.23224	0.000178612	-1.46546e-10	-1.23225
53519714	chr16:53519714:TA:T	1.05852e-08	-1.46546e-10	-0.781648	0.000273648	-1.46546e-10	-0.805378	0.00027371	-1.46546e-10	-0.80539
53519763	chr16:53519763:A:G	1.04186e-08	-1.46546e-10	-0.79751	0.000260845	-1.46546e-10	-0.853296	0.000260911	-1.46546e-10	-0.853279
53519877	chr16:53519877:T:C	1.8661e-08	-1.46546e-10	-0.214669	0.000430726	-1.46546e-10	-0.351749	0.000430845	-1.46546e-10	-0.35171
53519962	chr16:53519962:A:G	4.86953e-09	-1.39261	-0.165496	0.000142762	-1.41243	-0.0436134	0.000142794	-1.41243	-0.0436322
53520621	chr16:53520621:C:G	6.31014e-09	-1.46546e-10	-1.29895	0.000167513	-1.46546e-10	-1.29616	0.000167553	-1.46546e-10	-1.29616
53520958	chr16:53520958:T:A	1.57846e-08	-1.46546e-10	-0.382071	0.000413895	-1.46546e-10	-0.391611	0.000413999	-1.46546e-10	-0.391596
53521312	chr16:53521312:T:C	3.86026e-08	-1.63948	2.1517	0.001075	-1.68027	2.24312	0.00107528	-1.68027	2.24315
53521478	chr16:53521478:C:T	1.87642e-09	-1.60029	-0.911443	5.06973e-05	-1.59092	-0.900429	5.07089e-05	-1.59092	-0.900442
53521644	chr16:53521644:C:T	1.18972e-09	-1.66842	-1.29896	3.17423e-05	-1.66258	-1.297	3.17499e-05	-1.66257	-1.297
53521650	chr16:53521650:C:G	6.70858e-09	-1.46546e-10	-1.23772	0.000176694	-1.46546e-10	-1.2428	0.000176736	-1.46546e-10	-1.2428
53521927	chr16:53521927:C:T	1.51998e-09	-1.66531	-1.0571	3.94306e-05	-1.6981	-1.04458	3.94395e-05	-1.6981	-1.04459
53522569	chr16:53522569:A:G	1.7223e-08	-1.46546e-10	-0.294859	0.000542065	-1.46546e-10	-0.121837	0.000542226	-1.46546e-10	-0.121777
53523032	chr16:53523032:C:T	1.54105e-09	-1.45342	-1.25522	4.29164e-05	-1.40189	-1.25608	4.29261e-05	-1.40189	-1.25609
53523085	chr16:53523085:A:G	3.58324e-09	-1.40347	-0.461364	0.000112999	-1.33347	-0.356366	0.000113022	-1.33347	-0.356403
53523222	chr16:53523222:G:A	1.30624e-07	-1.46546e-10	1.73122	0.00287504	-1.46546e-10	1.5466	0.00287607	-1.46546e-10	1.54672
53523300	chr16:53523300:G:A	7.35932e-09	-1.10449	-0.0406423	0.000163079	-1.3586	0.0356126	0.000163121	-1.3586	0.0356301
53523433	chr16:53523433:G:A	1.20696e-08	-1.46546e-10	-0.650413	0.000295718	-1.46546e-10	-0.727817	0.000295794	-1.46546e-10	-0.727795
53523605	chr16:53523605:T:C	1.2006e-09	-1.69802	-1.26026	3.13153e-05	-1.69785	-1.27527	3.13225e-05	-1.69785	-1.27527
53523810	chr16:53523810:A:G	1.08029e-08	-1.69366	0.932381	0.000346087	-1.66862	1.09809	0.000346174	-1.66862	1.0981
53523924	chr16:53523924:C:T	1.14721e-08	-1.46546e-10	-0.701186	0.000336972	-1.46546e-10	-0.597224	0.000337049	-1.46546e-10	-0.59723
53523951	chr16:53523951:C:T	1.2854e-08	-1.46546e-10	-0.587451	0.00031355	-1.46546e-10	-0.669264	0.000313632	-1.46546e-10	-0.669239
53523967	chr16:53523967:C:T	6.38766e-09	-1.46546e-10	-1.28673	0.000170479	-1.46546e-10	-1.27861	0.000170519	-1.46546e-10	-1.27861
53524182	chr16:53524182:C:A	6.46589e-09	-1.46546e-10	-1.27456	0.000174182	-1.46546e-10	-1.25712	0.000174223	-1.46546e-10	-1.25713
53524238	chr16:53524238:G:T	2.90634e-08	-1.43453	1.6629	0.000925068	-1.36501	1.77766	0.000925292	-1.36501	1.77766
53524279	chr16:53524279:C:T	1.49169e-08	-1.46546e-10	-0.438606	0.000481478	-1.46546e-10	-0.240362	0.000481616	-1.46546e-10	-0.240311
53524484	chr16:53524484:G:A	1.51048e-08	-1.46546e-10	-0.426089	0.000487593	-1.46546e-10	-0.227742	0.000487733	-1.46546e-10	-0.22769
53524894	chr16:53524894:G:A	1.27483e-08	-1.46546e-10	-0.595707	0.000311482	-1.46546e-10	-0.675881	0.000311563	-1.46546e-10	-0.675858
53524923	chr16:53524923:A:T	1.28939e-08	-1.46546e-10	-0.584348	0.000314986	-1.46546e-10	-0.664695	0.000315068	-1.46546e-10	-0.664671
53524986	chr16:53524986:G:A	4.77593e-08	-1.46546e-10	0.72507	0.00109343	-1.46546e-10	0.579855	0.00109381	-1.46546e-10	0.57996
53525076	chr16:53525076:C:T	6.66657e-09	-1.46546e-10	-1.244	0.000177341	-1.46546e-10	-1.23915	0.000177383	-1.46546e-10	-1.23915
53525100	chr16:53525100:G:A	1.56477e-09	-1.69825	-0.995113	4.54314e-05	-1.63415	-0.966874	4.54415e-05	-1.63414	-0.966889
53525165	chr16:53525165:A:G	4.63539e-09	-1.69868	0.0912952	0.000164134	-1.65125	0.334707	0.000164176	-1.65125	0.334729
53525339	chr16:53525339:C:T	1.45164e-08	-1.46546e-10	-0.465826	0.000466629	-1.46546e-10	-0.271689	0.000466763	-1.46546e-10	-0.271637
53525480	chr16:53525480:G:A	1.39956e-09	-1.69907	-1.10587	3.95066e-05	-1.64637	-1.09439	3.95156e-05	-1.64637	-1.0944
53525520	chr16:53525520:G:A	1.94897e-08	-1.46546e-10	-0.171217	0.000556576	-1.46546e-10	-0.0954177	0.000556726	-1.46546e-10	-0.0953858
53525541	chr16:53525541:T:C	4.93476e-08	-1.46546e-10	0.757785	0.00112667	-1.46546e-10	0.6098	0.00112706	-1.46546e-10	0.609906
53525637	chr16:53525637:T:C	1.2853e-08	-1.46546e-10	-0.587522	0.000314043	-1.46546e-10	-0.667693	0.000314125	-1.46546e-10	-0.66767
53525761	chr16:53525761:C:T	1.2973e-08	-1.46546e-10	-0.57823	0.000316739	-1.46546e-10	-0.659145	0.000316821	-1.46546e-10	-0.659121
53525816	chr16:53525816:A:G	8.79848e-09	-1.46546e-10	-0.966525	0.000240409	-1.46546e-10	-0.934882	0.000240464	-1.46546e-10	-0.934888
53525818	chr16:53525818:G:A	1.35446e-09	-1.63123	-1.20647	3.48228e-05	-1.69195	-1.175	3.48314e-05	-1.69195	-1.17499
53525952	chr16:53525952:GGGT:G	1.32521e-08	-1.46546e-10	-0.556946	0.000323219	-1.46546e-10	-0.638892	0.000323304	-1.46546e-10	-0.638867
53525956	chr16:53525956:T:C	1.30993e-08	-1.46546e-10	-0.568547	0.000319682	-1.46546e-10	-0.649895	0.000319766	-1.46546e-10	-0.649871
53526028	chr16:53526028:A:G	1.02542e-08	-1.46546e-10	-0.813414	0.000304547	-1.46546e-10	-0.698397	0.000304632	-1.46546e-10	-0.698355
53526240	chr16:53526240:A:G	8.57742e-09	-1.46546e-10	-0.991971	0.000226396	-1.46546e-10	-0.994937	0.000226447	-1.46546e-10	-0.994949
53526495	chr16:53526495:C:CAT	7.80612e-09	-1.46546e-10	-1.0862	0.00020128	-1.46546e-10	-1.11253	0.00020133	-1.46546e-10	-1.11251
53526503	chr16:53526503:T:C	6.32389e-09	-1.41711	0.120337	0.000218681	-1.33955	0.309938	0.000218729	-1.33954	0.309917
53526537	chr16:53526537:T:A	1.22821e-08	-1.46546e-10	-0.632958	0.000376002	-1.46546e-10	-0.487627	0.000376109	-1.46546e-10	-0.487579
53526656	chr16:53526656:A:T	7.8008e-09	-1.46546e-10	-1.08688	0.000201149	-1.46546e-10	-1.11317	0.0002012	-1.46546e-10	-1.11316
53527057	chr16:53527057:T:A	6.02425e-09	-1.39189	0.0465796	0.000207937	-1.3118	0.231817	0.000207983	-1.3118	0.231797
53527077	chr16:53527077:T:A	6.30891e-09	-1.46546e-10	-1.29914	0.000167065	-1.46546e-10	-1.29884	0.000167105	-1.46546e-10	-1.29884
53527233	chr16:53527233:C:A	1.89241e-09	-1.69796	-0.805291	5.48428e-05	-1.66306	-0.749691	5.48547e-05	-1.66306	-0.749711
53527352	chr16:53527352:C:A	6.48744e-09	-1.46546e-10	-1.27124	0.000170057	-1.46546e-10	-1.28109	0.000170097	-1.46546e-10	-1.28109
53527603	chr16:53527603:G:C	5.53511e-09	-1.59788	0.167883	0.000117131	-1.65189	-0.00204456	0.000117152	-1.65189	-0.00210217
53527684	chr16:53527684:G:T	6.41013e-09	-1.46546e-10	-1.28322	0.0001674	-1.46546e-10	-1.29683	0.00016744	-1.46546e-10	-1.29683
53528099	chr16:53528099:C:T	1.25586e-08	-1.46546e-10	-0.6107	0.000384044	-1.46546e-10	-0.466465	0.000384154	-1.46546e-10	-0.466416
53528401	chr16:53528401:G:A	1.3856e-08	-1.46546e-10	-0.512386	0.000442259	-1.46546e-10	-0.325326	0.000442386	-1.46546e-10	-0.325277
53528598	chr16:53528598:T:C	4.26862e-09	-1.68981	-3.11501e-10	0.000113622	-1.68435	-3.11501e-10	0.000113648	-1.68435	-3.11501e-10
53528683	chr16:53528683:G:A	1.52815e-09	-1.64464	-1.0724	3.92248e-05	-1.69486	-1.05305	3.92351e-05	-1.69486	-1.05302
53528987	chr16:53528987:A:G	5.7299e-09	-0.38565	-1.00976	0.000113323	-0.61883	-1.06815	0.000113349	-0.618821	-1.06817
53529017	chr16:53529017:G:A	5.45216e-09	-0.441367	-1.00372	0.000108634	-0.66645	-1.06279	0.000108659	-0.666442	-1.0628
53529205	chr16:53529205:C:T	4.47024e-09	-1.6991	0.055442	0.000152418	-1.63952	0.248922	0.00015246	-1.63952	0.248959
53529415	chr16:53529415:T:C	1.71706e-09	-1.69139	-0.909099	4.77792e-05	-1.69641	-0.854217	4.77897e-05	-1.69641	-0.854235
53529716	chr16:53529716:G:A	6.32294e-09	-1.46546e-10	-1.29692	0.000168242	-1.46546e-10	-1.29182	0.000168282	-1.46546e-10	-1.29182
53530087	chr16:53530087:A:T	2.59685e-08	-1.46546e-10	0.115781	0.000586345	-1.46546e-10	-0.0433132	0.000586519	-1.46546e-10	-0.0432542
53530127	chr16:53530127:G:A	6.78244e-09	-1.46546e-10	-1.22677	0.000186165	-1.46546e-10	-1.19059	0.00018621	-1.46546e-10	-1.19058
53530243	chr16:53530243:G:A	1.73799e-08	-1.46546e-10	-0.28579	0.000544951	-1.46546e-10	-0.116527	0.000545112	-1.46546e-10	-0.116468
53530276	chr16:53530276:A:G	1.64716e-09	-1.57551	-1.06654	5.16096e-05	-1.51743	-0.956088	5.16208e-05	-1.51742	-0.956111
53530471	chr16:53530471:C:G	2.22946e-07	-1.46546e-10	2.26583	0.00486451	-1.46546e-10	2.0725	0.00486627	-1.46546e-10	2.07262
53531054	chr16:53531054:T:C	1.58472e-09	-1.60045	-1.08024	4.79098e-05	-1.53392	-1.01399	4.79205e-05	-1.53391	-1.014
53531253	chr16:53531253:A:G	1.49754e-09	-1.63776	-1.09952	4.44771e-05	-1.58396	-1.03829	4.4487e-05	-1.58396	-1.0383
53532181	chr16:53532181:T:C	1.80989e-09	-1.44711	-1.10073	5.4919e-05	-1.30997	-1.1014	5.49341e-05	-1.30996	-1.10136
53532484	chr16:53532484:C:T	6.3148e-09	-1.46546e-10	-1.29821	0.000168314	-1.46546e-10	-1.29139	0.000168353	-1.46546e-10	-1.29139
53532848	chr16:53532848:T:A	6.50389e-08	-1.46546e-10	1.03388	0.00150619	-1.46546e-10	0.900113	0.00150669	-1.46546e-10	0.900213
53532940	chr16:53532940:A:G	1.73651e-08	-1.46546e-10	-0.286641	0.000540888	-1.46546e-10	-0.12401	0.000541047	-1.46546e-10	-0.123953
53533364	chr16:53533364:G:A	1.56349e-07	-1.46546e-10	1.91099	0.00355468	-1.46546e-10	1.7588	0.00355596	-1.46546e-10	1.75892
53533874	chr16:53533874:G:A	6.47775e-09	-1.46546e-10	-1.27273	0.00016922	-1.46546e-10	-1.28602	0.00016926	-1.46546e-10	-1.28602
53534019	chr16:53534019:C:A	2.07686e-09	-1.48933	-0.920912	6.85015e-05	-1.29351	-0.896853	6.85192e-05	-1.29351	-0.896833
53534063	chr16:53534063:C:T	6.31401e-09	-1.46546e-10	-1.29833	0.000167145	-1.46546e-10	-1.29836	0.000167185	-1.46546e-10	-1.29836
53534185	chr16:53534185:T:C	7.39919e-09	-1.46546e-10	-1.13973	0.000195264	-1.46546e-10	-1.14287	0.000195313	-1.46546e-10	-1.14286
53534269	chr16:53534269:T:C	6.5118e-09	-1.46546e-10	-1.26749	0.000172177	-1.46546e-10	-1.2687	0.000172218	-1.46546e-10	-1.2687
53534324	chr16:53534324:T:C	2.15483e-09	-1.58275	-0.790641	6.32922e-05	-1.47459	-0.794866	6.33061e-05	-1.47459	-0.794887
53535106	chr16:53535106:G:GA	1.38008e-09	-1.60243	-1.21653	3.83512e-05	-1.53116	-1.23927	3.836e-05	-1.53116	-1.23928
53535537	chr16:53535537:T:C	2.74421e-07	-1.46546e-10	2.47356	0.00733052	-1.46546e-10	2.48258	0.00733199	-1.46546e-10	2.48254
53535946	chr16:53535946:T:A	1.3849e-08	-1.46546e-10	-0.512887	0.000355318	-1.46546e-10	-0.544208	0.000355402	-1.46546e-10	-0.54421
53536261	chr16:53536261:C:T	1.15579e-08	-1.46546e-10	-0.693732	0.000297815	-1.46546e-10	-0.72075	0.000297886	-1.46546e-10	-0.72075
53536428	chr16:53536428:C:T	1.22201e-08	-1.46546e-10	-0.638021	0.000379439	-1.46546e-10	-0.478528	0.000379547	-1.46546e-10	-0.47848
53536855	chr16:53536855:T:G	1.94923e-09	-1.46395	-1.00971	6.1489e-05	-1.32706	-0.971302	6.15039e-05	-1.32706	-0.971301
53536939	chr16:53536939:T:C	1.14693e-08	-1.46546e-10	-0.701426	0.000362798	-1.46546e-10	-0.523375	0.000362901	-1.46546e-10	-0.52333
53536967	chr16:53536967:C:T	8.68326e-09	-0.979706	-3.11501e-10	0.000211177	-1.06452	-3.11501e-10	0.000211229	-1.06452	-3.11501e-10
53537079	chr16:53537079:C:T	1.93725e-09	-1.20137	-1.27847	6.38373e-05	-1.01113	-1.24976	6.38529e-05	-1.01112	-1.24976
53537191	chr16:53537191:G:A	7.73967e-09	-1.46546e-10	-1.09474	0.000197686	-1.46546e-10	-1.13054	0.000197733	-1.46546e-10	-1.13054
53537251	chr16:53537251:A:T	1.28126e-09	-1.67077	-1.22249	3.425e-05	-1.63955	-1.24399	3.42578e-05	-1.63955	-1.244
53537373	chr16:53537373:G:A	1.3256e-08	-1.46546e-10	-0.556654	0.000425242	-1.46546e-10	-0.364565	0.000425359	-1.46546e-10	-0.364526
53537558	chr16:53537558:A:G	6.22196e-09	-1.22635	-0.0866673	0.000205051	-1.06661	-0.0273541	0.0002051	-1.0666	-0.0273591
53537798	chr16:53537798:G:A	4.62862e-09	-1.60885	-3.11501e-10	0.00011599	-1.66372	-3.11501e-10	0.000116018	-1.66372	-3.11501e-10
53538052	chr16:53538052:G:A	7.97857e-09	-1.06434	-3.11501e-10	0.000181051	-1.21844	-3.11501e-10	0.000181095	-1.21844	-3.11501e-10
53538733	chr16:53538733:C:T	6.31316e-09	-1.46546e-10	-1.29847	0.000167184	-1.46546e-10	-1.29813	0.000167223	-1.46546e-10	-1.29813
53538734	chr16:53538734:A:G	1.77755e-09	-1.42171	-1.14416	5.55551e-05	-1.32666	-1.07319	5.55697e-05	-1.32665	-1.07317
53539034	chr16:53539034:G:A	3.42955e-09	-1.40649	-0.502179	9.06208e-05	-1.25582	-0.654723	9.06405e-05	-1.25581	-0.654748
53539121	chr16:53539121:T:C	1.77959e-08	-1.46546e-10	-0.262135	0.00047513	-1.46546e-10	-0.253635	0.000475237	-1.46546e-10	-0.253645
53539195	chr16:53539195:TCGTCTGAGATGTGGGGAGCGCCTCTGCCCCACCGCCC:T	1.08658e-08	-1.46546e-10	-0.755479	0.000342512	-1.46546e-10	-0.580916	0.000342605	-1.46546e-10	-0.580881
53539266	chr16:53539266:G:A	1.9657e-09	-1.17486	-1.29039	4.27117e-05	-1.38116	-1.28159	4.27216e-05	-1.38116	-1.28159
53539431	chr16:53539431:G:A	1.54657e-08	-1.46546e-10	-0.402482	0.000407236	-1.46546e-10	-0.407829	0.000407348	-1.46546e-10	-0.407792
53539534	chr16:53539534:C:A	6.90996e-09	-1.46546e-10	-1.20814	0.000185028	-1.46546e-10	-1.19672	0.000185071	-1.46546e-10	-1.19672
53539598	chr16:53539598:C:A	9.4469e-09	-1.46546e-10	-0.895417	0.00024609	-1.46546e-10	-0.911524	0.000246147	-1.46546e-10	-0.91153
53539692	chr16:53539692:C:T	3.8554e-09	-1.03652	-0.755108	9.10553e-05	-1.14233	-0.763421	9.10756e-05	-1.14233	-0.763444
53539747	chr16:53539747:G:A	3.16369e-09	-1.56087	-0.428497	9.3499e-05	-1.44283	-0.436442	9.35195e-05	-1.44283	-0.436463
53539821	chr16:53539821:A:G	1.50377e-09	-1.65256	-1.08057	4.35293e-05	-1.61724	-1.02654	4.35392e-05	-1.61724	-1.02655
53540521	chr16:53540521:G:A	1.63588e-09	-1.52563	-1.12329	4.50863e-05	-1.55602	-1.05263	4.50968e-05	-1.55601	-1.05264
53541116	chr16:53541116:C:T	1.00324e-08	-1.46546e-10	-0.835288	0.000249552	-1.46546e-10	-0.897556	0.000249613	-1.46546e-10	-0.897549
53541148	chr16:53541148:G:A	6.9898e-09	-1.46546e-10	-1.19665	0.000187464	-1.46546e-10	-1.18363	0.000187508	-1.46546e-10	-1.18364
53541255	chr16:53541255:C:T	1.35712e-09	-1.69731	-1.13843	4.14842e-05	-1.54646	-1.14545	4.14938e-05	-1.54646	-1.14546
53541370	chr16:53541370:G:A	1.19149e-08	-1.46546e-10	-0.663311	0.000318669	-1.46546e-10	-0.65307	0.000318743	-1.46546e-10	-0.653075
53542219	chr16:53542219:G:T	1.49676e-08	-1.46546e-10	-0.435214	0.000490579	-1.46546e-10	-0.221636	0.000490719	-1.46546e-10	-0.221588
53542322	chr16:53542322:A:C	1.16222e-08	-1.46546e-10	-0.688187	0.000303154	-1.46546e-10	-0.70298	0.000303237	-1.46546e-10	-0.702944
53542451	chr16:53542451:G:A	4.41036e-09	-1.65715	-3.11501e-10	0.000112741	-1.69213	-3.11501e-10	0.000112767	-1.69213	-3.11501e-10
53542631	chr16:53542631:A:G	1.44425e-08	-1.46546e-10	-0.470926	0.000471352	-1.46546e-10	-0.261616	0.000471486	-1.46546e-10	-0.26157
53543078	chr16:53543078:T:C	6.63307e-09	-1.46546e-10	-1.24904	0.000187691	-1.46546e-10	-1.18243	0.000187735	-1.46546e-10	-1.18243
53543185	chr16:53543185:G:A	1.58406e-09	-1.40435	-1.27677	5.03184e-05	-1.25141	-1.24744	5.03307e-05	-1.25141	-1.24744
53543209	chr16:53543209:C:T	4.30217e-09	-1.68198	-3.11501e-10	0.000121652	-1.61606	-3.11501e-10	0.000121681	-1.61606	-3.11501e-10
53543607	chr16:53543607:G:T	1.65481e-09	-1.6246	-1.01282	4.7648e-05	-1.53363	-1.01975	4.76585e-05	-1.53363	-1.01977
53543619	chr16:53543619:C:T	6.98878e-09	-1.46546e-10	-1.1968	0.000188519	-1.46546e-10	-1.17802	0.000188565	-1.46546e-10	-1.17801
53543754	chr16:53543754:C:T	1.50219e-08	-1.46546e-10	-0.431593	0.000465827	-1.46546e-10	-0.273407	0.000465958	-1.46546e-10	-0.273363
53544410	chr16:53544410:G:A	5.36516e-09	-1.46118	-3.11501e-10	0.000116943	-1.65553	-3.11501e-10	0.000116971	-1.65553	-3.11501e-10
53544509	chr16:53544509:C:T	2.27584e-08	-1.46546e-10	-0.0161673	0.000623855	-1.46546e-10	0.0186958	0.000624048	-1.46546e-10	0.0187689
53544611	chr16:53544611:G:A	4.26436e-09	-1.69081	-3.11501e-10	0.000111965	-1.69904	-3.11501e-10	0.000111991	-1.69904	-3.11501e-10
53544801	chr16:53544801:A:G	4.6799e-09	-1.35134	-0.246487	0.00014907	-1.24076	-0.172043	0.00014911	-1.24076	-0.172016
53544880	chr16:53544880:T:A	1.18644e-08	-1.46546e-10	-0.667559	0.000318797	-1.46546e-10	-0.652667	0.000318885	-1.46546e-10	-0.652627
53544948	chr16:53544948:C:T	8.73875e-08	-1.46546e-10	1.32925	0.00196346	-1.46546e-10	1.16524	0.00196407	-1.46546e-10	1.16531
53545048	chr16:53545048:G:A	5.15889e-09	-1.50038	-3.11501e-10	0.000115018	-1.67213	-3.11501e-10	0.000115045	-1.67213	-3.11501e-10
53545507	chr16:53545507:C:T	4.72728e-09	-1.58775	-3.11501e-10	0.000165098	-1.31068	-3.11501e-10	0.000165136	-1.31069	-3.11501e-10
53545946	chr16:53545946:T:C	1.50849e-09	-1.66142	-1.06858	4.45557e-05	-1.61713	-1.00335	4.4566e-05	-1.61713	-1.00336
53546119	chr16:53546119:G:A	3.53198e-08	-1.46546e-10	0.423342	0.000956652	-1.46546e-10	0.446218	0.000956974	-1.46546e-10	0.446317
53546363	chr16:53546363:A:C	6.64296e-09	-1.46546e-10	-1.24755	0.000169511	-1.46546e-10	-1.2843	0.000169551	-1.46546e-10	-1.28431
53546370	chr16:53546370:G:C	5.40074e-09	-1.41071	-0.0438623	0.000171276	-1.30995	0.0360015	0.000171322	-1.30994	0.03603
53546487	chr16:53546487:T:A	6.67405e-09	-1.46546e-10	-1.24288	0.000173855	-1.46546e-10	-1.259	0.000173897	-1.46546e-10	-1.259
53547015	chr16:53547015:T:C	3.57116e-08	-1.46546e-10	0.434371	0.000996068	-1.46546e-10	0.486593	0.00099625	-1.46546e-10	0.486539
53547069	chr16:53547069:G:A	8.89163e-09	-1.46546e-10	-0.955993	0.000232815	-1.46546e-10	-0.966979	0.000232879	-1.46546e-10	-0.96694
53547207	chr16:53547207:C:A	1.98002e-09	-1.42176	-1.03624	6.30931e-05	-1.30068	-0.971927	6.31084e-05	-1.30068	-0.971926
53548886	chr16:53548886:TTA:T	3.15837e-07	-1.46546e-10	2.61412	0.00930517	-1.46546e-10	2.7211	0.00930631	-1.46546e-10	2.72099
53548888	chr16:53548888:A:C	4.64312e-09	-1.60572	-3.11501e-10	0.000113078	-1.68915	-3.11501e-10	0.000113104	-1.68915	-3.11501e-10
53548906	chr16:53548906:G:A	8.30315e-09	-1.02447	-3.11501e-10	0.000200268	-1.11757	-3.11501e-10	0.000200315	-1.11757	-3.11501e-10
53549373	chr16:53549373:G:A	9.99995e-08	-1.46546e-10	1.46406	0.00277959	-1.46546e-10	1.51284	0.00278001	-1.46546e-10	1.51275
53550304	chr16:53550304:C:T	1.31712e-08	-1.46546e-10	-0.563068	0.000395957	-1.46546e-10	-0.435916	0.000396076	-1.46546e-10	-0.435853
53550640	chr16:53550640:G:A	7.65674e-09	-1.3974	0.29188	0.000256629	-1.28833	0.418739	0.000256671	-1.28833	0.418663
53550753	chr16:53550753:T:C	6.61872e-09	-1.46546e-10	-1.2512	0.000173118	-1.46546e-10	-1.26325	0.00017316	-1.46546e-10	-1.26324
53550814	chr16:53550814:A:G	2.19742e-09	-1.42898	-0.924846	5.92561e-05	-1.31261	-1.02274	5.92697e-05	-1.31261	-1.02275
53550817	chr16:53550817:G:A	1.59578e-09	-1.37493	-1.29881	4.7795e-05	-1.25179	-1.29851	4.78065e-05	-1.25179	-1.29851
53550911	chr16:53550911:C:T	2.09936e-09	-1.69865	-0.700824	6.43169e-05	-1.68072	-0.572678	6.43333e-05	-1.68072	-0.572659
53550991	chr16:53550991:A:G	7.79637e-09	-1.46546e-10	-1.08744	0.000202116	-1.46546e-10	-1.10838	0.000202164	-1.46546e-10	-1.10838
53551009	chr16:53551009:G:A	5.58434e-09	-1.45967	0.0385335	0.000211363	-1.28499	0.221349	0.000211416	-1.28499	0.221358
53551269	chr16:53551269:A:G	1.8172e-08	-0.241221	-3.11501e-10	0.00032112	-0.645409	-3.11501e-10	0.000321195	-0.645411	-3.11501e-10
53551472	chr16:53551472:T:A	3.35627e-09	-1.6323	-0.297967	0.000118944	-1.51697	-0.121594	0.000118974	-1.51697	-0.121581
53551862	chr16:53551862:G:A	6.30919e-09	-1.46546e-10	-1.2991	0.000168589	-1.46546e-10	-1.28976	0.000168629	-1.46546e-10	-1.28976
53552265	chr16:53552265:C:T	1.96068e-09	-1.69731	-0.770502	6.00568e-05	-1.6749	-0.64703	6.00721e-05	-1.6749	-0.647011
53552273	chr16:53552273:A:G	1.37602e-09	-1.61879	-1.20312	4.3623e-05	-1.43366	-1.20798	4.36328e-05	-1.43365	-1.208
53552573	chr16:53552573:G:A	7.07882e-09	-1.46546e-10	-1.184	0.000186613	-1.46546e-10	-1.18818	0.000186657	-1.46546e-10	-1.18818
53552625	chr16:53552625:C:T	1.03334e-08	-1.46546e-10	-0.805718	0.000283508	-1.46546e-10	-0.76998	0.000283568	-1.46546e-10	-0.770006
53553022	chr16:53553022:C:T	6.30891e-09	-1.46546e-10	-1.29914	0.000167068	-1.46546e-10	-1.29882	0.000167107	-1.46546e-10	-1.29882
53553360	chr16:53553360:C:T	8.69315e-09	-0.978568	-3.11501e-10	0.000190136	-1.16948	-3.11501e-10	0.000190181	-1.16948	-3.11501e-10
53553647	chr16:53553647:A:T	6.40902e-09	-1.46546e-10	-1.2834	0.000170524	-1.46546e-10	-1.27835	0.000170564	-1.46546e-10	-1.27835
53553683	chr16:53553683:T:C	5.404e-09	-1.45396	-3.11501e-10	0.000129004	-1.55738	-3.11501e-10	0.000129033	-1.55739	-3.11501e-10
53553770	chr16:53553770:G:A	2.3343e-09	-1.36937	-0.924016	6.36788e-05	-1.24147	-1.0219	6.36935e-05	-1.24147	-1.02191
53553948	chr16:53553948:A:G	7.6054e-09	-1.46546e-10	-1.11224	0.000204036	-1.46546e-10	-1.09893	0.000204087	-1.46546e-10	-1.09891
53554008	chr16:53554008:G:A	1.31789e-09	-1.69656	-1.16851	3.69932e-05	-1.67644	-1.13005	3.70028e-05	-1.67644	-1.13002
53554152	chr16:53554152:G:A	2.78501e-09	-1.6007	-0.516151	9.78317e-05	-1.4665	-0.367476	9.78556e-05	-1.46649	-0.367472
53554356	chr16:53554356:T:C	6.83413e-09	-1.46546e-10	-1.21917	0.000174945	-1.46546e-10	-1.25275	0.000174985	-1.46546e-10	-1.25276
53554447	chr16:53554447:A:G	2.27177e-09	-1.38551	-0.935032	6.16337e-05	-1.26419	-1.03183	6.1648e-05	-1.26418	-1.03184
53554597	chr16:53554597:C:T	1.59468e-09	-1.52697	-1.14746	5.43181e-05	-1.28377	-1.13859	5.43301e-05	-1.28377	-1.13861
53554882	chr16:53554882:T:C	6.34654e-09	-1.46546e-10	-1.29319	0.000167786	-1.46546e-10	-1.29453	0.000167826	-1.46546e-10	-1.29453
53554899	chr16:53554899:C:T	7.15104e-09	-1.46546e-10	-1.17385	0.000187248	-1.46546e-10	-1.18479	0.000187295	-1.46546e-10	-1.18477
53554969	chr16:53554969:C:T	6.42147e-09	-1.46546e-10	-1.28146	0.000170496	-1.46546e-10	-1.27851	0.000170537	-1.46546e-10	-1.27851
53555384	chr16:53555384:C:T	7.58199e-09	-1.46546e-10	-1.11533	0.00019638	-1.46546e-10	-1.13717	0.000196427	-1.46546e-10	-1.13717
53555907	chr16:53555907:T:C	4.49214e-08	-1.46546e-10	0.663811	0.00119848	-1.46546e-10	0.671586	0.00119863	-1.46546e-10	0.671474
53555937	chr16:53555937:C:T	1.28788e-08	-1.46546e-10	-0.585519	0.000390865	-1.46546e-10	-0.44886	0.000390974	-1.46546e-10	-0.448819
53556154	chr16:53556154:C:T	6.50646e-09	-1.46546e-10	-1.26831	0.000171752	-1.46546e-10	-1.27117	0.000171792	-1.46546e-10	-1.27117
53556166	chr16:53556166:A:T	1.34657e-08	-1.46546e-10	-0.540958	0.000385599	-1.46546e-10	-0.462425	0.000385699	-1.46546e-10	-0.462401
53557250	chr16:53557250:G:A	2.97237e-08	-1.46546e-10	0.250843	0.000734519	-1.46546e-10	0.181994	0.000734748	-1.46546e-10	0.182068
53557837	chr16:53557837:C:T	1.26718e-09	-1.63714	-1.26717	3.89034e-05	-1.48537	-1.27077	3.89124e-05	-1.48537	-1.27077
53557864	chr16:53557864:A:AC	6.32656e-09	-1.46546e-10	-1.29635	0.000168007	-1.46546e-10	-1.29322	0.000168046	-1.46546e-10	-1.29322
53557926	chr16:53557926:G:A	6.91861e-09	-1.46546e-10	-1.20689	0.000199123	-1.46546e-10	-1.1233	0.00019917	-1.46546e-10	-1.1233
53558309	chr16:53558309:G:A	6.31279e-09	-1.46546e-10	-1.29853	0.000169227	-1.46546e-10	-1.28598	0.000169267	-1.46546e-10	-1.28598
53558446	chr16:53558446:G:T	2.27389e-09	-1.38626	-0.933354	6.16288e-05	-1.26568	-1.03041	6.1643e-05	-1.26568	-1.03042
53558718	chr16:53558718:T:A	8.13616e-09	-1.46546e-10	-1.04479	0.000224561	-1.46546e-10	-1.00307	0.000224618	-1.46546e-10	-1.00306
53558724	chr16:53558724:G:A	8.15949e-09	-1.46546e-10	-1.04192	0.000225265	-1.46546e-10	-0.999944	0.000225322	-1.46546e-10	-0.99993
53559669	chr16:53559669:T:G	8.17132e-09	-1.46546e-10	-1.04047	0.000222912	-1.46546e-10	-1.01044	0.000222965	-1.46546e-10	-1.01045
53559734	chr16:53559734:T:C	5.36387e-08	-1.46546e-10	0.841168	0.001423	-1.46546e-10	0.843302	0.00142317	-1.46546e-10	0.843186
53559765	chr16:53559765:G:T	1.09991e-08	-1.46546e-10	-0.743293	0.00028651	-1.46546e-10	-0.759451	0.000286587	-1.46546e-10	-0.759418
53559959	chr16:53559959:G:A	5.55102e-09	-1.41654	-0.0105821	0.000178283	-1.30601	0.0721539	0.000178312	-1.306	0.0720775
53560152	chr16:53560152:A:G	6.47302e-09	-1.46546e-10	-1.27346	0.000170667	-1.46546e-10	-1.27751	0.000170709	-1.46546e-10	-1.2775
53560164	chr16:53560164:C:A	5.97863e-09	-1.35291	-3.11501e-10	0.000157528	-1.35762	-3.11501e-10	0.000157566	-1.35762	-3.11501e-10
53560203	chr16:53560203:C:T	1.07837e-08	-1.46546e-10	-0.763071	0.000284603	-1.46546e-10	-0.766125	0.000284673	-1.46546e-10	-0.766117
53560421	chr16:53560421:G:A	1.57417e-08	-0.384791	-3.11501e-10	0.000345519	-0.572176	-3.11501e-10	0.000345603	-0.572169	-3.11501e-10
53560592	chr16:53560592:T:C	1.86664e-09	-1.57176	-0.945204	5.30761e-05	-1.60304	-0.842457	5.30884e-05	-1.60303	-0.842466
53560836	chr16:53560836:C:G	8.37407e-09	-1.01596	-3.11501e-10	0.000464809	-0.275596	-3.11501e-10	0.00046492	-0.275595	-3.11501e-10
53561118	chr16:53561118:C:A	4.24727e-09	-1.69483	-3.11501e-10	0.000112714	-1.69237	-3.11501e-10	0.000112741	-1.69237	-3.11501e-10
53561193	chr16:53561193:A:G	4.26027e-09	-1.69177	-3.11501e-10	0.000112044	-1.69833	-3.11501e-10	0.00011207	-1.69833	-3.11501e-10
53561282	chr16:53561282:A:AT	7.6499e-09	-1.46546e-10	-1.10641	0.000212479	-1.46546e-10	-1.05838	0.000212541	-1.46546e-10	-1.05832
53561405	chr16:53561405:A:G	7.39292e-09	-1.46546e-10	-1.14058	0.000191782	-1.46546e-10	-1.16087	0.000191824	-1.46546e-10	-1.16088
53561596	chr16:53561596:CAG:C	7.12385e-09	-1.46546e-10	-1.17765	0.000206677	-1.46546e-10	-1.08606	0.000206727	-1.46546e-10	-1.08606
53561811	chr16:53561811:T:G	1.37929e-08	-1.46546e-10	-0.516946	0.000387306	-1.46546e-10	-0.458007	0.000387356	-1.46546e-10	-0.458114
53562190	chr16:53562190:A:T	7.44303e-09	-1.46546e-10	-1.13383	0.000192959	-1.46546e-10	-1.15475	0.000193002	-1.46546e-10	-1.15476
53562292	chr16:53562292:G:A	1.61522e-09	-1.50354	-1.1581	4.29674e-05	-1.49788	-1.1589	4.29789e-05	-1.49788	-1.15887
53562454	chr16:53562454:G:A	1.78553e-09	-1.546	-1.01539	4.91146e-05	-1.41247	-1.1106	4.91262e-05	-1.41247	-1.1106
53563114	chr16:53563114:G:T	1.40105e-09	-1.63893	-1.16495	3.98681e-05	-1.68936	-1.04229	3.98782e-05	-1.68936	-1.04227
53563363	chr16:53563363:G:A	6.51037e-09	-1.46546e-10	-1.26771	0.000173611	-1.46546e-10	-1.26041	0.000173654	-1.46546e-10	-1.26039
53563662	chr16:53563662:G:A	2.41953e-09	-0.959225	-1.29831	5.34149e-05	-1.14108	-1.29806	5.34275e-05	-1.14108	-1.29806
53563693	chr16:53563693:G:A	1.39765e-09	-1.50813	-1.29818	3.89725e-05	-1.45524	-1.29913	3.89819e-05	-1.45523	-1.29913
53563802	chr16:53563802:T:C	1.40581e-09	-1.50154	-1.29895	3.93858e-05	-1.44636	-1.29746	3.93953e-05	-1.44635	-1.29746
53564208	chr16:53564208:A:G	1.76578e-09	-1.53876	-1.03375	4.89242e-05	-1.40098	-1.12597	4.89357e-05	-1.40097	-1.12598
53564398	chr16:53564398:A:G	1.3882e-09	-1.69353	-1.11957	3.83197e-05	-1.66689	-1.10437	3.83298e-05	-1.66689	-1.10434
53564997	chr16:53564997:T:C	8.56246e-09	-1.46546e-10	-0.993716	0.00021799	-1.46546e-10	-1.03278	0.000218042	-1.46546e-10	-1.03277
53565632	chr16:53565632:C:G	9.96876e-09	-1.46546e-10	-0.841647	0.00025421	-1.46546e-10	-0.879061	0.000254264	-1.46546e-10	-0.879085
53565725	chr16:53565725:G:A	2.08717e-09	-1.19832	-1.20697	4.53326e-05	-1.39474	-1.20845	4.53433e-05	-1.39474	-1.20846
53566022	chr16:53566022:T:C	1.35919e-08	-1.46546e-10	-0.531632	0.000381654	-1.46546e-10	-0.472708	0.000381704	-1.46546e-10	-0.472814
53566098	chr16:53566098:A:G	2.07902e-09	-1.69912	-0.71009	6.30535e-05	-1.68521	-0.588029	6.30704e-05	-1.68521	-0.587998
53567285	chr16:53567285:T:C	6.0303e-09	-1.34431	-3.11501e-10	0.000138228	-1.48832	-3.11501e-10	0.00013826	-1.48832	-3.11501e-10
53567527	chr16:53567527:T:C	1.17172e-08	-1.46546e-10	-0.680048	0.000292042	-1.46546e-10	-0.740325	0.000292113	-1.46546e-10	-0.740319
53567760	chr16:53567760:C:T	2.0404e-09	-1.68617	-0.741793	6.0184e-05	-1.69914	-0.620679	6.02e-05	-1.69914	-0.62065
53567914	chr16:53567914:G:A	2.21403e-09	-1.69899	-0.647294	6.74324e-05	-1.6838	-0.522297	6.74506e-05	-1.6838	-0.522264
53568094	chr16:53568094:CT:C	1.11934e-08	-1.46546e-10	-0.725779	0.000279639	-1.46546e-10	-0.783723	0.000279707	-1.46546e-10	-0.783717
53568769	chr16:53568769:T:G	8.86521e-09	-1.46546e-10	-0.958969	0.000229246	-1.46546e-10	-0.982426	0.0002293	-1.46546e-10	-0.98243
53569087	chr16:53569087:C:T	6.71543e-09	-1.46546e-10	-1.2367	0.000177359	-1.46546e-10	-1.23905	0.0001774	-1.46546e-10	-1.23905
53569511	chr16:53569511:A:G	2.88449e-09	-1.5919	-0.489859	7.27315e-05	-1.46672	-0.663727	7.27476e-05	-1.46672	-0.663746
53569829	chr16:53569829:A:G	8.56716e-09	-1.46546e-10	-0.993167	0.000238293	-1.46546e-10	-0.94372	0.000238356	-1.46546e-10	-0.943695
53570489	chr16:53570489:G:C	6.041e-09	-1.34253	-3.11501e-10	0.000160273	-1.34035	-3.11501e-10	0.000160311	-1.34034	-3.11501e-10
53570588	chr16:53570588:G:A	8.28206e-09	-1.46546e-10	-1.02701	0.000216395	-1.46546e-10	-1.04012	0.000216441	-1.46546e-10	-1.04014
53570618	chr16:53570618:A:T	5.31033e-09	-1.69912	0.227674	0.000137271	-1.67657	0.181309	0.000137297	-1.67657	0.181257
53571203	chr16:53571203:T:C	7.74143e-09	-1.46546e-10	-1.09452	0.000203822	-1.46546e-10	-1.09997	0.00020387	-1.46546e-10	-1.09998
53571304	chr16:53571304:G:A	4.95043e-09	-1.69847	0.156845	0.000127336	-1.68272	0.112328	0.00012736	-1.68272	0.112278
53571848	chr16:53571848:T:C	1.27616e-08	-1.46546e-10	-0.594666	0.00035623	-1.46546e-10	-0.541646	0.00035632	-1.46546e-10	-0.54163
53572317	chr16:53572317:G:A	2.34248e-09	-1.37957	-0.910324	6.46474e-05	-1.32058	-0.927692	6.46622e-05	-1.32057	-0.927709
53572427	chr16:53572427:A:G	2.2035e-09	-1.34015	-1.0109	6.12798e-05	-1.27768	-1.02409	6.12934e-05	-1.27768	-1.02411
53572491	chr16:53572491:C:T	6.49159e-09	-1.46546e-10	-1.2706	0.000171342	-1.46546e-10	-1.27356	0.000171382	-1.46546e-10	-1.27356
53572492	chr16:53572492:G:A	1.14117e-08	-1.46546e-10	-0.706464	0.000339672	-1.46546e-10	-0.589242	0.000339766	-1.46546e-10	-0.589202
53572587	chr16:53572587:G:A	3.00402e-08	-1.46546e-10	0.261432	0.000860555	-1.46546e-10	0.340355	0.000860686	-1.46546e-10	0.340271
53572659	chr16:53572659:A:G	3.00243e-09	-1.58194	-0.459743	7.57333e-05	-1.45276	-0.637248	7.575e-05	-1.45275	-0.637269
53573741	chr16:53573741:G:A	4.89996e-09	-1.55188	-3.11501e-10	0.000126402	-1.57775	-3.11501e-10	0.000126432	-1.57775	-3.11501e-10
53573974	chr16:53573974:C:T	2.11786e-08	-1.48465	1.39654	0.000574339	-1.51611	1.45211	0.000574464	-1.51611	1.45209
53574892	chr16:53574892:A:C	6.98946e-09	-1.46546e-10	-1.1967	0.000181839	-1.46546e-10	-1.2141	0.000181882	-1.46546e-10	-1.2141
53575305	chr16:53575305:TA:T	2.64036e-09	-1.5824	-0.587791	6.77082e-05	-1.4527	-0.749317	6.77232e-05	-1.45269	-0.749335
53575784	chr16:53575784:C:T	4.17783e-08	-1.46546e-10	0.591273	0.00098638	-1.46546e-10	0.476819	0.000986661	-1.46546e-10	0.476867
53576017	chr16:53576017:A:G	2.04278e-09	-1.69834	-0.728449	5.52276e-05	-1.66708	-0.738677	5.52389e-05	-1.66708	-0.738711
53576139	chr16:53576139:A:G	3.80785e-09	-1.69748	-0.106555	9.9381e-05	-1.68638	-0.131878	9.94002e-05	-1.68638	-0.131921
53576332	chr16:53576332:C:G	6.33689e-09	-1.46546e-10	-1.29472	0.000167471	-1.46546e-10	-1.29641	0.000167511	-1.46546e-10	-1.29641
53576536	chr16:53576536:A:G	7.0905e-09	-1.46546e-10	-1.18235	0.000184252	-1.46546e-10	-1.20092	0.000184295	-1.46546e-10	-1.20092
53576720	chr16:53576720:A:C	8.96176e-09	-1.46546e-10	-0.948136	0.000231733	-1.46546e-10	-0.971635	0.000231787	-1.46546e-10	-0.971639
53576730	chr16:53576730:C:T	2.31511e-09	-1.50616	-0.795486	6.27128e-05	-1.45633	-0.822329	6.27306e-05	-1.45632	-0.822286
53577209	chr16:53577209:C:T	3.3054e-09	-1.56842	-0.377127	8.32337e-05	-1.43345	-0.562124	8.3252e-05	-1.43344	-0.562146
53577469	chr16:53577469:TA:T	1.0859e-08	-1.46546e-10	-0.756112	0.00029989	-1.46546e-10	-0.713808	0.000299965	-1.46546e-10	-0.713794
53577714	chr16:53577714:T:C	5.23177e-09	-1.03058	-0.455768	0.000145951	-0.935156	-0.498796	0.00014598	-0.935146	-0.498841
53577948	chr16:53577948:A:C	2.2758e-09	-1.44609	-0.872683	6.34228e-05	-1.37517	-0.892227	6.34365e-05	-1.37517	-0.892254
53578027	chr16:53578027:C:T	1.08763e-08	-1.46546e-10	-0.754521	0.000272024	-1.46546e-10	-0.811333	0.00027209	-1.46546e-10	-0.811327
53578052	chr16:53578052:G:A	1.22899e-08	-1.46546e-10	-0.632324	0.000344398	-1.46546e-10	-0.575425	0.000344485	-1.46546e-10	-0.575408
53578220	chr16:53578220:G:T	7.10974e-09	-1.46546e-10	-1.17964	0.000184702	-1.46546e-10	-1.19848	0.000184745	-1.46546e-10	-1.19848
53578291	chr16:53578291:G:A	1.18757e-08	-1.46546e-10	-0.666609	0.00033102	-1.46546e-10	-0.615043	0.000331104	-1.46546e-10	-0.615027
53578736	chr16:53578736:G:A	8.39613e-09	-1.46546e-10	-1.01333	0.000213581	-1.46546e-10	-1.05321	0.000213631	-1.46546e-10	-1.05321
53579036	chr16:53579036:C:T	2.52359e-08	-1.46546e-10	0.0871632	0.000666364	-1.46546e-10	0.0846138	0.000666524	-1.46546e-10	0.0846172
53579103	chr16:53579103:T:G	8.46913e-09	-1.46546e-10	-1.00468	0.000219578	-1.46546e-10	-1.02551	0.000219629	-1.46546e-10	-1.02552
53579735	chr16:53579735:A:G	6.4723e-09	-1.46546e-10	-1.27357	0.000175538	-1.46546e-10	-1.24937	0.000175582	-1.46546e-10	-1.24935
53579808	chr16:53579808:G:A	1.08729e-08	-1.46546e-10	-0.754828	0.000271961	-1.46546e-10	-0.811565	0.000272026	-1.46546e-10	-0.81156
53579811	chr16:53579811:G:A	6.45064e-09	-1.27692	-3.11501e-10	0.000159146	-1.3474	-3.11501e-10	0.000159184	-1.3474	-3.11501e-10
53580025	chr16:53580025:T:C	2.27386e-09	-1.68941	-0.630216	5.89337e-05	-1.69462	-0.646193	5.89456e-05	-1.69462	-0.646229
53580034	chr16:53580034:T:C	2.04471e-09	-1.6941	-0.73175	6.0732e-05	-1.69734	-0.613409	6.07482e-05	-1.69734	-0.613379
53580060	chr16:53580060:A:T	8.48363e-09	-1.46546e-10	-1.00297	0.000234802	-1.46546e-10	-0.958481	0.000234863	-1.46546e-10	-0.958456
53580223	chr16:53580223:G:A	4.5933e-09	-1.61651	-3.11501e-10	0.000124008	-1.59688	-3.11501e-10	0.000124037	-1.59688	-3.11501e-10
53580282	chr16:53580282:C:T	5.06538e-09	-1.51867	-3.11501e-10	0.00011421	-1.67918	-3.11501e-10	0.000114237	-1.67918	-3.11501e-10
53580361	chr16:53580361:G:A	2.94085e-09	-1.59846	-0.463946	7.36769e-05	-1.47677	-0.640759	7.36932e-05	-1.47677	-0.640779
53580673	chr16:53580673:C:T	4.2306e-09	-1.69876	-3.11501e-10	0.000122848	-1.60627	-3.11501e-10	0.000122877	-1.60627	-3.11501e-10
53580735	chr16:53580735:G:A	9.18968e-09	-1.67192	0.748893	0.00022167	-1.69913	0.683095	0.000221709	-1.69913	0.683033
53580814	chr16:53580814:T:C	1.22754e-08	-1.46546e-10	-0.633506	0.0003419	-1.46546e-10	-0.582704	0.000341986	-1.46546e-10	-0.582688
53580834	chr16:53580834:C:T	2.31865e-09	-1.06747	-1.23264	4.94143e-05	-1.28817	-1.22881	4.94263e-05	-1.28817	-1.22881
53581698	chr16:53581698:C:T	9.90894e-09	-1.46546e-10	-0.847666	0.000255564	-1.46546e-10	-0.873751	0.000255623	-1.46546e-10	-0.873754
53581896	chr16:53581896:G:C	1.03164e-08	-1.46546e-10	-0.807369	0.000284994	-1.46546e-10	-0.764755	0.000285065	-1.46546e-10	-0.764742
53582075	chr16:53582075:A:T	6.6929e-09	-1.46546e-10	-1.24006	0.000184435	-1.46546e-10	-1.19993	0.000184478	-1.46546e-10	-1.19993
53582092	chr16:53582092:G:A	9.29105e-09	-1.46546e-10	-0.912051	0.00023986	-1.46546e-10	-0.937166	0.000239916	-1.46546e-10	-0.937168
53583207	chr16:53583207:C:T	2.04961e-08	-1.46546e-10	-0.120868	0.000512343	-1.46546e-10	-0.178228	0.000512471	-1.46546e-10	-0.178214
53583532	chr16:53583532:C:T	4.97884e-09	-1.53591	-3.11501e-10	0.000128179	-1.56379	-3.11501e-10	0.00012821	-1.56379	-3.11501e-10
53583747	chr16:53583747:T:TA	1.97921e-08	-1.46546e-10	-0.155821	0.000485783	-1.46546e-10	-0.23146	0.000485905	-1.46546e-10	-0.231446
53584591	chr16:53584591:T:A	3.01992e-09	-1.69006	-0.345819	6.2296e-05	-1.6991	-0.586226	6.23071e-05	-1.6991	-0.586285
53584688	chr16:53584688:C:T	8.84985e-09	-1.46546e-10	-0.960703	0.000253554	-1.46546e-10	-0.881645	0.000253615	-1.46546e-10	-0.88164
53584743	chr16:53584743:G:A	1.44072e-09	-1.69673	-1.07923	4.28435e-05	-1.69359	-0.966076	4.2854e-05	-1.69359	-0.966067
53585520	chr16:53585520:T:A	6.54727e-09	-1.46546e-10	-1.26205	0.000174384	-1.46546e-10	-1.25596	0.000174425	-1.46546e-10	-1.25596
53585937	chr16:53585937:G:C	5.68452e-09	-1.40336	-3.11501e-10	0.000149533	-1.40971	-3.11501e-10	0.000149569	-1.4097	-3.11501e-10
53586037	chr16:53586037:G:A	2.90473e-08	-1.46546e-10	0.227821	0.000707863	-1.46546e-10	0.145028	0.000708042	-1.46546e-10	0.145045
53586093	chr16:53586093:G:T	1.22241e-09	-1.65776	-1.28252	3.25923e-05	-1.69066	-1.24248	3.26002e-05	-1.69066	-1.24248
53586216	chr16:53586216:G:A	6.56752e-09	-1.46546e-10	-1.25897	0.00017506	-1.46546e-10	-1.25209	0.000175101	-1.46546e-10	-1.2521
53586269	chr16:53586269:A:G	3.93777e-09	-1.61972	-0.150766	0.000127136	-1.67264	0.100678	0.000127168	-1.67264	0.100692
53586573	chr16:53586573:C:T	1.52613e-09	-1.64227	-1.0761	4.51382e-05	-1.67922	-0.928276	4.51493e-05	-1.67922	-0.928269
53586712	chr16:53586712:G:T	1.31472e-08	-1.46546e-10	-0.564898	0.000367395	-1.46546e-10	-0.510785	0.000367481	-1.46546e-10	-0.510787
53586921	chr16:53586921:A:G	9.55467e-09	-1.46546e-10	-0.884074	0.000276194	-1.46546e-10	-0.79612	0.000276261	-1.46546e-10	-0.796114
53587104	chr16:53587104:A:G	1.1416e-08	-1.46546e-10	-0.706092	0.000335807	-1.46546e-10	-0.600685	0.00033589	-1.46546e-10	-0.600674
53587436	chr16:53587436:GCTTT:G	7.62665e-09	-1.46546e-10	-1.10945	0.000204124	-1.46546e-10	-1.0985	0.000204179	-1.46546e-10	-1.09846
53587476	chr16:53587476:T:C	1.45713e-09	-1.47554	-1.2891	4.0678e-05	-1.42619	-1.28535	4.06878e-05	-1.42618	-1.28535
53587667	chr16:53587667:G:T	1.20269e-09	-1.69084	-1.26571	3.33159e-05	-1.69907	-1.21212	3.33238e-05	-1.69907	-1.21212
53587875	chr16:53587875:C:T	1.6589e-08	-1.46546e-10	-0.332364	0.000445602	-1.46546e-10	-0.317796	0.000445714	-1.46546e-10	-0.317781
53588182	chr16:53588182:T:A	4.46987e-09	-1.64374	-3.11501e-10	0.00011525	-1.67012	-3.11501e-10	0.000115277	-1.67012	-3.11501e-10
53588493	chr16:53588493:G:A	4.98146e-09	-1.53538	-3.11501e-10	0.000148599	-1.41597	-3.11501e-10	0.000148634	-1.41597	-3.11501e-10
53588741	chr16:53588741:A:C	5.41687e-09	-1.45158	-3.11501e-10	0.000138463	-1.48662	-3.11501e-10	0.000138496	-1.48662	-3.11501e-10
53588995	chr16:53588995:G:T	3.08651e-09	-1.56471	-0.44935	7.80777e-05	-1.42675	-0.632768	7.80952e-05	-1.42675	-0.632785
53589716	chr16:53589716:T:C	2.89495e-09	-1.68634	-0.391798	5.98814e-05	-1.69861	-0.62625	5.98921e-05	-1.69861	-0.626308
53590414	chr16:53590414:A:G	6.43066e-09	-1.46546e-10	-1.28003	0.000171101	-1.46546e-10	-1.27497	0.000171141	-1.46546e-10	-1.27497
53590935	chr16:53590935:G:A	3.41518e-09	-1.48239	-0.430481	8.91485e-05	-1.31713	-0.609792	8.91698e-05	-1.31712	-0.609794
53591107	chr16:53591107:T:C	1.36663e-09	-1.53926	-1.2895	3.79307e-05	-1.48777	-1.29369	3.794e-05	-1.48777	-1.29369
53591441	chr16:53591441:G:C	1.25229e-09	-1.66256	-1.25357	3.42008e-05	-1.69055	-1.19442	3.42091e-05	-1.69055	-1.19441
53591776	chr16:53591776:G:C	9.30862e-09	-0.910162	-3.11501e-10	0.000532774	-0.139125	-3.11501e-10	0.000532901	-0.139123	-3.11501e-10
53592027	chr16:53592027:C:A	7.93288e-09	-1.07009	-3.11501e-10	0.000148173	-1.41884	-3.11501e-10	0.000148208	-1.41884	-3.11501e-10
53592324	chr16:53592324:G:A	1.77998e-09	-1.29705	-1.26745	4.52573e-05	-1.35932	-1.24554	4.52684e-05	-1.35932	-1.24553
53592364	chr16:53592364:G:A	9.02594e-08	-1.46546e-10	1.36158	0.00264809	-1.46546e-10	1.46437	0.0026485	-1.46546e-10	1.46429
53592622	chr16:53592622:T:C	5.62212e-09	-1.4144	-3.11501e-10	0.00014349	-1.45096	-3.11501e-10	0.000143525	-1.45095	-3.11501e-10
53593164	chr16:53593164:TTTTC:T	9.06539e-09	-1.46546e-10	-0.93664	0.000246906	-1.46546e-10	-0.908213	0.000246966	-1.46546e-10	-0.908207
53593173	chr16:53593173:T:C	1.4053e-09	-1.69719	-1.10366	4.30109e-05	-1.67339	-0.982382	4.30218e-05	-1.67339	-0.982365
53593252	chr16:53593252:C:T	1.86619e-09	-1.66561	-0.851589	5.72573e-05	-1.69203	-0.677639	5.72715e-05	-1.69203	-0.677629
53593317	chr16:53593317:T:C	2.02655e-09	-1.65704	-0.777727	6.26209e-05	-1.68773	-0.592392	6.26366e-05	-1.68773	-0.592378
53594500	chr16:53594500:C:T	2.06338e-09	-1.67004	-0.746725	6.43654e-05	-1.69402	-0.558624	6.43807e-05	-1.69402	-0.558623
53594860	chr16:53594860:C:T	1.78659e-08	-1.46546e-10	-0.258207	0.000441757	-1.46546e-10	-0.326463	0.000441857	-1.46546e-10	-0.326473
53594983	chr16:53594983:G:C	2.05893e-09	-1.66468	-0.754239	6.39914e-05	-1.69178	-0.566696	6.40074e-05	-1.69178	-0.566683
53595068	chr16:53595068:T:C	1.79679e-09	-1.67571	-0.87939	5.28775e-05	-1.69607	-0.753177	5.28933e-05	-1.69607	-0.753117
53595519	chr16:53595519:G:T	2.13008e-09	-1.66835	-0.716594	6.66746e-05	-1.69342	-0.523975	6.66913e-05	-1.69342	-0.523961
53596254	chr16:53596254:C:T	1.3966e-09	-1.69116	-1.11591	4.30134e-05	-1.65765	-0.998064	4.30239e-05	-1.65765	-0.998056
53596588	chr16:53596588:AT:A	2.03776e-09	-1.67517	-0.754084	6.36535e-05	-1.69616	-0.567605	6.36687e-05	-1.69616	-0.567605
53596710	chr16:53596710:C:A	8.3244e-09	-1.46546e-10	-1.02191	0.000225793	-1.46546e-10	-0.997603	0.000225848	-1.46546e-10	-0.997596
53597184	chr16:53597184:A:G	1.3165e-09	-1.58214	-1.28399	3.62134e-05	-1.538	-1.28979	3.62223e-05	-1.538	-1.28979
53597368	chr16:53597368:A:G	2.85902e-08	-1.46546e-10	0.211962	0.000834237	-1.46546e-10	0.309295	0.000834455	-1.46546e-10	0.309319
53597392	chr16:53597392:A:G	4.64826e-08	-1.46546e-10	0.697974	0.00112277	-1.46546e-10	0.606332	0.00112313	-1.46546e-10	0.606416
53597573	chr16:53597573:A:T	1.96101e-09	-1.20049	-1.26715	4.39921e-05	-1.34789	-1.28533	4.40027e-05	-1.34789	-1.28532
53597713	chr16:53597713:A:G	7.67499e-09	-1.10314	-3.11501e-10	0.000145016	-1.44038	-3.11501e-10	0.00014505	-1.44038	-3.11501e-10
53597975	chr16:53597975:G:A	4.41473e-09	-1.65616	-3.11501e-10	0.000127155	-1.57182	-3.11501e-10	0.000127185	-1.57182	-3.11501e-10
53598050	chr16:53598050:A:G	2.64973e-08	-1.46546e-10	0.13594	0.000641599	-1.46546e-10	0.0467405	0.000641756	-1.46546e-10	0.0467484
53598086	chr16:53598086:G:T	2.3726e-08	-1.46546e-10	0.0254673	0.000576548	-1.46546e-10	-0.0601632	0.000576689	-1.46546e-10	-0.0601556
53598439	chr16:53598439:T:C	5.629e-09	-1.41317	-3.11501e-10	0.000143566	-1.45043	-3.11501e-10	0.0001436	-1.45043	-3.11501e-10
53598674	chr16:53598674:T:C	2.09208e-09	-1.67206	-0.730882	6.54991e-05	-1.69488	-0.540307	6.55155e-05	-1.69488	-0.540294
53599149	chr16:53599149:T:G	2.04559e-09	-1.67705	-0.748373	6.46759e-05	-1.69659	-0.551245	6.46921e-05	-1.69659	-0.551232
53599169	chr16:53599169:T:C	1.98233e-09	-1.65024	-0.806589	4.59885e-05	-1.67017	-0.918656	4.59973e-05	-1.67017	-0.918703
53599283	chr16:53599283:T:C	2.05986e-09	-1.67005	-0.748417	6.48707e-05	-1.69386	-0.550968	6.4887e-05	-1.69386	-0.550955
53599340	chr16:53599340:G:C	2.98639e-08	-1.46546e-10	0.255547	0.000949173	-1.46546e-10	0.438369	0.000949449	-1.46546e-10	0.438423
53599750	chr16:53599750:C:T	6.31362e-09	-1.46546e-10	-1.29839	0.000167062	-1.46546e-10	-1.29886	0.000167101	-1.46546e-10	-1.29886
53600383	chr16:53600383:C:T	2.10663e-09	-1.67738	-0.718629	6.6299e-05	-1.69677	-0.526281	6.63155e-05	-1.69677	-0.526268
53601339	chr16:53601339:A:C	2.10985e-09	-1.67386	-0.720628	6.62463e-05	-1.69559	-0.528257	6.62629e-05	-1.69559	-0.528244
53602021	chr16:53602021:A:T	2.02718e-09	-1.67812	-0.756332	6.34867e-05	-1.69702	-0.56937	6.35026e-05	-1.69702	-0.569357
53602088	chr16:53602088:G:A	2.52353e-09	-1.69786	-0.517589	8.23605e-05	-1.67511	-0.331006	8.23813e-05	-1.67511	-0.33099
53602497	chr16:53602497:C:T	1.82249e-09	-1.56035	-0.980551	5.69667e-05	-1.57471	-0.800044	5.69806e-05	-1.57471	-0.800042
53603013	chr16:53603013:A:G	2.16648e-09	-1.66033	-0.707665	6.83088e-05	-1.68927	-0.503914	6.83259e-05	-1.68927	-0.503901
53603086	chr16:53603086:C:A	2.18831e-09	-1.67279	-0.685183	6.97179e-05	-1.69497	-0.477796	6.97353e-05	-1.69497	-0.477783
53603142	chr16:53603142:C:T	3.49892e-09	-1.46603	-0.422617	9.13132e-05	-1.29341	-0.609515	9.13337e-05	-1.29341	-0.609533
53604159	chr16:53604159:G:A	6.51566e-09	-1.46546e-10	-1.26689	0.000169714	-1.46546e-10	-1.28311	0.000169754	-1.46546e-10	-1.28311
53604428	chr16:53604428:T:C	9.71662e-08	-1.46546e-10	1.43532	0.00288327	-1.46546e-10	1.54946	0.00288371	-1.46546e-10	1.54938
53604536	chr16:53604536:G:A	2.28411e-09	-1.66388	-0.651247	7.21508e-05	-1.69127	-0.447193	7.21689e-05	-1.69127	-0.44718
53604940	chr16:53604940:G:A	1.03425e-08	-1.46546e-10	-0.804839	0.000284234	-1.46546e-10	-0.767424	0.000284305	-1.46546e-10	-0.767411
53605158	chr16:53605158:G:A	9.64823e-09	-1.46546e-10	-0.874329	0.000242859	-1.46546e-10	-0.92474	0.000242918	-1.46546e-10	-0.924737
53605526	chr16:53605526:C:T	3.49693e-09	-1.46004	-0.429174	9.14712e-05	-1.28452	-0.61668	9.14917e-05	-1.28451	-0.616698
53606311	chr16:53606311:G:C	6.71608e-09	-1.46546e-10	-1.2366	0.000176437	-1.46546e-10	-1.24426	0.000176481	-1.46546e-10	-1.24424
53606473	chr16:53606473:C:T	1.48398e-09	-1.69901	-1.04737	4.54571e-05	-1.68887	-0.911585	4.54687e-05	-1.68887	-0.911566
53606674	chr16:53606674:C:T	2.01179e-09	-1.69245	-0.749629	6.47124e-05	-1.69873	-0.54854	6.47285e-05	-1.69873	-0.548529
53607066	chr16:53607066:G:T	2.08419e-09	-1.67691	-0.729814	6.61154e-05	-1.69558	-0.53024	6.61319e-05	-1.69558	-0.530227
53607142	chr16:53607142:CT:C	2.09734e-09	-1.66345	-0.736986	6.59591e-05	-1.68929	-0.538901	6.59756e-05	-1.68929	-0.538888
53607217	chr16:53607217:A:G	7.64574e-09	-1.46546e-10	-1.10696	0.000192116	-1.46546e-10	-1.15912	0.000192161	-1.46546e-10	-1.15913
53607812	chr16:53607812:C:T	2.83582e-08	-1.46546e-10	0.203812	0.000828041	-1.46546e-10	0.30184	0.000828257	-1.46546e-10	0.301865
53608912	chr16:53608912:T:G	1.93541e-09	-1.68809	-0.792694	6.07182e-05	-1.69913	-0.611852	6.07334e-05	-1.69913	-0.61184
53609191	chr16:53609191:C:T	1.85597e-09	-1.52383	-0.998867	5.76635e-05	-1.5416	-0.820999	5.76782e-05	-1.54159	-0.820986
53609367	chr16:53609367:G:A	1.07822e-08	-1.46546e-10	-0.763206	0.000265841	-1.46546e-10	-0.834323	0.000265902	-1.46546e-10	-0.834332
53609669	chr16:53609669:G:T	2.17762e-09	-1.67915	-0.683721	6.94111e-05	-1.69752	-0.479658	6.94284e-05	-1.69752	-0.479645
53609747	chr16:53609747:C:T	2.04861e-09	-1.67945	-0.744498	6.47886e-05	-1.69761	-0.54848	6.48048e-05	-1.69761	-0.548467
53610153	chr16:53610153:T:C	5.1226e-09	-1.50744	-3.11501e-10	0.000131461	-1.53851	-3.11501e-10	0.000131493	-1.53851	-3.11501e-10
53610333	chr16:53610333:A:C	1.48088e-09	-1.69625	-1.05221	4.483e-05	-1.69517	-0.919171	4.4841e-05	-1.69517	-0.919162
53610877	chr16:53610877:C:T	5.26273e-09	-1.48045	-3.11501e-10	0.000124786	-1.59062	-3.11501e-10	0.000124816	-1.59062	-3.11501e-10
53611456	chr16:53611456:C:T	6.97266e-09	-1.19911	-3.11501e-10	0.000150473	-1.40344	-3.11501e-10	0.000150509	-1.40344	-3.11501e-10
53611482	chr16:53611482:T:C	2.38889e-09	-1.69914	-0.571136	5.21704e-05	-1.68927	-0.773441	5.21792e-05	-1.68927	-0.773509
53611920	chr16:53611920:T:A	3.18835e-09	-1.61452	-0.367081	0.000103471	-1.65694	-0.120989	0.0001035	-1.65694	-0.120951
53611926	chr16:53611926:C:T	3.18175e-09	-1.61549	-0.368182	0.000103276	-1.65759	-0.122227	0.000103305	-1.65759	-0.122189
53612064	chr16:53612064:C:T	1.30414e-09	-1.59106	-1.2845	3.56809e-05	-1.55269	-1.28992	3.56896e-05	-1.55268	-1.28991
53612079	chr16:53612079:G:C	8.01822e-09	-1.46546e-10	-1.05939	0.000210818	-1.46546e-10	-1.06623	0.000210872	-1.46546e-10	-1.06621
53612101	chr16:53612101:T:C	1.28596e-09	-1.65596	-1.23364	3.61723e-05	-1.68544	-1.14349	3.61812e-05	-1.68544	-1.14348
53612320	chr16:53612320:A:G	5.95972e-09	-1.66596	0.30988	0.0001473	-1.67081	0.246059	0.000147333	-1.67081	0.246051
53612621	chr16:53612621:G:A	3.69481e-09	-1.40548	-0.428695	9.82298e-05	-1.21511	-0.614803	9.82518e-05	-1.2151	-0.614821
53612780	chr16:53612780:T:C	2.87387e-09	-1.64479	-0.44065	9.39147e-05	-1.67697	-0.197867	9.39405e-05	-1.67697	-0.197831
53613139	chr16:53613139:G:A	1.43408e-09	-1.55155	-1.22903	3.71362e-05	-1.65435	-1.14828	3.71453e-05	-1.65435	-1.14827
53613906	chr16:53613906:A:G	6.31555e-09	-1.46546e-10	-1.29809	0.000167064	-1.46546e-10	-1.29885	0.000167103	-1.46546e-10	-1.29885
53614298	chr16:53614298:G:A	6.31144e-09	-1.46546e-10	-1.29874	0.00016727	-1.46546e-10	-1.29762	0.000167309	-1.46546e-10	-1.29762
53614570	chr16:53614570:G:A	1.63026e-09	-1.55177	-1.10059	4.38155e-05	-1.65432	-0.982912	4.38263e-05	-1.65432	-0.982904
53614762	chr16:53614762:G:T	9.30602e-09	-1.46546e-10	-0.910442	0.000240928	-1.46546e-10	-0.932724	0.000240984	-1.46546e-10	-0.932727
53615256	chr16:53615256:C:T	2.45136e-09	-1.69359	-0.550872	5.27342e-05	-1.69842	-0.753541	5.2743e-05	-1.69842	-0.753611
53615276	chr16:53615276:A:G	7.62616e-09	-1.68163	0.572111	0.00017355	-1.68533	0.424575	0.000173585	-1.68533	0.424537
53615357	chr16:53615357:T:C	8.31086e-09	-1.46546e-10	-1.02354	0.000225395	-1.46546e-10	-0.999367	0.00022545	-1.46546e-10	-0.999361
53615475	chr16:53615475:T:A	4.83929e-08	0.73825	-3.11501e-10	0.00176023	1.05598	-3.11501e-10	0.00176066	1.05598	-3.11501e-10
53616165	chr16:53616165:A:G	7.41048e-09	-1.46546e-10	-1.13821	0.00019892	-1.46546e-10	-1.12432	0.000198968	-1.46546e-10	-1.12432
53616751	chr16:53616751:C:A	1.38488e-09	-1.53142	-1.28408	3.88157e-05	-1.46435	-1.29404	3.8825e-05	-1.46435	-1.29405
53618215	chr16:53618215:T:C	1.0317e-08	-1.46546e-10	-0.80731	0.000258985	-1.46546e-10	-0.860451	0.000259047	-1.46546e-10	-0.860449
53618606	chr16:53618606:A:G	2.63255e-09	-1.3899	-0.783252	7.26342e-05	-1.19509	-0.936699	7.26512e-05	-1.19508	-0.936707
53618948	chr16:53618948:C:T	6.81304e-09	-1.46546e-10	-1.22227	0.000181318	-1.46546e-10	-1.21697	0.000181364	-1.46546e-10	-1.21695
53619093	chr16:53619093:G:C	1.74815e-08	-0.279962	-3.11501e-10	0.000321272	-0.644933	-3.11501e-10	0.000321348	-0.644936	-3.11501e-10
53619734	chr16:53619734:A:G	1.50284e-08	-0.431164	-3.11501e-10	0.000272538	-0.809444	-3.11501e-10	0.000272602	-0.809446	-3.11501e-10
53620618	chr16:53620618:T:C	6.44386e-09	-1.46546e-10	-1.27798	0.000173845	-1.46546e-10	-1.25906	0.000173886	-1.46546e-10	-1.25906
```
