## Supplementary material for "Characterization of shared and ancestry-specific signals driving complex traits using multi-ancestry fine-mapping": susiex_nc1.cs80.snp

```
BP	SNP	PIP(CS1)	LogBF(CS1,Pop1)	LogBF(CS1,Pop2)
56456881	chr16:56456881:A:T	2.75315e-15	-1.912	-8.47093e-10
56457243	chr16:56457243:A:G	8.28006e-15	-4.77919e-10	-0.810898
56457345	chr16:56457345:A:G	1.56858e-15	-2.00004	-0.474541
56457396	chr16:56457396:A:G	1.05005e-14	0.260805	-0.834134
56457459	chr16:56457459:A:G	4.35683e-15	-4.77919e-10	-1.453
56457479	chr16:56457479:G:A	4.84196e-15	-4.77919e-10	-1.34743
56457750	chr16:56457750:A:G	1.24202e-15	-1.99079	-0.717219
56457878	chr16:56457878:C:T	9.69011e-15	-4.77919e-10	-0.653643
56457881	chr16:56457881:C:T	7.7873e-16	-1.97015	-1.20469
56458007	chr16:56458007:A:G	5.0886e-14	-4.77919e-10	1.00484
56458241	chr16:56458241:T:C	8.89592e-15	-4.77919e-10	-0.739156
56459233	chr16:56459233:A:G	1.02676e-15	-1.93654	-0.961803
56459264	chr16:56459264:A:G	6.53374e-16	-1.98686	-1.3635
56459287	chr16:56459287:C:G	7.28867e-16	-1.99625	-1.24476
56459484	chr16:56459484:C:CAA	3.91625e-15	-1.55961	-8.47093e-10
56459661	chr16:56459661:C:T	6.87204e-16	-1.99257	-1.30731
56460159	chr16:56460159:C:T	2.48431e-15	-1.79067	-0.224086
56461489	chr16:56461489:T:C	1.24611e-14	-4.77919e-10	-0.402139
56461838	chr16:56461838:A:G	4.12613e-15	-1.50741	-8.47093e-10
56462069	chr16:56462069:G:A	1.07837e-14	-4.77919e-10	-0.546715
56462115	chr16:56462115:G:T	5.58038e-15	-0.183638	-1.02185
56464581	chr16:56464581:T:C	8.79596e-16	-1.64713	-1.40592
56464599	chr16:56464599:G:T	1.46287e-15	-1.80616	-0.738184
56464785	chr16:56464785:G:A	4.31957e-15	-4.77919e-10	-1.46159
56464800	chr16:56464800:G:A	9.9043e-16	-1.93137	-1.00299
56465216	chr16:56465216:T:A	5.39102e-15	-4.77919e-10	-1.24001
56465280	chr16:56465280:G:A	3.02835e-15	-1.81673	-8.47093e-10
56465446	chr16:56465446:C:T	2.28477e-14	-4.77919e-10	0.204103
56466007	chr16:56466007:A:G	5.92289e-15	-4.77919e-10	-1.14592
56466220	chr16:56466220:C:T	7.38996e-16	-1.99681	-1.2304
56466264	chr16:56466264:T:A	7.37692e-16	-2	-1.22897
56467512	chr16:56467512:C:T	4.25843e-15	-4.77919e-10	-1.47585
56467531	chr16:56467531:A:G	6.76475e-15	-4.77919e-10	-1.01302
56467647	chr16:56467647:A:G	5.90596e-16	-1.99396	-1.45741
56467894	chr16:56467894:C:T	7.8683e-16	-1.99673	-1.16777
56468159	chr16:56468159:T:C	4.26929e-15	-4.77919e-10	-1.4733
56468427	chr16:56468427:A:C	1.57361e-14	-4.77919e-10	-0.168788
56468619	chr16:56468619:A:G	9.92273e-16	-1.93664	-0.995863
56468795	chr16:56468795:C:A	7.38562e-15	-4.77919e-10	-0.925214
56469298	chr16:56469298:A:T	7.30396e-15	-4.77919e-10	-0.936331
56469366	chr16:56469366:T:TTTTGTATC	4.48911e-15	-4.77919e-10	-1.42309
56469369	chr16:56469369:T:A	4.48902e-15	-4.77919e-10	-1.42311
56469504	chr16:56469504:T:G	2.2372e-15	-1.99951	-0.120014
56469711	chr16:56469711:G:A	6.91932e-15	-4.77919e-10	-0.990431
56470099	chr16:56470099:G:C	6.01423e-14	-4.77919e-10	1.17197
56470241	chr16:56470241:A:G	7.09793e-16	-1.999	-1.26853
56470859	chr16:56470859:A:G	7.23717e-15	-4.77919e-10	-0.945518
56470908	chr16:56470908:C:T	5.3553e-15	-4.77919e-10	-1.24666
56471032	chr16:56471032:C:G	7.35147e-16	-1.9966	-1.23584
56471261	chr16:56471261:C:G	5.95272e-15	-4.77919e-10	-1.1409
56471573	chr16:56471573:G:A	2.97156e-15	-1.83566	-8.47093e-10
56471595	chr16:56471595:C:A	7.33706e-16	-1.99977	-1.23462
56471861	chr16:56471861:A:C	7.40535e-16	-1.87771	-1.34742
56471918	chr16:56471918:G:C	7.33111e-16	-1.99164	-1.24357
56472071	chr16:56472071:T:C	9.60521e-16	-1.93618	-1.02884
56472214	chr16:56472214:C:A	8.71711e-16	-1.58612	-1.47592
56472739	chr16:56472739:A:G	5.74419e-15	-4.77919e-10	-1.17656
56473033	chr16:56473033:C:T	6.49684e-14	-4.77919e-10	1.24915
56473131	chr16:56473131:C:T	9.65324e-16	-1.92537	-1.03467
56474070	chr16:56474070:C:T	9.89812e-16	-1.94743	-0.987557
56474396	chr16:56474396:C:T	1.03966e-15	-1.74303	-1.14282
56474417	chr16:56474417:C:T	9.85269e-16	-1.97342	-0.966174
56474853	chr16:56474853:G:A	4.39332e-15	-4.77919e-10	-1.44466
56474885	chr16:56474885:C:T	6.94597e-15	-4.77919e-10	-0.986587
56475255	chr16:56475255:C:G	1.10382e-15	-1.39616	-1.42981
56475799	chr16:56475799:A:G	2.87775e-15	-1.86774	-8.47093e-10
56476061	chr16:56476061:A:G	6.48535e-15	-4.77919e-10	-1.0552
56476689	chr16:56476689:C:T	2.09821e-15	-1.83355	-0.350109
56476749	chr16:56476749:AT:A	4.73818e-15	-4.77919e-10	-1.3691
56476767	chr16:56476767:G:GGTTTCACTTAGCATAAA	6.47049e-15	-4.77919e-10	-1.0575
56476853	chr16:56476853:G:A	2.01662e-14	-4.77919e-10	0.079261
56477033	chr16:56477033:G:A	1.31842e-15	-1.65737	-0.990946
56477114	chr16:56477114:A:G	8.00124e-16	-1.9959	-1.15183
56477131	chr16:56477131:A:G	4.91428e-15	-4.77919e-10	-1.3326
56477154	chr16:56477154:A:G	7.25557e-16	-1.99098	-1.25459
56477758	chr16:56477758:G:T	8.28298e-15	-4.77919e-10	-0.810546
56477824	chr16:56477824:T:C	2.80225e-15	-1.82397	-0.070359
56478024	chr16:56478024:T:G	9.55603e-16	-1.94461	-1.02555
56478099	chr16:56478099:C:T	2.61594e-15	-1.96312	-8.47093e-10
56478212	chr16:56478212:A:C	2.92866e-15	-1.8502	-8.47093e-10
56478857	chr16:56478857:A:G	6.96932e-16	-1.9958	-1.29001
56478882	chr16:56478882:T:C	1.09761e-13	-4.77919e-10	1.77356
56478965	chr16:56478965:A:G	9.43243e-15	-4.77919e-10	-0.680595
56479699	chr16:56479699:C:T	4.6123e-15	-4.77919e-10	-1.39602
56480003	chr16:56480003:G:A	2.06915e-14	-4.77919e-10	0.104975
56480571	chr16:56480571:A:G	1.57957e-14	-4.77919e-10	-0.165009
56480698	chr16:56480698:T:C	1.06941e-14	-4.77919e-10	-0.555059
56481747	chr16:56481747:G:A	9.21976e-16	-1.99755	-1.00844
56481781	chr16:56481781:A:G	7.98827e-15	-4.77919e-10	-0.846774
56482071	chr16:56482071:T:C	1.1108e-14	-4.77919e-10	-0.517079
56482795	chr16:56482795:T:C	4.93836e-15	-4.77919e-10	-1.32772
56484445	chr16:56484445:T:C	7.395e-15	-4.77919e-10	-0.923945
56485018	chr16:56485018:G:A	2.52055e-15	-2.00027	-8.47093e-10
56485185	chr16:56485185:A:G	2.35394e-15	-1.99547	-0.0731862
56485324	chr16:56485324:T:C	7.70759e-15	-4.77919e-10	-0.882543
56485511	chr16:56485511:T:C	8.27196e-16	-1.94942	-1.16504
56486490	chr16:56486490:C:A	4.29156e-15	-4.77919e-10	-1.4681
56486962	chr16:56486962:C:G	4.61757e-14	-4.77919e-10	0.907705
56487496	chr16:56487496:C:T	2.79167e-15	-1.89811	-8.47093e-10
56487609	chr16:56487609:A:G	1.00725e-15	-1.93885	-0.978676
56487760	chr16:56487760:T:C	2.86492e-15	-1.87221	-8.47093e-10
56487995	chr16:56487995:C:G	1.00415e-15	-1.9366	-0.98401
56488296	chr16:56488296:C:G	3.35027e-13	-4.77919e-10	2.88946
56488531	chr16:56488531:T:C	8.06643e-16	-1.85323	-1.28639
56488586	chr16:56488586:ACT:A	4.25791e-15	-4.77919e-10	-1.47597
56488603	chr16:56488603:G:A	4.6123e-15	-4.77919e-10	-1.39602
56488773	chr16:56488773:C:G	9.5287e-15	-4.77919e-10	-0.67044
56488829	chr16:56488829:T:C	1.19738e-13	-4.77919e-10	1.86056
56489355	chr16:56489355:T:A	1.33693e-14	-4.77919e-10	-0.331786
56489449	chr16:56489449:G:A	4.27919e-15	-4.77919e-10	-1.47098
56490005	chr16:56490005:T:TGG	6.88071e-16	-1.82653	-1.47208
56490007	chr16:56490007:C:G	6.98513e-16	-1.81171	-1.47184
56490150	chr16:56490150:A:AC	1.00006e-15	-1.73029	-1.19439
56490735	chr16:56490735:C:T	2.41425e-14	-4.77919e-10	0.259225
56490976	chr16:56490976:C:T	2.17904e-15	-1.85213	-0.293735
56491050	chr16:56491050:C:T	9.5287e-15	-4.77919e-10	-0.67044
56491119	chr16:56491119:G:A	4.32979e-15	-1.45923	-8.47093e-10
56491154	chr16:56491154:G:A	7.61957e-16	-1.99611	-1.2005
56491675	chr16:56491675:T:C	1.03591e-15	-1.8728	-1.01668
56492462	chr16:56492462:C:T	5.01292e-15	-4.77919e-10	-1.31273
56492569	chr16:56492569:G:A	7.31472e-16	-1.99128	-1.24616
56492779	chr16:56492779:G:A	7.43585e-16	-1.99335	-1.22767
56492956	chr16:56492956:A:G	2.5238e-15	-1.79264	-0.206344
56492957	chr16:56492957:A:C	2.50262e-15	-1.79989	-0.207521
56492962	chr16:56492962:A:G	2.51901e-15	-1.79336	-0.207521
56493271	chr16:56493271:A:C	4.24203e-15	-1.47971	-8.47093e-10
56493317	chr16:56493317:T:C	7.30582e-16	-1.9934	-1.24526
56493930	chr16:56493930:T:C	8.60889e-15	-4.77919e-10	-0.771953
56494257	chr16:56494257:C:T	7.70023e-16	-1.96588	-1.2202
56494285	chr16:56494285:A:G	4.26372e-15	-1.47461	-8.47093e-10
56494337	chr16:56494337:T:A	2.82098e-15	-1.88767	-8.47093e-10
56494662	chr16:56494662:G:A	6.91832e-15	-4.77919e-10	-0.990576
56494834	chr16:56494834:C:T	6.99778e-15	-4.77919e-10	-0.979156
56494957	chr16:56494957:G:A	2.58992e-15	-1.97312	-8.47093e-10
56495013	chr16:56495013:T:C	3.8712e-13	-4.77919e-10	3.03399
56495428	chr16:56495428:T:C	8.04679e-16	-1.9989	-1.14317
56495600	chr16:56495600:T:C	8.46429e-15	-4.77919e-10	-0.788892
56495802	chr16:56495802:A:G	8.9002e-16	-1.91844	-1.12282
56496465	chr16:56496465:A:G	8.16367e-16	-2.00029	-1.12735
56496838	chr16:56496838:G:A	1.2243e-14	-4.77919e-10	-0.419797
56498434	chr16:56498434:T:C	1.0546e-14	-4.77919e-10	-0.569002
56498694	chr16:56498694:C:G	4.74556e-15	-1.36754	-8.47093e-10
56499047	chr16:56499047:A:G	1.57324e-14	-4.77919e-10	-0.169028
56499794	chr16:56499794:G:A	8.11049e-15	-4.77919e-10	-0.83159
56499892	chr16:56499892:T:G	2.79478e-15	-1.89699	-8.47093e-10
56500300	chr16:56500300:T:G	1.17874e-15	-1.79136	-0.968942
56500554	chr16:56500554:G:T	4.51228e-15	-4.77919e-10	-1.41795
56501147	chr16:56501147:A:G	8.76096e-16	-1.58137	-1.47566
56501468	chr16:56501468:A:G	6.46317e-15	-4.77919e-10	-1.05863
56501598	chr16:56501598:A:G	4.60145e-15	-1.77872	0.380338
56501701	chr16:56501701:A:C	2.56483e-15	-1.81143	-0.171426
56502046	chr16:56502046:C:T	9.35998e-15	-4.77919e-10	-0.688305
56502168	chr16:56502168:C:T	1.0069e-15	-1.92752	-0.990353
56502582	chr16:56502582:G:A	7.59336e-16	-1.99956	-1.2005
56504656	chr16:56504656:A:C	7.46789e-16	-1.99908	-1.21764
56505096	chr16:56505096:C:T	6.48104e-15	-4.77919e-10	-1.05587
56505277	chr16:56505277:C:T	1.57361e-14	-4.77919e-10	-0.168788
56505434	chr16:56505434:T:C	1.46009e-14	-4.77919e-10	-0.243667
56506070	chr16:56506070:C:T	7.41061e-16	-1.99702	-1.2274
56506278	chr16:56506278:G:C	2.35113e-15	-1.85327	-0.216586
56507660	chr16:56507660:G:C	6.15093e-15	-4.77919e-10	-1.10815
56507754	chr16:56507754:G:A	8.35791e-15	-4.77919e-10	-0.80154
56508405	chr16:56508405:T:A	1.10917e-14	-4.77919e-10	-0.518555
56508768	chr16:56508768:C:T	1.07885e-14	-4.77919e-10	-0.546267
56509749	chr16:56509749:T:C	1.78317e-14	-4.77919e-10	-0.0437718
56510072	chr16:56510072:T:G	6.26329e-15	-4.77919e-10	-1.09004
56510310	chr16:56510310:C:G	6.7564e-15	-4.77919e-10	-1.01426
56511435	chr16:56511435:C:T	5.04564e-15	-4.77919e-10	-1.30622
56511748	chr16:56511748:C:T	5.38934e-15	-4.77919e-10	-1.24033
56512003	chr16:56512003:T:G	5.07224e-15	-4.77919e-10	-1.30097
56512516	chr16:56512516:TA:T	4.6408e-15	-4.77919e-10	-1.38986
56512945	chr16:56512945:G:A	4.27941e-15	-1.47093	-8.47093e-10
56513342	chr16:56513342:C:T	2.23171e-15	-1.78943	-0.33255
56514085	chr16:56514085:G:A	6.01423e-14	-4.77919e-10	1.17197
56514865	chr16:56514865:C:T	2.16759e-15	-1.68377	-0.46736
56515109	chr16:56515109:A:AT	1.12737e-15	-1.84789	-0.956974
56515980	chr16:56515980:T:A	7.64772e-16	-1.99459	-1.19833
56516117	chr16:56516117:A:G	4.24541e-15	-1.47891	-8.47093e-10
56516484	chr16:56516484:C:T	4.26385e-15	-4.77919e-10	-1.47458
56516499	chr16:56516499:G:C	1.06421e-15	-1.86342	-0.999095
56517519	chr16:56517519:C:G	3.35027e-13	-4.77919e-10	2.88946
56517991	chr16:56517991:A:G	7.05055e-15	-4.77919e-10	-0.971643
56518261	chr16:56518261:A:G	1.04464e-15	-1.92915	-0.951921
56518768	chr16:56518768:A:G	1.38933e-15	-1.66192	-0.93401
56518907	chr16:56518907:G:A	7.29367e-16	-1.99997	-1.24035
56518914	chr16:56518914:G:GTA	6.38042e-15	-4.77919e-10	-1.07152
56518974	chr16:56518974:G:T	6.18937e-15	-4.77919e-10	-1.10192
56519377	chr16:56519377:G:A	1.47035e-15	-1.77201	-0.767234
56519551	chr16:56519551:CA:C	7.55255e-15	-4.77919e-10	-0.902864
56519902	chr16:56519902:A:G	9.98627e-16	-1.93706	-0.989067
56519904	chr16:56519904:A:C	9.839e-16	-1.94322	-0.997759
56520180	chr16:56520180:G:C	7.69687e-16	-1.99836	-1.18816
56520206	chr16:56520206:T:C	9.93144e-16	-1.95431	-0.977316
56520207	chr16:56520207:A:G	5.05733e-15	-4.77919e-10	-1.30391
56520797	chr16:56520797:G:A	1.43118e-15	-1.74598	-0.82027
56520875	chr16:56520875:G:C	1.42002e-15	-1.78352	-0.790555
56521017	chr16:56521017:G:A	1.11556e-14	-4.77919e-10	-0.512809
56521064	chr16:56521064:G:A	2.62933e-15	-1.95802	-8.47093e-10
56521086	chr16:56521086:C:T	4.28068e-15	-4.77919e-10	-1.47064
56521097	chr16:56521097:C:T	8.35031e-16	-1.9611	-1.14393
56521634	chr16:56521634:C:T	7.55733e-15	-4.77919e-10	-0.902231
56521876	chr16:56521876:T:A	1.10181e-15	-1.56819	-1.2596
56522353	chr16:56522353:T:C	8.37507e-15	-4.77919e-10	-0.799489
56522528	chr16:56522528:C:T	8.23703e-15	-4.77919e-10	-0.816109
56522621	chr16:56522621:A:T	8.60263e-15	-4.77919e-10	-0.772681
56522811	chr16:56522811:A:T	4.37213e-15	-4.77919e-10	-1.4495
56522937	chr16:56522937:A:C	4.58274e-14	-4.77919e-10	0.900133
56523048	chr16:56523048:A:G	7.89649e-15	-4.77919e-10	-0.85833
56523101	chr16:56523101:C:T	4.3802e-15	-4.77919e-10	-1.44765
56523350	chr16:56523350:G:A	5.58662e-15	-4.77919e-10	-1.20437
56523390	chr16:56523390:C:T	4.04808e-14	-4.77919e-10	0.776078
56524269	chr16:56524269:G:T	7.85209e-16	-1.96807	-1.19848
56524408	chr16:56524408:C:T	6.63751e-15	-4.77919e-10	-1.03201
56524446	chr16:56524446:A:G	7.22629e-15	-4.77919e-10	-0.947023
56524845	chr16:56524845:C:T	7.3066e-15	-4.77919e-10	-0.935971
56524996	chr16:56524996:C:T	7.28095e-15	-4.77919e-10	-0.939488
56525086	chr16:56525086:G:A	5.38613e-15	-4.77919e-10	-1.24092
56525167	chr16:56525167:G:A	1.0993e-14	-4.77919e-10	-0.527487
56525498	chr16:56525498:A:T	7.47044e-15	-4.77919e-10	-0.913794
56525552	chr16:56525552:G:A	9.92332e-16	-1.76392	-1.16852
56525553	chr16:56525553:G:A	1.1395e-15	-1.8207	-0.973452
56525911	chr16:56525911:C:T	9.8611e-15	-4.77919e-10	-0.636151
56526069	chr16:56526069:C:T	9.14143e-16	-1.91394	-1.10058
56526276	chr16:56526276:A:G	6.73701e-15	-4.77919e-10	-1.01713
56526651	chr16:56526651:C:A	4.29934e-15	-4.77919e-10	-1.46629
56526794	chr16:56526794:G:A	1.18047e-15	-1.42177	-1.33707
56527127	chr16:56527127:C:T	3.25266e-15	-1.74528	-8.47093e-10
56527414	chr16:56527414:A:G	2.62696e-15	-1.95892	-8.47093e-10
56527945	chr16:56527945:T:C	9.4412e-16	-1.50883	-1.47342
56528072	chr16:56528072:A:C	9.96575e-16	-1.54223	-1.38595
56528436	chr16:56528436:C:T	9.74471e-15	-4.77919e-10	-0.648024
56528558	chr16:56528558:A:G	2.86361e-15	-1.87267	-8.47093e-10
56528710	chr16:56528710:C:T	6.63846e-15	-4.77919e-10	-1.03187
56528781	chr16:56528781:T:C	2.54472e-15	-1.99073	-8.47093e-10
56529033	chr16:56529033:A:T	5.53902e-15	-4.77919e-10	-1.21293
56529149	chr16:56529149:T:G	1.02993e-15	-1.47128	-1.42398
56529855	chr16:56529855:G:T	1.01678e-15	-1.85377	-1.05433
56529886	chr16:56529886:T:C	6.67724e-15	-4.77919e-10	-1.02604
56530055	chr16:56530055:G:A	1.46099e-15	-1.91798	-0.627655
56530071	chr16:56530071:T:TTTTGA	4.37256e-15	-4.77919e-10	-1.4494
56530105	chr16:56530105:A:G	6.88112e-15	-4.77919e-10	-0.995967
56530297	chr16:56530297:G:A	6.32261e-15	-4.77919e-10	-1.08062
56530474	chr16:56530474:G:A	6.29517e-16	-1.98579	-1.40176
56530496	chr16:56530496:A:G	6.41012e-16	-1.93601	-1.43345
56530733	chr16:56530733:G:A	8.98142e-15	-4.77919e-10	-0.729591
56531032	chr16:56531032:C:A	1.37394e-15	-1.21935	-1.38771
56531729	chr16:56531729:TTTTG:T	4.53624e-15	-4.77919e-10	-1.41265
56531965	chr16:56531965:C:T	6.94603e-16	-1.95433	-1.33484
56531975	chr16:56531975:T:C	7.78237e-16	-1.88385	-1.29163
56532299	chr16:56532299:G:T	9.43946e-15	-4.77919e-10	-0.679849
56532517	chr16:56532517:C:T	8.73249e-16	-1.71241	-1.34788
56532540	chr16:56532540:G:A	6.78952e-15	-1.00937	-8.47093e-10
56532708	chr16:56532708:G:A	1.00182e-15	-1.90757	-1.01536
56533192	chr16:56533192:A:C	8.70831e-16	-1.71103	-1.35202
56533779	chr16:56533779:T:C	4.50055e-15	-4.77919e-10	-1.42055
56534172	chr16:56534172:G:C	6.29771e-16	-1.91147	-1.47568
56534600	chr16:56534600:C:G	1.17063e-15	-1.40951	-1.3577
56535016	chr16:56535016:T:C	7.74028e-16	-1.89739	-1.2835
56535068	chr16:56535068:G:A	1.20439e-15	-1.40762	-1.33116
56535076	chr16:56535076:C:T	5.98794e-16	-2.00022	-1.43736
56536135	chr16:56536135:C:T	3.54917e-15	-1.65804	-8.47093e-10
56536393	chr16:56536393:C:T	4.27455e-15	-4.77919e-10	-1.47207
56536422	chr16:56536422:C:G	2.73755e-15	-1.91768	-8.47093e-10
56536459	chr16:56536459:G:A	4.39352e-15	-4.77919e-10	-1.44462
56536582	chr16:56536582:T:C	3.81883e-14	-4.77919e-10	0.71778
56536685	chr16:56536685:A:C	1.04735e-15	-1.55254	-1.32595
56537359	chr16:56537359:A:G	1.04137e-15	-1.52971	-1.3545
56537502	chr16:56537502:C:T	1.05311e-15	-1.52334	-1.34966
56537697	chr16:56537697:G:A	4.39827e-15	-4.77919e-10	-1.44354
56537740	chr16:56537740:G:A	2.66125e-15	-1.94595	-8.47093e-10
56537794	chr16:56537794:C:T	5.77876e-16	-1.99728	-1.47587
56537881	chr16:56537881:A:G	9.97946e-16	-1.64272	-1.28408
56538062	chr16:56538062:C:T	1.12342e-15	-1.48981	-1.31856
56538128	chr16:56538128:C:T	1.18313e-15	-1.51516	-1.24142
56538174	chr16:56538174:G:A	1.00404e-15	-1.8107	-1.11002
56538472	chr16:56538472:G:T	1.10562e-14	-4.77919e-10	-0.521755
56538543	chr16:56538543:G:A	1.75608e-14	-4.77919e-10	-0.0590774
56538683	chr16:56538683:AAG:A	5.45831e-15	-4.77919e-10	-1.22761
56538768	chr16:56538768:C:A	4.84535e-15	-4.77919e-10	-1.34673
56538789	chr16:56538789:A:G	9.54322e-16	-1.60191	-1.36959
56539385	chr16:56539385:G:T	9.19865e-16	-1.98143	-1.02684
56539390	chr16:56539390:A:G	7.16481e-15	-4.77919e-10	-0.955567
56539486	chr16:56539486:G:A	7.48477e-15	-4.77919e-10	-0.911878
56539783	chr16:56539783:C:T	2.50976e-15	-1.47578	-0.528779
56540174	chr16:56540174:C:T	1.03856e-14	-4.77919e-10	-0.584329
56540306	chr16:56540306:G:A	9.31425e-16	-1.98554	-1.01025
56540516	chr16:56540516:C:A	9.66894e-16	-1.49233	-1.46609
56540665	chr16:56540665:T:C	5.86153e-16	-2.00003	-1.45889
56540881	chr16:56540881:G:A	4.28747e-15	-4.77919e-10	-1.46905
56540916	chr16:56540916:G:A	1.30952e-15	-1.76245	-0.892638
56540947	chr16:56540947:A:G	6.63041e-16	-2.00014	-1.33553
56541059	chr16:56541059:C:T	6.17081e-16	-1.94537	-1.46213
56541084	chr16:56541084:C:T	7.24197e-16	-1.99342	-1.25403
56541150	chr16:56541150:G:T	5.86468e-16	-1.98436	-1.47403
56541326	chr16:56541326:A:G	1.29032e-15	-1.99746	-0.672395
56541378	chr16:56541378:C:T	5.82544e-16	-1.98953	-1.47557
56541410	chr16:56541410:C:G	5.85373e-16	-1.984	-1.47625
56541508	chr16:56541508:G:C	1.38483e-15	-1.44497	-1.15421
56541536	chr16:56541536:C:T	9.98157e-16	-1.4676	-1.45899
56541771	chr16:56541771:A:G	1.00811e-14	-4.77919e-10	-0.614081
56541789	chr16:56541789:T:C	8.40225e-16	-1.64597	-1.45287
56541799	chr16:56541799:T:G	8.65204e-16	-1.91785	-1.15169
56541805	chr16:56541805:A:G	8.3677e-16	-1.91429	-1.18866
56542041	chr16:56542041:A:G	4.34725e-15	-4.77919e-10	-1.45521
56542079	chr16:56542079:T:C	4.80593e-15	-1.99729	0.642389
56542116	chr16:56542116:T:G	8.75959e-16	-1.96887	-1.08831
56542147	chr16:56542147:T:C	7.56716e-16	-1.90669	-1.29683
56542157	chr16:56542157:T:C	1.12928e-15	-1.49981	-1.30336
56542367	chr16:56542367:C:A	5.85931e-16	-1.99935	-1.45995
56542441	chr16:56542441:C:A	2.74084e-15	-1.91648	-8.47093e-10
56542478	chr16:56542478:C:T	9.82258e-16	-1.92562	-1.01703
56542533	chr16:56542533:G:A	6.37319e-16	-1.99862	-1.37662
56542626	chr16:56542626:A:G	8.10233e-16	-1.7876	-1.34758
56542643	chr16:56542643:T:C	1.34919e-15	-1.38952	-1.23572
56542648	chr16:56542648:C:A	9.41784e-16	-1.97817	-1.00655
56542656	chr16:56542656:C:T	1.80443e-15	-1.89953	-0.434971
56542738	chr16:56542738:G:A	8.45297e-16	-1.89252	-1.20029
56542774	chr16:56542774:T:C	2.64036e-15	-1.95383	-8.47093e-10
56542851	chr16:56542851:T:C	8.81532e-16	-1.9969	-1.05394
56542981	chr16:56542981:G:A	2.54141e-15	-1.99203	-8.47093e-10
56542985	chr16:56542985:A:T	1.36894e-15	-1.66568	-0.945029
56542987	chr16:56542987:C:G	8.43404e-16	-1.84474	-1.25032
56542991	chr16:56542991:A:G	4.40794e-15	-4.77919e-10	-1.44134
56543026	chr16:56543026:C:T	1.05905e-15	-1.98887	-0.878501
56543031	chr16:56543031:G:A	1.05056e-15	-1.98614	-0.889292
56543052	chr16:56543052:T:C	1.33562e-15	-1.59945	-1.03591
56543064	chr16:56543064:A:G	3.31616e-15	-1.57518	-0.150766
56543165	chr16:56543165:C:T	9.93003e-15	-4.77919e-10	-0.629185
56543461	chr16:56543461:G:T	6.17789e-15	-4.77919e-10	-1.10377
56543568	chr16:56543568:C:T	4.27813e-15	-4.77919e-10	-1.47123
56543705	chr16:56543705:AAAC:A	8.59655e-15	-0.773388	-8.47093e-10
56543742	chr16:56543742:A:AGAAG	4.2917e-15	-4.77919e-10	-1.46807
56543802	chr16:56543802:A:C	2.74516e-15	-1.91491	-8.47093e-10
56543850	chr16:56543850:G:A	4.92367e-15	-4.77919e-10	-1.33069
56544206	chr16:56544206:G:A	8.14187e-16	-1.98133	-1.14898
56544210	chr16:56544210:T:C	5.10026e-15	-4.77919e-10	-1.29546
56544380	chr16:56544380:T:C	1.37868e-15	-1.16096	-1.44266
56544474	chr16:56544474:T:C	1.11739e-15	-1.34472	-1.46903
56544775	chr16:56544775:G:A	1.99819e-15	-1.15258	-1.07992
56544837	chr16:56544837:T:A	8.40648e-16	-1.9265	-1.17184
56544951	chr16:56544951:G:A	4.26027e-15	-4.77919e-10	-1.47542
56545252	chr16:56545252:A:G	4.2807e-15	-4.77919e-10	-1.47063
56545626	chr16:56545626:C:T	5.8167e-15	-4.77919e-10	-1.16402
56546049	chr16:56546049:G:T	6.58795e-16	-1.94508	-1.39702
56546140	chr16:56546140:C:T	6.93883e-15	-4.77919e-10	-0.987616
56546261	chr16:56546261:G:A	5.82796e-15	-4.77919e-10	-1.16208
56546288	chr16:56546288:T:C	5.36358e-15	-4.77919e-10	-1.24512
56546518	chr16:56546518:A:T	8.98723e-16	-1.99248	-1.03905
56546663	chr16:56546663:C:G	1.10361e-15	-2.00016	-0.826002
56546859	chr16:56546859:C:T	5.00461e-15	-4.77919e-10	-1.31439
56546870	chr16:56546870:G:A	4.56173e-15	-0.355932	-1.05111
56546920	chr16:56546920:T:C	4.52297e-15	-4.77919e-10	-1.41558
56547133	chr16:56547133:T:C	3.50863e-15	-1.66952	-8.47093e-10
56547310	chr16:56547310:C:T	5.12372e-15	-0.273607	-1.01726
56547844	chr16:56547844:A:G	8.02888e-16	-1.80082	-1.34347
56547983	chr16:56547983:G:C	6.04895e-15	-4.77919e-10	-1.12486
56548038	chr16:56548038:G:A	5.9478e-15	-4.77919e-10	-1.14173
56548153	chr16:56548153:G:T	4.35013e-15	-4.77919e-10	-1.45454
56548308	chr16:56548308:G:A	1.09069e-15	-1.72485	-1.11309
56548312	chr16:56548312:G:T	7.63094e-16	-1.8084	-1.38672
56548375	chr16:56548375:C:T	5.95242e-16	-1.99351	-1.45002
56548495	chr16:56548495:G:A	4.78003e-15	-4.77919e-10	-1.3603
56548501	chr16:56548501:C:T	1.61838e-15	-1.01511	-1.42821
56548552	chr16:56548552:G:A	5.29179e-15	-4.77919e-10	-1.25859
56549130	chr16:56549130:A:G	1.35804e-15	-1.18896	-1.42975
56549143	chr16:56549143:C:T	8.46243e-16	-1.62998	-1.46172
56549272	chr16:56549272:C:A	4.57421e-15	-4.77919e-10	-1.40432
56549571	chr16:56549571:C:T	4.7102e-15	-1.37502	-8.47093e-10
56549669	chr16:56549669:T:A	1.47062e-15	-1.18076	-1.3583
56549814	chr16:56549814:C:T	6.32617e-16	-1.98845	-1.39419
56549935	chr16:56549935:A:G	3.46591e-14	-4.77919e-10	0.620812
56550226	chr16:56550226:C:T	4.48095e-15	-4.77919e-10	-1.42491
56550621	chr16:56550621:G:A	2.82909e-15	-0.413225	-1.47157
56550785	chr16:56550785:G:A	5.80871e-15	-0.19047	-0.97492
56550942	chr16:56550942:C:T	4.39779e-15	-4.77919e-10	-1.44365
56551285	chr16:56551285:T:C	3.42028e-14	-4.77919e-10	0.60756
56551293	chr16:56551293:G:A	9.08528e-15	-1.1683	0.450207
56551421	chr16:56551421:T:C	4.30194e-15	-4.77919e-10	-1.46568
56551581	chr16:56551581:C:A	4.21111e-15	-0.405791	-1.08123
56551818	chr16:56551818:G:A	2.56569e-15	-0.888424	-1.0941
56552010	chr16:56552010:A:G	6.38475e-16	-1.96114	-1.41228
56552364	chr16:56552364:G:A	6.06398e-16	-1.9785	-1.44647
56552776	chr16:56552776:T:A	9.90083e-16	-1.88079	-1.05393
56552815	chr16:56552815:C:T	4.44461e-15	-4.77919e-10	-1.43306
56553150	chr16:56553150:T:C	8.95828e-16	-1.8933	-1.14145
56553345	chr16:56553345:C:T	6.09791e-15	-4.77919e-10	-1.1168
56553404	chr16:56553404:A:G	4.27604e-15	-4.77919e-10	-1.47172
56553813	chr16:56553813:A:T	3.34378e-15	-1.35743	-0.360212
56553924	chr16:56553924:G:A	5.89414e-16	-2.00002	-1.45335
56553995	chr16:56553995:C:T	1.09516e-14	-4.77919e-10	-0.531262
56554140	chr16:56554140:T:C	6.12318e-16	-1.9736	-1.44165
56554147	chr16:56554147:T:C	4.58851e-15	-4.77919e-10	-1.40119
56554339	chr16:56554339:A:G	8.92514e-16	-1.60816	-1.4303
56554425	chr16:56554425:CAGAT:C	8.00421e-16	-1.92465	-1.22272
56554505	chr16:56554505:C:T	4.37013e-15	-4.77919e-10	-1.44995
56554558	chr16:56554558:T:A	4.33778e-15	-0.921119	-0.536267
56554569	chr16:56554569:A:G	2.27524e-15	-0.62641	-1.47625
56554593	chr16:56554593:T:C	2.14155e-14	0.139365	-8.47093e-10
56555456	chr16:56555456:T:C	8.22876e-15	-4.77919e-10	-0.817113
56555875	chr16:56555875:T:G	2.47357e-15	-1.4978	-0.521283
56555916	chr16:56555916:G:A	2.239e-15	-1.49313	-0.625589
56555947	chr16:56555947:G:A	2.70953e-15	-1.97003	0.0420516
56556047	chr16:56556047:G:A	5.96124e-15	-4.77919e-10	-1.13947
56556050	chr16:56556050:G:T	4.77334e-15	-4.77919e-10	-1.3617
56556136	chr16:56556136:C:A	4.28304e-15	-4.77919e-10	-1.47009
56556711	chr16:56556711:G:A	1.46801e-14	-0.238259	-8.47093e-10
56557027	chr16:56557027:A:T	2.64481e-14	0.754321	-0.403885
56557824	chr16:56557824:T:C	6.26745e-16	-1.92745	-1.46451
56559072	chr16:56559072:A:G	8.08115e-16	-1.84874	-1.28906
56559199	chr16:56559199:G:A	4.19565e-15	-1.4907	-8.47093e-10
56559834	chr16:56559834:C:T	9.09709e-16	-1.5556	-1.46378
56559839	chr16:56559839:G:A	1.22135e-15	-1.4858	-1.239
56559846	chr16:56559846:C:T	4.66579e-15	-0.0869574	-1.29753
56559879	chr16:56559879:C:T	6.10504e-16	-1.94914	-1.46908
56559998	chr16:56559998:AG:A	6.2316e-16	-1.99065	-1.40705
56560685	chr16:56560685:G:T	6.30185e-15	-4.77919e-10	-1.08391
56560753	chr16:56560753:T:C	6.28502e-15	-4.77919e-10	-1.08658
56560783	chr16:56560783:T:C	4.92327e-15	-4.77919e-10	-1.33077
56561068	chr16:56561068:C:A	1.28155e-15	-1.98633	-0.690356
56561309	chr16:56561309:A:G	1.24348e-14	-0.404253	-8.47093e-10
56561457	chr16:56561457:T:TG	6.12161e-14	-4.77919e-10	1.18966
56562231	chr16:56562231:G:A	1.28479e-13	-4.77919e-10	1.93102
56562243	chr16:56562243:G:T	8.4875e-16	-1.99926	-1.08948
56562481	chr16:56562481:C:T	1.35439e-15	-1.99127	-0.630125
56562495	chr16:56562495:T:C	6.01994e-16	-2.00003	-1.43223
56562815	chr16:56562815:T:C	4.99522e-15	-0.296985	-1.01928
56562833	chr16:56562833:G:C	4.59663e-15	-4.77919e-10	-1.39943
56562900	chr16:56562900:C:T	6.71172e-15	-0.728066	-0.292828
56563143	chr16:56563143:G:A	4.3129e-15	-4.77919e-10	-1.46314
56563207	chr16:56563207:C:T	7.49925e-15	-4.77919e-10	-0.909946
56563303	chr16:56563303:T:A	7.73553e-16	-1.86583	-1.31568
56563362	chr16:56563362:A:G	1.14779e-15	-1.77449	-1.01242
56563438	chr16:56563438:G:A	2.36536e-15	-1.63732	-0.426501
56563515	chr16:56563515:G:A	1.521e-15	-1.96484	-0.540545
56563529	chr16:56563529:C:T	4.29541e-15	-4.77919e-10	-1.4672
56563571	chr16:56563571:C:T	7.2723e-15	-1.87049	0.929817
56563694	chr16:56563694:C:A	8.85713e-16	-1.99052	-1.05559
56563724	chr16:56563724:G:T	1.40774e-15	-1.70605	-0.876716
56563896	chr16:56563896:A:G	1.86179e-14	-4.77919e-10	-0.000624183
56564342	chr16:56564342:G:A	6.61689e-15	0.35669	-1.39181
56564992	chr16:56564992:G:A	1.53853e-15	-1.52654	-0.96738
56565309	chr16:56565309:C:G	2.98948e-15	-1.71247	-0.117184
56565860	chr16:56565860:T:A	6.67463e-15	-4.77919e-10	-1.02643
56565885	chr16:56565885:G:A	2.83889e-15	-0.842217	-1.03912
56566568	chr16:56566568:G:A	6.20588e-16	-1.93309	-1.46874
56567186	chr16:56567186:G:T	2.13123e-15	-0.702333	-1.46572
56567808	chr16:56567808:A:G	1.1051e-15	-1.39018	-1.43464
56567810	chr16:56567810:T:C	1.83813e-15	-1.34471	-0.971285
56567921	chr16:56567921:G:A	1.74045e-15	-0.986188	-1.38442
56567922	chr16:56567922:G:C	1.74766e-15	-0.982052	-1.38442
56568363	chr16:56568363:A:G	1.19812e-14	-4.77919e-10	-0.44141
56568440	chr16:56568440:T:C	1.98405e-15	-1.16741	-1.0722
56568571	chr16:56568571:A:G	4.43434e-15	-4.77919e-10	-1.43537
56568624	chr16:56568624:C:T	4.28241e-15	-4.77919e-10	-1.47023
56568699	chr16:56568699:C:T	4.47471e-15	-4.77919e-10	-1.42631
56568704	chr16:56568704:T:C	2.01923e-15	-1.16824	-1.05379
56568759	chr16:56568759:C:T	1.2341e-13	1.46163	0.429128
56568886	chr16:56568886:G:A	1.32607e-15	-1.18334	-1.45919
56569000	chr16:56569000:C:T	1.0197e-13	-4.77919e-10	1.69993
56569260	chr16:56569260:T:A	5.81904e-15	-4.77919e-10	-1.16361
56569326	chr16:56569326:C:T	2.92564e-15	-1.84339	-0.00784647
56569715	chr16:56569715:G:A	1.00329e-13	-4.77919e-10	1.6837
56569877	chr16:56569877:G:A	4.52793e-15	-4.77919e-10	-1.41448
56570096	chr16:56570096:G:A	1.24443e-14	0.455288	-0.858776
56570305	chr16:56570305:T:C	4.6484e-15	-4.77919e-10	-1.38823
56570418	chr16:56570418:G:A	1.74827e-15	-0.891941	-1.47418
56570691	chr16:56570691:C:T	4.35212e-15	-0.0431937	-1.41089
56570869	chr16:56570869:C:T	6.40391e-16	-1.91986	-1.45056
56570913	chr16:56570913:T:C	6.46846e-16	-1.93533	-1.42507
56570988	chr16:56570988:G:A	6.67463e-15	-4.77919e-10	-1.02643
56571028	chr16:56571028:G:T	6.84219e-16	-1.91437	-1.38985
56571191	chr16:56571191:A:T	1.44368e-15	-1.09514	-1.46241
56571252	chr16:56571252:C:T	9.81306e-15	-0.641035	-8.47093e-10
56571638	chr16:56571638:C:T	1.44104e-15	-1.11191	-1.44747
56571673	chr16:56571673:A:G	4.38486e-15	-4.77919e-10	-1.44659
56571743	chr16:56571743:T:C	5.45735e-15	-1.22778	-8.47093e-10
56571824	chr16:56571824:T:C	6.64193e-16	-2.00016	-1.33377
56572226	chr16:56572226:T:C	5.14673e-13	2.11839	1.20039
56572322	chr16:56572322:C:T	9.69069e-14	-4.77919e-10	1.649
56572444	chr16:56572444:C:A	4.4537e-15	-4.77919e-10	-1.43101
56572774	chr16:56572774:A:C	9.63153e-14	-4.77919e-10	1.64288
56572775	chr16:56572775:G:A	9.63153e-14	-4.77919e-10	1.64288
56572801	chr16:56572801:G:A	1.41183e-13	1.88557	0.139738
56572868	chr16:56572868:G:A	2.45315e-15	-1.56808	-0.459294
56573091	chr16:56573091:A:G	9.80786e-16	-1.48939	-1.45476
56573105	chr16:56573105:A:G	2.58807e-15	-1.97384	-8.47093e-10
56573566	chr16:56573566:C:A	9.48855e-15	-0.674662	-8.47093e-10
56573582	chr16:56573582:G:C	5.46419e-15	0.199057	-1.42559
56573788	chr16:56573788:T:C	5.39673e-14	-4.77919e-10	1.06363
56574138	chr16:56574138:C:T	1.48369e-14	0.516172	-0.743803
56574228	chr16:56574228:A:C	7.89992e-15	-4.77919e-10	-0.857896
56574431	chr16:56574431:G:A	1.12088e-14	-1.90871	1.40066
56575222	chr16:56575222:G:T	5.08717e-15	-4.77919e-10	-1.29803
56575957	chr16:56575957:C:T	1.5883e-14	0.555054	-0.714551
56576463	chr16:56576463:T:A	1.19258e-15	-1.61333	-1.1353
56576549	chr16:56576549:A:G	4.29821e-15	-4.77919e-10	-1.46655
56576556	chr16:56576556:C:T	2.22804e-15	-0.657473	-1.46615
56577000	chr16:56577000:C:T	1.46427e-14	-4.77919e-10	-0.240804
56577214	chr16:56577214:T:G	6.72187e-14	-4.77919e-10	1.2832
56577347	chr16:56577347:T:A	6.68371e-14	-4.77919e-10	1.27751
56577359	chr16:56577359:A:G	1.18893e-14	-0.449108	-8.47093e-10
56577667	chr16:56577667:G:T	6.40292e-15	-4.77919e-10	-1.06799
56577743	chr16:56577743:C:T	3.16297e-15	-1.77324	-8.47093e-10
56577891	chr16:56577891:G:A	1.30485e-13	1.77061	0.175893
56577940	chr16:56577940:G:A	1.53128e-15	-1.06132	-1.43732
56577972	chr16:56577972:G:T	7.14608e-15	-4.77919e-10	-0.958184
56577991	chr16:56577991:ACT:A	2.63478e-15	-0.671928	-1.28402
56578100	chr16:56578100:C:T	9.62888e-16	-1.50316	-1.4594
56578188	chr16:56578188:A:G	6.80734e-16	-1.9408	-1.36853
56578472	chr16:56578472:T:C	1.50012e-15	-1.15438	-1.36482
56578635	chr16:56578635:T:A	3.67743e-15	-1.62253	-8.47093e-10
56578685	chr16:56578685:G:A	2.57936e-15	-0.505177	-1.47203
56578790	chr16:56578790:C:T	1.40914e-13	2.11547	-0.0920733
56578891	chr16:56578891:A:T	1.03477e-14	-0.587989	-8.47093e-10
56579059	chr16:56579059:TGAG:T	1.06091e-14	-0.563032	-8.47093e-10
56579173	chr16:56579173:A:G	7.05502e-15	-4.77919e-10	-0.971009
56579204	chr16:56579204:T:A	7.05075e-16	-1.8917	-1.3825
56579578	chr16:56579578:A:G	2.52648e-15	-0.57873	-1.41919
56579659	chr16:56579659:C:A	1.15945e-14	-1.91857	1.44436
56580331	chr16:56580331:A:T	1.24596e-14	-0.402256	-8.47093e-10
56580608	chr16:56580608:T:C	1.02904e-14	-1.85691	1.26337
56580649	chr16:56580649:T:C	3.94864e-15	-1.55138	-8.47093e-10
56580766	chr16:56580766:T:C	8.44935e-14	-4.77919e-10	1.51193
56581023	chr16:56581023:C:T	1.48954e-14	-4.77919e-10	-0.223699
56581323	chr16:56581323:C:T	8.58719e-15	0.0927058	-0.867183
56581499	chr16:56581499:C:G	4.25781e-15	-4.77919e-10	-1.47599
56581636	chr16:56581636:C:G	1.87834e-14	-4.77919e-10	0.00822688
56581864	chr16:56581864:T:C	2.63044e-15	-1.9576	-8.47093e-10
56581997	chr16:56581997:G:A	1.05817e-15	-1.90051	-0.967698
56582250	chr16:56582250:C:A	1.66109e-13	-4.77919e-10	2.1879
56582359	chr16:56582359:A:G	1.98604e-15	-1.85219	-0.386411
56582786	chr16:56582786:T:C	8.44133e-16	-1.98146	-1.11273
56583035	chr16:56583035:C:T	7.0317e-15	-4.77919e-10	-0.97432
56583459	chr16:56583459:G:A	1.42867e-14	-4.77919e-10	-0.265417
56583505	chr16:56583505:A:G	7.76813e-16	-1.98634	-1.19097
56583687	chr16:56583687:A:C	4.47298e-15	-4.77919e-10	-1.42669
56584031	chr16:56584031:C:T	4.56553e-15	-4.77919e-10	-1.40621
56584487	chr16:56584487:A:G	1.31207e-15	-1.18178	-1.47136
56584576	chr16:56584576:C:T	6.80515e-15	0.183805	-1.19087
56584651	chr16:56584651:TA:T	1.38495e-15	-1.21211	-1.38698
56584749	chr16:56584749:C:T	2.52047e-15	-2.0003	-8.47093e-10
56585156	chr16:56585156:T:G	1.55838e-15	-1.00914	-1.47196
56585599	chr16:56585599:C:T	3.8888e-15	-1.56665	-8.47093e-10
56586060	chr16:56586060:C:T	1.70825e-15	-1.09346	-1.29582
56586136	chr16:56586136:T:A	6.66288e-16	-1.87071	-1.46008
56586201	chr16:56586201:T:C	9.95036e-15	-4.77919e-10	-0.62714
56586377	chr16:56586377:G:A	4.37696e-15	-4.77919e-10	-1.44839
56586516	chr16:56586516:C:T	7.17064e-16	-1.78175	-1.47559
56586651	chr16:56586651:T:C	1.31236e-15	-1.21439	-1.43853
56587028	chr16:56587028:A:T	1.82316e-15	-1.33479	-0.989388
56587455	chr16:56587455:C:T	2.52015e-15	-0.530423	-1.47001
56587694	chr16:56587694:T:C	3.97755e-15	-1.29892	-0.245159
56588193	chr16:56588193:C:T	1.12504e-15	-1.52848	-1.27845
56588230	chr16:56588230:C:T	3.47079e-15	-1.68037	-8.47093e-10
56588409	chr16:56588409:G:A	7.83253e-16	-1.74364	-1.42541
56588614	chr16:56588614:G:A	1.32217e-14	-4.77919e-10	-0.342889
56588777	chr16:56588777:T:C	1.19503e-15	-1.79845	-0.948128
56589024	chr16:56589024:C:T	1.61291e-14	-4.77919e-10	-0.144126
56589279	chr16:56589279:C:T	1.14197e-15	-1.35728	-1.43471
56589332	chr16:56589332:C:T	1.05311e-14	-4.77919e-10	-0.570418
56589732	chr16:56589732:C:A	4.30277e-15	-4.77919e-10	-1.46549
56590120	chr16:56590120:G:A	3.52412e-15	-1.66512	-8.47093e-10
56590312	chr16:56590312:G:C	2.24806e-15	-1.17094	-0.943736
56590466	chr16:56590466:C:A	1.32356e-14	-4.77919e-10	-0.34184
56590531	chr16:56590531:A:C	5.92244e-16	-1.99591	-1.45267
56590564	chr16:56590564:G:C	5.80998e-16	-1.99151	-1.47625
56590622	chr16:56590622:T:A	1.18874e-15	-1.98663	-0.765227
56590999	chr16:56590999:G:T	1.16865e-14	-4.77919e-10	-0.466312
56591113	chr16:56591113:G:C	5.03015e-15	-4.77919e-10	-1.3093
56591892	chr16:56591892:T:A	5.04431e-15	-4.77919e-10	-1.30649
56592857	chr16:56592857:A:G	4.22118e-15	-0.943798	-0.540836
56592890	chr16:56592890:C:T	1.0049e-14	-4.77919e-10	-0.617276
56592974	chr16:56592974:T:A	7.17511e-16	-1.91396	-1.34276
56592984	chr16:56592984:A:G	7.1718e-16	-1.90984	-1.34733
56593154	chr16:56593154:A:G	1.0593e-14	-4.77919e-10	-0.564553
56593350	chr16:56593350:A:G	1.0593e-14	-4.77919e-10	-0.564553
56593459	chr16:56593459:T:C	6.16722e-16	-1.95645	-1.45163
56593554	chr16:56593554:C:T	5.11426e-15	-0.29394	-0.998777
56593609	chr16:56593609:A:G	4.48061e-15	-4.77919e-10	-1.42499
56593620	chr16:56593620:C:T	7.31572e-16	-1.83275	-1.40456
56593695	chr16:56593695:G:T	2.57764e-15	-1.97788	-8.47093e-10
56593696	chr16:56593696:A:T	2.56347e-15	-1.98338	-8.47093e-10
56594254	chr16:56594254:C:T	7.48258e-16	-1.81236	-1.4024
56594506	chr16:56594506:G:A	4.21267e-15	-1.48665	-8.47093e-10
56594552	chr16:56594552:A:C	7.54611e-16	-1.78687	-1.41943
56594569	chr16:56594569:C:T	2.68046e-15	-1.93876	-8.47093e-10
56594615	chr16:56594615:G:A	5.72548e-15	-1.24703	0.0672098
56594862	chr16:56594862:T:C	7.61059e-16	-1.99823	-1.19957
56594990	chr16:56594990:T:C	7.62442e-16	-1.99762	-1.19836
56595094	chr16:56595094:G:A	1.09792e-14	-4.77919e-10	-0.528746
56595126	chr16:56595126:T:C	7.56284e-16	-1.99872	-1.20537
56595239	chr16:56595239:CAAATG:C	5.65194e-15	-4.77919e-10	-1.19275
56595570	chr16:56595570:A:G	6.23708e-16	-1.97607	-1.42075
56595599	chr16:56595599:C:T	2.69002e-15	-0.999008	-0.936191
56595716	chr16:56595716:G:T	6.69775e-16	-1.86682	-1.45874
56595736	chr16:56595736:A:G	9.02453e-15	-4.77919e-10	-0.724802
56595792	chr16:56595792:G:A	4.50783e-15	-4.77919e-10	-1.41893
56596126	chr16:56596126:T:C	8.77768e-16	-1.78786	-1.26726
56596224	chr16:56596224:T:C	8.10153e-16	-1.97285	-1.16243
56596313	chr16:56596313:A:G	1.22128e-15	-1.98186	-0.742986
56596314	chr16:56596314:T:C	3.45736e-15	-1.68424	-8.47093e-10
56596902	chr16:56596902:G:A	6.61166e-16	-1.87604	-1.46246
56596978	chr16:56596978:T:C	9.62144e-16	-1.48722	-1.47612
56597022	chr16:56597022:C:T	7.03464e-16	-1.99049	-1.286
56597338	chr16:56597338:A:G	6.18007e-16	-1.99608	-1.40992
56597721	chr16:56597721:G:A	5.85595e-15	-1.15729	-8.47093e-10
56597810	chr16:56597810:T:C	6.36491e-16	-1.97116	-1.40538
56597824	chr16:56597824:A:G	2.52078e-15	-2.00018	-8.47093e-10
56597893	chr16:56597893:T:TA	1.80559e-15	-0.905869	-1.42799
56598094	chr16:56598094:T:C	7.66008e-16	-1.98724	-1.20407
56598539	chr16:56598539:G:A	8.1801e-15	-4.77919e-10	-0.823044
56599034	chr16:56599034:C:T	7.06574e-16	-1.94353	-1.32855
56599210	chr16:56599210:G:A	1.19098e-15	-1.46361	-1.28636
56599313	chr16:56599313:A:ATT	8.75716e-16	-1.62709	-1.43037
56599392	chr16:56599392:T:C	1.29647e-14	-4.77919e-10	-0.362516
56599409	chr16:56599409:C:T	1.90118e-15	-1.97803	-0.304243
56599527	chr16:56599527:G:A	4.3152e-15	-4.77919e-10	-1.46261
56599635	chr16:56599635:T:C	1.92154e-15	-1.11852	-1.1531
56599710	chr16:56599710:C:T	4.71865e-15	-4.77919e-10	-1.37323
56599855	chr16:56599855:A:G	4.31486e-15	-4.77919e-10	-1.46268
56600187	chr16:56600187:T:C	8.50616e-16	-1.63097	-1.45557
56600411	chr16:56600411:T:C	1.72607e-15	-1.21136	-1.16754
56600567	chr16:56600567:G:C	4.2611e-15	-4.77919e-10	-1.47522
56600668	chr16:56600668:A:T	8.02942e-16	-1.68612	-1.4581
56600852	chr16:56600852:T:C	5.22068e-15	-4.77919e-10	-1.27212
56601066	chr16:56601066:A:G	1.32171e-15	-1.28224	-1.36358
56601146	chr16:56601146:G:C	4.61525e-15	-4.77919e-10	-1.39538
56601189	chr16:56601189:A:G	6.1523e-16	-1.9599	-1.45061
56601413	chr16:56601413:C:T	2.57082e-15	-1.98052	-8.47093e-10
56601528	chr16:56601528:C:T	4.29544e-15	-4.77919e-10	-1.46719
56601840	chr16:56601840:G:T	1.12674e-15	-1.46261	-1.3428
56601866	chr16:56601866:C:T	7.56329e-15	-4.77919e-10	-0.901443
56602011	chr16:56602011:T:C	2.93151e-15	-1.84923	-8.47093e-10
56602055	chr16:56602055:A:G	7.15217e-15	-4.77919e-10	-0.957333
56602146	chr16:56602146:G:T	5.63752e-15	-0.934277	-0.261027
56602227	chr16:56602227:TG:T	5.04066e-15	-4.77919e-10	-1.30721
56602288	chr16:56602288:T:C	1.00035e-15	-1.45178	-1.47262
56602381	chr16:56602381:A:G	1.45917e-15	-1.14473	-1.40215
56602415	chr16:56602415:T:C	5.20258e-15	-4.77919e-10	-1.27559
56602566	chr16:56602566:C:T	8.90579e-16	-1.57146	-1.46917
56603141	chr16:56603141:T:C	2.62164e-15	-0.648031	-1.31292
56603418	chr16:56603418:A:G	1.00211e-15	-1.55619	-1.36645
56603513	chr16:56603513:C:T	6.41576e-15	-4.77919e-10	-1.06599
56603860	chr16:56603860:C:T	6.14946e-15	-4.77919e-10	-1.10838
56603930	chr16:56603930:G:A	4.40297e-15	-4.77919e-10	-1.44247
56604109	chr16:56604109:G:A	2.63223e-15	-1.95692	-8.47093e-10
56604320	chr16:56604320:G:A	4.52807e-15	0.0103903	-1.42484
56604495	chr16:56604495:T:A	1.51369e-15	-1.47298	-1.03721
56604499	chr16:56604499:T:TA	9.2006e-16	-1.67604	-1.33202
56604772	chr16:56604772:G:A	4.79013e-15	-4.77919e-10	-1.35819
56604999	chr16:56604999:T:C	1.67897e-15	-1.38424	-1.02232
56605322	chr16:56605322:A:G	3.46882e-15	-0.584376	-1.09656
56605329	chr16:56605329:C:T	1.50411e-14	-4.77919e-10	-0.213963
56605360	chr16:56605360:G:A	5.11722e-15	-4.77919e-10	-1.29214
56605676	chr16:56605676:T:C	2.5823e-15	-0.558376	-1.41769
56605909	chr16:56605909:T:A	1.42691e-15	-1.23551	-1.33372
56606031	chr16:56606031:T:C	2.5731e-15	-1.97964	-8.47093e-10
56606362	chr16:56606362:C:G	4.57712e-15	-4.77919e-10	-1.40368
56606566	chr16:56606566:T:C	6.11005e-15	-1.11481	-8.47093e-10
56606827	chr16:56606827:C:T	2.07824e-15	-0.749692	-1.44354
56607120	chr16:56607120:T:C	7.87569e-15	-4.77919e-10	-0.860968
56607691	chr16:56607691:A:C	1.67651e-15	-1.01853	-1.3895
56607929	chr16:56607929:T:C	4.27912e-15	-4.77919e-10	-1.471
56608372	chr16:56608372:A:G	1.36592e-15	-1.35408	-1.25884
56608705	chr16:56608705:G:C	2.59404e-14	0.331051	-8.47093e-10
56609225	chr16:56609225:G:C	1.86908e-15	-1.54758	-0.751719
56609605	chr16:56609605:A:G	4.33893e-15	-1.56899	0.111871
56609682	chr16:56609682:A:G	1.0475e-15	-1.70298	-1.17536
56609838	chr16:56609838:T:G	3.05085e-15	-1.80933	-8.47093e-10
56610597	chr16:56610597:G:C	4.29181e-15	-4.77919e-10	-1.46804
56610738	chr16:56610738:C:A	1.99908e-15	-1.03858	-1.19348
56611086	chr16:56611086:A:C	6.14857e-16	-1.95064	-1.46048
56611307	chr16:56611307:A:G	3.44024e-15	-1.68921	-8.47093e-10
56612178	chr16:56612178:C:T	5.11341e-15	-4.77919e-10	-1.29288
56612369	chr16:56612369:A:G	4.70502e-15	-0.222713	-1.15341
56612630	chr16:56612630:G:A	5.62958e-15	-4.77919e-10	-1.19671
56612750	chr16:56612750:T:C	3.16994e-14	0.531548	-8.47093e-10
56613037	chr16:56613037:T:C	1.71376e-15	-1.60064	-0.785417
56613129	chr16:56613129:T:C	2.84594e-15	-1.87886	-8.47093e-10
56613224	chr16:56613224:A:G	8.46238e-16	-1.8057	-1.286
56613344	chr16:56613344:G:A	2.67647e-15	-1.94025	-8.47093e-10
56613812	chr16:56613812:C:CAT	5.46945e-15	-4.77919e-10	-1.22557
56613887	chr16:56613887:G:T	4.86616e-15	-4.77919e-10	-1.34244
56614027	chr16:56614027:A:G	5.17856e-15	-4.77919e-10	-1.28022
56614089	chr16:56614089:A:T	4.93118e-15	-4.77919e-10	-1.32917
56614282	chr16:56614282:C:T	2.5501e-15	-1.98862	-8.47093e-10
56614283	chr16:56614283:G:A	4.3064e-15	-4.77919e-10	-1.46465
56614463	chr16:56614463:T:C	2.87047e-15	-1.87027	-8.47093e-10
56614618	chr16:56614618:C:T	5.37571e-15	-4.77919e-10	-1.24286
56614714	chr16:56614714:G:A	1.92636e-15	-1.76391	-0.505204
56614719	chr16:56614719:T:C	4.80397e-15	-4.77919e-10	-1.35531
56614876	chr16:56614876:C:A	4.32326e-15	-4.77919e-10	-1.46074
56615034	chr16:56615034:T:C	1.8955e-15	-1.76805	-0.517214
56615072	chr16:56615072:C:A	1.73979e-15	-1.1083	-1.26269
56615111	chr16:56615111:T:G	5.8073e-16	-1.9939	-1.47432
56615341	chr16:56615341:G:A	2.67409e-15	-1.94114	-8.47093e-10
56615420	chr16:56615420:A:C	7.72501e-16	-1.71317	-1.4697
56615551	chr16:56615551:T:C	8.21043e-16	-1.92249	-1.19943
56615680	chr16:56615680:C:T	6.18251e-16	-1.93967	-1.46593
56615725	chr16:56615725:C:T	1.886e-15	-1.1022	-1.18809
56615874	chr16:56615874:G:A	1.84504e-15	-1.02642	-1.28583
56616352	chr16:56616352:ATC:A	4.25726e-15	-4.77919e-10	-1.47612
56616779	chr16:56616779:C:T	4.25965e-15	-4.77919e-10	-1.47556
56616795	chr16:56616795:G:A	4.6906e-15	-4.77919e-10	-1.37919
56617248	chr16:56617248:A:T	9.88724e-16	-1.75066	-1.18543
56617293	chr16:56617293:CG:C	3.69865e-15	-1.61678	-8.47093e-10
56617462	chr16:56617462:T:C	9.3086e-15	-2.00026	1.30645
56617689	chr16:56617689:C:A	5.21585e-15	0.0280537	-1.3011
56618139	chr16:56618139:C:A	7.80182e-16	-1.9996	-1.17337
56618181	chr16:56618181:G:A	2.62734e-15	-1.95878	-8.47093e-10
56618303	chr16:56618303:C:A	4.42101e-15	-0.0875904	-1.35079
56618360	chr16:56618360:T:C	5.57075e-15	-4.77919e-10	-1.20722
56618519	chr16:56618519:G:A	6.80483e-16	-1.91506	-1.39464
56618639	chr16:56618639:G:A	2.55855e-15	-1.98531	-8.47093e-10
56618723	chr16:56618723:C:A	2.18596e-15	-2.00025	-0.142444
56618743	chr16:56618743:T:C	2.54824e-15	-1.98935	-8.47093e-10
56618759	chr16:56618759:A:G	1.63047e-15	-1.07417	-1.36171
56618825	chr16:56618825:C:T	4.25982e-15	-4.77919e-10	-1.47552
56618902	chr16:56618902:T:A	2.18064e-15	-1.99896	-0.146173
56619435	chr16:56619435:T:C	1.09771e-14	-1.79587	1.26693
56619544	chr16:56619544:A:G	5.1904e-14	1.02465	-8.47093e-10
56619650	chr16:56619650:C:T	2.72307e-14	-4.77919e-10	0.379595
56619833	chr16:56619833:G:T	4.68019e-15	-1.92989	0.54848
56619883	chr16:56619883:T:G	2.19592e-14	0.164439	-8.47093e-10
56620001	chr16:56620001:TC:T	2.60439e-14	-4.77919e-10	0.335033
56620112	chr16:56620112:C:G	1.71898e-14	0.29023	-0.370663
56620153	chr16:56620153:C:T	3.16078e-15	-1.77393	-8.47093e-10
56620492	chr16:56620492:T:A	1.00227e-15	-1.79111	-1.13137
56620569	chr16:56620569:GC:G	2.52619e-15	-1.99803	-8.47093e-10
56620729	chr16:56620729:A:G	1.11356e-14	0.156151	-0.670751
56620803	chr16:56620803:A:G	1.54223e-14	0.10864	-0.297573
56620807	chr16:56620807:G:C	1.5538e-15	-1.01269	-1.47135
56620910	chr16:56620910:C:T	6.52799e-16	-1.9073	-1.44394
56621147	chr16:56621147:A:C	7.71777e-15	-4.77919e-10	-0.881223
56621259	chr16:56621259:C:G	6.98908e-16	-1.81523	-1.46775
56621428	chr16:56621428:G:A	5.81487e-15	-4.77919e-10	-1.16433
56621573	chr16:56621573:G:C	6.91242e-16	-1.84481	-1.44921
56621884	chr16:56621884:GAC:G	6.50989e-16	-1.89497	-1.45904
56622236	chr16:56622236:C:T	7.61835e-16	-1.73972	-1.45705
56622254	chr16:56622254:A:G	1.38962e-14	-0.706742	0.41361
56622386	chr16:56622386:G:GC	7.24794e-15	-4.77919e-10	-0.944031
56622596	chr16:56622596:G:C	6.93676e-16	-1.95903	-1.33147
56622697	chr16:56622697:A:G	3.7194e-15	-0.608132	-1.00305
56622729	chr16:56622729:C:A	4.4444e-15	-4.77919e-10	-1.4331
56622819	chr16:56622819:A:G	9.34326e-15	-4.77919e-10	-0.690094
56622827	chr16:56622827:T:C	8.15195e-16	-1.65328	-1.47579
56623333	chr16:56623333:G:A	5.12269e-15	-4.77919e-10	-1.29107
56623715	chr16:56623715:A:T	7.31648e-16	-1.83693	-1.40028
56623821	chr16:56623821:G:A	5.06272e-15	-4.77919e-10	-1.30284
56623849	chr16:56623849:T:C	4.99201e-15	-4.77919e-10	-1.31691
56624147	chr16:56624147:A:G	4.77981e-15	-4.77919e-10	-1.36035
56624259	chr16:56624259:T:C	7.13957e-15	-0.679173	-0.279924
56624386	chr16:56624386:T:A	4.27909e-15	-4.77919e-10	-1.47101
56624575	chr16:56624575:C:T	1.11876e-15	-1.97966	-0.832868
56624698	chr16:56624698:A:G	5.63268e-15	-4.77919e-10	-1.19616
56624737	chr16:56624737:G:C	4.65918e-15	-4.77919e-10	-1.38591
56624832	chr16:56624832:G:A	4.32856e-15	-4.77919e-10	-1.45951
56624833	chr16:56624833:G:C	1.27275e-15	-1.92699	-0.75658
56625263	chr16:56625263:C:T	7.94083e-15	-1.24479	0.39206
56625613	chr16:56625613:C:G	9.10841e-16	-1.90621	-1.11193
56626243	chr16:56626243:T:A	4.26638e-15	-4.77919e-10	-1.47398
56626371	chr16:56626371:C:T	1.88963e-14	-4.77919e-10	0.0142198
56626773	chr16:56626773:A:G	2.32346e-15	-0.62088	-1.46081
56626904	chr16:56626904:G:A	6.3357e-16	-1.90556	-1.47557
56626994	chr16:56626994:G:T	6.70757e-15	-0.681489	-0.340023
56627240	chr16:56627240:A:AG	4.258e-15	-4.77919e-10	-1.47595
56627265	chr16:56627265:C:A	7.23168e-15	-0.699133	-0.247145
56627404	chr16:56627404:A:G	2.47785e-14	0.403704	-0.118477
56627514	chr16:56627514:C:T	4.59427e-15	-4.77919e-10	-1.39994
56627521	chr16:56627521:G:A	7.05538e-15	-4.77919e-10	-0.970959
56627710	chr16:56627710:A:G	4.78001e-15	-4.77919e-10	-1.3603
56627761	chr16:56627761:G:A	8.78242e-16	-1.99549	-1.05909
56628252	chr16:56628252:C:A	1.95621e-14	0.0488473	-8.47093e-10
56628329	chr16:56628329:CA:C	4.88058e-15	-4.77919e-10	-1.33948
56628411	chr16:56628411:G:A	4.56869e-15	-4.77919e-10	-1.40552
56628421	chr16:56628421:G:A	4.39925e-15	-4.77919e-10	-1.44331
56628445	chr16:56628445:G:A	8.94279e-16	-1.59056	-1.44592
56628753	chr16:56628753:A:G	3.63356e-14	-4.77919e-10	0.668051
56628851	chr16:56628851:G:A	4.4249e-15	-4.77919e-10	-1.4375
56629116	chr16:56629116:G:A	6.84568e-15	-1.73349	0.732359
56629388	chr16:56629388:C:G	9.26987e-16	-1.95695	-1.04361
56629445	chr16:56629445:C:T	5.71317e-15	-0.954987	-0.226987
56629601	chr16:56629601:C:T	4.70369e-15	-4.77919e-10	-1.3764
56629808	chr16:56629808:G:T	8.00535e-15	-4.77919e-10	-0.844639
56630016	chr16:56630016:C:A	4.37425e-15	-4.77919e-10	-1.44901
56630065	chr16:56630065:A:G	7.1185e-15	-4.77919e-10	-0.962052
56630778	chr16:56630778:C:T	4.21927e-14	0.422162	0.395338
56631054	chr16:56631054:A:G	4.33264e-15	-4.77919e-10	-1.45857
56631604	chr16:56631604:T:C	7.76507e-16	-1.70232	-1.47538
56631723	chr16:56631723:T:C	4.30989e-15	-4.77919e-10	-1.46384
56631953	chr16:56631953:G:A	4.84489e-15	-4.77919e-10	-1.34682
56632936	chr16:56632936:G:A	6.91392e-16	-1.98765	-1.30615
56633006	chr16:56633006:G:A	2.52524e-15	-1.99841	-8.47093e-10
56633253	chr16:56633253:A:G	8.37844e-14	1.24997	0.253532
56633459	chr16:56633459:A:C	4.48255e-15	-4.77919e-10	-1.42456
56633873	chr16:56633873:T:C	6.56879e-14	0.612512	0.647654
56633942	chr16:56633942:A:G	9.66169e-16	-1.77556	-1.1836
56634044	chr16:56634044:GT:G	6.6384e-15	-4.77919e-10	-1.03188
56634344	chr16:56634344:C:T	1.71347e-15	-1.95869	-0.427533
56634393	chr16:56634393:C:T	4.71582e-15	-4.77919e-10	-1.37383
56634421	chr16:56634421:G:A	4.53063e-15	-4.77919e-10	-1.41389
56634456	chr16:56634456:A:T	9.98264e-16	-1.95327	-0.973215
56634491	chr16:56634491:T:C	9.92491e-16	-1.9578	-0.974488
56634646	chr16:56634646:T:A	4.44067e-15	-4.77919e-10	-1.43394
56635010	chr16:56635010:G:T	1.21428e-15	-1.25739	-1.47321
56635205	chr16:56635205:C:T	9.7289e-15	-4.77919e-10	-0.649648
56635220	chr16:56635220:C:T	6.96339e-16	-1.82039	-1.46627
56635463	chr16:56635463:A:C	6.33537e-15	-4.77919e-10	-1.0786
56636053	chr16:56636053:G:A	7.21772e-16	-1.78452	-1.46627
56636140	chr16:56636140:G:C	6.56244e-16	-1.89979	-1.44618
56636314	chr16:56636314:C:A	2.01088e-15	-1.97279	-0.253384
56636549	chr16:56636549:T:A	9.47106e-15	0.0303873	-0.706895
56636583	chr16:56636583:C:T	1.85247e-14	-4.77919e-10	-0.00564239
56637108	chr16:56637108:C:A	1.1649e-15	-1.29676	-1.47535
56637228	chr16:56637228:T:C	7.77239e-14	0.758613	0.669801
56637720	chr16:56637720:A:T	5.96467e-16	-1.99464	-1.44685
56637784	chr16:56637784:T:C	9.99995e-16	-1.97743	-0.947324
56637805	chr16:56637805:C:A	9.44089e-16	-1.99961	-0.982671
56637955	chr16:56637955:A:G	7.99772e-15	-0.0595127	-0.786079
56638103	chr16:56638103:T:G	7.51265e-16	-1.74673	-1.46401
56638104	chr16:56638104:A:C	7.50929e-16	-1.7476	-1.46359
56638187	chr16:56638187:G:A	5.48201e-15	-4.77919e-10	-1.22328
56638829	chr16:56638829:C:G	4.46687e-15	-4.77919e-10	-1.42806
56638885	chr16:56638885:T:G	5.29788e-15	-4.77919e-10	-1.25744
56639231	chr16:56639231:A:G	2.00848e-15	-1.88413	-0.343244
56639236	chr16:56639236:A:G	2.00325e-15	-1.88658	-0.3434
56639315	chr16:56639315:C:A	2.88597e-15	-1.97947	0.114583
56639378	chr16:56639378:G:T	9.10486e-15	-0.193999	-0.521942
56639524	chr16:56639524:A:AAG	5.03053e-15	-4.77919e-10	-1.30922
56639584	chr16:56639584:T:C	1.01646e-14	-0.0268777	-0.578959
56639916	chr16:56639916:A:G	4.8533e-14	0.312572	0.644925
56640239	chr16:56640239:C:T	7.0072e-16	-1.99902	-1.28138
56640325	chr16:56640325:A:G	2.87714e-15	-1.86795	-8.47093e-10
56640424	chr16:56640424:G:A	4.39065e-15	-4.77919e-10	-1.44527
56640492	chr16:56640492:A:G	7.28862e-15	-4.77919e-10	-0.938435
56640570	chr16:56640570:C:T	1.27489e-15	-1.52582	-1.15608
56640574	chr16:56640574:T:TC	6.73476e-16	-1.84931	-1.47074
56640762	chr16:56640762:C:A	6.10361e-16	-1.98068	-1.43777
56640774	chr16:56640774:G:A	7.03828e-16	-1.80523	-1.47074
56640816	chr16:56640816:G:A	4.2698e-15	-4.77919e-10	-1.47318
56640856	chr16:56640856:TG:T	5.87508e-15	-1.51505	0.361018
56640869	chr16:56640869:G:A	5.96942e-15	-4.77919e-10	-1.1381
56640946	chr16:56640946:T:C	1.24266e-14	-1.33958	0.934664
56640987	chr16:56640987:C:T	6.43482e-16	-1.8894	-1.47621
56641052	chr16:56641052:G:A	4.67095e-14	-1.11276	2.03195
56641099	chr16:56641099:A:G	4.61678e-15	-4.77919e-10	-1.39505
56641132	chr16:56641132:C:A	3.64556e-14	-4.77919e-10	0.671347
56641418	chr16:56641418:C:G	5.49193e-15	-4.77919e-10	-1.22147
56641587	chr16:56641587:G:T	1.52851e-15	-1.96797	-0.532481
56641739	chr16:56641739:A:G	9.57079e-15	-4.77919e-10	-0.666032
56641976	chr16:56641976:T:A	3.86396e-15	-0.332542	-1.24051
56642124	chr16:56642124:C:T	4.86656e-15	-1.97623	0.633867
56642169	chr16:56642169:T:C	4.59595e-15	-4.77919e-10	-1.39957
56642341	chr16:56642341:T:C	5.39995e-15	-4.77919e-10	-1.23836
56642347	chr16:56642347:G:A	4.47542e-15	-1.1052	-0.320947
56642419	chr16:56642419:T:C	6.09879e-16	-2.00029	-1.41895
56643069	chr16:56643069:T:TG	5.04071e-15	-4.77919e-10	-1.3072
56643105	chr16:56643105:TTGCTGTG:T	1.51188e-14	0.80698	-1.01579
56643234	chr16:56643234:T:C	4.63186e-15	-4.77919e-10	-1.39179
56643237	chr16:56643237:G:A	4.63107e-15	-4.77919e-10	-1.39196
56643264	chr16:56643264:C:T	1.75721e-15	-0.932276	-1.42874
56643283	chr16:56643283:C:G	3.1537e-13	1.73806	1.09094
56643298	chr16:56643298:C:T	1.77152e-14	-1.07364	1.02331
56643689	chr16:56643689:T:A	6.1322e-15	-4.77919e-10	-1.1112
56643722	chr16:56643722:C:T	1.3609e-15	-1.99325	-0.623352
56643751	chr16:56643751:T:C	7.55333e-16	-1.84823	-1.35712
56643842	chr16:56643842:G:A	5.9745e-16	-1.96562	-1.47421
56644009	chr16:56644009:G:T	4.79222e-15	-4.77919e-10	-1.35776
56644098	chr16:56644098:T:G	4.43961e-15	-4.77919e-10	-1.43418
56644099	chr16:56644099:T:C	4.26219e-15	-4.77919e-10	-1.47497
56644113	chr16:56644113:G:A	6.13698e-16	-1.93746	-1.47554
56644210	chr16:56644210:C:T	5.23393e-15	-4.77919e-10	-1.26959
56644451	chr16:56644451:G:A	4.29174e-15	-4.77919e-10	-1.46806
56644550	chr16:56644550:C:T	4.30278e-15	-4.77919e-10	-1.46549
56644588	chr16:56644588:A:G	4.76542e-15	-4.77919e-10	-1.36336
56644665	chr16:56644665:C:T	3.35832e-15	-1.71331	-8.47093e-10
56644879	chr16:56644879:C:T	4.76542e-15	-4.77919e-10	-1.36336
56644958	chr16:56644958:T:C	4.50161e-15	-4.77919e-10	-1.42031
56645101	chr16:56645101:A:G	4.55722e-15	-4.77919e-10	-1.40804
56645202	chr16:56645202:A:G	7.06059e-15	-0.97022	-8.47093e-10
56645295	chr16:56645295:T:G	4.76542e-15	-4.77919e-10	-1.36336
56645319	chr16:56645319:T:C	4.76542e-15	-4.77919e-10	-1.36336
56645383	chr16:56645383:A:G	4.58643e-14	0.900938	-8.47093e-10
56645639	chr16:56645639:CT:C	2.52498e-14	-0.582091	0.88616
56645874	chr16:56645874:A:G	4.26219e-15	-4.77919e-10	-1.47497
56645887	chr16:56645887:A:G	7.75382e-15	-0.312819	-0.563743
56645960	chr16:56645960:C:T	3.06356e-14	-0.431376	0.92879
56645976	chr16:56645976:T:C	2.56897e-15	-1.98124	-8.47093e-10
56646198	chr16:56646198:G:C	4.63046e-15	-4.77919e-10	-1.39209
56646397	chr16:56646397:T:C	4.54353e-15	-4.77919e-10	-1.41104
56646445	chr16:56646445:T:C	3.78049e-15	-0.119127	-1.47577
56646497	chr16:56646497:T:C	4.58393e-15	-4.77919e-10	-1.40219
56647562	chr16:56647562:A:T	4.30587e-15	-4.77919e-10	-1.46477
56647631	chr16:56647631:C:T	6.89565e-16	-1.8244	-1.47204
56647639	chr16:56647639:CTGCTCTGT:C	4.26239e-15	-4.77919e-10	-1.47492
56647712	chr16:56647712:A:G	7.72738e-15	-4.77919e-10	-0.879978
56647785	chr16:56647785:T:C	1.99674e-15	-0.760911	-1.47232
56647790	chr16:56647790:C:T	5.08159e-15	-1.29912	-8.47093e-10
56648597	chr16:56648597:T:C	4.27365e-15	-4.77919e-10	-1.47228
56648995	chr16:56648995:C:T	4.77352e-15	-4.77919e-10	-1.36167
56649107	chr16:56649107:C:T	4.28906e-15	-4.77919e-10	-1.46868
56649222	chr16:56649222:T:C	1.21989e-15	-1.2526	-1.47338
56649229	chr16:56649229:T:C	7.70533e-15	-4.77919e-10	-0.882836
56649714	chr16:56649714:G:A	1.24304e-15	-1.82449	-0.882703
56649741	chr16:56649741:G:A	2.69337e-15	-0.663069	-1.27089
56649838	chr16:56649838:A:G	1.72493e-15	-1.81583	-0.563733
56649864	chr16:56649864:AT:A	1.72111e-15	-1.81804	-0.563733
56649999	chr16:56649999:G:T	7.34581e-15	-1.67702	0.746401
56650081	chr16:56650081:T:C	1.08462e-15	-1.37544	-1.46807
56650170	chr16:56650170:A:G	4.63025e-14	-4.77919e-10	0.910446
56650199	chr16:56650199:A:G	4.49626e-15	-4.77919e-10	-1.4215
56650338	chr16:56650338:G:A	1.51168e-14	-4.77919e-10	-0.208945
56650358	chr16:56650358:C:T	3.17442e-15	-0.347137	-1.42249
56650365	chr16:56650365:A:T	3.06896e-15	-0.375419	-1.42799
56650375	chr16:56650375:T:C	3.18563e-15	-0.348799	-1.4173
56650494	chr16:56650494:A:C	4.6208e-15	0.0661328	-1.46031
56650505	chr16:56650505:GA:G	3.2489e-15	-0.347627	-1.39881
56650507	chr16:56650507:GA:G	3.25181e-15	-0.34723	-1.39831
56650622	chr16:56650622:G:C	3.24596e-15	-1.74734	-8.47093e-10
56650682	chr16:56650682:G:A	8.69143e-16	-2.00017	-1.06482
56650735	chr16:56650735:A:C	1.22517e-15	-1.98053	-0.741136
56650822	chr16:56650822:T:C	6.55827e-14	-4.77919e-10	1.25856
56650913	chr16:56650913:A:G	1.65827e-15	-0.943111	-1.47586
56650934	chr16:56650934:G:A	2.82682e-15	-1.88559	-8.47093e-10
56650939	chr16:56650939:C:T	6.42802e-15	-4.77919e-10	-1.06408
56651040	chr16:56651040:C:T	3.76088e-15	-0.235461	-1.36463
56651135	chr16:56651135:C:G	9.41469e-16	-1.87063	-1.11443
56651156	chr16:56651156:G:A	2.14509e-14	-4.77919e-10	0.141018
56651168	chr16:56651168:C:T	3.71596e-15	-0.255755	-1.35636
56651304	chr16:56651304:T:C	5.39004e-15	-4.77919e-10	-1.2402
56651667	chr16:56651667:G:A	4.66881e-15	-4.77919e-10	-1.38384
56651689	chr16:56651689:G:A	3.6307e-15	-0.61103	-1.02429
56651699	chr16:56651699:T:C	7.15131e-16	-1.98981	-1.27023
56651951	chr16:56651951:C:T	5.76231e-15	-4.77919e-10	-1.17341
56652118	chr16:56652118:C:G	1.19651e-15	-1.78049	-0.964849
56652330	chr16:56652330:C:T	9.84372e-16	-1.89714	-1.04336
56652468	chr16:56652468:T:C	1.04224e-15	-1.51519	-1.36819
56652598	chr16:56652598:G:C	5.09068e-15	-4.77919e-10	-1.29734
56652792	chr16:56652792:G:A	9.35109e-16	-1.54887	-1.44297
56652906	chr16:56652906:T:C	9.67396e-16	-1.5133	-1.4446
56653136	chr16:56653136:C:T	5.51917e-15	-4.77919e-10	-1.21652
56653430	chr16:56653430:A:G	5.2948e-15	-4.77919e-10	-1.25802
56653487	chr16:56653487:A:G	4.34104e-15	-4.77919e-10	-1.45663
56653540	chr16:56653540:C:T	1.71762e-15	-1.20044	-1.18337
56653726	chr16:56653726:C:A	1.80269e-15	-1.16059	-1.17489
56653881	chr16:56653881:G:A	4.57041e-15	-4.77919e-10	-1.40515
56654066	chr16:56654066:C:T	5.47045e-15	-4.77919e-10	-1.22539
56654088	chr16:56654088:C:T	3.03551e-15	-0.696729	-1.11764
56654196	chr16:56654196:C:T	3.22407e-15	-0.6621	-1.092
56654258	chr16:56654258:C:T	7.20106e-15	-4.77919e-10	-0.950521
56654558	chr16:56654558:C:T	7.2234e-15	-4.77919e-10	-0.947422
56654757	chr16:56654757:C:T	1.21168e-15	-1.98548	-0.747267
56654856	chr16:56654856:T:C	2.80641e-15	-0.609976	-1.28287
56654963	chr16:56654963:C:A	5.62671e-15	-4.77919e-10	-1.19722
56654977	chr16:56654977:A:G	2.86857e-15	-0.61262	-1.25832
56655253	chr16:56655253:C:T	1.28797e-15	-1.76811	-0.903572
56655417	chr16:56655417:C:T	4.28906e-15	-4.77919e-10	-1.46868
56655441	chr16:56655441:G:A	3.04893e-15	-0.626459	-1.1835
56655486	chr16:56655486:T:C	3.0911e-15	-0.624719	-1.1715
56655493	chr16:56655493:C:A	6.66122e-16	-1.98292	-1.34811
56655529	chr16:56655529:G:C	4.37816e-15	-4.77919e-10	-1.44812
56655663	chr16:56655663:C:T	1.00318e-15	-1.49129	-1.43028
56655773	chr16:56655773:G:A	1.4324e-15	-1.98856	-0.576836
56655905	chr16:56655905:G:A	5.43242e-14	-4.77919e-10	1.07022
56655994	chr16:56655994:C:T	9.14809e-16	-1.58209	-1.4317
56656089	chr16:56656089:G:A	6.02998e-15	-4.77919e-10	-1.128
56656126	chr16:56656126:C:T	1.37303e-15	-1.31866	-1.28907
56656173	chr16:56656173:A:T	3.0017e-15	-1.82557	-8.47093e-10
56656188	chr16:56656188:A:T	2.97769e-15	-0.652565	-1.18104
56656226	chr16:56656226:T:C	6.04282e-15	-4.77919e-10	-1.12588
56656256	chr16:56656256:C:T	1.07827e-14	-0.546804	-8.47093e-10
56656262	chr16:56656262:T:G	4.91791e-15	-4.77919e-10	-1.33186
56656270	chr16:56656270:C:T	5.86711e-16	-1.99335	-1.46462
56656315	chr16:56656315:G:GA	3.13967e-15	-0.58908	-1.19155
56656452	chr16:56656452:A:G	2.99816e-15	-0.645713	-1.18104
56656538	chr16:56656538:C:T	3.11099e-15	-0.628713	-1.1611
56656660	chr16:56656660:G:A	6.22205e-15	-4.77919e-10	-1.09665
56656946	chr16:56656946:T:C	2.78289e-15	-0.670972	-1.23029
56657000	chr16:56657000:G:A	9.16018e-16	-1.98675	-1.02572
56657330	chr16:56657330:C:A	4.60206e-15	-4.77919e-10	-1.39824
56657559	chr16:56657559:C:A	2.77676e-14	-4.77919e-10	0.399122
56657848	chr16:56657848:C:A	1.1124e-14	-4.77919e-10	-0.515644
56657899	chr16:56657899:A:T	4.31405e-15	-4.77919e-10	-1.46287
56657900	chr16:56657900:C:G	4.4748e-15	-4.77919e-10	-1.42629
56657981	chr16:56657981:G:T	8.76471e-16	-1.62672	-1.42988
56658011	chr16:56658011:T:G	4.58926e-15	-4.77919e-10	-1.40103
56658306	chr16:56658306:C:T	2.03764e-15	-0.861951	-1.351
56658798	chr16:56658798:A:C	7.11076e-15	-4.77919e-10	-0.963139
56658871	chr16:56658871:G:A	5.09713e-15	-4.77919e-10	-1.29607
56658946	chr16:56658946:C:T	5.90557e-16	-1.993	-1.45844
56659108	chr16:56659108:T:C	7.2887e-15	-4.77919e-10	-0.938423
56659146	chr16:56659146:G:C	4.58109e-15	-4.77919e-10	-1.40281
56659349	chr16:56659349:G:T	8.06923e-16	-1.97246	-1.16681
56660411	chr16:56660411:C:G	3.21846e-15	-1.79578	0.0399353
56660463	chr16:56660463:G:A	9.8686e-16	-1.87015	-1.06783
56660966	chr16:56660966:C:T	2.90121e-15	-1.85962	-8.47093e-10
56661190	chr16:56661190:T:G	1.78378e-14	-4.77919e-10	-0.0434286
56661339	chr16:56661339:C:A	1.0344e-15	-1.85509	-1.03584
56661752	chr16:56661752:G:C	3.13589e-15	-0.305945	-1.47589
56661903	chr16:56661903:G:A	3.41484e-15	-1.86273	0.166108
56662300	chr16:56662300:G:C	1.0446e-15	-1.75752	-1.1236
56662415	chr16:56662415:T:G	3.09857e-15	-1.85799	0.0641821
56662606	chr16:56662606:C:T	7.52461e-16	-1.86282	-1.34634
56662639	chr16:56662639:A:G	1.04647e-15	-1.76422	-1.1151
56662848	chr16:56662848:A:C	2.25735e-15	-1.98256	-0.127997
56662855	chr16:56662855:G:T	5.03172e-15	-1.30899	-8.47093e-10
56662874	chr16:56662874:T:C	2.16494e-15	-1.99369	-0.158669
56662884	chr16:56662884:G:A	2.33459e-15	-1.99553	-0.0813857
56663012	chr16:56663012:T:C	6.18533e-16	-1.97461	-1.43054
56663111	chr16:56663111:G:A	7.18088e-15	-4.77919e-10	-0.953326
56663562	chr16:56663562:C:A	4.81326e-15	-4.77919e-10	-1.35337
56663669	chr16:56663669:A:G	7.0348e-16	-1.89339	-1.38308
56663705	chr16:56663705:G:A	2.99559e-15	-1.82761	-8.47093e-10
56663777	chr16:56663777:C:T	6.7344e-16	-1.95465	-1.36545
56663826	chr16:56663826:T:C	2.03248e-15	-1.4887	-0.726795
56663936	chr16:56663936:C:T	1.48844e-15	-1.05648	-1.47054
56663954	chr16:56663954:A:AGT	1.53968e-15	-1.02251	-1.47067
56664082	chr16:56664082:G:C	9.57015e-15	0.76294	-1.42904
56664309	chr16:56664309:C:T	1.70971e-14	1.21012	-1.29596
56664356	chr16:56664356:C:T	1.54075e-15	-1.03521	-1.45727
56664619	chr16:56664619:C:T	1.73481e-15	-1.98278	-0.391074
56664771	chr16:56664771:T:C	1.09718e-14	-4.77919e-10	-0.529424
56665361	chr16:56665361:G:A	3.20215e-15	-1.76093	-8.47093e-10
56665397	chr16:56665397:T:C	5.90648e-15	-4.77919e-10	-1.1487
56665567	chr16:56665567:G:A	6.21433e-16	-1.94754	-1.45293
56665589	chr16:56665589:C:A	1.73925e-15	-0.907775	-1.46352
56665811	chr16:56665811:G:C	1.07464e-14	-0.550176	-8.47093e-10
56665844	chr16:56665844:T:G	2.49388e-15	-1.95514	-0.0557728
56666015	chr16:56666015:A:G	1.87768e-14	0.418039	-0.410165
56666226	chr16:56666226:A:T	2.84713e-15	-1.76026	-0.118173
56666273	chr16:56666273:T:C	4.3017e-15	-4.77919e-10	-1.46574
56666376	chr16:56666376:G:A	6.69943e-15	-4.77919e-10	-1.02273
56666442	chr16:56666442:G:A	1.52278e-15	-1.75733	-0.746877
56666491	chr16:56666491:TGGA:T	9.75883e-15	-4.77919e-10	-0.646576
56666510	chr16:56666510:C:T	2.52543e-15	-1.74819	-0.250149
56666609	chr16:56666609:G:A	4.73847e-15	-4.77919e-10	-1.36903
56666810	chr16:56666810:G:T	1.07445e-15	-1.7843	-1.06863
56667232	chr16:56667232:G:A	3.65218e-15	-1.62943	-8.47093e-10
56667382	chr16:56667382:T:A	4.52022e-15	-0.330578	-1.08561
56667401	chr16:56667401:GAA:G	4.91449e-15	-4.77919e-10	-1.33256
56667403	chr16:56667403:A:G	1.73451e-14	1.12301	-1.19444
56667436	chr16:56667436:G:A	2.56934e-15	-1.9811	-8.47093e-10
56667439	chr16:56667439:A:T	8.27322e-15	-4.77919e-10	-0.811724
56667641	chr16:56667641:G:C	1.23675e-14	-4.77919e-10	-0.409675
56667660	chr16:56667660:C:A	8.63582e-15	-4.77919e-10	-0.76883
56667915	chr16:56667915:T:C	6.86898e-16	-1.82482	-1.4755
56668249	chr16:56668249:C:G	4.54185e-15	-4.77919e-10	-1.41141
56668521	chr16:56668521:AAAGGGCAGGCC:A	1.80332e-14	-4.77919e-10	-0.0325313
56668654	chr16:56668654:T:C	1.79563e-14	-4.77919e-10	-0.0368079
56668779	chr16:56668779:G:A	4.77311e-15	-4.77919e-10	-1.36175
56669082	chr16:56669082:A:G	1.83711e-14	-4.77919e-10	-0.0139703
56669084	chr16:56669084:A:G	2.56301e-15	-1.98356	-8.47093e-10
56669259	chr16:56669259:C:A	4.69973e-15	-4.77919e-10	-1.37724
56669345	chr16:56669345:C:T	4.39918e-15	-4.77919e-10	-1.44333
56669679	chr16:56669679:C:A	7.64263e-15	-4.77919e-10	-0.891007
56669895	chr16:56669895:A:G	4.28996e-15	-4.77919e-10	-1.46847
56669975	chr16:56669975:C:T	4.83866e-15	-4.77919e-10	-1.34811
56670032	chr16:56670032:C:G	4.42317e-15	-4.77919e-10	-1.43789
56670253	chr16:56670253:C:G	4.43489e-15	-4.77919e-10	-1.43524
56670258	chr16:56670258:A:G	4.44731e-15	-4.77919e-10	-1.43245
56670316	chr16:56670316:TACA:T	8.51133e-15	-4.77919e-10	-0.78335
56670526	chr16:56670526:G:A	4.30905e-15	-4.77919e-10	-1.46403
56670661	chr16:56670661:C:T	9.70361e-15	-0.65225	-8.47093e-10
56670771	chr16:56670771:A:G	7.57533e-16	-1.74298	-1.45946
56670776	chr16:56670776:G:T	4.33487e-15	-4.77919e-10	-1.45806
56670856	chr16:56670856:C:G	1.77731e-14	-4.77919e-10	-0.0470611
56670885	chr16:56670885:C:T	4.84106e-15	-4.77919e-10	-1.34762
56670886	chr16:56670886:C:T	5.05987e-15	-4.77919e-10	-1.30341
56670940	chr16:56670940:A:C	6.68563e-15	-4.77919e-10	-1.02479
56671082	chr16:56671082:C:CT	7.41082e-16	-1.76546	-1.45893
56671306	chr16:56671306:C:G	7.09811e-15	-4.77919e-10	-0.96492
56671524	chr16:56671524:A:C	5.05775e-15	-4.77919e-10	-1.30383
56671681	chr16:56671681:C:A	9.50206e-15	-4.77919e-10	-0.67324
56671819	chr16:56671819:A:G	1.13447e-14	0.735826	-1.23182
56671957	chr16:56671957:T:C	5.8452e-16	-1.99137	-1.47034
56672557	chr16:56672557:G:A	1.074e-14	-4.77919e-10	-0.550769
56672678	chr16:56672678:A:G	4.32398e-15	-4.77919e-10	-1.46057
56673420	chr16:56673420:T:C	2.84062e-15	-1.88073	-8.47093e-10
56673466	chr16:56673466:A:G	6.10177e-16	-1.99837	-1.42038
56673836	chr16:56673836:G:GA	1.27982e-14	-4.77919e-10	-0.375445
56673842	chr16:56673842:C:T	4.67498e-15	-4.77919e-10	-1.38252
56673870	chr16:56673870:C:T	1.10949e-14	0.957886	-1.47615
56674031	chr16:56674031:G:A	2.80887e-15	-1.20557	-0.686394
56674041	chr16:56674041:C:T	7.27356e-15	-4.77919e-10	-0.940503
56674244	chr16:56674244:T:C	7.57678e-15	-4.77919e-10	-0.89966
56674514	chr16:56674514:A:C	4.26417e-15	-4.77919e-10	-1.4745
56674548	chr16:56674548:A:G	1.28846e-15	-1.45259	-1.21871
56674599	chr16:56674599:G:A	8.58712e-16	-1.63932	-1.43775
56674667	chr16:56674667:A:G	1.39522e-15	-1.40197	-1.18972
56675235	chr16:56675235:T:C	3.02384e-15	-1.81822	-8.47093e-10
56675244	chr16:56675244:C:A	9.52359e-15	-4.77919e-10	-0.670976
56675896	chr16:56675896:C:G	2.11378e-15	-1.57272	-0.603549
56676025	chr16:56676025:G:A	4.53361e-15	-4.77919e-10	-1.41323
56676477	chr16:56676477:T:C	5.66936e-15	-4.77919e-10	-1.18967
56676533	chr16:56676533:C:T	5.17914e-15	-4.77919e-10	-1.28011
56676579	chr16:56676579:C:T	1.02966e-14	-0.592936	-8.47093e-10
56676607	chr16:56676607:AATTTTTTGTATTTTTGGT:A	2.54012e-15	-1.99254	-8.47093e-10
56676988	chr16:56676988:A:G	1.46531e-15	-1.6544	-0.888285
56677074	chr16:56677074:CTGCAAATGCAGAGAG:C	2.94854e-15	-1.84344	-8.47093e-10
56677463	chr16:56677463:T:A	7.52727e-16	-1.9964	-1.2124
56677472	chr16:56677472:T:G	4.35692e-15	-4.77919e-10	-1.45298
56677646	chr16:56677646:C:T	9.65006e-16	-1.68486	-1.27551
56678562	chr16:56678562:AAC:A	1.34574e-14	-4.77919e-10	-0.325222
56678749	chr16:56678749:C:T	4.98851e-15	-4.77919e-10	-1.31761
56679210	chr16:56679210:G:A	3.18221e-15	-1.0932	-0.673973
56679628	chr16:56679628:T:C	1.42002e-14	-4.77919e-10	-0.271492
56679907	chr16:56679907:A:G	6.27425e-15	-4.77919e-10	-1.08829
56679958	chr16:56679958:G:A	4.98031e-15	-4.77919e-10	-1.31926
56679980	chr16:56679980:C:T	6.54583e-15	-4.77919e-10	-1.04592
56680137	chr16:56680137:C:T	8.93502e-15	-4.77919e-10	-0.73477
56680357	chr16:56680357:G:A	7.95513e-15	-4.77919e-10	-0.850932
56680589	chr16:56680589:C:T	2.35744e-14	0.907545	-0.672133
56680608	chr16:56680608:T:C	1.3346e-15	-1.34223	-1.29389
56680835	chr16:56680835:G:A	1.32221e-15	-1.6534	-0.992043
56680877	chr16:56680877:C:T	9.81763e-16	-1.83744	-1.10571
56680896	chr16:56680896:G:A	1.23477e-15	-1.43607	-1.27779
56681053	chr16:56681053:A:T	4.75168e-15	-4.77919e-10	-1.36625
56681405	chr16:56681405:T:C	8.12207e-16	-1.83244	-1.30031
56681409	chr16:56681409:G:T	1.83508e-14	1.04329	-1.05836
56681885	chr16:56681885:A:G	1.33691e-15	-1.5587	-1.07568
56681931	chr16:56681931:G:GC	1.23126e-15	-1.51692	-1.19979
56682066	chr16:56682066:T:G	5.43294e-15	-4.77919e-10	-1.23227
56682508	chr16:56682508:T:A	4.26443e-15	-4.77919e-10	-1.47444
56682571	chr16:56682571:A:G	4.26708e-15	-4.77919e-10	-1.47382
56682712	chr16:56682712:C:G	4.26359e-15	-4.77919e-10	-1.47464
56682885	chr16:56682885:C:T	7.75741e-16	-1.71474	-1.46394
56683070	chr16:56683070:T:G	7.93941e-16	-1.69424	-1.46126
56683203	chr16:56683203:G:C	7.36708e-15	-4.77919e-10	-0.927727
56683290	chr16:56683290:A:C	4.27096e-15	-4.77919e-10	-1.47291
56683597	chr16:56683597:T:C	9.65304e-16	-1.94722	-1.01284
56683632	chr16:56683632:T:C	1.53237e-15	-1.5692	-0.928733
56683658	chr16:56683658:G:T	2.68184e-14	1.32688	-0.962541
56683684	chr16:56683684:G:A	1.35905e-15	-1.30393	-1.31403
56684682	chr16:56684682:G:C	2.63715e-15	-1.95505	-8.47093e-10
56684830	chr16:56684830:T:C	1.04839e-12	-4.77919e-10	4.03026
56684885	chr16:56684885:C:T	4.29011e-15	-4.77919e-10	-1.46844
56684943	chr16:56684943:T:C	5.35607e-15	-4.77919e-10	-1.24652
56685092	chr16:56685092:G:A	4.68688e-15	-4.77919e-10	-1.37998
56685245	chr16:56685245:T:C	1.13958e-15	-1.81919	-0.974902
56685277	chr16:56685277:T:C	4.25776e-15	-4.77919e-10	-1.476
56685446	chr16:56685446:ACT:A	1.16391e-15	-1.81073	-0.962233
56685492	chr16:56685492:C:T	1.19073e-15	-1.79153	-0.958651
56686349	chr16:56686349:G:A	1.05251e-15	-1.8612	-1.01237
56686366	chr16:56686366:G:A	9.07182e-16	-1.83163	-1.19053
56686534	chr16:56686534:GCC:G	1.23674e-15	-1.24637	-1.4659
56686753	chr16:56686753:T:C	1.40465e-15	-1.11862	-1.46634
56686787	chr16:56686787:C:T	9.29299e-15	-4.77919e-10	-0.695488
56686833	chr16:56686833:A:T	1.27155e-15	-1.20896	-1.47554
56686950	chr16:56686950:G:T	3.04918e-15	-1.61218	-0.197701
56686969	chr16:56686969:C:T	1.33183e-15	-1.17239	-1.4658
56687120	chr16:56687120:G:A	4.26742e-15	-4.77919e-10	-1.47374
56687206	chr16:56687206:G:A	4.27363e-15	-4.77919e-10	-1.47228
56687350	chr16:56687350:A:T	1.18155e-15	-1.312	-1.44592
56687861	chr16:56687861:A:T	1.55612e-15	-1.4053	-1.07725
56688107	chr16:56688107:G:A	9.47512e-15	-4.77919e-10	-0.676079
56688362	chr16:56688362:C:A	3.50943e-14	0.633289	-8.47093e-10
56688556	chr16:56688556:C:T	8.05602e-16	-1.72518	-1.41574
56688658	chr16:56688658:A:G	4.67809e-15	-4.77919e-10	-1.38186
56688660	chr16:56688660:C:T	1.01403e-15	-1.64282	-1.26799
56689391	chr16:56689391:G:A	8.19082e-16	-1.72156	-1.40276
56689707	chr16:56689707:C:T	5.27605e-15	-4.77919e-10	-1.26157
56689911	chr16:56689911:G:A	5.46204e-15	-4.77919e-10	-1.22693
56690898	chr16:56690898:G:A	5.95791e-16	-1.99847	-1.44414
56690963	chr16:56690963:C:T	2.91314e-15	-1.96321	0.107693
56691261	chr16:56691261:A:G	8.80063e-16	-1.99224	-1.06027
56691389	chr16:56691389:T:C	2.23844e-15	-1.6984	-0.420571
56691454	chr16:56691454:A:G	8.1511e-16	-1.7756	-1.35358
56691461	chr16:56691461:T:C	6.24064e-15	-4.77919e-10	-1.09367
56691677	chr16:56691677:C:G	9.13354e-15	-4.77919e-10	-0.712795
56691679	chr16:56691679:CA:C	2.34167e-15	-1.6911	-0.382783
56691813	chr16:56691813:C:T	9.41123e-16	-1.95678	-1.02865
56691830	chr16:56691830:C:T	7.58456e-15	-4.77919e-10	-0.898634
56692214	chr16:56692214:A:G	2.41858e-15	-1.7067	-0.33487
56692644	chr16:56692644:A:G	5.83452e-16	-1.99952	-1.46402
56692764	chr16:56692764:C:T	4.80264e-15	-4.77919e-10	-1.35558
56692855	chr16:56692855:G:A	7.2264e-16	-2.00007	-1.24952
56692921	chr16:56692921:C:CAGTCTATGGCA	4.38566e-15	-4.77919e-10	-1.44641
56693118	chr16:56693118:A:G	6.70015e-16	-1.94629	-1.37891
56693400	chr16:56693400:G:A	4.36099e-15	-4.77919e-10	-1.45205
56693860	chr16:56693860:C:A	8.10113e-16	-1.84046	-1.29488
56693874	chr16:56693874:A:C	7.86819e-16	-1.85596	-1.30854
56694061	chr16:56694061:G:A	6.74949e-15	-4.77919e-10	-1.01528
56694079	chr16:56694079:C:T	1.00136e-15	-1.98965	-0.933747
56694081	chr16:56694081:C:G	7.58002e-15	-4.77919e-10	-0.899233
56694915	chr16:56694915:C:T	5.76478e-16	-1.99958	-1.47599
56694982	chr16:56694982:G:T	6.72268e-16	-1.98979	-1.33206
56695296	chr16:56695296:G:C	5.79233e-16	-2.00024	-1.47056
56695383	chr16:56695383:C:G	1.13658e-15	-1.34321	-1.45352
56695412	chr16:56695412:G:A	1.17438e-15	-1.34216	-1.42185
56695583	chr16:56695583:T:C	6.88151e-16	-1.83065	-1.46785
56695808	chr16:56695808:G:A	8.53142e-15	-4.77919e-10	-0.780993
56696026	chr16:56696026:G:A	4.76259e-15	-4.77919e-10	-1.36396
56696036	chr16:56696036:G:A	7.26607e-15	-4.77919e-10	-0.941533
56696070	chr16:56696070:T:C	6.92693e-16	-1.82519	-1.46673
56696129	chr16:56696129:G:A	7.07316e-16	-1.80326	-1.46777
56696627	chr16:56696627:G:A	4.707e-15	-4.77919e-10	-1.3757
56696662	chr16:56696662:A:G	5.01749e-15	-4.77919e-10	-1.31182
56696698	chr16:56696698:G:A	6.91913e-16	-1.8239	-1.46915
56696786	chr16:56696786:C:T	4.90189e-15	-4.77919e-10	-1.33513
56697054	chr16:56697054:C:T	7.06254e-16	-1.81346	-1.45907
56697881	chr16:56697881:G:A	5.88287e-16	-2.00008	-1.45521
56697958	chr16:56697958:C:T	1.63664e-15	-1.33893	-1.09317
56697978	chr16:56697978:G:C	1.63411e-14	-4.77919e-10	-0.131064
56698081	chr16:56698081:G:A	4.2568e-15	-4.77919e-10	-1.47623
56698213	chr16:56698213:G:A	1.4074e-15	-1.22976	-1.35324
56698234	chr16:56698234:G:A	7.20118e-15	-4.77919e-10	-0.950504
56698292	chr16:56698292:G:A	9.61978e-16	-1.49227	-1.47125
56698314	chr16:56698314:T:C	7.25957e-15	-4.77919e-10	-0.942428
56698342	chr16:56698342:T:C	7.50166e-15	-4.77919e-10	-0.909624
56698351	chr16:56698351:T:C	7.76848e-15	-4.77919e-10	-0.874674
56698410	chr16:56698410:T:A	1.10536e-15	-1.36056	-1.46402
56699204	chr16:56699204:T:C	8.24227e-16	-2.00022	-1.11784
56699234	chr16:56699234:A:G	4.50744e-15	-4.77919e-10	-1.41902
56699367	chr16:56699367:C:A	7.34893e-16	-1.94913	-1.28365
56699379	chr16:56699379:T:C	1.04364e-14	-4.77919e-10	-0.579447
56699962	chr16:56699962:C:T	8.01579e-16	-1.97569	-1.17023
56700029	chr16:56700029:C:T	7.95843e-16	-1.98234	-1.17076
56700199	chr16:56700199:C:T	1.07633e-15	-1.96572	-0.885471
56700410	chr16:56700410:G:A	5.99918e-16	-1.96159	-1.47412
56701405	chr16:56701405:C:T	7.10449e-16	-1.95125	-1.31536
56701503	chr16:56701503:C:A	7.20829e-15	0.304317	-1.25383
56701531	chr16:56701531:T:G	6.53107e-16	-1.87747	-1.4733
56701870	chr16:56701870:G:A	9.25476e-16	-1.54031	-1.46189
56701896	chr16:56701896:C:T	2.67418e-15	-1.94111	-8.47093e-10
56702094	chr16:56702094:A:T	1.67594e-14	-4.77919e-10	-0.105792
56702293	chr16:56702293:A:T	6.88953e-16	-1.86611	-1.43122
56702309	chr16:56702309:AC:A	5.89573e-16	-1.98257	-1.47053
56702578	chr16:56702578:G:A	1.1178e-15	-1.49728	-1.31611
56702904	chr16:56702904:C:A	2.67655e-15	-1.94022	-8.47093e-10
56702968	chr16:56702968:G:A	1.03874e-14	-4.77919e-10	-0.584151
56703000	chr16:56703000:A:T	5.02013e-14	-1.07211	2.0634
56703299	chr16:56703299:T:C	3.62233e-14	-1.90864	2.5736
56703367	chr16:56703367:T:C	2.5948e-14	-1.15667	1.48801
56703477	chr16:56703477:A:G	6.5917e-16	-1.87122	-1.47031
56703531	chr16:56703531:A:G	4.75509e-15	-4.77919e-10	-1.36553
56703590	chr16:56703590:T:G	1.92327e-15	-1.81866	-0.452064
56703708	chr16:56703708:G:T	4.04435e-15	-0.327735	-1.19969
56704069	chr16:56704069:C:T	3.72562e-15	-0.353897	-1.25562
56704074	chr16:56704074:G:A	5.68821e-14	-4.77919e-10	1.11623
56704452	chr16:56704452:G:A	1.52399e-15	-1.72369	-0.779732
56704502	chr16:56704502:G:C	3.96902e-15	-0.390092	-1.15614
56704536	chr16:56704536:C:T	3.9044e-15	-0.361402	-1.20124
56704560	chr16:56704560:A:G	6.03843e-15	-4.77919e-10	-1.1266
56704654	chr16:56704654:G:A	2.92545e-14	-1.15428	1.60556
56704696	chr16:56704696:C:T	9.554e-16	-1.71834	-1.25203
56705214	chr16:56705214:C:T	6.61212e-15	-1.22012	0.184278
56705351	chr16:56705351:G:A	4.43684e-15	-4.77919e-10	-1.43481
56705737	chr16:56705737:C:T	1.5341e-15	-1.71295	-0.783853
56706321	chr16:56706321:C:T	7.21093e-15	-0.95239	0.00323965
56706418	chr16:56706418:C:T	2.80001e-15	-0.431103	-1.46402
56706744	chr16:56706744:G:A	4.27759e-15	-4.77919e-10	-1.47136
56706865	chr16:56706865:C:T	2.90027e-15	-1.51275	-0.347193
56707291	chr16:56707291:A:G	3.63742e-15	-0.82028	-0.813194
56707448	chr16:56707448:C:T	3.15811e-15	-0.949851	-0.824923
56707465	chr16:56707465:C:T	5.32027e-15	-4.77919e-10	-1.25322
56707475	chr16:56707475:G:A	2.7738e-15	-1.00242	-0.902113
56707637	chr16:56707637:C:T	3.6873e-13	-4.77919e-10	2.98532
56707666	chr16:56707666:G:A	9.53913e-15	-4.77919e-10	-0.669346
56708114	chr16:56708114:C:T	4.33282e-14	-4.77919e-10	0.844055
56708298	chr16:56708298:G:A	6.05699e-16	-1.96267	-1.46345
56708754	chr16:56708754:T:C	1.57616e-14	0.906961	-1.07413
56708781	chr16:56708781:A:T	6.48997e-15	-1.05449	-8.47093e-10
56708820	chr16:56708820:G:A	6.07157e-15	-1.12113	-8.47093e-10
56708834	chr16:56708834:T:C	1.71942e-15	-1.01981	-1.36295
56708868	chr16:56708868:C:T	5.67508e-15	-1.18866	-8.47093e-10
56709485	chr16:56709485:G:T	4.51233e-15	-4.77919e-10	-1.41794
56710851	chr16:56710851:G:A	4.28511e-15	-1.6942	0.224595
56711224	chr16:56711224:C:T	5.12719e-15	-4.77919e-10	-1.29019
56711765	chr16:56711765:T:C	4.71927e-15	-1.3731	-8.47093e-10
56712448	chr16:56712448:T:C	6.00907e-16	-1.95904	-1.47503
56712801	chr16:56712801:C:T	4.62274e-15	-4.77919e-10	-1.39376
56713320	chr16:56713320:C:T	4.91485e-15	-4.77919e-10	-1.33249
56713450	chr16:56713450:A:G	2.39559e-15	-0.609405	-1.44171
56713664	chr16:56713664:A:C	4.58714e-15	-4.77919e-10	-1.40149
56713764	chr16:56713764:C:T	8.11172e-15	0.440206	-1.27164
56714131	chr16:56714131:G:A	1.9633e-15	-0.808926	-1.4412
56714695	chr16:56714695:C:T	7.89935e-16	-1.7919	-1.36865
56714754	chr16:56714754:G:A	2.78698e-15	-1.89979	-8.47093e-10
56715194	chr16:56715194:C:G	4.87667e-15	-4.77919e-10	-1.34029
56715244	chr16:56715244:C:T	1.50409e-15	-1.88882	-0.627739
56715722	chr16:56715722:T:C	5.05889e-15	-1.3036	-8.47093e-10
56715997	chr16:56715997:C:T	2.18821e-15	-0.697481	-1.44419
56716082	chr16:56716082:C:T	3.0699e-15	-0.61092	-1.19218
56716128	chr16:56716128:A:G	1.29904e-14	-4.77919e-10	-0.360538
56716624	chr16:56716624:G:A	2.78672e-15	-1.89988	-8.47093e-10
56716685	chr16:56716685:T:C	4.61969e-15	-4.77919e-10	-1.39442
56717059	chr16:56717059:C:G	2.79494e-15	-1.89694	-8.47093e-10
56717353	chr16:56717353:T:C	1.0965e-14	-4.77919e-10	-0.53004
56717739	chr16:56717739:T:C	5.31553e-15	-4.77919e-10	-1.25412
56718300	chr16:56718300:T:A	4.75066e-15	-0.729383	-0.637082
56718393	chr16:56718393:G:A	6.03847e-15	-4.77919e-10	-1.1266
56718457	chr16:56718457:G:A	5.72007e-15	-4.77919e-10	-1.18077
56718553	chr16:56718553:G:A	6.77231e-14	-4.77919e-10	1.29068
56718802	chr16:56718802:T:G	4.61969e-15	-4.77919e-10	-1.39442
56718924	chr16:56718924:A:G	4.62049e-15	-4.77919e-10	-1.39425
56718970	chr16:56718970:C:A	3.18682e-15	-1.76572	-8.47093e-10
56719444	chr16:56719444:T:G	2.80509e-15	-1.89331	-8.47093e-10
56719609	chr16:56719609:A:T	8.00929e-16	-1.97995	-1.16679
56719719	chr16:56719719:C:T	2.73905e-15	-0.99079	-0.926347
56719761	chr16:56719761:TA:T	1.88568e-14	0.0121228	-8.47093e-10
56719822	chr16:56719822:C:G	4.64474e-15	-4.77919e-10	-1.38901
56719830	chr16:56719830:C:T	1.47613e-14	-1.08881	0.856073
56720161	chr16:56720161:T:A	7.57652e-15	0.340425	-1.24012
56721352	chr16:56721352:C:T	1.46077e-13	-4.77919e-10	2.05939
56721441	chr16:56721441:T:C	3.19302e-15	-1.76378	-8.47093e-10
56721508	chr16:56721508:C:A	8.6402e-15	0.479066	-1.24739
56721569	chr16:56721569:G:C	6.03887e-16	-1.95291	-1.47621
56721905	chr16:56721905:C:A	6.16661e-16	-1.93195	-1.47623
56722160	chr16:56722160:G:A	6.17519e-15	-4.77919e-10	-1.10421
56723803	chr16:56723803:T:C	8.7972e-15	0.309075	-1.05939
56723904	chr16:56723904:A:G	1.19822e-15	-1.4727	-1.27121
56723922	chr16:56723922:G:T	1.42319e-14	-0.982451	0.713186
56724219	chr16:56724219:T:C	9.00731e-16	-1.87438	-1.15492
56724221	chr16:56724221:T:A	4.58446e-15	-4.77919e-10	-1.40208
56724381	chr16:56724381:C:T	3.13084e-15	-1.78345	-8.47093e-10
56724632	chr16:56724632:T:C	4.6484e-15	-4.77919e-10	-1.38823
56724650	chr16:56724650:C:G	1.64142e-13	-4.77919e-10	2.17598
56724684	chr16:56724684:G:A	5.80783e-16	-1.99309	-1.47504
56724852	chr16:56724852:A:G	4.91802e-15	-4.77919e-10	-1.33184
56725103	chr16:56725103:A:T	4.49268e-15	-1.4223	-8.47093e-10
56725318	chr16:56725318:G:A	1.54984e-14	-4.77919e-10	-0.184013
56725620	chr16:56725620:G:A	4.58271e-15	-1.40246	-8.47093e-10
56725776	chr16:56725776:G:A	4.64017e-15	-4.77919e-10	-1.39
56725783	chr16:56725783:G:A	2.61364e-15	-1.96401	-8.47093e-10
56726097	chr16:56726097:C:T	5.21831e-15	-1.27258	-8.47093e-10
56726505	chr16:56726505:C:G	1.18244e-14	-1.13839	0.6838
56726527	chr16:56726527:C:T	6.80252e-16	-1.84093	-1.46911
56726698	chr16:56726698:C:G	5.02088e-15	-4.77919e-10	-1.31114
56727381	chr16:56727381:T:G	6.16797e-15	-4.77919e-10	-1.10538
56727387	chr16:56727387:G:A	2.7986e-15	-1.89563	-8.47093e-10
56728068	chr16:56728068:A:AT	2.53242e-15	-0.521196	-1.47438
56728539	chr16:56728539:T:C	5.95055e-15	-1.14126	-8.47093e-10
56728705	chr16:56728705:AATT:A	6.21366e-15	-4.77919e-10	-1.098
56728867	chr16:56728867:TG:T	4.58191e-15	-4.77919e-10	-1.40263
56729072	chr16:56729072:G:A	4.64017e-15	-4.77919e-10	-1.39
56729100	chr16:56729100:A:T	1.6465e-15	-1.84122	-0.584875
56729324	chr16:56729324:A:C	4.62274e-15	-4.77919e-10	-1.39376
56729844	chr16:56729844:T:C	2.98318e-15	-1.83176	-8.47093e-10
56730563	chr16:56730563:A:G	7.10279e-16	-1.9783	-1.28854
56730566	chr16:56730566:C:T	4.31929e-15	-4.77919e-10	-1.46166
56731168	chr16:56731168:C:T	6.00501e-16	-1.9585	-1.47624
56731191	chr16:56731191:T:C	2.02229e-15	-1.74717	-0.473349
56731650	chr16:56731650:C:T	6.6442e-16	-1.87303	-1.46056
56731774	chr16:56731774:A:T	1.40976e-15	-1.67096	-0.910372
56732119	chr16:56732119:T:A	2.75423e-15	-1.91161	-8.47093e-10
56732145	chr16:56732145:C:G	4.77816e-15	-4.77919e-10	-1.36069
56732581	chr16:56732581:A:G	4.32892e-15	-4.77919e-10	-1.45943
56732661	chr16:56732661:A:G	5.73034e-15	-4.77919e-10	-1.17897
56733179	chr16:56733179:G:A	2.24929e-15	-1.04058	-1.07356
56733213	chr16:56733213:T:A	2.29108e-15	-1.03307	-1.06265
56733424	chr16:56733424:AAGTAGAGC:A	8.77997e-16	-1.62982	-1.42504
56733687	chr16:56733687:G:T	6.00306e-16	-1.95937	-1.4757
56733890	chr16:56733890:C:T	2.16855e-15	-1.0886	-1.06208
56733969	chr16:56733969:T:C	4.41387e-15	-4.77919e-10	-1.44
56734635	chr16:56734635:CAT:C	1.16367e-15	-1.73648	-1.0367
56734661	chr16:56734661:T:C	4.98986e-15	-4.77919e-10	-1.31734
56734676	chr16:56734676:C:T	4.77816e-15	-4.77919e-10	-1.36069
56735103	chr16:56735103:A:G	4.75644e-15	-1.36525	-8.47093e-10
56736258	chr16:56736258:G:A	2.5088e-15	-1.73714	-0.267804
56736735	chr16:56736735:G:A	4.31929e-15	-4.77919e-10	-1.46166
56736739	chr16:56736739:A:C	5.25836e-15	-4.77919e-10	-1.26493
56737531	chr16:56737531:A:G	8.32121e-16	-1.68231	-1.42622
56737720	chr16:56737720:CTG:C	1.01144e-15	-1.48715	-1.42622
56737879	chr16:56737879:T:C	1.83174e-15	-1.69691	-0.622577
56738139	chr16:56738139:A:G	4.77692e-15	-4.77919e-10	-1.36095
56738245	chr16:56738245:T:C	1.46022e-15	-1.65676	-0.889401
56738485	chr16:56738485:T:C	1.65822e-13	-4.77919e-10	2.18617
56738541	chr16:56738541:T:C	3.03929e-15	-0.421811	-1.39131
56738643	chr16:56738643:CAAT:C	5.18707e-15	-4.77919e-10	-1.27858
56738701	chr16:56738701:A:C	4.77531e-15	-4.77919e-10	-1.36129
56738893	chr16:56738893:G:T	1.1577e-15	-1.60432	-1.17399
56741006	chr16:56741006:G:A	4.31809e-15	-4.77919e-10	-1.46194
56741144	chr16:56741144:T:C	5.82169e-15	-4.77919e-10	-1.16316
56741605	chr16:56741605:C:T	3.08148e-15	-0.36011	-1.43923
56741805	chr16:56741805:A:G	9.20392e-14	-4.77919e-10	1.59747
56742275	chr16:56742275:G:T	3.87797e-15	-0.363199	-1.20624
56742868	chr16:56742868:C:T	1.31928e-14	-4.77919e-10	-0.345081
56744155	chr16:56744155:G:A	2.08529e-15	-1.7501	-0.439739
56744589	chr16:56744589:C:T	2.56211e-14	0.318669	-8.47093e-10
56744734	chr16:56744734:G:A	9.79344e-16	-1.51875	-1.42687
56744924	chr16:56744924:G:A	1.42197e-14	-4.77919e-10	-0.270123
56745009	chr16:56745009:A:G	1.22825e-14	-4.77919e-10	-0.416573
56745063	chr16:56745063:C:T	1.05107e-14	-4.77919e-10	-0.57235
56745356	chr16:56745356:G:A	1.10148e-15	-1.73595	-1.09215
56745888	chr16:56745888:A:G	5.55985e-15	-4.77919e-10	-1.20918
56746418	chr16:56746418:G:A	1.65822e-13	-4.77919e-10	2.18617
56746479	chr16:56746479:T:C	1.74809e-15	-1.82462	-0.541604
56747019	chr16:56747019:A:G	3.15924e-15	-1.77442	-8.47093e-10
56747123	chr16:56747123:C:T	1.38572e-15	-1.72179	-0.876735
56747384	chr16:56747384:A:G	6.4975e-16	-1.97616	-1.37975
56747820	chr16:56747820:A:G	1.11553e-15	-1.51611	-1.2993
56747918	chr16:56747918:C:T	2.82332e-15	-0.418206	-1.46863
56749091	chr16:56749091:G:A	5.07179e-15	-4.77919e-10	-1.30106
56749318	chr16:56749318:C:T	5.49823e-15	-4.77919e-10	-1.22032
56750268	chr16:56750268:A:T	7.2632e-15	-4.77919e-10	-0.941928
56750489	chr16:56750489:A:G	1.07277e-15	-1.44244	-1.41207
56751196	chr16:56751196:A:G	1.32784e-15	-1.72752	-0.913679
56751387	chr16:56751387:G:A	5.67869e-15	-4.77919e-10	-1.18803
56751408	chr16:56751408:G:A	1.08333e-15	-1.72577	-1.11894
56751478	chr16:56751478:A:G	1.08935e-15	-1.72793	-1.11124
56752092	chr16:56752092:T:A	5.05735e-15	-4.77919e-10	-1.30391
56752937	chr16:56752937:G:A	4.33739e-15	-4.77919e-10	-1.45747
56753195	chr16:56753195:T:C	8.94544e-16	-1.91893	-1.11726
56753249	chr16:56753249:A:G	5.95975e-16	-1.96897	-1.47334
56753434	chr16:56753434:T:C	1.06272e-15	-1.42615	-1.43777
56753490	chr16:56753490:A:G	2.51121e-14	-4.77919e-10	0.298602
56753570	chr16:56753570:G:A	4.61969e-15	-4.77919e-10	-1.39442
56753970	chr16:56753970:T:C	1.38874e-15	-1.14533	-1.45102
56754156	chr16:56754156:A:G	4.27306e-15	-4.77919e-10	-1.47242
56754209	chr16:56754209:CT:C	9.42246e-16	-1.55271	-1.43153
56754279	chr16:56754279:G:T	6.68891e-16	-1.93401	-1.39288
56754627	chr16:56754627:C:A	7.2632e-15	-4.77919e-10	-0.941928
56754842	chr16:56754842:G:A	2.28673e-15	-1.08362	-1.01401
56754922	chr16:56754922:C:T	9.95919e-16	-1.49774	-1.43109
56754996	chr16:56754996:G:A	1.85702e-13	-4.77919e-10	2.2994
56755164	chr16:56755164:C:G	6.87432e-16	-1.85711	-1.44243
56755427	chr16:56755427:A:G	6.45615e-16	-1.97469	-1.38761
56755595	chr16:56755595:G:A	5.42002e-15	-4.77919e-10	-1.23465
56756200	chr16:56756200:A:T	5.0294e-15	-4.77919e-10	-1.30945
56756431	chr16:56756431:A:G	6.22122e-16	-1.99506	-1.4043
56756440	chr16:56756440:A:G	2.69807e-15	-0.492341	-1.43987
56756795	chr16:56756795:C:T	2.5493e-15	-1.98893	-8.47093e-10
56756966	chr16:56756966:T:C	7.41364e-15	-0.921427	-8.47093e-10
56757304	chr16:56757304:A:G	4.97985e-15	-4.77919e-10	-1.31935
56757419	chr16:56757419:C:A	6.13295e-15	-4.77919e-10	-1.11107
56757471	chr16:56757471:C:G	4.65094e-15	-4.77919e-10	-1.38768
56757568	chr16:56757568:T:C	5.29625e-15	-1.25775	-8.47093e-10
56757572	chr16:56757572:A:G	4.30533e-15	-4.77919e-10	-1.46489
56757585	chr16:56757585:A:AAT	9.2197e-14	-4.77919e-10	1.59918
56757767	chr16:56757767:A:G	3.37813e-15	-0.549133	-1.15829
56757951	chr16:56757951:T:C	2.08129e-14	-4.77919e-10	0.110826
56757963	chr16:56757963:C:T	1.14356e-14	0.744428	-1.23244
56758020	chr16:56758020:G:A	1.1485e-14	-4.77919e-10	-0.483709
56758071	chr16:56758071:AG:A	1.15017e-15	-1.73115	-1.0537
56758104	chr16:56758104:A:G	1.15102e-15	-1.48735	-1.29675
56759015	chr16:56759015:C:T	2.84784e-15	-1.87819	-8.47093e-10
56759045	chr16:56759045:T:A	2.84586e-15	-1.87888	-8.47093e-10
56759073	chr16:56759073:G:T	4.82104e-15	-4.77919e-10	-1.35176
56760403	chr16:56760403:G:C	7.3618e-15	-0.928444	-8.47093e-10
56760678	chr16:56760678:C:G	1.91352e-15	-1.59981	-0.675997
56760770	chr16:56760770:C:T	4.58293e-15	-4.77919e-10	-1.40241
56760967	chr16:56760967:C:A	9.4244e-15	0.565524	-1.24697
56761025	chr16:56761025:A:G	7.82149e-16	-1.96032	-1.21014
56761209	chr16:56761209:T:C	9.42109e-15	-0.681798	-8.47093e-10
56761421	chr16:56761421:T:C	1.0699e-14	-4.77919e-10	-0.554598
56762169	chr16:56762169:T:C	2.60576e-14	-4.77919e-10	0.335561
56762421	chr16:56762421:A:G	1.08747e-14	-0.538306	-8.47093e-10
56762464	chr16:56762464:A:AT	4.77816e-15	-4.77919e-10	-1.36069
56762992	chr16:56762992:A:G	3.36426e-15	-1.71154	-8.47093e-10
56763892	chr16:56763892:A:G	5.07179e-15	-4.77919e-10	-1.30106
56764377	chr16:56764377:C:G	1.54123e-14	-4.77919e-10	-0.189585
56764707	chr16:56764707:T:TG	1.65822e-13	-4.77919e-10	2.18617
56765302	chr16:56765302:T:C	4.98586e-15	-4.77919e-10	-1.31814
56765315	chr16:56765315:C:T	5.52476e-15	-4.77919e-10	-1.21551
56765379	chr16:56765379:A:T	8.14016e-16	-1.71673	-1.41379
56765682	chr16:56765682:A:G	4.77694e-15	-4.77919e-10	-1.36095
56766130	chr16:56766130:A:G	5.07079e-15	-4.77919e-10	-1.30125
56766271	chr16:56766271:A:T	5.56461e-15	-4.77919e-10	-1.20832
56766421	chr16:56766421:T:A	1.80509e-15	-1.07154	-1.2626
56766715	chr16:56766715:C:T	2.62567e-14	0.343173	-8.47093e-10
56766831	chr16:56766831:GA:G	3.92346e-14	0.744812	-8.47093e-10
56767135	chr16:56767135:C:T	8.48776e-16	-1.6777	-1.41101
56767370	chr16:56767370:A:T	4.64425e-15	-4.77919e-10	-1.38912
56767695	chr16:56767695:G:A	6.87279e-16	-1.83948	-1.46028
56767784	chr16:56767784:G:A	6.06729e-16	-1.95161	-1.47281
56767848	chr16:56767848:C:T	1.54048e-14	-4.77919e-10	-0.190069
56767946	chr16:56767946:A:T	4.58293e-15	-4.77919e-10	-1.40241
56768013	chr16:56768013:A:G	1.18459e-14	-4.77919e-10	-0.452766
56768180	chr16:56768180:A:G	9.82163e-16	-1.51742	-1.42533
56768301	chr16:56768301:C:T	2.99712e-15	-1.60461	-0.222482
56768450	chr16:56768450:C:T	2.02655e-15	-1.64551	-0.572905
56768575	chr16:56768575:T:A	1.22569e-14	-4.77919e-10	-0.41866
56768683	chr16:56768683:G:A	6.57642e-16	-1.87107	-1.47278
56769113	chr16:56769113:A:G	3.35528e-15	-1.71421	-8.47093e-10
56769287	chr16:56769287:C:T	2.52246e-15	-1.99951	-8.47093e-10
56769288	chr16:56769288:G:A	1.79541e-14	-4.77919e-10	-0.0369284
56770213	chr16:56770213:A:G	4.89842e-15	-4.77919e-10	-1.33584
56770282	chr16:56770282:G:A	3.19235e-15	-1.76399	-8.47093e-10
56770492	chr16:56770492:G:A	4.28029e-15	-4.77919e-10	-1.47073
56770979	chr16:56770979:T:G	4.76836e-15	-4.77919e-10	-1.36275
56771566	chr16:56771566:G:A	4.36847e-15	-4.77919e-10	-1.45034
56771598	chr16:56771598:A:T	6.39225e-16	-1.95344	-1.41881
56771642	chr16:56771642:A:G	1.34257e-14	-4.77919e-10	-0.327575
56771670	chr16:56771670:A:G	6.84617e-16	-1.85666	-1.44699
56771993	chr16:56771993:T:C	4.78713e-15	-4.77919e-10	-1.35882
56772167	chr16:56772167:G:A	1.04271e-15	-1.45401	-1.42891
56772358	chr16:56772358:C:T	1.22766e-14	-4.77919e-10	-0.417051
56772549	chr16:56772549:T:C	1.34257e-14	-4.77919e-10	-0.327575
56773667	chr16:56773667:G:C	1.27724e-15	-1.38415	-1.29589
56773718	chr16:56773718:G:A	4.43861e-15	-4.77919e-10	-1.43441
56773984	chr16:56773984:C:A	4.58146e-15	-4.77919e-10	-1.40273
56774445	chr16:56774445:T:C	4.26717e-15	-4.77919e-10	-1.4738
56774624	chr16:56774624:A:G	1.94786e-13	-4.77919e-10	2.34715
56774891	chr16:56774891:G:T	8.02371e-15	-4.77919e-10	-0.842348
56775541	chr16:56775541:AG:A	1.1344e-15	-1.70112	-1.09752
56775834	chr16:56775834:G:T	6.7003e-15	0.30192	-1.32452
56776219	chr16:56776219:T:C	5.0308e-15	-4.77919e-10	-1.30917
56777275	chr16:56777275:A:G	1.28118e-14	-0.0378752	-0.336506
56777466	chr16:56777466:AT:A	4.99061e-15	-4.77919e-10	-1.31719
56777488	chr16:56777488:G:A	3.98483e-15	-1.54225	-8.47093e-10
56777501	chr16:56777501:C:A	2.02701e-13	-4.77919e-10	2.38698
56777549	chr16:56777549:A:C	2.71965e-15	-0.817677	-1.10657
56777780	chr16:56777780:T:C	1.3754e-15	-1.42926	-1.17674
56778101	chr16:56778101:C:T	5.88951e-15	-4.77919e-10	-1.15158
56778388	chr16:56778388:C:T	1.2798e-15	-1.41551	-1.26253
56778765	chr16:56778765:A:C	5.01104e-15	-4.77919e-10	-1.31311
56780413	chr16:56780413:A:T	6.17571e-16	-1.98673	-1.41998
56780583	chr16:56780583:A:C	3.27827e-15	-1.53395	-0.203482
56780935	chr16:56780935:G:A	6.1458e-16	-1.94014	-1.47142
56781288	chr16:56781288:A:G	2.46994e-15	-0.605668	-1.41489
56782499	chr16:56782499:ACTT:A	4.93038e-15	-4.77919e-10	-1.32933
56783250	chr16:56783250:C:T	1.31689e-15	-1.71594	-0.933539
56784329	chr16:56784329:A:G	1.50562e-14	-4.77919e-10	-0.212956
56784347	chr16:56784347:A:C	6.0838e-16	-1.99814	-1.42356
56785075	chr16:56785075:A:G	1.51897e-15	-1.71177	-0.794943
56785107	chr16:56785107:G:A	6.42207e-15	-4.77919e-10	-1.06501
56785259	chr16:56785259:T:G	1.96836e-15	-1.09114	-1.15641
56786007	chr16:56786007:C:T	6.00748e-16	-1.98548	-1.44885
56786967	chr16:56786967:T:C	1.28813e-14	-4.77919e-10	-0.368973
56787204	chr16:56787204:GAAAGAATGTTTGAAT:G	4.4348e-15	-0.110749	-1.32452
56787275	chr16:56787275:T:C	6.72256e-15	-4.77919e-10	-1.01928
56787359	chr16:56787359:C:T	5.26434e-15	-4.77919e-10	-1.26379
56787607	chr16:56787607:C:G	3.04995e-14	-4.77919e-10	0.492961
56788127	chr16:56788127:G:C	2.09569e-13	-4.77919e-10	2.4203
56788156	chr16:56788156:C:T	5.07179e-15	-4.77919e-10	-1.30106
56788581	chr16:56788581:G:A	4.56804e-15	-4.77919e-10	-1.40567
56788977	chr16:56788977:C:T	4.98461e-15	-4.77919e-10	-1.31839
56788995	chr16:56788995:A:G	4.61969e-15	-4.77919e-10	-1.39442
56789000	chr16:56789000:G:A	5.05655e-14	0.998521	-8.47093e-10
56789089	chr16:56789089:T:G	5.44207e-15	-4.77919e-10	-1.23059
56789510	chr16:56789510:G:A	4.98067e-15	-4.77919e-10	-1.31918
56789614	chr16:56789614:C:T	1.75135e-14	-0.0617737	-8.47093e-10
56789836	chr16:56789836:C:T	2.52459e-13	-4.77919e-10	2.6065
56790115	chr16:56790115:A:AACAAAACAAC	5.06859e-15	-4.77919e-10	-1.30169
56790271	chr16:56790271:T:G	2.09789e-13	2.42135	-8.47093e-10
56790407	chr16:56790407:A:T	4.27575e-15	-4.77919e-10	-1.47179
56790633	chr16:56790633:T:A	6.37925e-16	-1.99102	-1.38327
56790792	chr16:56790792:A:G	5.02789e-15	-4.77919e-10	-1.30975
56790969	chr16:56790969:A:G	9.2197e-14	-4.77919e-10	1.59918
56791523	chr16:56791523:C:T	3.4895e-15	-1.67499	-8.47093e-10
56791668	chr16:56791668:G:A	4.40639e-15	-4.77919e-10	-1.44169
56791754	chr16:56791754:G:A	1.32057e-14	0.164333	-0.508432
56792191	chr16:56792191:AAAAC:A	4.2567e-15	-4.77919e-10	-1.47625
56792450	chr16:56792450:A:C	6.09966e-16	-1.98916	-1.42995
56792521	chr16:56792521:G:A	4.11749e-15	-0.268441	-1.24106
56792665	chr16:56792665:C:T	5.59191e-15	-4.77919e-10	-1.20343
56792706	chr16:56792706:A:C	4.64505e-15	-4.77919e-10	-1.38895
56792854	chr16:56792854:T:C	1.13802e-15	-1.84706	-0.948398
56793264	chr16:56793264:G:A	6.76763e-15	-4.77919e-10	-1.0126
56794034	chr16:56794034:G:A	4.41465e-15	-1.43982	-8.47093e-10
56794136	chr16:56794136:T:A	5.33592e-15	-4.77919e-10	-1.25029
56794409	chr16:56794409:A:ATATTT	3.02481e-15	-0.38308	-1.43482
56794421	chr16:56794421:G:T	1.47966e-14	-0.23035	-8.47093e-10
56794563	chr16:56794563:G:A	6.47791e-16	-1.97496	-1.38397
56794826	chr16:56794826:G:A	3.50968e-15	-1.66922	-8.47093e-10
56794858	chr16:56794858:G:A	5.77299e-15	-1.17156	-8.47093e-10
56795266	chr16:56795266:G:A	4.57384e-15	-0.161774	-1.24262
56795655	chr16:56795655:TA:T	4.62322e-15	-4.77919e-10	-1.39366
56795698	chr16:56795698:G:A	3.45381e-15	-1.68527	-8.47093e-10
56795791	chr16:56795791:C:T	5.36387e-15	-4.77919e-10	-1.24506
56795796	chr16:56795796:G:A	4.98461e-15	-4.77919e-10	-1.31839
56795893	chr16:56795893:C:T	4.57143e-15	-4.77919e-10	-1.40492
56796067	chr16:56796067:T:C	4.58293e-15	-4.77919e-10	-1.40241
56796432	chr16:56796432:A:G	4.34095e-15	-4.77919e-10	-1.45665
56796437	chr16:56796437:C:A	2.85183e-15	-1.63741	-0.239377
56796867	chr16:56796867:G:C	1.3466e-15	-1.7889	-0.838268
56796987	chr16:56796987:A:G	6.52086e-16	-1.97763	-1.3747
56797234	chr16:56797234:C:T	1.28532e-15	-1.75654	-0.917199
56797902	chr16:56797902:T:C	1.08564e-14	-4.77919e-10	-0.539998
56797924	chr16:56797924:C:T	2.73244e-15	-1.65742	-0.262137
56798078	chr16:56798078:G:A	1.29144e-14	-4.77919e-10	-0.366405
56798381	chr16:56798381:T:C	4.36491e-15	-4.77919e-10	-1.45115
56798390	chr16:56798390:C:T	2.2975e-15	-0.934085	-1.15884
56798679	chr16:56798679:G:A	4.40722e-15	-4.77919e-10	-1.44151
56798741	chr16:56798741:C:T	4.73572e-15	-4.77919e-10	-1.36962
56799583	chr16:56799583:G:A	4.644e-15	-4.77919e-10	-1.38917
56800041	chr16:56800041:G:A	4.26344e-15	-4.77919e-10	-1.47467
56800184	chr16:56800184:A:G	1.72338e-15	-1.87849	-0.501977
56800322	chr16:56800322:G:A	5.88473e-16	-1.98508	-1.4699
56800417	chr16:56800417:G:A	1.42542e-14	-4.77919e-10	-0.267694
56801081	chr16:56801081:C:T	5.65552e-15	-4.77919e-10	-1.19212
56801464	chr16:56801464:G:T	5.5834e-15	-4.77919e-10	-1.20495
56801897	chr16:56801897:C:G	1.29144e-14	-4.77919e-10	-0.366405
56801983	chr16:56801983:T:G	2.55894e-13	-4.77919e-10	2.62001
56802077	chr16:56802077:G:A	2.98096e-15	-1.8325	-8.47093e-10
56802196	chr16:56802196:T:C	9.79201e-16	-1.9081	-1.03767
56802647	chr16:56802647:A:G	1.36883e-13	-4.77919e-10	1.99438
56804189	chr16:56804189:T:A	1.0379e-15	-1.43083	-1.45672
56804675	chr16:56804675:G:A	2.15051e-15	-1.89919	-0.259847
56804691	chr16:56804691:C:T	6.49811e-16	-1.90435	-1.45147
56805066	chr16:56805066:T:G	9.82508e-16	-1.72647	-1.21592
56805107	chr16:56805107:G:A	4.09131e-15	-1.51588	-8.47093e-10
56805124	chr16:56805124:C:T	5.44472e-15	-4.77919e-10	-1.2301
56805434	chr16:56805434:T:A	1.22766e-14	-4.77919e-10	-0.417051
56805527	chr16:56805527:C:T	5.97776e-16	-1.99251	-1.44678
56805673	chr16:56805673:A:G	4.7797e-15	-4.77919e-10	-1.36037
56805797	chr16:56805797:A:G	1.94672e-13	-4.77919e-10	2.34657
56805908	chr16:56805908:C:T	2.83951e-15	-1.62466	-0.256458
56806115	chr16:56806115:T:C	6.51926e-16	-1.98106	-1.37151
56806259	chr16:56806259:A:G	1.38372e-15	-1.83975	-0.760226
56806416	chr16:56806416:G:A	1.06641e-15	-1.83861	-1.02184
56806963	chr16:56806963:C:T	4.53945e-14	-4.77919e-10	0.890643
56807356	chr16:56807356:T:G	6.5891e-16	-1.89151	-1.4504
56807748	chr16:56807748:C:T	4.51207e-15	-4.77919e-10	-1.41799
56807823	chr16:56807823:C:T	5.13392e-15	-4.77919e-10	-1.28888
56808016	chr16:56808016:C:T	5.17705e-15	-4.77919e-10	-1.28051
56808581	chr16:56808581:TATTTATAA:T	6.57534e-15	-4.77919e-10	-1.04142
56808613	chr16:56808613:TATTTATAA:T	5.58121e-15	-4.77919e-10	-1.20534
56808871	chr16:56808871:A:G	4.35322e-15	-4.77919e-10	-1.45383
56809086	chr16:56809086:G:A	4.39945e-15	-0.116802	-1.32647
56809157	chr16:56809157:T:A	4.98267e-15	-4.77919e-10	-1.31878
56809414	chr16:56809414:T:TA	3.00436e-15	-0.38921	-1.43547
56809531	chr16:56809531:G:A	5.7897e-16	-2.00004	-1.47121
56810252	chr16:56810252:C:T	2.78443e-15	-0.465231	-1.43547
56811263	chr16:56811263:C:A	4.37674e-15	-4.77919e-10	-1.44844
56811388	chr16:56811388:A:T	6.30264e-16	-1.95729	-1.42907
56812010	chr16:56812010:A:T	6.34922e-15	-4.77919e-10	-1.07642
56812624	chr16:56812624:T:C	2.04688e-15	-1.05191	-1.15652
56813003	chr16:56813003:A:G	6.53224e-15	-4.77919e-10	-1.048
56813358	chr16:56813358:G:A	6.21478e-15	-1.13591	0.0380962
56813472	chr16:56813472:G:A	1.04782e-15	-1.4282	-1.44984
56813808	chr16:56813808:C:A	6.30039e-15	-4.77919e-10	-1.08414
56813838	chr16:56813838:C:T	4.28631e-15	-4.77919e-10	-1.46932
56814017	chr16:56814017:C:A	3.27751e-15	-0.310663	-1.427
56814157	chr16:56814157:G:A	6.37465e-16	-1.98239	-1.39261
56814330	chr16:56814330:C:T	3.641e-14	0.670096	-8.47093e-10
56814635	chr16:56814635:TG:T	1.29411e-14	-4.77919e-10	-0.364344
56815181	chr16:56815181:TACA:T	7.75752e-15	-0.876086	-8.47093e-10
56815202	chr16:56815202:A:G	3.28043e-15	-1.54025	-0.196521
56815548	chr16:56815548:CTGT:C	5.2458e-15	-4.77919e-10	-1.26732
56815584	chr16:56815584:G:A	1.07214e-15	-1.89274	-0.962349
56815678	chr16:56815678:A:C	4.51372e-15	-4.77919e-10	-1.41763
56815743	chr16:56815743:A:G	4.56746e-15	-4.77919e-10	-1.40579
56815973	chr16:56815973:T:A	5.10056e-15	-4.77919e-10	-1.2954
56816611	chr16:56816611:A:G	2.77304e-15	-0.849621	-1.05518
56817655	chr16:56817655:CTG:C	5.87463e-15	-1.1541	-8.47093e-10
56817893	chr16:56817893:T:A	7.39553e-15	-0.802007	-0.121866
56818380	chr16:56818380:A:G	1.29029e-14	-4.77919e-10	-0.367294
56818399	chr16:56818399:A:C	1.25215e-15	-1.28205	-1.41784
56818456	chr16:56818456:A:G	4.644e-15	-4.77919e-10	-1.38917
56818477	chr16:56818477:T:C	1.88855e-15	-1.80151	-0.487424
56819678	chr16:56819678:C:T	6.18853e-15	-4.77919e-10	-1.10205
56820372	chr16:56820372:C:T	1.9881e-15	-1.79575	-0.441819
56820615	chr16:56820615:C:T	4.26801e-15	-4.77919e-10	-1.4736
56820837	chr16:56820837:A:G	1.68565e-13	-4.77919e-10	2.20257
56820953	chr16:56820953:C:T	3.37718e-15	-1.70771	-8.47093e-10
56821280	chr16:56821280:C:T	6.16615e-16	-1.93329	-1.47497
56821575	chr16:56821575:C:T	4.98067e-15	-4.77919e-10	-1.31918
56821584	chr16:56821584:C:G	1.311e-15	-1.2538	-1.40016
56821637	chr16:56821637:TC:T	6.0946e-16	-1.9881	-1.43183
56822446	chr16:56822446:C:A	3.43651e-15	-0.274339	-1.41595
56822660	chr16:56822660:A:G	6.7684e-14	0.122448	1.16765
56822713	chr16:56822713:A:AC	4.98173e-15	-4.77919e-10	-1.31897
56822933	chr16:56822933:C:T	5.99563e-15	-4.77919e-10	-1.13372
56822936	chr16:56822936:G:T	2.91637e-15	-1.54429	-0.310122
56823043	chr16:56823043:G:A	6.12618e-16	-1.94022	-1.47454
56823318	chr16:56823318:A:G	3.10918e-15	-1.79039	-8.47093e-10
56823528	chr16:56823528:A:C	4.25785e-15	-4.77919e-10	-1.47598
56823678	chr16:56823678:T:C	4.98941e-15	-4.77919e-10	-1.31743
56823768	chr16:56823768:C:T	6.70569e-15	-4.77919e-10	-1.02179
56823841	chr16:56823841:G:A	4.3656e-15	-4.77919e-10	-1.45099
56824298	chr16:56824298:CA:C	5.553e-15	-4.77919e-10	-1.21041
56824478	chr16:56824478:A:G	4.99601e-15	-4.77919e-10	-1.31611
56824806	chr16:56824806:T:TCAGA	4.98951e-15	-4.77919e-10	-1.31741
56825138	chr16:56825138:C:T	5.4458e-15	-4.77919e-10	-1.2299
56825304	chr16:56825304:C:T	9.44106e-16	-1.83043	-1.15183
56825322	chr16:56825322:C:G	4.929e-15	-4.77919e-10	-1.32961
56825475	chr16:56825475:G:A	2.73003e-15	-1.92044	-8.47093e-10
56825985	chr16:56825985:A:G	3.06082e-14	0.49652	-8.47093e-10
56826311	chr16:56826311:A:G	2.97011e-15	-1.52094	-0.31521
56826374	chr16:56826374:T:A	7.24984e-15	-4.77919e-10	-0.943769
56826391	chr16:56826391:C:T	4.36211e-15	-4.77919e-10	-1.45179
56826542	chr16:56826542:A:G	4.71816e-15	-4.77919e-10	-1.37333
56827308	chr16:56827308:CAAAT:C	4.98674e-15	-4.77919e-10	-1.31797
56827389	chr16:56827389:T:C	4.56355e-15	-4.77919e-10	-1.40665
56827631	chr16:56827631:G:T	3.50725e-15	-1.66992	-8.47093e-10
56827881	chr16:56827881:A:C	5.27251e-15	-0.059336	-1.20291
56828083	chr16:56828083:C:G	2.6463e-15	-1.90788	-0.0437041
56828231	chr16:56828231:GA:G	1.80802e-15	-1.90446	-0.428052
56828854	chr16:56828854:G:T	1.12713e-14	-0.502491	-8.47093e-10
56829115	chr16:56829115:G:A	6.36276e-15	-1.07429	-8.47093e-10
56829303	chr16:56829303:C:T	6.51469e-16	-1.98317	-1.37011
56829317	chr16:56829317:T:C	5.79973e-16	-1.99423	-1.47529
56829555	chr16:56829555:A:T	4.70519e-15	-4.77919e-10	-1.37608
56829584	chr16:56829584:T:C	5.77049e-15	-4.77919e-10	-1.17199
56829708	chr16:56829708:A:G	4.36468e-15	-4.77919e-10	-1.4512
56829770	chr16:56829770:C:T	4.28106e-15	-4.77919e-10	-1.47055
56830089	chr16:56830089:G:A	4.64017e-15	-4.77919e-10	-1.39
56830382	chr16:56830382:G:A	5.43079e-15	-4.77919e-10	-1.23266
56830486	chr16:56830486:C:T	2.16646e-15	-1.70904	-0.442619
56830487	chr16:56830487:T:C	5.42676e-15	-4.77919e-10	-1.23341
56830706	chr16:56830706:C:T	9.81905e-16	-1.75369	-1.18932
56830938	chr16:56830938:G:A	3.24634e-15	-1.74722	-8.47093e-10
56831337	chr16:56831337:C:A	1.03907e-15	-1.7417	-1.14472
56831793	chr16:56831793:G:T	4.70869e-15	-4.77919e-10	-1.37534
56832284	chr16:56832284:T:C	5.86503e-16	-1.99451	-1.46382
56832638	chr16:56832638:A:G	4.26181e-15	-4.77919e-10	-1.47506
56832833	chr16:56832833:G:A	6.20695e-15	-4.77919e-10	-1.09908
56833152	chr16:56833152:G:A	5.27767e-15	-4.77919e-10	-1.26126
56833892	chr16:56833892:C:T	2.82046e-15	-0.452723	-1.43512
56833977	chr16:56833977:A:G	1.39379e-13	-4.77919e-10	2.01245
56834397	chr16:56834397:C:T	2.23128e-13	-4.77919e-10	2.483
56834788	chr16:56834788:A:G	1.15786e-15	-1.74837	-1.02981
56835107	chr16:56835107:G:T	5.74094e-15	-4.77919e-10	-1.17712
56835635	chr16:56835635:G:T	2.08134e-14	-4.77919e-10	0.110846
56835704	chr16:56835704:G:A	4.51825e-15	-4.77919e-10	-1.41662
56835803	chr16:56835803:T:A	2.16956e-13	-0.122791	2.57774
56835854	chr16:56835854:C:T	4.98461e-15	-4.77919e-10	-1.31839
56835902	chr16:56835902:G:T	1.51612e-14	-4.77919e-10	-0.206007
56836111	chr16:56836111:A:G	4.84305e-15	-4.77919e-10	-1.3472
56836171	chr16:56836171:G:GT	7.10885e-15	-0.966176	0.0027681
56836233	chr16:56836233:A:G	4.25921e-15	-4.77919e-10	-1.47567
56836955	chr16:56836955:A:C	3.09401e-15	-1.79528	-8.47093e-10
56837212	chr16:56837212:T:A	4.98461e-15	-4.77919e-10	-1.31839
56837557	chr16:56837557:TTTTATTGATTAC:T	3.05886e-15	-0.766409	-1.0403
56837784	chr16:56837784:C:T	4.32933e-15	-4.77919e-10	-1.45934
56837893	chr16:56837893:C:T	4.66637e-15	-4.77919e-10	-1.38437
56838810	chr16:56838810:C:T	2.84498e-15	-0.800024	-1.07917
56838866	chr16:56838866:T:G	4.68029e-15	-4.77919e-10	-1.38139
56838912	chr16:56838912:G:A	5.98349e-16	-1.99521	-1.44312
56839583	chr16:56839583:C:T	9.05872e-14	0.284904	1.29666
56839701	chr16:56839701:T:TA	5.77558e-16	-1.99757	-1.47613
56839877	chr16:56839877:T:C	6.15241e-16	-1.96674	-1.44375
56839902	chr16:56839902:A:G	5.31265e-15	-1.25466	-8.47093e-10
56839928	chr16:56839928:G:A	9.22146e-14	0.231765	1.36761
56840022	chr16:56840022:A:AT	5.41036e-15	-4.77919e-10	-1.23643
56840179	chr16:56840179:C:T	1.79547e-13	-4.77919e-10	2.26569
56840272	chr16:56840272:G:A	9.93102e-14	0.251296	1.4222
56840285	chr16:56840285:G:A	1.36863e-15	-1.86586	-0.745084
56840564	chr16:56840564:A:G	1.42599e-15	-1.95063	-0.619249
56840945	chr16:56840945:C:T	1.31696e-15	-1.87562	-0.773807
56840976	chr16:56840976:G:A	1.32456e-14	-4.77919e-10	-0.34108
56840991	chr16:56840991:T:C	3.45594e-15	-0.27162	-1.41303
56841041	chr16:56841041:C:T	4.63926e-15	-4.77919e-10	-1.39019
56841291	chr16:56841291:G:A	4.95179e-15	-4.77919e-10	-1.325
56841323	chr16:56841323:C:T	2.89971e-15	-1.86014	-8.47093e-10
56841331	chr16:56841331:A:G	4.98461e-15	-4.77919e-10	-1.31839
56841383	chr16:56841383:G:A	1.65074e-15	-1.94747	-0.476061
56841819	chr16:56841819:G:A	5.04822e-15	-4.77919e-10	-1.30571
56841897	chr16:56841897:C:T	5.97886e-15	-4.77919e-10	-1.13652
56842448	chr16:56842448:A:G	1.78098e-13	-4.77919e-10	2.25759
56842699	chr16:56842699:C:T	4.49732e-15	-4.77919e-10	-1.42127
56842933	chr16:56842933:T:G	5.91992e-16	-1.98814	-1.46087
56842963	chr16:56842963:A:G	2.52356e-15	-1.99908	-8.47093e-10
56842983	chr16:56842983:C:T	4.45482e-15	-4.77919e-10	-1.43076
56843173	chr16:56843173:C:T	7.13905e-16	-1.86058	-1.40118
56843565	chr16:56843565:C:T	7.28767e-16	-1.84569	-1.39546
56843742	chr16:56843742:G:A	4.32557e-15	-4.77919e-10	-1.4602
56843909	chr16:56843909:C:A	1.32404e-14	-4.77919e-10	-0.341479
56844303	chr16:56844303:G:A	4.26504e-15	-4.77919e-10	-1.4743
56844466	chr16:56844466:C:T	7.17099e-16	-1.86339	-1.3939
56844623	chr16:56844623:T:G	4.76055e-15	-4.77919e-10	-1.36439
56844637	chr16:56844637:G:A	5.70682e-15	-4.77919e-10	-1.18309
56844823	chr16:56844823:T:C	4.60386e-15	-4.77919e-10	-1.39785
56845150	chr16:56845150:A:G	5.1838e-15	-4.77919e-10	-1.27921
56845290	chr16:56845290:T:C	7.08867e-16	-1.97776	-1.29107
56845302	chr16:56845302:C:T	1.79512e-13	-4.77919e-10	2.26549
56845484	chr16:56845484:A:G	5.70677e-15	-4.77919e-10	-1.1831
56845659	chr16:56845659:G:C	1.54265e-15	-1.99402	-0.497228
56845726	chr16:56845726:G:C	7.56291e-15	-1.04727	0.145778
56845948	chr16:56845948:C:G	3.33393e-15	-1.7206	-8.47093e-10
56846239	chr16:56846239:C:T	4.32962e-15	-4.77919e-10	-1.45927
56846246	chr16:56846246:A:G	2.81916e-15	-1.93542	0.0471163
56846493	chr16:56846493:T:C	2.51822e-15	-0.982439	-1.01876
56846700	chr16:56846700:G:T	1.79943e-13	-4.77919e-10	2.26789
56846930	chr16:56846930:T:C	3.70441e-15	-0.205258	-1.40997
56847479	chr16:56847479:A:G	7.34533e-16	-1.83108	-1.40219
56847948	chr16:56847948:A:G	4.53913e-15	-4.77919e-10	-1.41201
56848050	chr16:56848050:T:C	4.98461e-15	-4.77919e-10	-1.31839
56848151	chr16:56848151:A:G	4.98515e-15	-4.77919e-10	-1.31828
56848952	chr16:56848952:AAG:A	8.0237e-16	-1.97881	-1.16612
56849172	chr16:56849172:T:C	3.30168e-15	-1.73032	-8.47093e-10
56849526	chr16:56849526:G:A	1.44354e-15	-1.67898	-0.878662
56849649	chr16:56849649:GACACT:G	8.12833e-16	-1.76505	-1.36693
56849792	chr16:56849792:C:T	7.42142e-15	0.26576	-1.18614
56849797	chr16:56849797:G:C	1.37869e-15	-1.89611	-0.707506
56850012	chr16:56850012:A:G	1.37679e-15	-1.8857	-0.719297
56850093	chr16:56850093:A:G	4.25788e-15	-4.77919e-10	-1.47598
56850651	chr16:56850651:C:G	4.98461e-15	-4.77919e-10	-1.31839
56850753	chr16:56850753:G:T	4.22472e-15	-0.197452	-1.28634
56850926	chr16:56850926:G:A	9.95657e-15	-4.77919e-10	-0.626516
56851178	chr16:56851178:C:T	6.7115e-15	-1.02093	-8.47093e-10
56851226	chr16:56851226:T:G	1.40344e-15	-1.81083	-0.774988
56852003	chr16:56852003:C:T	5.88169e-16	-1.99212	-1.46337
56852047	chr16:56852047:T:C	5.20177e-15	-4.77919e-10	-1.27575
56852330	chr16:56852330:G:A	4.29085e-15	-4.77919e-10	-1.46826
56852724	chr16:56852724:C:G	4.09594e-15	-0.138052	-1.3767
56853979	chr16:56853979:G:A	4.50353e-15	-4.77919e-10	-1.41989
56854094	chr16:56854094:T:C	3.64931e-15	-0.154073	-1.47614
56854567	chr16:56854567:A:C	8.40921e-15	-4.77919e-10	-0.79542
56854724	chr16:56854724:A:T	7.81782e-16	-1.76714	-1.40379
56854925	chr16:56854925:A:G	4.71112e-15	-4.77919e-10	-1.37482
56855035	chr16:56855035:A:C	4.99154e-15	-4.77919e-10	-1.31701
56855110	chr16:56855110:C:T	4.57561e-15	-4.77919e-10	-1.40401
56855150	chr16:56855150:C:A	1.08792e-15	-1.58715	-1.25334
56855199	chr16:56855199:CAG:C	5.88437e-15	-4.77919e-10	-1.15245
56855314	chr16:56855314:C:A	3.27659e-15	-1.73795	-8.47093e-10
56855908	chr16:56855908:T:A	2.64478e-15	-1.95216	-8.47093e-10
56856051	chr16:56856051:G:A	3.15122e-15	-1.77696	-8.47093e-10
56856303	chr16:56856303:G:A	1.79547e-13	-4.77919e-10	2.26569
56856657	chr16:56856657:C:T	5.1916e-15	-4.77919e-10	-1.27771
56857021	chr16:56857021:G:A	6.4514e-15	-4.77919e-10	-1.06045
56857529	chr16:56857529:C:T	1.54738e-14	-0.185601	-8.47093e-10
56857754	chr16:56857754:C:T	7.67097e-15	-1.49152	0.604216
56857980	chr16:56857980:G:A	4.38793e-15	-4.77919e-10	-1.44589
56858681	chr16:56858681:G:A	6.97441e-15	-1.54563	0.563134
56858728	chr16:56858728:C:T	1.52782e-13	-4.77919e-10	2.10427
56858772	chr16:56858772:C:T	4.28149e-15	-4.77919e-10	-1.47045
56858820	chr16:56858820:C:T	2.03263e-13	-4.77919e-10	2.38975
56858857	chr16:56858857:G:A	5.78341e-16	-1.99986	-1.47248
56858906	chr16:56858906:A:G	3.16247e-14	0.529191	-8.47093e-10
56859485	chr16:56859485:A:G	6.9255e-16	-1.90272	-1.3894
56860154	chr16:56860154:C:T	5.14508e-15	-4.77919e-10	-1.28671
56860174	chr16:56860174:A:G	4.76778e-15	-4.77919e-10	-1.36287
56860192	chr16:56860192:T:C	2.14411e-15	-1.17266	-0.989365
56860578	chr16:56860578:G:A	4.48679e-15	-4.77919e-10	-1.42361
56860593	chr16:56860593:G:T	2.88236e-15	-0.910344	-0.955794
56861007	chr16:56861007:G:C	1.86355e-13	-4.77919e-10	2.3029
56861122	chr16:56861122:G:T	1.69298e-15	-1.91988	-0.47838
56861244	chr16:56861244:C:A	4.17446e-15	-1.49576	-8.47093e-10
56861972	chr16:56861972:A:G	4.68312e-15	-4.77919e-10	-1.38078
56862124	chr16:56862124:T:C	1.39491e-15	-1.91545	-0.67647
56862277	chr16:56862277:A:G	1.71997e-15	-0.943971	-1.43847
56862574	chr16:56862574:G:A	1.66058e-13	-4.77919e-10	2.18759
56862726	chr16:56862726:C:T	5.00766e-15	-0.302644	-1.01114
56862765	chr16:56862765:AG:A	5.96847e-15	-4.77919e-10	-1.13826
56862790	chr16:56862790:A:G	5.36288e-13	3.35992	-8.47093e-10
56862818	chr16:56862818:G:A	1.13817e-15	-1.97174	-0.823594
56863245	chr16:56863245:C:A	8.1636e-15	-1.25509	0.430027
56863528	chr16:56863528:G:C	5.11006e-15	-4.77919e-10	-1.29354
56863535	chr16:56863535:G:T	5.11006e-15	-4.77919e-10	-1.29354
56863843	chr16:56863843:T:A	3.0956e-15	-0.329269	-1.4655
56864078	chr16:56864078:T:G	8.29747e-16	-1.76945	-1.34193
56864157	chr16:56864157:T:C	4.00686e-15	-0.0634134	-1.47333
56864580	chr16:56864580:G:C	1.08521e-14	-4.77919e-10	-0.540392
56864631	chr16:56864631:C:T	2.7143e-15	-1.92622	-8.47093e-10
56864847	chr16:56864847:G:A	4.34361e-15	-4.77919e-10	-1.45604
56865023	chr16:56865023:C:G	2.70686e-15	-1.92896	-8.47093e-10
56865094	chr16:56865094:C:T	4.53069e-15	0.0617684	-1.47564
56865596	chr16:56865596:T:G	4.59908e-15	-0.29843	-1.10046
56865628	chr16:56865628:G:A	7.29518e-15	-0.937534	-8.47093e-10
56865641	chr16:56865641:G:A	3.6647e-15	-1.626	-8.47093e-10
56866278	chr16:56866278:G:A	2.60406e-15	-1.96768	-8.47093e-10
56866304	chr16:56866304:T:C	7.97598e-15	-4.77919e-10	-0.848314
56866607	chr16:56866607:C:T	1.70783e-15	-1.13417	-1.25535
56866639	chr16:56866639:C:T	4.29452e-15	-4.77919e-10	-1.46741
56866989	chr16:56866989:T:C	4.27064e-15	-4.77919e-10	-1.47298
56867019	chr16:56867019:C:T	3.75545e-15	-1.52701	-0.0745271
56867153	chr16:56867153:A:G	2.66072e-15	-1.53125	-0.414904
56868029	chr16:56868029:A:G	1.05886e-14	-4.77919e-10	-0.564966
56868490	chr16:56868490:G:A	4.42822e-15	-4.77919e-10	-1.43675
56868585	chr16:56868585:G:C	4.73015e-15	-4.77919e-10	-1.37079
56868995	chr16:56868995:A:G	8.04518e-16	-1.74298	-1.39928
56869240	chr16:56869240:G:A	4.42026e-15	-4.77919e-10	-1.43855
56869413	chr16:56869413:C:T	1.11411e-15	-1.78346	-1.03324
56870043	chr16:56870043:A:G	5.13428e-15	-4.77919e-10	-1.28881
56870658	chr16:56870658:C:T	5.31288e-15	-4.77919e-10	-1.25462
56870823	chr16:56870823:CCTTTT:C	1.65786e-14	-4.77919e-10	-0.116634
56871398	chr16:56871398:G:T	1.03653e-12	-4.77919e-10	4.01889
56871546	chr16:56871546:T:G	2.88387e-14	0.377069	0.0599002
56871774	chr16:56871774:G:T	5.29462e-15	-1.26638	0.0083236
56872094	chr16:56872094:C:T	2.04527e-11	1.67692	5.3242
56873040	chr16:56873040:CT:C	1.50185e-14	0.123038	-0.338505
56873851	chr16:56873851:A:G	5.00302e-15	-4.77919e-10	-1.31471
56874133	chr16:56874133:C:T	1.80899e-11	0.91259	5.96577
56874617	chr16:56874617:A:G	1.85933e-15	-1.80249	-0.502037
56874791	chr16:56874791:C:T	2.90463e-12	0.83445	4.21486
56874972	chr16:56874972:G:A	1.06922e-11	1.33503	5.01749
56875152	chr16:56875152:GT:G	1.7928e-13	-4.77919e-10	2.2642
56875410	chr16:56875410:A:G	5.99637e-16	-1.99435	-1.44183
56875686	chr16:56875686:C:T	6.71703e-16	-1.92907	-1.39362
56875884	chr16:56875884:C:G	1.36819e-15	-1.70052	-0.910737
56875925	chr16:56875925:G:A	5.75147e-15	-4.77919e-10	-1.17529
56875972	chr16:56875972:A:G	9.12075e-15	-4.77919e-10	-0.714197
56876188	chr16:56876188:A:G	6.88324e-15	-4.77919e-10	-0.995659
56876374	chr16:56876374:G:A	1.73966e-14	-1.04986	0.98139
56876381	chr16:56876381:G:A	3.39081e-15	-1.70368	-8.47093e-10
56876509	chr16:56876509:C:A	9.28393e-14	-4.77919e-10	1.60612
56876529	chr16:56876529:G:A	7.38173e-15	-0.92574	-8.47093e-10
56876651	chr16:56876651:C:T	5.94965e-16	-1.97166	-1.47234
56876725	chr16:56876725:G:A	4.9746e-15	-4.77919e-10	-1.3204
56876780	chr16:56876780:T:G	2.76964e-15	-1.90603	-8.47093e-10
56877074	chr16:56877074:G:A	7.94895e-16	-1.68318	-1.47111
56877126	chr16:56877126:T:C	9.57572e-16	-1.49314	-1.47497
56877157	chr16:56877157:T:C	1.95811e-15	-1.26479	-0.987976
56877220	chr16:56877220:C:T	5.31258e-15	-1.25467	-8.47093e-10
56877351	chr16:56877351:A:G	1.74722e-15	-1.27567	-1.09106
56877352	chr16:56877352:T:C	1.72866e-15	-1.28928	-1.08812
56877728	chr16:56877728:A:G	3.55445e-15	-0.323758	-1.33279
56877744	chr16:56877744:C:A	7.37292e-15	-0.824095	-0.10284
56877944	chr16:56877944:G:T	4.63602e-15	-1.39089	-8.47093e-10
56878263	chr16:56878263:G:A	5.68847e-15	-4.77919e-10	-1.18631
56878696	chr16:56878696:A:G	1.42313e-15	-1.85602	-0.715869
56879507	chr16:56879507:C:T	6.71065e-16	-1.99195	-1.33169
56879963	chr16:56879963:G:A	1.57804e-15	-1.37399	-1.09458
56880113	chr16:56880113:G:A	1.37074e-15	-1.42794	-1.18145
56880443	chr16:56880443:C:T	5.7991e-16	-1.99362	-1.47601
56880543	chr16:56880543:G:A	1.04131e-14	-0.581684	-8.47093e-10
56880646	chr16:56880646:A:G	1.79879e-15	-1.4696	-0.868032
56880654	chr16:56880654:G:A	4.2567e-15	-4.77919e-10	-1.47625
56880816	chr16:56880816:C:T	2.32171e-15	-0.885517	-1.19693
56881104	chr16:56881104:TCCCCTGG:T	6.11153e-16	-1.99945	-1.4177
56881495	chr16:56881495:C:T	3.37818e-15	-1.70741	-8.47093e-10
56882024	chr16:56882024:G:A	2.12059e-15	-0.705411	-1.46764
56882035	chr16:56882035:C:T	6.9913e-16	-1.88224	-1.40043
56882058	chr16:56882058:AAAAAAG:A	4.82116e-15	-4.77919e-10	-1.35174
56882190	chr16:56882190:G:T	4.65797e-15	-4.77919e-10	-1.38617
56882285	chr16:56882285:C:T	3.24124e-15	-1.74879	-8.47093e-10
56882546	chr16:56882546:A:G	6.59535e-15	-4.77919e-10	-1.03838
56882992	chr16:56882992:C:T	3.3688e-15	-1.71019	-8.47093e-10
56883033	chr16:56883033:C:T	2.61122e-15	-1.79076	-0.174171
56883117	chr16:56883117:G:T	3.38683e-15	-1.70485	-8.47093e-10
56883118	chr16:56883118:C:T	3.39494e-15	-1.70246	-8.47093e-10
56883333	chr16:56883333:A:T	2.18638e-15	-0.722002	-1.4205
56883470	chr16:56883470:C:T	6.3497e-16	-1.95277	-1.42616
56883546	chr16:56883546:C:G	8.33779e-15	-0.122102	-0.681849
56883938	chr16:56883938:G:T	2.93715e-14	-4.77919e-10	0.455275
56884041	chr16:56884041:T:C	6.38791e-16	-1.91273	-1.4602
56884247	chr16:56884247:G:A	2.3158e-15	-1.32161	-0.763386
56885056	chr16:56885056:C:T	5.1453e-15	-4.77919e-10	-1.28667
56885161	chr16:56885161:G:A	1.15628e-15	-1.47749	-1.30205
56885304	chr16:56885304:A:G	4.62155e-15	-4.77919e-10	-1.39402
56885323	chr16:56885323:G:A	3.36105e-15	-0.519419	-1.19308
56885671	chr16:56885671:C:T	4.36575e-15	-4.77919e-10	-1.45096
56885829	chr16:56885829:C:A	2.1886e-15	-0.667106	-1.47438
56886192	chr16:56886192:G:A	6.12541e-16	-1.96302	-1.45186
56886234	chr16:56886234:G:A	8.97507e-15	-0.903668	0.17337
56886316	chr16:56886316:C:T	4.47778e-15	-4.77919e-10	-1.42562
56886656	chr16:56886656:G:A	9.74419e-16	-1.88578	-1.06489
56886998	chr16:56886998:G:A	4.55444e-15	-4.77919e-10	-1.40865
56887057	chr16:56887057:C:T	2.30275e-15	-0.751909	-1.33873
56887128	chr16:56887128:C:T	2.27345e-15	-1.26186	-0.841587
56887167	chr16:56887167:G:A	5.10436e-15	-4.77919e-10	-1.29465
56887398	chr16:56887398:G:A	4.43494e-15	-4.77919e-10	-1.43523
56887803	chr16:56887803:T:A	6.07455e-15	-4.77919e-10	-1.12064
56887917	chr16:56887917:C:T	6.48749e-16	-1.92807	-1.42939
56888238	chr16:56888238:T:C	5.05721e-14	-4.77919e-10	0.998652
56888511	chr16:56888511:C:T	4.28252e-15	-4.77919e-10	-1.47021
56888856	chr16:56888856:C:A	7.04134e-16	-1.89404	-1.38149
56888878	chr16:56888878:A:G	5.55472e-15	-4.77919e-10	-1.2101
56889196	chr16:56889196:G:T	6.72424e-15	-4.77919e-10	-1.01903
56889650	chr16:56889650:G:A	4.41961e-15	-4.77919e-10	-1.4387
56889754	chr16:56889754:C:T	4.87258e-15	-4.77919e-10	-1.34112
56890248	chr16:56890248:C:T	1.89884e-15	-0.820017	-1.46349
56890588	chr16:56890588:A:G	5.42373e-15	-4.77919e-10	-1.23397
56890624	chr16:56890624:C:T	6.54633e-14	-4.77919e-10	1.25674
56890634	chr16:56890634:C:T	5.31489e-15	-4.77919e-10	-1.25424
56891982	chr16:56891982:C:T	2.13518e-15	-0.776375	-1.38982
56892013	chr16:56892013:T:C	5.24357e-15	-4.77919e-10	-1.26775
56892264	chr16:56892264:G:A	9.21936e-16	-1.73774	-1.26829
56892283	chr16:56892283:G:A	3.6051e-15	-0.290844	-1.35155
56893384	chr16:56893384:C:T	1.12421e-15	-1.74994	-1.05773
56893394	chr16:56893394:A:T	4.64703e-15	-1.38852	-8.47093e-10
56893411	chr16:56893411:A:T	1.98267e-15	-1.26334	-0.976969
56893416	chr16:56893416:A:C	9.23416e-16	-1.63235	-1.37208
56893808	chr16:56893808:T:C	9.32438e-16	-1.64017	-1.35453
56893935	chr16:56893935:A:G	1.13904e-15	-1.56399	-1.23057
56894073	chr16:56894073:G:A	9.43686e-15	-4.77919e-10	-0.680126
56894165	chr16:56894165:A:G	1.07637e-15	-1.58089	-1.27026
56894192	chr16:56894192:A:G	1.73672e-14	-4.77919e-10	-0.0701639
56894270	chr16:56894270:G:A	1.00666e-15	-1.64114	-1.27697
56894301	chr16:56894301:G:T	4.82455e-15	-4.77919e-10	-1.35103
56894368	chr16:56894368:G:C	1.018e-15	-1.62313	-1.28377
56894436	chr16:56894436:A:G	4.85559e-15	-4.77919e-10	-1.34462
56894607	chr16:56894607:C:T	1.62191e-15	-0.966089	-1.47506
56894731	chr16:56894731:A:G	4.37127e-15	-4.77919e-10	-1.44969
56894793	chr16:56894793:A:C	1.05068e-15	-1.63028	-1.24503
56894851	chr16:56894851:C:T	1.47832e-15	-1.0593	-1.47454
56894964	chr16:56894964:A:C	1.07784e-15	-1.78247	-1.06731
56894999	chr16:56894999:G:A	1.11204e-15	-1.63433	-1.18422
56895108	chr16:56895108:G:C	8.66825e-16	-1.75722	-1.31045
56895252	chr16:56895252:C:T	7.02581e-16	-1.83815	-1.4396
56895392	chr16:56895392:C:T	4.34183e-15	-4.77919e-10	-1.45645
56895442	chr16:56895442:C:T	4.32962e-15	-4.77919e-10	-1.45927
56895532	chr16:56895532:T:A	2.42713e-15	-1.56507	-0.472975
56895597	chr16:56895597:A:T	1.17118e-15	-1.80705	-0.959685
56895644	chr16:56895644:T:C	7.7046e-16	-1.85746	-1.32805
56895645	chr16:56895645:T:A	7.67985e-16	-1.85921	-1.32953
56895929	chr16:56895929:T:C	1.25419e-15	-1.22393	-1.47433
56895931	chr16:56895931:T:C	1.26497e-14	-0.387119	-8.47093e-10
56895989	chr16:56895989:A:G	1.7267e-15	-1.52755	-0.850988
56896007	chr16:56896007:C:T	2.11411e-15	-1.52337	-0.652745
56896008	chr16:56896008:T:G	1.68847e-15	-1.53858	-0.862345
56896032	chr16:56896032:A:G	3.15725e-15	-0.397374	-1.37767
56896339	chr16:56896339:T:C	2.38851e-15	-1.46215	-0.591935
56896436	chr16:56896436:T:C	1.03206e-15	-1.42952	-1.46367
56896519	chr16:56896519:A:G	2.1286e-15	-1.53047	-0.638811
56896600	chr16:56896600:A:C	4.30139e-15	-4.77919e-10	-1.46581
56896638	chr16:56896638:G:A	2.41152e-15	-0.939236	-1.10525
56896696	chr16:56896696:A:G	2.05731e-15	-1.12067	-1.08269
56896723	chr16:56896723:G:A	2.17412e-15	-1.52488	-0.623249
56896753	chr16:56896753:T:A	2.0954e-15	-1.52564	-0.65936
56896903	chr16:56896903:C:T	1.51487e-14	-4.77919e-10	-0.206833
56897008	chr16:56897008:T:C	2.26225e-15	-1.08179	-1.0266
56897058	chr16:56897058:C:T	4.26452e-15	-4.77919e-10	-1.47442
56897136	chr16:56897136:G:C	2.30545e-15	-1.07484	-1.01463
56897409	chr16:56897409:A:G	2.29454e-15	-1.06891	-1.0253
56897553	chr16:56897553:T:A	2.23898e-15	-1.02023	-1.09849
56897653	chr16:56897653:C:T	2.33529e-15	-0.980286	-1.09633
56897792	chr16:56897792:G:A	1.24288e-15	-1.47885	-1.22847
56897962	chr16:56897962:G:A	4.33196e-15	-4.77919e-10	-1.45873
56898020	chr16:56898020:C:G	2.05558e-15	-0.954271	-1.24992
56898036	chr16:56898036:G:A	4.32944e-15	-4.77919e-10	-1.45931
56898410	chr16:56898410:T:C	1.18761e-15	-1.5256	-1.2272
56898419	chr16:56898419:C:T	1.10921e-14	-4.77919e-10	-0.518516
56898521	chr16:56898521:G:A	1.95242e-15	-1.1192	-1.13647
56898808	chr16:56898808:C:T	4.33341e-15	-4.77919e-10	-1.45839
56898811	chr16:56898811:T:C	1.91127e-14	0.0256047	-8.47093e-10
56898877	chr16:56898877:A:G	1.95027e-15	-1.07627	-1.18051
56898946	chr16:56898946:G:A	9.01316e-16	-1.55295	-1.4757
56899285	chr16:56899285:C:CAGG	9.58945e-16	-1.50219	-1.46448
56899403	chr16:56899403:T:C	2.58385e-15	-1.97547	-8.47093e-10
56899497	chr16:56899497:G:A	6.32253e-16	-1.91112	-1.47209
56899607	chr16:56899607:G:A	3.58624e-15	-1.45504	-0.192608
56899767	chr16:56899767:G:A	4.82535e-15	-4.77919e-10	-1.35087
56899871	chr16:56899871:G:A	3.00774e-15	-1.82356	-8.47093e-10
56899886	chr16:56899886:C:G	4.35331e-15	-4.77919e-10	-1.45381
56900020	chr16:56900020:G:A	6.19421e-15	-4.77919e-10	-1.10113
56900553	chr16:56900553:TAG:T	4.62516e-15	-4.77919e-10	-1.39324
56901106	chr16:56901106:G:A	4.38681e-15	-4.77919e-10	-1.44615
56901208	chr16:56901208:C:T	6.18549e-16	-1.94958	-1.45554
56901251	chr16:56901251:C:T	5.26875e-15	-1.97131	0.708352
56901278	chr16:56901278:G:A	4.28998e-15	-4.77919e-10	-1.46847
56901496	chr16:56901496:C:T	1.16961e-13	-4.77919e-10	1.83709
56901592	chr16:56901592:G:A	4.79613e-15	-4.77919e-10	-1.35694
56901882	chr16:56901882:C:T	4.57869e-15	-4.77919e-10	-1.40334
56902204	chr16:56902204:C:G	1.30102e-13	-4.77919e-10	1.94357
56902360	chr16:56902360:T:C	1.35033e-15	-1.77306	-0.851337
56902546	chr16:56902546:A:G	6.41432e-16	-1.90353	-1.46527
56902650	chr16:56902650:C:T	5.15827e-15	-4.77919e-10	-1.28415
56902651	chr16:56902651:A:G	1.19466e-15	-1.76473	-0.98216
56902656	chr16:56902656:T:C	1.61703e-15	-1.3263	-1.11786
56902746	chr16:56902746:A:G	2.96515e-15	-1.34756	-0.490264
56902776	chr16:56902776:TCC:T	1.49034e-15	-1.23324	-1.2925
56902779	chr16:56902779:TC:T	1.49861e-15	-1.23122	-1.289
56902811	chr16:56902811:G:A	4.26011e-15	-4.77919e-10	-1.47545
56903054	chr16:56903054:C:G	1.03137e-15	-1.70838	-1.18549
56903147	chr16:56903147:T:C	6.63464e-16	-1.94733	-1.3877
56903291	chr16:56903291:A:C	1.19331e-14	-4.77919e-10	-0.44543
56903294	chr16:56903294:G:A	1.02565e-15	-1.44427	-1.45516
56903371	chr16:56903371:A:G	5.82495e-16	-1.98932	-1.47587
56903551	chr16:56903551:A:G	6.02293e-16	-1.9658	-1.46596
56903563	chr16:56903563:A:G	4.68244e-15	-4.77919e-10	-1.38093
56903604	chr16:56903604:TCCAGAATC:T	1.513e-15	-1.35566	-1.155
56903943	chr16:56903943:G:A	9.52755e-16	-2.00027	-0.972872
56904044	chr16:56904044:A:G	1.81182e-15	-1.73959	-0.590829
56904086	chr16:56904086:T:C	5.81493e-16	-1.9922	-1.4747
56904104	chr16:56904104:A:G	1.07245e-15	-1.44058	-1.41422
56904207	chr16:56904207:T:C	5.03785e-15	-4.77919e-10	-1.30777
56904217	chr16:56904217:T:A	4.9335e-15	-4.77919e-10	-1.3287
56904222	chr16:56904222:C:T	2.54972e-15	-1.98877	-8.47093e-10
56904235	chr16:56904235:T:G	4.27115e-15	-4.77919e-10	-1.47287
56904275	chr16:56904275:A:G	4.59027e-15	-4.77919e-10	-1.40081
56904332	chr16:56904332:G:A	1.32097e-15	-1.50264	-1.14374
56904378	chr16:56904378:G:A	1.70152e-15	-1.78392	-0.609305
56904475	chr16:56904475:C:T	5.85028e-16	-1.98655	-1.47429
56904868	chr16:56904868:C:G	9.6112e-16	-1.77892	-1.18549
56904937	chr16:56904937:C:T	1.51997e-14	-4.77919e-10	-0.20347
56905043	chr16:56905043:A:C	3.49369e-15	-1.67379	-8.47093e-10
56905067	chr16:56905067:C:T	4.31809e-15	-4.77919e-10	-1.46193
56905136	chr16:56905136:T:A	4.62449e-15	-4.77919e-10	-1.39338
56905138	chr16:56905138:G:A	4.62957e-15	-4.77919e-10	-1.39228
56905202	chr16:56905202:G:A	1.63493e-14	-4.77919e-10	-0.130562
56905232	chr16:56905232:G:A	5.84335e-16	-1.98592	-1.47611
56905313	chr16:56905313:T:TG	5.8517e-16	-1.99502	-1.46558
56905568	chr16:56905568:T:G	6.76516e-16	-1.87491	-1.44064
56905613	chr16:56905613:C:T	4.60625e-15	-4.77919e-10	-1.39733
56905621	chr16:56905621:A:G	2.03211e-14	-4.77919e-10	0.0869132
56905634	chr16:56905634:G:T	8.74948e-16	-1.60008	-1.45826
56905727	chr16:56905727:A:G	1.55166e-14	-4.77919e-10	-0.182839
56905882	chr16:56905882:A:C	6.62494e-16	-1.88058	-1.45591
56905898	chr16:56905898:C:T	6.10065e-14	-4.77919e-10	1.18623
56905993	chr16:56905993:C:T	4.5185e-15	-4.77919e-10	-1.41657
56906051	chr16:56906051:GGTGATA:G	1.17192e-13	-4.77919e-10	1.83906
56906057	chr16:56906057:A:G	8.71681e-16	-1.81217	-1.24991
56906139	chr16:56906139:C:A	4.84817e-15	-4.77919e-10	-1.34615
56906216	chr16:56906216:T:C	6.67116e-16	-1.8717	-1.45784
56906601	chr16:56906601:T:C	1.05549e-15	-1.71531	-1.15544
56906740	chr16:56906740:A:T	1.39754e-15	-1.59969	-0.990339
56906962	chr16:56906962:C:T	1.25706e-15	-1.76315	-0.932818
56906985	chr16:56906985:T:C	1.40633e-14	-0.281181	-8.47093e-10
56907319	chr16:56907319:T:A	6.42707e-16	-1.90161	-1.46521
56907363	chr16:56907363:CAGG:C	1.32162e-15	-1.53601	-1.10988
56907394	chr16:56907394:G:C	4.29676e-15	-4.77919e-10	-1.46689
56907407	chr16:56907407:A:G	4.25672e-15	-4.77919e-10	-1.47625
56907413	chr16:56907413:A:C	4.32308e-15	-4.77919e-10	-1.46078
56907414	chr16:56907414:T:C	4.27094e-15	-4.77919e-10	-1.47291
56907692	chr16:56907692:C:T	1.15112e-15	-1.51928	-1.26473
56907693	chr16:56907693:G:A	5.55507e-15	-4.77919e-10	-1.21004
56907845	chr16:56907845:T:C	1.10592e-13	-4.77919e-10	1.7811
56907907	chr16:56907907:C:T	4.26995e-15	-4.77919e-10	-1.47315
56908291	chr16:56908291:T:C	6.32724e-16	-1.91357	-1.4689
56908418	chr16:56908418:T:C	4.62105e-15	-4.77919e-10	-1.39413
56908532	chr16:56908532:A:C	4.29583e-15	-4.77919e-10	-1.4671
56908563	chr16:56908563:G:A	2.0293e-14	-4.77919e-10	0.0855289
56908705	chr16:56908705:T:A	4.48789e-15	-4.77919e-10	-1.42337
56908722	chr16:56908722:GA:G	4.55875e-15	-4.77919e-10	-1.4077
56908966	chr16:56908966:C:T	4.70561e-15	-4.77919e-10	-1.37599
56908990	chr16:56908990:C:T	1.23849e-15	-1.98868	-0.722175
56909009	chr16:56909009:A:T	3.84146e-15	-0.162058	-1.41684
56909019	chr16:56909019:T:C	1.88386e-14	-4.77919e-10	0.0111613
56909610	chr16:56909610:G:A	4.4421e-15	-4.77919e-10	-1.43362
56909629	chr16:56909629:A:G	2.06548e-15	-1.50968	-0.689702
56909760	chr16:56909760:G:A	9.90738e-16	-1.57122	-1.36284
56909767	chr16:56909767:G:A	7.06956e-15	-4.77919e-10	-0.96895
56910120	chr16:56910120:G:T	4.71091e-15	-4.77919e-10	-1.37487
56910121	chr16:56910121:C:T	4.71173e-15	-4.77919e-10	-1.37469
56910210	chr16:56910210:G:A	1.19342e-15	-1.82129	-0.92664
56910233	chr16:56910233:G:A	4.37742e-15	-4.77919e-10	-1.44829
56910377	chr16:56910377:C:T	4.38064e-15	-4.77919e-10	-1.44755
56910512	chr16:56910512:A:AT	4.38582e-15	-4.77919e-10	-1.44637
56910815	chr16:56910815:C:T	2.0989e-14	-4.77919e-10	0.119249
56910875	chr16:56910875:T:C	2.03365e-15	-1.07392	-1.14099
56911035	chr16:56911035:A:G	1.09491e-15	-1.3614	-1.47267
56911137	chr16:56911137:C:A	9.03711e-15	0.0769022	-0.800312
56911469	chr16:56911469:C:T	6.5575e-15	-4.77919e-10	-1.04414
56911627	chr16:56911627:A:G	6.744e-15	-0.338551	-0.677545
56911683	chr16:56911683:TC:T	6.78084e-15	0.22976	-1.24041
56911707	chr16:56911707:T:G	2.511e-14	0.166738	0.131778
56912076	chr16:56912076:G:A	8.34545e-15	-0.803032	-8.47093e-10
56912160	chr16:56912160:C:T	1.93549e-15	-0.802639	-1.46175
56912285	chr16:56912285:A:G	1.49289e-14	-2.00029	1.77885
56912389	chr16:56912389:T:C	5.34983e-15	-4.77919e-10	-1.24768
56912472	chr16:56912472:C:T	3.24577e-15	-1.12057	-0.626831
56912478	chr16:56912478:C:T	1.65909e-14	-4.77919e-10	-0.115895
56912509	chr16:56912509:T:C	3.03529e-15	-1.12585	-0.688589
56912625	chr16:56912625:T:C	4.27465e-15	-4.77919e-10	-1.47205
56912669	chr16:56912669:G:A	3.17388e-15	-1.12481	-0.644984
56912682	chr16:56912682:C:G	3.04019e-15	-1.12396	-0.688868
56912735	chr16:56912735:C:G	5.36448e-15	-1.24556	0.000614806
56912892	chr16:56912892:T:C	4.20139e-15	-0.752356	-0.736976
56912994	chr16:56912994:G:C	6.76038e-15	-4.77919e-10	-1.01367
56913219	chr16:56913219:G:A	5.27946e-15	-4.77919e-10	-1.26093
56913303	chr16:56913303:G:A	5.36731e-15	-4.77919e-10	-1.24442
56913363	chr16:56913363:C:T	5.29597e-15	-4.77919e-10	-1.2578
56913610	chr16:56913610:A:G	2.61262e-14	-0.885364	1.22355
56913809	chr16:56913809:C:T	6.84315e-15	-1.29816	0.296657
56914157	chr16:56914157:C:T	6.21611e-15	-4.77919e-10	-1.0976
56914336	chr16:56914336:C:T	2.07225e-14	-1.15592	1.26239
56914380	chr16:56914380:A:G	1.34732e-15	-1.18497	-1.44166
56914566	chr16:56914566:A:G	4.79638e-15	-4.77919e-10	-1.35689
56914706	chr16:56914706:A:C	4.49156e-14	-1.76862	2.64866
56914929	chr16:56914929:C:T	5.52692e-15	-1.31865	0.103535
56914970	chr16:56914970:T:TTGGAGG	4.40885e-15	-4.77919e-10	-1.44114
56915079	chr16:56915079:C:T	1.06802e-15	-1.45816	-1.40078
56915256	chr16:56915256:A:G	1.38214e-14	-1.22075	0.922214
56915837	chr16:56915837:T:C	5.84465e-15	-4.77919e-10	-1.15922
56915905	chr16:56915905:T:A	8.8258e-15	-4.77919e-10	-0.747069
56916222	chr16:56916222:T:C	1.64767e-14	-1.09516	0.972354
56916229	chr16:56916229:G:A	4.3009e-15	-4.77919e-10	-1.46592
56916298	chr16:56916298:G:A	5.7232e-14	0.464956	0.657408
56916661	chr16:56916661:G:T	4.34178e-15	-4.77919e-10	-1.45646
56916731	chr16:56916731:C:T	1.59957e-15	-0.999061	-1.45595
56917039	chr16:56917039:G:A	6.32584e-15	-1.08011	-8.47093e-10
56917627	chr16:56917627:G:T	2.8406e-15	-1.88073	-8.47093e-10
56918053	chr16:56918053:T:C	4.41663e-15	-4.77919e-10	-1.43937
56918134	chr16:56918134:G:A	4.56367e-15	-4.77919e-10	-1.40662
56918186	chr16:56918186:A:G	7.83833e-15	-0.0610196	-0.804703
56918676	chr16:56918676:T:C	5.60134e-15	-1.25907	0.057332
56919284	chr16:56919284:C:T	4.40919e-15	-4.77919e-10	-1.44106
56919349	chr16:56919349:A:G	7.32741e-15	-0.246261	-0.686866
56920402	chr16:56920402:C:T	5.13866e-15	-4.77919e-10	-1.28796
56921159	chr16:56921159:A:G	1.68967e-14	-1.53768	1.44005
56921279	chr16:56921279:A:G	1.60729e-14	-1.61672	1.4691
56921500	chr16:56921500:G:C	6.29019e-15	-4.77919e-10	-1.08576
56922298	chr16:56922298:G:A	4.26547e-15	-4.77919e-10	-1.4742
56923483	chr16:56923483:G:A	4.2768e-15	-4.77919e-10	-1.47154
56923544	chr16:56923544:G:A	1.50273e-15	-1.84686	-0.670609
56923605	chr16:56923605:C:T	3.83691e-15	-1.58008	-8.47093e-10
56923757	chr16:56923757:A:T	4.53567e-15	-4.77919e-10	-1.41278
56923886	chr16:56923886:A:G	9.50239e-15	-0.854749	0.181543
56923897	chr16:56923897:G:A	9.84124e-15	-4.77919e-10	-0.638167
56923952	chr16:56923952:T:C	5.45023e-14	-1.43782	2.51132
56924061	chr16:56924061:GTAAT:G	5.48842e-15	-4.77919e-10	-1.22211
56924382	chr16:56924382:G:A	4.32844e-15	-4.77919e-10	-1.45954
56924889	chr16:56924889:A:C	1.86462e-15	-1.89106	-0.410632
56925107	chr16:56925107:C:T	1.17077e-15	-1.32268	-1.4444
56925373	chr16:56925373:G:A	2.5891e-14	-1.46797	1.79712
56925494	chr16:56925494:A:G	3.55664e-14	-1.52673	2.17339
56925809	chr16:56925809:C:T	8.90972e-15	-4.77919e-10	-0.737606
56926363	chr16:56926363:T:A	5.05118e-14	-1.45569	2.45315
56926702	chr16:56926702:A:G	2.62742e-15	-1.95874	-8.47093e-10
56926869	chr16:56926869:C:T	2.83261e-14	-1.51417	1.9332
56927126	chr16:56927126:G:A	4.2597e-15	-4.77919e-10	-1.47555
56927292	chr16:56927292:G:A	4.54775e-14	-0.591384	1.48385
56928020	chr16:56928020:C:T	2.15632e-15	-0.979354	-1.17699
56928257	chr16:56928257:A:G	4.85988e-14	-0.7024	1.66125
56928542	chr16:56928542:TC:T	1.23493e-14	-4.77919e-10	-0.411151
56928691	chr16:56928691:A:G	5.88699e-15	-4.77919e-10	-1.152
56928713	chr16:56928713:C:G	4.37975e-15	-4.77919e-10	-1.44776
56928771	chr16:56928771:C:T	4.33646e-15	-4.77919e-10	-1.45769
56929230	chr16:56929230:A:G	8.647e-12	0.942697	5.19752
56929359	chr16:56929359:C:T	2.30412e-14	-4.77919e-10	0.212536
56929410	chr16:56929410:G:A	3.62868e-14	-0.606201	1.27291
56929522	chr16:56929522:GT:G	5.73852e-15	-4.77919e-10	-1.17755
56929556	chr16:56929556:C:T	4.63605e-14	-0.624687	1.53639
56929674	chr16:56929674:C:A	4.36526e-15	-4.77919e-10	-1.45107
56929682	chr16:56929682:T:C	5.38719e-14	-1.51044	2.5723
56929731	chr16:56929731:T:A	4.08478e-14	-0.644117	1.42922
56929735	chr16:56929735:A:G	1.85525e-14	-0.978156	0.974009
56930083	chr16:56930083:G:A	5.01069e-15	-4.77919e-10	-1.31317
56930495	chr16:56930495:T:C	7.88845e-12	0.884385	5.16402
56930533	chr16:56930533:G:T	1.29774e-15	-1.30135	-1.36278
56931293	chr16:56931293:A:G	4.3831e-15	-4.77919e-10	-1.44699
56931374	chr16:56931374:T:A	4.36431e-15	-4.77919e-10	-1.45129
56931489	chr16:56931489:T:C	4.65159e-15	-4.77919e-10	-1.38754
56931602	chr16:56931602:G:C	5.17973e-15	-4.77919e-10	-1.28
56931656	chr16:56931656:C:T	3.13907e-14	-4.77919e-10	0.521764
56931795	chr16:56931795:A:G	2.84862e-14	-0.566715	0.991385
56932504	chr16:56932504:C:G	2.74292e-14	-1.5191	1.90596
56932642	chr16:56932642:T:C	5.23873e-15	-0.0947329	-1.17394
56932870	chr16:56932870:G:A	4.46563e-15	-4.77919e-10	-1.42834
56932874	chr16:56932874:A:G	2.32843e-14	-1.47774	1.70077
56933265	chr16:56933265:T:G	5.87117e-15	-1.15469	-8.47093e-10
56933611	chr16:56933611:T:C	5.72116e-15	-4.77919e-10	-1.18058
56933620	chr16:56933620:A:G	2.25452e-13	-1.44266	3.93602
56933846	chr16:56933846:G:A	2.06035e-13	-1.40646	3.80975
56934127	chr16:56934127:G:A	2.15472e-13	-1.41993	3.86801
56934440	chr16:56934440:T:C	1.58443e-14	-4.77919e-10	-0.161939
56934442	chr16:56934442:A:G	6.03614e-15	-4.77919e-10	-1.12698
56934977	chr16:56934977:G:A	4.31371e-15	-1.70972	0.246769
56935771	chr16:56935771:C:T	2.14991e-14	-0.651714	0.794976
56935873	chr16:56935873:G:C	2.42e-14	-4.77919e-10	0.261606
56936291	chr16:56936291:A:G	2.73885e-13	-1.52899	4.21695
56936298	chr16:56936298:T:A	5.94944e-15	-1.14145	-8.47093e-10
56936436	chr16:56936436:A:G	6.35548e-14	-4.77919e-10	1.22715
56936997	chr16:56936997:C:G	5.92446e-15	-4.77919e-10	-1.14566
56937003	chr16:56937003:G:A	5.97205e-15	-4.77919e-10	-1.13766
56937473	chr16:56937473:G:A	1.21741e-13	-4.77919e-10	1.87715
56938301	chr16:56938301:C:T	3.01484e-14	-4.77919e-10	0.481384
56938338	chr16:56938338:C:T	1.01925e-14	-1.09695	0.493858
56938433	chr16:56938433:T:G	8.85569e-15	-0.322236	-0.421452
56938507	chr16:56938507:G:A	7.40441e-15	-0.922672	-8.47093e-10
56938801	chr16:56938801:G:A	7.08741e-15	0.134263	-1.10069
56939423	chr16:56939423:A:G	6.90892e-16	-1.83154	-1.46298
56939500	chr16:56939500:G:A	5.97205e-15	-4.77919e-10	-1.13766
56939549	chr16:56939549:G:A	6.63319e-15	-1.74596	0.713298
56940081	chr16:56940081:T:C	4.28191e-15	-4.77919e-10	-1.47035
56940434	chr16:56940434:G:A	4.26359e-15	-4.77919e-10	-1.47464
56940647	chr16:56940647:AAGG:A	6.29242e-16	-1.99442	-1.39357
56940727	chr16:56940727:C:T	5.59172e-15	-4.77919e-10	-1.20346
56940809	chr16:56940809:A:G	4.43463e-15	-4.77919e-10	-1.43531
56940879	chr16:56940879:A:G	6.35285e-14	-0.205521	1.43226
56940912	chr16:56940912:C:T	4.26611e-15	-4.77919e-10	-1.47405
56940947	chr16:56940947:G:GAC	4.69931e-15	-1.38435	0.00701604
56941043	chr16:56941043:T:G	4.39659e-15	-4.77919e-10	-1.44392
56941153	chr16:56941153:CTG:C	3.18694e-15	-1.73385	-0.0318357
56941193	chr16:56941193:A:G	6.99038e-16	-1.83612	-1.44668
56941365	chr16:56941365:A:C	7.08324e-14	-0.0950415	1.43061
56941447	chr16:56941447:A:C	6.12855e-15	-4.77919e-10	-1.11179
56941862	chr16:56941862:G:A	2.1519e-12	0.53598	4.21338
56941863	chr16:56941863:T:TATA	2.13776e-12	0.544233	4.19853
56941864	chr16:56941864:C:A	2.23957e-12	0.548239	4.24105
56941875	chr16:56941875:A:G	4.67361e-15	-4.77919e-10	-1.38282
56941934	chr16:56941934:A:C	2.58386e-14	-4.77919e-10	0.327122
56942124	chr16:56942124:C:A	4.43876e-15	-4.77919e-10	-1.43437
56942199	chr16:56942199:C:G	5.82919e-15	-4.77919e-10	-1.16187
56942254	chr16:56942254:G:A	4.70876e-14	-4.77919e-10	0.927262
56942552	chr16:56942552:A:G	4.39659e-15	-4.77919e-10	-1.44392
56942608	chr16:56942608:G:A	3.39897e-15	-1.97659	0.275317
56942630	chr16:56942630:A:G	6.64695e-15	-1.03059	-8.47093e-10
56942832	chr16:56942832:G:A	7.57247e-14	-0.113457	1.51581
56943291	chr16:56943291:T:C	5.40486e-14	-4.77919e-10	1.06514
56943884	chr16:56943884:A:G	4.36257e-15	-4.77919e-10	-1.45169
56943986	chr16:56943986:G:A	7.42509e-16	-1.84836	-1.37411
56944040	chr16:56944040:C:T	6.93139e-16	-1.83831	-1.45296
56944204	chr16:56944204:T:C	6.73754e-16	-1.86673	-1.45291
56944236	chr16:56944236:C:T	4.12774e-14	-1.14863	1.94419
56944270	chr16:56944270:A:G	3.84324e-15	-1.77245	0.194022
56944521	chr16:56944521:C:T	4.88773e-15	-1.77961	0.44159
56944760	chr16:56944760:A:AC	4.85647e-15	-4.77919e-10	-1.34444
56945167	chr16:56945167:A:G	2.68742e-13	-4.77919e-10	2.669
56945250	chr16:56945250:C:T	5.25556e-15	-4.77919e-10	-1.26546
56945470	chr16:56945470:G:A	4.37061e-15	-1.59072	0.140878
56945668	chr16:56945668:C:T	5.51069e-15	-1.85737	0.639311
56945669	chr16:56945669:A:G	6.33334e-16	-1.94885	-1.43266
56945682	chr16:56945682:A:G	4.3857e-15	-4.77919e-10	-1.4464
56946142	chr16:56946142:A:G	4.55451e-15	-4.77919e-10	-1.40863
56946223	chr16:56946223:G:A	1.20514e-15	-1.2754	-1.46276
56946412	chr16:56946412:C:T	5.71917e-15	-4.77919e-10	-1.18092
56946427	chr16:56946427:G:A	1.20746e-13	-4.77919e-10	1.86894
56946996	chr16:56946996:T:C	7.31012e-16	-1.7659	-1.47217
56947214	chr16:56947214:G:T	6.93355e-16	-1.87993	-1.41104
56947328	chr16:56947328:G:A	2.55042e-14	-1.54937	1.86347
56947840	chr16:56947840:G:A	4.26952e-15	-4.77919e-10	-1.47325
56947969	chr16:56947969:C:T	7.69618e-16	-1.71509	-1.47152
56948242	chr16:56948242:G:A	6.20171e-15	-4.77919e-10	-1.09992
56948387	chr16:56948387:T:C	2.2508e-12	0.736288	4.058
56948398	chr16:56948398:T:C	4.86507e-15	-4.77919e-10	-1.34267
56948582	chr16:56948582:TACAC:T	4.44442e-15	-4.77919e-10	-1.4331
56948637	chr16:56948637:C:T	3.20565e-14	0.965697	-0.422945
56948673	chr16:56948673:G:A	4.29033e-15	-4.77919e-10	-1.46839
56948883	chr16:56948883:T:C	3.81828e-15	-1.58495	-8.47093e-10
56948907	chr16:56948907:A:G	8.18893e-16	-1.67251	-1.45204
56948927	chr16:56948927:C:T	8.02234e-16	-1.67088	-1.47422
56948966	chr16:56948966:A:G	6.84642e-16	-1.89687	-1.40674
56949009	chr16:56949009:C:G	2.58138e-14	-4.77919e-10	0.326162
56949443	chr16:56949443:T:G	4.26134e-15	-4.77919e-10	-1.47517
56949492	chr16:56949492:T:C	4.26251e-15	-4.77919e-10	-1.47489
56949571	chr16:56949571:G:A	6.1459e-15	-4.77919e-10	-1.10896
56949960	chr16:56949960:A:G	4.57588e-15	-4.77919e-10	-1.40395
56950075	chr16:56950075:G:A	7.98659e-16	-1.72153	-1.42804
56950122	chr16:56950122:T:C	4.96629e-15	-4.77919e-10	-1.32208
56950238	chr16:56950238:G:A	5.49636e-15	-4.77919e-10	-1.22066
56950570	chr16:56950570:C:T	2.00753e-14	-0.574676	0.649416
56950678	chr16:56950678:T:C	8.46586e-14	2.98398	-1.4701
56950851	chr16:56950851:A:G	9.64848e-13	2.93207	1.01516
56950993	chr16:56950993:A:G	5.32127e-15	-4.77919e-10	-1.25304
56951227	chr16:56951227:A:G	5.45001e-11	9.32342	-1.34221
56951602	chr16:56951602:G:A	1.7006e-08	14.1281	-0.40382
56951643	chr16:56951643:A:G	2.55567e-12	6.29665	-1.37533
56951728	chr16:56951728:C:T	4.88341e-15	-4.77919e-10	-1.3389
56952295	chr16:56952295:G:A	2.71046e-14	-4.77919e-10	0.374956
56952729	chr16:56952729:C:T	3.03297e-14	-4.77919e-10	0.487379
56953002	chr16:56953002:A:G	4.59277e-14	-0.103903	1.00622
56953064	chr16:56953064:C:T	3.17756e-15	-1.41487	-0.353767
56953457	chr16:56953457:T:C	0.000144911	22.4755	0.299161
56953523	chr16:56953523:G:A	4.26015e-15	-4.77919e-10	-1.47544
56953527	chr16:56953527:T:C	5.03401e-15	-4.77919e-10	-1.30853
56954048	chr16:56954048:A:T	4.36528e-15	-4.77919e-10	-1.45107
56954131	chr16:56954131:C:T	4.2613e-15	-4.77919e-10	-1.47517
56954132	chr16:56954132:C:T	0.000244286	21.8615	1.43539
56954590	chr16:56954590:G:A	2.00909e-14	0.00414674	0.0713713
56954591	chr16:56954591:C:T	2.58891e-15	-1.97351	-8.47093e-10
56955103	chr16:56955103:T:C	5.2354e-15	-1.26931	-8.47093e-10
56955624	chr16:56955624:A:AT	6.34106e-15	-4.77919e-10	-1.0777
56955678	chr16:56955678:C:T	0.37763	23.8917	6.74844
56955723	chr16:56955723:C:T	6.82405e-16	-1.83477	-1.47211
56955918	chr16:56955918:G:A	8.6488e-09	12.5224	0.525784
56956310	chr16:56956310:T:C	4.60271e-15	-4.77919e-10	-1.3981
56956804	chr16:56956804:C:A	0.621444	24.3245	6.81378
56956891	chr16:56956891:G:A	1.51683e-15	-1.12028	-1.38784
56957166	chr16:56957166:A:G	5.81457e-15	-4.77919e-10	-1.16438
56957518	chr16:56957518:C:A	1.80206e-14	-4.77919e-10	-0.0332347
56957550	chr16:56957550:G:A	2.56347e-14	-4.77919e-10	0.319198
56957583	chr16:56957583:C:G	1.47114e-14	0.199191	-0.43532
56957601	chr16:56957601:G:A	1.35498e-15	-1.21778	-1.40318
56957612	chr16:56957612:G:A	1.99096e-14	-0.160741	0.227194
56957755	chr16:56957755:C:T	4.25766e-15	-4.77919e-10	-1.47603
56957829	chr16:56957829:C:T	2.16547e-12	6.23132	-1.47568
56958045	chr16:56958045:AG:A	1.96898e-14	-4.77919e-10	0.0553529
56958105	chr16:56958105:G:A	7.70656e-15	-0.27299	-0.609687
56958648	chr16:56958648:G:A	1.13179e-14	-4.77919e-10	-0.498366
56959249	chr16:56959249:G:A	4.01477e-05	20.7771	0.713938
56959507	chr16:56959507:T:C	4.61887e-14	-4.77919e-10	0.907987
56959777	chr16:56959777:G:A	1.14107e-14	-4.77919e-10	-0.490197
56960097	chr16:56960097:C:G	5.5118e-15	-4.77919e-10	-1.21786
56960223	chr16:56960223:A:G	1.13053e-14	-4.77919e-10	-0.499472
56960247	chr16:56960247:A:G	1.19551e-14	-4.77919e-10	-0.443589
56960280	chr16:56960280:C:T	3.94815e-14	-0.801925	1.55301
56960300	chr16:56960300:T:C	5.16443e-12	7.09483	-1.47003
56960332	chr16:56960332:T:TA	0.000276848	23.1482	0.273766
56960616	chr16:56960616:C:T	0.000216007	22.8031	0.370711
56960907	chr16:56960907:T:C	2.31167e-15	-1.21986	-0.866918
56960929	chr16:56960929:C:G	1.17158e-14	-4.77919e-10	-0.463814
56960982	chr16:56960982:G:A	1.58298e-10	4.06401	4.98348
56961009	chr16:56961009:C:T	4.8589e-15	-4.77919e-10	-1.34394
56961126	chr16:56961126:T:C	1.62746e-15	-1.05143	-1.3863
56961174	chr16:56961174:T:TAA	9.49043e-15	-4.77919e-10	-0.674465
56961248	chr16:56961248:C:A	9.31567e-14	-4.77919e-10	1.60953
56961322	chr16:56961322:C:A	1.23509e-15	-1.24314	-1.47047
56961915	chr16:56961915:G:A	1.90325e-12	-4.77919e-10	4.62657
56962045	chr16:56962045:C:A	1.16245e-14	-4.77919e-10	-0.47163
56962148	chr16:56962148:C:A	8.03799e-15	-4.77919e-10	-0.840569
56962246	chr16:56962246:T:C	8.13223e-10	11.1321	-0.448127
56962299	chr16:56962299:G:A	1.80852e-06	11.2642	7.12682
56962367	chr16:56962367:C:T	2.61263e-15	-1.96439	-8.47093e-10
56962376	chr16:56962376:G:A	1.9254e-06	11.406	7.04766
56962737	chr16:56962737:C:A	4.00108e-09	10.8985	1.37884
56962795	chr16:56962795:G:T	5.71168e-15	-4.77919e-10	-1.18223
56963160	chr16:56963160:A:G	1.41452e-14	-4.77919e-10	-0.275371
56963321	chr16:56963321:G:A	7.01921e-11	9.13857	-0.904331
56963351	chr16:56963351:G:T	5.07058e-15	-4.77919e-10	-1.30129
56963406	chr16:56963406:G:A	8.4246e-14	-4.77919e-10	1.50899
56963457	chr16:56963457:A:T	4.92245e-15	-0.406714	-0.924228
56963639	chr16:56963639:C:T	5.04666e-15	-0.345876	-0.960146
56964357	chr16:56964357:C:A	5.98515e-15	-4.77919e-10	-1.13547
56964660	chr16:56964660:G:C	3.27873e-13	4.04394	-1.17606
56964849	chr16:56964849:T:G	2.88582e-14	0.147868	0.289777
56965015	chr16:56965015:G:A	6.55194e-15	-4.77919e-10	-1.04499
56965188	chr16:56965188:T:A	1.17495e-14	-4.77919e-10	-0.460939
56965346	chr16:56965346:A:C	1.64083e-11	8.20091	-1.42011
56965433	chr16:56965433:T:C	5.06763e-15	-4.77919e-10	-1.30188
56965440	chr16:56965440:TC:T	6.85346e-16	-1.87474	-1.42784
56965651	chr16:56965651:C:A	4.25783e-15	-4.77919e-10	-1.47599
56966037	chr16:56966037:A:G	4.7639e-15	-0.21196	-1.15172
56966048	chr16:56966048:G:C	1.92689e-14	-4.77919e-10	0.0337424
56966233	chr16:56966233:C:T	1.3483e-14	-0.323317	-8.47093e-10
56966279	chr16:56966279:A:G	4.86043e-15	-4.77919e-10	-1.34362
56966309	chr16:56966309:C:T	4.26523e-15	-4.77919e-10	-1.47425
56966372	chr16:56966372:G:A	2.8317e-15	-0.659097	-1.22477
56966485	chr16:56966485:G:A	6.50734e-15	-4.77919e-10	-1.05182
56966764	chr16:56966764:TA:T	2.05055e-14	0.0959458	-8.47093e-10
56966973	chr16:56966973:G:A	1.51528e-11	8.14965	-1.44846
56967026	chr16:56967026:G:A	6.02367e-13	4.64548	-1.16936
56967191	chr16:56967191:T:C	4.88396e-15	-4.77919e-10	-1.33879
56967304	chr16:56967304:C:T	1.18102e-09	12.3244	-1.26728
56967338	chr16:56967338:T:C	7.72174e-15	-0.820641	-0.0600675
56967342	chr16:56967342:T:TCACA	1.645e-12	5.94343	-1.46268
56967526	chr16:56967526:G:A	7.46532e-10	11.9217	-1.32325
56967604	chr16:56967604:G:A	1.13537e-15	-1.90482	-0.892971
56968073	chr16:56968073:A:C	8.49147e-15	0.340556	-1.12624
56968206	chr16:56968206:G:T	4.19381e-15	-1.49114	-8.47093e-10
56968209	chr16:56968209:A:T	4.42001e-15	-1.43861	-8.47093e-10
56968240	chr16:56968240:T:C	8.37263e-16	-1.70021	-1.40215
56968330	chr16:56968330:C:T	9.60731e-16	-1.78602	-1.17879
56968336	chr16:56968336:C:G	6.04432e-15	-4.77919e-10	-1.12563
56968387	chr16:56968387:A:G	4.30814e-15	-4.77919e-10	-1.46424
56968463	chr16:56968463:A:G	4.2935e-15	-4.77919e-10	-1.46765
56968492	chr16:56968492:C:A	7.07083e-15	0.32544	-1.29421
56968567	chr16:56968567:C:A	6.97705e-15	-0.982123	-8.47093e-10
56968798	chr16:56968798:A:G	6.02046e-15	-4.77919e-10	-1.12959
56969113	chr16:56969113:G:T	1.03387e-14	-0.588851	-8.47093e-10
56969131	chr16:56969131:C:T	4.32396e-15	-4.77919e-10	-1.46058
56969234	chr16:56969234:T:C	2.40988e-13	2.74822	-0.18822
56969549	chr16:56969549:T:C	2.27167e-14	-4.77919e-10	0.19835
56970065	chr16:56970065:T:C	2.9619e-13	-4.77919e-10	2.76625
56970068	chr16:56970068:T:C	3.5431e-13	-4.77919e-10	2.94542
56970547	chr16:56970547:G:A	4.30107e-15	-4.77919e-10	-1.46588
56970835	chr16:56970835:A:G	4.29746e-15	-4.77919e-10	-1.46672
56971389	chr16:56971389:C:T	2.55042e-09	13.2802	-1.45317
56971567	chr16:56971567:C:A	2.06142e-09	13.0633	-1.44916
56971638	chr16:56971638:C:T	3.13137e-15	-0.307378	-1.4759
56971708	chr16:56971708:T:C	7.49864e-15	0.550482	-1.46051
56971850	chr16:56971850:C:T	2.54249e-15	-1.99161	-8.47093e-10
56971852	chr16:56971852:C:G	6.3814e-14	-4.77919e-10	1.23122
56971970	chr16:56971970:C:T	4.68595e-15	-4.77919e-10	-1.38018
56972466	chr16:56972466:A:G	6.95083e-10	10.6744	-0.147358
56972678	chr16:56972678:C:T	5.63077e-08	10.5592	4.36236
56972917	chr16:56972917:T:A	5.22725e-11	9.34924	-1.40977
56973027	chr16:56973027:T:A	4.26178e-15	-4.77919e-10	-1.47506
56973038	chr16:56973038:G:A	4.33331e-15	-4.77919e-10	-1.45842
56973280	chr16:56973280:T:C	8.76929e-14	1.35077	0.198324
56973336	chr16:56973336:T:C	6.03671e-15	-4.77919e-10	-1.12689
56973441	chr16:56973441:C:T	9.66927e-13	3.21497	0.734403
56973600	chr16:56973600:G:A	1.07625e-14	-0.548679	-8.47093e-10
56973698	chr16:56973698:G:A	1.80782e-14	1.17608	-1.20612
56973740	chr16:56973740:A:G	6.84946e-15	-1.00058	-8.47093e-10
56974136	chr16:56974136:G:A	4.99217e-15	-0.106586	-1.21029
56974249	chr16:56974249:G:A	4.34956e-15	-4.77919e-10	-1.45467
56974315	chr16:56974315:G:A	1.72785e-14	1.23368	-1.30897
56974375	chr16:56974375:A:G	2.75584e-14	0.952628	-0.56107
56974496	chr16:56974496:CAGAT:C	4.3713e-15	-4.77919e-10	-1.44969
56974586	chr16:56974586:T:G	9.91138e-15	-0.631065	-8.47093e-10
56975253	chr16:56975253:A:G	9.19571e-15	-4.77919e-10	-0.706011
56975288	chr16:56975288:C:T	5.55451e-15	-4.77919e-10	-1.21014
56975464	chr16:56975464:T:A	1.21638e-12	2.12266	2.05623
56975599	chr16:56975599:C:T	5.25053e-15	-4.77919e-10	-1.26642
56975632	chr16:56975632:T:C	1.03649e-14	-0.586328	-8.47093e-10
56975739	chr16:56975739:TC:T	1.63665e-13	1.25817	0.914906
56975857	chr16:56975857:T:A	3.60296e-13	3.88834	-0.926159
56976029	chr16:56976029:T:C	4.55953e-12	3.55931	1.94092
56976073	chr16:56976073:T:C	3.31308e-15	-1.94678	0.219906
56976075	chr16:56976075:T:G	1.01784e-14	-0.604483	-8.47093e-10
56976210	chr16:56976210:TCCCTGTGTCCTGATA:T	5.25938e-15	-4.77919e-10	-1.26474
56976420	chr16:56976420:A:G	7.03105e-15	-4.77919e-10	-0.974412
56976470	chr16:56976470:T:G	1.07331e-15	-1.45066	-1.40334
56976574	chr16:56976574:C:T	3.59794e-14	1.58357	-0.925372
56976916	chr16:56976916:A:G	5.89589e-15	-1.96313	0.812637
56976920	chr16:56976920:A:G	5.18267e-15	-4.77919e-10	-1.27943
56976992	chr16:56976992:T:A	1.01469e-14	-4.77919e-10	-0.607579
56977036	chr16:56977036:T:G	9.68431e-15	-1.62313	0.968891
56977082	chr16:56977082:T:G	6.05435e-16	-1.99799	-1.42857
56977211	chr16:56977211:G:A	5.1029e-15	-4.77919e-10	-1.29494
56977273	chr16:56977273:G:A	3.43232e-13	4.27735	-1.36369
56977540	chr16:56977540:G:A	1.07526e-13	3.03071	-1.27773
56977914	chr16:56977914:C:T	3.21989e-15	-0.323678	-1.43172
56977972	chr16:56977972:C:T	6.14531e-15	-4.77919e-10	-1.10906
56978024	chr16:56978024:C:T	2.64499e-15	-1.97926	0.0271751
56978467	chr16:56978467:T:G	9.58657e-15	-1.98854	1.32415
56978651	chr16:56978651:A:T	6.01042e-12	2.77012	3.00638
56978800	chr16:56978800:C:T	5.3505e-15	-4.77919e-10	-1.24756
56978881	chr16:56978881:G:A	7.18319e-15	-0.953005	-8.47093e-10
56978975	chr16:56978975:G:A	5.87489e-16	-1.99988	-1.45676
56979024	chr16:56979024:G:A	1.39377e-14	-4.77919e-10	-0.29015
56979104	chr16:56979104:G:A	8.99717e-15	-0.727839	-8.47093e-10
56979572	chr16:56979572:G:A	7.76486e-15	-4.77919e-10	-0.87514
56979614	chr16:56979614:G:A	4.53055e-15	-4.77919e-10	-1.4139
56979659	chr16:56979659:C:T	5.63442e-15	-1.18947	-0.00638474
56979660	chr16:56979660:G:A	4.52728e-15	-4.77919e-10	-1.41463
56979694	chr16:56979694:G:A	2.84694e-15	-1.8785	-8.47093e-10
56979753	chr16:56979753:T:C	4.3646e-15	-4.77919e-10	-1.45122
56979842	chr16:56979842:G:A	4.48012e-15	-4.77919e-10	-1.4251
56979934	chr16:56979934:G:T	4.57113e-15	-4.77919e-10	-1.40499
56980337	chr16:56980337:T:C	4.57871e-15	-4.77919e-10	-1.40333
56980407	chr16:56980407:A:G	1.06619e-14	0.914071	-1.47215
56980427	chr16:56980427:C:T	4.57113e-15	-4.77919e-10	-1.40499
56980495	chr16:56980495:T:G	5.25113e-15	-4.77919e-10	-1.2663
56980499	chr16:56980499:T:C	4.83532e-14	0.953784	-8.47093e-10
56980694	chr16:56980694:T:C	4.57113e-15	-4.77919e-10	-1.40499
56980698	chr16:56980698:T:C	5.29926e-14	2.1176	-1.0722
56980778	chr16:56980778:C:T	1.31319e-14	-4.77919e-10	-0.349701
56980897	chr16:56980897:G:A	1.05604e-14	-4.77919e-10	-0.567638
56980908	chr16:56980908:T:C	4.51032e-15	-4.77919e-10	-1.41838
56981179	chr16:56981179:G:C	1.34059e-14	0.905711	-1.23476
56981333	chr16:56981333:T:C	4.48344e-15	-4.77919e-10	-1.42436
56981377	chr16:56981377:A:C	7.18405e-15	-4.77919e-10	-0.952886
56981423	chr16:56981423:GCTGCCAGGAAGA:G	1.38713e-13	3.16798	-1.16032
56981468	chr16:56981468:A:G	4.51919e-15	-4.77919e-10	-1.41642
56981507	chr16:56981507:G:A	2.2099e-14	-4.77919e-10	0.170783
56981535	chr16:56981535:C:G	4.69877e-15	-4.77919e-10	-1.37745
56981551	chr16:56981551:G:A	3.79565e-14	-4.77919e-10	0.711693
56981813	chr16:56981813:T:C	4.50941e-15	-4.77919e-10	-1.41858
56981990	chr16:56981990:C:T	5.32701e-15	-4.77919e-10	-1.25196
56982180	chr16:56982180:G:A	5.44732e-14	1.45406	-0.381098
56982215	chr16:56982215:G:A	4.2583e-15	-4.77919e-10	-1.47588
56982390	chr16:56982390:T:C	3.93076e-15	-0.152983	-1.40293
56982607	chr16:56982607:T:C	5.16256e-15	-0.0551545	-1.22816
56982615	chr16:56982615:T:G	4.26877e-15	-4.77919e-10	-1.47342
56982736	chr16:56982736:G:A	4.69098e-15	-0.0948616	-1.28425
56983038	chr16:56983038:C:T	3.72699e-14	-4.77919e-10	0.693438
56983850	chr16:56983850:C:G	1.36551e-13	3.14604	-1.15409
56984190	chr16:56984190:G:T	2.77441e-13	3.56293	-0.862071
56984554	chr16:56984554:C:T	4.26628e-15	-4.77919e-10	-1.47401
56984641	chr16:56984641:G:T	4.99298e-15	-4.77919e-10	-1.31672
56984944	chr16:56984944:T:A	4.20368e-13	2.64341	0.472976
56985119	chr16:56985119:T:C	7.29119e-14	-1.53109	2.89559
56985273	chr16:56985273:A:G	2.18506e-14	-4.77919e-10	0.159478
56985480	chr16:56985480:T:C	1.40711e-14	0.123069	-0.403692
56985620	chr16:56985620:C:A	2.3191e-15	-1.93334	-0.150231
56986621	chr16:56986621:A:G	6.10045e-15	-4.77919e-10	-1.11639
56987290	chr16:56987290:C:T	1.01428e-14	-4.77919e-10	-0.607987
56987291	chr16:56987291:G:A	2.63387e-15	-1.95629	-8.47093e-10
56987326	chr16:56987326:C:T	2.2109e-14	-4.77919e-10	0.171236
56987355	chr16:56987355:C:T	5.60154e-15	-4.77919e-10	-1.20171
56987456	chr16:56987456:C:T	4.51733e-15	-4.77919e-10	-1.41683
56987521	chr16:56987521:A:G	8.05129e-16	-1.98038	-1.16112
56987529	chr16:56987529:T:C	8.59604e-15	-4.77919e-10	-0.773447
56987612	chr16:56987612:C:T	4.93267e-14	0.515845	0.457873
56987692	chr16:56987692:T:C	4.9349e-15	-4.77919e-10	-1.32842
56987864	chr16:56987864:G:A	6.72465e-14	-4.77919e-10	1.28362
56987910	chr16:56987910:C:T	4.8124e-15	-4.77919e-10	-1.35355
56988063	chr16:56988063:C:T	4.40297e-15	-4.77919e-10	-1.44247
56988440	chr16:56988440:C:T	7.01897e-14	0.196991	1.12946
56988559	chr16:56988559:T:G	4.26935e-15	-4.77919e-10	-1.47329
56988588	chr16:56988588:G:A	4.44693e-15	-4.77919e-10	-1.43253
56988836	chr16:56988836:T:C	5.80197e-15	-0.971379	-0.195172
56989076	chr16:56989076:C:T	6.28394e-15	-1.08675	-8.47093e-10
56989470	chr16:56989470:TG:T	4.28158e-15	-4.77919e-10	-1.47043
56989538	chr16:56989538:G:T	8.2226e-15	-0.817862	-8.47093e-10
56990026	chr16:56990026:C:T	3.61187e-15	-0.960708	-0.679815
56990405	chr16:56990405:G:C	8.70691e-16	-1.85513	-1.20809
56990520	chr16:56990520:A:G	1.19331e-13	-4.77919e-10	1.85715
56990710	chr16:56990710:A:G	4.7377e-15	-4.77919e-10	-1.3692
56990750	chr16:56990750:T:C	5.06868e-15	0.0461145	-1.34778
56991113	chr16:56991113:A:G	2.59941e-15	-1.96946	-8.47093e-10
56991151	chr16:56991151:A:G	1.3808e-15	-1.31531	-1.28677
56991259	chr16:56991259:T:C	8.39545e-16	-1.89935	-1.2003
56991506	chr16:56991506:C:T	2.5252e-15	-1.99843	-8.47093e-10
56991634	chr16:56991634:G:A	7.4991e-15	-4.77919e-10	-0.909966
56992064	chr16:56992064:G:A	4.3334e-15	-4.77919e-10	-1.4584
56992169	chr16:56992169:G:A	4.31311e-15	-4.77919e-10	-1.46309
56992194	chr16:56992194:T:C	7.45066e-15	-0.916446	-8.47093e-10
56992345	chr16:56992345:T:C	4.48027e-14	-4.77919e-10	0.87752
56992382	chr16:56992382:G:A	6.2371e-16	-1.99666	-1.40016
56992584	chr16:56992584:C:A	2.54339e-15	-1.99125	-8.47093e-10
56992852	chr16:56992852:T:C	2.7278e-15	-1.98689	0.0656344
56992853	chr16:56992853:G:A	4.6515e-15	-4.77919e-10	-1.38756
56992855	chr16:56992855:G:A	7.29827e-15	-0.937111	-8.47093e-10
56992863	chr16:56992863:G:A	6.30412e-16	-1.91964	-1.46649
56993005	chr16:56993005:A:G	2.56023e-15	-1.98465	-8.47093e-10
56993024	chr16:56993024:A:G	1.10544e-15	-1.97242	-0.852086
56993154	chr16:56993154:T:C	2.56934e-15	-1.9811	-8.47093e-10
56993550	chr16:56993550:C:T	4.33403e-15	-4.77919e-10	-1.45825
56994044	chr16:56994044:G:A	1.81279e-15	-0.894441	-1.43544
56994412	chr16:56994412:C:T	4.56945e-15	-4.77919e-10	-1.40536
56994539	chr16:56994539:C:T	7.14582e-16	-1.84558	-1.41523
56994603	chr16:56994603:G:A	7.91617e-16	-1.79566	-1.36277
56994842	chr16:56994842:T:A	9.5803e-15	-4.77919e-10	-0.66504
56994846	chr16:56994846:A:G	7.90629e-15	-0.85709	-8.47093e-10
56995221	chr16:56995221:G:A	9.43092e-15	-0.680755	-8.47093e-10
56995443	chr16:56995443:A:G	6.55344e-16	-1.91801	-1.42933
56995607	chr16:56995607:A:ACCC	5.79238e-16	-1.99876	-1.47203
56995650	chr16:56995650:C:T	5.77699e-16	-2.0003	-1.47315
56995724	chr16:56995724:G:A	4.9441e-15	-4.77919e-10	-1.32655
56995885	chr16:56995885:T:C	4.54964e-15	-4.77919e-10	-1.4097
56996035	chr16:56996035:G:A	9.2763e-15	-0.697286	-8.47093e-10
56996195	chr16:56996195:G:T	2.68995e-15	-1.93522	-8.47093e-10
56996506	chr16:56996506:T:C	4.04449e-14	-4.77919e-10	0.775192
56997227	chr16:56997227:A:G	6.36176e-14	-4.77919e-10	1.22814
56997283	chr16:56997283:G:A	2.78493e-15	-1.90052	-8.47093e-10
56997298	chr16:56997298:T:C	9.30665e-15	-0.271076	-0.422943
56997557	chr16:56997557:CT:C	4.41045e-15	-4.77919e-10	-1.44077
56997804	chr16:56997804:C:T	1.93895e-15	-1.73245	-0.530158
56997865	chr16:56997865:G:A	8.65877e-16	-1.90396	-1.16481
56997899	chr16:56997899:G:A	5.9859e-15	0.269557	-1.4049
56998006	chr16:56998006:C:G	6.58826e-15	-4.77919e-10	-1.03946
56998178	chr16:56998178:C:T	4.57352e-15	-4.77919e-10	-1.40447
56998371	chr16:56998371:T:C	1.31682e-14	-0.346941	-8.47093e-10
56998907	chr16:56998907:C:T	1.76488e-14	-0.0540782	-8.47093e-10
56999016	chr16:56999016:T:A	4.37609e-15	-4.77919e-10	-1.44859
56999141	chr16:56999141:G:A	4.35596e-15	-4.77919e-10	-1.4532
56999695	chr16:56999695:A:G	9.91349e-16	-1.6746	-1.25884
56999784	chr16:56999784:G:A	5.96818e-16	-1.98874	-1.45215
57000203	chr16:57000203:T:C	6.04046e-16	-1.97141	-1.45745
57000446	chr16:57000446:C:T	5.18303e-15	-4.77919e-10	-1.27936
57000733	chr16:57000733:C:T	2.35597e-15	-0.665323	-1.40247
57000812	chr16:57000812:T:C	1.33024e-14	-0.336806	-8.47093e-10
57001463	chr16:57001463:T:C	1.09813e-15	-1.69224	-1.1389
57001546	chr16:57001546:G:A	2.76792e-15	-1.90665	-8.47093e-10
57002370	chr16:57002370:A:G	1.72906e-15	-1.10503	-1.27214
57002446	chr16:57002446:C:G	4.54939e-14	1.33054	-0.437708
57002577	chr16:57002577:T:C	2.68866e-15	-1.93571	-8.47093e-10
57002727	chr16:57002727:T:C	2.51249e-14	1.28835	-0.989242
57002975	chr16:57002975:G:A	6.21587e-15	-4.77919e-10	-1.09764
57003341	chr16:57003341:T:C	4.44393e-15	-4.77919e-10	-1.43321
57003806	chr16:57003806:C:T	4.59678e-15	-4.77919e-10	-1.39939
57003952	chr16:57003952:G:A	1.16157e-15	-1.85554	-0.919428
57003991	chr16:57003991:T:C	2.36024e-14	0.910984	-0.674385
57004250	chr16:57004250:A:G	2.46074e-15	-0.725939	-1.29835
57004391	chr16:57004391:G:A	2.14413e-15	-0.701544	-1.46047
57004855	chr16:57004855:T:C	1.01228e-15	-1.72862	-1.18393
57005104	chr16:57005104:C:T	7.21891e-16	-1.90797	-1.34266
57005241	chr16:57005241:A:G	7.96169e-15	-4.77919e-10	-0.850107
57005556	chr16:57005556:G:A	5.95967e-15	-4.77919e-10	-1.13973
57005827	chr16:57005827:G:A	2.96099e-15	-1.83923	-8.47093e-10
57006001	chr16:57006001:T:C	6.29477e-15	-4.77919e-10	-1.08503
57006145	chr16:57006145:T:C	1.27391e-14	-4.77919e-10	-0.38007
57006181	chr16:57006181:T:C	1.12317e-15	-1.34845	-1.46014
57006612	chr16:57006612:C:A	4.55373e-15	-4.77919e-10	-1.4088
57006675	chr16:57006675:G:A	1.28442e-14	-4.77919e-10	-0.371859
57007144	chr16:57007144:T:G	8.13265e-15	-4.77919e-10	-0.828862
57007223	chr16:57007223:G:A	2.74298e-15	-0.727759	-1.18794
57007477	chr16:57007477:C:T	3.3414e-15	-1.71836	-8.47093e-10
57007997	chr16:57007997:A:G	1.41455e-14	-0.275353	-8.47093e-10
57008197	chr16:57008197:G:A	3.91997e-15	-0.599332	-0.959333
57008246	chr16:57008246:T:A	7.95366e-16	-1.81558	-1.33813
57008412	chr16:57008412:A:C	1.8653e-14	-4.77919e-10	0.00125813
57008486	chr16:57008486:T:C	4.55865e-15	-4.77919e-10	-1.40772
57008690	chr16:57008690:T:A	7.23677e-16	-1.77195	-1.47621
57008729	chr16:57008729:AT:A	1.06248e-15	-1.44131	-1.42283
57008797	chr16:57008797:A:G	4.38455e-15	-4.77919e-10	-1.44666
57009000	chr16:57009000:A:G	6.7285e-16	-1.99626	-1.32472
57009020	chr16:57009020:C:T	7.90463e-15	-4.77919e-10	-0.8573
57009428	chr16:57009428:C:T	1.27857e-13	1.92616	-8.47093e-10
57009612	chr16:57009612:C:A	4.35087e-15	-4.77919e-10	-1.45437
57009736	chr16:57009736:G:A	2.55915e-15	-1.98507	-8.47093e-10
57010410	chr16:57010410:T:C	8.39629e-16	-1.957	-1.14254
57010436	chr16:57010436:G:A	6.35039e-14	-4.77919e-10	1.22635
57010477	chr16:57010477:C:A	5.0084e-15	-4.77919e-10	-1.31363
57010666	chr16:57010666:C:T	1.43949e-15	-1.93917	-0.621286
57010745	chr16:57010745:C:T	6.44814e-15	-4.77919e-10	-1.06096
57011077	chr16:57011077:A:G	4.84961e-15	-4.77919e-10	-1.34585
57011247	chr16:57011247:T:C	2.31923e-15	-1.85668	-0.226835
57011604	chr16:57011604:C:T	4.42886e-15	-4.77919e-10	-1.43661
57011708	chr16:57011708:A:G	2.08475e-15	-1.80334	-0.386762
57011753	chr16:57011753:A:G	5.34755e-15	-4.77919e-10	-1.24811
57011779	chr16:57011779:C:G	5.386e-15	-4.77919e-10	-1.24095
57011871	chr16:57011871:A:T	3.59818e-15	-1.64432	-8.47093e-10
57011922	chr16:57011922:T:C	8.04569e-15	-4.77919e-10	-0.839612
57012052	chr16:57012052:C:G	1.02934e-15	-1.6701	-1.22572
57012157	chr16:57012157:T:G	2.58118e-15	-1.9765	-8.47093e-10
57012164	chr16:57012164:A:G	6.22975e-15	-4.77919e-10	-1.09541
57012459	chr16:57012459:C:T	7.63943e-15	-4.77919e-10	-0.891425
57012511	chr16:57012511:C:T	3.67824e-15	-0.888937	-0.733378
57012775	chr16:57012775:C:T	8.37073e-16	-1.99949	-1.1031
57012825	chr16:57012825:A:G	4.84894e-15	-4.77919e-10	-1.34599
57012911	chr16:57012911:T:C	3.97807e-15	-0.916904	-0.627049
57013190	chr16:57013190:C:T	4.42176e-15	-4.77919e-10	-1.43821
57013210	chr16:57013210:G:A	4.50014e-15	-4.77919e-10	-1.42064
57013252	chr16:57013252:C:T	7.43369e-16	-1.98915	-1.23216
57013361	chr16:57013361:T:C	7.38252e-15	-4.77919e-10	-0.925633
57013387	chr16:57013387:T:C	1.39917e-15	-1.74716	-0.841713
57013388	chr16:57013388:G:A	4.82598e-15	-4.77919e-10	-1.35073
57013501	chr16:57013501:A:T	6.60313e-16	-1.95068	-1.38911
57013596	chr16:57013596:G:C	4.77257e-15	-4.77919e-10	-1.36186
57013840	chr16:57013840:C:T	4.36334e-15	-4.77919e-10	-1.45151
57014206	chr16:57014206:C:T	6.82743e-16	-1.97701	-1.32937
57014327	chr16:57014327:T:C	4.6437e-15	-4.77919e-10	-1.38924
57014594	chr16:57014594:T:C	4.77082e-15	-4.77919e-10	-1.36223
57014694	chr16:57014694:A:G	7.97172e-15	-4.77919e-10	-0.848848
57014795	chr16:57014795:A:G	1.89072e-15	-1.47713	-0.810662
57015225	chr16:57015225:G:A	1.44818e-14	-0.251853	-8.47093e-10
57015357	chr16:57015357:T:TG	5.83905e-15	-4.77919e-10	-1.16018
57015363	chr16:57015363:A:T	5.83824e-15	-4.77919e-10	-1.16032
57015601	chr16:57015601:A:AGT	9.95342e-15	-1.2607	0.633873
57015606	chr16:57015606:A:G	1.19756e-15	-1.44635	-1.29811
57015614	chr16:57015614:A:G	8.95059e-15	-4.77919e-10	-0.733029
57016263	chr16:57016263:T:C	5.19057e-15	-4.77919e-10	-1.2779
57016277	chr16:57016277:T:G	4.85334e-15	-4.77919e-10	-1.34508
57016401	chr16:57016401:C:T	8.16074e-16	-1.8971	-1.2309
57016436	chr16:57016436:G:T	6.97626e-16	-1.89118	-1.39364
57016770	chr16:57016770:C:T	4.32359e-15	-4.77919e-10	-1.46066
57016897	chr16:57016897:A:G	6.00744e-16	-1.99297	-1.44136
57017459	chr16:57017459:C:T	1.04148e-14	-0.395588	-0.185935
57017493	chr16:57017493:A:G	4.25673e-15	-4.77919e-10	-1.47625
57017589	chr16:57017589:T:C	1.26805e-15	-1.70189	-0.985376
57017631	chr16:57017631:G:A	4.97903e-15	-1.39416	0.0746505
57018072	chr16:57018072:C:A	4.79421e-15	-1.45937	0.102028
57018121	chr16:57018121:C:T	7.65653e-16	-1.9474	-1.24438
57018173	chr16:57018173:T:C	4.25846e-15	-4.77919e-10	-1.47584
57018431	chr16:57018431:T:C	2.93603e-15	-1.84769	-8.47093e-10
57018597	chr16:57018597:C:A	8.60471e-16	-1.99212	-1.0829
57018671	chr16:57018671:C:T	3.71615e-15	-1.61206	-8.47093e-10
57018989	chr16:57018989:G:T	9.5711e-16	-1.9819	-0.986685
57019033	chr16:57019033:A:G	2.091e-14	-4.77919e-10	0.115479
57019127	chr16:57019127:G:A	5.15497e-15	-1.84147	0.556687
57019984	chr16:57019984:G:A	3.52561e-15	-0.9025	-0.762196
57020042	chr16:57020042:T:C	1.11799e-14	-4.77919e-10	-0.510634
57020215	chr16:57020215:C:T	4.31762e-15	-4.77919e-10	-1.46204
57021142	chr16:57021142:C:T	4.25981e-15	-4.77919e-10	-1.47552
57021502	chr16:57021502:G:A	7.44695e-16	-1.92605	-1.29348
57021533	chr16:57021533:G:T	1.57645e-15	-1.18894	-1.28063
57021924	chr16:57021924:A:C	3.59959e-15	-1.64393	-8.47093e-10
57021986	chr16:57021986:C:T	6.41402e-15	-1.06626	-8.47093e-10
57022347	chr16:57022347:G:T	1.01787e-14	-4.77919e-10	-0.604449
57022383	chr16:57022383:AGGAGGCTGT:A	9.76122e-16	-1.48015	-1.46877
57022456	chr16:57022456:C:T	7.71402e-15	-0.881709	-8.47093e-10
57022551	chr16:57022551:A:C	6.34207e-16	-1.90502	-1.47511
57022596	chr16:57022596:C:T	1.9518e-15	-1.05791	-1.19808
57022662	chr16:57022662:C:T	6.42541e-16	-1.90893	-1.45815
57022697	chr16:57022697:A:G	6.73482e-16	-1.99829	-1.32176
57022959	chr16:57022959:G:T	4.75404e-15	-4.77919e-10	-1.36575
57023112	chr16:57023112:C:T	4.83191e-15	-4.77919e-10	-1.34951
57023504	chr16:57023504:G:A	4.30194e-15	-4.77919e-10	-1.46568
57023520	chr16:57023520:T:C	1.95181e-14	-4.77919e-10	0.046592
57023633	chr16:57023633:T:A	1.25786e-15	-1.46951	-1.22582
57023742	chr16:57023742:A:G	3.77195e-15	-1.03238	-0.564782
57023929	chr16:57023929:T:A	4.04905e-14	-1.61661	2.39293
57024039	chr16:57024039:G:A	1.66848e-14	-1.17009	1.05984
57024145	chr16:57024145:C:G	7.69665e-15	-4.77919e-10	-0.883963
57024204	chr16:57024204:G:A	4.17527e-14	-1.57867	2.38568
57024492	chr16:57024492:C:T	7.51785e-15	-1.02547	0.118006
57024670	chr16:57024670:A:G	1.3187e-15	-1.5706	-1.0775
57024954	chr16:57024954:A:G	5.59383e-15	-1.20308	-8.47093e-10
57025062	chr16:57025062:C:T	2.13246e-15	-0.940794	-1.22668
57025075	chr16:57025075:A:C	6.42591e-16	-1.89498	-1.47202
57025089	chr16:57025089:T:C	4.5394e-15	-4.77919e-10	-1.41195
57025142	chr16:57025142:G:C	1.27074e-14	-1.58988	1.20732
57025329	chr16:57025329:G:C	2.8902e-15	-0.685711	-1.17771
57025572	chr16:57025572:C:T	2.53351e-15	-1.99514	-8.47093e-10
57026185	chr16:57026185:C:T	4.04801e-15	-1.52652	-8.47093e-10
57026301	chr16:57026301:C:T	7.10522e-16	-1.79075	-1.47576
57026428	chr16:57026428:T:C	1.14915e-15	-1.5548	-1.23092
57026441	chr16:57026441:T:C	1.14987e-15	-1.542	-1.2431
57026755	chr16:57026755:C:T	4.25687e-15	-4.77919e-10	-1.47622
57026812	chr16:57026812:G:A	3.15406e-15	-0.452859	-1.3232
57027035	chr16:57027035:G:A	2.5223e-15	-1.99958	-8.47093e-10
57027055	chr16:57027055:G:A	6.07655e-15	-4.77919e-10	-1.12031
57027140	chr16:57027140:G:T	4.83241e-15	-4.77919e-10	-1.3494
57027277	chr16:57027277:T:C	6.29343e-16	-1.99885	-1.38898
57027303	chr16:57027303:A:G	7.6489e-15	-4.77919e-10	-0.890187
57027646	chr16:57027646:TG:T	1.3542e-15	-1.77558	-0.845957
57027705	chr16:57027705:C:G	4.25819e-15	-4.77919e-10	-1.47591
57028012	chr16:57028012:G:A	4.26876e-15	-4.77919e-10	-1.47342
57028015	chr16:57028015:G:A	4.2567e-15	-4.77919e-10	-1.47625
57029043	chr16:57029043:C:T	7.57912e-16	-1.72568	-1.47625
57029065	chr16:57029065:T:C	7.53455e-16	-1.74486	-1.46297
57029259	chr16:57029259:C:T	1.38878e-14	-4.77919e-10	-0.293741
57029364	chr16:57029364:G:A	4.3551e-15	-4.77919e-10	-1.4534
57029582	chr16:57029582:C:T	1.10419e-15	-1.73132	-1.09432
57029674	chr16:57029674:T:C	5.56678e-15	-4.77919e-10	-1.20793
57029763	chr16:57029763:C:A	4.56963e-15	-4.77919e-10	-1.40532
57030170	chr16:57030170:G:A	1.38878e-14	-4.77919e-10	-0.293741
57030661	chr16:57030661:T:C	4.71471e-15	-4.77919e-10	-1.37406
57030735	chr16:57030735:C:A	6.01773e-15	-4.77919e-10	-1.13004
57030901	chr16:57030901:G:T	4.42972e-15	-4.77919e-10	-1.43641
57031024	chr16:57031024:G:A	3.42177e-15	-0.686404	-1.00819
57031078	chr16:57031078:T:C	4.76481e-15	-4.77919e-10	-1.36349
57031140	chr16:57031140:C:T	7.25881e-16	-1.77055	-1.47456
57031209	chr16:57031209:C:A	1.46536e-15	-1.14625	-1.39639
57031287	chr16:57031287:G:A	8.68818e-16	-1.81571	-1.24966
57031644	chr16:57031644:C:T	9.40601e-16	-1.9111	-1.07489
57031754	chr16:57031754:T:C	5.19428e-15	-4.77919e-10	-1.27719
57031777	chr16:57031777:T:G	1.36726e-14	-4.77919e-10	-0.309357
57031826	chr16:57031826:G:A	6.00288e-15	-4.77919e-10	-1.13251
57031963	chr16:57031963:G:A	6.90279e-15	-4.77919e-10	-0.992823
57032004	chr16:57032004:CCA:C	4.75976e-15	-4.77919e-10	-1.36455
57032164	chr16:57032164:C:A	3.90951e-15	-1.56134	-8.47093e-10
57032170	chr16:57032170:A:G	6.9492e-15	-4.77919e-10	-0.986122
57032264	chr16:57032264:G:A	1.453e-15	-1.2631	-1.28802
57032283	chr16:57032283:C:A	4.33639e-15	-4.77919e-10	-1.45771
57032682	chr16:57032682:C:T	9.55458e-16	-1.54879	-1.42152
57032759	chr16:57032759:G:A	5.52171e-15	-4.77919e-10	-1.21606
57032797	chr16:57032797:A:G	5.84625e-15	-4.77919e-10	-1.15895
57032964	chr16:57032964:C:T	4.36938e-15	-4.77919e-10	-1.45013
57033081	chr16:57033081:G:A	5.0808e-15	-4.77919e-10	-1.29928
57033683	chr16:57033683:A:T	1.73191e-15	-1.11128	-1.26424
57033890	chr16:57033890:A:G	4.52673e-15	-4.77919e-10	-1.41475
57034136	chr16:57034136:C:T	8.41029e-16	-1.66761	-1.43027
57034373	chr16:57034373:G:A	4.28906e-15	-4.77919e-10	-1.46868
57034448	chr16:57034448:G:A	6.84913e-16	-1.8274	-1.47581
57034476	chr16:57034476:T:A	6.04246e-15	-4.77919e-10	-1.12594
57034481	chr16:57034481:T:C	4.29901e-15	-4.77919e-10	-1.46636
57034774	chr16:57034774:A:T	4.13912e-15	-0.0451942	-1.45907
57034785	chr16:57034785:C:T	9.30497e-15	-4.77919e-10	-0.6942
57035042	chr16:57035042:T:G	4.2866e-15	-4.77919e-10	-1.46926
57035044	chr16:57035044:T:A	5.14283e-15	-4.77919e-10	-1.28714
57035241	chr16:57035241:T:C	1.54772e-15	-1.02957	-1.4584
57035424	chr16:57035424:G:T	5.02329e-15	-4.77919e-10	-1.31066
57035537	chr16:57035537:G:A	9.98262e-16	-1.80335	-1.12314
57035595	chr16:57035595:A:G	7.65361e-16	-1.83951	-1.35265
57035738	chr16:57035738:G:T	1.74997e-15	-1.04433	-1.32082
57035814	chr16:57035814:C:G	4.25751e-15	-4.77919e-10	-1.47606
57035891	chr16:57035891:C:T	8.76088e-15	-0.754452	-8.47093e-10
57036705	chr16:57036705:T:G	1.75723e-15	-1.61615	-0.744859
57037003	chr16:57037003:A:G	6.22401e-16	-1.9747	-1.42422
57037091	chr16:57037091:G:A	4.2567e-15	-4.77919e-10	-1.47625
57037201	chr16:57037201:T:C	7.09667e-16	-1.79935	-1.46835
57037202	chr16:57037202:A:G	7.6254e-15	-0.893264	-8.47093e-10
57037297	chr16:57037297:T:C	9.37004e-16	-1.65408	-1.33573
57037477	chr16:57037477:G:A	1.19543e-14	-4.77919e-10	-0.443655
57037527	chr16:57037527:C:T	8.60361e-16	-1.6762	-1.39895
57037536	chr16:57037536:T:C	6.1215e-16	-1.93977	-1.47576
57037547	chr16:57037547:A:G	5.97894e-15	-4.77919e-10	-1.13651
57037643	chr16:57037643:G:A	5.90555e-15	-1.14886	-8.47093e-10
57037668	chr16:57037668:G:A	9.62076e-16	-1.71554	-1.24787
57037688	chr16:57037688:G:A	2.62521e-14	-4.77919e-10	0.342999
57038051	chr16:57038051:C:T	9.82937e-16	-1.88426	-1.0577
57038092	chr16:57038092:G:A	9.70751e-16	-1.99574	-0.958697
57038272	chr16:57038272:C:A	5.76696e-15	-4.77919e-10	-1.1726
57038803	chr16:57038803:C:T	1.12342e-15	-1.56568	-1.24269
57039633	chr16:57039633:C:CTT	2.6605e-14	-4.77919e-10	0.356352
57039771	chr16:57039771:G:C	6.32732e-16	-1.91966	-1.4628
57039870	chr16:57039870:A:G	1.125e-14	-4.77919e-10	-0.504381
57040280	chr16:57040280:C:T	4.88005e-15	-4.77919e-10	-1.33959
57040539	chr16:57040539:T:C	7.08938e-16	-1.79834	-1.4704
57040759	chr16:57040759:C:T	4.01267e-15	-0.0999155	-1.43538
57041051	chr16:57041051:C:G	7.8374e-15	-0.865841	-8.47093e-10
57041268	chr16:57041268:A:G	5.82259e-16	-1.9981	-1.46749
57041467	chr16:57041467:G:GT	6.08927e-16	-1.98116	-1.43964
57041494	chr16:57041494:T:C	6.87335e-16	-1.94903	-1.35065
57041766	chr16:57041766:G:A	1.01065e-14	-4.77919e-10	-0.611569
57041869	chr16:57041869:C:T	8.77535e-16	-1.70189	-1.35349
57042000	chr16:57042000:G:A	2.91262e-14	-4.77919e-10	0.446888
57042203	chr16:57042203:T:G	7.84016e-15	-0.86549	-8.47093e-10
57042492	chr16:57042492:G:A	1.67327e-15	-1.37045	-1.03953
57042554	chr16:57042554:A:G	1.85789e-15	-0.888451	-1.41685
57042580	chr16:57042580:T:C	4.59907e-15	-4.77919e-10	-1.3989
57042608	chr16:57042608:A:G	1.86581e-15	-0.890215	-1.41084
57042785	chr16:57042785:C:T	7.28768e-16	-1.9475	-1.29365
57043056	chr16:57043056:G:T	4.5912e-15	-4.77919e-10	-1.40061
57043064	chr16:57043064:T:C	6.07993e-16	-1.94811	-1.47423
57043147	chr16:57043147:A:G	2.80917e-15	-1.89186	-8.47093e-10
57043182	chr16:57043182:C:T	6.90154e-16	-1.99977	-1.29582
57043219	chr16:57043219:G:C	3.76914e-15	-0.2569	-1.341
57043267	chr16:57043267:A:G	1.79873e-15	-1.99524	-0.342431
57043439	chr16:57043439:G:A	5.66366e-15	-4.77919e-10	-1.19068
57043621	chr16:57043621:G:A	2.89158e-15	-0.3969	-1.46605
57043669	chr16:57043669:C:T	6.86225e-15	-2.00012	1.00141
57043675	chr16:57043675:C:T	1.42476e-14	-4.77919e-10	-0.268159
57043755	chr16:57043755:G:A	4.59843e-15	-4.77919e-10	-1.39903
57044116	chr16:57044116:G:A	4.77518e-15	-4.77919e-10	-1.36132
57044851	chr16:57044851:A:C	2.85345e-15	-1.87622	-8.47093e-10
57045352	chr16:57045352:C:T	4.46137e-15	-4.77919e-10	-1.42929
57045410	chr16:57045410:T:A	5.47956e-15	-1.22372	-8.47093e-10
57045472	chr16:57045472:G:A	5.42899e-15	-4.77919e-10	-1.23299
57045821	chr16:57045821:G:A	5.7139e-15	-4.77919e-10	-1.18185
57045915	chr16:57045915:G:A	1.14474e-14	-4.77919e-10	-0.486983
57046491	chr16:57046491:G:A	6.67959e-15	-1.02569	-8.47093e-10
57046614	chr16:57046614:G:A	8.41239e-15	-4.77919e-10	-0.795043
57046616	chr16:57046616:C:A	6.56721e-16	-1.87801	-1.46723
57046783	chr16:57046783:G:A	3.07238e-14	-4.77919e-10	0.50029
57046954	chr16:57046954:T:A	4.50477e-15	-0.646532	-0.773079
57047016	chr16:57047016:C:T	3.6496e-15	-1.63013	-8.47093e-10
57047195	chr16:57047195:T:C	5.78967e-15	-4.77919e-10	-1.16867
57048121	chr16:57048121:GCTT:G	5.56927e-15	-4.77919e-10	-1.20749
57048405	chr16:57048405:T:C	6.56936e-15	-4.77919e-10	-1.04233
57048721	chr16:57048721:G:A	5.99042e-16	-2.0003	-1.43687
57048735	chr16:57048735:T:C	6.26738e-15	-1.08939	-8.47093e-10
57048854	chr16:57048854:C:T	1.7978e-15	-1.95811	-0.380078
57048956	chr16:57048956:G:A	4.37773e-15	-4.77919e-10	-1.44822
57048979	chr16:57048979:C:T	4.49894e-15	-4.77919e-10	-1.42091
57049062	chr16:57049062:T:C	7.02484e-16	-1.83269	-1.44519
57049120	chr16:57049120:C:A	8.28357e-15	-4.77919e-10	-0.810475
57049221	chr16:57049221:G:A	4.40722e-15	-4.77919e-10	-1.4415
57049320	chr16:57049320:G:A	3.85347e-15	-1.57577	-8.47093e-10
57049394	chr16:57049394:C:T	4.36306e-15	-4.77919e-10	-1.45158
57049418	chr16:57049418:C:A	5.32544e-15	-4.77919e-10	-1.25225
57049441	chr16:57049441:A:G	3.67091e-15	-2.00026	0.375945
57049997	chr16:57049997:G:T	6.52114e-15	-4.77919e-10	-1.0497
57050341	chr16:57050341:G:A	1.01063e-15	-1.60838	-1.30579
57050388	chr16:57050388:T:G	6.58573e-15	-4.77919e-10	-1.03984
57050609	chr16:57050609:G:T	5.97095e-15	-4.77919e-10	-1.13784
57050871	chr16:57050871:G:A	4.4545e-15	-4.77919e-10	-1.43083
57051003	chr16:57051003:C:T	4.9849e-15	-4.77919e-10	-1.31834
57051077	chr16:57051077:C:G	6.45837e-15	-4.77919e-10	-1.05937
57051128	chr16:57051128:C:T	6.94674e-16	-1.84894	-1.44012
57051160	chr16:57051160:C:T	6.44507e-15	-4.77919e-10	-1.06143
57051377	chr16:57051377:C:T	5.6319e-15	-4.77919e-10	-1.1963
57051635	chr16:57051635:T:G	3.55129e-15	-1.99605	0.338615
57051850	chr16:57051850:G:A	1.162e-15	-1.99707	-0.777531
57051871	chr16:57051871:G:A	4.28649e-15	-4.77919e-10	-1.46928
57051915	chr16:57051915:C:T	4.26994e-15	-4.77919e-10	-1.47315
57052540	chr16:57052540:G:A	1.28781e-14	-4.77919e-10	-0.369219
57052555	chr16:57052555:G:A	8.5321e-16	-1.60733	-1.47617
57052930	chr16:57052930:G:A	4.44e-15	-4.77919e-10	-1.43409
57053213	chr16:57053213:C:A	1.51727e-15	-1.76416	-0.743678
57053312	chr16:57053312:C:T	1.0157e-14	-4.77919e-10	-0.606584
57053329	chr16:57053329:T:A	4.30568e-15	-4.77919e-10	-1.46481
57053367	chr16:57053367:C:T	4.68539e-15	-4.77919e-10	-1.3803
57053825	chr16:57053825:G:A	4.9733e-15	-1.32067	-8.47093e-10
57053826	chr16:57053826:T:G	2.19139e-15	-1.82581	-0.314404
57053938	chr16:57053938:T:G	4.28302e-15	-4.77919e-10	-1.47009
57054232	chr16:57054232:C:T	8.13658e-16	-1.68647	-1.44449
57054380	chr16:57054380:C:T	3.01329e-15	-1.82172	-8.47093e-10
57054953	chr16:57054953:C:T	2.87165e-15	-1.86986	-8.47093e-10
57055218	chr16:57055218:C:A	1.13778e-15	-1.55223	-1.24345
57055283	chr16:57055283:G:A	5.42336e-15	-4.77919e-10	-1.23403
57055874	chr16:57055874:C:T	1.13229e-15	-1.97377	-0.826736
57055939	chr16:57055939:C:A	8.9893e-15	-4.77919e-10	-0.728714
57056047	chr16:57056047:G:C	9.16081e-16	-1.90165	-1.11075
57056159	chr16:57056159:C:T	5.84446e-15	-4.77919e-10	-1.15925
57056265	chr16:57056265:A:G	4.41602e-15	-4.77919e-10	-1.43951
57056659	chr16:57056659:TC:T	7.54126e-15	-4.77919e-10	-0.904359
57056670	chr16:57056670:T:C	8.61732e-16	-1.65988	-1.41368
57056754	chr16:57056754:G:A	1.33081e-15	-1.78768	-0.851279
57056946	chr16:57056946:A:G	1.47788e-15	-1.20316	-1.33098
57057287	chr16:57057287:A:G	8.45345e-16	-1.66355	-1.42921
57057488	chr16:57057488:G:A	5.74233e-15	-4.77919e-10	-1.17688
57057489	chr16:57057489:G:A	3.94833e-15	-1.55146	-8.47093e-10
57057623	chr16:57057623:G:A	9.03652e-15	-4.77919e-10	-0.723475
57058065	chr16:57058065:T:C	1.06129e-15	-1.44258	-1.42268
57058087	chr16:57058087:G:A	2.52792e-15	-1.99735	-8.47093e-10
57058367	chr16:57058367:A:G	5.58366e-15	-4.77919e-10	-1.2049
57058494	chr16:57058494:C:T	1.60123e-15	-1.89279	-0.561187
57058515	chr16:57058515:C:A	6.16386e-15	-4.77919e-10	-1.10605
57058550	chr16:57058550:T:C	1.65505e-15	-1.43371	-0.987208
57058608	chr16:57058608:T:C	5.14804e-15	-1.10735	-0.17878
57058629	chr16:57058629:C:T	4.62722e-15	-4.77919e-10	-1.39279
57058993	chr16:57058993:T:C	9.63991e-15	-4.77919e-10	-0.658836
57059758	chr16:57059758:G:T	5.08966e-15	-4.77919e-10	-1.29754
57059763	chr16:57059763:A:G	1.86707e-14	-4.77919e-10	0.0022091
57060131	chr16:57060131:A:C	7.47397e-15	-4.77919e-10	-0.913322
57060240	chr16:57060240:T:C	1.94387e-14	-4.77919e-10	0.0425156
57060241	chr16:57060241:A:T	1.99705e-14	-4.77919e-10	0.0695064
57060374	chr16:57060374:G:A	1.62099e-15	-1.69731	-0.744399
57060376	chr16:57060376:C:T	1.58401e-15	-1.74077	-0.724018
57060401	chr16:57060401:G:T	4.37659e-15	-1.18079	-0.267687
57060436	chr16:57060436:C:T	2.20525e-15	-0.686622	-1.44728
57060732	chr16:57060732:G:A	9.23743e-15	-0.675292	-0.0261929
57060863	chr16:57060863:G:A	2.60816e-15	-1.46748	-0.498624
57061008	chr16:57061008:C:T	8.31046e-15	-4.77919e-10	-0.807234
57061273	chr16:57061273:G:A	8.2939e-16	-1.6422	-1.46961
57061863	chr16:57061863:C:T	1.07096e-15	-1.71026	-1.14593
57062198	chr16:57062198:T:C	1.43265e-15	-1.58844	-0.976782
57062938	chr16:57062938:C:T	8.72614e-15	-4.77919e-10	-0.758425
57063362	chr16:57063362:C:T	6.93681e-15	-0.987906	-8.47093e-10
57063368	chr16:57063368:G:A	7.32305e-16	-1.99864	-1.23766
57063370	chr16:57063370:C:T	1.62459e-15	-1.55164	-0.887851
57064053	chr16:57064053:A:C	9.96655e-15	-4.77919e-10	-0.625514
57064594	chr16:57064594:T:C	7.63404e-15	-4.77919e-10	-0.892132
57064796	chr16:57064796:T:C	2.3063e-13	-4.77919e-10	2.51607
57065070	chr16:57065070:T:C	1.48078e-15	-1.58541	-0.946772
57065383	chr16:57065383:G:A	1.83109e-15	-0.961831	-1.35801
57065409	chr16:57065409:T:C	1.22962e-15	-1.64122	-1.07682
57065503	chr16:57065503:G:A	1.96891e-15	-0.851692	-1.39557
57065540	chr16:57065540:A:G	7.56578e-15	-4.77919e-10	-0.901113
57065778	chr16:57065778:C:T	1.36351e-15	-1.50538	-1.10931
57066462	chr16:57066462:G:A	4.86568e-15	-4.77919e-10	-1.34254
57066492	chr16:57066492:G:T	4.47628e-15	-4.77919e-10	-1.42596
57067015	chr16:57067015:A:G	4.41367e-15	-4.77919e-10	-1.44004
57067428	chr16:57067428:T:C	1.47772e-15	-1.60788	-0.926363
57067461	chr16:57067461:A:G	1.5509e-15	-1.60396	-0.881954
57067502	chr16:57067502:G:C	4.96024e-15	-4.77919e-10	-1.3233
57067640	chr16:57067640:G:A	1.68823e-15	-1.53101	-0.870057
57067919	chr16:57067919:C:T	8.6332e-15	-4.77919e-10	-0.769134
57067991	chr16:57067991:G:A	8.6418e-16	-1.59458	-1.47615
57068201	chr16:57068201:A:G	1.10244e-14	-1.134	0.609364
57068477	chr16:57068477:C:T	2.1761e-15	-1.0005	-1.14672
57068593	chr16:57068593:G:A	4.34403e-15	-4.77919e-10	-1.45595
57068819	chr16:57068819:C:T	6.28614e-15	-4.77919e-10	-1.0864
57068835	chr16:57068835:C:T	7.261e-15	-4.77919e-10	-0.94223
57069467	chr16:57069467:A:C	2.096e-14	-4.77919e-10	0.117869
57069667	chr16:57069667:G:A	2.06964e-15	-0.756996	-1.44038
57069942	chr16:57069942:T:C	2.12979e-15	-1.07495	-1.09378
57069991	chr16:57069991:C:T	5.09169e-15	-1.29714	-8.47093e-10
57070180	chr16:57070180:G:T	5.05199e-15	-1.30497	-8.47093e-10
57070607	chr16:57070607:A:G	4.06614e-15	-0.16083	-1.36123
57071764	chr16:57071764:G:A	1.06743e-14	-4.77919e-10	-0.556912
57071814	chr16:57071814:A:G	8.54239e-16	-1.75119	-1.33111
57071927	chr16:57071927:A:G	6.89065e-16	-1.84458	-1.45259
57072046	chr16:57072046:A:G	6.53041e-16	-1.99926	-1.3516
57072128	chr16:57072128:A:G	6.97763e-16	-1.86384	-1.42078
57072646	chr16:57072646:A:T	1.34586e-14	-1.22945	0.904322
57072989	chr16:57072989:C:T	1.27579e-14	-4.77919e-10	-0.378594
57073214	chr16:57073214:T:C	1.04145e-14	-4.77919e-10	-0.581547
57073294	chr16:57073294:G:A	4.30771e-15	-4.77919e-10	-1.46434
57073629	chr16:57073629:C:T	5.27987e-15	-4.77919e-10	-1.26085
57073648	chr16:57073648:C:T	7.80147e-16	-1.93947	-1.23355
57073658	chr16:57073658:G:A	7.75601e-16	-1.95585	-1.22301
57073741	chr16:57073741:A:G	6.14882e-15	-4.77919e-10	-1.10849
57073813	chr16:57073813:C:T	6.30133e-15	-4.77919e-10	-1.08399
57073924	chr16:57073924:C:T	9.09188e-15	-4.77919e-10	-0.717367
57074019	chr16:57074019:A:G	4.57263e-15	-4.77919e-10	-1.40466
57074493	chr16:57074493:G:T	9.0979e-15	-4.77919e-10	-0.716705
57074553	chr16:57074553:G:C	4.25682e-15	-4.77919e-10	-1.47623
57074905	chr16:57074905:C:T	9.10519e-15	-4.77919e-10	-0.715903
57074909	chr16:57074909:G:A	2.56293e-15	-0.647838	-1.33576
57075249	chr16:57075249:C:T	7.02661e-15	-4.77919e-10	-0.975044
57075300	chr16:57075300:A:ACCTC	7.51648e-15	-1.65762	0.749966
57075592	chr16:57075592:T:C	2.63076e-14	-1.08783	1.43294
57075774	chr16:57075774:C:T	3.65399e-15	-1.54725	-0.0816809
57075882	chr16:57075882:G:A	6.33482e-14	-4.77919e-10	1.2239
57075987	chr16:57075987:C:T	1.5638e-14	-4.77919e-10	-0.175045
57076040	chr16:57076040:A:G	3.12386e-15	-0.31201	-1.47367
57076125	chr16:57076125:G:A	2.77767e-15	-0.606074	-1.29706
57076376	chr16:57076376:A:G	6.54512e-15	-4.77919e-10	-1.04603
57076723	chr16:57076723:C:T	2.97304e-15	-0.505524	-1.32964
57077090	chr16:57077090:T:C	1.02474e-14	-0.930219	0.332496
57077320	chr16:57077320:C:T	5.90108e-15	-1.86473	0.71512
57077356	chr16:57077356:G:A	8.56961e-15	-4.77919e-10	-0.776527
57077452	chr16:57077452:G:C	2.76228e-15	-1.14741	-0.761282
57077504	chr16:57077504:G:A	2.57104e-15	-1.98044	-8.47093e-10
57077532	chr16:57077532:C:T	8.88839e-16	-1.59885	-1.44374
57077897	chr16:57077897:G:A	3.18836e-15	-1.76524	-8.47093e-10
57077913	chr16:57077913:T:C	8.181e-16	-1.65729	-1.46823
57078040	chr16:57078040:T:C	4.91189e-15	-4.77919e-10	-1.33309
57078377	chr16:57078377:C:T	7.75849e-16	-1.99996	-1.17859
57078793	chr16:57078793:C:G	1.92822e-14	-4.77919e-10	0.0344356
57078953	chr16:57078953:G:A	4.56932e-14	-0.759166	1.65637
57079015	chr16:57079015:C:T	4.33027e-15	-4.77919e-10	-1.45912
57079298	chr16:57079298:T:C	5.56656e-14	-4.77919e-10	1.09461
57079317	chr16:57079317:A:G	6.0088e-16	-1.99892	-1.43519
57079379	chr16:57079379:T:G	6.89807e-15	-4.77919e-10	-0.993507
57079429	chr16:57079429:A:G	1.4978e-15	-1.97497	-0.545787
57079952	chr16:57079952:C:T	3.35056e-15	-1.16077	-0.554851
57079977	chr16:57079977:C:A	8.20637e-16	-1.78875	-1.33367
57079992	chr16:57079992:A:T	7.19235e-16	-1.99783	-1.25649
57079996	chr16:57079996:G:C	4.30611e-15	-4.77919e-10	-1.46471
57080103	chr16:57080103:A:G	6.14869e-16	-1.95987	-1.45122
57080700	chr16:57080700:G:A	3.61783e-15	-1.63887	-8.47093e-10
57080728	chr16:57080728:A:G	5.23973e-15	-1.26848	-8.47093e-10
57080759	chr16:57080759:G:A	2.32771e-15	-1.68087	-0.398997
57080864	chr16:57080864:G:A	9.793e-15	-4.77919e-10	-0.64308
57081005	chr16:57081005:G:A	4.38353e-15	-4.77919e-10	-1.44689
57081012	chr16:57081012:A:G	1.22813e-15	-1.9977	-0.721551
57081025	chr16:57081025:C:T	4.5804e-15	-4.77919e-10	-1.40296
57081070	chr16:57081070:C:T	1.46083e-15	-1.97924	-0.566507
57081362	chr16:57081362:T:C	9.51185e-16	-1.9305	-1.0443
57081692	chr16:57081692:C:T	9.00053e-16	-1.98822	-1.04183
57081891	chr16:57081891:G:A	1.65358e-15	-1.98842	-0.433387
57082124	chr16:57082124:A:C	1.91216e-15	-2.00022	-0.276291
57082375	chr16:57082375:A:G	9.19067e-16	-1.89942	-1.10972
57082546	chr16:57082546:T:C	6.41732e-15	-1.06575	-8.47093e-10
57082625	chr16:57082625:G:A	4.62439e-15	-4.77919e-10	-1.3934
57082874	chr16:57082874:G:A	4.35782e-15	-4.77919e-10	-1.45278
57082907	chr16:57082907:A:G	1.55298e-15	-1.98621	-0.498363
57083004	chr16:57083004:C:A	4.44103e-14	-4.77919e-10	0.868723
57083367	chr16:57083367:AGG:A	1.05433e-14	-4.77919e-10	-0.569256
57083390	chr16:57083390:T:C	4.44793e-15	-4.77919e-10	-1.43231
57083419	chr16:57083419:A:G	4.26312e-15	-4.77919e-10	-1.47475
57083493	chr16:57083493:C:T	7.60326e-16	-1.95003	-1.24873
57084032	chr16:57084032:G:T	4.74738e-15	-4.77919e-10	-1.36715
57084078	chr16:57084078:G:A	4.3064e-15	-4.77919e-10	-1.46465
57084200	chr16:57084200:A:T	9.69262e-15	-4.77919e-10	-0.653384
57084368	chr16:57084368:C:G	4.93635e-15	-4.77919e-10	-1.32812
57084446	chr16:57084446:A:C	1.43025e-14	-4.77919e-10	-0.264314
57084469	chr16:57084469:T:C	8.53334e-16	-1.8443	-1.23905
57084503	chr16:57084503:G:A	5.02139e-15	-1.82406	0.513021
57084555	chr16:57084555:A:G	4.27849e-15	-1.8667	0.395556
57084572	chr16:57084572:T:C	4.36891e-15	-4.77919e-10	-1.45023
57084824	chr16:57084824:T:C	3.03348e-15	-1.95122	0.136179
57084960	chr16:57084960:C:T	2.52765e-15	-1.99746	-8.47093e-10
57085114	chr16:57085114:G:T	6.04211e-15	-4.77919e-10	-1.12599
57085281	chr16:57085281:T:C	7.45947e-15	-4.77919e-10	-0.915265
57085908	chr16:57085908:T:G	4.50822e-15	-4.77919e-10	-1.41885
57085960	chr16:57085960:T:G	9.78207e-16	-1.62034	-1.32644
57085995	chr16:57085995:G:A	7.5163e-16	-1.74785	-1.46241
57086167	chr16:57086167:C:T	4.26071e-15	-4.77919e-10	-1.47531
57086307	chr16:57086307:A:T	4.41543e-15	-4.77919e-10	-1.43964
57086365	chr16:57086365:C:T	9.83895e-15	-4.77919e-10	-0.6384
57086642	chr16:57086642:G:A	4.87584e-15	-1.34046	-8.47093e-10
57087010	chr16:57087010:T:C	6.11799e-16	-1.94	-1.4761
57087186	chr16:57087186:G:C	1.0319e-14	-4.77919e-10	-0.59076
57087471	chr16:57087471:A:G	7.86274e-16	-1.88507	-1.28013
57087715	chr16:57087715:G:A	4.36849e-15	-4.77919e-10	-1.45033
57088417	chr16:57088417:T:C	5.94135e-16	-1.96956	-1.47584
57088418	chr16:57088418:G:A	3.68946e-15	-1.61927	-8.47093e-10
57088455	chr16:57088455:C:T	1.2639e-15	-1.44538	-1.24517
57088515	chr16:57088515:C:G	3.37522e-15	-1.70829	-8.47093e-10
57088668	chr16:57088668:G:A	7.26657e-16	-1.77982	-1.46423
57088700	chr16:57088700:A:C	5.02944e-15	-1.30944	-8.47093e-10
57089236	chr16:57089236:C:T	5.85153e-16	-1.98984	-1.47079
57089511	chr16:57089511:T:C	6.92143e-16	-1.83937	-1.45334
57089539	chr16:57089539:C:T	5.30139e-15	-4.77919e-10	-1.25678
57089941	chr16:57089941:TG:T	6.11288e-16	-1.99113	-1.4258
57090168	chr16:57090168:G:T	2.97918e-15	-1.02849	-0.804606
57090469	chr16:57090469:A:G	1.478e-15	-1.99957	-0.534492
57090529	chr16:57090529:TC:T	5.41324e-15	-4.77919e-10	-1.2359
57090530	chr16:57090530:C:T	8.06452e-16	-1.7466	-1.39326
57090599	chr16:57090599:A:G	4.32497e-15	-4.77919e-10	-1.46034
57090725	chr16:57090725:T:C	9.31282e-16	-1.97698	-1.01896
57090835	chr16:57090835:C:T	2.58105e-15	-1.97655	-8.47093e-10
57090912	chr16:57090912:A:G	9.25648e-16	-1.9812	-1.02081
57091085	chr16:57091085:C:G	8.8866e-16	-1.97651	-1.06628
57091160	chr16:57091160:C:T	3.10032e-15	-0.524617	-1.26863
57091421	chr16:57091421:G:A	2.62604e-15	-1.95927	-8.47093e-10
57091454	chr16:57091454:A:G	6.39871e-16	-1.95726	-1.41398
57091484	chr16:57091484:G:A	6.55888e-16	-1.87472	-1.47179
57091556	chr16:57091556:G:A	4.4378e-15	-4.77919e-10	-1.43459
57092088	chr16:57092088:T:A	8.04427e-15	-4.77919e-10	-0.839789
57092542	chr16:57092542:C:T	3.74079e-15	-0.964946	-0.640505
57092572	chr16:57092572:C:T	5.92467e-16	-1.972	-1.47621
57093522	chr16:57093522:C:T	4.99877e-15	-1.31556	-8.47093e-10
57093596	chr16:57093596:C:T	4.61263e-15	-4.77919e-10	-1.39595
57093841	chr16:57093841:G:A	5.97782e-16	-1.97068	-1.4686
57093895	chr16:57093895:G:A	3.00126e-14	-4.77919e-10	0.476869
57094095	chr16:57094095:AGCTCCAGGACC:A	4.26672e-15	-4.77919e-10	-1.4739
57094184	chr16:57094184:G:A	5.13808e-15	-4.77919e-10	-1.28807
57094187	chr16:57094187:T:C	1.16929e-15	-1.61522	-1.15314
57094476	chr16:57094476:G:A	1.64266e-15	-1.00304	-1.42539
57094478	chr16:57094478:T:C	4.26439e-15	-4.77919e-10	-1.47445
57094489	chr16:57094489:G:A	1.48048e-14	-4.77919e-10	-0.229797
57094529	chr16:57094529:A:G	8.33165e-15	-4.77919e-10	-0.804687
57094543	chr16:57094543:A:G	4.26398e-15	-4.77919e-10	-1.47455
57094833	chr16:57094833:G:A	2.34785e-15	-1.27835	-0.7929
57094959	chr16:57094959:G:A	2.56428e-15	-1.16708	-0.815986
57094976	chr16:57094976:T:C	4.25671e-15	-4.77919e-10	-1.47625
57095712	chr16:57095712:A:T	5.92816e-15	0.328586	-1.47362
57095768	chr16:57095768:G:A	4.33576e-15	-4.77919e-10	-1.45785
57095827	chr16:57095827:G:A	5.48385e-15	-4.77919e-10	-1.22294
57096573	chr16:57096573:C:T	8.46374e-15	-4.77919e-10	-0.788957
57096725	chr16:57096725:G:T	1.35172e-14	-4.77919e-10	-0.320789
57097285	chr16:57097285:A:T	4.26318e-15	-4.77919e-10	-1.47473
57097388	chr16:57097388:A:G	1.70401e-15	-1.85666	-0.535103
57097416	chr16:57097416:A:T	4.64172e-15	-4.77919e-10	-1.38966
57097490	chr16:57097490:G:T	2.91848e-15	-0.603974	-1.24971
57097622	chr16:57097622:T:C	6.25563e-15	-1.09127	-8.47093e-10
57097865	chr16:57097865:C:T	3.01752e-15	-0.537242	-1.28307
57097917	chr16:57097917:C:T	5.7566e-15	-4.77919e-10	-1.1744
57098151	chr16:57098151:G:A	4.62123e-15	-4.77919e-10	-1.39409
57098342	chr16:57098342:G:A	3.2003e-15	-0.431469	-1.33004
57098351	chr16:57098351:A:G	2.44657e-14	1.34722	-1.07469
57098873	chr16:57098873:G:C	4.55407e-15	-1.32033	-0.0883943
57098937	chr16:57098937:T:C	4.35873e-14	-4.77919e-10	0.850018
57099092	chr16:57099092:C:A	1.65747e-15	-0.959254	-1.4602
57099157	chr16:57099157:A:G	2.52842e-15	-1.77323	-0.223924
57099261	chr16:57099261:C:T	1.07508e-15	-1.95562	-0.896732
57099291	chr16:57099291:A:G	5.67924e-15	-4.77919e-10	-1.18793
57099349	chr16:57099349:A:G	7.51344e-15	-0.908055	-8.47093e-10
57099439	chr16:57099439:C:T	7.31489e-15	-0.934837	-8.47093e-10
57099660	chr16:57099660:C:T	3.39482e-15	-0.383035	-1.31946
57099748	chr16:57099748:T:C	9.76399e-15	0.21327	-0.859318
57099995	chr16:57099995:G:A	1.22478e-14	-0.419399	-8.47093e-10
57100024	chr16:57100024:C:T	6.48276e-15	0.164664	-1.22027
57100426	chr16:57100426:A:G	2.89577e-15	-0.555526	-1.30597
57100526	chr16:57100526:A:G	7.03813e-15	-4.77919e-10	-0.973406
57100822	chr16:57100822:G:C	2.99713e-15	-0.646247	-1.18085
57101009	chr16:57101009:G:A	3.36445e-15	-0.435307	-1.27618
57101065	chr16:57101065:G:A	3.33849e-15	-0.429565	-1.28967
57101140	chr16:57101140:G:A	3.28615e-15	-0.449588	-1.28544
57101680	chr16:57101680:C:T	3.17829e-15	-0.494296	-1.27411
57101722	chr16:57101722:G:C	3.25865e-15	-0.458318	-1.28512
57101889	chr16:57101889:A:G	3.35034e-15	-0.436134	-1.27955
57101892	chr16:57101892:A:G	3.31549e-15	-0.44789	-1.27825
57102079	chr16:57102079:C:T	7.36479e-15	-4.77919e-10	-0.928038
57102171	chr16:57102171:T:C	1.76227e-15	-1.83295	-0.525199
57102196	chr16:57102196:T:C	3.18574e-15	-0.476098	-1.28997
57102274	chr16:57102274:G:A	1.07203e-15	-1.80039	-1.05481
57102284	chr16:57102284:G:A	2.20047e-14	-4.77919e-10	0.166505
57102295	chr16:57102295:A:G	3.44778e-15	-0.446402	-1.24062
57102502	chr16:57102502:C:T	4.8446e-15	-4.77919e-10	-1.34688
57102703	chr16:57102703:G:C	1.04788e-14	-0.575394	-8.47093e-10
57102861	chr16:57102861:C:G	1.4061e-14	-0.281341	-8.47093e-10
57103030	chr16:57103030:G:A	2.19472e-14	-4.77919e-10	0.163889
57103053	chr16:57103053:C:T	9.93271e-15	-4.77919e-10	-0.628915
57103097	chr16:57103097:C:T	4.84474e-15	-1.34685	-8.47093e-10
57103543	chr16:57103543:C:G	4.78831e-15	-0.712703	-0.645868
57104162	chr16:57104162:G:C	1.51663e-15	-1.91181	-0.596449
57104295	chr16:57104295:G:C	3.89661e-15	-0.746194	-0.818447
57104567	chr16:57104567:C:T	7.02467e-15	-0.97532	-8.47093e-10
57104985	chr16:57104985:G:A	4.2833e-15	-4.77919e-10	-1.47003
57105157	chr16:57105157:C:T	5.01983e-15	-1.31135	-8.47093e-10
57105627	chr16:57105627:G:A	6.71715e-15	-1.02008	-8.47093e-10
57105692	chr16:57105692:T:G	4.30999e-15	-4.77919e-10	-1.46381
57105722	chr16:57105722:A:G	1.10209e-15	-1.35266	-1.47488
57105735	chr16:57105735:A:G	3.11149e-15	-0.747764	-1.04188
57105766	chr16:57105766:C:T	1.02894e-14	-4.77919e-10	-0.593632
57105851	chr16:57105851:C:A	2.53426e-15	-1.38285	-0.611998
57106180	chr16:57106180:T:C	2.27151e-14	-4.77919e-10	0.198282
57106526	chr16:57106526:G:T	6.65141e-16	-1.98873	-1.34378
57106611	chr16:57106611:AGAAGAGAAGTGTCTGATTTGGCAGCAGGAGATGGTGGCCCAGGTGGCATCTAACATGTCACAGAGGGGGCCTGTGAAGTGAGGAGGGG:A	3.02244e-15	-1.81868	-8.47093e-10
57106872	chr16:57106872:C:T	4.25906e-15	-4.77919e-10	-1.4757
57107155	chr16:57107155:C:T	4.51535e-15	-4.77919e-10	-1.41727
57107207	chr16:57107207:A:G	2.74973e-15	-1.91324	-8.47093e-10
57107310	chr16:57107310:A:G	7.41573e-15	-0.921145	-8.47093e-10
57107341	chr16:57107341:G:A	2.72257e-15	-1.37886	-0.544313
57107399	chr16:57107399:A:G	4.34196e-15	-0.124428	-1.33199
57107948	chr16:57107948:G:A	7.97016e-15	-4.77919e-10	-0.849043
57107961	chr16:57107961:C:G	4.52055e-15	-4.77919e-10	-1.41611
57108241	chr16:57108241:A:C	1.72187e-14	-4.77919e-10	-0.0787525
57108337	chr16:57108337:C:T	1.38523e-14	-4.77919e-10	-0.296296
57109115	chr16:57109115:G:A	4.27397e-15	-4.77919e-10	-1.47221
57109310	chr16:57109310:T:TA	1.24912e-15	-1.88643	-0.81588
57109505	chr16:57109505:T:C	4.82801e-15	-1.35032	-8.47093e-10
57109518	chr16:57109518:A:G	5.15193e-15	-1.28538	-8.47093e-10
57109868	chr16:57109868:G:A	9.87756e-15	-4.77919e-10	-0.634483
57110569	chr16:57110569:T:C	4.6423e-15	-4.77919e-10	-1.38954
57110901	chr16:57110901:G:C	4.33599e-15	-4.77919e-10	-1.4578
57111008	chr16:57111008:T:A	6.53829e-16	-1.98897	-1.36069
57111228	chr16:57111228:G:A	5.11896e-15	-4.77919e-10	-1.2918
57111360	chr16:57111360:G:A	5.56666e-15	-4.77919e-10	-1.20795
57111439	chr16:57111439:A:G	5.76141e-16	-1.99999	-1.47616
57111526	chr16:57111526:G:A	1.11057e-14	-4.77919e-10	-0.51729
57111590	chr16:57111590:G:A	2.08924e-15	-1.3089	-0.879048
57112377	chr16:57112377:C:A	7.66086e-15	-0.888624	-8.47093e-10
57112421	chr16:57112421:C:T	3.1406e-15	-1.78033	-8.47093e-10
57112490	chr16:57112490:C:T	6.42867e-16	-1.90137	-1.4652
57112692	chr16:57112692:A:G	1.13784e-15	-1.46294	-1.33268
57112744	chr16:57112744:T:C	5.99094e-16	-1.96327	-1.47382
57112768	chr16:57112768:G:A	1.03309e-15	-1.92117	-0.971018
57112789	chr16:57112789:G:A	8.31204e-16	-1.96368	-1.14595
57112879	chr16:57112879:C:T	5.86102e-15	-4.77919e-10	-1.15642
57112985	chr16:57112985:C:T	7.78061e-15	-0.873114	-8.47093e-10
57113225	chr16:57113225:A:G	4.26168e-15	-4.77919e-10	-1.47509
57113362	chr16:57113362:C:T	7.6523e-16	-1.84657	-1.34576
57113479	chr16:57113479:C:T	1.53124e-14	-4.77919e-10	-0.196086
57113610	chr16:57113610:C:T	1.2522e-15	-1.31927	-1.38057
57113714	chr16:57113714:A:G	7.33208e-16	-1.76178	-1.4733
57113735	chr16:57113735:C:T	1.47308e-14	-4.77919e-10	-0.234805
57113776	chr16:57113776:C:T	6.15199e-16	-1.93458	-1.47598
57113940	chr16:57113940:T:G	3.85742e-15	-0.139676	-1.43507
57114033	chr16:57114033:T:C	6.30113e-16	-1.91035	-1.47625
57114041	chr16:57114041:A:G	6.22987e-16	-1.92172	-1.47625
57114143	chr16:57114143:G:A	6.18822e-16	-1.92843	-1.47625
57114280	chr16:57114280:G:T	6.64244e-15	-4.77919e-10	-1.03127
57114393	chr16:57114393:G:C	5.33141e-15	-4.77919e-10	-1.25113
57114536	chr16:57114536:C:T	1.24528e-14	-4.77919e-10	-0.402803
57114538	chr16:57114538:C:T	6.21664e-16	-1.92388	-1.47622
57114570	chr16:57114570:C:T	8.88433e-15	-0.74046	-8.47093e-10
57114775	chr16:57114775:A:G	6.22777e-16	-1.92208	-1.47624
57114789	chr16:57114789:T:C	6.18398e-16	-1.92913	-1.47624
57115370	chr16:57115370:G:A	4.42414e-15	-4.77919e-10	-1.43767
57116066	chr16:57116066:C:T	6.30885e-16	-1.90964	-1.47574
57116108	chr16:57116108:C:T	4.06636e-15	-1.522	-8.47093e-10
57116279	chr16:57116279:C:T	2.27634e-14	-4.77919e-10	0.200406
57116337	chr16:57116337:G:A	1.37305e-15	-1.1911	-1.41662
57116498	chr16:57116498:G:A	4.41061e-15	-4.77919e-10	-1.44074
57116628	chr16:57116628:G:A	7.05849e-15	-4.77919e-10	-0.970518
57116975	chr16:57116975:G:A	5.32402e-15	-4.77919e-10	-1.25252
57117031	chr16:57117031:T:G	8.3344e-16	-1.78713	-1.31982
57117263	chr16:57117263:A:T	7.05471e-15	-0.971054	-8.47093e-10
57117704	chr16:57117704:G:A	4.6621e-15	-4.77919e-10	-1.38528
57117884	chr16:57117884:C:T	1.14238e-15	-1.32563	-1.46601
57117942	chr16:57117942:C:T	1.30155e-15	-1.5212	-1.13999
57118082	chr16:57118082:G:A	1.51723e-12	-4.77919e-10	4.39989
57118129	chr16:57118129:G:A	4.33812e-15	-4.77919e-10	-1.45731
57118250	chr16:57118250:C:G	5.0531e-15	-1.30475	-8.47093e-10
57118311	chr16:57118311:G:A	1.01124e-15	-1.69046	-1.22311
57118322	chr16:57118322:C:T	1.9784e-14	-4.77919e-10	0.0601237
57118524	chr16:57118524:A:C	7.78387e-16	-1.87296	-1.30232
57118564	chr16:57118564:C:A	4.25718e-15	-4.77919e-10	-1.47614
57118580	chr16:57118580:G:A	2.83945e-15	-1.88114	-8.47093e-10
57118696	chr16:57118696:A:G	1.40443e-12	-4.77919e-10	4.32264
57118958	chr16:57118958:G:T	7.58273e-15	-4.77919e-10	-0.898875
57119020	chr16:57119020:A:G	6.493e-15	-4.77919e-10	-1.05402
57119107	chr16:57119107:G:A	2.08421e-15	-1.71962	-0.470742
57119491	chr16:57119491:T:C	4.25729e-15	-4.77919e-10	-1.47612
57119652	chr16:57119652:TG:T	3.01905e-15	-1.81981	-8.47093e-10
57119655	chr16:57119655:G:A	3.01922e-15	-1.81975	-8.47093e-10
57120195	chr16:57120195:T:C	1.3054e-15	-1.37667	-1.28157
57121286	chr16:57121286:C:T	8.05549e-15	-4.77919e-10	-0.838395
57121484	chr16:57121484:G:A	6.58959e-16	-1.88511	-1.45673
57121783	chr16:57121783:G:A	7.86842e-15	-4.77919e-10	-0.861891
57122417	chr16:57122417:A:G	4.86939e-15	-4.77919e-10	-1.34178
57122454	chr16:57122454:A:G	4.3048e-15	-4.77919e-10	-1.46502
57122797	chr16:57122797:C:T	2.60004e-15	-1.96922	-8.47093e-10
57123123	chr16:57123123:G:T	8.87005e-16	-1.83763	-1.20702
57123294	chr16:57123294:C:T	7.77558e-16	-1.83956	-1.33679
57123917	chr16:57123917:TC:T	6.79507e-16	-1.87505	-1.43608
57124122	chr16:57124122:C:T	2.56648e-15	-1.98221	-8.47093e-10
57124440	chr16:57124440:C:A	2.25592e-14	-1.97535	2.16675
57124552	chr16:57124552:A:C	4.6043e-15	-4.77919e-10	-1.39776
57124767	chr16:57124767:G:A	1.24893e-15	-1.95013	-0.752337
57124960	chr16:57124960:C:T	6.88498e-16	-1.94311	-1.35488
57124995	chr16:57124995:C:T	3.65509e-15	-1.91903	0.290405
57125321	chr16:57125321:A:T	6.93335e-15	-0.988406	-8.47093e-10
57125490	chr16:57125490:A:G	2.09241e-15	-1.93608	-0.250349
57125633	chr16:57125633:C:T	4.56147e-15	-4.77919e-10	-1.4071
57126205	chr16:57126205:A:G	1.46458e-14	-2.00026	1.75966
57126326	chr16:57126326:G:A	3.73433e-15	-1.60718	-8.47093e-10
57126427	chr16:57126427:T:C	2.52068e-15	-2.00022	-8.47093e-10
57126931	chr16:57126931:C:G	4.58372e-15	-4.77919e-10	-1.40224
57127108	chr16:57127108:C:T	2.60968e-15	-1.96552	-8.47093e-10
57127131	chr16:57127131:C:T	2.58156e-15	-1.97636	-8.47093e-10
57127592	chr16:57127592:T:C	2.52316e-15	-1.99924	-8.47093e-10
57127785	chr16:57127785:G:GGTTCCTGGGCCTGGCGCCTAGTTCCCTAATGGTCTCGCTTCT	4.31801e-15	-4.77919e-10	-1.46195
57128520	chr16:57128520:A:C	3.31988e-15	-1.89435	0.169532
57128744	chr16:57128744:G:A	2.24508e-15	-1.94828	-0.167729
57128951	chr16:57128951:C:CA	4.25671e-15	-4.77919e-10	-1.47625
57129005	chr16:57129005:A:G	4.25689e-15	-4.77919e-10	-1.47621
57129119	chr16:57129119:G:A	4.45531e-15	-4.77919e-10	-1.43065
57129635	chr16:57129635:A:G	2.67516e-15	-1.94074	-8.47093e-10
57129789	chr16:57129789:A:G	6.46033e-16	-2	-1.36166
57129869	chr16:57129869:A:T	6.01188e-15	-4.77919e-10	-1.13101
57130127	chr16:57130127:T:C	2.6287e-15	-1.95826	-8.47093e-10
57130176	chr16:57130176:C:T	8.28947e-15	-4.77919e-10	-0.809763
57130269	chr16:57130269:C:T	1.23089e-15	-1.32747	-1.38954
57130445	chr16:57130445:G:A	6.45901e-15	-4.77919e-10	-1.05927
57130566	chr16:57130566:A:G	4.63278e-15	-4.77919e-10	-1.39159
57131051	chr16:57131051:A:G	1.77047e-15	-1.97529	-0.37821
57131089	chr16:57131089:A:C	2.32152e-12	-4.77919e-10	4.82523
57131148	chr16:57131148:T:A	2.85001e-15	-1.97888	0.101453
57131257	chr16:57131257:C:A	4.5977e-15	-4.77919e-10	-1.39919
57131633	chr16:57131633:C:T	1.4126e-15	-1.33224	-1.24708
57131725	chr16:57131725:C:T	8.18913e-14	-4.77919e-10	1.48064
57131836	chr16:57131836:G:A	1.58844e-15	-1.57106	-0.890931
57132066	chr16:57132066:G:A	1.69589e-15	-1.61773	-0.778813
57132334	chr16:57132334:T:A	5.94795e-16	-1.9691	-1.47519
57132900	chr16:57132900:C:T	7.43691e-15	-4.77919e-10	-0.918293
57132992	chr16:57132992:T:A	2.02643e-14	-4.77919e-10	0.0841127
57132993	chr16:57132993:C:A	2.02643e-14	-4.77919e-10	0.0841127
57133073	chr16:57133073:T:C	9.85416e-16	-1.9526	-0.986835
57133268	chr16:57133268:C:T	4.92276e-15	-1.33088	-8.47093e-10
57133318	chr16:57133318:G:A	1.18369e-15	-1.2802	-1.47592
57133567	chr16:57133567:C:T	1.80931e-14	-4.77919e-10	-0.0292176
57133706	chr16:57133706:C:T	5.43387e-15	-1.2321	-8.47093e-10
57133755	chr16:57133755:G:A	6.38544e-15	-4.77919e-10	-1.07073
57134047	chr16:57134047:G:A	4.27048e-15	-4.77919e-10	-1.47302
57134102	chr16:57134102:A:T	4.30165e-15	-4.77919e-10	-1.46575
57134320	chr16:57134320:A:G	6.38206e-16	-1.93061	-1.44323
57134523	chr16:57134523:A:G	5.24978e-15	-1.26656	-8.47093e-10
57134945	chr16:57134945:T:C	4.26168e-15	-4.77919e-10	-1.47508
57135565	chr16:57135565:G:C	4.46834e-15	-4.77919e-10	-1.42773
57135851	chr16:57135851:G:A	4.31859e-15	-4.77919e-10	-1.46182
57135978	chr16:57135978:G:A	4.92801e-15	-1.366	0.0361858
57136110	chr16:57136110:ACT:A	5.02785e-15	-1.30976	-8.47093e-10
57136277	chr16:57136277:T:C	8.81779e-15	-0.452673	-0.295304
57136842	chr16:57136842:G:A	9.3917e-16	-1.61757	-1.36994
57136946	chr16:57136946:G:A	3.1761e-15	-1.7691	-8.47093e-10
57137485	chr16:57137485:C:T	6.74064e-15	0.0929976	-1.10959
57137553	chr16:57137553:A:T	7.80366e-15	-4.77919e-10	-0.870155
57137645	chr16:57137645:C:G	4.7896e-15	-4.77919e-10	-1.3583
57137728	chr16:57137728:G:A	9.30932e-16	-1.53092	-1.4654
57138095	chr16:57138095:C:T	5.22242e-15	-1.27179	-8.47093e-10
57138107	chr16:57138107:G:A	9.27651e-16	-1.5295	-1.47035
57138120	chr16:57138120:C:T	4.30958e-15	-4.77919e-10	-1.46391
57138421	chr16:57138421:G:A	5.92555e-15	-0.137349	-1.00813
57138717	chr16:57138717:T:C	1.25021e-15	-1.33889	-1.36255
57138946	chr16:57138946:C:T	1.21601e-13	-4.77919e-10	1.876
57138947	chr16:57138947:G:A	4.38715e-15	-4.77919e-10	-1.44607
57139059	chr16:57139059:G:C	1.24457e-15	-1.29722	-1.40873
57139096	chr16:57139096:T:A	1.12818e-15	-1.32789	-1.47625
57139099	chr16:57139099:C:G	1.02318e-14	0.199013	-0.798266
57139208	chr16:57139208:A:AG	4.70981e-15	-4.77919e-10	-1.3751
57139358	chr16:57139358:A:T	1.22181e-13	-4.77919e-10	1.88075
57139497	chr16:57139497:C:T	4.83561e-15	-4.77919e-10	-1.34874
57139717	chr16:57139717:T:C	1.2491e-15	-1.28373	-1.4186
57139855	chr16:57139855:C:T	1.50243e-14	0.0572839	-0.272363
57140042	chr16:57140042:G:A	7.04554e-15	-4.77919e-10	-0.972354
57140254	chr16:57140254:T:G	4.64453e-15	-4.77919e-10	-1.38906
57140495	chr16:57140495:G:A	4.35104e-15	-4.77919e-10	-1.45433
57140775	chr16:57140775:C:T	5.5371e-15	-4.77919e-10	-1.21328
57140785	chr16:57140785:G:A	1.03531e-15	-1.44624	-1.44381
57140810	chr16:57140810:C:G	8.27736e-15	-4.77919e-10	-0.811225
57140820	chr16:57140820:C:T	9.96174e-15	-4.77919e-10	-0.625997
57141193	chr16:57141193:G:A	1.4289e-15	-1.38466	-1.18318
57141637	chr16:57141637:T:C	8.12775e-15	-4.77919e-10	-0.829465
57141837	chr16:57141837:T:C	6.88359e-15	-4.77919e-10	-0.995608
57142376	chr16:57142376:G:A	4.31039e-15	-4.77919e-10	-1.46372
57142438	chr16:57142438:T:C	8.11243e-15	-4.77919e-10	-0.831351
57142737	chr16:57142737:A:G	1.17332e-15	-1.41257	-1.35233
57142751	chr16:57142751:C:A	5.98039e-15	-4.77919e-10	-1.13626
57142756	chr16:57142756:C:T	6.97398e-15	-4.77919e-10	-0.982562
57143055	chr16:57143055:C:G	3.16291e-14	-0.189959	0.719289
57143343	chr16:57143343:C:T	4.4571e-15	-4.77919e-10	-1.43025
57144501	chr16:57144501:G:C	4.48752e-15	-4.77919e-10	-1.42345
57144591	chr16:57144591:G:A	4.68901e-15	-4.77919e-10	-1.37953
57144762	chr16:57144762:A:T	4.31724e-15	-4.77919e-10	-1.46213
57145491	chr16:57145491:A:ACCTGCTTTAGCT	4.35369e-15	-4.77919e-10	-1.45372
57145701	chr16:57145701:A:G	5.8609e-15	-0.944288	-0.212157
57145764	chr16:57145764:C:T	5.96291e-15	0.245245	-1.38443
57145998	chr16:57145998:C:T	6.29828e-15	-4.77919e-10	-1.08447
57146624	chr16:57146624:G:A	7.28266e-15	-0.939253	-8.47093e-10
57147222	chr16:57147222:C:T	2.56892e-15	-1.98126	-8.47093e-10
57147360	chr16:57147360:CAG:C	1.71879e-15	-1.99939	-0.38374
57147559	chr16:57147559:A:G	4.87604e-15	-4.77919e-10	-1.34041
57148265	chr16:57148265:T:C	4.35436e-15	-4.77919e-10	-1.45357
57148356	chr16:57148356:A:G	3.98439e-15	-0.114479	-1.42788
57148560	chr16:57148560:C:T	4.25733e-15	-4.77919e-10	-1.47611
57148715	chr16:57148715:G:A	4.40183e-15	-4.77919e-10	-1.44273
57149362	chr16:57149362:A:G	2.74142e-15	-1.91627	-8.47093e-10
57149435	chr16:57149435:AT:A	6.42167e-14	-4.77919e-10	1.23751
57149837	chr16:57149837:A:T	4.07619e-15	-0.0910913	-1.4285
57150245	chr16:57150245:C:T	4.35047e-15	-4.77919e-10	-1.45446
57150321	chr16:57150321:C:CA	1.62241e-15	-1.90819	-0.532648
57150715	chr16:57150715:CCT:C	2.5566e-15	-1.98607	-8.47093e-10
57150806	chr16:57150806:C:T	1.43514e-14	-4.77919e-10	-0.260903
57150831	chr16:57150831:A:G	8.70015e-16	-1.98265	-1.08134
57150960	chr16:57150960:C:T	3.46052e-15	-1.99944	0.316112
57151176	chr16:57151176:C:T	5.61208e-15	-4.77919e-10	-1.19983
57151219	chr16:57151219:A:G	1.16502e-15	-1.56012	-1.21189
57151761	chr16:57151761:G:A	1.15452e-13	-4.77919e-10	1.82411
57151849	chr16:57151849:C:T	2.17635e-15	-1.50666	-0.640441
57152017	chr16:57152017:C:T	2.8974e-14	-4.77919e-10	0.441649
57152034	chr16:57152034:G:A	4.29272e-15	-4.77919e-10	-1.46783
57152270	chr16:57152270:C:G	1.17698e-13	-4.77919e-10	1.84337
57153807	chr16:57153807:C:T	1.4744e-15	-1.07287	-1.46363
57153849	chr16:57153849:G:A	2.52537e-15	-1.99836	-8.47093e-10
57154485	chr16:57154485:G:A	1.65565e-14	-4.77919e-10	-0.117969
57154799	chr16:57154799:G:A	9.07912e-15	-0.718771	-8.47093e-10
57155761	chr16:57155761:G:A	1.54775e-14	-4.77919e-10	-0.18536
57156114	chr16:57156114:T:C	1.89749e-14	-4.77919e-10	0.0183688
57156190	chr16:57156190:T:C	4.27168e-15	-4.77919e-10	-1.47274
57156226	chr16:57156226:C:T	2.57262e-15	-1.97982	-8.47093e-10
57156247	chr16:57156247:C:T	5.81464e-15	0.244843	-1.40921
57156259	chr16:57156259:C:A	7.20126e-15	-4.77919e-10	-0.950493
57156660	chr16:57156660:T:A	4.32394e-15	-4.77919e-10	-1.46058
57157624	chr16:57157624:T:C	4.55655e-15	0.0657819	-1.47397
57157873	chr16:57157873:G:A	1.28593e-14	-4.77919e-10	-0.370682
57158314	chr16:57158314:G:A	4.30444e-14	-4.77919e-10	0.837483
57158398	chr16:57158398:G:A	4.51308e-15	0.0563976	-1.47417
57158797	chr16:57158797:A:G	4.30112e-15	-4.77919e-10	-1.46587
57158947	chr16:57158947:A:C	9.21043e-14	-4.77919e-10	1.59817
57158985	chr16:57158985:G:A	5.02237e-15	-4.77919e-10	-1.31085
57159083	chr16:57159083:T:C	1.59781e-14	-4.77919e-10	-0.153532
57159267	chr16:57159267:T:A	7.846e-14	-4.77919e-10	1.43784
57159536	chr16:57159536:C:T	4.53604e-15	0.0611605	-1.47385
57159759	chr16:57159759:TC:T	9.65709e-14	-4.77919e-10	1.64553
57160089	chr16:57160089:G:A	1.31438e-14	-4.77919e-10	-0.348798
57160151	chr16:57160151:G:A	4.47161e-15	-1.427	-8.47093e-10
57160243	chr16:57160243:T:C	6.64703e-14	-4.77919e-10	1.27201
57160247	chr16:57160247:G:A	8.72692e-14	-4.77919e-10	1.54425
57160288	chr16:57160288:C:T	4.15758e-15	-0.0235723	-1.47624
57160725	chr16:57160725:G:A	3.10518e-15	-1.79168	-8.47093e-10
57160876	chr16:57160876:C:T	5.66264e-15	-1.19086	-8.47093e-10
57160912	chr16:57160912:A:G	1.57578e-14	-4.77919e-10	-0.16741
57161455	chr16:57161455:T:TA	6.66835e-14	-4.77919e-10	1.27521
57161457	chr16:57161457:A:T	7.51699e-15	-4.77919e-10	-0.907583
57161666	chr16:57161666:G:C	4.59703e-15	-0.508355	-0.890984
57161753	chr16:57161753:T:C	1.36639e-14	-4.77919e-10	-0.309994
57161852	chr16:57161852:T:C	2.59515e-15	-1.9711	-8.47093e-10
57161898	chr16:57161898:G:A	4.60472e-15	-4.77919e-10	-1.39767
57162737	chr16:57162737:A:C	1.38471e-14	-4.77919e-10	-0.296676
57163560	chr16:57163560:G:C	5.17552e-15	-4.77919e-10	-1.28081
57163833	chr16:57163833:G:T	1.32067e-15	-1.18881	-1.4578
57163937	chr16:57163937:A:G	3.58889e-15	-1.97212	0.325216
57164401	chr16:57164401:A:G	6.24611e-15	-4.77919e-10	-1.09279
57164946	chr16:57164946:G:A	5.87264e-15	0.244229	-1.39867
57165210	chr16:57165210:G:T	8.17024e-14	-4.77919e-10	1.47834
57165648	chr16:57165648:A:G	3.6355e-14	0.12712	0.541463
57165920	chr16:57165920:C:T	8.60672e-14	-4.77919e-10	1.53038
57166282	chr16:57166282:C:G	4.88636e-15	-4.77919e-10	-1.3383
57166707	chr16:57166707:G:A	3.44596e-15	-0.656816	-1.03073
57166751	chr16:57166751:C:T	2.07756e-14	-4.77919e-10	0.109031
57166894	chr16:57166894:T:C	4.29867e-15	-4.77919e-10	-1.46644
57167011	chr16:57167011:C:T	4.90567e-15	-4.77919e-10	-1.33436
57167047	chr16:57167047:A:G	4.37277e-15	-4.77919e-10	-1.44935
57167049	chr16:57167049:T:C	8.71086e-14	-4.77919e-10	1.54241
57167218	chr16:57167218:G:A	5.17552e-15	-4.77919e-10	-1.28081
57167498	chr16:57167498:C:A	2.52354e-15	-1.99909	-8.47093e-10
57167517	chr16:57167517:C:T	5.07238e-15	0.173027	-1.47397
57167573	chr16:57167573:G:A	4.48197e-15	-4.77919e-10	-1.42469
57168022	chr16:57168022:G:A	4.37516e-15	-4.77919e-10	-1.44881
57168522	chr16:57168522:C:G	7.37764e-15	-4.77919e-10	-0.926295
57168629	chr16:57168629:C:G	5.01914e-15	0.163486	-1.47498
57168693	chr16:57168693:G:C	1.32266e-13	-4.77919e-10	1.96006
57168696	chr16:57168696:G:A	4.96519e-15	-4.77919e-10	-1.3223
57168968	chr16:57168968:A:C	6.23e-15	-4.77919e-10	-1.09537
57169245	chr16:57169245:C:T	2.85163e-14	-4.77919e-10	0.425727
57169669	chr16:57169669:C:T	1.14034e-13	-4.77919e-10	1.81174
57169746	chr16:57169746:A:G	4.60687e-15	-4.77919e-10	-1.3972
57170144	chr16:57170144:G:A	4.34414e-15	-4.77919e-10	-1.45592
57170155	chr16:57170155:G:A	4.35999e-15	-4.77919e-10	-1.45228
57170490	chr16:57170490:G:A	6.81779e-14	-4.77919e-10	1.29737
57170756	chr16:57170756:C:T	1.46692e-14	-4.77919e-10	-0.239001
57170901	chr16:57170901:C:T	1.1797e-13	-4.77919e-10	1.84568
57171134	chr16:57171134:A:G	1.53785e-14	-4.77919e-10	-0.191777
57171173	chr16:57171173:A:G	1.50301e-15	-1.0994	-1.41788
57172061	chr16:57172061:C:T	4.34469e-15	-4.77919e-10	-1.45579
57172687	chr16:57172687:C:T	4.27469e-15	-4.77919e-10	-1.47204
57172725	chr16:57172725:G:A	1.31542e-15	-1.19422	-1.45637
57172750	chr16:57172750:T:C	1.91041e-15	-1.35575	-0.921684
57173465	chr16:57173465:C:T	4.34978e-15	-4.77919e-10	-1.45462
57173504	chr16:57173504:C:T	7.37974e-15	-4.77919e-10	-0.92601
57173542	chr16:57173542:T:C	1.18438e-13	-4.77919e-10	1.84964
57174253	chr16:57174253:C:T	4.84877e-15	-4.77919e-10	-1.34602
57174498	chr16:57174498:A:T	1.13623e-13	-4.77919e-10	1.80814
57174509	chr16:57174509:C:T	6.81779e-14	-4.77919e-10	1.29737
57174857	chr16:57174857:G:A	2.20778e-15	-1.33608	-0.796685
57174934	chr16:57174934:G:A	5.93095e-16	-1.99732	-1.44983
57174953	chr16:57174953:G:A	1.16188e-14	-4.77919e-10	-0.472123
57175345	chr16:57175345:T:C	2.52729e-15	-1.9976	-8.47093e-10
57175464	chr16:57175464:A:G	8.77909e-14	-4.77919e-10	1.55021
57177078	chr16:57177078:C:G	4.50639e-15	-4.77919e-10	-1.41925
57177151	chr16:57177151:G:A	1.19988e-13	-4.77919e-10	1.86265
57177514	chr16:57177514:C:T	4.27802e-15	-4.77919e-10	-1.47126
57178738	chr16:57178738:A:G	9.30968e-15	0.247091	-0.940785
57179458	chr16:57179458:G:A	4.29537e-15	-4.77919e-10	-1.46721
57179555	chr16:57179555:T:C	2.83831e-14	-4.77919e-10	0.421046
57179583	chr16:57179583:C:T	7.51828e-15	-4.77919e-10	-0.907411
57179738	chr16:57179738:C:G	7.77353e-16	-1.97424	-1.20237
57179813	chr16:57179813:T:G	2.52565e-15	-1.99825	-8.47093e-10
57179854	chr16:57179854:C:T	4.21724e-15	-0.642022	-0.843545
57179936	chr16:57179936:C:A	7.92937e-16	-1.96169	-1.19507
57180566	chr16:57180566:TG:T	2.86097e-14	-4.77919e-10	0.428998
57180682	chr16:57180682:T:C	4.31954e-15	-4.77919e-10	-1.4616
57181027	chr16:57181027:AGACC:A	3.36777e-15	-0.768744	-0.941754
57181353	chr16:57181353:G:A	6.37843e-14	-4.77919e-10	1.23076
57181488	chr16:57181488:C:G	5.33919e-15	-4.77919e-10	-1.24967
57181560	chr16:57181560:G:A	4.28559e-15	-4.77919e-10	-1.46949
57181580	chr16:57181580:T:C	1.15318e-13	-4.77919e-10	1.82295
57182800	chr16:57182800:C:T	7.38057e-15	-4.77919e-10	-0.925897
57182841	chr16:57182841:C:T	9.63072e-15	-4.77919e-10	-0.65979
57183023	chr16:57183023:T:C	7.1222e-16	-1.91345	-1.35067
57183029	chr16:57183029:T:C	4.35782e-15	-4.77919e-10	-1.45278
57183301	chr16:57183301:C:T	2.85305e-14	-4.77919e-10	0.426225
57184063	chr16:57184063:TAA:T	1.54423e-14	-4.77919e-10	-0.187638
57184065	chr16:57184065:A:G	6.93284e-15	-4.77919e-10	-0.988479
57184221	chr16:57184221:T:C	1.16078e-13	-4.77919e-10	1.82951
57184355	chr16:57184355:T:A	2.66399e-15	-1.94492	-8.47093e-10
57184356	chr16:57184356:A:C	2.67266e-15	-1.94167	-8.47093e-10
57184414	chr16:57184414:A:C	4.38166e-15	0.0237596	-1.47108
57184452	chr16:57184452:G:A	1.21928e-13	-4.77919e-10	1.87868
57184481	chr16:57184481:A:T	7.02638e-15	-4.77919e-10	-0.975077
57185135	chr16:57185135:G:A	4.24933e-15	-0.607795	-0.870191
57186463	chr16:57186463:A:C	4.78508e-15	-1.96044	0.601192
57186762	chr16:57186762:G:C	2.53631e-15	-1.99404	-8.47093e-10
57187649	chr16:57187649:C:T	2.54723e-15	-1.98974	-8.47093e-10
57187953	chr16:57187953:G:T	8.58697e-16	-1.89455	-1.18253
57188401	chr16:57188401:C:T	2.62345e-15	-1.96026	-8.47093e-10
57188527	chr16:57188527:G:GTTTGT	4.13327e-14	-4.77919e-10	0.796904
57189090	chr16:57189090:T:G	4.4466e-15	-4.77919e-10	-1.43261
57189155	chr16:57189155:T:C	1.4393e-15	-1.18935	-1.37125
57189509	chr16:57189509:A:G	1.05774e-14	0.73383	-1.29986
57189838	chr16:57189838:AC:A	1.02194e-13	-4.77919e-10	1.70213
57190230	chr16:57190230:G:A	4.10715e-14	-4.77919e-10	0.790567
57190357	chr16:57190357:C:T	8.66704e-15	0.704718	-1.46994
57190928	chr16:57190928:A:G	9.36052e-15	-4.77919e-10	-0.688248
57191119	chr16:57191119:A:G	8.23893e-15	0.146165	-0.962044
57191193	chr16:57191193:G:A	5.30709e-15	-1.90737	0.651662
57191295	chr16:57191295:T:C	9.214e-15	-4.77919e-10	-0.704024
57191538	chr16:57191538:G:A	6.63423e-15	-4.77919e-10	-1.03251
57192718	chr16:57192718:T:TC	1.02957e-14	0.882899	-1.47592
57192798	chr16:57192798:C:T	1.29586e-14	-4.77919e-10	-0.36299
57192990	chr16:57192990:A:G	7.46539e-15	-4.77919e-10	-0.914471
57193034	chr16:57193034:G:GA	9.20444e-15	-4.77919e-10	-0.705063
57193654	chr16:57193654:G:A	4.26338e-15	-4.77919e-10	-1.47469
57193678	chr16:57193678:CA:C	5.04458e-15	-4.77919e-10	-1.30643
57194096	chr16:57194096:A:G	2.52048e-15	-2.0003	-8.47093e-10
57195314	chr16:57195314:C:T	2.5069e-14	-4.77919e-10	0.296882
57195374	chr16:57195374:T:C	4.26802e-15	-4.77919e-10	-1.4736
57195904	chr16:57195904:C:G	4.29845e-15	-1.46649	-8.47093e-10
57196036	chr16:57196036:T:A	2.56559e-15	-1.98256	-8.47093e-10
57196038	chr16:57196038:T:A	5.39291e-15	-4.77919e-10	-1.23966
57196340	chr16:57196340:T:A	1.03687e-14	-4.77919e-10	-0.585961
57196675	chr16:57196675:A:T	1.45228e-15	-1.21352	-1.33809
57196805	chr16:57196805:T:C	8.17733e-15	-4.77919e-10	-0.823382
57197171	chr16:57197171:T:C	1.05449e-13	-4.77919e-10	1.73348
57197185	chr16:57197185:C:T	4.14982e-14	-4.77919e-10	0.800901
57197836	chr16:57197836:A:C	9.13596e-15	-4.77919e-10	-0.71253
57197894	chr16:57197894:C:T	1.73651e-14	0.667802	-0.738087
57197923	chr16:57197923:GCTACATTACCCAAGCTGGTCTCAGCCTCCTGGGCTCAAGCAATC:G	3.56915e-15	-0.209065	-1.44336
57198110	chr16:57198110:G:A	4.25833e-15	-4.77919e-10	-1.47587
57198371	chr16:57198371:A:G	2.66115e-15	-1.94599	-8.47093e-10
57198474	chr16:57198474:A:T	4.16721e-14	-4.77919e-10	0.805084
57199125	chr16:57199125:A:G	9.25915e-16	-1.84692	-1.1548
57199173	chr16:57199173:A:G	5.43569e-15	-0.0873551	-1.14441
57199448	chr16:57199448:T:C	3.67333e-15	-0.364361	-1.25929
57199535	chr16:57199535:T:C	6.80958e-15	-4.77919e-10	-1.00642
57200360	chr16:57200360:C:A	7.22562e-15	-4.77919e-10	-0.947115
57200417	chr16:57200417:T:G	1.55293e-14	-4.77919e-10	-0.182019
57201629	chr16:57201629:TCGAG:T	1.0047e-14	-4.77919e-10	-0.617478
57201690	chr16:57201690:A:C	3.60661e-15	-0.187295	-1.45469
57201732	chr16:57201732:G:A	6.72486e-16	-1.85631	-1.46521
57201778	chr16:57201778:G:A	4.35297e-15	-4.77919e-10	-1.45389
57201824	chr16:57201824:C:T	6.61051e-15	-1.85916	0.823074
57201864	chr16:57201864:C:T	6.59742e-15	-1.86025	0.822178
57202053	chr16:57202053:A:T	7.26296e-15	-0.941961	-8.47093e-10
57202056	chr16:57202056:T:C	4.41175e-15	-4.77919e-10	-1.44048
57203008	chr16:57203008:TAAA:T	9.12939e-15	0.760722	-1.47397
57203349	chr16:57203349:T:A	4.04103e-14	-4.77919e-10	0.774336
57203460	chr16:57203460:A:G	1.29332e-14	-4.77919e-10	-0.364951
57204034	chr16:57204034:G:A	4.2751e-15	-4.77919e-10	-1.47194
57204084	chr16:57204084:G:A	4.52181e-15	-1.41584	-8.47093e-10
57204505	chr16:57204505:A:G	1.29332e-14	-4.77919e-10	-0.364951
57204847	chr16:57204847:C:T	4.45171e-15	-4.77919e-10	-1.43146
57205060	chr16:57205060:G:A	4.29643e-15	-4.77919e-10	-1.46696
57205068	chr16:57205068:G:A	8.3755e-15	0.66918	-1.46862
57205151	chr16:57205151:G:A	5.1894e-15	-4.77919e-10	-1.27813
57205155	chr16:57205155:A:G	4.25673e-15	-4.77919e-10	-1.47625
57205384	chr16:57205384:A:G	7.03603e-15	-0.973704	-8.47093e-10
57205804	chr16:57205804:T:C	2.66068e-15	-0.485413	-1.46075
57205924	chr16:57205924:G:T	5.62013e-15	-1.88756	0.689166
57206429	chr16:57206429:T:A	4.34658e-15	-4.77919e-10	-1.45536
57206757	chr16:57206757:G:GTC	1.40655e-14	-4.77919e-10	-0.281024
57206889	chr16:57206889:G:A	8.74019e-15	-4.77919e-10	-0.756817
57207258	chr16:57207258:A:G	1.12063e-15	-1.40109	-1.40977
57207462	chr16:57207462:A:T	4.35297e-15	-4.77919e-10	-1.45389
57207833	chr16:57207833:G:A	2.62481e-15	-1.95974	-8.47093e-10
57207890	chr16:57207890:A:AC	9.81588e-15	0.832911	-1.47366
57208228	chr16:57208228:T:G	2.55924e-15	-1.98504	-8.47093e-10
57208438	chr16:57208438:C:T	6.50877e-16	-1.98666	-1.36753
57208460	chr16:57208460:C:T	1.03816e-15	-1.44524	-1.44205
57208920	chr16:57208920:G:A	9.214e-15	-4.77919e-10	-0.704024
57209057	chr16:57209057:T:A	7.28588e-15	-4.77919e-10	-0.93881
57209583	chr16:57209583:T:G	4.40738e-15	-4.77919e-10	-1.44147
57209713	chr16:57209713:A:C	7.44915e-15	-4.77919e-10	-0.916649
57209764	chr16:57209764:C:T	9.34309e-15	-0.690112	-8.47093e-10
57209847	chr16:57209847:T:G	4.26914e-15	-4.77919e-10	-1.47334
57209880	chr16:57209880:G:A	2.28962e-15	-1.42184	-0.674521
57209935	chr16:57209935:C:T	7.39261e-15	0.544359	-1.46863
57209988	chr16:57209988:A:G	4.41229e-15	-4.77919e-10	-1.44035
57210329	chr16:57210329:C:T	9.61994e-15	-4.77919e-10	-0.660911
57210667	chr16:57210667:T:C	1.57125e-15	-1.13478	-1.33809
57210788	chr16:57210788:C:T	4.50082e-14	-4.77919e-10	0.882096
57211022	chr16:57211022:G:A	2.61107e-15	-1.96499	-8.47093e-10
57211067	chr16:57211067:C:T	1.17727e-13	-4.77919e-10	1.84362
57211155	chr16:57211155:G:A	1.26864e-14	-4.77919e-10	-0.384215
57211244	chr16:57211244:C:G	1.28753e-14	-4.77919e-10	-0.369435
57211583	chr16:57211583:A:C	6.99811e-15	-4.77919e-10	-0.979109
57212550	chr16:57212550:A:T	6.60239e-16	-1.9527	-1.3872
57212637	chr16:57212637:C:T	4.5471e-15	-4.77919e-10	-1.41026
57212745	chr16:57212745:G:A	2.62132e-15	-1.96107	-8.47093e-10
57212835	chr16:57212835:G:A	4.14318e-14	-4.77919e-10	0.7993
57213128	chr16:57213128:T:G	6.89052e-15	-0.994601	-8.47093e-10
57213347	chr16:57213347:G:A	5.95252e-15	-4.77919e-10	-1.14093
57213458	chr16:57213458:G:A	4.14884e-14	-4.77919e-10	0.800666
57213664	chr16:57213664:G:C	1.09322e-15	-1.42028	-1.41534
57213742	chr16:57213742:A:G	3.88942e-15	-0.314946	-1.25154
57213965	chr16:57213965:CTATT:C	4.14982e-14	-4.77919e-10	0.800901
57214069	chr16:57214069:T:G	1.19555e-13	-4.77919e-10	1.85903
57214082	chr16:57214082:T:G	7.32158e-15	-4.77919e-10	-0.933922
57214534	chr16:57214534:TG:T	5.17525e-15	-4.77919e-10	-1.28086
57214906	chr16:57214906:G:A	5.18858e-15	-4.77919e-10	-1.27829
57214921	chr16:57214921:C:T	4.3949e-15	-4.77919e-10	-1.4443
57215055	chr16:57215055:G:A	1.0591e-13	-4.77919e-10	1.73784
57217707	chr16:57217707:A:G	4.49875e-15	-4.77919e-10	-1.42095
57217791	chr16:57217791:A:G	5.75958e-15	-4.77919e-10	-1.17388
57218008	chr16:57218008:T:C	4.30453e-15	-4.77919e-10	-1.46508
57218158	chr16:57218158:A:G	4.40738e-15	-4.77919e-10	-1.44147
57218590	chr16:57218590:T:G	2.65601e-15	-1.94793	-8.47093e-10
57218621	chr16:57218621:C:T	6.17338e-15	-1.1045	-8.47093e-10
57218937	chr16:57218937:C:T	4.35674e-15	-4.77919e-10	-1.45302
57219239	chr16:57219239:G:C	7.70611e-15	-4.77919e-10	-0.882735
57219361	chr16:57219361:G:A	4.40356e-15	-4.77919e-10	-1.44233
57219433	chr16:57219433:A:G	8.64071e-16	-1.95628	-1.11457
57219835	chr16:57219835:G:A	2.95489e-14	-4.77919e-10	0.461296
57220249	chr16:57220249:G:A	1.44832e-14	-4.77919e-10	-0.251757
57220475	chr16:57220475:T:C	2.5328e-15	-1.99542	-8.47093e-10
57220866	chr16:57220866:G:A	2.96516e-14	-4.77919e-10	0.464768
57221132	chr16:57221132:C:G	4.15102e-14	-4.77919e-10	0.80119
57221523	chr16:57221523:T:A	4.39568e-15	-4.77919e-10	-1.44413
57221761	chr16:57221761:A:G	1.41135e-15	-1.2344	-1.34581
57221892	chr16:57221892:T:C	2.65137e-15	-1.94967	-8.47093e-10
57222095	chr16:57222095:T:G	4.41377e-15	-4.77919e-10	-1.44002
57222137	chr16:57222137:A:AT	2.66364e-15	-1.94505	-8.47093e-10
57222212	chr16:57222212:A:G	4.20185e-14	-4.77919e-10	0.813362
57222217	chr16:57222217:A:AT	2.54635e-15	-1.99009	-8.47093e-10
57222343	chr16:57222343:C:G	4.40277e-15	-4.77919e-10	-1.44252
57222924	chr16:57222924:C:G	7.24293e-15	-4.77919e-10	-0.944722
57223001	chr16:57223001:T:TA	4.40349e-15	-4.77919e-10	-1.44235
57223037	chr16:57223037:T:C	9.11488e-16	-1.83973	-1.17769
57223049	chr16:57223049:C:T	2.70937e-15	-1.20176	-0.726268
57223796	chr16:57223796:C:A	2.56522e-15	-1.9827	-8.47093e-10
57224036	chr16:57224036:T:C	8.1065e-15	-0.832083	-8.47093e-10
57224070	chr16:57224070:A:C	1.06561e-14	0.916109	-1.47472
57224174	chr16:57224174:A:G	2.7331e-14	-4.77919e-10	0.383273
57224196	chr16:57224196:C:T	8.36006e-15	0.667334	-1.46862
57224348	chr16:57224348:A:C	8.17733e-15	-4.77919e-10	-0.823382
57224920	chr16:57224920:G:A	4.98277e-15	-1.31876	-8.47093e-10
57224960	chr16:57224960:C:T	8.3387e-15	-4.77919e-10	-0.803841
57225083	chr16:57225083:C:CAG	5.57076e-15	-0.0484044	-1.15881
57225151	chr16:57225151:C:T	4.31752e-15	-4.77919e-10	-1.46207
57225257	chr16:57225257:C:T	5.04314e-15	-0.13013	-1.17659
57225885	chr16:57225885:C:G	4.90453e-15	-4.77919e-10	-1.33459
57226314	chr16:57226314:C:T	3.77339e-14	-4.77919e-10	0.705811
57226375	chr16:57226375:A:G	7.21982e-15	-4.77919e-10	-0.947918
57226410	chr16:57226410:C:T	9.214e-15	-4.77919e-10	-0.704024
57226739	chr16:57226739:C:T	7.96451e-15	-4.77919e-10	-0.849753
57226879	chr16:57226879:C:T	9.19618e-15	-4.77919e-10	-0.70596
57227124	chr16:57227124:G:A	1.25788e-14	-4.77919e-10	-0.392733
57227210	chr16:57227210:A:C	9.19618e-15	-4.77919e-10	-0.70596
57227234	chr16:57227234:A:C	8.12423e-15	0.525151	-1.35505
57227371	chr16:57227371:C:T	4.36902e-14	-4.77919e-10	0.852375
57227432	chr16:57227432:A:G	4.10636e-14	-4.77919e-10	0.790375
57227765	chr16:57227765:C:T	7.27839e-15	-4.77919e-10	-0.939839
57227887	chr16:57227887:C:A	7.48386e-15	-4.77919e-10	-0.912
57227888	chr16:57227888:C:T	2.52111e-15	-2.00005	-8.47093e-10
57228147	chr16:57228147:C:A	9.19295e-16	-1.59537	-1.41353
57228168	chr16:57228168:G:T	4.40393e-15	-4.77919e-10	-1.44225
57229327	chr16:57229327:C:T	5.04733e-15	-4.77919e-10	-1.30589
57229434	chr16:57229434:A:T	9.2273e-15	-4.77919e-10	-0.702582
57229917	chr16:57229917:T:G	3.43822e-14	-4.77919e-10	0.612789
57229963	chr16:57229963:C:T	8.28812e-15	0.659772	-1.4697
57230904	chr16:57230904:C:T	1.06328e-13	-4.77919e-10	1.74178
57230907	chr16:57230907:T:C	8.65919e-15	-4.77919e-10	-0.766128
57231370	chr16:57231370:A:G	6.6694e-15	-4.77919e-10	-1.02722
57231428	chr16:57231428:G:A	4.27302e-15	-4.77919e-10	-1.47243
57231806	chr16:57231806:A:G	9.08091e-15	0.750537	-1.46911
57232542	chr16:57232542:G:A	9.45714e-16	-1.98634	-0.994219
57233152	chr16:57233152:T:C	9.13894e-15	0.761036	-1.47324
57233751	chr16:57233751:A:G	3.72203e-14	-4.77919e-10	0.692106
57234014	chr16:57234014:T:C	6.61427e-15	-4.77919e-10	-1.03552
57234496	chr16:57234496:C:T	7.26788e-15	-4.77919e-10	-0.941284
57235019	chr16:57235019:G:A	3.41389e-15	-1.6969	-8.47093e-10
57235091	chr16:57235091:CAA:C	5.35508e-15	-4.77919e-10	-1.2467
57235142	chr16:57235142:G:C	1.07511e-14	-4.77919e-10	-0.549739
57236077	chr16:57236077:C:A	2.70065e-15	-1.93125	-8.47093e-10
57236270	chr16:57236270:C:G	7.85081e-15	-4.77919e-10	-0.864132
57236517	chr16:57236517:GAGGA:G	6.51157e-15	-4.77919e-10	-1.05117
57236522	chr16:57236522:G:C	6.49128e-15	-4.77919e-10	-1.05429
57236870	chr16:57236870:AT:A	6.90875e-15	-0.0183334	-0.973627
57237332	chr16:57237332:C:T	1.13957e-14	-4.77919e-10	-0.491517
57237893	chr16:57237893:A:G	4.72089e-15	-4.77919e-10	-1.37275
57237938	chr16:57237938:C:T	2.64862e-15	-1.95071	-8.47093e-10
57238249	chr16:57238249:T:A	6.841e-15	-4.77919e-10	-1.00181
57238262	chr16:57238262:A:G	9.14222e-16	-1.57381	-1.44063
57240679	chr16:57240679:A:T	4.29493e-15	-4.77919e-10	-1.46731
57241005	chr16:57241005:G:A	4.27212e-15	-4.77919e-10	-1.47264
57241121	chr16:57241121:A:G	2.60309e-15	-1.96805	-8.47093e-10
57241748	chr16:57241748:C:T	6.87557e-15	-4.77919e-10	-0.996774
57241829	chr16:57241829:T:C	4.68876e-15	-4.77919e-10	-1.37958
57242234	chr16:57242234:T:C	5.87768e-15	-4.77919e-10	-1.15359
57242759	chr16:57242759:G:A	1.04583e-14	0.896321	-1.47367
57242879	chr16:57242879:A:G	1.3025e-13	-4.77919e-10	1.9447
57242891	chr16:57242891:G:A	1.33239e-14	-4.77919e-10	-0.335186
57243284	chr16:57243284:T:A	5.37675e-15	-1.24266	-8.47093e-10
57243673	chr16:57243673:T:C	7.21145e-15	-4.77919e-10	-0.949078
57243706	chr16:57243706:G:A	7.37152e-15	-4.77919e-10	-0.927124
57243836	chr16:57243836:A:C	5.82838e-15	-1.16201	-8.47093e-10
57244172	chr16:57244172:T:A	4.48327e-15	-0.0631071	-1.36129
57244488	chr16:57244488:A:G	3.44843e-15	-1.68683	-8.47093e-10
57244656	chr16:57244656:C:T	5.00439e-15	0.0317264	-1.34616
57244794	chr16:57244794:C:T	4.4528e-15	-4.77919e-10	-1.43122
57244945	chr16:57244945:A:G	4.72089e-15	-4.77919e-10	-1.37275
57245044	chr16:57245044:T:C	2.59877e-15	-1.96971	-8.47093e-10
57245135	chr16:57245135:G:A	6.77905e-15	-4.77919e-10	-1.01091
57245682	chr16:57245682:A:G	9.26613e-15	-4.77919e-10	-0.698382
57247313	chr16:57247313:A:G	4.40742e-15	-4.77919e-10	-1.44146
57247413	chr16:57247413:G:A	7.29621e-14	-4.77919e-10	1.36519
57247494	chr16:57247494:A:C	1.47075e-14	-4.77919e-10	-0.236388
57247513	chr16:57247513:CTG:C	4.53179e-15	-4.77919e-10	-1.41363
57248050	chr16:57248050:A:G	5.89205e-15	-4.77919e-10	-1.15114
57248079	chr16:57248079:G:A	8.17195e-15	0.652146	-1.47619
57248408	chr16:57248408:A:T	1.41344e-15	-1.83714	-0.741578
57248866	chr16:57248866:A:G	5.59186e-15	0.0411417	-1.24458
57249664	chr16:57249664:C:T	4.45836e-15	-4.77919e-10	-1.42997
57249818	chr16:57249818:G:A	6.40829e-15	-1.06716	-8.47093e-10
57250901	chr16:57250901:G:A	5.8757e-15	-4.77919e-10	-1.15392
57251609	chr16:57251609:A:G	4.6354e-15	-0.0759601	-1.31506
57251635	chr16:57251635:G:A	4.29938e-15	-4.77919e-10	-1.46628
57251723	chr16:57251723:G:A	1.75461e-14	1.31176	-1.37168
57252077	chr16:57252077:C:G	4.54498e-15	-4.77919e-10	-1.41073
57252299	chr16:57252299:C:T	1.33116e-13	-4.77919e-10	1.96647
57252502	chr16:57252502:C:A	7.09319e-15	-4.77919e-10	-0.965613
57252733	chr16:57252733:G:A	1.25591e-13	-4.77919e-10	1.90828
57253077	chr16:57253077:G:A	1.32981e-14	1.10991	-1.44704
57253106	chr16:57253106:T:C	6.04584e-15	-4.77919e-10	-1.12538
57253970	chr16:57253970:C:T	5.41628e-15	-4.77919e-10	-1.23534
57253977	chr16:57253977:G:A	4.2651e-15	-4.77919e-10	-1.47428
57254041	chr16:57254041:G:A	1.57625e-14	1.30319	-1.4703
57254198	chr16:57254198:G:A	4.2715e-15	-4.77919e-10	-1.47278
57254284	chr16:57254284:A:T	2.58728e-15	-1.97414	-8.47093e-10
57254982	chr16:57254982:G:A	7.87808e-16	-1.71033	-1.45292
57255333	chr16:57255333:C:T	2.77561e-15	-1.90388	-8.47093e-10
57255340	chr16:57255340:T:C	6.58108e-15	0.238957	-1.27951
57255552	chr16:57255552:G:A	1.94483e-13	-4.77919e-10	2.3456
57255687	chr16:57255687:T:C	4.41056e-15	-4.77919e-10	-1.44075
57256501	chr16:57256501:A:G	1.46231e-13	-4.77919e-10	2.06044
57256876	chr16:57256876:C:T	4.35541e-15	-0.322737	-1.13059
57257229	chr16:57257229:C:T	7.9247e-15	-4.77919e-10	-0.854764
57257360	chr16:57257360:C:T	1.05761e-14	-4.77919e-10	-0.566151
57257490	chr16:57257490:G:A	1.65887e-14	-4.77919e-10	-0.116027
57257497	chr16:57257497:T:C	1.09367e-14	-4.77919e-10	-0.532625
57257692	chr16:57257692:T:C	9.80414e-15	-4.77919e-10	-0.641944
57258036	chr16:57258036:C:A	1.021e-14	-4.77919e-10	-0.601379
57258088	chr16:57258088:G:A	1.38159e-14	-4.77919e-10	-0.298927
57258286	chr16:57258286:T:C	1.03719e-14	-4.77919e-10	-0.585645
57258359	chr16:57258359:C:T	1.04052e-14	-4.77919e-10	-0.582438
57258644	chr16:57258644:A:G	1.06276e-14	-4.77919e-10	-0.561299
57259256	chr16:57259256:G:C	4.60954e-15	-4.77919e-10	-1.39662
57259697	chr16:57259697:G:A	9.16769e-16	-2.00025	-1.0114
57261105	chr16:57261105:A:G	5.17643e-15	-4.77919e-10	-1.28063
57261132	chr16:57261132:C:T	4.30978e-15	-4.77919e-10	-1.46386
57261193	chr16:57261193:C:T	8.22806e-15	-4.77919e-10	-0.817198
57261247	chr16:57261247:C:T	6.29182e-15	-0.0578816	-1.02762
57261595	chr16:57261595:C:A	5.75109e-15	-4.77919e-10	-1.17536
57261784	chr16:57261784:T:C	2.39711e-13	-4.77919e-10	2.55469
57262014	chr16:57262014:C:T	7.41383e-15	-0.921402	-8.47093e-10
57262047	chr16:57262047:C:T	5.02181e-15	-4.77919e-10	-1.31096
57262278	chr16:57262278:G:A	6.42439e-15	-4.77919e-10	-1.06465
57262431	chr16:57262431:A:C	4.94015e-15	-4.77919e-10	-1.32735
57262548	chr16:57262548:G:A	3.0724e-14	1.78268	-1.28239
57262646	chr16:57262646:G:T	4.4528e-15	-4.77919e-10	-1.43122
57262922	chr16:57262922:C:T	2.94721e-14	0.884007	-0.425312
57263072	chr16:57263072:G:C	4.33519e-15	-4.77919e-10	-1.45798
57263118	chr16:57263118:C:T	2.15124e-14	0.235926	-0.0920471
57263190	chr16:57263190:G:A	3.15315e-15	-1.77635	-8.47093e-10
57263299	chr16:57263299:G:A	2.53469e-15	-1.99468	-8.47093e-10
57263400	chr16:57263400:G:A	3.93075e-15	-1.55592	-8.47093e-10
57263802	chr16:57263802:C:T	5.68725e-15	-4.77919e-10	-1.18652
57263809	chr16:57263809:G:T	4.36333e-15	-4.77919e-10	-1.45151
57263965	chr16:57263965:G:A	4.25705e-15	-4.77919e-10	-1.47617
57263970	chr16:57263970:C:T	1.35334e-15	-1.35575	-1.26642
57264440	chr16:57264440:C:T	2.87895e-15	-1.86732	-8.47093e-10
57264614	chr16:57264614:G:A	9.53941e-16	-1.69589	-1.27602
57264877	chr16:57264877:TAAGTA:T	4.76795e-15	-4.77919e-10	-1.36283
57265118	chr16:57265118:T:G	4.79194e-15	-4.77919e-10	-1.35781
57265326	chr16:57265326:T:A	4.96796e-15	-4.77919e-10	-1.32174
57265684	chr16:57265684:T:C	2.51e-15	-0.958632	-1.04583
57265946	chr16:57265946:A:T	2.52053e-15	-2.00028	-8.47093e-10
57266120	chr16:57266120:A:G	4.46064e-15	-4.77919e-10	-1.42946
57266190	chr16:57266190:C:T	6.68128e-15	-4.77919e-10	-1.02544
57266333	chr16:57266333:C:T	4.69736e-15	-4.77919e-10	-1.37775
57266429	chr16:57266429:G:C	1.6777e-15	-0.971142	-1.43618
57266675	chr16:57266675:A:T	8.56207e-16	-1.60438	-1.47562
57266683	chr16:57266683:G:A	3.25169e-15	-1.74557	-8.47093e-10
57266755	chr16:57266755:C:A	3.4179e-15	-1.69572	-8.47093e-10
57266962	chr16:57266962:T:C	4.40217e-15	-4.77919e-10	-1.44265
57267025	chr16:57267025:T:C	1.11521e-14	-4.77919e-10	-0.513122
57267045	chr16:57267045:G:A	8.31401e-15	-1.95769	1.15089
57267194	chr16:57267194:T:A	9.20232e-15	-4.77919e-10	-0.705293
57267200	chr16:57267200:A:G	6.56507e-16	-1.97055	-1.37502
57267424	chr16:57267424:G:A	4.58496e-15	-4.77919e-10	-1.40197
57267472	chr16:57267472:C:G	1.04048e-14	-0.582483	-8.47093e-10
57267615	chr16:57267615:T:C	6.26384e-15	-4.77919e-10	-1.08996
57267693	chr16:57267693:C:T	1.14982e-15	-1.99958	-0.785565
57267830	chr16:57267830:G:A	5.61784e-15	-4.77919e-10	-1.1988
57268037	chr16:57268037:T:C	6.22657e-16	-1.92866	-1.46985
57268103	chr16:57268103:G:A	1.1805e-14	-4.77919e-10	-0.456225
57268250	chr16:57268250:A:G	1.25172e-15	-1.99464	-0.705583
57268415	chr16:57268415:C:T	6.20054e-16	-1.93334	-1.46936
57268556	chr16:57268556:T:C	6.63722e-15	-4.77919e-10	-1.03206
57268882	chr16:57268882:C:T	5.08972e-15	-4.77919e-10	-1.29752
57269244	chr16:57269244:T:C	6.53809e-16	-1.95737	-1.39232
57269282	chr16:57269282:G:A	1.02982e-15	-1.46508	-1.43028
57269514	chr16:57269514:T:C	1.11358e-14	-4.77919e-10	-0.514587
57269573	chr16:57269573:C:T	6.53539e-16	-1.9669	-1.3832
57269754	chr16:57269754:T:C	6.99283e-16	-1.89419	-1.38825
57269787	chr16:57269787:A:G	4.36225e-15	-4.77919e-10	-1.45176
57270713	chr16:57270713:T:A	7.72835e-15	-0.879853	-8.47093e-10
57270899	chr16:57270899:T:C	6.16974e-16	-1.93529	-1.47239
57270906	chr16:57270906:C:T	5.70871e-15	-4.77919e-10	-1.18276
57271029	chr16:57271029:G:A	8.72226e-15	-4.77919e-10	-0.758871
57271120	chr16:57271120:T:C	6.14503e-15	-4.77919e-10	-1.1091
57271260	chr16:57271260:T:C	4.52062e-15	-4.77919e-10	-1.4161
57271477	chr16:57271477:C:G	2.52661e-15	-1.99787	-8.47093e-10
57271791	chr16:57271791:G:A	4.94885e-15	-4.77919e-10	-1.32559
57272006	chr16:57272006:A:G	8.9776e-15	-4.77919e-10	-0.730015
57272387	chr16:57272387:C:A	4.78994e-15	-4.77919e-10	-1.35823
57272444	chr16:57272444:A:G	6.72439e-16	-1.99161	-1.32998
57272987	chr16:57272987:C:T	2.08966e-14	-4.77919e-10	0.114836
57272988	chr16:57272988:G:A	4.8909e-15	-4.77919e-10	-1.33737
57273117	chr16:57273117:G:A	5.37873e-15	-4.77919e-10	-1.2423
57273284	chr16:57273284:A:G	7.81524e-16	-1.99962	-1.17164
57273451	chr16:57273451:T:C	9.49357e-16	-1.99346	-0.983261
57273527	chr16:57273527:A:G	7.98805e-16	-1.99077	-1.15862
57273566	chr16:57273566:G:A	1.2042e-14	-4.77919e-10	-0.436346
57273621	chr16:57273621:A:AT	9.59377e-15	-0.663635	-8.47093e-10
57273661	chr16:57273661:T:C	8.92443e-16	-1.86622	-1.17232
57273696	chr16:57273696:A:G	9.48373e-16	-1.99749	-0.98027
57273890	chr16:57273890:C:T	8.48468e-15	-0.786486	-8.47093e-10
57274041	chr16:57274041:G:A	2.57457e-15	-1.97907	-8.47093e-10
57274147	chr16:57274147:C:T	4.34478e-15	-4.77919e-10	-1.45577
57274213	chr16:57274213:G:C	6.02308e-16	-1.98697	-1.44476
57274511	chr16:57274511:T:G	6.09959e-16	-1.99859	-1.42052
57274577	chr16:57274577:C:T	4.92596e-15	-4.77919e-10	-1.33023
57274679	chr16:57274679:C:T	4.68935e-15	-4.77919e-10	-1.37946
57274801	chr16:57274801:A:G	4.81778e-15	-4.77919e-10	-1.35244
57274938	chr16:57274938:T:C	5.89884e-16	-1.99799	-1.45459
57275120	chr16:57275120:CACACACACAT:C	1.07982e-15	-1.99479	-0.853163
57275192	chr16:57275192:C:T	6.66145e-15	-4.77919e-10	-1.02841
57276270	chr16:57276270:G:A	6.04646e-16	-1.99179	-1.43607
57276403	chr16:57276403:C:T	8.45641e-14	-4.77919e-10	1.51276
57276514	chr16:57276514:C:T	7.26474e-16	-1.98022	-1.26408
57276795	chr16:57276795:A:C	6.08566e-15	-4.77919e-10	-1.11881
57277299	chr16:57277299:G:T	6.01756e-16	-1.99919	-1.43346
57277436	chr16:57277436:A:T	5.06011e-15	-4.77919e-10	-1.30336
57277442	chr16:57277442:TAGTC:T	7.91214e-15	-0.85635	-8.47093e-10
57277516	chr16:57277516:G:C	4.31066e-15	-4.77919e-10	-1.46366
57277754	chr16:57277754:A:AG	4.2702e-15	-4.77919e-10	-1.47309
57277900	chr16:57277900:T:C	5.78085e-16	-1.9999	-1.47288
57277992	chr16:57277992:G:A	6.76722e-15	-1.01266	-8.47093e-10
57278330	chr16:57278330:A:T	6.43386e-15	-4.77919e-10	-1.06317
57278603	chr16:57278603:T:C	6.77028e-15	-4.77919e-10	-1.01221
57278621	chr16:57278621:C:T	3.56821e-15	-1.65268	-8.47093e-10
57279216	chr16:57279216:C:T	6.72385e-15	-4.77919e-10	-1.01909
57279360	chr16:57279360:TCC:T	5.4268e-15	-4.77919e-10	-1.2334
57279734	chr16:57279734:G:A	6.78096e-15	-4.77919e-10	-1.01063
57279859	chr16:57279859:A:G	5.66104e-15	-4.77919e-10	-1.19114
57280186	chr16:57280186:G:A	5.70469e-15	-4.77919e-10	-1.18346
57280275	chr16:57280275:C:T	5.95351e-15	-4.77919e-10	-1.14077
57280289	chr16:57280289:G:A	5.78578e-16	-1.99572	-1.47621
57280305	chr16:57280305:G:A	5.15687e-15	-4.77919e-10	-1.28442
57280396	chr16:57280396:T:C	4.84369e-15	-4.77919e-10	-1.34707
57280400	chr16:57280400:A:T	8.22863e-16	-1.98806	-1.13166
57280467	chr16:57280467:CA:C	5.19774e-15	-4.77919e-10	-1.27652
57280498	chr16:57280498:T:A	4.75678e-15	-4.77919e-10	-1.36518
57280560	chr16:57280560:A:C	6.17693e-16	-1.99648	-1.41003
57280598	chr16:57280598:C:T	4.35004e-15	-4.77919e-10	-1.45456
57280908	chr16:57280908:C:G	5.52376e-15	-4.77919e-10	-1.21569
57281194	chr16:57281194:C:T	4.28006e-15	-4.77919e-10	-1.47078
57281301	chr16:57281301:C:CTG	7.23029e-16	-1.99997	-1.24909
57281316	chr16:57281316:C:A	7.97152e-15	-4.77919e-10	-0.848873
57281455	chr16:57281455:C:T	7.11875e-16	-2.00024	-1.26436
57281656	chr16:57281656:A:G	4.60635e-15	-4.77919e-10	-1.39731
57281834	chr16:57281834:C:G	4.56417e-15	-4.77919e-10	-1.40651
57282114	chr16:57282114:C:T	4.58416e-15	-4.77919e-10	-1.40214
57282328	chr16:57282328:A:G	7.8813e-16	-1.78624	-1.3766
57282434	chr16:57282434:G:C	4.78776e-15	-4.77919e-10	-1.35869
57283187	chr16:57283187:G:A	5.7969e-16	-1.99476	-1.47525
57283318	chr16:57283318:G:A	8.38095e-16	-1.95106	-1.15031
57283508	chr16:57283508:T:C	4.25867e-15	-4.77919e-10	-1.47579
57283605	chr16:57283605:T:A	4.29271e-15	-4.77919e-10	-1.46783
57283895	chr16:57283895:T:G	4.43442e-15	-4.77919e-10	-1.43535
57284073	chr16:57284073:C:T	4.25885e-15	-4.77919e-10	-1.47575
57284166	chr16:57284166:G:A	4.433e-15	-1.43567	-8.47093e-10
57284223	chr16:57284223:G:A	6.71982e-16	-1.97449	-1.34778
57284478	chr16:57284478:G:A	4.26557e-15	-4.77919e-10	-1.47417
57284674	chr16:57284674:G:C	9.30013e-15	-0.69472	-8.47093e-10
57284827	chr16:57284827:G:A	1.75719e-15	-1.73067	-0.630361
57284962	chr16:57284962:A:G	7.15162e-16	-1.85839	-1.40161
57285230	chr16:57285230:G:A	6.70509e-16	-1.96805	-1.35642
57285567	chr16:57285567:G:A	6.79946e-16	-1.95877	-1.35172
57285595	chr16:57285595:T:C	6.70371e-16	-1.96405	-1.36062
57285785	chr16:57285785:A:G	4.25656e-15	-1.47629	-8.47093e-10
57285873	chr16:57285873:G:A	6.81438e-16	-1.95744	-1.35086
57286010	chr16:57286010:T:G	1.18766e-14	0.670869	-1.12105
57286053	chr16:57286053:A:G	3.10024e-15	-0.567624	-1.22565
57286079	chr16:57286079:T:C	6.77334e-16	-2.00029	-1.31405
57286114	chr16:57286114:T:C	5.80286e-16	-1.99611	-1.47287
57286174	chr16:57286174:A:T	6.6432e-16	-1.92388	-1.40986
57286408	chr16:57286408:C:T	3.93311e-14	-4.77919e-10	0.747267
57286435	chr16:57286435:A:G	1.28165e-13	-4.77919e-10	1.92857
57286724	chr16:57286724:C:A	1.30319e-15	-1.93995	-0.719982
57286772	chr16:57286772:C:T	6.75323e-16	-1.9663	-1.35101
57286990	chr16:57286990:C:T	4.37812e-15	-1.44287	-0.00525439
57287156	chr16:57287156:G:T	4.64311e-15	-1.91345	0.524087
57287200	chr16:57287200:G:A	4.04982e-15	-1.97859	0.452514
57287361	chr16:57287361:CCA:C	4.77101e-15	-4.77919e-10	-1.36219
57287450	chr16:57287450:G:A	7.15701e-16	-1.92913	-1.33011
57287569	chr16:57287569:T:A	4.6443e-15	-2.00029	0.611178
57287631	chr16:57287631:A:G	5.01404e-15	-2.00007	0.687565
57287650	chr16:57287650:A:G	5.04463e-15	-2.0003	0.69388
57287820	chr16:57287820:T:C	6.8397e-15	-1.92093	0.918928
57288083	chr16:57288083:C:A	6.39279e-15	-1.06958	-8.47093e-10
57288398	chr16:57288398:T:C	2.35375e-15	-1.9811	-0.0876365
57288402	chr16:57288402:C:T	2.38274e-15	-1.98587	-0.0706209
57288525	chr16:57288525:C:T	2.36054e-15	-1.9802	-0.0856564
57288579	chr16:57288579:G:A	1.87651e-15	-1.99516	-0.300175
57288816	chr16:57288816:C:T	4.77632e-15	-1.97847	0.617389
57288861	chr16:57288861:G:T	4.56795e-15	-1.98231	0.576628
57288907	chr16:57288907:T:G	4.85986e-15	-1.9807	0.636961
57289099	chr16:57289099:A:C	1.59226e-15	-1.9837	-0.475892
57289210	chr16:57289210:G:A	1.57626e-15	-1.98182	-0.48788
57289215	chr16:57289215:G:A	1.54995e-15	-1.9857	-0.500827
57289241	chr16:57289241:C:T	1.05183e-14	-1.51675	0.94511
57289318	chr16:57289318:G:C	5.0833e-15	-1.98744	0.688649
57289344	chr16:57289344:T:G	1.84009e-14	-1.77196	1.75961
57289356	chr16:57289356:G:A	2.80708e-15	-1.67341	-0.21919
57289582	chr16:57289582:C:A	2.29658e-15	-1.98868	-0.10465
57289619	chr16:57289619:G:A	2.54323e-15	-1.98615	-0.00516681
57289668	chr16:57289668:G:A	2.09403e-14	-4.77919e-10	0.116927
57289732	chr16:57289732:G:A	1.47327e-15	-1.98312	-0.554151
57290017	chr16:57290017:C:T	4.5957e-15	-1.99985	0.600221
57290158	chr16:57290158:C:T	1.30362e-14	-1.71742	1.3604
57290200	chr16:57290200:C:T	2.17017e-15	-1.99438	-0.15556
57290260	chr16:57290260:G:T	6.66763e-15	-1.9362	0.908716
57290646	chr16:57290646:A:G	4.03509e-14	-4.77919e-10	0.772865
57290908	chr16:57290908:T:C	1.03503e-14	0.551156	-1.13889
57291124	chr16:57291124:C:T	1.90568e-15	-1.93214	-0.347767
57291149	chr16:57291149:C:T	1.89998e-15	-1.91849	-0.364414
57291189	chr16:57291189:C:T	4.60419e-15	-4.77919e-10	-1.39778
57291208	chr16:57291208:T:C	2.15171e-15	-1.94872	-0.209765
57291209	chr16:57291209:G:T	2.05693e-15	-1.95453	-0.248999
57291444	chr16:57291444:T:C	2.24378e-15	-1.94267	-0.173918
57291570	chr16:57291570:G:GGT	1.74298e-15	-1.17565	-1.1935
57291826	chr16:57291826:A:AT	3.46005e-13	-4.77919e-10	2.92171
57291954	chr16:57291954:T:C	2.02577e-15	-1.95052	-0.268284
57291987	chr16:57291987:A:G	2.02006e-15	-1.95995	-0.261674
57292124	chr16:57292124:A:T	2.06513e-15	-1.95986	-0.239698
57293254	chr16:57293254:G:A	1.37745e-13	-4.77919e-10	2.00065
57293884	chr16:57293884:G:A	4.29048e-15	-4.77919e-10	-1.46835
57294320	chr16:57294320:G:A	1.86665e-15	-0.824975	-1.47563
57294359	chr16:57294359:A:T	4.74073e-15	-4.77919e-10	-1.36856
57294407	chr16:57294407:C:T	6.67126e-15	-4.77919e-10	-1.02694
57294650	chr16:57294650:C:T	1.56648e-15	-1.98686	-0.489061
57294739	chr16:57294739:G:A	2.20758e-15	-1.992	-0.140849
57294870	chr16:57294870:G:A	1.9311e-15	-1.9459	-0.320756
57295050	chr16:57295050:C:T	5.88886e-16	-1.99053	-1.46374
57295144	chr16:57295144:A:G	2.03746e-15	-1.9465	-0.266541
57295349	chr16:57295349:T:A	2.17956e-15	-1.95449	-0.191137
57295715	chr16:57295715:T:A	5.53405e-15	-1.21383	-8.47093e-10
57295929	chr16:57295929:G:A	1.55257e-14	-4.77919e-10	-0.182249
57295971	chr16:57295971:T:TA	2.24387e-15	-1.81306	-0.303483
57295985	chr16:57295985:T:TATTAAATAAAAA	2.20473e-15	-1.8401	-0.294038
57296032	chr16:57296032:T:C	1.10387e-15	-1.98201	-0.843909
57296116	chr16:57296116:T:C	2.04213e-15	-1.93874	-0.272013
57296235	chr16:57296235:C:A	1.89544e-15	-1.94235	-0.342945
57296666	chr16:57296666:T:A	2.11161e-15	-1.93503	-0.242271
57297235	chr16:57297235:T:C	1.14481e-15	-1.95448	-0.835036
57297334	chr16:57297334:T:C	1.94494e-15	-1.92299	-0.33652
57297539	chr16:57297539:T:C	4.72591e-15	-1.54945	0.177761
57297835	chr16:57297835:G:A	2.03329e-15	-1.92154	-0.293554
57298044	chr16:57298044:TCA:T	2.02357e-15	-1.91778	-0.302108
57298351	chr16:57298351:G:A	2.97792e-14	-4.77919e-10	0.469063
57298578	chr16:57298578:G:A	1.83557e-15	-1.18704	-1.13035
57298610	chr16:57298610:A:G	1.01181e-15	-1.45962	-1.45339
57298654	chr16:57298654:A:C	8.18289e-16	-1.64999	-1.4753
57298937	chr16:57298937:T:C	4.31692e-15	-4.77919e-10	-1.46221
57298985	chr16:57298985:T:G	1.92305e-15	-1.18806	-1.08278
57299625	chr16:57299625:G:A	4.34792e-15	-4.77919e-10	-1.45505
57300366	chr16:57300366:T:C	4.49256e-15	-4.77919e-10	-1.42233
57300396	chr16:57300396:A:G	4.60515e-15	-0.0202946	-1.37728
57300448	chr16:57300448:T:C	6.65254e-15	-1.61453	0.584778
57300609	chr16:57300609:A:G	1.70807e-15	-1.94746	-0.441922
57300618	chr16:57300618:C:T	5.38e-15	-4.77919e-10	-1.24206
57300844	chr16:57300844:C:G	4.34675e-15	-4.77919e-10	-1.45532
57300912	chr16:57300912:C:T	5.81803e-16	-1.99139	-1.47498
57300983	chr16:57300983:A:G	2.65081e-15	-1.94988	-8.47093e-10
57300993	chr16:57300993:T:C	6.59753e-15	-4.77919e-10	-1.03805
57301301	chr16:57301301:A:T	4.27991e-15	-1.47082	-8.47093e-10
57301629	chr16:57301629:A:G	6.14102e-14	-4.77919e-10	1.19283
57301778	chr16:57301778:T:C	1.13943e-15	-1.99857	-0.79565
57301934	chr16:57301934:T:C	9.31488e-16	-1.96142	-1.0343
57302126	chr16:57302126:T:C	5.80735e-15	-4.77919e-10	-1.16562
57302454	chr16:57302454:C:T	9.77714e-13	3.96047	-8.47093e-10
57302639	chr16:57302639:C:A	5.29246e-15	-1.25847	-8.47093e-10
57302766	chr16:57302766:T:G	8.77033e-13	3.8518	-8.47093e-10
57303039	chr16:57303039:C:G	2.07591e-15	-1.88224	-0.31211
57303915	chr16:57303915:G:A	8.01765e-15	-4.77919e-10	-0.843103
57304014	chr16:57304014:G:C	5.57425e-15	-4.77919e-10	-1.20659
57304235	chr16:57304235:C:T	4.2574e-15	-4.77919e-10	-1.47609
57304497	chr16:57304497:T:G	4.42234e-15	-4.77919e-10	-1.43808
57304875	chr16:57304875:T:A	4.99092e-15	-4.77919e-10	-1.31713
57304927	chr16:57304927:G:A	5.5844e-15	-4.77919e-10	-1.20477
57305075	chr16:57305075:G:A	4.01619e-15	-1.97649	0.442073
57305664	chr16:57305664:G:A	4.86381e-15	-4.77919e-10	-1.34293
57306180	chr16:57306180:A:T	4.63943e-15	-4.77919e-10	-1.39016
57306217	chr16:57306217:A:G	8.37411e-14	-4.77919e-10	1.50298
57306608	chr16:57306608:A:C	8.10855e-14	-4.77919e-10	1.47076
57306627	chr16:57306627:C:A	4.40849e-15	-4.77919e-10	-1.44122
57306703	chr16:57306703:G:C	1.37219e-15	-1.9946	-0.613738
57307236	chr16:57307236:A:G	1.39296e-15	-1.9996	-0.593723
57307366	chr16:57307366:G:A	6.61016e-15	-4.77919e-10	-1.03614
57307512	chr16:57307512:G:A	6.23568e-15	-4.77919e-10	-1.09446
57307687	chr16:57307687:A:G	6.81404e-16	-1.94916	-1.35919
57307691	chr16:57307691:A:G	6.82747e-16	-1.96386	-1.34252
57308282	chr16:57308282:G:A	1.01953e-14	-2.00021	1.39739
57308469	chr16:57308469:T:A	1.04173e-15	-1.9972	-0.886667
57308731	chr16:57308731:G:C	6.62342e-14	-4.77919e-10	1.26845
57309065	chr16:57309065:A:G	4.29877e-15	-4.77919e-10	-1.46642
57309263	chr16:57309263:A:C	4.56685e-15	-4.77919e-10	-1.40593
57309347	chr16:57309347:T:C	4.02804e-15	-1.53147	-8.47093e-10
57309391	chr16:57309391:G:A	2.52936e-15	-1.99678	-8.47093e-10
57309460	chr16:57309460:A:G	1.70869e-15	-1.99337	-0.395653
57310063	chr16:57310063:C:T	4.29849e-15	-4.77919e-10	-1.46649
57310245	chr16:57310245:G:C	1.73856e-15	-1.97849	-0.3932
57310326	chr16:57310326:G:A	4.56498e-15	-4.77919e-10	-1.40634
57310378	chr16:57310378:G:A	2.88346e-15	-1.86576	-8.47093e-10
57310439	chr16:57310439:G:A	4.4663e-15	-4.77919e-10	-1.42819
57310687	chr16:57310687:C:T	4.77461e-15	-4.77919e-10	-1.36144
57310758	chr16:57310758:T:A	8.57457e-15	-4.77919e-10	-0.775948
57311254	chr16:57311254:T:C	2.76976e-15	-1.90599	-8.47093e-10
57311413	chr16:57311413:C:A	5.87847e-15	-4.77919e-10	-1.15345
57311483	chr16:57311483:TGTGTCA:T	2.74561e-15	-1.91474	-8.47093e-10
57311729	chr16:57311729:C:T	2.5156e-15	-1.9582	-0.0440396
57311881	chr16:57311881:C:CCTTTTGG	5.48707e-15	-4.77919e-10	-1.22235
57312030	chr16:57312030:A:T	1.74344e-14	-4.77919e-10	-0.0663058
57312509	chr16:57312509:G:A	4.66135e-15	-4.77919e-10	-1.38544
57312604	chr16:57312604:G:A	1.74228e-14	-4.77919e-10	-0.0669667
57312913	chr16:57312913:G:A	6.10443e-16	-1.97635	-1.44196
57313281	chr16:57313281:A:G	1.42576e-15	-1.96518	-0.604866
57313473	chr16:57313473:G:A	1.88426e-15	-1.9879	-0.303316
57313607	chr16:57313607:T:A	5.90941e-16	-1.97541	-1.47537
57313705	chr16:57313705:T:C	2.31137e-14	-4.77919e-10	0.215678
57313754	chr16:57313754:GTA:G	5.19207e-15	-1.51632	0.238705
57314099	chr16:57314099:T:C	4.75327e-15	-4.77919e-10	-1.36592
57314154	chr16:57314154:AAAG:A	4.73667e-15	-4.77919e-10	-1.36941
57314217	chr16:57314217:G:A	4.74766e-15	-4.77919e-10	-1.3671
57314474	chr16:57314474:C:T	4.63813e-15	-4.77919e-10	-1.39044
57314825	chr16:57314825:A:G	1.2194e-15	-1.51985	-1.20654
57315256	chr16:57315256:A:T	4.82848e-15	-1.35022	-8.47093e-10
57315257	chr16:57315257:T:TCCC	4.89632e-15	-1.33626	-8.47093e-10
57315259	chr16:57315259:TGG:T	4.89061e-15	-1.33743	-8.47093e-10
57315285	chr16:57315285:A:C	4.52881e-15	-4.77919e-10	-1.41429
57315356	chr16:57315356:G:A	4.26546e-15	-4.77919e-10	-1.4742
57315563	chr16:57315563:C:T	1.05366e-14	-4.77919e-10	-0.569889
57315882	chr16:57315882:A:G	6.6842e-16	-1.87708	-1.4505
57315942	chr16:57315942:A:G	7.22286e-16	-1.86034	-1.38974
57316119	chr16:57316119:G:C	7.30883e-16	-1.76203	-1.47622
57316189	chr16:57316189:G:C	4.29102e-15	-4.77919e-10	-1.46822
57317062	chr16:57317062:T:C	9.20494e-16	-1.64282	-1.36478
57317181	chr16:57317181:G:A	7.2997e-16	-1.78824	-1.45126
57317308	chr16:57317308:G:A	3.51383e-15	-1.66804	-8.47093e-10
57317491	chr16:57317491:T:A	2.72414e-15	-0.528681	-1.39392
57317659	chr16:57317659:T:C	3.9691e-15	-1.54621	-8.47093e-10
57317673	chr16:57317673:G:C	1.51228e-15	-1.10285	-1.40828
57317683	chr16:57317683:A:T	2.62592e-15	-1.95932	-8.47093e-10
57317753	chr16:57317753:G:A	8.28819e-15	-4.77919e-10	-0.809917
57317860	chr16:57317860:C:T	2.83898e-15	-0.507436	-1.37387
57318212	chr16:57318212:A:G	1.76419e-15	-1.99708	-0.359971
57318370	chr16:57318370:A:C	1.17793e-14	-4.77919e-10	-0.458402
57318421	chr16:57318421:G:A	2.53646e-15	-1.99398	-8.47093e-10
57318769	chr16:57318769:T:C	2.28282e-14	0.203249	-8.47093e-10
57318833	chr16:57318833:G:A	4.51059e-15	-4.77919e-10	-1.41832
57318877	chr16:57318877:C:T	4.35788e-15	-4.77919e-10	-1.45276
57318999	chr16:57318999:C:T	3.34011e-15	-1.71875	-8.47093e-10
57319144	chr16:57319144:C:T	3.9692e-15	-1.81882	0.272634
57319232	chr16:57319232:A:G	4.9415e-15	-4.77919e-10	-1.32708
57319233	chr16:57319233:T:C	4.31869e-15	-4.77919e-10	-1.4618
57319396	chr16:57319396:A:G	7.68376e-15	-4.77919e-10	-0.88564
57319706	chr16:57319706:T:C	5.25303e-15	-4.77919e-10	-1.26594
57319853	chr16:57319853:T:C	1.57763e-15	-1.67708	-0.791746
57319874	chr16:57319874:G:A	5.08511e-15	-4.77919e-10	-1.29843
57319891	chr16:57319891:A:G	5.0723e-15	-4.77919e-10	-1.30095
57319904	chr16:57319904:T:C	5.32989e-15	-4.77919e-10	-1.25142
57319976	chr16:57319976:T:C	8.20286e-16	-1.65011	-1.47274
57320022	chr16:57320022:G:A	3.2343e-15	-0.689247	-1.06169
57320212	chr16:57320212:G:C	4.33919e-15	-4.77919e-10	-1.45706
57320354	chr16:57320354:A:G	4.44691e-15	-4.77919e-10	-1.43254
57320578	chr16:57320578:T:C	1.45026e-15	-1.52594	-1.02707
57320743	chr16:57320743:A:G	4.26223e-15	-4.77919e-10	-1.47496
57320849	chr16:57320849:C:T	6.92347e-15	-4.77919e-10	-0.989832
57321063	chr16:57321063:T:C	5.05928e-15	-4.77919e-10	-1.30352
57321170	chr16:57321170:C:T	5.64831e-15	-4.77919e-10	-1.19339
57321210	chr16:57321210:A:G	2.73503e-15	-1.74231	-0.176295
57321518	chr16:57321518:C:T	1.5685e-15	-1.69658	-0.778054
57321562	chr16:57321562:G:T	1.39301e-14	-4.77919e-10	-0.290696
57321648	chr16:57321648:G:A	1.66893e-15	-1.66822	-0.744349
57321663	chr16:57321663:A:G	5.32302e-15	-4.77919e-10	-1.25271
57321978	chr16:57321978:A:T	8.34708e-15	-4.77919e-10	-0.802836
57322142	chr16:57322142:A:AAT	1.63112e-15	-1.72284	-0.712646
57322438	chr16:57322438:A:G	3.74249e-15	-1.605	-8.47093e-10
57322515	chr16:57322515:A:G	2.19232e-15	-1.49759	-0.642195
57322951	chr16:57322951:T:A	5.63337e-15	-4.77919e-10	-1.19604
57323150	chr16:57323150:TAAATAAATAAAC:T	4.6559e-15	-4.77919e-10	-1.38661
57323853	chr16:57323853:C:T	4.48308e-15	-4.77919e-10	-1.42444
57324255	chr16:57324255:T:C	4.31001e-15	-4.77919e-10	-1.46381
57324643	chr16:57324643:G:A	2.84596e-15	-1.74487	-0.133982
57324648	chr16:57324648:G:A	1.81039e-15	-1.62707	-0.704131
57324801	chr16:57324801:C:T	6.85293e-15	-4.77919e-10	-1.00007
57325381	chr16:57325381:A:G	1.41104e-14	-4.77919e-10	-0.277834
57325525	chr16:57325525:T:C	4.48967e-15	-4.77919e-10	-1.42297
57325709	chr16:57325709:A:G	5.25078e-15	-4.77919e-10	-1.26637
57325934	chr16:57325934:C:T	4.4633e-15	-4.77919e-10	-1.42886
57325935	chr16:57325935:G:A	4.27751e-15	-4.77919e-10	-1.47138
57326416	chr16:57326416:C:T	4.53573e-15	-4.77919e-10	-1.41276
57326653	chr16:57326653:C:T	4.35645e-15	-4.77919e-10	-1.45309
57326673	chr16:57326673:G:A	4.47316e-15	-4.77919e-10	-1.42665
57326781	chr16:57326781:C:A	6.8889e-15	-4.77919e-10	-0.994837
57326895	chr16:57326895:G:A	1.52134e-14	-4.77919e-10	-0.20257
57326932	chr16:57326932:A:G	5.32576e-15	-4.77919e-10	-1.25219
57326963	chr16:57326963:A:G	8.29773e-15	-4.77919e-10	-0.808767
57327171	chr16:57327171:A:G	4.87422e-15	-4.77919e-10	-1.34079
57327434	chr16:57327434:C:A	2.09015e-15	-1.6796	-0.507913
57327552	chr16:57327552:A:G	5.33745e-15	-4.77919e-10	-1.25
57328023	chr16:57328023:C:T	4.36861e-15	-4.77919e-10	-1.4503
57328198	chr16:57328198:C:T	2.05903e-15	-1.52496	-0.677554
57328216	chr16:57328216:T:C	5.19391e-15	-4.77919e-10	-1.27726
57328334	chr16:57328334:G:A	4.4743e-15	-4.77919e-10	-1.4264
57328366	chr16:57328366:C:T	5.33849e-15	-4.77919e-10	-1.24981
57328570	chr16:57328570:G:A	8.1044e-15	-4.77919e-10	-0.832342
57329084	chr16:57329084:T:C	4.04144e-15	-1.52815	-8.47093e-10
57329154	chr16:57329154:G:A	2.16396e-15	-1.23932	-0.913494
57329544	chr16:57329544:T:C	7.33728e-16	-1.75857	-1.4758
57329981	chr16:57329981:C:T	8.59254e-16	-1.7439	-1.33254
57330033	chr16:57330033:G:A	7.35212e-15	-4.77919e-10	-0.92976
57330254	chr16:57330254:G:A	7.95298e-15	-4.77919e-10	-0.851201
57330571	chr16:57330571:G:A	7.99086e-15	-4.77919e-10	-0.84645
57330860	chr16:57330860:A:G	7.0725e-15	-4.77919e-10	-0.968534
57331042	chr16:57331042:G:C	8.39635e-15	-4.77919e-10	-0.796952
57331059	chr16:57331059:T:C	4.39675e-15	-4.77919e-10	-1.44388
57331305	chr16:57331305:T:C	5.65744e-15	-1.19178	-8.47093e-10
57331326	chr16:57331326:A:C	7.52629e-15	-4.77919e-10	-0.906347
57331527	chr16:57331527:A:G	1.25158e-14	-4.77919e-10	-0.397754
57331623	chr16:57331623:A:G	7.08189e-15	-4.77919e-10	-0.967208
57332751	chr16:57332751:T:C	4.25685e-15	-4.77919e-10	-1.47622
57332971	chr16:57332971:T:C	8.09456e-15	-4.77919e-10	-0.833557
57333366	chr16:57333366:G:A	5.55352e-15	-4.77919e-10	-1.21032
57334010	chr16:57334010:CT:C	2.96013e-15	-1.83951	-8.47093e-10
57334250	chr16:57334250:C:T	4.3828e-15	-4.77919e-10	-1.44706
57334540	chr16:57334540:C:T	6.1711e-15	-4.77919e-10	-1.10487
57334597	chr16:57334597:CT:C	7.84825e-15	-4.77919e-10	-0.864458
57334649	chr16:57334649:G:A	6.3811e-15	-4.77919e-10	-1.07141
57334912	chr16:57334912:T:C	1.15804e-15	-1.67331	-1.10471
57335149	chr16:57335149:G:A	1.38387e-15	-1.91831	-0.681552
57335221	chr16:57335221:A:G	4.8753e-15	-4.77919e-10	-1.34057
57335456	chr16:57335456:C:A	5.32576e-15	-4.77919e-10	-1.25219
57335932	chr16:57335932:C:T	6.11647e-15	-4.77919e-10	-1.11376
57336187	chr16:57336187:C:T	2.52188e-15	-1.99975	-8.47093e-10
57336300	chr16:57336300:G:A	3.77559e-15	-1.59619	-8.47093e-10
57336414	chr16:57336414:C:T	1.63224e-15	-1.92922	-0.505572
57336620	chr16:57336620:T:A	6.19325e-15	-4.77919e-10	-1.10129
57336639	chr16:57336639:C:T	1.41942e-15	-1.61644	-0.958057
57336687	chr16:57336687:C:T	5.30606e-15	-4.77919e-10	-1.2559
57336797	chr16:57336797:C:T	2.52406e-15	-1.99888	-8.47093e-10
57336819	chr16:57336819:G:A	4.9356e-15	-4.77919e-10	-1.32827
57336858	chr16:57336858:C:T	4.41302e-15	-4.77919e-10	-1.44019
57337052	chr16:57337052:G:A	4.43023e-15	-4.77919e-10	-1.4363
57337136	chr16:57337136:T:C	4.54301e-15	-4.77919e-10	-1.41116
57337213	chr16:57337213:A:G	8.11686e-16	-1.68151	-1.45188
57337420	chr16:57337420:G:A	2.67732e-15	-1.93993	-8.47093e-10
57337623	chr16:57337623:C:T	8.93552e-15	-0.734714	-8.47093e-10
57337644	chr16:57337644:T:C	4.40671e-15	-4.77919e-10	-1.44162
57338398	chr16:57338398:C:A	6.14496e-15	-4.77919e-10	-1.10912
57338430	chr16:57338430:C:T	4.37073e-15	-1.44982	-8.47093e-10
57338616	chr16:57338616:T:C	1.0936e-15	-1.98972	-0.845549
57338788	chr16:57338788:A:C	6.14995e-15	-4.77919e-10	-1.1083
57339078	chr16:57339078:C:T	8.37842e-16	-1.65016	-1.45152
57340206	chr16:57340206:C:T	4.31326e-15	-4.77919e-10	-1.46305
57340506	chr16:57340506:C:T	8.99888e-16	-1.97024	-1.05999
57340528	chr16:57340528:C:T	2.81127e-15	-1.89111	-8.47093e-10
57340798	chr16:57340798:C:T	1.56868e-15	-1.63919	-0.83532
57340844	chr16:57340844:T:G	4.25838e-15	-4.77919e-10	-1.47586
57341020	chr16:57341020:T:C	8.37837e-16	-1.86658	-1.2351
57341052	chr16:57341052:T:C	8.13774e-16	-1.86731	-1.26351
57341709	chr16:57341709:G:A	4.26201e-15	-1.47501	-8.47093e-10
57341722	chr16:57341722:T:C	1.00296e-14	-0.619207	-8.47093e-10
57342178	chr16:57342178:A:C	4.26628e-15	-4.77919e-10	-1.47401
57342459	chr16:57342459:C:T	1.23614e-15	-1.68771	-1.02504
57342609	chr16:57342609:C:T	4.30291e-15	-4.77919e-10	-1.46546
57342669	chr16:57342669:C:A	9.07602e-16	-1.59821	-1.42348
57342735	chr16:57342735:G:A	5.54763e-15	-4.77919e-10	-1.21138
57342764	chr16:57342764:A:G	2.27015e-14	0.197682	-8.47093e-10
57342821	chr16:57342821:T:C	4.41086e-15	-4.77919e-10	-1.44068
57342886	chr16:57342886:G:A	2.62129e-15	-1.96108	-8.47093e-10
57343341	chr16:57343341:G:A	6.8463e-15	-4.77919e-10	-1.00104
57343634	chr16:57343634:C:T	4.85626e-15	-4.77919e-10	-1.34448
57343649	chr16:57343649:C:G	8.67871e-16	-1.99113	-1.07533
57343734	chr16:57343734:G:A	4.315e-15	-4.77919e-10	-1.46265
57343808	chr16:57343808:G:A	1.19007e-15	-1.68308	-1.06766
57344416	chr16:57344416:G:A	1.57741e-15	-1.57231	-0.896651
57344784	chr16:57344784:G:C	4.73202e-15	-4.77919e-10	-1.3704
57344892	chr16:57344892:G:A	1.1251e-15	-1.93238	-0.874499
57345465	chr16:57345465:A:G	1.18762e-15	-1.65192	-1.10088
57345946	chr16:57345946:A:G	1.35279e-13	-4.77919e-10	1.98259
57346502	chr16:57346502:G:A	1.55824e-15	-1.57572	-0.905473
57346615	chr16:57346615:A:G	9.46451e-15	-0.6772	-8.47093e-10
57346805	chr16:57346805:AAATAAATG:A	1.08394e-15	-1.93318	-0.91096
57347044	chr16:57347044:A:G	3.22093e-15	-0.797275	-0.957804
57347371	chr16:57347371:G:A	3.29862e-14	-4.77919e-10	0.571342
57347690	chr16:57347690:A:G	4.32646e-15	-4.77919e-10	-1.46
57347697	chr16:57347697:A:G	4.91578e-15	-1.3323	-8.47093e-10
57348031	chr16:57348031:T:C	1.13755e-15	-1.67537	-1.12051
57348257	chr16:57348257:T:C	1.59022e-15	-1.57248	-0.888393
57348336	chr16:57348336:G:A	7.41731e-16	-1.74798	-1.47554
57348513	chr16:57348513:C:T	1.11069e-15	-1.38376	-1.43601
57348684	chr16:57348684:A:G	1.46497e-15	-1.59951	-0.943408
57348990	chr16:57348990:T:C	4.45409e-15	-4.77919e-10	-1.43092
57349494	chr16:57349494:T:C	4.17109e-15	-0.671469	-0.825101
57349996	chr16:57349996:A:G	3.69373e-15	-1.61811	-8.47093e-10
57350100	chr16:57350100:G:T	7.35276e-15	-4.77919e-10	-0.929673
57350214	chr16:57350214:A:G	8.82186e-16	-1.98623	-1.06387
57350322	chr16:57350322:A:G	1.32789e-14	-0.338572	-8.47093e-10
57350344	chr16:57350344:T:G	8.19815e-16	-1.67635	-1.44707
57350527	chr16:57350527:A:G	4.30367e-15	-4.77919e-10	-1.46528
57350756	chr16:57350756:G:A	1.23513e-14	-0.410989	-8.47093e-10
57350853	chr16:57350853:T:C	7.90892e-16	-1.75366	-1.40568
57351096	chr16:57351096:C:T	7.68404e-16	-1.74625	-1.44194
57351114	chr16:57351114:A:G	8.22861e-16	-1.66909	-1.45063
57351180	chr16:57351180:TA:T	4.29577e-15	-4.77919e-10	-1.46712
57351257	chr16:57351257:C:T	6.09533e-16	-1.98562	-1.43419
57351423	chr16:57351423:G:A	8.64349e-16	-1.63103	-1.4395
57351513	chr16:57351513:T:C	7.86751e-16	-1.73831	-1.42628
57351623	chr16:57351623:C:G	4.26104e-15	-4.77919e-10	-1.47523
57351933	chr16:57351933:T:A	8.76549e-16	-1.65913	-1.39738
57352024	chr16:57352024:G:A	1.29646e-14	-0.362525	-8.47093e-10
57352142	chr16:57352142:A:C	4.5551e-15	-1.4085	-8.47093e-10
57352274	chr16:57352274:A:G	8.02965e-16	-1.67943	-1.46476
57352447	chr16:57352447:AAAG:A	6.16367e-16	-1.93243	-1.47623
57352591	chr16:57352591:T:C	4.97016e-15	-4.77919e-10	-1.3213
57352952	chr16:57352952:G:A	4.44906e-15	-4.77919e-10	-1.43206
57352954	chr16:57352954:G:A	4.38251e-15	-4.77919e-10	-1.44713
57353294	chr16:57353294:A:T	6.64556e-15	-4.77919e-10	-1.0308
57353341	chr16:57353341:CTA:C	4.26598e-15	-4.77919e-10	-1.47408
57353898	chr16:57353898:G:A	4.27154e-15	-4.77919e-10	-1.47277
57354106	chr16:57354106:A:G	1.64646e-15	-1.8617	-0.564422
57354203	chr16:57354203:G:A	7.27861e-15	-0.377173	-0.562636
57354552	chr16:57354552:C:CTG	3.02107e-15	-1.97283	0.15369
57354620	chr16:57354620:T:A	1.46889e-15	-1.7697	-0.770542
57354678	chr16:57354678:T:A	1.26592e-15	-1.85773	-0.831214
57354974	chr16:57354974:A:T	4.26645e-15	-4.77919e-10	-1.47397
57355469	chr16:57355469:G:A	4.18491e-15	-1.49326	-8.47093e-10
57355742	chr16:57355742:A:G	1.54456e-13	-0.347448	2.46261
57355812	chr16:57355812:G:A	9.42426e-15	-4.77919e-10	-0.681461
57355878	chr16:57355878:C:T	1.74338e-15	-1.80553	-0.563387
57355879	chr16:57355879:A:G	1.54071e-14	-0.196376	0.00645816
57355914	chr16:57355914:T:A	3.77058e-15	-0.878188	-0.719332
57356127	chr16:57356127:G:A	4.27833e-15	-4.77919e-10	-1.47119
57356149	chr16:57356149:G:T	1.21444e-15	-1.98632	-0.74415
57356556	chr16:57356556:C:T	2.06481e-14	0.102877	-8.47093e-10
57356566	chr16:57356566:C:G	7.26588e-16	-1.84578	-1.39836
57356609	chr16:57356609:T:C	2.9299e-15	-1.84978	-8.47093e-10
57356684	chr16:57356684:A:G	8.84603e-15	-0.74478	-8.47093e-10
57356779	chr16:57356779:C:T	1.64466e-15	-1.86239	-0.564826
57357022	chr16:57357022:G:A	1.30134e-15	-1.97735	-0.68401
57357042	chr16:57357042:G:T	4.51024e-15	-1.4184	-8.47093e-10
57357302	chr16:57357302:G:T	1.28615e-15	-1.33566	-1.33744
57357358	chr16:57357358:T:A	1.62334e-15	-1.87903	-0.561233
57357479	chr16:57357479:G:A	1.0225e-14	-0.291284	-0.308627
57357548	chr16:57357548:A:G	4.11534e-15	-1.51003	-8.47093e-10
57357592	chr16:57357592:C:A	4.60813e-15	-4.77919e-10	-1.39693
57357836	chr16:57357836:T:C	2.179e-15	-1.75851	-0.38737
57357856	chr16:57357856:A:G	5.18687e-15	0.0997815	-1.3784
57358000	chr16:57358000:T:G	6.01841e-15	-4.77919e-10	-1.12993
57358077	chr16:57358077:A:G	6.95127e-16	-1.81327	-1.47514
57358125	chr16:57358125:C:A	1.37789e-13	-4.77919e-10	2.00098
57358307	chr16:57358307:A:G	4.6327e-15	-4.77919e-10	-1.39161
57358329	chr16:57358329:T:C	8.63752e-15	0.191756	-0.960388
57359094	chr16:57359094:G:A	4.54175e-15	-4.77919e-10	-1.41144
57359309	chr16:57359309:T:C	7.41137e-16	-1.90281	-1.32151
57359373	chr16:57359373:T:C	4.35223e-15	-4.77919e-10	-1.45406
57359375	chr16:57359375:G:A	1.9154e-14	0.493974	-0.46621
57359384	chr16:57359384:T:C	2.66272e-15	-1.9454	-8.47093e-10
57359423	chr16:57359423:C:G	3.29739e-15	-1.73162	-8.47093e-10
57359499	chr16:57359499:G:A	5.25545e-15	-4.77919e-10	-1.26548
57359718	chr16:57359718:C:T	1.19175e-14	0.392103	-0.838846
57360027	chr16:57360027:G:C	9.89536e-15	-4.77919e-10	-0.632683
57360125	chr16:57360125:G:C	1.39219e-14	-0.291285	-8.47093e-10
57360379	chr16:57360379:GC:G	9.80911e-16	-1.64124	-1.30278
57360383	chr16:57360383:AGGGTG:A	9.71931e-16	-1.65044	-1.30278
57360444	chr16:57360444:C:T	4.9723e-15	-4.77919e-10	-1.32087
57360846	chr16:57360846:C:G	1.90449e-14	0.486384	-0.464333
57360950	chr16:57360950:C:T	1.7881e-14	0.719776	-0.760788
57360980	chr16:57360980:C:CCAGGA	8.69526e-16	-1.94627	-1.11828
57361014	chr16:57361014:C:T	1.75608e-14	0.713032	-0.77211
57361130	chr16:57361130:G:A	6.35975e-16	-1.91277	-1.46458
57361302	chr16:57361302:G:A	5.95087e-15	-4.77919e-10	-1.14121
57361576	chr16:57361576:T:C	7.81604e-16	-1.94794	-1.22322
57361752	chr16:57361752:G:A	1.50802e-14	0.209033	-0.420402
57361878	chr16:57361878:A:G	6.60925e-16	-1.88912	-1.44975
57361991	chr16:57361991:A:C	4.54272e-15	-4.77919e-10	-1.41122
57362074	chr16:57362074:G:T	4.59369e-15	-4.77919e-10	-1.40006
57362387	chr16:57362387:G:T	6.71111e-14	-4.77919e-10	1.2816
57362786	chr16:57362786:A:G	4.27288e-15	-0.0444757	-1.42798
57362911	chr16:57362911:G:A	4.54481e-15	-4.77919e-10	-1.41076
57363977	chr16:57363977:G:A	3.9515e-15	-1.55065	-8.47093e-10
57364038	chr16:57364038:C:T	2.05686e-13	3.32062	-0.919022
57365328	chr16:57365328:T:C	6.29162e-15	-1.08553	-8.47093e-10
57365437	chr16:57365437:G:A	3.66676e-15	-0.366816	-1.25862
57365590	chr16:57365590:T:A	6.01425e-16	-1.95696	-1.47625
57365774	chr16:57365774:C:G	1.46264e-14	-0.24192	-8.47093e-10
57366471	chr16:57366471:C:T	5.08244e-15	-4.77919e-10	-1.29896
57366723	chr16:57366723:C:T	5.69001e-15	-4.77919e-10	-1.18604
57366963	chr16:57366963:T:C	1.0679e-15	-1.55902	-1.30004
57367181	chr16:57367181:A:ACAG	2.52192e-15	-1.99973	-8.47093e-10
57367397	chr16:57367397:T:C	5.19085e-15	-1.27785	-8.47093e-10
57367882	chr16:57367882:C:T	1.83803e-14	-4.77919e-10	-0.0134675
57368307	chr16:57368307:G:A	9.83243e-15	-4.77919e-10	-0.639062
57368569	chr16:57368569:A:G	4.36818e-15	-0.511287	-0.939114
57368620	chr16:57368620:G:A	4.64681e-15	-4.77919e-10	-1.38857
57368699	chr16:57368699:A:C	4.57661e-15	-4.77919e-10	-1.40379
57368795	chr16:57368795:GAATAA:G	3.83471e-15	-0.415393	-1.16526
57369468	chr16:57369468:C:T	4.50701e-15	-4.77919e-10	-1.41911
57369588	chr16:57369588:G:A	1.1922e-14	0.951751	-1.39811
57370138	chr16:57370138:G:A	2.54024e-15	-1.99249	-8.47093e-10
57370281	chr16:57370281:C:T	4.82088e-15	-4.77919e-10	-1.35179
57370544	chr16:57370544:A:G	9.02309e-15	-4.77919e-10	-0.724962
57370742	chr16:57370742:C:T	7.97323e-16	-1.97915	-1.1721
57370858	chr16:57370858:C:T	9.18688e-14	1.30567	0.289943
57370938	chr16:57370938:C:T	7.61522e-16	-1.88426	-1.31293
57371847	chr16:57371847:T:C	2.5208e-15	-2.00017	-8.47093e-10
57371884	chr16:57371884:C:T	2.94044e-15	-1.84619	-8.47093e-10
57372750	chr16:57372750:C:T	4.25905e-15	-4.77919e-10	-1.4757
57372780	chr16:57372780:A:G	4.59585e-15	-4.77919e-10	-1.3996
57372962	chr16:57372962:C:T	4.77627e-15	-4.77919e-10	-1.36109
57373215	chr16:57373215:C:T	7.98227e-15	-0.847525	-8.47093e-10
57373318	chr16:57373318:A:T	4.38754e-14	0.856605	-8.47093e-10
57373757	chr16:57373757:G:T	3.95021e-15	-1.55098	-8.47093e-10
57373883	chr16:57373883:C:T	4.80085e-15	-4.77919e-10	-1.35596
57373899	chr16:57373899:A:G	3.2196e-15	-0.514959	-1.24053
57374483	chr16:57374483:A:G	1.47667e-14	-4.77919e-10	-0.232374
57374749	chr16:57374749:G:A	1.03405e-15	-1.61549	-1.27577
57374864	chr16:57374864:G:A	1.35537e-14	-4.77919e-10	-0.318092
57374866	chr16:57374866:C:T	1.29344e-15	-1.21663	-1.45082
57374952	chr16:57374952:C:T	9.32943e-15	-0.691574	-8.47093e-10
57374992	chr16:57374992:T:C	1.04664e-15	-1.41629	-1.46287
57375089	chr16:57375089:G:A	4.65396e-15	-4.77919e-10	-1.38703
57375358	chr16:57375358:A:C	1.20828e-14	-1.84726	1.4143
57375432	chr16:57375432:G:T	7.20119e-15	-0.950503	-8.47093e-10
57376022	chr16:57376022:T:G	2.02119e-15	-1.66017	-0.560887
57376073	chr16:57376073:G:A	6.23414e-15	-4.77919e-10	-1.09471
57376170	chr16:57376170:C:T	3.78247e-15	-1.76722	0.172849
57376734	chr16:57376734:G:C	4.62507e-15	-4.77919e-10	-1.39326
57377086	chr16:57377086:G:A	4.53458e-14	0.88957	-8.47093e-10
57377146	chr16:57377146:C:T	6.72692e-15	-4.77919e-10	-1.01863
57378079	chr16:57378079:C:A	3.23369e-14	-4.77919e-10	0.551462
57378288	chr16:57378288:A:G	2.05014e-14	-1.81882	1.91456
57378890	chr16:57378890:C:G	1.12143e-15	-1.36889	-1.44125
57379053	chr16:57379053:A:C	6.59439e-15	-0.947714	-0.0908154
57379218	chr16:57379218:C:T	2.75212e-15	-1.88581	-0.0265673
57379229	chr16:57379229:G:A	8.57769e-16	-1.80304	-1.27513
57379240	chr16:57379240:C:T	2.88464e-15	-1.86535	-8.47093e-10
57379241	chr16:57379241:G:A	2.29605e-13	-4.77919e-10	2.51161
57379275	chr16:57379275:G:A	9.66504e-15	-0.656233	-8.47093e-10
57380016	chr16:57380016:A:G	2.02151e-14	-4.77919e-10	0.0816805
57380375	chr16:57380375:C:T	7.32097e-16	-1.96775	-1.26884
57380667	chr16:57380667:G:A	2.64207e-15	-1.95318	-8.47093e-10
57380676	chr16:57380676:G:A	2.93111e-13	-4.77919e-10	2.7558
57380711	chr16:57380711:A:G	1.4912e-15	-1.82204	-0.703126
57381313	chr16:57381313:C:T	8.83047e-16	-1.61508	-1.43404
57381530	chr16:57381530:C:G	3.36738e-14	-4.77919e-10	0.591971
57381617	chr16:57381617:T:G	9.76815e-15	-4.77919e-10	-0.645621
57381853	chr16:57381853:T:A	6.06876e-15	-4.77919e-10	-1.12159
57381895	chr16:57381895:A:T	3.38573e-14	-4.77919e-10	0.597405
57381898	chr16:57381898:C:T	4.31792e-15	-1.46197	-8.47093e-10
57381912	chr16:57381912:A:G	5.30699e-15	-4.77919e-10	-1.25572
57382093	chr16:57382093:G:A	2.75731e-14	-4.77919e-10	0.392093
57382414	chr16:57382414:C:T	8.06785e-15	-4.77919e-10	-0.836861
57382957	chr16:57382957:A:G	6.2062e-15	-4.77919e-10	-1.0992
57383187	chr16:57383187:T:C	9.3753e-15	-4.77919e-10	-0.68667
57383918	chr16:57383918:G:C	1.60532e-14	-4.77919e-10	-0.148837
57383956	chr16:57383956:C:G	9.55997e-15	-4.77919e-10	-0.667164
57383967	chr16:57383967:A:G	9.46971e-15	-4.77919e-10	-0.676651
57384055	chr16:57384055:G:GGGA	2.6408e-14	-4.77919e-10	0.348917
57384186	chr16:57384186:C:T	4.86986e-14	-4.77919e-10	0.960901
57384211	chr16:57384211:C:T	1.54733e-14	-0.422778	0.237147
57384276	chr16:57384276:C:T	1.24261e-14	-4.77919e-10	-0.404952
57384641	chr16:57384641:C:A	1.07734e-14	-4.77919e-10	-0.547669
57384770	chr16:57384770:C:T	1.83108e-15	-1.67464	-0.645207
57384813	chr16:57384813:C:T	4.27857e-15	-0.662171	-0.808959
57385075	chr16:57385075:G:A	6.62411e-15	0.186464	-1.2205
57385453	chr16:57385453:C:G	1.79441e-14	-0.0374898	-8.47093e-10
57385517	chr16:57385517:T:C	7.78918e-15	-4.77919e-10	-0.872013
57385624	chr16:57385624:G:A	1.0518e-15	-1.40031	-1.47394
57386420	chr16:57386420:G:C	6.87833e-15	-0.996373	-8.47093e-10
57386934	chr16:57386934:A:G	1.47345e-15	-1.99959	-0.537557
57387107	chr16:57387107:G:A	1.27625e-15	-1.78437	-0.89645
57387187	chr16:57387187:C:T	1.11541e-15	-1.40821	-1.40732
57387353	chr16:57387353:C:G	4.27924e-15	-4.77919e-10	-1.47097
57387691	chr16:57387691:T:C	1.06054e-15	-1.49487	-1.3711
57388203	chr16:57388203:G:A	2.76109e-15	-1.90912	-8.47093e-10
57388280	chr16:57388280:G:A	8.7138e-15	-4.77919e-10	-0.759841
57388847	chr16:57388847:T:C	7.70682e-15	-4.77919e-10	-0.882643
57389527	chr16:57389527:G:A	9.92721e-15	-0.629469	-8.47093e-10
57389547	chr16:57389547:C:T	8.88282e-16	-1.89766	-1.14556
57389631	chr16:57389631:C:T	2.57647e-14	-4.77919e-10	0.324258
57389946	chr16:57389946:C:T	2.96116e-15	-0.965915	-0.873255
57390013	chr16:57390013:C:T	6.97444e-15	-4.77919e-10	-0.982497
57390504	chr16:57390504:C:T	5.55663e-15	-4.77919e-10	-1.20976
57390521	chr16:57390521:AATTG:A	2.0433e-15	-0.916226	-1.29396
57390551	chr16:57390551:C:A	6.31755e-15	-4.77919e-10	-1.08142
57391291	chr16:57391291:A:G	1.34785e-14	-0.32365	-8.47093e-10
57391872	chr16:57391872:G:T	5.4473e-15	-1.22963	-8.47093e-10
57391913	chr16:57391913:C:T	6.75758e-15	-1.01408	-8.47093e-10
57391944	chr16:57391944:G:A	1.12259e-15	-1.60462	-1.20449
57392342	chr16:57392342:T:C	1.29472e-15	-1.89932	-0.767132
57392482	chr16:57392482:G:A	1.51079e-15	-1.86109	-0.65103
57392882	chr16:57392882:C:T	2.7021e-14	-4.77919e-10	0.371865
57392902	chr16:57392902:C:T	4.27751e-14	-4.77919e-10	0.831207
57393024	chr16:57393024:C:T	3.88267e-15	-0.156112	-1.41211
57393157	chr16:57393157:C:T	1.3608e-15	-1.60757	-1.0091
57393318	chr16:57393318:G:C	1.16392e-15	-1.92367	-0.849288
57393572	chr16:57393572:C:T	1.47231e-15	-1.21822	-1.3197
57393617	chr16:57393617:G:A	2.58601e-14	-4.77919e-10	0.327952
57394953	chr16:57394953:A:G	3.53889e-15	-0.615617	-1.04532
57395387	chr16:57395387:G:A	4.18126e-15	-0.622273	-0.871863
57395472	chr16:57395472:C:T	2.20235e-15	-0.939954	-1.19527
57395473	chr16:57395473:G:A	4.625e-15	-4.77919e-10	-1.39327
57395547	chr16:57395547:A:G	5.06522e-14	1.00023	-8.47093e-10
57395783	chr16:57395783:T:C	5.02224e-14	0.991713	-8.47093e-10
57395803	chr16:57395803:C:T	2.67612e-15	-1.94038	-8.47093e-10
57395804	chr16:57395804:G:A	4.94872e-14	0.976966	-8.47093e-10
57395828	chr16:57395828:G:A	2.52047e-15	-2.0003	-8.47093e-10
57395867	chr16:57395867:T:C	1.40598e-15	-1.23936	-1.34465
57395905	chr16:57395905:G:A	6.85599e-16	-1.85383	-1.44838
57396185	chr16:57396185:A:G	5.219e-14	1.03014	-8.47093e-10
57396229	chr16:57396229:G:A	4.28092e-15	-4.77919e-10	-1.47058
57396230	chr16:57396230:C:T	6.02769e-15	-4.77919e-10	-1.12838
57396324	chr16:57396324:T:C	5.20988e-15	-4.77919e-10	-1.27419
57396645	chr16:57396645:A:G	1.55172e-15	-1.98222	-0.503166
57396782	chr16:57396782:ACT:A	1.39394e-15	-1.58437	-1.00824
57396808	chr16:57396808:G:A	1.47146e-15	-1.19531	-1.34319
57397022	chr16:57397022:T:G	5.86575e-16	-1.98225	-1.47595
57397170	chr16:57397170:A:G	1.52316e-14	-4.77919e-10	-0.201378
57397235	chr16:57397235:G:A	2.53421e-14	-4.77919e-10	0.30772
57397312	chr16:57397312:C:T	2.66568e-14	-4.77919e-10	0.358296
57397580	chr16:57397580:A:G	2.01929e-15	-1.87915	-0.342848
57397945	chr16:57397945:T:G	1.44115e-15	-1.85682	-0.702483
57398071	chr16:57398071:T:C	5.22468e-15	-1.27135	-8.47093e-10
57398245	chr16:57398245:C:T	1.13479e-15	-1.91179	-0.886511
57398256	chr16:57398256:A:G	4.35629e-15	-4.77919e-10	-1.45313
57398765	chr16:57398765:T:G	3.30994e-15	-0.902659	-0.82516
57398841	chr16:57398841:A:C	1.47655e-15	-1.11242	-1.42262
57398891	chr16:57398891:A:G	1.38856e-12	-4.77919e-10	4.31127
57398911	chr16:57398911:A:C	2.12854e-15	-0.930199	-1.23911
57398977	chr16:57398977:G:A	3.68845e-14	-4.77919e-10	0.683043
57399429	chr16:57399429:T:C	3.15519e-15	-0.932405	-0.843294
57399486	chr16:57399486:TGTCGCCCAGGCTGGAGTGCAAA:T	6.9739e-15	-4.77919e-10	-0.982574
57399659	chr16:57399659:A:C	5.89821e-14	1.15249	-8.47093e-10
57399978	chr16:57399978:C:A	5.466e-15	-4.77919e-10	-1.2262
57400174	chr16:57400174:G:A	1.70866e-15	-0.94425	-1.44479
57400175	chr16:57400175:C:T	4.37479e-15	-4.77919e-10	-1.44889
57400215	chr16:57400215:T:C	5.6063e-14	1.10173	-8.47093e-10
57400504	chr16:57400504:A:G	5.95865e-14	1.16268	-8.47093e-10
57400865	chr16:57400865:A:T	6.56493e-15	-1.04301	-8.47093e-10
57402240	chr16:57402240:ATTGTG:A	1.5451e-14	-4.77919e-10	-0.187076
57402241	chr16:57402241:T:C	1.12299e-15	-1.92031	-0.888447
57402308	chr16:57402308:G:T	3.51513e-14	-4.77919e-10	0.634914
57402675	chr16:57402675:T:C	1.01764e-15	-1.89346	-1.0138
57402976	chr16:57402976:A:C	1.13006e-14	-0.499891	-8.47093e-10
57403923	chr16:57403923:C:T	1.04478e-15	-1.48281	-1.39813
57403939	chr16:57403939:G:A	4.29282e-15	-4.77919e-10	-1.4678
57403978	chr16:57403978:A:T	1.60501e-15	-1.99979	-0.451823
57404232	chr16:57404232:C:T	4.35043e-15	-4.77919e-10	-1.45447
57404260	chr16:57404260:C:T	1.17225e-14	-0.463241	-8.47093e-10
57404435	chr16:57404435:G:A	1.80993e-15	-0.923886	-1.40757
57404821	chr16:57404821:C:T	1.39621e-15	-1.58275	-1.00824
57404950	chr16:57404950:G:A	4.53486e-15	-4.77919e-10	-1.41295
57404959	chr16:57404959:T:C	2.94895e-14	-4.77919e-10	0.459284
57405128	chr16:57405128:A:G	1.76067e-15	-0.952397	-1.40666
57405412	chr16:57405412:G:A	7.66329e-14	-4.77919e-10	1.41428
57405676	chr16:57405676:G:A	9.73737e-16	-1.99879	-0.952574
57405729	chr16:57405729:A:G	1.39559e-14	-4.77919e-10	-0.288845
57405846	chr16:57405846:A:T	6.59604e-16	-1.97651	-1.36435
57405907	chr16:57405907:T:C	4.35922e-15	-4.77919e-10	-1.45246
57405921	chr16:57405921:A:G	3.06503e-14	-4.77919e-10	0.497895
57406020	chr16:57406020:C:T	3.5166e-14	0.635333	-8.47093e-10
57406339	chr16:57406339:C:T	2.53438e-15	-1.9948	-8.47093e-10
57406378	chr16:57406378:A:G	5.76945e-15	-4.77919e-10	-1.17217
57406683	chr16:57406683:G:A	4.77631e-15	-1.47507	0.113992
57406909	chr16:57406909:A:G	1.1187e-15	-1.59222	-1.22036
57406984	chr16:57406984:T:C	1.06325e-14	0.796353	-1.35719
57407197	chr16:57407197:T:C	2.535e-15	-1.99455	-8.47093e-10
57407495	chr16:57407495:C:A	3.55205e-14	0.645361	-8.47093e-10
57407652	chr16:57407652:C:T	2.06544e-15	-1.69032	-0.50909
57407688	chr16:57407688:C:A	1.41314e-15	-1.62729	-0.951647
57408025	chr16:57408025:C:T	5.39934e-15	-1.23847	-8.47093e-10
57408279	chr16:57408279:T:C	1.62365e-15	-1.96361	-0.47646
57408513	chr16:57408513:G:T	2.85276e-14	-4.77919e-10	0.426124
57408716	chr16:57408716:A:G	3.04874e-14	-4.77919e-10	0.492566
57408782	chr16:57408782:G:A	5.10117e-15	-4.77919e-10	-1.29528
57408921	chr16:57408921:G:A	1.10099e-15	-1.59179	-1.23674
57408942	chr16:57408942:T:G	1.15935e-15	-1.5861	-1.19079
57409056	chr16:57409056:G:A	1.39899e-15	-1.96097	-0.628027
57409259	chr16:57409259:G:A	7.03061e-16	-1.967	-1.31006
57409285	chr16:57409285:C:T	1.46871e-15	-1.59289	-0.947476
57409771	chr16:57409771:C:T	2.92767e-15	-1.85054	-8.47093e-10
57410006	chr16:57410006:G:A	1.45953e-15	-1.96027	-0.586357
57410484	chr16:57410484:T:C	1.11559e-14	0.0716326	-0.584413
57410664	chr16:57410664:T:G	2.57208e-15	-1.2449	-0.735137
57410797	chr16:57410797:C:T	1.10826e-15	-1.57036	-1.2516
57410859	chr16:57410859:A:G	7.85758e-16	-1.87246	-1.29339
57411283	chr16:57411283:C:T	1.03461e-14	-4.77919e-10	-0.588144
57411342	chr16:57411342:C:T	1.93713e-14	0.18407	-0.145025
57411464	chr16:57411464:T:C	1.13001e-14	0.0691735	-0.569108
57411628	chr16:57411628:G:A	4.3627e-15	-4.77919e-10	-1.45166
57411986	chr16:57411986:G:C	2.86094e-14	-4.77919e-10	0.428988
57412095	chr16:57412095:C:T	5.08229e-15	0.0379653	-1.33695
57412312	chr16:57412312:T:C	7.16558e-15	-4.77919e-10	-0.95546
57412429	chr16:57412429:C:T	6.90639e-14	-4.77919e-10	1.31028
57412466	chr16:57412466:C:T	4.05164e-15	-1.52563	-8.47093e-10
57412727	chr16:57412727:C:T	2.55519e-15	-1.98662	-8.47093e-10
57412897	chr16:57412897:C:T	6.96274e-16	-1.81393	-1.47283
57413172	chr16:57413172:G:A	4.3627e-15	-4.77919e-10	-1.45166
57413947	chr16:57413947:G:T	5.40631e-14	-4.77919e-10	1.0654
57414039	chr16:57414039:G:A	4.18107e-14	0.808403	-8.47093e-10
57414449	chr16:57414449:T:C	2.54997e-15	-1.98867	-8.47093e-10
57414567	chr16:57414567:C:T	2.18747e-14	-4.77919e-10	0.160584
57415094	chr16:57415094:T:C	2.71025e-14	-4.77919e-10	0.374877
57415743	chr16:57415743:G:A	1.49067e-14	-4.77919e-10	-0.222938
57415775	chr16:57415775:G:A	2.57089e-15	-1.98049	-8.47093e-10
57416516	chr16:57416516:G:A	4.26486e-15	-4.77919e-10	-1.47434
57416837	chr16:57416837:G:C	4.81727e-15	-4.77919e-10	-1.35254
57416839	chr16:57416839:G:C	4.73043e-15	-4.77919e-10	-1.37073
57417422	chr16:57417422:G:A	6.38915e-16	-1.90297	-1.46977
57417658	chr16:57417658:T:C	1.28005e-14	-4.77919e-10	-0.375261
57417783	chr16:57417783:A:C	7.69458e-13	-4.77919e-10	3.72094
57418059	chr16:57418059:C:T	9.66714e-15	-0.860094	0.204078
57418528	chr16:57418528:T:G	3.0045e-15	-0.349054	-1.47558
57419495	chr16:57419495:C:T	2.82275e-15	-0.440113	-1.44693
57419863	chr16:57419863:T:C	2.65956e-14	-4.77919e-10	0.355997
57419952	chr16:57419952:G:A	1.17559e-14	-4.77919e-10	-0.460397
57419985	chr16:57419985:G:A	7.08457e-16	-1.9998	-1.26961
57420444	chr16:57420444:T:C	7.02564e-16	-1.99562	-1.28215
57420531	chr16:57420531:C:G	6.47296e-16	-1.95033	-1.40937
57420590	chr16:57420590:C:T	1.03293e-14	-4.77919e-10	-0.58976
57421127	chr16:57421127:T:C	4.9911e-15	-4.77919e-10	-1.31709
57422060	chr16:57422060:C:T	2.94258e-15	-1.99913	0.153665
57422786	chr16:57422786:A:G	1.12906e-15	-1.33309	-1.47027
57422859	chr16:57422859:C:T	8.37176e-15	-0.799884	-8.47093e-10
57423560	chr16:57423560:G:A	2.72917e-14	0.381836	-8.47093e-10
57423651	chr16:57423651:A:T	2.20876e-14	-4.77919e-10	0.17027
57424069	chr16:57424069:C:T	7.14794e-15	-0.957925	-8.47093e-10
57424119	chr16:57424119:A:G	4.77757e-15	-4.77919e-10	-1.36082
57424273	chr16:57424273:T:C	1.37468e-14	-4.77919e-10	-0.303941
57424698	chr16:57424698:C:T	2.73972e-15	-0.549708	-1.36719
57424919	chr16:57424919:A:C	4.31212e-15	-1.46332	-8.47093e-10
57425114	chr16:57425114:C:T	1.97493e-15	-0.816955	-1.42726
57425547	chr16:57425547:C:T	7.18746e-16	-1.92725	-1.32775
57425715	chr16:57425715:C:T	7.97929e-15	-4.77919e-10	-0.847899
57426012	chr16:57426012:T:A	3.44291e-15	-0.689619	-0.998812
57426021	chr16:57426021:C:T	2.25627e-15	-0.681043	-1.42999
57426052	chr16:57426052:C:G	6.29909e-15	-4.77919e-10	-1.08434
57426441	chr16:57426441:G:C	6.64696e-16	-1.9511	-1.38208
57426473	chr16:57426473:G:T	4.33792e-15	-4.77919e-10	-1.45735
57426581	chr16:57426581:T:C	7.05165e-16	-1.9364	-1.33767
57426887	chr16:57426887:G:A	2.5828e-15	-0.716738	-1.25914
57427105	chr16:57427105:G:A	9.78784e-16	-1.65989	-1.28631
57427157	chr16:57427157:G:A	9.66908e-16	-1.52733	-1.43107
57427277	chr16:57427277:G:C	1.41923e-14	-4.77919e-10	-0.272052
57427313	chr16:57427313:T:A	5.4107e-15	-0.622763	-0.613607
57428439	chr16:57428439:G:A	4.30348e-15	-4.77919e-10	-1.46533
57428725	chr16:57428725:T:C	4.34243e-15	-4.77919e-10	-1.45632
57429549	chr16:57429549:T:C	1.07364e-15	-1.55768	-1.29601
57429643	chr16:57429643:T:C	2.64979e-15	-1.95027	-8.47093e-10
57429694	chr16:57429694:A:G	1.54138e-15	-1.32617	-1.16591
57429817	chr16:57429817:C:T	3.54704e-15	-1.65863	-8.47093e-10
57430324	chr16:57430324:G:A	1.71013e-15	-0.968861	-1.41932
57430754	chr16:57430754:T:C	2.39223e-14	0.250064	-8.47093e-10
57430841	chr16:57430841:C:T	4.76458e-15	-4.77919e-10	-1.36354
57432011	chr16:57432011:A:G	5.34958e-15	-4.77919e-10	-1.24773
57432262	chr16:57432262:G:A	4.26266e-15	-4.77919e-10	-1.47486
57432627	chr16:57432627:A:G	9.53296e-16	-1.88292	-1.08966
57432637	chr16:57432637:C:T	8.05034e-16	-1.86365	-1.27796
57432690	chr16:57432690:C:A	3.35098e-15	-1.79901	0.0835199
57432970	chr16:57432970:C:A	9.09981e-15	-4.77919e-10	-0.716495
57433105	chr16:57433105:CAAGAA:C	8.59466e-15	-0.773608	-8.47093e-10
57433544	chr16:57433544:C:T	4.34255e-15	-4.77919e-10	-1.45629
57434024	chr16:57434024:T:A	2.56303e-14	-4.77919e-10	0.319029
57434198	chr16:57434198:G:A	4.32398e-15	-4.77919e-10	-1.46057
57434496	chr16:57434496:T:C	6.77638e-16	-1.86933	-1.44456
57434944	chr16:57434944:G:A	1.23329e-14	-4.77919e-10	-0.412478
57435033	chr16:57435033:C:A	6.2277e-15	-1.09574	-8.47093e-10
57435080	chr16:57435080:G:T	2.35667e-14	0.235086	-8.47093e-10
57435164	chr16:57435164:T:C	9.60703e-16	-1.67306	-1.29178
57435597	chr16:57435597:G:A	3.65912e-15	-1.79953	0.172007
57435865	chr16:57435865:G:GCTAT	6.0169e-15	-0.862591	-0.267585
57436347	chr16:57436347:C:T	2.02164e-15	-0.779721	-1.44112
57436450	chr16:57436450:G:A	7.46897e-15	-4.77919e-10	-0.913992
57436888	chr16:57436888:G:A	4.49885e-15	-4.77919e-10	-1.42093
57437194	chr16:57437194:T:C	1.27499e-15	-1.47014	-1.21167
57437230	chr16:57437230:A:G	1.00311e-15	-1.8914	-1.03024
57437486	chr16:57437486:T:C	7.7984e-15	-4.77919e-10	-0.87083
57437498	chr16:57437498:T:A	9.41763e-15	-4.77919e-10	-0.682165
57437561	chr16:57437561:T:A	4.26997e-15	-4.77919e-10	-1.47314
57437670	chr16:57437670:T:C	2.52356e-15	-1.99908	-8.47093e-10
57437780	chr16:57437780:C:A	7.81686e-15	-4.77919e-10	-0.868466
57438011	chr16:57438011:A:G	1.88321e-12	4.61599	-8.47093e-10
57438197	chr16:57438197:T:C	1.52238e-15	-1.46419	-1.04028
57438383	chr16:57438383:T:C	9.09006e-15	-0.717567	-8.47093e-10
57438533	chr16:57438533:G:A	7.81686e-15	-4.77919e-10	-0.868466
57438801	chr16:57438801:T:C	9.05107e-16	-1.90552	-1.11893
57438948	chr16:57438948:G:T	6.55092e-16	-1.89162	-1.45611
57439379	chr16:57439379:T:TCAG	1.08718e-14	-4.77919e-10	-0.538573
57439798	chr16:57439798:G:A	1.01282e-14	-4.77919e-10	-0.609428
57439935	chr16:57439935:G:A	1.17573e-15	-1.6278	-1.13506
57440174	chr16:57440174:C:T	9.09981e-15	-4.77919e-10	-0.716495
57440474	chr16:57440474:C:T	4.26689e-15	-4.77919e-10	-1.47386
57440512	chr16:57440512:A:G	2.43702e-14	0.268611	-8.47093e-10
57440565	chr16:57440565:G:A	1.26663e-15	-1.47635	-1.21204
57440597	chr16:57440597:T:C	4.45988e-15	-4.77919e-10	-1.42963
57440756	chr16:57440756:G:A	1.20542e-15	-1.49057	-1.24736
57440775	chr16:57440775:G:C	1.27359e-15	-1.47087	-1.21204
57440934	chr16:57440934:CAGTGCAGT:C	2.36284e-14	0.2377	-8.47093e-10
57441059	chr16:57441059:C:T	1.14082e-15	-1.33131	-1.4617
57441294	chr16:57441294:G:A	8.98139e-15	-4.77919e-10	-0.729593
57441611	chr16:57441611:T:A	8.09488e-15	-4.77919e-10	-0.833516
57442111	chr16:57442111:C:T	2.55281e-15	-1.98756	-8.47093e-10
57442241	chr16:57442241:G:A	6.52816e-16	-1.887	-1.46421
57442332	chr16:57442332:G:A	1.09165e-14	-4.77919e-10	-0.534473
57442365	chr16:57442365:A:T	7.28275e-15	-0.667977	-0.271263
57442386	chr16:57442386:C:T	4.86226e-15	-4.77919e-10	-1.34324
57442654	chr16:57442654:C:T	5.36023e-15	-4.77919e-10	-1.24574
57442824	chr16:57442824:G:C	1.32377e-15	-1.43101	-1.21326
57442842	chr16:57442842:G:A	1.21688e-14	0.850697	-1.27657
57443043	chr16:57443043:T:G	7.62193e-15	-4.77919e-10	-0.893718
57443117	chr16:57443117:C:G	1.14642e-15	-1.85373	-0.934382
57443155	chr16:57443155:G:A	4.36558e-15	-4.77919e-10	-1.451
57443200	chr16:57443200:T:A	1.29187e-15	-1.42823	-1.24042
57443428	chr16:57443428:G:A	6.24782e-15	-0.848762	-0.243754
57443494	chr16:57443494:G:A	1.32182e-15	-1.5639	-1.08184
57443740	chr16:57443740:C:T	7.25885e-16	-1.96609	-1.27903
57443905	chr16:57443905:A:G	2.76188e-15	-0.830562	-1.07828
57444022	chr16:57444022:C:T	4.11422e-15	-1.80691	0.296608
57444444	chr16:57444444:C:A	4.42608e-15	-4.77919e-10	-1.43723
57444598	chr16:57444598:T:C	1.55622e-15	-1.44491	-1.03758
57445103	chr16:57445103:G:A	9.80575e-16	-1.71177	-1.23259
57445842	chr16:57445842:T:G	6.42776e-15	-1.06412	-8.47093e-10
57446036	chr16:57446036:C:T	9.98089e-16	-1.71292	-1.21374
57446150	chr16:57446150:T:A	1.05721e-15	-1.66939	-1.19972
57446162	chr16:57446162:A:C	1.14613e-15	-1.3231	-1.46526
57446742	chr16:57446742:C:A	5.35361e-15	-0.765485	-0.481493
57446980	chr16:57446980:C:T	3.48582e-15	-0.721093	-0.954952
57446991	chr16:57446991:T:C	9.36834e-15	-4.77919e-10	-0.687412
57447089	chr16:57447089:G:A	2.6048e-15	-0.806435	-1.16096
57447288	chr16:57447288:G:C	1.09528e-15	-1.93581	-0.897931
57447326	chr16:57447326:C:A	7.1212e-16	-1.99922	-1.26504
57447385	chr16:57447385:C:T	4.25928e-15	-4.77919e-10	-1.47565
57447393	chr16:57447393:T:C	5.02992e-15	-1.76886	0.459515
57447758	chr16:57447758:T:C	7.95289e-15	-1.80281	0.951599
57448285	chr16:57448285:T:G	4.26801e-15	-4.77919e-10	-1.4736
57448454	chr16:57448454:C:T	7.98176e-15	-0.84759	-8.47093e-10
57448644	chr16:57448644:C:T	6.62897e-15	-4.77919e-10	-1.0333
57448745	chr16:57448745:A:C	1.39987e-15	-1.37941	-1.20896
57448949	chr16:57448949:A:G	6.53853e-14	1.25555	-8.47093e-10
57449278	chr16:57449278:T:C	2.24077e-15	-1.52811	-0.589823
57449283	chr16:57449283:C:T	9.72742e-15	-4.77919e-10	-0.6498
57449763	chr16:57449763:A:G	9.26063e-16	-1.671	-1.33056
57451005	chr16:57451005:G:A	8.32896e-15	-0.309561	-0.49545
57451068	chr16:57451068:G:A	2.612e-15	-0.4917	-1.47293
57451458	chr16:57451458:C:A	3.32087e-14	-4.77919e-10	0.578064
57452099	chr16:57452099:G:A	9.33416e-16	-1.66651	-1.32714
57452514	chr16:57452514:C:T	4.25886e-15	-4.77919e-10	-1.47575
57452671	chr16:57452671:T:C	6.93886e-16	-1.84781	-1.44238
57452701	chr16:57452701:C:T	1.18706e-15	-1.29851	-1.45476
57453079	chr16:57453079:A:G	1.29918e-15	-1.38128	-1.28173
57453460	chr16:57453460:T:A	7.62988e-15	-4.77919e-10	-0.892677
57453787	chr16:57453787:T:A	1.8919e-13	-4.77919e-10	2.318
57454374	chr16:57454374:G:A	4.74253e-15	-4.77919e-10	-1.36818
57454538	chr16:57454538:G:T	3.02071e-14	-4.77919e-10	0.483328
57454622	chr16:57454622:C:A	1.18294e-15	-1.30145	-1.4553
57455022	chr16:57455022:G:T	8.18562e-15	-4.77919e-10	-0.82237
57455044	chr16:57455044:A:G	1.65312e-15	-0.974539	-1.44755
57455626	chr16:57455626:G:A	1.2546e-15	-1.24603	-1.4519
57455868	chr16:57455868:A:G	1.66291e-14	-4.77919e-10	-0.113594
57456809	chr16:57456809:G:A	5.68174e-15	-1.77033	0.582841
57457613	chr16:57457613:A:G	1.17254e-14	-1.81646	1.35346
57457619	chr16:57457619:G:A	4.30173e-15	-4.77919e-10	-1.46573
57458084	chr16:57458084:C:T	2.78618e-15	-0.736678	-1.1634
57459349	chr16:57459349:ACTCTT:A	1.8919e-13	-4.77919e-10	2.318
57459371	chr16:57459371:G:A	2.82934e-15	-1.8847	-8.47093e-10
57459385	chr16:57459385:A:C	5.59672e-15	-4.77919e-10	-1.20257
57459717	chr16:57459717:G:C	8.12533e-15	-4.77919e-10	-0.829762
```
