## Supplementary material for "Characterization of shared and ancestry-specific signals driving complex traits using multi-ancestry fine-mapping": susiex_nc2.cs80.cs

```
CS_ID	SNP	BP	REF_ALLELE	ALT_ALLELE	REF_FRQ	BETA	SE	-LOG10P	CS_PIP	OVRL_PIP
1	chr16:56956804:C:A	56956804	A,A	C,C	1,1	inf,inf	inf,inf	12.6054,4.53401	0.631518	0.631518
1	chr16:56955678:C:T	56955678	T,T	C,C	1,1	inf,inf	inf,inf	12.4106,4.50255	0.367999	0.367999
```
