## Supplementary material for "Characterization of shared and ancestry-specific signals driving complex traits using multi-ancestry fine-mapping": susiex_nc2.cs80.snp

```
BP	SNP	PIP(CS1)	LogBF(CS1,Pop1)	LogBF(CS1,Pop2)
56456881	chr16:56456881:A:T	9.67322e-18	-1.93206	-8.47093e-10
56457243	chr16:56457243:A:G	3.17541e-17	-4.77919e-10	-0.743399
56457345	chr16:56457345:A:G	5.8712e-18	-1.99111	-0.440247
56457396	chr16:56457396:A:G	2.86927e-17	0.0224462	-0.867225
56457459	chr16:56457459:A:G	1.57863e-17	-4.77919e-10	-1.44228
56457479	chr16:56457479:G:A	1.79546e-17	-4.77919e-10	-1.31357
56457750	chr16:56457750:A:G	4.9291e-18	-1.96848	-0.637779
56457878	chr16:56457878:C:T	3.5612e-17	-4.77919e-10	-0.628738
56457881	chr16:56457881:C:T	2.79573e-18	-1.96793	-1.2054
56458007	chr16:56458007:A:G	1.79025e-16	-4.77919e-10	0.986108
56458241	chr16:56458241:T:C	2.87694e-17	-4.77919e-10	-0.842109
56459233	chr16:56459233:A:G	3.66131e-18	-1.90016	-1.00344
56459264	chr16:56459264:A:G	2.39147e-18	-1.97974	-1.34978
56459287	chr16:56459287:C:G	2.68496e-18	-1.98516	-1.2286
56459484	chr16:56459484:C:CAA	1.07935e-17	-1.82248	-8.47093e-10
56459661	chr16:56459661:C:T	2.52701e-18	-1.98683	-1.28755
56460159	chr16:56460159:C:T	1.0628e-17	-1.71097	-0.126957
56461489	chr16:56461489:T:C	4.01924e-17	-4.77919e-10	-0.507741
56461838	chr16:56461838:A:G	1.40418e-17	-1.55938	-8.47093e-10
56462069	chr16:56462069:G:A	3.69953e-17	-4.77919e-10	-0.59063
56462115	chr16:56462115:G:T	1.58353e-17	-0.389009	-1.05017
56464581	chr16:56464581:T:C	3.29171e-18	-1.602	-1.40801
56464599	chr16:56464599:G:T	6.17862e-18	-1.72789	-0.65243
56464785	chr16:56464785:G:A	1.54855e-17	-4.77919e-10	-1.46152
56464800	chr16:56464800:G:A	3.54743e-18	-1.89353	-1.04167
56465216	chr16:56465216:T:A	1.80912e-17	-4.77919e-10	-1.306
56465280	chr16:56465280:G:A	1.1185e-17	-1.78684	-8.47093e-10
56465446	chr16:56465446:C:T	8.26578e-17	-4.77919e-10	0.213289
56466007	chr16:56466007:A:G	2.20866e-17	-4.77919e-10	-1.10645
56466220	chr16:56466220:C:T	2.68482e-18	-2.0004	-1.2134
56466264	chr16:56466264:T:A	2.68897e-18	-1.99904	-1.21322
56467512	chr16:56467512:C:T	1.52653e-17	-4.77919e-10	-1.47584
56467531	chr16:56467531:A:G	2.1697e-17	-4.77919e-10	-1.12425
56467647	chr16:56467647:A:G	2.14337e-18	-1.98004	-1.459
56467894	chr16:56467894:C:T	2.82236e-18	-1.99627	-1.16758
56468159	chr16:56468159:T:C	1.52913e-17	-4.77919e-10	-1.47413
56468427	chr16:56468427:A:C	5.01318e-17	-4.77919e-10	-0.286765
56468619	chr16:56468619:A:G	3.54503e-18	-1.90032	-1.03555
56468795	chr16:56468795:C:A	2.50327e-17	-4.77919e-10	-0.981237
56469298	chr16:56469298:A:T	2.52385e-17	-4.77919e-10	-0.97305
56469366	chr16:56469366:T:TTTTGTATC	1.58016e-17	-4.77919e-10	-1.44131
56469369	chr16:56469369:T:A	1.58014e-17	-4.77919e-10	-1.44132
56469504	chr16:56469504:T:G	7.99594e-18	-1.99925	-0.123237
56469711	chr16:56469711:G:A	2.69543e-17	-4.77919e-10	-0.907278
56470099	chr16:56470099:G:C	2.10444e-16	-4.77919e-10	1.1478
56470241	chr16:56470241:A:G	2.57877e-18	-2.00006	-1.25404
56470859	chr16:56470859:A:G	2.70547e-17	-4.77919e-10	-0.90356
56470908	chr16:56470908:C:T	1.79925e-17	-4.77919e-10	-1.31146
56471032	chr16:56471032:C:G	2.6698e-18	-2.00041	-1.21901
56471261	chr16:56471261:C:G	2.22507e-17	-4.77919e-10	-1.09905
56471573	chr16:56471573:G:A	1.05884e-17	-1.84167	-8.47093e-10
56471595	chr16:56471595:C:A	2.67233e-18	-1.99942	-1.21905
56471861	chr16:56471861:A:C	2.7464e-18	-1.84753	-1.3436
56471918	chr16:56471918:G:C	2.70194e-18	-1.97882	-1.22863
56472071	chr16:56472071:T:C	3.43363e-18	-1.89941	-1.06839
56472214	chr16:56472214:C:A	3.27266e-18	-1.53941	-1.47641
56472739	chr16:56472739:A:G	1.91263e-17	-4.77919e-10	-1.25036
56473033	chr16:56473033:C:T	2.27817e-16	-4.77919e-10	1.22712
56473131	chr16:56473131:C:T	3.60514e-18	-1.93312	-0.985943
56474070	chr16:56474070:C:T	3.52616e-18	-1.91364	-1.02757
56474396	chr16:56474396:C:T	4.17755e-18	-1.61927	-1.15243
56474417	chr16:56474417:C:T	3.48328e-18	-1.94823	-1.00522
56474853	chr16:56474853:G:A	1.62094e-17	-4.77919e-10	-1.41583
56474885	chr16:56474885:C:T	2.58743e-17	-4.77919e-10	-0.948172
56475255	chr16:56475255:C:G	4.59863e-18	-1.24445	-1.43121
56475799	chr16:56475799:A:G	1.01717e-17	-1.88181	-8.47093e-10
56476061	chr16:56476061:A:G	2.33029e-17	-4.77919e-10	-1.05284
56476689	chr16:56476689:C:T	8.86691e-18	-1.76067	-0.258428
56476749	chr16:56476749:AT:A	1.71352e-17	-4.77919e-10	-1.36028
56476767	chr16:56476767:G:GGTTTCACTTAGCATAAA	2.42847e-17	-4.77919e-10	-1.01157
56476853	chr16:56476853:G:A	6.58852e-17	-4.77919e-10	-0.0135061
56477033	chr16:56477033:G:A	4.8144e-18	-1.61457	-1.01524
56477114	chr16:56477114:A:G	2.87679e-18	-1.99343	-1.15132
56477131	chr16:56477131:A:G	1.64739e-17	-4.77919e-10	-1.39964
56477154	chr16:56477154:A:G	2.61146e-18	-1.99828	-1.24323
56477758	chr16:56477758:G:T	3.16363e-17	-4.77919e-10	-0.747113
56477824	chr16:56477824:T:C	1.20252e-17	-1.74954	0.0351326
56478024	chr16:56478024:T:G	3.4069e-18	-1.9101	-1.06552
56478099	chr16:56478099:C:T	9.32374e-18	-1.96886	-8.47093e-10
56478212	chr16:56478212:A:C	1.06701e-17	-1.83397	-8.47093e-10
56478857	chr16:56478857:A:G	2.48479e-18	-1.99337	-1.29786
56478882	chr16:56478882:T:C	3.83726e-16	-4.77919e-10	1.74851
56478965	chr16:56478965:A:G	3.59988e-17	-4.77919e-10	-0.617936
56479699	chr16:56479699:C:T	1.6677e-17	-4.77919e-10	-1.38739
56480003	chr16:56480003:G:A	7.74066e-17	-4.77919e-10	0.147652
56480571	chr16:56480571:A:G	5.03233e-17	-4.77919e-10	-0.282951
56480698	chr16:56480698:T:C	3.66932e-17	-4.77919e-10	-0.598829
56481747	chr16:56481747:G:A	3.53554e-18	-2.0004	-0.938152
56481781	chr16:56481781:A:G	2.89305e-17	-4.77919e-10	-0.836524
56482071	chr16:56482071:T:C	3.60418e-17	-4.77919e-10	-0.616741
56482795	chr16:56482795:T:C	1.75031e-17	-4.77919e-10	-1.33904
56484445	chr16:56484445:T:C	2.68065e-17	-4.77919e-10	-0.912775
56485018	chr16:56485018:G:A	9.0387e-18	-1.9999	-8.47093e-10
56485185	chr16:56485185:A:G	8.44715e-18	-1.99316	-0.0744262
56485324	chr16:56485324:T:C	2.60865e-17	-4.77919e-10	-0.940003
56485511	chr16:56485511:T:C	3.06997e-18	-1.95559	-1.12416
56486490	chr16:56486490:C:A	1.5342e-17	-4.77919e-10	-1.47083
56486962	chr16:56486962:C:G	1.6226e-16	-4.77919e-10	0.887782
56487496	chr16:56487496:C:T	1.00684e-17	-1.89202	-8.47093e-10
56487609	chr16:56487609:A:G	3.59398e-18	-1.9031	-1.01906
56487760	chr16:56487760:T:C	1.03458e-17	-1.86484	-8.47093e-10
56487995	chr16:56487995:C:G	3.58615e-18	-1.90035	-1.02399
56488296	chr16:56488296:C:G	1.00842e-15	-4.77919e-10	2.71472
56488531	chr16:56488531:T:C	2.79031e-18	-1.86921	-1.30605
56488586	chr16:56488586:ACT:A	1.53074e-17	-4.77919e-10	-1.47308
56488603	chr16:56488603:G:A	1.6677e-17	-4.77919e-10	-1.38739
56488773	chr16:56488773:C:G	3.48275e-17	-4.77919e-10	-0.651013
56488829	chr16:56488829:T:C	4.23416e-16	-4.77919e-10	1.84694
56489355	chr16:56489355:T:A	4.79492e-17	-4.77919e-10	-0.331277
56489449	chr16:56489449:G:A	1.54521e-17	-4.77919e-10	-1.46367
56490005	chr16:56490005:T:TGG	2.21431e-18	-1.93916	-1.46733
56490007	chr16:56490007:C:G	2.23512e-18	-1.93015	-1.46697
56490150	chr16:56490150:A:AC	3.67694e-18	-1.68022	-1.21912
56490735	chr16:56490735:C:T	8.25556e-17	-4.77919e-10	0.212052
56490976	chr16:56490976:C:T	9.20684e-18	-1.78394	-0.197537
56491050	chr16:56491050:C:T	3.48275e-17	-4.77919e-10	-0.651013
56491119	chr16:56491119:G:A	1.47073e-17	-1.51308	-8.47093e-10
56491154	chr16:56491154:G:A	2.81057e-18	-1.98481	-1.18323
56491675	chr16:56491675:T:C	3.75537e-18	-1.82301	-1.05522
56492462	chr16:56492462:C:T	1.973e-17	-4.77919e-10	-1.21928
56492569	chr16:56492569:G:A	2.69626e-18	-1.97826	-1.23129
56492779	chr16:56492779:G:A	2.75065e-18	-1.97981	-1.20978
56492956	chr16:56492956:A:G	1.08385e-17	-1.7119	-0.106414
56492957	chr16:56492957:A:C	1.07307e-17	-1.72068	-0.107637
56492962	chr16:56492962:A:G	1.08144e-17	-1.7129	-0.107637
56493271	chr16:56493271:A:C	1.47789e-17	-1.50822	-8.47093e-10
56493317	chr16:56493317:T:C	2.69833e-18	-1.97988	-1.22891
56493930	chr16:56493930:T:C	3.28982e-17	-4.77919e-10	-0.708001
56494257	chr16:56494257:C:T	2.88449e-18	-1.94597	-1.1961
56494285	chr16:56494285:A:G	1.49616e-17	-1.49594	-8.47093e-10
56494337	chr16:56494337:T:A	1.01408e-17	-1.88486	-8.47093e-10
56494662	chr16:56494662:G:A	2.44207e-17	-4.77919e-10	-1.00599
56494834	chr16:56494834:C:T	2.6078e-17	-4.77919e-10	-0.940328
56494957	chr16:56494957:G:A	9.40298e-18	-1.96039	-8.47093e-10
56495013	chr16:56495013:T:C	1.17784e-15	-4.77919e-10	2.87002
56495428	chr16:56495428:T:C	2.89169e-18	-1.99735	-1.14223
56495600	chr16:56495600:T:C	3.23632e-17	-4.77919e-10	-0.724397
56495802	chr16:56495802:A:G	3.30965e-18	-1.92686	-1.07772
56496465	chr16:56496465:A:G	2.93044e-18	-2.00018	-1.12609
56496838	chr16:56496838:G:A	4.27749e-17	-4.77919e-10	-0.445467
56498434	chr16:56498434:T:C	3.61807e-17	-4.77919e-10	-0.612895
56498694	chr16:56498694:C:G	1.81466e-17	-1.30294	-8.47093e-10
56499047	chr16:56499047:A:G	5.18092e-17	-4.77919e-10	-0.253851
56499794	chr16:56499794:G:A	3.09114e-17	-4.77919e-10	-0.770295
56499892	chr16:56499892:T:G	1.00353e-17	-1.89531	-8.47093e-10
56500300	chr16:56500300:T:G	4.31145e-18	-1.73036	-1.00979
56500554	chr16:56500554:G:T	1.59985e-17	-4.77919e-10	-1.42893
56501147	chr16:56501147:A:G	3.29534e-18	-1.53543	-1.47348
56501468	chr16:56501468:A:G	2.40208e-17	-4.77919e-10	-1.0225
56501598	chr16:56501598:A:G	1.93116e-17	-1.78299	0.542273
56501701	chr16:56501701:A:C	1.09832e-17	-1.73491	-0.0701429
56502046	chr16:56502046:C:T	3.01931e-17	-4.77919e-10	-0.793806
56502168	chr16:56502168:C:T	3.64051e-18	-1.89004	-1.01925
56502582	chr16:56502582:G:A	2.78788e-18	-1.99291	-1.18323
56504656	chr16:56504656:A:C	2.72529e-18	-1.99983	-1.19902
56505096	chr16:56505096:C:T	2.43279e-17	-4.77919e-10	-1.00979
56505277	chr16:56505277:C:T	5.01318e-17	-4.77919e-10	-0.286765
56505434	chr16:56505434:T:C	4.81072e-17	-4.77919e-10	-0.327988
56506070	chr16:56506070:C:T	2.73248e-18	-1.98673	-1.20948
56506278	chr16:56506278:G:C	9.18921e-18	-1.88081	-0.10258
56507660	chr16:56507660:G:C	2.29434e-17	-4.77919e-10	-1.06839
56507754	chr16:56507754:G:A	3.18749e-17	-4.77919e-10	-0.739602
56508405	chr16:56508405:T:A	3.79443e-17	-4.77919e-10	-0.5653
56508768	chr16:56508768:C:T	3.69476e-17	-4.77919e-10	-0.591918
56509749	chr16:56509749:T:C	5.64515e-17	-4.77919e-10	-0.168038
56510072	chr16:56510072:T:G	2.33151e-17	-4.77919e-10	-1.05232
56510310	chr16:56510310:C:G	2.16888e-17	-4.77919e-10	-1.12462
56511435	chr16:56511435:C:T	1.76062e-17	-4.77919e-10	-1.33317
56511748	chr16:56511748:C:T	1.80856e-17	-4.77919e-10	-1.30631
56512003	chr16:56512003:T:G	1.78268e-17	-4.77919e-10	-1.32072
56512516	chr16:56512516:TA:T	1.67494e-17	-4.77919e-10	-1.38306
56512945	chr16:56512945:G:A	1.14398e-17	-1.76432	-8.47093e-10
56513342	chr16:56513342:C:T	9.50927e-18	-1.70882	-0.240329
56514085	chr16:56514085:G:A	2.10444e-16	-4.77919e-10	1.1478
56514865	chr16:56514865:C:T	7.96607e-18	-1.69978	-0.426444
56515109	chr16:56515109:A:AT	4.08725e-18	-1.79575	-0.9978
56515980	chr16:56515980:T:A	2.8256e-18	-1.98234	-1.18036
56516117	chr16:56516117:A:G	1.52048e-17	-1.47981	-8.47093e-10
56516484	chr16:56516484:C:T	1.53598e-17	-4.77919e-10	-1.46967
56516499	chr16:56516499:G:C	3.8561e-18	-1.81375	-1.03801
56517519	chr16:56517519:C:G	1.00842e-15	-4.77919e-10	2.71472
56517991	chr16:56517991:A:G	2.4329e-17	-4.77919e-10	-1.00975
56518261	chr16:56518261:A:G	3.72579e-18	-1.89204	-0.994102
56518768	chr16:56518768:A:G	5.05609e-18	-1.61878	-0.962047
56518907	chr16:56518907:G:A	2.65682e-18	-1.99918	-1.22511
56518914	chr16:56518914:G:GTA	2.38947e-17	-4.77919e-10	-1.02776
56518974	chr16:56518974:G:T	2.12685e-17	-4.77919e-10	-1.14419
56519377	chr16:56519377:G:A	5.09979e-18	-1.80499	-0.767225
56519551	chr16:56519551:CA:C	2.81802e-17	-4.77919e-10	-0.862801
56519902	chr16:56519902:A:G	3.54986e-18	-1.90183	-1.03268
56519904	chr16:56519904:A:C	3.49336e-18	-1.90958	-1.04097
56520180	chr16:56520180:G:C	2.80201e-18	-2.00033	-1.17075
56520206	chr16:56520206:T:C	3.51717e-18	-1.92385	-1.01991
56520207	chr16:56520207:A:G	1.8404e-17	-4.77919e-10	-1.28885
56520797	chr16:56520797:G:A	4.87274e-18	-1.78195	-0.835809
56520875	chr16:56520875:G:C	5.1737e-18	-1.81512	-0.742716
56521017	chr16:56521017:G:A	3.61448e-17	-4.77919e-10	-0.613888
56521064	chr16:56521064:G:A	9.5374e-18	-1.9462	-8.47093e-10
56521086	chr16:56521086:C:T	1.54628e-17	-4.77919e-10	-1.46298
56521097	chr16:56521097:C:T	3.01433e-18	-1.95334	-1.14471
56521634	chr16:56521634:C:T	2.83168e-17	-4.77919e-10	-0.857966
56521876	chr16:56521876:T:A	4.0487e-18	-1.51498	-1.28804
56522353	chr16:56522353:T:C	2.86842e-17	-4.77919e-10	-0.845075
56522528	chr16:56522528:C:T	2.82883e-17	-4.77919e-10	-0.858971
56522621	chr16:56522621:A:T	2.9457e-17	-4.77919e-10	-0.818489
56522811	chr16:56522811:A:T	1.6232e-17	-4.77919e-10	-1.41444
56522937	chr16:56522937:A:C	1.61679e-16	-4.77919e-10	0.884194
56523048	chr16:56523048:A:G	2.70978e-17	-4.77919e-10	-0.901967
56523101	chr16:56523101:C:T	1.59349e-17	-4.77919e-10	-1.43291
56523350	chr16:56523350:G:A	2.01102e-17	-4.77919e-10	-1.20019
56523390	chr16:56523390:C:T	1.42345e-16	-4.77919e-10	0.75683
56524269	chr16:56524269:G:T	3.05489e-18	-1.93082	-1.15386
56524408	chr16:56524408:C:T	2.43141e-17	-4.77919e-10	-1.01036
56524446	chr16:56524446:A:G	2.48895e-17	-4.77919e-10	-0.986974
56524845	chr16:56524845:C:T	2.52155e-17	-4.77919e-10	-0.97396
56524996	chr16:56524996:C:T	2.51147e-17	-4.77919e-10	-0.977966
56525086	chr16:56525086:G:A	1.86825e-17	-4.77919e-10	-1.27383
56525167	chr16:56525167:G:A	3.57318e-17	-4.77919e-10	-0.62538
56525498	chr16:56525498:A:T	2.57332e-17	-4.77919e-10	-0.953637
56525552	chr16:56525552:G:A	3.83545e-18	-1.70466	-1.15248
56525553	chr16:56525553:G:A	4.72463e-18	-1.74427	-0.904359
56525911	chr16:56525911:C:T	3.47414e-17	-4.77919e-10	-0.653488
56526069	chr16:56526069:C:T	3.46657e-18	-1.877	-1.08125
56526276	chr16:56526276:A:G	2.33348e-17	-4.77919e-10	-1.05147
56526651	chr16:56526651:C:A	1.56122e-17	-4.77919e-10	-1.45337
56526794	chr16:56526794:G:A	4.61282e-18	-1.31305	-1.35953
56527127	chr16:56527127:C:T	1.19563e-17	-1.72016	-8.47093e-10
56527414	chr16:56527414:A:G	9.42336e-18	-1.95823	-8.47093e-10
56527945	chr16:56527945:T:C	3.58389e-18	-1.44974	-1.47523
56528072	chr16:56528072:A:C	3.85764e-18	-1.47322	-1.37814
56528436	chr16:56528436:C:T	3.72319e-17	-4.77919e-10	-0.584254
56528558	chr16:56528558:A:G	1.01379e-17	-1.88514	-8.47093e-10
56528710	chr16:56528710:C:T	2.30529e-17	-4.77919e-10	-1.06363
56528781	chr16:56528781:T:C	9.1193e-18	-1.99103	-8.47093e-10
56529033	chr16:56529033:A:T	1.95501e-17	-4.77919e-10	-1.22844
56529149	chr16:56529149:T:G	3.8359e-18	-1.41551	-1.4415
56529855	chr16:56529855:G:T	3.90963e-18	-1.80551	-1.03247
56529886	chr16:56529886:T:C	2.31498e-17	-4.77919e-10	-1.05943
56530055	chr16:56530055:G:A	5.55713e-18	-1.90092	-0.585413
56530071	chr16:56530071:T:TTTTGA	1.5583e-17	-4.77919e-10	-1.45524
56530105	chr16:56530105:A:G	2.41238e-17	-4.77919e-10	-1.01822
56530297	chr16:56530297:G:A	2.35352e-17	-4.77919e-10	-1.04292
56530474	chr16:56530474:G:A	2.31644e-18	-1.97467	-1.38672
56530496	chr16:56530496:A:G	2.29597e-18	-1.93757	-1.4327
56530733	chr16:56530733:G:A	3.21871e-17	-4.77919e-10	-0.729855
56531032	chr16:56531032:C:A	4.04316e-18	-1.4034	-1.40099
56531729	chr16:56531729:TTTTG:T	1.60157e-17	-4.77919e-10	-1.42785
56531965	chr16:56531965:C:T	2.76121e-18	-1.83902	-1.34673
56531975	chr16:56531975:T:C	3.03113e-18	-1.84633	-1.24616
56532299	chr16:56532299:G:T	3.04648e-17	-4.77919e-10	-0.784849
56532517	chr16:56532517:C:T	3.31362e-18	-1.63462	-1.36876
56532540	chr16:56532540:G:A	2.20469e-17	-1.10825	-8.47093e-10
56532708	chr16:56532708:G:A	3.811e-18	-1.86913	-0.994401
56533192	chr16:56533192:A:C	3.3064e-18	-1.63303	-1.37253
56533779	chr16:56533779:T:C	1.64658e-17	-4.77919e-10	-1.40013
56534172	chr16:56534172:G:C	2.25463e-18	-1.91285	-1.47558
56534600	chr16:56534600:C:G	4.55051e-18	-1.30834	-1.37784
56535016	chr16:56535016:T:C	3.01153e-18	-1.8619	-1.23708
56535068	chr16:56535068:G:A	5.04642e-18	-1.30871	-1.27403
56535076	chr16:56535076:C:T	2.17949e-18	-2.00038	-1.42195
56536135	chr16:56536135:C:T	1.24232e-17	-1.68185	-8.47093e-10
56536393	chr16:56536393:C:T	1.54278e-17	-4.77919e-10	-1.46525
56536422	chr16:56536422:C:G	9.72476e-18	-1.92674	-8.47093e-10
56536459	chr16:56536459:G:A	1.60666e-17	-4.77919e-10	-1.42468
56536582	chr16:56536582:T:C	1.34493e-16	-4.77919e-10	0.70009
56536685	chr16:56536685:A:C	4.33988e-18	-1.46555	-1.26802
56537359	chr16:56537359:A:G	4.03968e-18	-1.4305	-1.37476
56537502	chr16:56537502:C:T	4.05698e-18	-1.43123	-1.36975
56537697	chr16:56537697:G:A	1.55433e-17	-4.77919e-10	-1.45779
56537740	chr16:56537740:G:A	9.45128e-18	-1.95527	-8.47093e-10
56537794	chr16:56537794:C:T	2.11389e-18	-1.98011	-1.47278
56537881	chr16:56537881:A:G	3.80345e-18	-1.55411	-1.3114
56538062	chr16:56538062:C:T	4.70177e-18	-1.39571	-1.25777
56538128	chr16:56538128:C:T	4.52924e-18	-1.42042	-1.27045
56538174	chr16:56538174:G:A	3.88304e-18	-1.75497	-1.08983
56538472	chr16:56538472:G:T	4.24213e-17	-4.77919e-10	-0.453768
56538543	chr16:56538543:G:A	5.76806e-17	-4.77919e-10	-0.146499
56538683	chr16:56538683:AAG:A	2.0564e-17	-4.77919e-10	-1.17788
56538768	chr16:56538768:C:A	1.76557e-17	-4.77919e-10	-1.33036
56538789	chr16:56538789:A:G	3.79223e-18	-1.51133	-1.35714
56539385	chr16:56539385:G:T	3.49825e-18	-1.96859	-0.980568
56539390	chr16:56539390:A:G	2.70676e-17	-4.77919e-10	-0.903084
56539486	chr16:56539486:G:A	2.78604e-17	-4.77919e-10	-0.874215
56539783	chr16:56539783:C:T	1.10052e-17	-1.38094	-0.422112
56540174	chr16:56540174:C:T	3.88156e-17	-4.77919e-10	-0.542599
56540306	chr16:56540306:G:A	3.53578e-18	-1.97438	-0.964111
56540516	chr16:56540516:C:A	3.0242e-18	-1.63526	-1.45952
56540665	chr16:56540665:T:C	2.09771e-18	-1.99913	-1.46144
56540881	chr16:56540881:G:A	1.55166e-17	-4.77919e-10	-1.45951
56540916	chr16:56540916:G:A	5.1449e-18	-1.69685	-0.866566
56540947	chr16:56540947:A:G	2.38747e-18	-1.99992	-1.33127
56541059	chr16:56541059:C:T	2.27771e-18	-1.91687	-1.46138
56541084	chr16:56541084:C:T	2.59939e-18	-1.99963	-1.24651
56541150	chr16:56541150:G:T	2.13861e-18	-1.96748	-1.47378
56541326	chr16:56541326:A:G	4.89326e-18	-1.99086	-0.622698
56541378	chr16:56541378:C:T	2.11794e-18	-1.97487	-1.47611
56541410	chr16:56541410:C:G	2.13444e-18	-1.96673	-1.47648
56541508	chr16:56541508:G:C	5.56881e-18	-1.34216	-1.14208
56541536	chr16:56541536:C:T	4.1912e-18	-1.30521	-1.46322
56541771	chr16:56541771:A:G	3.50226e-17	-4.77919e-10	-0.645428
56541789	chr16:56541789:T:C	3.30233e-18	-1.56545	-1.44134
56541799	chr16:56541799:T:G	3.1129e-18	-1.92751	-1.13835
56541805	chr16:56541805:A:G	3.0036e-18	-1.92421	-1.1774
56542041	chr16:56542041:A:G	1.55043e-17	-4.77919e-10	-1.4603
56542079	chr16:56542079:T:C	1.74933e-17	-1.99761	0.658014
56542116	chr16:56542116:T:G	3.34085e-18	-1.95034	-1.04486
56542147	chr16:56542147:T:C	2.63518e-18	-1.93266	-1.29981
56542157	chr16:56542157:T:C	3.64694e-18	-1.60616	-1.30137
56542367	chr16:56542367:C:A	2.08109e-18	-1.99932	-1.46921
56542441	chr16:56542441:C:A	9.40874e-18	-1.95978	-8.47093e-10
56542478	chr16:56542478:C:T	3.16912e-18	-1.98403	-1.06393
56542533	chr16:56542533:G:A	2.21545e-18	-1.99226	-1.41371
56542626	chr16:56542626:A:G	2.74643e-18	-1.86084	-1.33027
56542643	chr16:56542643:T:C	5.83107e-18	-1.21634	-1.22188
56542648	chr16:56542648:C:A	3.71433e-18	-1.94063	-0.948596
56542656	chr16:56542656:C:T	6.04604e-18	-1.96882	-0.433195
56542738	chr16:56542738:G:A	3.27915e-18	-1.83203	-1.18181
56542774	chr16:56542774:T:C	9.41795e-18	-1.9588	-8.47093e-10
56542851	chr16:56542851:T:C	3.1003e-18	-1.96861	-1.10131
56542981	chr16:56542981:G:A	9.33108e-18	-1.96807	-8.47093e-10
56542985	chr16:56542985:A:T	4.66496e-18	-1.60766	-1.05368
56542987	chr16:56542987:C:G	3.02583e-18	-1.78695	-1.30729
56542991	chr16:56542991:A:G	1.5806e-17	-4.77919e-10	-1.44103
56543026	chr16:56543026:C:T	3.38329e-18	-2.00039	-0.982181
56543031	chr16:56543031:G:A	3.34633e-18	-2.00015	-0.993412
56543052	chr16:56543052:T:C	3.8956e-18	-1.72777	-1.11381
56543064	chr16:56543064:A:G	8.98274e-18	-1.69287	-0.313244
56543165	chr16:56543165:C:T	3.77547e-17	-4.77919e-10	-0.570309
56543461	chr16:56543461:G:T	2.15554e-17	-4.77919e-10	-1.13079
56543568	chr16:56543568:C:T	1.53078e-17	-4.77919e-10	-1.47306
56543705	chr16:56543705:AAAC:A	2.90664e-17	-0.831838	-8.47093e-10
56543742	chr16:56543742:A:AGAAG	1.53077e-17	-4.77919e-10	-1.47307
56543802	chr16:56543802:A:C	9.47986e-18	-1.95225	-8.47093e-10
56543850	chr16:56543850:G:A	1.76849e-17	-4.77919e-10	-1.32871
56544206	chr16:56544206:G:A	2.79895e-18	-1.99954	-1.17263
56544210	chr16:56544210:T:C	1.86395e-17	-4.77919e-10	-1.27614
56544380	chr16:56544380:T:C	5.75122e-18	-1.01489	-1.43712
56544474	chr16:56544474:T:C	4.1448e-18	-1.31182	-1.46775
56544775	chr16:56544775:G:A	6.7783e-18	-1.2449	-1.04279
56544837	chr16:56544837:T:A	3.1373e-18	-1.90612	-1.15194
56544951	chr16:56544951:G:A	1.52628e-17	-4.77919e-10	-1.476
56545252	chr16:56545252:A:G	1.53797e-17	-4.77919e-10	-1.46837
56545626	chr16:56545626:C:T	2.15152e-17	-4.77919e-10	-1.13266
56546049	chr16:56546049:G:T	2.3236e-18	-1.98364	-1.37466
56546140	chr16:56546140:C:T	2.49372e-17	-4.77919e-10	-0.985058
56546261	chr16:56546261:G:A	2.14231e-17	-4.77919e-10	-1.13695
56546288	chr16:56546288:T:C	1.88599e-17	-4.77919e-10	-1.26438
56546518	chr16:56546518:A:T	3.15688e-18	-1.99995	-1.05189
56546663	chr16:56546663:C:G	3.87987e-18	-1.98543	-0.860186
56546859	chr16:56546859:C:T	1.71231e-17	-4.77919e-10	-1.36099
56546870	chr16:56546870:G:A	9.83009e-18	-0.807867	-1.1081
56546920	chr16:56546920:T:C	1.60456e-17	-4.77919e-10	-1.42599
56547133	chr16:56547133:T:C	1.3379e-17	-1.60774	-8.47093e-10
56547310	chr16:56547310:C:T	1.75138e-17	-0.414521	-0.923909
56547844	chr16:56547844:A:G	2.62856e-18	-1.88293	-1.35205
56547983	chr16:56547983:G:C	2.13512e-17	-4.77919e-10	-1.14031
56548038	chr16:56548038:G:A	2.08181e-17	-4.77919e-10	-1.1656
56548153	chr16:56548153:G:T	1.55906e-17	-4.77919e-10	-1.45475
56548308	chr16:56548308:G:A	3.95704e-18	-1.76204	-1.06388
56548312	chr16:56548312:G:T	2.53306e-18	-1.88854	-1.38345
56548375	chr16:56548375:C:T	2.12156e-18	-1.98688	-1.46238
56548495	chr16:56548495:G:A	1.74159e-17	-4.77919e-10	-1.34404
56548501	chr16:56548501:C:T	6.83416e-18	-0.859334	-1.42015
56548552	chr16:56548552:G:A	1.78593e-17	-4.77919e-10	-1.3189
56549130	chr16:56549130:A:G	4.97452e-18	-1.15868	-1.43841
56549143	chr16:56549143:C:T	2.71603e-18	-1.74126	-1.46099
56549272	chr16:56549272:C:A	1.65898e-17	-4.77919e-10	-1.39263
56549571	chr16:56549571:C:T	1.6551e-17	-1.39497	-8.47093e-10
56549669	chr16:56549669:T:A	5.35457e-18	-1.15633	-1.36714
56549814	chr16:56549814:C:T	2.19555e-18	-1.98604	-1.42895
56549935	chr16:56549935:A:G	1.20511e-16	-4.77919e-10	0.590321
56550226	chr16:56550226:C:T	1.62313e-17	-4.77919e-10	-1.41448
56550621	chr16:56550621:G:A	9.3846e-18	-0.501996	-1.46035
56550785	chr16:56550785:G:A	2.14149e-17	-0.132321	-1.00501
56550942	chr16:56550942:C:T	1.54725e-17	-4.77919e-10	-1.46235
56551285	chr16:56551285:T:C	1.22369e-16	-4.77919e-10	0.605618
56551293	chr16:56551293:G:A	4.01186e-17	-1.02741	0.517829
56551421	chr16:56551421:T:C	1.53609e-17	-4.77919e-10	-1.4696
56551581	chr16:56551581:C:A	1.53142e-17	-0.353901	-1.11874
56551818	chr16:56551818:G:A	8.60021e-18	-0.994194	-1.05544
56552010	chr16:56552010:A:G	2.17232e-18	-1.98159	-1.44403
56552364	chr16:56552364:G:A	2.19555e-18	-1.9659	-1.44909
56552776	chr16:56552776:T:A	3.71179e-18	-1.85328	-1.03662
56552815	chr16:56552815:C:T	1.64586e-17	-4.77919e-10	-1.40057
56553150	chr16:56553150:T:C	3.00304e-18	-1.92851	-1.17329
56553345	chr16:56553345:C:T	2.12912e-17	-4.77919e-10	-1.14313
56553404	chr16:56553404:A:G	1.52913e-17	-4.77919e-10	-1.47414
56553813	chr16:56553813:A:T	1.0018e-17	-1.39074	-0.506299
56553924	chr16:56553924:G:A	2.10926e-18	-1.99951	-1.45557
56553995	chr16:56553995:C:T	3.55629e-17	-4.77919e-10	-0.630116
56554140	chr16:56554140:T:C	2.19833e-18	-1.9686	-1.44512
56554147	chr16:56554147:T:C	1.64922e-17	-4.77919e-10	-1.39853
56554339	chr16:56554339:A:G	2.82265e-18	-1.71053	-1.45321
56554425	chr16:56554425:CAGAT:C	2.71573e-18	-1.92079	-1.28157
56554505	chr16:56554505:C:T	1.58812e-17	-4.77919e-10	-1.43629
56554558	chr16:56554558:T:A	1.16866e-17	-1.06962	-0.673355
56554569	chr16:56554569:A:G	7.73873e-18	-0.684065	-1.47112
56554593	chr16:56554593:T:C	8.06759e-17	0.18902	-8.47093e-10
56555456	chr16:56555456:T:C	2.71033e-17	-4.77919e-10	-0.901764
56555875	chr16:56555875:T:G	8.87355e-18	-1.58548	-0.432861
56555916	chr16:56555916:G:A	7.98536e-18	-1.58174	-0.542073
56555947	chr16:56555947:G:A	8.49651e-18	-1.97499	-0.0867723
56556047	chr16:56556047:G:A	2.10636e-17	-4.77919e-10	-1.15387
56556050	chr16:56556050:G:T	1.70644e-17	-4.77919e-10	-1.36442
56556136	chr16:56556136:C:A	1.52995e-17	-4.77919e-10	-1.4736
56556711	chr16:56556711:G:A	3.89787e-17	-0.538406	-8.47093e-10
56557027	chr16:56557027:A:T	8.00229e-17	0.487115	-0.306221
56557824	chr16:56557824:T:C	2.25505e-18	-1.91218	-1.47607
56559072	chr16:56559072:A:G	2.97941e-18	-1.84963	-1.26006
56559199	chr16:56559199:G:A	1.3447e-17	-1.60266	-8.47093e-10
56559834	chr16:56559834:C:T	3.15547e-18	-1.58567	-1.46661
56559839	chr16:56559839:G:A	4.20888e-18	-1.51798	-1.24624
56559846	chr16:56559846:C:T	2.17522e-17	0.133605	-1.25531
56559879	chr16:56559879:C:T	2.12484e-18	-1.98161	-1.46611
56559998	chr16:56559998:AG:A	2.18782e-18	-1.99407	-1.42444
56560685	chr16:56560685:G:T	2.34851e-17	-4.77919e-10	-1.04506
56560753	chr16:56560753:T:C	2.34201e-17	-4.77919e-10	-1.04783
56560783	chr16:56560783:T:C	1.76358e-17	-4.77919e-10	-1.33149
56561068	chr16:56561068:C:A	4.95019e-18	-1.98664	-0.615351
56561309	chr16:56561309:A:G	5.13069e-17	-0.263596	-8.47093e-10
56561457	chr16:56561457:T:TG	1.95552e-16	-4.77919e-10	1.07441
56562231	chr16:56562231:G:A	5.18459e-16	-4.77919e-10	2.04944
56562243	chr16:56562243:G:T	2.90059e-18	-1.99929	-1.13721
56562481	chr16:56562481:C:T	5.23204e-18	-1.99169	-0.554934
56562495	chr16:56562495:T:C	2.17601e-18	-1.98797	-1.43596
56562815	chr16:56562815:T:C	1.51676e-17	-0.496767	-0.985494
56562833	chr16:56562833:G:C	1.65989e-17	-4.77919e-10	-1.39208
56562900	chr16:56562900:C:T	2.60334e-17	-0.632445	-0.309594
56563143	chr16:56563143:G:A	1.54011e-17	-4.77919e-10	-1.46698
56563207	chr16:56563207:C:T	2.86292e-17	-4.77919e-10	-0.846994
56563303	chr16:56563303:T:A	2.74656e-18	-1.90391	-1.28717
56563362	chr16:56563362:A:G	4.54669e-18	-1.68654	-1.00048
56563438	chr16:56563438:G:A	7.76308e-18	-1.73391	-0.418132
56563515	chr16:56563515:G:A	5.63162e-18	-1.92768	-0.545347
56563529	chr16:56563529:C:T	1.53617e-17	-4.77919e-10	-1.46954
56563571	chr16:56563571:C:T	2.93249e-17	-1.80184	0.978855
56563694	chr16:56563694:C:A	3.27289e-18	-1.99566	-1.02009
56563724	chr16:56563724:G:T	4.97297e-18	-1.76949	-0.827912
56563896	chr16:56563896:A:G	7.27203e-17	-4.77919e-10	0.0852002
56564342	chr16:56564342:G:A	2.47268e-17	0.398054	-1.39159
56564992	chr16:56564992:G:A	5.30414e-18	-1.65215	-0.880779
56565309	chr16:56565309:C:G	1.20922e-17	-1.73611	0.0272547
56565860	chr16:56565860:T:A	2.4e-17	-4.77919e-10	-1.02337
56565885	chr16:56565885:G:A	8.29063e-18	-0.978741	-1.10755
56566568	chr16:56566568:G:A	2.10867e-18	-1.9926	-1.46277
56567186	chr16:56567186:G:T	6.51897e-18	-0.861579	-1.46512
56567808	chr16:56567808:A:G	3.43956e-18	-1.52687	-1.4392
56567810	chr16:56567810:T:C	5.74995e-18	-1.48639	-0.965843
56567921	chr16:56567921:G:A	6.21838e-18	-1.00481	-1.3691
56567922	chr16:56567922:G:C	6.24133e-18	-1.00112	-1.3691
56568363	chr16:56568363:A:G	4.16097e-17	-4.77919e-10	-0.473086
56568440	chr16:56568440:T:C	7.79282e-18	-1.08301	-1.06521
56568571	chr16:56568571:A:G	1.58711e-17	-4.77919e-10	-1.43692
56568624	chr16:56568624:C:T	1.53816e-17	-4.77919e-10	-1.46825
56568699	chr16:56568699:C:T	1.60153e-17	-4.77919e-10	-1.42788
56568704	chr16:56568704:T:C	7.92754e-18	-1.08342	-1.04766
56568759	chr16:56568759:C:T	2.96815e-16	0.93657	0.55512
56568886	chr16:56568886:G:A	4.26955e-18	-1.3002	-1.44971
56569000	chr16:56569000:C:T	3.70087e-16	-4.77919e-10	1.71232
56569260	chr16:56569260:T:A	2.09231e-17	-4.77919e-10	-1.16056
56569326	chr16:56569326:C:T	1.17345e-17	-1.77031	0.0314195
56569715	chr16:56569715:G:A	3.63867e-16	-4.77919e-10	1.69537
56569877	chr16:56569877:G:A	1.62034e-17	-4.77919e-10	-1.4162
56570096	chr16:56570096:G:A	4.35409e-17	0.527565	-0.955284
56570305	chr16:56570305:T:C	1.70357e-17	-4.77919e-10	-1.36611
56570418	chr16:56570418:G:A	5.49418e-18	-1.02375	-1.47398
56570691	chr16:56570691:C:T	1.67731e-17	0.0587772	-1.44042
56570869	chr16:56570869:C:T	2.38845e-18	-1.87068	-1.46009
56570913	chr16:56570913:T:C	2.39395e-18	-1.89017	-1.4383
56570988	chr16:56570988:G:A	2.4e-17	-4.77919e-10	-1.02337
56571028	chr16:56571028:G:T	2.53716e-18	-1.86373	-1.40665
56571191	chr16:56571191:A:T	5.0796e-18	-1.11883	-1.45736
56571252	chr16:56571252:C:T	3.11927e-17	-0.761236	-8.47093e-10
56571638	chr16:56571638:C:T	5.10016e-18	-1.13236	-1.43979
56571673	chr16:56571673:A:G	1.52641e-17	-4.77919e-10	-1.47591
56571743	chr16:56571743:T:C	1.21025e-17	-1.70801	-8.47093e-10
56571824	chr16:56571824:T:C	2.47771e-18	-1.96951	-1.32457
56572226	chr16:56572226:T:C	1.19723e-15	1.55657	1.32977
56572322	chr16:56572322:C:T	3.51907e-16	-4.77919e-10	1.66195
56572444	chr16:56572444:C:A	1.58892e-17	-4.77919e-10	-1.43578
56572774	chr16:56572774:A:C	3.49185e-16	-4.77919e-10	1.65418
56572775	chr16:56572775:G:A	3.49185e-16	-4.77919e-10	1.65418
56572801	chr16:56572801:G:A	3.16248e-16	1.34134	0.213765
56572868	chr16:56572868:G:A	8.46696e-18	-1.73981	-0.325436
56573091	chr16:56573091:A:G	3.46955e-18	-1.50911	-1.44829
56573105	chr16:56573105:A:G	9.165e-18	-1.98603	-8.47093e-10
56573566	chr16:56573566:C:A	3.02081e-17	-0.793309	-8.47093e-10
56573582	chr16:56573582:G:C	2.00873e-17	0.249761	-1.45109
56573788	chr16:56573788:T:C	1.75025e-16	-4.77919e-10	0.963507
56574138	chr16:56574138:C:T	5.45164e-17	0.561341	-0.764259
56574228	chr16:56574228:A:C	2.84669e-17	-4.77919e-10	-0.852677
56574431	chr16:56574431:G:A	4.58763e-17	-1.84898	1.47351
56575222	chr16:56575222:G:T	1.80486e-17	-4.77919e-10	-1.30835
56575957	chr16:56575957:C:T	5.84005e-17	0.599926	-0.734023
56576463	chr16:56576463:T:A	3.75339e-18	-1.79136	-1.0874
56576549	chr16:56576549:A:G	1.52906e-17	-4.77919e-10	-1.47418
56576556	chr16:56576556:C:T	6.79391e-18	-0.819955	-1.46544
56577000	chr16:56577000:C:T	5.67392e-17	-4.77919e-10	-0.162954
56577214	chr16:56577214:T:G	2.18095e-16	-4.77919e-10	1.18351
56577347	chr16:56577347:T:A	2.16839e-16	-4.77919e-10	1.17774
56577359	chr16:56577359:A:G	3.74546e-17	-0.578291	-8.47093e-10
56577667	chr16:56577667:G:T	2.45641e-17	-4.77919e-10	-1.00013
56577743	chr16:56577743:C:T	1.13375e-17	-1.77331	-8.47093e-10
56577891	chr16:56577891:G:A	2.94128e-16	1.236	0.246596
56577940	chr16:56577940:G:A	4.85743e-18	-1.1976	-1.42331
56577972	chr16:56577972:G:T	2.58782e-17	-4.77919e-10	-0.948018
56577991	chr16:56577991:ACT:A	8.19671e-18	-0.791341	-1.30635
56578100	chr16:56578100:C:T	3.01678e-18	-1.63997	-1.45726
56578188	chr16:56578188:A:G	2.52514e-18	-1.89679	-1.37833
56578472	chr16:56578472:T:C	4.40034e-18	-1.33373	-1.386
56578635	chr16:56578635:T:A	1.36793e-17	-1.58554	-8.47093e-10
56578685	chr16:56578685:G:A	9.44914e-18	-0.483849	-1.47165
56578790	chr16:56578790:C:T	3.01428e-16	1.53546	-0.0283541
56578891	chr16:56578891:A:T	3.27957e-17	-0.711122	-8.47093e-10
56579059	chr16:56579059:TGAG:T	3.36082e-17	-0.686651	-8.47093e-10
56579173	chr16:56579173:A:G	2.6053e-17	-4.77919e-10	-0.941289
56579204	chr16:56579204:T:A	2.7246e-18	-1.83377	-1.36533
56579578	chr16:56579578:A:G	7.78384e-18	-0.68459	-1.46478
56579659	chr16:56579659:C:A	4.72571e-17	-1.86144	1.51562
56580331	chr16:56580331:A:T	3.92301e-17	-0.531977	-8.47093e-10
56580608	chr16:56580608:T:C	4.30993e-17	-1.78282	1.34491
56580649	chr16:56580649:T:C	1.42818e-17	-1.54243	-8.47093e-10
56580766	chr16:56580766:T:C	3.0451e-16	-4.77919e-10	1.51728
56581023	chr16:56581023:C:T	5.75002e-17	-4.77919e-10	-0.149632
56581323	chr16:56581323:C:T	2.3712e-17	-0.103611	-0.93183
56581499	chr16:56581499:C:G	1.5539e-17	-4.77919e-10	-1.45807
56581636	chr16:56581636:C:G	7.27762e-17	-4.77919e-10	0.085969
56581864	chr16:56581864:T:C	9.48467e-18	-1.95174	-8.47093e-10
56581997	chr16:56581997:G:A	3.94748e-18	-1.88581	-0.942531
56582250	chr16:56582250:C:A	5.13186e-16	-4.77919e-10	2.03922
56582359	chr16:56582359:A:G	6.92283e-18	-1.91527	-0.35132
56582786	chr16:56582786:T:C	3.15837e-18	-1.99898	-1.05239
56583035	chr16:56583035:C:T	2.43207e-17	-4.77919e-10	-1.01009
56583459	chr16:56583459:G:A	4.81899e-17	-4.77919e-10	-0.326271
56583505	chr16:56583505:A:G	2.73919e-18	-1.93934	-1.25441
56583687	chr16:56583687:A:C	1.59192e-17	-4.77919e-10	-1.43389
56584031	chr16:56584031:C:T	1.66844e-17	-4.77919e-10	-1.38695
56584487	chr16:56584487:A:G	3.92176e-18	-1.35964	-1.47524
56584576	chr16:56584576:C:T	1.58195e-17	-0.35043	-1.08974
56584651	chr16:56584651:TA:T	4.57159e-18	-1.37128	-1.31028
56584749	chr16:56584749:C:T	9.10729e-18	-1.99234	-8.47093e-10
56585156	chr16:56585156:T:G	4.48542e-18	-1.22581	-1.47478
56585599	chr16:56585599:C:T	1.28248e-17	-1.65004	-8.47093e-10
56586060	chr16:56586060:C:T	4.54975e-18	-1.45387	-1.23248
56586136	chr16:56586136:T:A	2.26052e-18	-1.95025	-1.43558
56586201	chr16:56586201:T:C	4.20386e-17	-4.77919e-10	-0.462833
56586377	chr16:56586377:G:A	1.55151e-17	-4.77919e-10	-1.4596
56586516	chr16:56586516:C:T	2.34122e-18	-1.88369	-1.46706
56586651	chr16:56586651:T:C	3.8671e-18	-1.38865	-1.46026
56587028	chr16:56587028:A:T	5.143e-18	-1.51995	-1.04383
56587455	chr16:56587455:C:T	5.72499e-18	-0.980053	-1.47653
56587694	chr16:56587694:T:C	1.36692e-17	-1.38356	-0.20272
56588193	chr16:56588193:C:T	3.97459e-18	-1.50389	-1.31761
56588230	chr16:56588230:C:T	1.15736e-17	-1.75269	-8.47093e-10
56588409	chr16:56588409:G:A	2.82748e-18	-1.75633	-1.40571
56588614	chr16:56588614:G:A	4.38224e-17	-4.77919e-10	-0.421276
56588777	chr16:56588777:T:C	3.87916e-18	-1.84406	-1.00174
56589024	chr16:56589024:C:T	5.09522e-17	-4.77919e-10	-0.270532
56589279	chr16:56589279:C:T	3.30459e-18	-1.53978	-1.46633
56589332	chr16:56589332:C:T	4.08956e-17	-4.77919e-10	-0.490398
56589732	chr16:56589732:C:A	1.54829e-17	-4.77919e-10	-1.46168
56590120	chr16:56590120:G:A	1.1728e-17	-1.73944	-8.47093e-10
56590312	chr16:56590312:G:C	9.14731e-18	-1.13315	-0.85481
56590466	chr16:56590466:C:A	4.38681e-17	-4.77919e-10	-0.420232
56590531	chr16:56590531:A:C	2.16425e-18	-1.99877	-1.43058
56590564	chr16:56590564:G:C	2.07265e-18	-2.00024	-1.47235
56590622	chr16:56590622:T:A	4.3442e-18	-1.99855	-0.734028
56590999	chr16:56590999:G:T	3.89626e-17	-4.77919e-10	-0.538817
56591113	chr16:56591113:G:C	1.74788e-17	-4.77919e-10	-1.34043
56591892	chr16:56591892:T:A	1.75278e-17	-4.77919e-10	-1.33763
56592857	chr16:56592857:A:G	1.39841e-17	-1.13926	-0.424241
56592890	chr16:56592890:C:T	3.38193e-17	-4.77919e-10	-0.680387
56592974	chr16:56592974:T:A	2.84946e-18	-1.84076	-1.31353
56592984	chr16:56592984:A:G	2.85109e-18	-1.83522	-1.3185
56593154	chr16:56593154:A:G	3.56046e-17	-4.77919e-10	-0.628945
56593350	chr16:56593350:A:G	3.56046e-17	-4.77919e-10	-0.628945
56593459	chr16:56593459:T:C	2.17843e-18	-1.99342	-1.4294
56593554	chr16:56593554:C:T	1.24628e-17	-0.622499	-1.05618
56593609	chr16:56593609:A:G	1.59711e-17	-4.77919e-10	-1.43064
56593620	chr16:56593620:C:T	2.68032e-18	-1.80256	-1.41292
56593695	chr16:56593695:G:T	9.30283e-18	-1.9711	-8.47093e-10
56593696	chr16:56593696:A:T	9.24402e-18	-1.97744	-8.47093e-10
56594254	chr16:56594254:C:T	2.74596e-18	-1.78033	-1.41096
56594506	chr16:56594506:G:A	1.56793e-17	-1.44908	-8.47093e-10
56594552	chr16:56594552:A:C	2.77778e-18	-1.75288	-1.42689
56594569	chr16:56594569:C:T	9.66611e-18	-1.93279	-8.47093e-10
56594615	chr16:56594615:G:A	1.99921e-17	-1.43233	0.226248
56594862	chr16:56594862:T:C	2.58919e-18	-1.99999	-1.25008
56594990	chr16:56594990:T:C	2.59453e-18	-2.0002	-1.24781
56595094	chr16:56595094:G:A	3.70926e-17	-4.77919e-10	-0.588002
56595126	chr16:56595126:T:C	2.57654e-18	-1.99972	-1.25526
56595239	chr16:56595239:CAAATG:C	2.02499e-17	-4.77919e-10	-1.19327
56595570	chr16:56595570:A:G	2.2527e-18	-1.99953	-1.38976
56595599	chr16:56595599:C:T	1.04339e-17	-0.968493	-0.887867
56595716	chr16:56595716:G:T	2.46628e-18	-1.83607	-1.46264
56595736	chr16:56595736:A:G	3.00357e-17	-4.77919e-10	-0.799033
56595792	chr16:56595792:G:A	1.59008e-17	-4.77919e-10	-1.43505
56596126	chr16:56596126:T:C	3.26016e-18	-1.72719	-1.29245
56596224	chr16:56596224:T:C	3.12588e-18	-1.92863	-1.13308
56596313	chr16:56596313:A:G	4.44068e-18	-1.99665	-0.71396
56596314	chr16:56596314:T:C	1.15344e-17	-1.75609	-8.47093e-10
56596902	chr16:56596902:G:A	2.47482e-18	-1.82887	-1.46638
56596978	chr16:56596978:T:C	3.21387e-18	-1.56237	-1.47158
56597022	chr16:56597022:C:T	2.39589e-18	-2.00029	-1.32738
56597338	chr16:56597338:A:G	2.15903e-18	-1.99983	-1.43193
56597721	chr16:56597721:G:A	1.68887e-17	-1.37478	-8.47093e-10
56597810	chr16:56597810:T:C	2.29492e-18	-1.99849	-1.37223
56597824	chr16:56597824:A:G	9.06883e-18	-1.99658	-8.47093e-10
56597893	chr16:56597893:T:TA	5.03394e-18	-1.11513	-1.47008
56598094	chr16:56598094:T:C	2.85447e-18	-2.00029	-1.15224
56598539	chr16:56598539:G:A	3.1437e-17	-4.77919e-10	-0.753436
56599034	chr16:56599034:C:T	2.3953e-18	-1.99917	-1.32874
56599210	chr16:56599210:G:A	4.69123e-18	-1.39594	-1.25978
56599313	chr16:56599313:A:ATT	2.90898e-18	-1.72806	-1.40556
56599392	chr16:56599392:T:C	4.35437e-17	-4.77919e-10	-0.427655
56599409	chr16:56599409:C:T	7.73138e-18	-1.9944	-0.161729
56599527	chr16:56599527:G:A	1.56188e-17	-4.77919e-10	-1.45294
56599635	chr16:56599635:T:C	5.45822e-18	-1.30439	-1.19991
56599710	chr16:56599710:C:T	1.67341e-17	-4.77919e-10	-1.38397
56599855	chr16:56599855:A:G	1.56172e-17	-4.77919e-10	-1.45305
56600187	chr16:56600187:T:C	2.73546e-18	-1.72562	-1.4695
56600411	chr16:56600411:T:C	4.48985e-18	-1.53069	-1.16891
56600567	chr16:56600567:G:C	1.53274e-17	-4.77919e-10	-1.47178
56600668	chr16:56600668:A:T	2.60627e-18	-1.77259	-1.47091
56600852	chr16:56600852:T:C	2.11631e-17	-4.77919e-10	-1.14916
56601066	chr16:56601066:A:G	3.99383e-18	-1.48523	-1.33144
56601146	chr16:56601146:G:C	1.70886e-17	-4.77919e-10	-1.36301
56601189	chr16:56601189:A:G	2.10167e-18	-1.99425	-1.46444
56601413	chr16:56601413:C:T	9.55091e-18	-1.94478	-8.47093e-10
56601528	chr16:56601528:C:T	1.52784e-17	-4.77919e-10	-1.47498
56601840	chr16:56601840:G:T	3.51768e-18	-1.57978	-1.36384
56601866	chr16:56601866:C:T	2.88975e-17	-4.77919e-10	-0.837666
56602011	chr16:56602011:T:C	1.02464e-17	-1.87449	-8.47093e-10
56602055	chr16:56602055:A:G	2.72199e-17	-4.77919e-10	-0.897471
56602146	chr16:56602146:G:T	1.90612e-17	-1.11654	-0.137229
56602227	chr16:56602227:TG:T	1.8408e-17	-4.77919e-10	-1.28864
56602288	chr16:56602288:T:C	2.88399e-18	-1.66966	-1.47259
56602381	chr16:56602381:A:G	4.21543e-18	-1.33907	-1.4236
56602415	chr16:56602415:T:C	2.1065e-17	-4.77919e-10	-1.15381
56602566	chr16:56602566:C:T	2.86938e-18	-1.6715	-1.47583
56603141	chr16:56603141:T:C	7.69887e-18	-0.92157	-1.23878
56603418	chr16:56603418:A:G	3.02919e-18	-1.69426	-1.39886
56603513	chr16:56603513:C:T	2.22642e-17	-4.77919e-10	-1.09844
56603860	chr16:56603860:C:T	1.84552e-17	-4.77919e-10	-1.28608
56603930	chr16:56603930:G:A	1.55622e-17	-4.77919e-10	-1.45658
56604109	chr16:56604109:G:A	9.23981e-18	-1.9779	-8.47093e-10
56604320	chr16:56604320:G:A	9.26175e-18	-0.530769	-1.44476
56604495	chr16:56604495:T:A	5.90951e-18	-1.45399	-0.970864
56604499	chr16:56604499:T:TA	3.41497e-18	-1.65479	-1.31846
56604772	chr16:56604772:G:A	1.71066e-17	-4.77919e-10	-1.36195
56604999	chr16:56604999:T:C	6.5699e-18	-1.36407	-0.954849
56605322	chr16:56605322:A:G	8.87249e-18	-0.858182	-1.16028
56605329	chr16:56605329:C:T	5.41185e-17	-4.77919e-10	-0.210243
56605360	chr16:56605360:G:A	1.88301e-17	-4.77919e-10	-1.26596
56605676	chr16:56605676:T:C	7.55169e-18	-0.74092	-1.43873
56605909	chr16:56605909:T:A	3.71209e-18	-1.56087	-1.32895
56606031	chr16:56606031:T:C	9.05856e-18	-1.99771	-8.47093e-10
56606362	chr16:56606362:C:G	1.69784e-17	-4.77919e-10	-1.36948
56606566	chr16:56606566:T:C	2.18835e-17	-1.11569	-8.47093e-10
56606827	chr16:56606827:C:T	6.19744e-18	-0.918384	-1.4589
56607120	chr16:56607120:T:C	3.19389e-17	-4.77919e-10	-0.737596
56607691	chr16:56607691:A:C	4.9427e-18	-1.19394	-1.40957
56607929	chr16:56607929:T:C	1.53329e-17	-4.77919e-10	-1.47142
56608372	chr16:56608372:A:G	3.88524e-18	-1.584	-1.26024
56608705	chr16:56608705:G:C	1.00713e-16	0.41086	-8.47093e-10
56609225	chr16:56609225:G:C	6.05269e-18	-1.58781	-0.813104
56609605	chr16:56609605:A:G	1.5204e-17	-1.55775	0.077893
56609682	chr16:56609682:A:G	3.406e-18	-1.82039	-1.15549
56609838	chr16:56609838:T:G	1.05692e-17	-1.84347	-8.47093e-10
56610597	chr16:56610597:G:C	1.54335e-17	-4.77919e-10	-1.46488
56610738	chr16:56610738:C:A	5.70344e-18	-1.28518	-1.17517
56611086	chr16:56611086:A:C	2.15091e-18	-1.98318	-1.45235
56611307	chr16:56611307:A:G	1.21676e-17	-1.70265	-8.47093e-10
56612178	chr16:56612178:C:T	1.949e-17	-4.77919e-10	-1.23152
56612369	chr16:56612369:A:G	1.72825e-17	-0.143899	-1.20783
56612630	chr16:56612630:G:A	2.08624e-17	-4.77919e-10	-1.16347
56612750	chr16:56612750:T:C	1.24319e-16	0.621428	-8.47093e-10
56613037	chr16:56613037:T:C	5.02557e-18	-1.7216	-0.865278
56613129	chr16:56613129:T:C	1.00071e-17	-1.89813	-8.47093e-10
56613224	chr16:56613224:A:G	2.79221e-18	-1.92249	-1.2521
56613344	chr16:56613344:G:A	9.43959e-18	-1.95651	-8.47093e-10
56613812	chr16:56613812:C:CAT	2.05626e-17	-4.77919e-10	-1.17795
56613887	chr16:56613887:G:T	1.80582e-17	-4.77919e-10	-1.30782
56614027	chr16:56614027:A:G	1.81591e-17	-4.77919e-10	-1.30225
56614089	chr16:56614089:A:T	1.83287e-17	-4.77919e-10	-1.29295
56614282	chr16:56614282:C:T	9.2753e-18	-1.97406	-8.47093e-10
56614283	chr16:56614283:G:A	1.53774e-17	-4.77919e-10	-1.46852
56614463	chr16:56614463:T:C	1.008e-17	-1.89086	-8.47093e-10
56614618	chr16:56614618:C:T	2.11511e-17	-4.77919e-10	-1.14973
56614714	chr16:56614714:G:A	6.92858e-18	-1.88126	-0.384503
56614719	chr16:56614719:T:C	1.77919e-17	-4.77919e-10	-1.32268
56614876	chr16:56614876:C:A	1.55319e-17	-4.77919e-10	-1.45852
56615034	chr16:56615034:T:C	6.83632e-18	-1.88448	-0.394692
56615072	chr16:56615072:C:A	6.19667e-18	-1.06853	-1.30888
56615111	chr16:56615111:T:G	2.17195e-18	-1.94961	-1.47618
56615341	chr16:56615341:G:A	9.63998e-18	-1.9355	-8.47093e-10
56615420	chr16:56615420:A:C	2.3053e-18	-1.89876	-1.46745
56615551	chr16:56615551:T:C	3.04951e-18	-1.91013	-1.17631
56615680	chr16:56615680:C:T	2.50603e-18	-1.84296	-1.43976
56615725	chr16:56615725:C:T	6.67112e-18	-1.06221	-1.24143
56615874	chr16:56615874:G:A	6.57132e-18	-0.985292	-1.33341
56616352	chr16:56616352:ATC:A	1.52574e-17	-4.77919e-10	-1.47636
56616779	chr16:56616779:C:T	1.52671e-17	-4.77919e-10	-1.47572
56616795	chr16:56616795:G:A	1.63935e-17	-4.77919e-10	-1.40454
56617248	chr16:56617248:A:T	3.31465e-18	-1.83694	-1.16613
56617293	chr16:56617293:CG:C	1.23798e-17	-1.68535	-8.47093e-10
56617462	chr16:56617462:T:C	2.84982e-17	-1.98991	1.13833
56617689	chr16:56617689:C:A	1.15247e-17	-0.347149	-1.40978
56618139	chr16:56618139:C:A	2.88857e-18	-1.99117	-1.14948
56618181	chr16:56618181:G:A	9.29969e-18	-1.97144	-8.47093e-10
56618303	chr16:56618303:C:A	1.00822e-17	-0.450774	-1.43988
56618360	chr16:56618360:T:C	2.02793e-17	-4.77919e-10	-1.19182
56618519	chr16:56618519:G:A	2.66605e-18	-1.86275	-1.35807
56618639	chr16:56618639:G:A	9.09708e-18	-1.99347	-8.47093e-10
56618723	chr16:56618723:C:A	7.2135e-18	-2.00026	-0.225208
56618743	chr16:56618743:T:C	9.09583e-18	-1.9936	-8.47093e-10
56618759	chr16:56618759:A:G	5.50843e-18	-1.189	-1.30614
56618825	chr16:56618825:C:T	1.53229e-17	-4.77919e-10	-1.47207
56618902	chr16:56618902:T:A	7.18819e-18	-2.00011	-0.228872
56619435	chr16:56619435:T:C	4.64787e-17	-1.79943	1.437
56619544	chr16:56619544:A:G	1.14027e-16	0.535015	-8.47093e-10
56619650	chr16:56619650:C:T	1.12729e-16	-4.77919e-10	0.523569
56619833	chr16:56619833:G:T	1.56325e-17	-1.91017	0.458106
56619883	chr16:56619883:T:G	6.71464e-17	0.00545559	-8.47093e-10
56620001	chr16:56620001:TC:T	1.07626e-16	-4.77919e-10	0.477247
56620112	chr16:56620112:C:G	3.2783e-17	-0.208965	-0.502546
56620153	chr16:56620153:C:T	1.07209e-17	-1.82922	-8.47093e-10
56620492	chr16:56620492:T:A	3.5188e-18	-1.88943	-1.05387
56620569	chr16:56620569:GC:G	9.04418e-18	-1.9993	-8.47093e-10
56620729	chr16:56620729:A:G	2.18924e-17	-0.338862	-0.77642
56620803	chr16:56620803:A:G	2.97023e-17	-0.381573	-0.428622
56620807	chr16:56620807:G:C	5.69282e-18	-0.987649	-1.47457
56620910	chr16:56620910:C:T	2.49845e-18	-1.85493	-1.43082
56621147	chr16:56621147:A:C	2.81119e-17	-4.77919e-10	-0.865228
56621259	chr16:56621259:C:G	2.4533e-18	-1.87197	-1.43202
56621428	chr16:56621428:G:A	2.06226e-17	-4.77919e-10	-1.17503
56621573	chr16:56621573:G:C	2.66651e-18	-1.76894	-1.45171
56621884	chr16:56621884:GAC:G	2.52889e-18	-1.80191	-1.47173
56622236	chr16:56622236:C:T	3.21277e-18	-1.60018	-1.43411
56622254	chr16:56622254:A:G	4.28152e-17	-0.758544	0.314018
56622386	chr16:56622386:G:GC	2.46546e-17	-4.77919e-10	-0.996456
56622596	chr16:56622596:G:C	2.50903e-18	-1.90281	-1.37871
56622697	chr16:56622697:A:G	1.42026e-17	-0.562388	-0.985604
56622729	chr16:56622729:C:A	1.58384e-17	-4.77919e-10	-1.43898
56622819	chr16:56622819:A:G	3.6863e-17	-4.77919e-10	-0.594211
56622827	chr16:56622827:T:C	3.24401e-18	-1.54884	-1.47577
56623333	chr16:56623333:G:A	1.80403e-17	-4.77919e-10	-1.30881
56623715	chr16:56623715:A:T	2.58741e-18	-1.90553	-1.34523
56623821	chr16:56623821:G:A	1.92288e-17	-4.77919e-10	-1.24501
56623849	chr16:56623849:T:C	1.89066e-17	-4.77919e-10	-1.26191
56624147	chr16:56624147:A:G	1.68448e-17	-4.77919e-10	-1.37738
56624259	chr16:56624259:T:C	2.23529e-17	-0.731141	-0.363325
56624386	chr16:56624386:T:A	1.52724e-17	-4.77919e-10	-1.47537
56624575	chr16:56624575:C:T	3.41689e-18	-2.00038	-0.972312
56624698	chr16:56624698:A:G	1.97508e-17	-4.77919e-10	-1.21823
56624737	chr16:56624737:G:C	1.68046e-17	-4.77919e-10	-1.37977
56624832	chr16:56624832:G:A	1.54283e-17	-4.77919e-10	-1.46521
56624833	chr16:56624833:G:C	4.42883e-18	-1.94398	-0.769302
56625263	chr16:56625263:C:T	2.51195e-17	-1.27903	0.301252
56625613	chr16:56625613:C:G	3.30289e-18	-1.78793	-1.21869
56626243	chr16:56626243:T:A	1.52657e-17	-4.77919e-10	-1.47581
56626371	chr16:56626371:C:T	6.33433e-17	-4.77919e-10	-0.0528502
56626773	chr16:56626773:A:G	1.79707e-17	0.152644	-1.46532
56626904	chr16:56626904:G:A	2.14092e-18	-1.96414	-1.47605
56626994	chr16:56626994:G:T	2.56908e-17	-0.597498	-0.357787
56627240	chr16:56627240:A:AG	1.52569e-17	-4.77919e-10	-1.47639
56627265	chr16:56627265:C:A	2.7483e-17	-0.615225	-0.272626
56627404	chr16:56627404:A:G	6.35877e-17	0.176483	-0.225484
56627514	chr16:56627514:C:T	1.68242e-17	-4.77919e-10	-1.3786
56627521	chr16:56627521:G:A	2.39263e-17	-4.77919e-10	-1.02644
56627710	chr16:56627710:A:G	1.73874e-17	-4.77919e-10	-1.34567
56627761	chr16:56627761:G:A	3.04076e-18	-1.99821	-1.0911
56628252	chr16:56628252:C:A	5.53814e-17	-0.187176	-8.47093e-10
56628329	chr16:56628329:CA:C	1.7944e-17	-4.77919e-10	-1.31417
56628411	chr16:56628411:G:A	1.65593e-17	-4.77919e-10	-1.39447
56628421	chr16:56628421:G:A	1.59357e-17	-4.77919e-10	-1.43286
56628445	chr16:56628445:G:A	3.49223e-18	-1.49571	-1.45517
56628753	chr16:56628753:A:G	1.16641e-16	-4.77919e-10	0.557678
56628851	chr16:56628851:G:A	1.64952e-17	-4.77919e-10	-1.39835
56629116	chr16:56629116:G:A	3.30223e-17	-1.69031	0.986069
56629388	chr16:56629388:C:G	4.17476e-18	-1.92765	-0.844714
56629445	chr16:56629445:C:T	2.10682e-17	-0.877618	-0.276037
56629601	chr16:56629601:C:T	1.65536e-17	-4.77919e-10	-1.39482
56629808	chr16:56629808:G:T	2.88506e-17	-4.77919e-10	-0.839289
56630016	chr16:56630016:C:A	1.55319e-17	-4.77919e-10	-1.45853
56630065	chr16:56630065:A:G	2.40703e-17	-4.77919e-10	-1.02044
56630778	chr16:56630778:C:T	1.85772e-16	0.244016	0.779082
56631054	chr16:56631054:A:G	1.73565e-17	-4.77919e-10	-1.34745
56631604	chr16:56631604:T:C	2.91498e-18	-1.65945	-1.47211
56631723	chr16:56631723:T:C	1.71222e-17	-4.77919e-10	-1.36104
56631953	chr16:56631953:G:A	1.72399e-17	-4.77919e-10	-1.35419
56632936	chr16:56632936:G:A	2.52706e-18	-1.94377	-1.33059
56633006	chr16:56633006:G:A	9.03417e-18	-2.00041	-8.47093e-10
56633253	chr16:56633253:A:G	3.4515e-16	1.04168	0.600881
56633459	chr16:56633459:A:C	1.63581e-17	-4.77919e-10	-1.4067
56633873	chr16:56633873:T:C	1.59493e-16	0.354963	0.515617
56633942	chr16:56633942:A:G	3.99191e-18	-1.79341	-1.02374
56634044	chr16:56634044:GT:G	2.25246e-17	-4.77919e-10	-1.08681
56634344	chr16:56634344:C:T	7.39601e-18	-1.94931	-0.251171
56634393	chr16:56634393:C:T	1.65918e-17	-4.77919e-10	-1.39251
56634421	chr16:56634421:G:A	1.65608e-17	-4.77919e-10	-1.39438
56634456	chr16:56634456:A:T	3.21938e-18	-1.97123	-1.061
56634491	chr16:56634491:T:C	3.20458e-18	-1.97475	-1.06209
56634646	chr16:56634646:T:A	1.61921e-17	-4.77919e-10	-1.41689
56635010	chr16:56635010:G:T	4.40112e-18	-1.2524	-1.46716
56635205	chr16:56635205:C:T	3.68708e-17	-4.77919e-10	-0.593999
56635220	chr16:56635220:C:T	2.6835e-18	-1.74929	-1.46501
56635463	chr16:56635463:A:C	2.28824e-17	-4.77919e-10	-1.07105
56636053	chr16:56636053:G:A	2.79792e-18	-1.70754	-1.46501
56636140	chr16:56636140:G:C	2.48721e-18	-1.84597	-1.44428
56636314	chr16:56636314:C:A	8.52191e-18	-1.96481	-0.0939692
56636549	chr16:56636549:T:A	2.88948e-17	-0.108245	-0.729515
56636583	chr16:56636583:C:T	5.88671e-17	-4.77919e-10	-0.126137
56637108	chr16:56637108:C:A	4.18512e-18	-1.29354	-1.47634
56637228	chr16:56637228:T:C	1.89985e-16	0.497244	0.548284
56637720	chr16:56637720:A:T	2.18148e-18	-1.96018	-1.46123
56637784	chr16:56637784:T:C	4.36982e-18	-1.99346	-0.733236
56637805	chr16:56637805:C:A	3.13664e-18	-1.97824	-1.08003
56637955	chr16:56637955:A:G	2.45158e-17	-0.194816	-0.807284
56638103	chr16:56638103:T:G	2.93093e-18	-1.66353	-1.46257
56638104	chr16:56638104:A:C	2.92931e-18	-1.66452	-1.46213
56638187	chr16:56638187:G:A	1.9371e-17	-4.77919e-10	-1.23764
56638829	chr16:56638829:C:G	1.62885e-17	-4.77919e-10	-1.41096
56638885	chr16:56638885:T:G	1.93997e-17	-4.77919e-10	-1.23616
56639231	chr16:56639231:A:G	9.67552e-18	-1.83072	-0.101102
56639236	chr16:56639236:A:G	9.6452e-18	-1.83369	-0.101273
56639315	chr16:56639315:C:A	1.24759e-17	-1.97471	0.297085
56639378	chr16:56639378:G:T	2.79041e-17	-0.323235	-0.549412
56639524	chr16:56639524:A:AAG	1.57574e-17	-4.77919e-10	-1.44411
56639584	chr16:56639584:T:C	3.09682e-17	-0.162526	-0.605934
56639916	chr16:56639916:A:G	1.42097e-16	0.157453	0.597636
56640239	chr16:56640239:C:T	2.8088e-18	-1.99466	-1.174
56640325	chr16:56640325:A:G	1.04044e-17	-1.85919	-8.47093e-10
56640424	chr16:56640424:G:A	1.54055e-17	-4.77919e-10	-1.46669
56640492	chr16:56640492:A:G	2.45908e-17	-4.77919e-10	-0.999048
56640570	chr16:56640570:C:T	4.638e-18	-1.52818	-1.13895
56640574	chr16:56640574:T:TC	2.58753e-18	-1.78099	-1.46972
56640762	chr16:56640762:C:A	2.26699e-18	-1.92996	-1.45301
56640774	chr16:56640774:G:A	2.72866e-18	-1.72789	-1.46972
56640816	chr16:56640816:G:A	1.52672e-17	-4.77919e-10	-1.47571
56640856	chr16:56640856:TG:T	2.16909e-17	-1.68511	0.56058
56640869	chr16:56640869:G:A	2.15732e-17	-4.77919e-10	-1.12997
56640946	chr16:56640946:T:C	4.78431e-17	-1.54047	1.20697
56640987	chr16:56640987:C:T	2.44957e-18	-1.82929	-1.47622
56641052	chr16:56641052:G:A	1.88137e-16	-1.22414	2.25989
56641099	chr16:56641099:A:G	1.53339e-17	-4.77919e-10	-1.47135
56641132	chr16:56641132:C:A	1.09862e-16	-4.77919e-10	0.497809
56641418	chr16:56641418:C:G	2.01498e-17	-4.77919e-10	-1.19823
56641587	chr16:56641587:G:T	6.47954e-18	-1.96004	-0.372735
56641739	chr16:56641739:A:G	3.39326e-17	-4.77919e-10	-0.677043
56641976	chr16:56641976:T:A	1.25218e-17	-0.458906	-1.21504
56642124	chr16:56642124:C:T	2.11009e-17	-1.97556	0.823453
56642169	chr16:56642169:T:C	1.63478e-17	-4.77919e-10	-1.40733
56642341	chr16:56642341:T:C	1.93866e-17	-4.77919e-10	-1.23684
56642347	chr16:56642347:G:A	1.63478e-17	-1.20924	-0.198084
56642419	chr16:56642419:T:C	2.35367e-18	-1.98318	-1.36227
56643069	chr16:56643069:T:TG	1.73079e-17	-4.77919e-10	-1.35026
56643105	chr16:56643105:TTGCTGTG:T	4.39815e-17	0.616716	-1.03437
56643234	chr16:56643234:T:C	1.676e-17	-4.77919e-10	-1.38243
56643237	chr16:56643237:G:A	1.67557e-17	-4.77919e-10	-1.38268
56643264	chr16:56643264:C:T	4.75812e-18	-1.20406	-1.43751
56643283	chr16:56643283:C:G	1.56473e-15	1.56775	1.5863
56643298	chr16:56643298:C:T	6.41986e-17	-1.0271	0.987662
56643689	chr16:56643689:T:A	2.2689e-17	-4.77919e-10	-1.07954
56643722	chr16:56643722:C:T	5.81653e-18	-1.98414	-0.456572
56643751	chr16:56643751:T:C	2.92516e-18	-1.7742	-1.35387
56643842	chr16:56643842:G:A	2.38359e-18	-1.85686	-1.47595
56644009	chr16:56644009:G:T	1.7351e-17	-4.77919e-10	-1.34777
56644098	chr16:56644098:T:G	1.63086e-17	-4.77919e-10	-1.40973
56644099	chr16:56644099:T:C	1.53024e-17	-4.77919e-10	-1.47341
56644113	chr16:56644113:G:A	2.51288e-18	-1.8035	-1.47649
56644210	chr16:56644210:C:T	1.93009e-17	-4.77919e-10	-1.24127
56644451	chr16:56644451:G:A	1.53883e-17	-4.77919e-10	-1.46781
56644550	chr16:56644550:C:T	1.56111e-17	-4.77919e-10	-1.45344
56644588	chr16:56644588:A:G	1.72449e-17	-4.77919e-10	-1.3539
56644665	chr16:56644665:C:T	1.09528e-17	-1.80782	-8.47093e-10
56644879	chr16:56644879:C:T	1.72449e-17	-4.77919e-10	-1.3539
56644958	chr16:56644958:T:C	1.62424e-17	-4.77919e-10	-1.4138
56645101	chr16:56645101:A:G	1.61065e-17	-4.77919e-10	-1.42219
56645202	chr16:56645202:A:G	2.87533e-17	-0.842667	-8.47093e-10
56645295	chr16:56645295:T:G	1.72449e-17	-4.77919e-10	-1.3539
56645319	chr16:56645319:T:C	1.72449e-17	-4.77919e-10	-1.3539
56645383	chr16:56645383:A:G	9.79432e-17	0.382967	-8.47093e-10
56645639	chr16:56645639:CT:C	1.05565e-16	-0.717667	1.17557
56645874	chr16:56645874:A:G	1.53024e-17	-4.77919e-10	-1.47341
56645887	chr16:56645887:A:G	2.61706e-17	-0.329998	-0.606785
56645960	chr16:56645960:C:T	2.43086e-16	-0.0970211	1.38902
56645976	chr16:56645976:T:C	9.14202e-18	-1.98854	-8.47093e-10
56646198	chr16:56646198:G:C	1.5889e-17	-4.77919e-10	-1.43579
56646397	chr16:56646397:T:C	1.56799e-17	-4.77919e-10	-1.44904
56646445	chr16:56646445:T:C	1.33651e-17	-0.134843	-1.47393
56646497	chr16:56646497:T:C	1.60197e-17	-4.77919e-10	-1.4276
56647562	chr16:56647562:A:T	1.56485e-17	-4.77919e-10	-1.45104
56647631	chr16:56647631:C:T	2.60564e-18	-1.76792	-1.47582
56647639	chr16:56647639:CTGCTCTGT:C	1.5491e-17	-4.77919e-10	-1.46116
56647712	chr16:56647712:A:G	2.81969e-17	-4.77919e-10	-0.862208
56647785	chr16:56647785:T:C	7.13153e-18	-0.761462	-1.47543
56647790	chr16:56647790:C:T	1.64226e-17	-1.40276	-8.47093e-10
56648597	chr16:56648597:T:C	1.52662e-17	-4.77919e-10	-1.47578
56648995	chr16:56648995:C:T	1.74443e-17	-4.77919e-10	-1.34241
56649107	chr16:56649107:C:T	1.54942e-17	-4.77919e-10	-1.46096
56649222	chr16:56649222:T:C	4.38978e-18	-1.31563	-1.40651
56649229	chr16:56649229:T:C	2.89394e-17	-4.77919e-10	-0.836215
56649714	chr16:56649714:G:A	4.13755e-18	-1.87437	-0.90695
56649741	chr16:56649741:G:A	9.82295e-18	-0.623535	-1.29316
56649838	chr16:56649838:A:G	5.47626e-18	-1.86648	-0.634516
56649864	chr16:56649864:AT:A	5.46665e-18	-1.86824	-0.634516
56649999	chr16:56649999:G:T	4.23685e-17	-1.48008	1.02506
56650081	chr16:56650081:T:C	3.66486e-18	-1.43441	-1.46822
56650170	chr16:56650170:A:G	1.71919e-16	-4.77919e-10	0.945602
56650199	chr16:56650199:A:G	1.56002e-17	-4.77919e-10	-1.45414
56650338	chr16:56650338:G:A	5.91312e-17	-4.77919e-10	-0.121661
56650358	chr16:56650358:C:T	1.19109e-17	-0.294244	-1.42972
56650365	chr16:56650365:A:T	1.15182e-17	-0.322824	-1.43466
56650375	chr16:56650375:T:C	1.19525e-17	-0.295853	-1.42463
56650494	chr16:56650494:A:C	1.57526e-17	0.020678	-1.46509
56650505	chr16:56650505:GA:G	1.21488e-17	-0.295134	-1.40906
56650507	chr16:56650507:GA:G	1.21599e-17	-0.29471	-1.40856
56650622	chr16:56650622:G:C	1.27052e-17	-1.65941	-8.47093e-10
56650682	chr16:56650682:G:A	2.94068e-18	-1.99217	-1.13061
56650735	chr16:56650735:A:C	5.34234e-18	-2.00038	-0.52538
56650822	chr16:56650822:T:C	2.0263e-16	-4.77919e-10	1.10996
56650913	chr16:56650913:A:G	5.48384e-18	-1.02385	-1.47576
56650934	chr16:56650934:G:A	9.99454e-18	-1.89938	-8.47093e-10
56650939	chr16:56650939:C:T	2.39671e-17	-4.77919e-10	-1.02474
56651040	chr16:56651040:C:T	1.40608e-17	-0.182324	-1.37571
56651135	chr16:56651135:C:G	3.58816e-18	-1.80914	-1.11464
56651156	chr16:56651156:G:A	8.53115e-17	-4.77919e-10	0.24489
56651168	chr16:56651168:C:T	1.38888e-17	-0.202198	-1.36814
56651304	chr16:56651304:T:C	1.8395e-17	-4.77919e-10	-1.28934
56651667	chr16:56651667:G:A	1.7282e-17	-4.77919e-10	-1.35175
56651689	chr16:56651689:G:A	1.59734e-17	-0.338528	-1.09197
56651699	chr16:56651699:T:C	2.64206e-18	-1.96774	-1.26212
56651951	chr16:56651951:C:T	1.98417e-17	-4.77919e-10	-1.21364
56652118	chr16:56652118:C:G	5.61318e-18	-1.65182	-0.824481
56652330	chr16:56652330:C:T	3.72287e-18	-1.8416	-1.04533
56652468	chr16:56652468:T:C	5.11515e-18	-1.27818	-1.29103
56652598	chr16:56652598:G:C	1.88482e-17	-4.77919e-10	-1.265
56652792	chr16:56652792:G:A	4.41491e-18	-1.31659	-1.39984
56652906	chr16:56652906:T:C	4.59734e-18	-1.27363	-1.40232
56653136	chr16:56653136:C:T	1.91586e-17	-4.77919e-10	-1.24867
56653430	chr16:56653430:A:G	1.76914e-17	-4.77919e-10	-1.32834
56653487	chr16:56653487:A:G	1.54961e-17	-4.77919e-10	-1.46083
56653540	chr16:56653540:C:T	6.51745e-18	-1.16015	-1.16679
56653726	chr16:56653726:C:A	6.84286e-18	-1.1202	-1.15801
56653881	chr16:56653881:G:A	1.66804e-17	-4.77919e-10	-1.38719
56654066	chr16:56654066:C:T	1.90128e-17	-4.77919e-10	-1.25631
56654088	chr16:56654088:C:T	1.11311e-17	-0.648374	-1.1433
56654196	chr16:56654196:C:T	1.16803e-17	-0.615751	-1.12777
56654258	chr16:56654258:C:T	2.60619e-17	-4.77919e-10	-0.940944
56654558	chr16:56654558:C:T	2.51974e-17	-4.77919e-10	-0.97468
56654757	chr16:56654757:C:T	4.72704e-18	-1.88967	-0.758454
56654856	chr16:56654856:T:C	1.04471e-17	-0.55703	-1.29806
56654963	chr16:56654963:C:A	2.0684e-17	-4.77919e-10	-1.17206
56654977	chr16:56654977:A:G	1.06581e-17	-0.560639	-1.27446
56655253	chr16:56655253:C:T	4.31673e-18	-1.86642	-0.872505
56655417	chr16:56655417:C:T	1.55653e-17	-4.77919e-10	-1.45637
56655441	chr16:56655441:G:A	1.12857e-17	-0.575076	-1.20281
56655486	chr16:56655486:T:C	1.14325e-17	-0.57363	-1.19133
56655493	chr16:56655493:C:A	2.46851e-18	-1.95619	-1.34162
56655529	chr16:56655529:G:C	1.58578e-17	-4.77919e-10	-1.43776
56655663	chr16:56655663:C:T	4.4091e-18	-1.31667	-1.40108
56655773	chr16:56655773:G:A	5.8593e-18	-2.00028	-0.433109
56655905	chr16:56655905:G:A	1.68271e-16	-4.77919e-10	0.924153
56655994	chr16:56655994:C:T	3.97443e-18	-1.42292	-1.39862
56656089	chr16:56656089:G:A	2.24327e-17	-4.77919e-10	-1.0909
56656126	chr16:56656126:C:T	4.54803e-18	-1.38026	-1.30646
56656173	chr16:56656173:A:T	1.11654e-17	-1.7886	-8.47093e-10
56656188	chr16:56656188:A:T	1.10111e-17	-0.601958	-1.20056
56656226	chr16:56656226:T:C	2.24836e-17	-4.77919e-10	-1.08863
56656256	chr16:56656256:C:T	4.47226e-17	-0.400942	-8.47093e-10
56656262	chr16:56656262:T:G	1.75773e-17	-4.77919e-10	-1.33481
56656270	chr16:56656270:C:T	2.29496e-18	-1.90646	-1.46425
56656315	chr16:56656315:G:GA	1.16308e-17	-0.537102	-1.21066
56656452	chr16:56656452:A:G	1.10882e-17	-0.59498	-1.20056
56656538	chr16:56656538:C:T	1.14655e-17	-0.576741	-1.18534
56656660	chr16:56656660:G:A	2.17713e-17	-4.77919e-10	-1.12083
56656946	chr16:56656946:T:C	1.03107e-17	-0.621717	-1.24652
56657000	chr16:56657000:G:A	3.83314e-18	-1.99949	-0.858245
56657330	chr16:56657330:C:A	1.60657e-17	-4.77919e-10	-1.42473
56657559	chr16:56657559:C:A	1.13036e-16	-4.77919e-10	0.526287
56657848	chr16:56657848:C:A	4.64002e-17	-4.77919e-10	-0.364117
56657899	chr16:56657899:A:T	1.53388e-17	-4.77919e-10	-1.47104
56657900	chr16:56657900:C:G	1.58961e-17	-4.77919e-10	-1.43535
56657981	chr16:56657981:G:T	2.86516e-18	-1.76136	-1.38743
56658011	chr16:56658011:T:G	1.67106e-17	-4.77919e-10	-1.38537
56658306	chr16:56658306:C:T	8.02936e-18	-0.814096	-1.30422
56658798	chr16:56658798:A:C	2.41298e-17	-4.77919e-10	-1.01797
56658871	chr16:56658871:G:A	1.78197e-17	-4.77919e-10	-1.32111
56658946	chr16:56658946:C:T	2.09488e-18	-1.99923	-1.46269
56659108	chr16:56659108:T:C	2.52065e-17	-4.77919e-10	-0.974317
56659146	chr16:56659146:G:C	1.60652e-17	-4.77919e-10	-1.42476
56659349	chr16:56659349:G:T	3.31282e-18	-1.94391	-1.05971
56660411	chr16:56660411:C:G	1.67755e-17	-1.68764	0.306137
56660463	chr16:56660463:G:A	3.83275e-18	-1.80447	-1.05337
56660966	chr16:56660966:C:T	9.9454e-18	-1.90431	-8.47093e-10
56661190	chr16:56661190:T:G	7.17665e-17	-4.77919e-10	0.0719978
56661339	chr16:56661339:C:A	4.03509e-18	-1.78578	-1.02061
56661752	chr16:56661752:G:C	1.14911e-17	-0.2838	-1.47605
56661903	chr16:56661903:G:A	1.78022e-17	-1.77168	0.449583
56662300	chr16:56662300:G:C	4.82785e-18	-1.62169	-1.00533
56662415	chr16:56662415:T:G	1.60387e-17	-1.76545	0.339032
56662606	chr16:56662606:C:T	3.07897e-18	-1.80514	-1.27168
56662639	chr16:56662639:A:G	4.21367e-18	-1.67594	-1.08715
56662848	chr16:56662848:A:C	1.11491e-17	-1.94309	0.153025
56662855	chr16:56662855:G:T	1.63063e-17	-1.40987	-8.47093e-10
56662874	chr16:56662874:T:C	1.05772e-17	-1.96506	0.122339
56662884	chr16:56662884:G:A	1.14795e-17	-1.96954	0.208677
56663012	chr16:56663012:T:C	2.29996e-18	-1.96708	-1.40145
56663111	chr16:56663111:G:A	2.60583e-17	-4.77919e-10	-0.941083
56663562	chr16:56663562:C:A	1.74134e-17	-4.77919e-10	-1.34418
56663669	chr16:56663669:A:G	2.24206e-18	-1.96229	-1.43174
56663705	chr16:56663705:G:A	1.02227e-17	-1.87681	-8.47093e-10
56663777	chr16:56663777:C:T	2.69139e-18	-1.9171	-1.29426
56663826	chr16:56663826:T:C	6.36605e-18	-1.51489	-0.835552
56663936	chr16:56663936:C:T	5.47039e-18	-1.0256	-1.47647
56663954	chr16:56663954:A:AGT	5.66316e-18	-0.99098	-1.47646
56664082	chr16:56664082:G:C	3.1636e-17	0.697235	-1.44436
56664309	chr16:56664309:C:T	5.46997e-17	1.14295	-1.34251
56664356	chr16:56664356:C:T	5.8628e-18	-1.00611	-1.42668
56664619	chr16:56664619:C:T	6.45488e-18	-1.99391	-0.342674
56664771	chr16:56664771:T:C	4.00595e-17	-4.77919e-10	-0.511054
56665361	chr16:56665361:G:A	9.6581e-18	-1.93362	-8.47093e-10
56665397	chr16:56665397:T:C	2.12014e-17	-4.77919e-10	-1.14735
56665567	chr16:56665567:G:A	2.16976e-18	-1.97143	-1.45538
56665589	chr16:56665589:C:A	6.87377e-18	-0.816506	-1.4572
56665811	chr16:56665811:G:C	4.23647e-17	-0.455105	-8.47093e-10
56665844	chr16:56665844:T:G	6.78833e-18	-1.96799	-0.318227
56666015	chr16:56666015:A:G	5.36709e-17	0.288517	-0.507067
56666226	chr16:56666226:A:T	8.69567e-18	-1.76748	-0.271118
56666273	chr16:56666273:T:C	1.52709e-17	-4.77919e-10	-1.47547
56666376	chr16:56666376:G:A	2.33799e-17	-4.77919e-10	-1.04954
56666442	chr16:56666442:G:A	6.10939e-18	-1.67837	-0.713221
56666491	chr16:56666491:TGGA:T	3.2681e-17	-4.77919e-10	-0.714626
56666510	chr16:56666510:C:T	7.76155e-18	-1.75566	-0.396581
56666609	chr16:56666609:G:A	1.65668e-17	-4.77919e-10	-1.39402
56666810	chr16:56666810:G:T	3.99577e-18	-1.76011	-1.05607
56667232	chr16:56667232:G:A	1.22113e-17	-1.69906	-8.47093e-10
56667382	chr16:56667382:T:A	1.39368e-17	-0.43634	-1.13055
56667401	chr16:56667401:GAA:G	1.74312e-17	-4.77919e-10	-1.34316
56667403	chr16:56667403:A:G	4.22566e-17	0.725916	-1.18358
56667436	chr16:56667436:G:A	9.0514e-18	-1.9985	-8.47093e-10
56667439	chr16:56667439:A:T	2.84728e-17	-4.77919e-10	-0.852471
56667641	chr16:56667641:G:C	4.12302e-17	-4.77919e-10	-0.48225
56667660	chr16:56667660:C:A	2.96943e-17	-4.77919e-10	-0.810464
56667915	chr16:56667915:T:C	2.21998e-18	-1.94693	-1.45699
56668249	chr16:56668249:C:G	1.60438e-17	-4.77919e-10	-1.4261
56668521	chr16:56668521:AAAGGGCAGGCC:A	6.87143e-17	-4.77919e-10	0.0285367
56668654	chr16:56668654:T:C	6.84629e-17	-4.77919e-10	0.0248717
56668779	chr16:56668779:G:A	1.66733e-17	-4.77919e-10	-1.38761
56669082	chr16:56669082:A:G	7.00204e-17	-4.77919e-10	0.0473661
56669084	chr16:56669084:A:G	9.19221e-18	-1.98306	-8.47093e-10
56669259	chr16:56669259:C:A	1.62596e-17	-4.77919e-10	-1.41273
56669345	chr16:56669345:C:T	1.61815e-17	-4.77919e-10	-1.41755
56669679	chr16:56669679:C:A	2.54024e-17	-4.77919e-10	-0.966578
56669895	chr16:56669895:A:G	1.52683e-17	-4.77919e-10	-1.47564
56669975	chr16:56669975:C:T	1.68718e-17	-4.77919e-10	-1.37577
56670032	chr16:56670032:C:G	1.58921e-17	-4.77919e-10	-1.4356
56670253	chr16:56670253:C:G	1.59222e-17	-4.77919e-10	-1.43371
56670258	chr16:56670258:A:G	1.59662e-17	-4.77919e-10	-1.43094
56670316	chr16:56670316:TACA:T	2.77263e-17	-4.77919e-10	-0.879038
56670526	chr16:56670526:G:A	1.53063e-17	-4.77919e-10	-1.47316
56670661	chr16:56670661:C:T	3.56492e-17	-0.627693	-8.47093e-10
56670771	chr16:56670771:A:G	2.81047e-18	-1.71597	-1.4521
56670776	chr16:56670776:G:T	1.53606e-17	-4.77919e-10	-1.46961
56670856	chr16:56670856:C:G	5.86661e-17	-4.77919e-10	-0.129558
56670885	chr16:56670885:C:T	1.66572e-17	-4.77919e-10	-1.38858
56670886	chr16:56670886:C:T	1.7307e-17	-4.77919e-10	-1.35031
56670940	chr16:56670940:A:C	2.40901e-17	-4.77919e-10	-1.01962
56671082	chr16:56671082:C:CT	2.74654e-18	-1.73961	-1.45147
56671306	chr16:56671306:C:G	2.55948e-17	-4.77919e-10	-0.959032
56671524	chr16:56671524:A:C	1.81572e-17	-4.77919e-10	-1.30235
56671681	chr16:56671681:C:A	3.23682e-17	-4.77919e-10	-0.724242
56671819	chr16:56671819:A:G	2.82197e-17	0.356094	-1.2175
56671957	chr16:56671957:T:C	2.08431e-18	-1.99464	-1.47234
56672557	chr16:56672557:G:A	3.61117e-17	-4.77919e-10	-0.614804
56672678	chr16:56672678:A:G	1.55601e-17	-4.77919e-10	-1.45671
56673420	chr16:56673420:T:C	9.71953e-18	-1.92728	-8.47093e-10
56673466	chr16:56673466:A:G	2.16726e-18	-2.00034	-1.42761
56673836	chr16:56673836:G:GA	4.06683e-17	-4.77919e-10	-0.49597
56673842	chr16:56673842:C:T	1.63759e-17	-4.77919e-10	-1.40561
56673870	chr16:56673870:C:T	2.68878e-17	0.5618	-1.47155
56674031	chr16:56674031:G:A	1.10116e-17	-1.25189	-0.550587
56674041	chr16:56674041:C:T	2.43213e-17	-4.77919e-10	-1.01007
56674244	chr16:56674244:T:C	2.75401e-17	-4.77919e-10	-0.885776
56674514	chr16:56674514:A:C	1.53068e-17	-4.77919e-10	-1.47313
56674548	chr16:56674548:A:G	3.95253e-18	-1.55358	-1.27348
56674599	chr16:56674599:G:A	3.19699e-18	-1.6069	-1.43232
56674667	chr16:56674667:A:G	4.25092e-18	-1.50781	-1.24648
56675235	chr16:56675235:T:C	1.13181e-17	-1.77501	-8.47093e-10
56675244	chr16:56675244:C:A	3.13028e-17	-4.77919e-10	-0.757713
56675896	chr16:56675896:C:G	6.63502e-18	-1.64653	-0.662533
56676025	chr16:56676025:G:A	1.63488e-17	-4.77919e-10	-1.40726
56676477	chr16:56676477:T:C	1.99225e-17	-4.77919e-10	-1.20957
56676533	chr16:56676533:C:T	1.87625e-17	-4.77919e-10	-1.26956
56676579	chr16:56676579:C:T	4.07494e-17	-0.493978	-8.47093e-10
56676607	chr16:56676607:AATTTTTTGTATTTTTGGT:A	9.03429e-18	-2.00039	-8.47093e-10
56676988	chr16:56676988:A:G	4.72205e-18	-1.66476	-0.984417
56677074	chr16:56677074:CTGCAAATGCAGAGAG:C	1.18585e-17	-1.72837	-8.47093e-10
56677463	chr16:56677463:T:A	2.33122e-18	-1.98809	-1.36694
56677472	chr16:56677472:T:G	1.56248e-17	-4.77919e-10	-1.45256
56677646	chr16:56677646:C:T	3.22957e-18	-1.73673	-1.29234
56678562	chr16:56678562:AAC:A	4.14143e-17	-4.77919e-10	-0.477795
56678749	chr16:56678749:C:T	1.73963e-17	-4.77919e-10	-1.34516
56679210	chr16:56679210:G:A	9.05521e-18	-1.21872	-0.779357
56679628	chr16:56679628:T:C	4.33305e-17	-4.77919e-10	-0.432564
56679907	chr16:56679907:A:G	2.26335e-17	-4.77919e-10	-1.08199
56679958	chr16:56679958:G:A	1.81213e-17	-4.77919e-10	-1.30433
56679980	chr16:56679980:C:T	2.36564e-17	-4.77919e-10	-1.03779
56680137	chr16:56680137:C:T	3.15592e-17	-4.77919e-10	-0.749555
56680357	chr16:56680357:G:A	2.72441e-17	-4.77919e-10	-0.896581
56680589	chr16:56680589:C:T	6.14315e-17	0.513706	-0.597204
56680608	chr16:56680608:T:C	3.75345e-18	-1.57601	-1.30273
56680835	chr16:56680835:G:A	4.29628e-18	-1.66372	-1.07995
56680877	chr16:56680877:C:T	3.79388e-18	-1.85765	-1.01038
56680896	chr16:56680896:G:A	4.15502e-18	-1.48554	-1.29157
56681053	chr16:56681053:A:T	1.7574e-17	-4.77919e-10	-1.335
56681405	chr16:56681405:T:C	3.0408e-18	-1.85273	-1.23657
56681409	chr16:56681409:G:T	4.6309e-17	0.640393	-1.00648
56681885	chr16:56681885:A:G	4.38934e-18	-1.571	-1.15124
56681931	chr16:56681931:G:GC	4.0886e-18	-1.53001	-1.26321
56682066	chr16:56682066:T:G	1.97753e-17	-4.77919e-10	-1.21699
56682508	chr16:56682508:T:A	1.53515e-17	-4.77919e-10	-1.47021
56682571	chr16:56682571:A:G	1.55137e-17	-4.77919e-10	-1.4597
56682712	chr16:56682712:C:G	1.54172e-17	-4.77919e-10	-1.46593
56682885	chr16:56682885:C:T	2.66367e-18	-1.77175	-1.44997
56683070	chr16:56683070:T:G	2.72396e-18	-1.75315	-1.44618
56683203	chr16:56683203:G:C	2.52768e-17	-4.77919e-10	-0.971534
56683290	chr16:56683290:A:C	1.54811e-17	-4.77919e-10	-1.4618
56683597	chr16:56683597:T:C	2.95897e-18	-1.96721	-1.14937
56683632	chr16:56683632:T:C	5.00412e-18	-1.57703	-1.01413
56683658	chr16:56683658:G:T	6.67999e-17	0.90551	-0.905228
56683684	chr16:56683684:G:A	3.79771e-18	-1.52833	-1.33869
56684682	chr16:56684682:G:C	9.77919e-18	-1.92116	-8.47093e-10
56684830	chr16:56684830:T:C	1.35906e-15	-4.77919e-10	3.01313
56684885	chr16:56684885:C:T	1.54256e-17	-4.77919e-10	-1.46539
56684943	chr16:56684943:T:C	1.85683e-17	-4.77919e-10	-1.27996
56685092	chr16:56685092:G:A	1.69073e-17	-4.77919e-10	-1.37367
56685245	chr16:56685245:T:C	3.48402e-18	-1.8454	-1.10783
56685277	chr16:56685277:T:C	1.53628e-17	-4.77919e-10	-1.46947
56685446	chr16:56685446:ACT:A	3.82783e-18	-1.87829	-0.980832
56685492	chr16:56685492:C:T	3.90144e-18	-1.86287	-0.977202
56686349	chr16:56686349:G:A	4.15857e-18	-1.78229	-0.99396
56686366	chr16:56686366:G:A	3.03492e-18	-1.89517	-1.19607
56686534	chr16:56686534:GCC:G	3.66702e-18	-1.46345	-1.43859
56686753	chr16:56686753:T:C	4.08303e-18	-1.35496	-1.43962
56686787	chr16:56686787:C:T	3.08998e-17	-4.77919e-10	-0.770671
56686833	chr16:56686833:A:T	3.65895e-18	-1.43163	-1.47261
56686950	chr16:56686950:G:T	9.73475e-18	-1.62781	-0.297905
56686969	chr16:56686969:C:T	3.90508e-18	-1.40064	-1.4385
56687120	chr16:56687120:G:A	1.54621e-17	-4.77919e-10	-1.46303
56687206	chr16:56687206:G:A	1.52548e-17	-4.77919e-10	-1.47653
56687350	chr16:56687350:A:T	3.30567e-18	-1.53985	-1.46593
56687861	chr16:56687861:A:T	3.87619e-18	-1.61926	-1.22731
56688107	chr16:56688107:G:A	3.23078e-17	-4.77919e-10	-0.726113
56688362	chr16:56688362:C:A	8.68697e-17	0.26299	-8.47093e-10
56688556	chr16:56688556:C:T	2.98133e-18	-1.73649	-1.37256
56688658	chr16:56688658:A:G	1.66306e-17	-4.77919e-10	-1.39018
56688660	chr16:56688660:C:T	3.12976e-18	-1.74044	-1.32002
56689391	chr16:56689391:G:A	3.05113e-18	-1.73258	-1.35333
56689707	chr16:56689707:C:T	1.84831e-17	-4.77919e-10	-1.28456
56689911	chr16:56689911:G:A	1.91142e-17	-4.77919e-10	-1.25099
56690898	chr16:56690898:G:A	2.25864e-18	-1.98851	-1.39815
56690963	chr16:56690963:C:T	9.57504e-18	-1.9325	-0.00975865
56691261	chr16:56691261:A:G	3.74619e-18	-1.96757	-0.913112
56691389	chr16:56691389:T:C	7.05166e-18	-1.71267	-0.535489
56691454	chr16:56691454:A:G	2.64392e-18	-1.83711	-1.39204
56691461	chr16:56691461:T:C	2.26271e-17	-4.77919e-10	-1.08227
56691677	chr16:56691677:C:G	3.06624e-17	-4.77919e-10	-0.778383
56691679	chr16:56691679:CA:C	7.37359e-18	-1.70462	-0.498896
56691813	chr16:56691813:C:T	4.00636e-18	-1.9088	-0.904732
56691830	chr16:56691830:C:T	2.57841e-17	-4.77919e-10	-0.951662
56692214	chr16:56692214:A:G	7.58828e-18	-1.71985	-0.454969
56692644	chr16:56692644:A:G	2.1405e-18	-1.97091	-1.46947
56692764	chr16:56692764:C:T	1.835e-17	-4.77919e-10	-1.29179
56692855	chr16:56692855:G:A	2.70545e-18	-1.97499	-1.23116
56692921	chr16:56692921:C:CAGTCTATGGCA	1.6326e-17	-4.77919e-10	-1.40866
56693118	chr16:56693118:A:G	2.28457e-18	-1.9862	-1.38904
56693400	chr16:56693400:G:A	1.56127e-17	-4.77919e-10	-1.45333
56693860	chr16:56693860:C:A	3.23561e-18	-1.79503	-1.23217
56693874	chr16:56693874:A:C	3.08844e-18	-1.81289	-1.26086
56694061	chr16:56694061:G:A	2.30204e-17	-4.77919e-10	-1.06504
56694079	chr16:56694079:C:T	3.65764e-18	-2	-0.904597
56694081	chr16:56694081:C:G	2.58154e-17	-4.77919e-10	-0.950448
56694915	chr16:56694915:C:T	2.11331e-18	-1.99825	-1.45491
56694982	chr16:56694982:G:T	2.15535e-18	-1.99959	-1.43388
56695296	chr16:56695296:G:C	2.20019e-18	-1.99387	-1.41901
56695383	chr16:56695383:C:G	3.17902e-18	-1.57263	-1.47221
56695412	chr16:56695412:G:A	3.23536e-18	-1.57192	-1.45536
56695583	chr16:56695583:T:C	2.5604e-18	-1.785	-1.47626
56695808	chr16:56695808:G:A	2.76386e-17	-4.77919e-10	-0.882206
56696026	chr16:56696026:G:A	1.75658e-17	-4.77919e-10	-1.33546
56696036	chr16:56696036:G:A	2.61135e-17	-4.77919e-10	-0.938968
56696070	chr16:56696070:T:C	2.5772e-18	-1.77869	-1.47603
56696129	chr16:56696129:G:A	2.64468e-18	-1.75269	-1.47618
56696627	chr16:56696627:G:A	1.74849e-17	-4.77919e-10	-1.34008
56696662	chr16:56696662:A:G	1.86631e-17	-4.77919e-10	-1.27487
56696698	chr16:56696698:G:A	2.58231e-18	-1.77632	-1.47641
56696786	chr16:56696786:C:T	1.69661e-17	-4.77919e-10	-1.3702
56697054	chr16:56697054:C:T	2.62084e-18	-1.76474	-1.47319
56697881	chr16:56697881:G:A	2.07978e-18	-1.99293	-1.47623
56697958	chr16:56697958:C:T	5.30498e-18	-1.38391	-1.14886
56697978	chr16:56697978:G:C	5.50974e-17	-4.77919e-10	-0.192318
56698081	chr16:56698081:G:A	1.56968e-17	-4.77919e-10	-1.44797
56698213	chr16:56698213:G:A	4.38248e-18	-1.41898	-1.30483
56698234	chr16:56698234:G:A	2.4636e-17	-4.77919e-10	-0.997209
56698292	chr16:56698292:G:A	2.79378e-18	-1.69764	-1.47638
56698314	chr16:56698314:T:C	2.4917e-17	-4.77919e-10	-0.98587
56698342	chr16:56698342:T:C	2.56818e-17	-4.77919e-10	-0.955638
56698351	chr16:56698351:T:C	2.65587e-17	-4.77919e-10	-0.922062
56698410	chr16:56698410:T:A	3.09769e-18	-1.5955	-1.47527
56699204	chr16:56699204:T:C	2.46217e-18	-1.99762	-1.30276
56699234	chr16:56699234:A:G	1.59937e-17	-4.77919e-10	-1.42923
56699367	chr16:56699367:C:A	2.8543e-18	-1.9296	-1.223
56699379	chr16:56699379:T:C	3.53879e-17	-4.77919e-10	-0.635051
56699962	chr16:56699962:C:T	2.85918e-18	-1.94852	-1.20236
56700029	chr16:56700029:C:T	2.83169e-18	-1.95828	-1.20226
56700199	chr16:56700199:C:T	4.3524e-18	-1.94951	-0.781181
56700410	chr16:56700410:G:A	2.08365e-18	-1.99573	-1.47157
56701405	chr16:56701405:C:T	2.26519e-18	-1.99253	-1.39123
56701503	chr16:56701503:C:A	2.82165e-17	0.424407	-1.28592
56701531	chr16:56701531:T:G	2.42287e-18	-1.8635	-1.45296
56701870	chr16:56701870:G:A	3.30708e-18	-1.55159	-1.45377
56701896	chr16:56701896:C:T	9.20214e-18	-1.98198	-8.47093e-10
56702094	chr16:56702094:A:T	5.77741e-17	-4.77919e-10	-0.144879
56702293	chr16:56702293:A:T	3.00639e-18	-1.69421	-1.40647
56702309	chr16:56702309:AC:A	2.19808e-18	-1.94705	-1.46679
56702578	chr16:56702578:G:A	5.42638e-18	-1.23304	-1.27711
56702904	chr16:56702904:C:A	9.60218e-18	-1.93943	-8.47093e-10
56702968	chr16:56702968:G:A	3.84998e-17	-4.77919e-10	-0.550767
56703000	chr16:56703000:A:T	1.25604e-16	-1.12046	1.75217
56703299	chr16:56703299:T:C	1.59733e-16	-1.89906	2.77114
56703367	chr16:56703367:T:C	7.03356e-17	-1.20477	1.25662
56703477	chr16:56703477:A:G	2.45771e-18	-1.82715	-1.47504
56703531	chr16:56703531:A:G	2.22096e-17	-4.77919e-10	-1.1009
56703590	chr16:56703590:T:G	7.12754e-18	-1.70938	-0.528069
56703708	chr16:56703708:G:T	1.43216e-17	-0.543819	-0.995836
56704069	chr16:56704069:C:T	1.2965e-17	-0.568408	-1.07076
56704074	chr16:56704074:G:A	1.80635e-16	-4.77919e-10	0.995057
56704452	chr16:56704452:G:A	5.75142e-18	-1.59315	-0.858822
56704502	chr16:56704502:G:C	1.42927e-17	-0.602481	-0.939188
56704536	chr16:56704536:C:T	1.38466e-17	-0.575501	-0.997881
56704560	chr16:56704560:A:G	2.15088e-17	-4.77919e-10	-1.13296
56704654	chr16:56704654:G:A	7.91024e-17	-1.20354	1.37286
56704696	chr16:56704696:C:T	3.53408e-18	-1.75586	-1.18311
56705214	chr16:56705214:C:T	2.15689e-17	-1.27194	0.141774
56705351	chr16:56705351:G:A	1.83598e-17	-4.77919e-10	-1.29126
56705737	chr16:56705737:C:T	5.80328e-18	-1.58091	-0.862088
56706321	chr16:56706321:C:T	2.08562e-17	-1.08205	-0.081717
56706418	chr16:56706418:C:T	7.83919e-18	-0.698716	-1.44357
56706744	chr16:56706744:G:A	1.52549e-17	-4.77919e-10	-1.47652
56706865	chr16:56706865:C:T	9.72355e-18	-1.55563	-0.371235
56707291	chr16:56707291:A:G	1.19993e-17	-1.01077	-0.7058
56707448	chr16:56707448:C:T	1.09046e-17	-1.12853	-0.683703
56707465	chr16:56707465:C:T	1.86876e-17	-4.77919e-10	-1.27356
56707475	chr16:56707475:G:A	9.52438e-18	-1.17684	-0.770727
56707637	chr16:56707637:C:T	3.87794e-16	-4.77919e-10	1.75906
56707666	chr16:56707666:G:A	3.59116e-17	-4.77919e-10	-0.620361
56708114	chr16:56708114:C:T	1.39652e-16	-4.77919e-10	0.737737
56708298	chr16:56708298:G:A	2.33786e-18	-1.89629	-1.4559
56708754	chr16:56708754:T:C	7.47451e-17	1.23031	-1.11765
56708781	chr16:56708781:A:T	1.95308e-17	-1.22943	-8.47093e-10
56708820	chr16:56708820:G:A	1.83852e-17	-1.28988	-8.47093e-10
56708834	chr16:56708834:T:C	1.27907e-17	-0.26673	-1.38597
56708868	chr16:56708868:C:T	1.73058e-17	-1.35038	-8.47093e-10
56709485	chr16:56709485:G:T	1.58035e-17	-4.77919e-10	-1.44119
56710851	chr16:56710851:G:A	1.22469e-17	-1.82599	0.12985
56711224	chr16:56711224:C:T	1.74218e-17	-4.77919e-10	-1.3437
56711765	chr16:56711765:T:C	2.03094e-17	-1.19034	-8.47093e-10
56712448	chr16:56712448:T:C	2.08693e-18	-1.99045	-1.47528
56712801	chr16:56712801:C:T	1.66449e-17	-4.77919e-10	-1.38932
56713320	chr16:56713320:C:T	1.68991e-17	-4.77919e-10	-1.37416
56713450	chr16:56713450:A:G	2.32704e-17	0.37168	-1.42592
56713664	chr16:56713664:A:C	1.64492e-17	-4.77919e-10	-1.40114
56713764	chr16:56713764:C:T	2.30238e-17	0.195353	-1.26024
56714131	chr16:56714131:G:A	1.76967e-17	0.0980084	-1.42605
56714695	chr16:56714695:C:T	2.7483e-18	-1.88906	-1.30138
56714754	chr16:56714754:G:A	9.48046e-18	-1.95219	-8.47093e-10
56715194	chr16:56715194:C:G	1.67919e-17	-4.77919e-10	-1.38052
56715244	chr16:56715244:C:T	5.1983e-18	-1.79962	-0.753469
56715722	chr16:56715722:T:C	2.19977e-17	-1.11048	-8.47093e-10
56715997	chr16:56715997:C:T	2.03864e-17	0.24297	-1.42952
56716082	chr16:56716082:C:T	2.77271e-17	0.357899	-1.23691
56716128	chr16:56716128:A:G	5.77217e-17	-4.77919e-10	-0.145786
56716624	chr16:56716624:G:A	9.48015e-18	-1.95222	-8.47093e-10
56716685	chr16:56716685:T:C	1.66335e-17	-4.77919e-10	-1.39
56717059	chr16:56717059:C:G	9.4993e-18	-1.9502	-8.47093e-10
56717353	chr16:56717353:T:C	4.2627e-17	-4.77919e-10	-0.448932
56717739	chr16:56717739:T:C	1.80144e-17	-4.77919e-10	-1.31025
56718300	chr16:56718300:T:A	1.76511e-17	-0.617714	-0.712906
56718393	chr16:56718393:G:A	2.3494e-17	-4.77919e-10	-1.04468
56718457	chr16:56718457:G:A	2.21091e-17	-4.77919e-10	-1.10543
56718553	chr16:56718553:G:A	2.05681e-16	-4.77919e-10	1.12491
56718802	chr16:56718802:T:G	1.66335e-17	-4.77919e-10	-1.39
56718924	chr16:56718924:A:G	1.66364e-17	-4.77919e-10	-1.38983
56718970	chr16:56718970:C:A	1.07677e-17	-1.82487	-8.47093e-10
56719444	chr16:56719444:T:G	9.52326e-18	-1.94768	-8.47093e-10
56719609	chr16:56719609:A:T	2.81249e-18	-1.9306	-1.23675
56719719	chr16:56719719:C:T	8.88073e-18	-1.00537	-1.01216
56719761	chr16:56719761:TA:T	5.40425e-17	-0.211649	-8.47093e-10
56719822	chr16:56719822:C:G	1.68808e-17	-4.77919e-10	-1.37524
56719830	chr16:56719830:C:T	5.59614e-17	-0.874361	0.697603
56720161	chr16:56720161:T:A	2.16008e-17	0.100199	-1.22889
56721352	chr16:56721352:C:T	4.56171e-16	-4.77919e-10	1.92145
56721441	chr16:56721441:T:C	1.21295e-17	-1.70578	-8.47093e-10
56721508	chr16:56721508:C:A	2.44597e-17	0.232034	-1.23643
56721569	chr16:56721569:G:C	2.10277e-18	-1.98759	-1.47058
56721905	chr16:56721905:C:A	2.11272e-18	-1.98273	-1.47072
56722160	chr16:56722160:G:A	2.07763e-17	-4.77919e-10	-1.16761
56723803	chr16:56723803:T:C	2.69725e-17	0.0662242	-0.972827
56723904	chr16:56723904:A:G	4.06431e-18	-1.4792	-1.31997
56723922	chr16:56723922:G:T	5.61147e-17	-0.764448	0.590425
56724219	chr16:56724219:T:C	3.96595e-18	-1.74591	-1.07776
56724221	chr16:56724221:T:A	1.65643e-17	-4.77919e-10	-1.39417
56724381	chr16:56724381:C:T	1.18625e-17	-1.72804	-8.47093e-10
56724632	chr16:56724632:T:C	1.67383e-17	-4.77919e-10	-1.38372
56724650	chr16:56724650:C:G	5.14797e-16	-4.77919e-10	2.04235
56724684	chr16:56724684:G:A	2.08691e-18	-1.9988	-1.46693
56724852	chr16:56724852:A:G	1.79565e-17	-4.77919e-10	-1.31347
56725103	chr16:56725103:A:T	1.91639e-17	-1.24839	-8.47093e-10
56725318	chr16:56725318:G:A	6.90542e-17	-4.77919e-10	0.0334715
56725620	chr16:56725620:G:A	1.92202e-17	-1.24546	-8.47093e-10
56725776	chr16:56725776:G:A	1.61216e-17	-4.77919e-10	-1.42126
56725783	chr16:56725783:G:A	9.51566e-18	-1.94848	-8.47093e-10
56726097	chr16:56726097:C:T	2.27498e-17	-1.07686	-8.47093e-10
56726505	chr16:56726505:C:G	4.4855e-17	-0.929438	0.531454
56726527	chr16:56726527:C:T	2.38816e-18	-1.87678	-1.45412
56726698	chr16:56726698:C:G	1.84176e-17	-4.77919e-10	-1.28811
56727381	chr16:56727381:T:G	2.07541e-17	-4.77919e-10	-1.16868
56727387	chr16:56727387:G:A	9.50902e-18	-1.94918	-8.47093e-10
56728068	chr16:56728068:A:AT	2.46782e-17	0.481028	-1.47653
56728539	chr16:56728539:T:C	2.63835e-17	-0.92868	-8.47093e-10
56728705	chr16:56728705:AATT:A	2.1081e-17	-4.77919e-10	-1.15305
56728867	chr16:56728867:TG:T	1.64302e-17	-4.77919e-10	-1.4023
56729072	chr16:56729072:G:A	1.61216e-17	-4.77919e-10	-1.42126
56729100	chr16:56729100:A:T	5.73142e-18	-1.73818	-0.717278
56729324	chr16:56729324:A:C	1.66453e-17	-4.77919e-10	-1.38929
56729844	chr16:56729844:T:C	1.1303e-17	-1.77635	-8.47093e-10
56730563	chr16:56730563:A:G	2.37201e-18	-1.97341	-1.36427
56730566	chr16:56730566:C:T	1.54658e-17	-4.77919e-10	-1.46279
56731168	chr16:56731168:C:T	2.08774e-18	-1.99372	-1.47161
56731191	chr16:56731191:T:C	9.15375e-18	-1.47802	-0.509233
56731650	chr16:56731650:C:T	2.35358e-18	-1.90514	-1.44034
56731774	chr16:56731774:A:T	4.70122e-18	-1.55836	-1.09524
56732119	chr16:56732119:T:A	9.93126e-18	-1.90573	-8.47093e-10
56732145	chr16:56732145:C:G	1.71816e-17	-4.77919e-10	-1.35758
56732581	chr16:56732581:A:G	1.55364e-17	-4.77919e-10	-1.45823
56732661	chr16:56732661:A:G	1.94011e-17	-4.77919e-10	-1.23609
56733179	chr16:56733179:G:A	7.386e-18	-1.05406	-1.14777
56733213	chr16:56733213:T:A	7.51198e-18	-1.04702	-1.13791
56733424	chr16:56733424:AAGTAGAGC:A	3.5025e-18	-1.48668	-1.46126
56733687	chr16:56733687:G:T	2.09447e-18	-1.99494	-1.46718
56733890	chr16:56733890:C:T	7.11425e-18	-1.10193	-1.13739
56733969	chr16:56733969:T:C	1.58616e-17	-4.77919e-10	-1.43752
56734635	chr16:56734635:CAT:C	4.07799e-18	-1.60781	-1.188
56734661	chr16:56734661:T:C	1.73939e-17	-4.77919e-10	-1.3453
56734676	chr16:56734676:C:T	1.71816e-17	-4.77919e-10	-1.35758
56735103	chr16:56735103:A:G	2.05109e-17	-1.18046	-8.47093e-10
56736258	chr16:56736258:G:A	1.28178e-17	-1.61171	-0.0388789
56736735	chr16:56736735:G:A	1.54658e-17	-4.77919e-10	-1.46279
56736739	chr16:56736739:A:C	1.78423e-17	-4.77919e-10	-1.31985
56737531	chr16:56737531:A:G	3.29108e-18	-1.548	-1.46221
56737720	chr16:56737720:CTG:C	4.14165e-18	-1.31812	-1.46221
56737879	chr16:56737879:T:C	6.29396e-18	-1.67741	-0.684423
56738139	chr16:56738139:A:G	1.71772e-17	-4.77919e-10	-1.35784
56738245	chr16:56738245:T:C	4.86454e-18	-1.54161	-1.07784
56738485	chr16:56738485:T:C	5.17198e-16	-4.77919e-10	2.04701
56738541	chr16:56738541:T:C	3.12747e-17	0.608799	-1.36741
56738643	chr16:56738643:CAAT:C	1.98054e-17	-4.77919e-10	-1.21547
56738701	chr16:56738701:A:C	1.7171e-17	-4.77919e-10	-1.3582
56738893	chr16:56738893:G:T	4.15054e-18	-1.48088	-1.2973
56741006	chr16:56741006:G:A	1.56765e-17	-4.77919e-10	-1.44926
56741144	chr16:56741144:T:C	2.25656e-17	-4.77919e-10	-1.085
56741605	chr16:56741605:C:T	3.2109e-17	0.690729	-1.42301
56741805	chr16:56741805:A:G	2.88666e-16	-4.77919e-10	1.46385
56742275	chr16:56742275:G:T	3.80556e-17	0.688732	-1.2511
56742868	chr16:56742868:C:T	5.8197e-17	-4.77919e-10	-0.137587
56744155	chr16:56744155:G:A	6.53345e-18	-1.62371	-0.70077
56744589	chr16:56744589:C:T	7.0686e-17	0.056827	-8.47093e-10
56744734	chr16:56744734:G:A	3.98134e-18	-1.35655	-1.46325
56744924	chr16:56744924:G:A	5.59139e-17	-4.77919e-10	-0.177607
56745009	chr16:56745009:A:G	5.38351e-17	-4.77919e-10	-0.215494
56745063	chr16:56745063:C:T	4.56402e-17	-4.77919e-10	-0.380632
56745356	chr16:56745356:G:A	3.90516e-18	-1.60679	-1.23233
56745888	chr16:56745888:A:G	2.14147e-17	-4.77919e-10	-1.13734
56746418	chr16:56746418:G:A	5.17198e-16	-4.77919e-10	2.04701
56746479	chr16:56746479:T:C	6.0762e-18	-1.78531	-0.611733
56747019	chr16:56747019:A:G	1.19492e-17	-1.72076	-8.47093e-10
56747123	chr16:56747123:C:T	4.68646e-18	-1.59067	-1.06607
56747384	chr16:56747384:A:G	2.34134e-18	-1.997	-1.35369
56747820	chr16:56747820:A:G	4.73392e-18	-1.29342	-1.35325
56747918	chr16:56747918:C:T	2.83159e-17	0.616306	-1.4743
56749091	chr16:56749091:G:A	1.72884e-17	-4.77919e-10	-1.35138
56749318	chr16:56749318:C:T	1.91685e-17	-4.77919e-10	-1.24815
56750268	chr16:56750268:A:T	2.58419e-17	-4.77919e-10	-0.949424
56750489	chr16:56750489:A:G	4.38376e-18	-1.26847	-1.45505
56751196	chr16:56751196:A:G	4.51912e-18	-1.59648	-1.09662
56751387	chr16:56751387:G:A	2.19487e-17	-4.77919e-10	-1.11271
56751408	chr16:56751408:G:A	3.87052e-18	-1.59441	-1.25363
56751478	chr16:56751478:A:G	3.88495e-18	-1.59687	-1.24744
56752092	chr16:56752092:T:A	1.73833e-17	-4.77919e-10	-1.34591
56752937	chr16:56752937:G:A	1.58504e-17	-4.77919e-10	-1.43822
56753195	chr16:56753195:T:C	3.77408e-18	-1.74285	-1.13042
56753249	chr16:56753249:A:G	2.10676e-18	-1.99519	-1.46108
56753434	chr16:56753434:T:C	4.40708e-18	-1.24973	-1.46848
56753490	chr16:56753490:A:G	8.61023e-17	-4.77919e-10	0.254116
56753570	chr16:56753570:G:A	1.66335e-17	-4.77919e-10	-1.39
56753970	chr16:56753970:T:C	6.7825e-18	-0.837175	-1.4499
56754156	chr16:56754156:A:G	1.53087e-17	-4.77919e-10	-1.473
56754209	chr16:56754209:CT:C	3.8228e-18	-1.39549	-1.46494
56754279	chr16:56754279:G:T	2.36519e-18	-1.95245	-1.38811
56754627	chr16:56754627:C:A	2.58419e-17	-4.77919e-10	-0.949424
56754842	chr16:56754842:G:A	7.4636e-18	-1.0969	-1.09448
56754922	chr16:56754922:C:T	4.06886e-18	-1.3327	-1.46535
56754996	chr16:56754996:G:A	5.77308e-16	-4.77919e-10	2.15696
56755164	chr16:56755164:C:G	2.44713e-18	-1.89114	-1.41536
56755427	chr16:56755427:A:G	2.32363e-18	-1.99639	-1.3619
56755595	chr16:56755595:G:A	1.8059e-17	-4.77919e-10	-1.30778
56756200	chr16:56756200:A:T	1.75614e-17	-4.77919e-10	-1.33572
56756431	chr16:56756431:A:G	2.33402e-18	-1.97331	-1.38051
56756440	chr16:56756440:A:G	2.70363e-17	0.518874	-1.42311
56756795	chr16:56756795:C:T	9.16266e-18	-1.98628	-8.47093e-10
56756966	chr16:56756966:T:C	3.17555e-17	-0.743353	-8.47093e-10
56757304	chr16:56757304:A:G	1.70174e-17	-4.77919e-10	-1.36718
56757419	chr16:56757419:C:A	2.08285e-17	-4.77919e-10	-1.1651
56757471	chr16:56757471:C:G	1.67652e-17	-4.77919e-10	-1.38211
56757568	chr16:56757568:T:C	2.31803e-17	-1.05812	-8.47093e-10
56757572	chr16:56757572:A:G	1.54024e-17	-4.77919e-10	-1.46689
56757585	chr16:56757585:A:AAT	2.89129e-16	-4.77919e-10	1.46545
56757767	chr16:56757767:A:G	9.84259e-18	-0.725675	-1.18903
56757951	chr16:56757951:T:C	5.66919e-17	-4.77919e-10	-0.163789
56757963	chr16:56757963:C:T	3.07801e-17	0.489938	-1.26449
56758020	chr16:56758020:G:A	5.06381e-17	-4.77919e-10	-0.276716
56758071	chr16:56758071:AG:A	4.05793e-18	-1.60053	-1.20022
56758104	chr16:56758104:A:G	4.90971e-18	-1.25906	-1.35114
56759015	chr16:56759015:C:T	9.62704e-18	-1.93684	-8.47093e-10
56759045	chr16:56759045:T:A	9.62222e-18	-1.93735	-8.47093e-10
56759073	chr16:56759073:G:T	1.73437e-17	-4.77919e-10	-1.34819
56760403	chr16:56760403:G:C	3.35339e-17	-0.688862	-8.47093e-10
56760678	chr16:56760678:C:G	9.68636e-18	-1.44855	-0.482154
56760770	chr16:56760770:C:T	1.64343e-17	-4.77919e-10	-1.40205
56760967	chr16:56760967:C:A	2.57307e-17	0.317995	-1.27173
56761025	chr16:56761025:A:G	2.92878e-18	-1.99007	-1.13677
56761209	chr16:56761209:T:C	2.93636e-17	-0.821663	-8.47093e-10
56761421	chr16:56761421:T:C	4.13807e-17	-4.77919e-10	-0.478604
56762169	chr16:56762169:T:C	1.09678e-16	-4.77919e-10	0.496132
56762421	chr16:56762421:A:G	3.42986e-17	-0.666316	-8.47093e-10
56762464	chr16:56762464:A:AT	1.71816e-17	-4.77919e-10	-1.35758
56762992	chr16:56762992:A:G	1.46406e-17	-1.51762	-8.47093e-10
56763892	chr16:56763892:A:G	1.72884e-17	-4.77919e-10	-1.35138
56764377	chr16:56764377:C:G	6.07851e-17	-4.77919e-10	-0.0940755
56764707	chr16:56764707:T:TG	5.17198e-16	-4.77919e-10	2.04701
56765302	chr16:56765302:T:C	1.73827e-17	-4.77919e-10	-1.34594
56765315	chr16:56765315:C:T	1.91413e-17	-4.77919e-10	-1.24957
56765379	chr16:56765379:A:T	3.18153e-18	-1.58459	-1.45947
56765682	chr16:56765682:A:G	1.71768e-17	-4.77919e-10	-1.35786
56766130	chr16:56766130:A:G	1.72857e-17	-4.77919e-10	-1.35154
56766271	chr16:56766271:A:T	2.14349e-17	-4.77919e-10	-1.1364
56766421	chr16:56766421:T:A	6.13265e-18	-1.08677	-1.30102
56766715	chr16:56766715:C:T	1.21215e-16	0.596146	-8.47093e-10
56766831	chr16:56766831:GA:G	1.78737e-16	0.984497	-8.47093e-10
56767135	chr16:56767135:C:T	3.33421e-18	-1.54347	-1.45371
56767370	chr16:56767370:A:T	1.67408e-17	-4.77919e-10	-1.38357
56767695	chr16:56767695:G:A	2.42495e-18	-1.87579	-1.43982
56767784	chr16:56767784:G:A	2.12689e-18	-1.98683	-1.45993
56767848	chr16:56767848:C:T	6.07606e-17	-4.77919e-10	-0.0944789
56767946	chr16:56767946:A:T	1.64343e-17	-4.77919e-10	-1.40205
56768013	chr16:56768013:A:G	5.21733e-17	-4.77919e-10	-0.246849
56768180	chr16:56768180:A:G	3.99553e-18	-1.35489	-1.46135
56768301	chr16:56768301:C:T	1.30689e-17	-1.44104	-0.190142
56768450	chr16:56768450:C:T	1.03774e-17	-1.50388	-0.357912
56768575	chr16:56768575:T:A	5.36986e-17	-4.77919e-10	-0.218034
56768683	chr16:56768683:G:A	2.47139e-18	-1.82088	-1.47576
56769113	chr16:56769113:A:G	4.00228e-17	-0.51197	-8.47093e-10
56769287	chr16:56769287:C:T	9.09262e-18	-1.99396	-8.47093e-10
56769288	chr16:56769288:G:A	4.96387e-17	-4.77919e-10	-0.296649
56770213	chr16:56770213:A:G	1.69374e-17	-4.77919e-10	-1.37189
56770282	chr16:56770282:G:A	1.05027e-17	-1.84978	-8.47093e-10
56770492	chr16:56770492:G:A	1.52854e-17	-4.77919e-10	-1.47452
56770979	chr16:56770979:T:G	1.71455e-17	-4.77919e-10	-1.35968
56771566	chr16:56771566:G:A	1.58713e-17	-4.77919e-10	-1.43691
56771598	chr16:56771598:A:T	2.29995e-18	-1.98763	-1.3809
56771642	chr16:56771642:A:G	5.2501e-17	-4.77919e-10	-0.240588
56771670	chr16:56771670:A:G	2.42933e-18	-1.89082	-1.42298
56771993	chr16:56771993:T:C	1.72195e-17	-4.77919e-10	-1.35537
56772167	chr16:56772167:G:A	4.29535e-18	-1.28038	-1.4635
56772358	chr16:56772358:C:T	5.4341e-17	-4.77919e-10	-0.20614
56772549	chr16:56772549:T:C	5.2501e-17	-4.77919e-10	-0.240588
56773667	chr16:56773667:G:C	5.57119e-18	-1.13406	-1.34975
56773718	chr16:56773718:G:A	1.63062e-17	-4.77919e-10	-1.40988
56773984	chr16:56773984:C:A	1.64288e-17	-4.77919e-10	-1.40239
56774445	chr16:56774445:T:C	1.53782e-17	-4.77919e-10	-1.46847
56774624	chr16:56774624:A:G	4.30517e-16	-4.77919e-10	1.86357
56774891	chr16:56774891:G:T	2.75766e-17	-4.77919e-10	-0.884452
56775541	chr16:56775541:AG:A	4.05265e-18	-1.56416	-1.23789
56775834	chr16:56775834:G:T	1.88582e-17	0.063043	-1.32751
56776219	chr16:56776219:T:C	1.71678e-17	-4.77919e-10	-1.35839
56777275	chr16:56777275:A:G	4.66708e-17	-0.14103	-0.217272
56777466	chr16:56777466:AT:A	1.7398e-17	-4.77919e-10	-1.34507
56777488	chr16:56777488:G:A	1.53359e-17	-1.47123	-8.47093e-10
56777501	chr16:56777501:C:A	6.28596e-16	-4.77919e-10	2.24207
56777549	chr16:56777549:A:C	1.42663e-17	-0.658294	-0.885225
56777780	chr16:56777780:T:C	5.8611e-18	-1.18846	-1.24462
56778101	chr16:56778101:C:T	2.0578e-17	-4.77919e-10	-1.1772
56778388	chr16:56778388:C:T	5.51252e-18	-1.173	-1.32139
56778765	chr16:56778765:A:C	1.90468e-17	-4.77919e-10	-1.25452
56780413	chr16:56780413:A:T	2.33461e-18	-1.95683	-1.39674
56780583	chr16:56780583:A:C	1.76886e-17	-1.37045	0.0419524
56780935	chr16:56780935:G:A	2.38489e-18	-1.85643	-1.47584
56781288	chr16:56781288:A:G	2.41621e-17	0.377247	-1.39388
56782499	chr16:56782499:ACTT:A	1.68902e-17	-4.77919e-10	-1.37469
56783250	chr16:56783250:C:T	4.51003e-18	-1.58264	-1.11247
56784329	chr16:56784329:A:G	6.7498e-17	-4.77919e-10	0.0106778
56784347	chr16:56784347:A:C	2.25768e-18	-1.98125	-1.40583
56785075	chr16:56785075:A:G	5.10063e-18	-1.57676	-0.99529
56785107	chr16:56785107:G:A	2.22224e-17	-4.77919e-10	-1.10032
56785259	chr16:56785259:T:G	6.61954e-18	-1.10796	-1.20343
56786007	chr16:56786007:C:T	2.15349e-18	-1.99898	-1.43535
56786967	chr16:56786967:T:C	5.76739e-17	-4.77919e-10	-0.146616
56787204	chr16:56787204:GAAAGAATGTTTGAAT:G	1.27341e-17	-0.329623	-1.32751
56787275	chr16:56787275:T:C	2.39186e-17	-4.77919e-10	-1.02676
56787359	chr16:56787359:C:T	1.89608e-17	-4.77919e-10	-1.25905
56787607	chr16:56787607:C:G	1.29486e-16	-4.77919e-10	0.66215
56788127	chr16:56788127:G:C	6.48851e-16	-4.77919e-10	2.27378
56788156	chr16:56788156:C:T	1.72884e-17	-4.77919e-10	-1.35138
56788581	chr16:56788581:G:A	1.66131e-17	-4.77919e-10	-1.39123
56788977	chr16:56788977:C:T	1.79472e-17	-4.77919e-10	-1.31398
56788995	chr16:56788995:A:G	1.66335e-17	-4.77919e-10	-1.39
56789000	chr16:56789000:G:A	2.33707e-16	1.25265	-8.47093e-10
56789089	chr16:56789089:T:G	2.09228e-17	-4.77919e-10	-1.16058
56789510	chr16:56789510:G:A	1.79326e-17	-4.77919e-10	-1.3148
56789614	chr16:56789614:C:T	5.04848e-17	-0.279747	-8.47093e-10
56789836	chr16:56789836:C:T	7.94441e-16	-4.77919e-10	2.47622
56790115	chr16:56790115:A:AACAAAACAAC	1.72789e-17	-4.77919e-10	-1.35194
56790271	chr16:56790271:T:G	5.2955e-16	2.07061	-8.47093e-10
56790407	chr16:56790407:A:T	1.53165e-17	-4.77919e-10	-1.47249
56790633	chr16:56790633:T:A	2.36877e-18	-1.99885	-1.3402
56790792	chr16:56790792:A:G	1.72857e-17	-4.77919e-10	-1.35154
56790969	chr16:56790969:A:G	2.89129e-16	-4.77919e-10	1.46545
56791523	chr16:56791523:C:T	1.15927e-17	-1.75105	-8.47093e-10
56791668	chr16:56791668:G:A	1.54934e-17	-4.77919e-10	-1.46101
56791754	chr16:56791754:G:A	1.05522e-16	0.792127	-0.334624
56792191	chr16:56792191:AAAAC:A	1.52558e-17	-4.77919e-10	-1.47646
56792450	chr16:56792450:A:C	2.29311e-18	-1.96157	-1.40994
56792521	chr16:56792521:G:A	1.21527e-17	-0.473943	-1.22993
56792665	chr16:56792665:C:T	2.1555e-17	-4.77919e-10	-1.13081
56792706	chr16:56792706:A:C	1.67433e-17	-4.77919e-10	-1.38342
56792854	chr16:56792854:T:C	4.04045e-18	-1.71336	-1.0917
56793264	chr16:56793264:G:A	2.25626e-17	-4.77919e-10	-1.08513
56794034	chr16:56794034:G:A	1.84022e-17	-1.28895	-8.47093e-10
56794136	chr16:56794136:T:A	1.89574e-17	-4.77919e-10	-1.25922
56794409	chr16:56794409:A:ATATTT	3.13579e-17	0.661496	-1.41745
56794421	chr16:56794421:G:T	6.60115e-17	-0.0115912	-8.47093e-10
56794563	chr16:56794563:G:A	2.38938e-18	-1.99001	-1.34038
56794826	chr16:56794826:G:A	1.16489e-17	-1.74621	-8.47093e-10
56794858	chr16:56794858:G:A	2.55321e-17	-0.961484	-8.47093e-10
56795266	chr16:56795266:G:A	1.33997e-17	-0.374622	-1.23156
56795655	chr16:56795655:TA:T	1.60934e-17	-4.77919e-10	-1.42301
56795698	chr16:56795698:G:A	1.12099e-17	-1.78462	-8.47093e-10
56795791	chr16:56795791:C:T	1.81725e-17	-4.77919e-10	-1.30151
56795796	chr16:56795796:G:A	1.79472e-17	-4.77919e-10	-1.31398
56795893	chr16:56795893:C:T	1.63785e-17	-4.77919e-10	-1.40545
56796067	chr16:56796067:T:C	1.64343e-17	-4.77919e-10	-1.40205
56796432	chr16:56796432:A:G	1.55762e-17	-4.77919e-10	-1.45567
56796437	chr16:56796437:C:A	1.49464e-17	-1.4917	-0.00524812
56796867	chr16:56796867:G:C	4.57682e-18	-1.77037	-0.910048
56796987	chr16:56796987:A:G	2.41145e-18	-1.99151	-1.32968
56797234	chr16:56797234:C:T	4.33722e-18	-1.63179	-1.1024
56797902	chr16:56797902:T:C	3.81463e-17	-4.77919e-10	-0.559992
56797924	chr16:56797924:C:T	1.42463e-17	-1.51529	-0.0296316
56798078	chr16:56798078:G:A	4.91135e-17	-4.77919e-10	-0.307285
56798381	chr16:56798381:T:C	1.55606e-17	-4.77919e-10	-1.45668
56798390	chr16:56798390:C:T	1.19955e-17	-0.777564	-0.939324
56798679	chr16:56798679:G:A	1.56982e-17	-4.77919e-10	-1.44787
56798741	chr16:56798741:C:T	1.65608e-17	-4.77919e-10	-1.39438
56799583	chr16:56799583:G:A	1.67397e-17	-4.77919e-10	-1.38364
56800041	chr16:56800041:G:A	1.52551e-17	-4.77919e-10	-1.47651
56800184	chr16:56800184:A:G	5.55538e-18	-1.75757	-0.729079
56800322	chr16:56800322:G:A	2.0989e-18	-1.99885	-1.46115
56800417	chr16:56800417:G:A	5.43924e-17	-4.77919e-10	-0.205196
56801081	chr16:56801081:C:T	1.87027e-17	-4.77919e-10	-1.27275
56801464	chr16:56801464:G:T	1.92946e-17	-4.77919e-10	-1.2416
56801897	chr16:56801897:C:G	4.91119e-17	-4.77919e-10	-0.307318
56801983	chr16:56801983:T:G	8.17292e-16	-4.77919e-10	2.50458
56802077	chr16:56802077:G:A	9.9591e-18	-1.90293	-8.47093e-10
56802196	chr16:56802196:T:C	3.38522e-18	-1.81225	-1.16975
56802647	chr16:56802647:A:G	4.284e-16	-4.77919e-10	1.85864
56804189	chr16:56804189:T:A	4.35745e-18	-1.25394	-1.47559
56804675	chr16:56804675:G:A	7.36506e-18	-1.86363	-0.341042
56804691	chr16:56804691:C:T	2.32131e-18	-1.93211	-1.42717
56805066	chr16:56805066:T:G	4.07588e-18	-1.53212	-1.26421
56805107	chr16:56805107:G:A	1.50424e-17	-1.49055	-8.47093e-10
56805124	chr16:56805124:C:T	1.96645e-17	-4.77919e-10	-1.2226
56805434	chr16:56805434:T:A	5.4341e-17	-4.77919e-10	-0.20614
56805527	chr16:56805527:C:T	2.2949e-18	-1.9663	-1.40443
56805673	chr16:56805673:A:G	1.7187e-17	-4.77919e-10	-1.35727
56805797	chr16:56805797:A:G	6.08614e-16	-4.77919e-10	2.20976
56805908	chr16:56805908:C:T	1.49205e-17	-1.47526	-0.0234315
56806115	chr16:56806115:T:C	2.41522e-18	-1.9937	-1.32593
56806259	chr16:56806259:A:G	4.70597e-18	-1.71283	-0.939756
56806416	chr16:56806416:G:A	3.70534e-18	-1.81639	-1.07525
56806963	chr16:56806963:C:T	1.13498e-16	-4.77919e-10	0.530364
56807356	chr16:56807356:T:G	2.39485e-18	-1.89524	-1.43286
56807748	chr16:56807748:C:T	1.6128e-17	-4.77919e-10	-1.42087
56807823	chr16:56807823:C:T	1.85079e-17	-4.77919e-10	-1.28322
56808016	chr16:56808016:C:T	1.84358e-17	-4.77919e-10	-1.28713
56808581	chr16:56808581:TATTTATAA:T	2.20498e-17	-4.77919e-10	-1.10811
56808613	chr16:56808613:TATTTATAA:T	1.89555e-17	-4.77919e-10	-1.25933
56808871	chr16:56808871:A:G	1.54465e-17	-4.77919e-10	-1.46404
56809086	chr16:56809086:G:A	1.26355e-17	-0.335228	-1.32968
56809157	chr16:56809157:T:A	1.79399e-17	-4.77919e-10	-1.31439
56809414	chr16:56809414:T:TA	3.10341e-17	0.6519	-1.41823
56809531	chr16:56809531:G:A	2.12651e-18	-1.99075	-1.45619
56810252	chr16:56810252:C:T	2.81836e-17	0.555553	-1.41823
56811263	chr16:56811263:C:A	1.56221e-17	-4.77919e-10	-1.45274
56811388	chr16:56811388:A:T	2.58474e-18	-1.95989	-1.29191
56812010	chr16:56812010:A:T	2.14716e-17	-4.77919e-10	-1.13469
56812624	chr16:56812624:T:C	6.89252e-18	-1.06742	-1.20356
56813003	chr16:56813003:A:G	2.48217e-17	-4.77919e-10	-0.989702
56813358	chr16:56813358:G:A	1.97504e-17	-1.14949	-0.0687528
56813472	chr16:56813472:G:A	4.37746e-18	-1.25141	-1.47355
56813808	chr16:56813808:C:A	2.13075e-17	-4.77919e-10	-1.14236
56813838	chr16:56813838:C:T	1.56097e-17	-4.77919e-10	-1.45353
56814017	chr16:56814017:C:A	3.47298e-17	0.754051	-1.40787
56814157	chr16:56814157:G:A	2.35206e-18	-1.99443	-1.3517
56814330	chr16:56814330:C:T	1.63941e-16	0.898085	-8.47093e-10
56814635	chr16:56814635:TG:T	4.92175e-17	-4.77919e-10	-0.30517
56815181	chr16:56815181:TACA:T	3.55729e-17	-0.629837	-8.47093e-10
56815202	chr16:56815202:A:G	1.76869e-17	-1.37811	0.0495169
56815548	chr16:56815548:CTGT:C	2.00599e-17	-4.77919e-10	-1.2027
56815584	chr16:56815584:G:A	3.72804e-18	-1.77956	-1.10598
56815678	chr16:56815678:A:C	1.5885e-17	-4.77919e-10	-1.43604
56815743	chr16:56815743:A:G	1.59311e-17	-4.77919e-10	-1.43315
56815973	chr16:56815973:T:A	1.73724e-17	-4.77919e-10	-1.34653
56816611	chr16:56816611:A:G	1.49131e-17	-0.691358	-0.807824
56817655	chr16:56817655:CTG:C	2.60741e-17	-0.940476	-8.47093e-10
56817893	chr16:56817893:T:A	1.73337e-17	-1.0528	-0.295968
56818380	chr16:56818380:A:G	4.90622e-17	-4.77919e-10	-0.308331
56818399	chr16:56818399:A:C	7.78716e-18	-0.702617	-1.44633
56818456	chr16:56818456:A:G	1.67397e-17	-4.77919e-10	-1.38364
56818477	chr16:56818477:T:C	6.56992e-18	-1.7604	-0.55852
56819678	chr16:56819678:C:T	2.09583e-17	-4.77919e-10	-1.15889
56820372	chr16:56820372:C:T	6.91284e-18	-1.75397	-0.514072
56820615	chr16:56820615:C:T	1.52591e-17	-4.77919e-10	-1.47624
56820837	chr16:56820837:A:G	5.25598e-16	-4.77919e-10	2.06312
56820953	chr16:56820953:C:T	1.28609e-17	-1.64723	-8.47093e-10
56821280	chr16:56821280:C:T	2.14057e-18	-1.96992	-1.47043
56821575	chr16:56821575:C:T	1.79326e-17	-4.77919e-10	-1.3148
56821584	chr16:56821584:C:G	8.20627e-18	-0.663471	-1.43305
56821637	chr16:56821637:TC:T	2.17338e-18	-1.99898	-1.42616
56822446	chr16:56822446:C:A	3.69116e-17	0.80098	-1.39387
56822660	chr16:56822660:A:G	4.23013e-16	0.731284	1.1147
56822713	chr16:56822713:A:AC	1.7936e-17	-4.77919e-10	-1.31461
56822933	chr16:56822933:C:T	2.06807e-17	-4.77919e-10	-1.17222
56822936	chr16:56822936:G:T	1.55197e-17	-1.3828	-0.0765129
56823043	chr16:56823043:G:A	2.13256e-18	-1.97449	-1.46961
56823318	chr16:56823318:A:G	1.16949e-17	-1.74227	-8.47093e-10
56823528	chr16:56823528:A:C	1.5266e-17	-4.77919e-10	-1.47579
56823678	chr16:56823678:T:C	1.79654e-17	-4.77919e-10	-1.31297
56823768	chr16:56823768:C:T	2.31725e-17	-4.77919e-10	-1.05846
56823841	chr16:56823841:G:A	1.559e-17	-4.77919e-10	-1.45479
56824298	chr16:56824298:CA:C	2.13516e-17	-4.77919e-10	-1.1403
56824478	chr16:56824478:A:G	1.79889e-17	-4.77919e-10	-1.31166
56824806	chr16:56824806:T:TCAGA	1.79649e-17	-4.77919e-10	-1.313
56825138	chr16:56825138:C:T	1.86734e-17	-4.77919e-10	-1.27432
56825304	chr16:56825304:C:T	3.31239e-18	-1.81169	-1.19206
56825322	chr16:56825322:C:G	1.72005e-17	-4.77919e-10	-1.35648
56825475	chr16:56825475:G:A	1.04593e-17	-1.85393	-8.47093e-10
56825985	chr16:56825985:A:G	8.34169e-17	0.22243	-8.47093e-10
56826311	chr16:56826311:A:G	1.58519e-17	-1.35569	-0.0824408
56826374	chr16:56826374:T:A	2.57932e-17	-4.77919e-10	-0.95131
56826391	chr16:56826391:C:T	1.56741e-17	-4.77919e-10	-1.44941
56826542	chr16:56826542:A:G	1.69673e-17	-4.77919e-10	-1.37013
56827308	chr16:56827308:CAAAT:C	1.79548e-17	-4.77919e-10	-1.31356
56827389	chr16:56827389:T:C	1.60434e-17	-4.77919e-10	-1.42612
56827631	chr16:56827631:G:T	4.42335e-17	-0.411937	-8.47093e-10
56827881	chr16:56827881:A:C	1.53189e-17	-0.280752	-1.19158
56828083	chr16:56828083:C:G	8.94104e-18	-1.79617	-0.214596
56828231	chr16:56828231:GA:G	6.34549e-18	-1.78755	-0.566123
56828854	chr16:56828854:G:T	3.32266e-17	-0.698069	-8.47093e-10
56829115	chr16:56829115:G:A	1.95477e-17	-1.22856	-8.47093e-10
56829303	chr16:56829303:C:T	2.4136e-18	-1.99486	-1.32544
56829317	chr16:56829317:T:C	2.11848e-18	-1.9745	-1.47622
56829555	chr16:56829555:A:T	1.65794e-17	-4.77919e-10	-1.39326
56829584	chr16:56829584:T:C	2.2306e-17	-4.77919e-10	-1.09656
56829708	chr16:56829708:A:G	1.55872e-17	-4.77919e-10	-1.45497
56829770	chr16:56829770:C:T	1.52808e-17	-4.77919e-10	-1.47482
56830089	chr16:56830089:G:A	1.61216e-17	-4.77919e-10	-1.42126
56830382	chr16:56830382:G:A	2.01786e-17	-4.77919e-10	-1.1968
56830486	chr16:56830486:C:T	9.99388e-18	-1.42114	-0.478307
56830487	chr16:56830487:T:C	2.08167e-17	-4.77919e-10	-1.16567
56830706	chr16:56830706:C:T	4.06614e-18	-1.55289	-1.24584
56830938	chr16:56830938:G:A	1.0659e-17	-1.83502	-8.47093e-10
56831337	chr16:56831337:C:A	4.33732e-18	-1.53145	-1.20272
56831793	chr16:56831793:G:T	1.73463e-17	-4.77919e-10	-1.34804
56832284	chr16:56832284:T:C	2.12499e-18	-1.97498	-1.47267
56832638	chr16:56832638:A:G	1.52548e-17	-4.77919e-10	-1.47653
56832833	chr16:56832833:G:A	2.22147e-17	-4.77919e-10	-1.10067
56833152	chr16:56833152:G:A	1.90256e-17	-4.77919e-10	-1.25563
56833892	chr16:56833892:C:T	3.11875e-17	0.655231	-1.41663
56833977	chr16:56833977:A:G	4.35125e-16	-4.77919e-10	1.87421
56834397	chr16:56834397:C:T	6.92134e-16	-4.77919e-10	2.33836
56834788	chr16:56834788:A:G	4.7432e-18	-1.54583	-1.09888
56835107	chr16:56835107:G:T	2.2142e-17	-4.77919e-10	-1.10394
56835635	chr16:56835635:G:T	8.65274e-17	-4.77919e-10	0.259041
56835704	chr16:56835704:G:A	1.62101e-17	-4.77919e-10	-1.41578
56835803	chr16:56835803:T:A	1.61309e-15	0.460678	2.72381
56835854	chr16:56835854:C:T	1.79472e-17	-4.77919e-10	-1.31398
56835902	chr16:56835902:G:T	5.98148e-17	-4.77919e-10	-0.110166
56836111	chr16:56836111:A:G	2.08709e-17	-4.77919e-10	-1.16306
56836171	chr16:56836171:G:GT	2.26277e-17	-0.980307	-0.101938
56836233	chr16:56836233:A:G	1.52938e-17	-4.77919e-10	-1.47397
56836955	chr16:56836955:A:C	1.17851e-17	-1.73459	-8.47093e-10
56837212	chr16:56837212:T:A	1.79472e-17	-4.77919e-10	-1.31398
56837557	chr16:56837557:TTTTATTGATTAC:T	1.65429e-17	-0.606398	-0.789063
56837784	chr16:56837784:C:T	1.53853e-17	-4.77919e-10	-1.46801
56837893	chr16:56837893:C:T	1.68393e-17	-4.77919e-10	-1.37771
56838810	chr16:56838810:C:T	1.51953e-17	-0.642556	-0.83788
56838866	chr16:56838866:T:G	1.67899e-17	-4.77919e-10	-1.38064
56838912	chr16:56838912:G:A	2.1989e-18	-1.97821	-1.43526
56839583	chr16:56839583:C:T	5.87567e-16	0.917289	1.25728
56839701	chr16:56839701:T:TA	2.1085e-18	-1.98211	-1.47333
56839877	chr16:56839877:T:C	2.30198e-18	-1.9318	-1.43585
56839902	chr16:56839902:A:G	1.70781e-17	-1.36362	-8.47093e-10
56839928	chr16:56839928:G:A	5.93845e-16	0.857449	1.32775
56840022	chr16:56840022:A:AT	1.85628e-17	-4.77919e-10	-1.28026
56840179	chr16:56840179:C:T	5.59865e-16	-4.77919e-10	2.12628
56840272	chr16:56840272:G:A	6.40689e-16	0.879345	1.38178
56840285	chr16:56840285:G:A	4.65627e-18	-1.73737	-0.925838
56840564	chr16:56840564:A:G	6.40085e-18	-1.90026	-0.444733
56840945	chr16:56840945:C:T	4.48167e-18	-1.75025	-0.951174
56840976	chr16:56840976:G:A	5.20204e-17	-4.77919e-10	-0.249783
56840991	chr16:56840991:T:C	3.72224e-17	0.806299	-1.39081
56841041	chr16:56841041:C:T	1.61187e-17	-4.77919e-10	-1.42144
56841291	chr16:56841291:G:A	1.71725e-17	-4.77919e-10	-1.35811
56841323	chr16:56841323:C:T	1.01207e-17	-1.88684	-8.47093e-10
56841331	chr16:56841331:A:G	1.79472e-17	-4.77919e-10	-1.31398
56841383	chr16:56841383:G:A	7.74229e-18	-1.88559	-0.269132
56841819	chr16:56841819:G:A	1.75918e-17	-4.77919e-10	-1.33398
56841897	chr16:56841897:C:T	2.13519e-17	-4.77919e-10	-1.14028
56842448	chr16:56842448:A:G	5.55478e-16	-4.77919e-10	2.11841
56842699	chr16:56842699:C:T	1.64005e-17	-4.77919e-10	-1.40411
56842933	chr16:56842933:T:G	2.15377e-18	-1.96325	-1.47095
56842963	chr16:56842963:A:G	9.11854e-18	-1.99111	-8.47093e-10
56842983	chr16:56842983:C:T	1.57214e-17	-4.77919e-10	-1.44639
56843173	chr16:56843173:C:T	2.64724e-18	-1.78333	-1.44458
56843565	chr16:56843565:C:T	2.70702e-18	-1.7645	-1.44107
56843742	chr16:56843742:G:A	1.53891e-17	-4.77919e-10	-1.46776
56843909	chr16:56843909:C:A	5.19435e-17	-4.77919e-10	-0.251264
56844303	chr16:56844303:G:A	1.52561e-17	-4.77919e-10	-1.47644
56844466	chr16:56844466:C:T	2.65164e-18	-1.78622	-1.44002
56844623	chr16:56844623:T:G	1.71269e-17	-4.77919e-10	-1.36077
56844637	chr16:56844637:G:A	2.20445e-17	-4.77919e-10	-1.10836
56844823	chr16:56844823:T:C	1.65244e-17	-4.77919e-10	-1.39658
56845150	chr16:56845150:A:G	1.97606e-17	-4.77919e-10	-1.21773
56845290	chr16:56845290:T:C	2.36851e-18	-1.97297	-1.36619
56845302	chr16:56845302:C:T	5.59719e-16	-4.77919e-10	2.12601
56845484	chr16:56845484:A:G	1.9517e-17	-4.77919e-10	-1.23013
56845659	chr16:56845659:G:C	4.52007e-18	-1.99241	-0.700477
56845726	chr16:56845726:G:C	2.39296e-17	-1.06156	0.0352611
56845948	chr16:56845948:C:G	1.08908e-17	-1.8135	-8.47093e-10
56846239	chr16:56846239:C:T	1.547e-17	-4.77919e-10	-1.46252
56846246	chr16:56846246:A:G	9.35553e-18	-1.84071	-0.124738
56846493	chr16:56846493:T:C	8.22929e-18	-0.997327	-1.09639
56846700	chr16:56846700:G:T	5.61039e-16	-4.77919e-10	2.12837
56846930	chr16:56846930:T:C	4.05385e-17	0.888622	-1.38779
56847479	chr16:56847479:A:G	2.74389e-18	-1.74647	-1.44557
56847948	chr16:56847948:A:G	1.62814e-17	-4.77919e-10	-1.4114
56848050	chr16:56848050:T:C	1.79472e-17	-4.77919e-10	-1.31398
56848151	chr16:56848151:A:G	1.73797e-17	-4.77919e-10	-1.34611
56848952	chr16:56848952:AAG:A	2.61358e-18	-1.97413	-1.26657
56849172	chr16:56849172:T:C	1.081e-17	-1.82095	-8.47093e-10
56849526	chr16:56849526:G:A	6.51888e-18	-1.38485	-0.941865
56849649	chr16:56849649:GACACT:G	3.33624e-18	-1.648	-1.34857
56849792	chr16:56849792:C:T	3.91643e-17	0.584901	-1.11856
56849797	chr16:56849797:G:C	4.6072e-18	-1.77978	-0.894022
56850012	chr16:56850012:A:G	4.62775e-18	-1.76449	-0.904858
56850093	chr16:56850093:A:G	1.53275e-17	-4.77919e-10	-1.47177
56850651	chr16:56850651:C:G	1.79472e-17	-4.77919e-10	-1.31398
56850753	chr16:56850753:G:T	4.3462e-17	0.894454	-1.32399
56850926	chr16:56850926:G:A	3.44686e-17	-4.77919e-10	-0.661372
56851178	chr16:56851178:C:T	2.60298e-17	-0.942179	-8.47093e-10
56851226	chr16:56851226:T:G	5.71514e-18	-1.61704	-0.841261
56852003	chr16:56852003:C:T	2.13453e-18	-1.9709	-1.47227
56852047	chr16:56852047:T:C	1.98527e-17	-4.77919e-10	-1.21308
56852330	chr16:56852330:G:A	1.53012e-17	-4.77919e-10	-1.47349
56852724	chr16:56852724:C:G	4.28314e-17	0.959748	-1.4039
56853979	chr16:56853979:G:A	1.61547e-17	-4.77919e-10	-1.41921
56854094	chr16:56854094:T:C	3.97599e-17	0.957023	-1.47558
56854567	chr16:56854567:A:C	2.87911e-17	-4.77919e-10	-0.841355
56854724	chr16:56854724:A:T	3.19985e-18	-1.65006	-1.38825
56854925	chr16:56854925:A:G	1.99326e-17	-4.77919e-10	-1.20906
56855035	chr16:56855035:A:C	1.79736e-17	-4.77919e-10	-1.31251
56855110	chr16:56855110:C:T	1.60615e-17	-4.77919e-10	-1.425
56855150	chr16:56855150:C:A	5.90842e-18	-1.13408	-1.29096
56855199	chr16:56855199:CAG:C	2.00394e-17	-4.77919e-10	-1.20372
56855314	chr16:56855314:C:A	1.32872e-17	-1.61462	-8.47093e-10
56855908	chr16:56855908:T:A	9.40676e-18	-1.95999	-8.47093e-10
56856051	chr16:56856051:G:A	1.26655e-17	-1.66254	-8.47093e-10
56856303	chr16:56856303:G:A	5.59865e-16	-4.77919e-10	2.12628
56856657	chr16:56856657:C:T	1.76743e-17	-4.77919e-10	-1.32931
56857021	chr16:56857021:G:A	2.33391e-17	-4.77919e-10	-1.05129
56857529	chr16:56857529:C:T	5.11176e-17	-0.267291	-8.47093e-10
56857754	chr16:56857754:C:T	2.8498e-17	-1.32661	0.475029
56857980	chr16:56857980:G:A	1.54631e-17	-4.77919e-10	-1.46297
56858681	chr16:56858681:G:A	2.57086e-17	-1.3891	0.434503
56858728	chr16:56858728:C:T	4.77846e-16	-4.77919e-10	1.96787
56858772	chr16:56858772:C:T	1.53171e-17	-4.77919e-10	-1.47245
56858820	chr16:56858820:C:T	6.28283e-16	-4.77919e-10	2.24157
56858857	chr16:56858857:G:A	2.09293e-18	-1.99302	-1.46984
56858906	chr16:56858906:A:G	1.37309e-16	0.720816	-8.47093e-10
56859485	chr16:56859485:A:G	2.54098e-18	-1.83399	-1.43488
56860154	chr16:56860154:C:T	1.82672e-17	-4.77919e-10	-1.29631
56860174	chr16:56860174:A:G	1.76164e-17	-4.77919e-10	-1.33259
56860192	chr16:56860192:T:C	6.98673e-18	-1.18121	-1.07619
56860578	chr16:56860578:G:A	1.60687e-17	-4.77919e-10	-1.42454
56860593	chr16:56860593:G:T	9.39222e-18	-0.92283	-1.03871
56861007	chr16:56861007:G:C	5.73654e-16	-4.77919e-10	2.15061
56861122	chr16:56861122:G:T	4.96874e-18	-1.85407	-0.744183
56861244	chr16:56861244:C:A	1.31966e-17	-1.62146	-8.47093e-10
56861972	chr16:56861972:A:G	1.68488e-17	-4.77919e-10	-1.37714
56862124	chr16:56862124:T:C	4.32693e-18	-1.84923	-0.887333
56862277	chr16:56862277:A:G	5.9541e-18	-0.949561	-1.46778
56862574	chr16:56862574:G:A	5.20014e-16	-4.77919e-10	2.05244
56862726	chr16:56862726:C:T	1.53673e-17	-0.513205	-0.955972
56862765	chr16:56862765:AG:A	2.13708e-17	-4.77919e-10	-1.1394
56862790	chr16:56862790:A:G	1.57755e-15	3.16221	-8.47093e-10
56862818	chr16:56862818:G:A	3.4829e-18	-1.93006	-1.02349
56863245	chr16:56863245:C:A	3.15191e-17	-1.12963	0.378803
56863528	chr16:56863528:G:C	1.8094e-17	-4.77919e-10	-1.30584
56863535	chr16:56863535:G:T	1.8094e-17	-4.77919e-10	-1.30584
56863843	chr16:56863843:T:A	2.38741e-17	0.438571	-1.4672
56864078	chr16:56864078:T:G	3.20633e-18	-1.69596	-1.34033
56864157	chr16:56864157:T:C	3.2504e-17	0.754292	-1.47435
56864580	chr16:56864580:G:C	4.21146e-17	-4.77919e-10	-0.461026
56864631	chr16:56864631:C:T	1.03244e-17	-1.86691	-8.47093e-10
56864847	chr16:56864847:G:A	1.54495e-17	-4.77919e-10	-1.46385
56865023	chr16:56865023:C:G	1.02874e-17	-1.8705	-8.47093e-10
56865094	chr16:56865094:C:T	2.308e-17	0.413958	-1.47641
56865596	chr16:56865596:T:G	1.40757e-17	-0.506603	-1.05037
56865628	chr16:56865628:G:A	2.20941e-17	-1.10611	-8.47093e-10
56865641	chr16:56865641:G:A	1.22862e-17	-1.69295	-8.47093e-10
56866278	chr16:56866278:G:A	9.36818e-18	-1.9641	-8.47093e-10
56866304	chr16:56866304:T:C	3.28569e-17	-4.77919e-10	-0.709258
56866607	chr16:56866607:C:T	5.86804e-18	-1.11519	-1.31671
56866639	chr16:56866639:C:T	1.53146e-17	-4.77919e-10	-1.47262
56866989	chr16:56866989:T:C	1.5261e-17	-4.77919e-10	-1.47612
56867019	chr16:56867019:C:T	1.25621e-17	-1.43	-0.240738
56867153	chr16:56867153:A:G	7.90851e-18	-1.73933	-0.394147
56868029	chr16:56868029:A:G	3.70573e-17	-4.77919e-10	-0.588956
56868490	chr16:56868490:G:A	1.63865e-17	-4.77919e-10	-1.40497
56868585	chr16:56868585:G:C	1.64755e-17	-4.77919e-10	-1.39955
56868995	chr16:56868995:A:G	2.80684e-18	-1.71442	-1.45494
56869240	chr16:56869240:G:A	1.5762e-17	-4.77919e-10	-1.44382
56869413	chr16:56869413:C:T	3.64933e-18	-1.75862	-1.14826
56870043	chr16:56870043:A:G	1.73991e-17	-4.77919e-10	-1.345
56870658	chr16:56870658:C:T	1.85233e-17	-4.77919e-10	-1.28239
56870823	chr16:56870823:CCTTTT:C	5.42958e-17	-4.77919e-10	-0.206973
56871398	chr16:56871398:G:T	1.7253e-15	-4.77919e-10	3.25174
56871546	chr16:56871546:T:G	2.27902e-16	1.14219	0.0853062
56871774	chr16:56871774:G:T	2.71829e-17	-1.0191	0.120267
56872094	chr16:56872094:C:T	1.18356e-13	2.44448	5.03555
56873040	chr16:56873040:CT:C	1.57229e-16	0.819078	0.0372082
56873851	chr16:56873851:A:G	1.72694e-17	-4.77919e-10	-1.35248
56874133	chr16:56874133:C:T	9.531e-14	1.61177	5.6517
56874617	chr16:56874617:A:G	5.54877e-18	-1.74499	-0.74285
56874791	chr16:56874791:C:T	1.56108e-14	1.50968	3.94462
56874972	chr16:56874972:G:A	5.68712e-14	2.06653	4.68059
56875152	chr16:56875152:GT:G	5.75023e-16	-4.77919e-10	2.15299
56875410	chr16:56875410:A:G	2.1718e-18	-1.99703	-1.42883
56875686	chr16:56875686:C:T	2.48765e-18	-1.86226	-1.42782
56875884	chr16:56875884:C:G	5.15932e-18	-1.71139	-0.849222
56875925	chr16:56875925:G:A	2.09504e-17	-4.77919e-10	-1.15926
56875972	chr16:56875972:A:G	2.8953e-17	-4.77919e-10	-0.835746
56876188	chr16:56876188:A:G	2.56417e-17	-4.77919e-10	-0.957202
56876374	chr16:56876374:G:A	4.0523e-17	-1.2046	0.70505
56876381	chr16:56876381:G:A	1.26271e-17	-1.66557	-8.47093e-10
56876509	chr16:56876509:C:A	3.04488e-16	-4.77919e-10	1.51721
56876529	chr16:56876529:G:A	2.24202e-17	-1.09146	-8.47093e-10
56876651	chr16:56876651:C:T	2.08516e-18	-1.99935	-1.46723
56876725	chr16:56876725:G:A	1.77138e-17	-4.77919e-10	-1.32708
56876780	chr16:56876780:T:G	1.03933e-17	-1.86026	-8.47093e-10
56877074	chr16:56877074:G:A	2.55666e-18	-1.79075	-1.47197
56877126	chr16:56877126:T:C	2.77778e-18	-1.7061	-1.47367
56877157	chr16:56877157:T:C	6.5594e-18	-1.36909	-0.951432
56877220	chr16:56877220:C:T	1.22694e-17	-1.69431	-8.47093e-10
56877351	chr16:56877351:A:G	7.02663e-18	-1.23645	-1.01526
56877352	chr16:56877352:T:C	6.95149e-18	-1.25044	-1.01202
56877728	chr16:56877728:A:G	1.11975e-17	-0.404587	-1.38114
56877744	chr16:56877744:C:A	5.44051e-17	-0.328799	0.123837
56877944	chr16:56877944:G:T	1.39483e-17	-1.56606	-8.47093e-10
56878263	chr16:56878263:G:A	1.83389e-17	-4.77919e-10	-1.2924
56878696	chr16:56878696:A:G	7.46052e-18	-1.54774	-0.644056
56879507	chr16:56879507:C:T	2.69497e-18	-1.99459	-1.21544
56879963	chr16:56879963:G:A	1.39853e-17	-0.615857	-0.947557
56880113	chr16:56880113:G:A	1.18001e-17	-0.690182	-1.04313
56880443	chr16:56880443:C:T	2.13331e-18	-1.96743	-1.47632
56880543	chr16:56880543:G:A	4.65446e-17	-0.361008	-8.47093e-10
56880646	chr16:56880646:A:G	1.57839e-17	-0.757212	-0.685219
56880654	chr16:56880654:G:A	1.52967e-17	-4.77919e-10	-1.47378
56880816	chr16:56880816:C:T	5.34698e-18	-1.203	-1.32189
56881104	chr16:56881104:TCCCCTGG:T	2.30398e-18	-1.95786	-1.40892
56881495	chr16:56881495:C:T	9.3816e-18	-1.96267	-8.47093e-10
56882024	chr16:56882024:G:A	5.13592e-18	-1.08945	-1.47571
56882035	chr16:56882035:C:T	4.34669e-18	-1.33907	-1.39293
56882058	chr16:56882058:AAAAAAG:A	1.82376e-17	-4.77919e-10	-1.29794
56882190	chr16:56882190:G:T	1.62923e-17	-4.77919e-10	-1.41073
56882285	chr16:56882285:C:T	1.27974e-17	-1.65218	-8.47093e-10
56882546	chr16:56882546:A:G	2.26324e-17	-4.77919e-10	-1.08204
56882992	chr16:56882992:C:T	1.07096e-17	-1.83028	-8.47093e-10
56883033	chr16:56883033:C:T	1.48766e-17	-1.40947	-0.0921599
56883117	chr16:56883117:G:T	1.07629e-17	-1.82531	-8.47093e-10
56883118	chr16:56883118:C:T	1.07828e-17	-1.82347	-8.47093e-10
56883333	chr16:56883333:A:T	7.52839e-18	-0.717228	-1.46551
56883470	chr16:56883470:C:T	3.46467e-18	-1.53575	-1.42306
56883546	chr16:56883546:C:G	4.01744e-17	0.254289	-0.762478
56883938	chr16:56883938:G:T	6.67429e-17	-4.77919e-10	-0.000572153
56884041	chr16:56884041:T:C	3.34136e-18	-1.53877	-1.45627
56884247	chr16:56884247:G:A	2.23478e-17	-0.536758	-0.557934
56885056	chr16:56885056:C:T	1.77299e-17	-4.77919e-10	-1.32617
56885161	chr16:56885161:G:A	3.03934e-18	-1.85104	-1.23874
56885304	chr16:56885304:A:G	1.73821e-17	-4.77919e-10	-1.34598
56885323	chr16:56885323:G:A	1.54714e-17	-0.372652	-1.08978
56885671	chr16:56885671:C:T	1.61459e-17	-4.77919e-10	-1.41975
56885829	chr16:56885829:C:A	5.51795e-18	-1.02961	-1.46381
56886192	chr16:56886192:G:A	3.26906e-18	-1.56791	-1.44901
56886234	chr16:56886234:G:A	4.20666e-17	-0.783943	0.321777
56886316	chr16:56886316:C:T	1.54502e-17	-4.77919e-10	-1.4638
56886656	chr16:56886656:G:A	4.11969e-18	-1.75773	-1.02791
56886998	chr16:56886998:G:A	1.65023e-17	-4.77919e-10	-1.39792
56887057	chr16:56887057:C:T	5.17629e-18	-1.12954	-1.42779
56887128	chr16:56887128:C:T	1.55321e-17	-0.498314	-0.960195
56887167	chr16:56887167:G:A	1.80455e-17	-4.77919e-10	-1.30852
56887398	chr16:56887398:G:A	1.56445e-17	-4.77919e-10	-1.4513
56887803	chr16:56887803:T:A	2.09824e-17	-4.77919e-10	-1.15774
56887917	chr16:56887917:C:T	3.63315e-18	-1.48584	-1.42548
56888238	chr16:56888238:T:C	1.63126e-16	-4.77919e-10	0.893102
56888511	chr16:56888511:C:T	1.56457e-17	-4.77919e-10	-1.45122
56888856	chr16:56888856:C:A	4.26225e-18	-1.37437	-1.37725
56888878	chr16:56888878:A:G	1.95665e-17	-4.77919e-10	-1.2276
56889196	chr16:56889196:G:T	2.36525e-17	-4.77919e-10	-1.03795
56889650	chr16:56889650:G:A	1.61182e-17	-4.77919e-10	-1.42147
56889754	chr16:56889754:C:T	1.62938e-17	-4.77919e-10	-1.41063
56890248	chr16:56890248:C:T	4.66593e-18	-1.18498	-1.47615
56890588	chr16:56890588:A:G	1.91363e-17	-4.77919e-10	-1.24983
56890624	chr16:56890624:C:T	2.06755e-16	-4.77919e-10	1.13011
56890634	chr16:56890634:C:T	1.78977e-17	-4.77919e-10	-1.31675
56891982	chr16:56891982:C:T	5.0869e-18	-1.14246	-1.43229
56892013	chr16:56892013:T:C	1.5725e-17	-4.77919e-10	-1.44617
56892264	chr16:56892264:G:A	4.15423e-18	-1.43223	-1.34506
56892283	chr16:56892283:G:A	1.50666e-17	-0.15675	-1.33219
56893384	chr16:56893384:C:T	7.72394e-18	-0.994391	-1.1627
56893394	chr16:56893394:A:T	1.83782e-17	-1.29026	-8.47093e-10
56893411	chr16:56893411:A:T	1.14225e-17	-0.687867	-1.07797
56893416	chr16:56893416:A:C	7.30231e-18	-0.76039	-1.45284
56893808	chr16:56893808:T:C	7.25841e-18	-0.774998	-1.44426
56893935	chr16:56893935:A:G	8.91416e-18	-0.637306	-1.37647
56894073	chr16:56894073:G:A	3.43962e-17	-4.77919e-10	-0.663473
56894165	chr16:56894165:A:G	8.42025e-18	-0.669445	-1.40134
56894192	chr16:56894192:A:G	4.26581e-17	-4.77919e-10	-0.448202
56894270	chr16:56894270:G:A	7.52509e-18	-0.777811	-1.40537
56894301	chr16:56894301:G:T	1.7065e-17	-4.77919e-10	-1.36439
56894368	chr16:56894368:G:C	7.75618e-18	-0.743693	-1.40924
56894436	chr16:56894436:A:G	1.71694e-17	-4.77919e-10	-1.35829
56894607	chr16:56894607:C:T	4.20999e-18	-1.30272	-1.46124
56894731	chr16:56894731:A:G	1.60006e-17	-4.77919e-10	-1.4288
56894793	chr16:56894793:A:C	7.83613e-18	-0.757223	-1.38545
56894851	chr16:56894851:C:T	3.85571e-18	-1.37766	-1.47421
56894964	chr16:56894964:A:C	7.17165e-18	-1.06064	-1.17065
56894999	chr16:56894999:G:A	6.35818e-18	-1.17533	-1.17635
56895108	chr16:56895108:G:C	6.23041e-18	-1.00997	-1.36201
56895252	chr16:56895252:C:T	4.83443e-18	-1.16417	-1.46148
56895392	chr16:56895392:C:T	1.52755e-17	-4.77919e-10	-1.47517
56895442	chr16:56895442:C:T	1.53983e-17	-4.77919e-10	-1.46716
56895532	chr16:56895532:T:A	1.54681e-17	-0.640195	-0.822448
56895597	chr16:56895597:A:T	7.46464e-18	-1.11166	-1.07958
56895644	chr16:56895644:T:C	4.90655e-18	-1.22207	-1.38878
56895645	chr16:56895645:T:A	4.88081e-18	-1.22621	-1.3899
56895929	chr16:56895929:T:C	2.14202e-17	0.333637	-1.47072
56895931	chr16:56895931:T:C	3.85706e-17	-0.54893	-8.47093e-10
56895989	chr16:56895989:A:G	1.26652e-17	-0.571984	-1.09058
56896007	chr16:56896007:C:T	1.47138e-17	-0.565717	-0.946917
56896008	chr16:56896008:T:G	1.23142e-17	-0.591308	-1.09936
56896032	chr16:56896032:A:G	2.31949e-17	0.372539	-1.43003
56896339	chr16:56896339:T:C	1.73834e-17	-0.463555	-0.882349
56896436	chr16:56896436:T:C	4.49485e-18	-1.24197	-1.45652
56896519	chr16:56896519:A:G	1.46912e-17	-0.577972	-0.936198
56896600	chr16:56896600:A:C	1.55668e-17	-4.77919e-10	-1.45628
56896638	chr16:56896638:G:A	3.46172e-17	0.625672	-1.28274
56896696	chr16:56896696:A:G	1.4076e-17	-0.489307	-1.06764
56896723	chr16:56896723:G:A	1.50285e-17	-0.568105	-0.923366
56896753	chr16:56896753:T:A	1.45704e-17	-0.569818	-0.95261
56896903	chr16:56896903:C:T	3.80224e-17	-4.77919e-10	-0.563245
56897008	chr16:56897008:T:C	3.60566e-17	0.576473	-1.1928
56897058	chr16:56897058:C:T	1.53641e-17	-4.77919e-10	-1.46939
56897136	chr16:56897136:G:C	3.68283e-17	0.588593	-1.18375
56897409	chr16:56897409:A:G	3.68401e-17	0.596922	-1.19175
56897553	chr16:56897553:T:A	3.05864e-17	0.497182	-1.27805
56897653	chr16:56897653:C:T	3.26319e-17	0.560523	-1.27665
56897792	chr16:56897792:G:A	1.41631e-17	-0.182114	-1.36867
56897962	chr16:56897962:G:A	1.59345e-17	-4.77919e-10	-1.43293
56898020	chr16:56898020:C:G	1.4474e-17	-0.279437	-1.24963
56898036	chr16:56898036:G:A	1.53978e-17	-4.77919e-10	-1.4672
56898410	chr16:56898410:T:C	1.29514e-17	-0.273148	-1.36707
56898419	chr16:56898419:C:T	3.85197e-17	-4.77919e-10	-0.550251
56898521	chr16:56898521:G:A	1.30208e-17	-0.495529	-1.13934
56898808	chr16:56898808:C:T	1.54117e-17	-4.77919e-10	-1.4663
56898811	chr16:56898811:T:C	4.92352e-17	-0.30481	-8.47093e-10
56898877	chr16:56898877:A:G	1.32184e-17	-0.438932	-1.18088
56898946	chr16:56898946:G:A	3.75622e-18	-1.4066	-1.47141
56899285	chr16:56899285:C:CAGG	7.15394e-18	-0.817738	-1.41602
56899403	chr16:56899403:T:C	9.11205e-18	-1.99182	-8.47093e-10
56899497	chr16:56899497:G:A	2.59511e-18	-1.77884	-1.46895
56899607	chr16:56899607:G:A	1.70956e-17	-1.2962	-0.0664002
56899767	chr16:56899767:G:A	1.67311e-17	-4.77919e-10	-1.38415
56899871	chr16:56899871:G:A	1.0288e-17	-1.87044	-8.47093e-10
56899886	chr16:56899886:C:G	1.56932e-17	-4.77919e-10	-1.44819
56900020	chr16:56900020:G:A	2.24841e-17	-4.77919e-10	-1.08861
56900553	chr16:56900553:TAG:T	1.64005e-17	-4.77919e-10	-1.40411
56901106	chr16:56901106:G:A	1.5486e-17	-4.77919e-10	-1.46148
56901208	chr16:56901208:C:T	3.79015e-18	-1.50665	-1.36237
56901251	chr16:56901251:C:T	1.60556e-17	-1.99303	0.567673
56901278	chr16:56901278:G:A	1.57351e-17	-4.77919e-10	-1.44553
56901496	chr16:56901496:C:T	3.71515e-16	-4.77919e-10	1.71617
56901592	chr16:56901592:G:A	1.61059e-17	-4.77919e-10	-1.42224
56901882	chr16:56901882:C:T	1.9198e-17	-4.77919e-10	-1.24661
56902204	chr16:56902204:C:G	4.13299e-16	-4.77919e-10	1.82275
56902360	chr16:56902360:T:C	1.18987e-17	-1.03193	-0.69306
56902546	chr16:56902546:A:G	2.63593e-18	-1.76834	-1.46385
56902650	chr16:56902650:C:T	1.81928e-17	-4.77919e-10	-1.30039
56902651	chr16:56902651:A:G	1.06248e-17	-1.0124	-0.82583
56902656	chr16:56902656:T:C	1.04333e-17	-0.74468	-1.11174
56902746	chr16:56902746:A:G	4.94742e-17	-0.0213549	-0.278614
56902776	chr16:56902776:TCC:T	1.00523e-17	-0.610047	-1.28357
56902779	chr16:56902779:TC:T	1.01132e-17	-0.607781	-1.2798
56902811	chr16:56902811:G:A	1.52551e-17	-4.77919e-10	-1.47651
56903054	chr16:56903054:C:G	7.67251e-18	-0.913471	-1.2503
56903147	chr16:56903147:T:C	2.6812e-18	-1.83325	-1.38191
56903291	chr16:56903291:A:C	4.23587e-17	-4.77919e-10	-0.455246
56903294	chr16:56903294:G:A	1.13323e-17	-0.415044	-1.35872
56903371	chr16:56903371:A:G	2.83396e-18	-1.72288	-1.43687
56903551	chr16:56903551:A:G	2.58001e-18	-1.7773	-1.47632
56903563	chr16:56903563:A:G	1.73614e-17	-4.77919e-10	-1.34717
56903604	chr16:56903604:TCCAGAATC:T	9.65452e-18	-0.782557	-1.15144
56903943	chr16:56903943:G:A	4.50318e-18	-1.89772	-0.798916
56904044	chr16:56904044:A:G	8.56852e-18	-1.64754	-0.405784
56904086	chr16:56904086:T:C	2.81887e-18	-1.73673	-1.42836
56904104	chr16:56904104:A:G	1.36098e-17	-0.194719	-1.39591
56904207	chr16:56904207:T:C	1.77791e-17	-4.77919e-10	-1.3234
56904217	chr16:56904217:T:A	2.16576e-17	-4.77919e-10	-1.12606
56904222	chr16:56904222:C:T	9.05268e-18	-1.99836	-8.47093e-10
56904235	chr16:56904235:T:G	1.53676e-17	-4.77919e-10	-1.46916
56904275	chr16:56904275:A:G	1.70446e-17	-4.77919e-10	-1.36559
56904332	chr16:56904332:G:A	7.92483e-18	-0.991544	-1.13988
56904378	chr16:56904378:G:A	7.97009e-18	-1.69927	-0.42645
56904475	chr16:56904475:C:T	2.90567e-18	-1.70865	-1.42611
56904868	chr16:56904868:C:G	6.70766e-18	-1.04787	-1.2503
56904937	chr16:56904937:C:T	4.3142e-17	-4.77919e-10	-0.436922
56905043	chr16:56905043:A:C	1.33437e-17	-1.61037	-8.47093e-10
56905067	chr16:56905067:C:T	1.58735e-17	-4.77919e-10	-1.43677
56905136	chr16:56905136:T:A	1.64051e-17	-4.77919e-10	-1.40383
56905138	chr16:56905138:G:A	1.6422e-17	-4.77919e-10	-1.4028
56905202	chr16:56905202:G:A	4.6068e-17	-4.77919e-10	-0.371302
56905232	chr16:56905232:G:A	2.87736e-18	-1.70466	-1.43989
56905313	chr16:56905313:T:TG	2.65442e-18	-1.75487	-1.47033
56905568	chr16:56905568:T:G	2.53241e-18	-1.91569	-1.35656
56905613	chr16:56905613:C:T	1.63429e-17	-4.77919e-10	-1.40763
56905621	chr16:56905621:A:G	4.74672e-17	-4.77919e-10	-0.341382
56905634	chr16:56905634:G:T	3.72466e-18	-1.46217	-1.42428
56905727	chr16:56905727:A:G	4.18316e-17	-4.77919e-10	-0.467767
56905882	chr16:56905882:A:C	2.44333e-18	-1.92051	-1.38755
56905898	chr16:56905898:C:T	2.01608e-16	-4.77919e-10	1.10491
56905993	chr16:56905993:C:T	1.67122e-17	-4.77919e-10	-1.38528
56906051	chr16:56906051:GGTGATA:G	3.72032e-16	-4.77919e-10	1.71756
56906057	chr16:56906057:A:G	3.76564e-18	-1.73323	-1.14227
56906139	chr16:56906139:C:A	2.10922e-17	-4.77919e-10	-1.15252
56906216	chr16:56906216:T:C	2.45046e-18	-1.91316	-1.39199
56906601	chr16:56906601:T:C	7.83654e-18	-0.918129	-1.22449
56906740	chr16:56906740:A:T	7.82625e-18	-1.13612	-1.00782
56906962	chr16:56906962:C:T	5.67402e-18	-1.6764	-0.789123
56906985	chr16:56906985:T:C	3.67743e-17	-0.59662	-8.47093e-10
56907319	chr16:56907319:T:A	2.35283e-18	-1.93737	-1.40843
56907363	chr16:56907363:CAGG:C	7.79887e-18	-1.03932	-1.10812
56907394	chr16:56907394:G:C	1.53261e-17	-4.77919e-10	-1.47186
56907407	chr16:56907407:A:G	1.52701e-17	-4.77919e-10	-1.47552
56907413	chr16:56907413:A:C	1.53943e-17	-4.77919e-10	-1.46742
56907414	chr16:56907414:T:C	1.52671e-17	-4.77919e-10	-1.47572
56907692	chr16:56907692:C:T	6.61138e-18	-1.03099	-1.28164
56907693	chr16:56907693:G:A	2.24348e-17	-4.77919e-10	-1.09081
56907845	chr16:56907845:T:C	3.51004e-16	-4.77919e-10	1.65938
56907907	chr16:56907907:C:T	1.53611e-17	-4.77919e-10	-1.46958
56908291	chr16:56908291:T:C	2.17289e-18	-1.9572	-1.46816
56908418	chr16:56908418:T:C	1.7164e-17	-4.77919e-10	-1.35861
56908532	chr16:56908532:A:C	1.55308e-17	-4.77919e-10	-1.45859
56908563	chr16:56908563:G:A	4.7617e-17	-4.77919e-10	-0.33823
56908705	chr16:56908705:T:A	1.62913e-17	-4.77919e-10	-1.41079
56908722	chr16:56908722:GA:G	1.82861e-17	-4.77919e-10	-1.29528
56908966	chr16:56908966:C:T	1.65789e-17	-4.77919e-10	-1.39329
56908990	chr16:56908990:C:T	4.38626e-18	-1.95794	-0.765002
56909009	chr16:56909009:A:T	1.01078e-17	-0.524229	-1.36389
56909019	chr16:56909019:T:C	4.45998e-17	-4.77919e-10	-0.403691
56909610	chr16:56909610:G:A	1.54085e-17	-4.77919e-10	-1.4665
56909629	chr16:56909629:A:G	1.02133e-17	-1.35873	-0.518993
56909760	chr16:56909760:G:A	4.35245e-18	-1.44077	-1.28991
56909767	chr16:56909767:G:A	3.04004e-17	-4.77919e-10	-0.786963
56910120	chr16:56910120:G:T	1.65952e-17	-4.77919e-10	-1.39231
56910121	chr16:56910121:C:T	1.65978e-17	-4.77919e-10	-1.39215
56910210	chr16:56910210:G:A	3.61094e-18	-1.87852	-1.03893
56910233	chr16:56910233:G:A	1.5454e-17	-4.77919e-10	-1.46355
56910377	chr16:56910377:C:T	1.60482e-17	-4.77919e-10	-1.42582
56910512	chr16:56910512:A:AT	1.61533e-17	-4.77919e-10	-1.41929
56910815	chr16:56910815:C:T	4.88325e-17	-4.77919e-10	-0.313023
56910875	chr16:56910875:T:C	6.78141e-18	-1.02975	-1.25749
56911035	chr16:56911035:A:G	2.98332e-18	-1.63236	-1.47602
56911137	chr16:56911137:C:A	1.63154e-16	1.78771	-0.894431
56911469	chr16:56911469:C:T	2.13191e-17	-4.77919e-10	-1.14182
56911627	chr16:56911627:A:G	5.95551e-17	1.04708	-1.1616
56911683	chr16:56911683:TC:T	9.06379e-17	1.53351	-1.22805
56911707	chr16:56911707:T:G	6.80097e-16	1.62005	0.70077
56912076	chr16:56912076:G:A	2.90005e-17	-0.834106	-8.47093e-10
56912160	chr16:56912160:C:T	2.15146e-17	0.34204	-1.47473
56912285	chr16:56912285:A:G	5.14196e-17	-1.95339	1.69198
56912389	chr16:56912389:T:C	2.40759e-17	-4.77919e-10	-1.02021
56912472	chr16:56912472:C:T	3.24672e-17	-0.135334	-0.585857
56912478	chr16:56912478:C:T	2.65575e-17	-4.77919e-10	-0.922107
56912509	chr16:56912509:T:C	3.02262e-17	-0.143732	-0.648978
56912625	chr16:56912625:T:C	1.52955e-17	-4.77919e-10	-1.47386
56912669	chr16:56912669:G:A	3.16677e-17	-0.142997	-0.603125
56912682	chr16:56912682:C:G	3.03196e-17	-0.141688	-0.647938
56912735	chr16:56912735:C:G	3.13179e-17	-0.342454	-0.414778
56912892	chr16:56912892:T:C	4.02614e-17	0.370114	-0.876141
56912994	chr16:56912994:G:C	2.87007e-17	-4.77919e-10	-0.8445
56913219	chr16:56913219:G:A	1.78202e-17	-4.77919e-10	-1.32109
56913303	chr16:56913303:G:A	1.82166e-17	-4.77919e-10	-1.29909
56913363	chr16:56913363:C:T	1.76777e-17	-4.77919e-10	-1.32912
56913610	chr16:56913610:A:G	5.81161e-16	0.222143	1.94146
56913809	chr16:56913809:C:T	7.05606e-17	-0.399999	0.45505
56914157	chr16:56914157:C:T	2.21026e-17	-4.77919e-10	-1.10572
56914336	chr16:56914336:C:T	1.91941e-16	-0.197345	1.25312
56914380	chr16:56914380:A:G	5.85213e-18	-0.960486	-1.47413
56914566	chr16:56914566:A:G	1.70608e-17	-4.77919e-10	-1.36464
56914706	chr16:56914706:A:C	3.17929e-16	-1.34021	2.90062
56914929	chr16:56914929:C:T	5.62804e-17	-0.432175	0.261101
56914970	chr16:56914970:T:TTGGAGG	1.63558e-17	-4.77919e-10	-1.40684
56915079	chr16:56915079:C:T	2.84991e-18	-1.71313	-1.441
56915256	chr16:56915256:A:G	1.27299e-16	-0.292203	0.937325
56915837	chr16:56915837:T:C	1.86024e-17	-4.77919e-10	-1.27813
56915905	chr16:56915905:T:A	3.70493e-17	-4.77919e-10	-0.58917
56916222	chr16:56916222:T:C	1.60758e-16	-0.108702	0.987183
56916229	chr16:56916229:G:A	1.57382e-17	-4.77919e-10	-1.44533
56916298	chr16:56916298:G:A	9.9327e-16	2.29886	0.400718
56916661	chr16:56916661:G:T	1.5549e-17	-4.77919e-10	-1.45742
56916731	chr16:56916731:C:T	7.23153e-18	-0.763987	-1.45898
56917039	chr16:56917039:G:A	2.8859e-17	-0.838999	-8.47093e-10
56917627	chr16:56917627:G:T	9.83795e-18	-1.91517	-8.47093e-10
56918053	chr16:56918053:T:C	1.54515e-17	-4.77919e-10	-1.46371
56918134	chr16:56918134:G:A	1.67231e-17	-4.77919e-10	-1.38463
56918186	chr16:56918186:A:G	1.47492e-16	1.62376	-0.831404
56918676	chr16:56918676:T:C	5.485e-17	-0.344593	0.147776
56919284	chr16:56919284:C:T	1.54371e-17	-4.77919e-10	-1.46465
56919349	chr16:56919349:A:G	1.26719e-16	1.36915	-0.728604
56920402	chr16:56920402:C:T	1.74409e-17	-4.77919e-10	-1.3426
56921159	chr16:56921159:A:G	1.08969e-16	-1.00963	1.49927
56921279	chr16:56921279:A:G	1.00104e-16	-1.12824	1.53303
56921500	chr16:56921500:G:C	2.02633e-17	-4.77919e-10	-1.19261
56922298	chr16:56922298:G:A	1.54771e-17	-4.77919e-10	-1.46206
56923483	chr16:56923483:G:A	1.55846e-17	-4.77919e-10	-1.45513
56923544	chr16:56923544:G:A	6.02758e-18	-1.69043	-0.714647
56923605	chr16:56923605:C:T	1.5322e-17	-1.47213	-8.47093e-10
56923757	chr16:56923757:A:T	1.61992e-17	-4.77919e-10	-1.41646
56923886	chr16:56923886:A:G	9.77036e-17	0.240413	0.140105
56923897	chr16:56923897:G:A	3.17449e-17	-4.77919e-10	-0.743688
56923952	chr16:56923952:T:C	3.43932e-16	-0.871471	2.5105
56924061	chr16:56924061:GTAAT:G	1.86357e-17	-4.77919e-10	-1.27634
56924382	chr16:56924382:G:A	1.56901e-17	-4.77919e-10	-1.44839
56924889	chr16:56924889:A:C	7.27324e-18	-1.75216	-0.465056
56925107	chr16:56925107:C:T	5.50372e-18	-1.11464	-1.38135
56925373	chr16:56925373:G:A	1.58509e-16	-0.913198	1.77759
56925494	chr16:56925494:A:G	2.1527e-16	-0.99645	2.16692
56925809	chr16:56925809:C:T	2.66225e-17	-4.77919e-10	-0.919663
56926363	chr16:56926363:T:A	3.14325e-16	-0.894173	2.44318
56926702	chr16:56926702:A:G	9.68417e-18	-1.93093	-8.47093e-10
56926869	chr16:56926869:C:T	1.71132e-16	-0.978805	1.91982
56927126	chr16:56927126:G:A	1.52967e-17	-4.77919e-10	-1.47378
56927292	chr16:56927292:G:A	5.08214e-16	0.262198	1.76728
56928020	chr16:56928020:C:T	7.75743e-18	-0.742355	-1.41041
56928257	chr16:56928257:A:G	5.19198e-16	0.123704	1.92716
56928542	chr16:56928542:TC:T	3.54857e-17	-4.77919e-10	-0.632289
56928691	chr16:56928691:A:G	2.33612e-17	-4.77919e-10	-1.05034
56928713	chr16:56928713:C:G	1.57211e-17	-4.77919e-10	-1.44642
56928771	chr16:56928771:C:T	1.55595e-17	-4.77919e-10	-1.45675
56929230	chr16:56929230:A:G	2.24278e-13	2.14691	5.97231
56929359	chr16:56929359:C:T	7.73464e-17	-4.77919e-10	0.146873
56929410	chr16:56929410:G:A	4.30095e-16	0.244475	1.61811
56929522	chr16:56929522:GT:G	1.90239e-17	-4.77919e-10	-1.25572
56929556	chr16:56929556:C:T	5.02026e-16	0.222231	1.795
56929674	chr16:56929674:C:A	1.53501e-17	-4.77919e-10	-1.4703
56929682	chr16:56929682:T:C	3.29788e-16	-0.972474	2.5695
56929731	chr16:56929731:T:A	4.84679e-16	0.196212	1.78585
56929735	chr16:56929735:A:G	1.71534e-16	0.0641965	0.879167
56930083	chr16:56930083:G:A	1.71228e-17	-4.77919e-10	-1.36101
56930495	chr16:56930495:T:C	2.01213e-13	2.07802	5.93268
56930533	chr16:56930533:G:T	6.39531e-18	-1.08805	-1.2578
56931293	chr16:56931293:A:G	1.53681e-17	-4.77919e-10	-1.46913
56931374	chr16:56931374:T:A	1.5347e-17	-4.77919e-10	-1.4705
56931489	chr16:56931489:T:C	1.57028e-17	-4.77919e-10	-1.44758
56931602	chr16:56931602:G:C	1.526e-17	-4.77919e-10	-1.47618
56931656	chr16:56931656:C:T	8.65386e-17	-4.77919e-10	0.25917
56931795	chr16:56931795:A:G	6.7767e-16	0.674662	1.64258
56932504	chr16:56932504:C:G	2.96208e-16	-0.969701	2.45934
56932642	chr16:56932642:T:C	6.01513e-17	0.859966	-0.964522
56932870	chr16:56932870:G:A	1.68102e-17	-4.77919e-10	-1.37944
56932874	chr16:56932874:A:G	2.5788e-16	-0.903966	2.25504
56933265	chr16:56933265:T:G	3.01725e-17	-0.794488	-8.47093e-10
56933611	chr16:56933611:T:C	2.04683e-17	-4.77919e-10	-1.18254
56933620	chr16:56933620:A:G	8.3954e-16	-0.855332	3.38677
56933846	chr16:56933846:G:A	7.88093e-16	-0.802562	3.27076
56934127	chr16:56934127:G:A	8.14187e-16	-0.822007	3.32278
56934440	chr16:56934440:T:C	6.69613e-17	-4.77919e-10	0.00269434
56934442	chr16:56934442:A:G	2.02681e-17	-4.77919e-10	-1.19237
56934977	chr16:56934977:G:A	1.01484e-17	-1.50236	-0.381736
56935771	chr16:56935771:C:T	4.81448e-16	0.563934	1.41145
56935873	chr16:56935873:G:C	8.06815e-17	-4.77919e-10	0.189089
56936291	chr16:56936291:A:G	1.13959e-15	-0.978399	3.8154
56936298	chr16:56936298:T:A	2.45067e-17	-1.00247	-8.47093e-10
56936436	chr16:56936436:A:G	1.87092e-16	-4.77919e-10	1.03018
56936997	chr16:56936997:C:G	1.99173e-17	-4.77919e-10	-1.20983
56937003	chr16:56937003:G:A	2.36503e-17	-4.77919e-10	-1.03804
56937473	chr16:56937473:G:A	4.97188e-16	-4.77919e-10	2.00755
56938301	chr16:56938301:C:T	1.00268e-16	-4.77919e-10	0.40643
56938338	chr16:56938338:C:T	1.14792e-17	-0.865845	-0.895035
56938433	chr16:56938433:T:G	1.78622e-16	1.00961	-0.0257573
56938507	chr16:56938507:G:A	2.07744e-17	-1.1677	-8.47093e-10
56938801	chr16:56938801:G:A	8.80042e-17	1.14229	-0.866326
56939423	chr16:56939423:A:G	3.15499e-18	-1.59137	-1.46107
56939500	chr16:56939500:G:A	2.36503e-17	-4.77919e-10	-1.03804
56939549	chr16:56939549:G:A	1.32478e-17	-1.54805	-0.0695398
56940081	chr16:56940081:T:C	1.56278e-17	-4.77919e-10	-1.45237
56940434	chr16:56940434:G:A	1.53849e-17	-4.77919e-10	-1.46803
56940647	chr16:56940647:AAGG:A	2.17321e-18	-1.99412	-1.43109
56940727	chr16:56940727:C:T	2.19247e-17	-4.77919e-10	-1.1138
56940809	chr16:56940809:A:G	1.62357e-17	-4.77919e-10	-1.4142
56940879	chr16:56940879:A:G	8.04677e-16	0.793214	1.69581
56940912	chr16:56940912:C:T	1.52548e-17	-4.77919e-10	-1.47652
56940947	chr16:56940947:G:GAC	6.82189e-18	-1.18	-1.10129
56941043	chr16:56941043:T:G	1.54076e-17	-4.77919e-10	-1.46656
56941153	chr16:56941153:CTG:C	7.95925e-18	-1.53523	-0.59186
56941193	chr16:56941193:A:G	3.10933e-18	-1.59715	-1.46986
56941365	chr16:56941365:A:C	9.24e-16	0.93123	1.69606
56941447	chr16:56941447:A:C	2.43668e-17	-4.77919e-10	-1.0082
56941862	chr16:56941862:G:A	4.89897e-14	1.65965	4.93829
56941863	chr16:56941863:T:TATA	4.86467e-14	1.66972	4.9212
56941864	chr16:56941864:C:A	5.12044e-14	1.67448	4.96768
56941875	chr16:56941875:A:G	1.60413e-17	-4.77919e-10	-1.42625
56941934	chr16:56941934:A:C	8.61016e-17	-4.77919e-10	0.254108
56942124	chr16:56942124:C:A	1.62541e-17	-4.77919e-10	-1.41308
56942199	chr16:56942199:C:G	1.96345e-17	-4.77919e-10	-1.22413
56942254	chr16:56942254:G:A	1.2462e-16	-4.77919e-10	0.62385
56942552	chr16:56942552:A:G	1.54076e-17	-4.77919e-10	-1.46656
56942608	chr16:56942608:G:A	6.99557e-18	-1.89024	-0.365898
56942630	chr16:56942630:A:G	2.06784e-17	-1.17233	-8.47093e-10
56942832	chr16:56942832:G:A	9.85285e-16	0.907547	1.78396
56943291	chr16:56943291:T:C	1.61256e-16	-4.77919e-10	0.88157
56943884	chr16:56943884:A:G	1.53413e-17	-4.77919e-10	-1.47087
56943986	chr16:56943986:G:A	2.25826e-18	-1.96523	-1.4216
56944040	chr16:56944040:C:T	3.11265e-18	-1.59961	-1.46634
56944204	chr16:56944204:T:C	2.97297e-18	-1.64534	-1.46652
56944236	chr16:56944236:C:T	1.7886e-16	-0.601652	1.58683
56944270	chr16:56944270:A:G	1.10392e-17	-1.95348	0.153519
56944521	chr16:56944521:C:T	1.08219e-17	-1.59445	-0.225398
56944760	chr16:56944760:A:AC	1.67133e-17	-4.77919e-10	-1.38522
56945167	chr16:56945167:A:G	7.55366e-16	-4.77919e-10	2.42578
56945250	chr16:56945250:C:T	1.80711e-17	-4.77919e-10	-1.30711
56945470	chr16:56945470:G:A	1.1538e-17	-1.85625	0.100472
56945668	chr16:56945668:C:T	1.13632e-17	-1.70494	-0.0661075
56945669	chr16:56945669:A:G	2.54144e-18	-1.79397	-1.47472
56945682	chr16:56945682:A:G	2.14282e-17	-4.77919e-10	-1.13671
56946142	chr16:56946142:A:G	1.70951e-17	-4.77919e-10	-1.36263
56946223	chr16:56946223:G:A	5.85606e-18	-1.04727	-1.38667
56946412	chr16:56946412:C:T	1.93016e-17	-4.77919e-10	-1.24123
56946427	chr16:56946427:G:A	4.95968e-16	-4.77919e-10	2.00509
56946996	chr16:56946996:T:C	3.73456e-18	-1.44244	-1.44135
56947214	chr16:56947214:G:T	2.16933e-18	-1.9795	-1.4475
56947328	chr16:56947328:G:A	4.4668e-17	-1.23872	0.836555
56947840	chr16:56947840:G:A	1.52647e-17	-4.77919e-10	-1.47588
56947969	chr16:56947969:C:T	4.05731e-18	-1.36211	-1.43879
56948242	chr16:56948242:G:A	2.02394e-17	-4.77919e-10	-1.19379
56948387	chr16:56948387:T:C	5.7566e-14	2.01508	4.74419
56948398	chr16:56948398:T:C	1.674e-17	-4.77919e-10	-1.38362
56948582	chr16:56948582:TACAC:T	1.56347e-17	-4.77919e-10	-1.45193
56948637	chr16:56948637:C:T	5.92444e-16	2.33012	-0.147281
56948673	chr16:56948673:G:A	1.56822e-17	-4.77919e-10	-1.4489
56948883	chr16:56948883:T:C	1.30845e-17	-1.62999	-8.47093e-10
56948907	chr16:56948907:A:G	4.20387e-18	-1.29824	-1.46717
56948927	chr16:56948927:C:T	4.38485e-18	-1.29426	-1.429
56948966	chr16:56948966:A:G	2.15956e-18	-1.98634	-1.44517
56949009	chr16:56949009:C:G	8.60177e-17	-4.77919e-10	0.253133
56949443	chr16:56949443:T:G	1.54553e-17	-4.77919e-10	-1.46347
56949492	chr16:56949492:T:C	1.52828e-17	-4.77919e-10	-1.47469
56949571	chr16:56949571:G:A	2.0578e-17	-4.77919e-10	-1.1772
56949960	chr16:56949960:A:G	1.60066e-17	-4.77919e-10	-1.42842
56950075	chr16:56950075:G:A	3.87696e-18	-1.37048	-1.47589
56950122	chr16:56950122:T:C	1.71008e-17	-4.77919e-10	-1.36229
56950238	chr16:56950238:G:A	1.96035e-17	-4.77919e-10	-1.22571
56950570	chr16:56950570:C:T	4.50253e-17	-0.215491	-0.178705
56950678	chr16:56950678:T:C	1.1133e-15	4.27246	-1.45879
56950851	chr16:56950851:A:G	1.06752e-14	3.41542	1.65884
56950993	chr16:56950993:A:G	2.15989e-17	-4.77919e-10	-1.12878
56951227	chr16:56951227:A:G	2.12261e-11	13.9	-1.23069
56951602	chr16:56951602:G:A	2.05633e-09	17.2943	-0.0514985
56951643	chr16:56951643:A:G	2.04502e-13	9.32163	-1.29472
56951728	chr16:56951728:C:T	1.85879e-17	-4.77919e-10	-1.27891
56952295	chr16:56952295:G:A	6.42672e-17	-4.77919e-10	-0.0383703
56952729	chr16:56952729:C:T	7.66997e-17	-4.77919e-10	0.138478
56953002	chr16:56953002:A:G	1.85368e-16	0.914273	0.10665
56953064	chr16:56953064:C:T	1.69407e-17	-1.32745	-0.0442502
56953457	chr16:56953457:T:C	5.75421e-05	26.5052	0.976932
56953523	chr16:56953523:G:A	1.54138e-17	-4.77919e-10	-1.46616
56953527	chr16:56953527:T:C	1.67506e-17	-4.77919e-10	-1.38298
56954048	chr16:56954048:A:T	1.53453e-17	-4.77919e-10	-1.47061
56954131	chr16:56954131:C:T	1.54279e-17	-4.77919e-10	-1.46524
56954132	chr16:56954132:C:T	0.000203246	26.0146	2.72941
56954590	chr16:56954590:G:A	1.15802e-16	1.04442	-0.493958
56954591	chr16:56954591:C:T	9.50139e-18	-1.94998	-8.47093e-10
56955103	chr16:56955103:T:C	1.63618e-17	-1.40647	-8.47093e-10
56955624	chr16:56955624:A:AT	2.08789e-17	-4.77919e-10	-1.16268
56955678	chr16:56955678:C:T	0.367999	28.0582	8.1872
56955723	chr16:56955723:C:T	2.21736e-18	-1.95151	-1.45359
56955918	chr16:56955918:G:A	1.10108e-08	16.8412	2.07957
56956310	chr16:56956310:T:C	1.72981e-17	-4.77919e-10	-1.35082
56956804	chr16:56956804:C:A	0.631518	28.5224	8.26312
56956891	chr16:56956891:G:A	3.74095e-18	-1.4143	-1.46778
56957166	chr16:56957166:A:G	1.93372e-17	-4.77919e-10	-1.23939
56957518	chr16:56957518:C:A	7.37371e-17	-4.77919e-10	0.0990863
56957550	chr16:56957550:G:A	7.76157e-17	-4.77919e-10	0.15035
56957583	chr16:56957583:C:G	9.66958e-17	1.27511	-0.904962
56957601	chr16:56957601:G:A	3.93707e-18	-1.39513	-1.43585
56957612	chr16:56957612:G:A	9.46973e-17	0.81852	-0.469255
56957755	chr16:56957755:C:T	1.53739e-17	-4.77919e-10	-1.46875
56957829	chr16:56957829:C:T	8.0011e-13	9.72279	-0.331702
56958045	chr16:56958045:AG:A	5.86505e-17	-4.77919e-10	-0.129824
56958105	chr16:56958105:G:A	4.55831e-17	0.648603	-1.03049
56958648	chr16:56958648:G:A	3.21961e-17	-4.77919e-10	-0.729575
56959249	chr16:56959249:G:A	1.0586e-05	24.5808	1.20833
56959507	chr16:56959507:T:C	1.116e-16	-4.77919e-10	0.5135
56959777	chr16:56959777:G:A	3.23852e-17	-4.77919e-10	-0.723719
56960097	chr16:56960097:C:G	1.88124e-17	-4.77919e-10	-1.26691
56960223	chr16:56960223:A:G	3.2174e-17	-4.77919e-10	-0.730261
56960247	chr16:56960247:A:G	5.01128e-17	-4.77919e-10	-0.287144
56960280	chr16:56960280:C:T	3.61985e-17	-1.17129	0.558889
56960300	chr16:56960300:T:C	3.20851e-13	9.17178	-0.694464
56960332	chr16:56960332:T:TA	0.000116825	27.245	0.945276
56960616	chr16:56960616:C:T	8.94587e-05	26.8639	1.05944
56960907	chr16:56960907:T:C	4.72231e-18	-1.55835	-1.09077
56960929	chr16:56960929:C:G	3.318e-17	-4.77919e-10	-0.699472
56960982	chr16:56960982:G:A	5.32721e-14	4.17319	2.50856
56961009	chr16:56961009:C:T	1.84048e-17	-4.77919e-10	-1.28881
56961126	chr16:56961126:T:C	3.94567e-18	-1.36159	-1.46721
56961174	chr16:56961174:T:TAA	3.77084e-17	-4.77919e-10	-0.571536
56961248	chr16:56961248:C:A	2.55425e-16	-4.77919e-10	1.34151
56961322	chr16:56961322:C:A	3.89976e-18	-1.38773	-1.45277
56961915	chr16:56961915:G:A	1.28901e-14	-4.77919e-10	5.26279
56962045	chr16:56962045:C:A	3.29777e-17	-4.77919e-10	-0.70559
56962148	chr16:56962148:C:A	2.70269e-17	-4.77919e-10	-0.904586
56962246	chr16:56962246:T:C	1.34835e-12	11.0279	-1.11493
56962299	chr16:56962299:G:A	2.34216e-06	15.3185	8.96221
56962367	chr16:56962367:C:T	9.14626e-18	-1.98807	-8.47093e-10
56962376	chr16:56962376:G:A	2.53162e-06	15.485	8.87341
56962737	chr16:56962737:C:A	1.88649e-09	14.871	2.28557
56962795	chr16:56962795:G:T	1.90174e-17	-4.77919e-10	-1.25607
56963160	chr16:56963160:A:G	3.78281e-17	-4.77919e-10	-0.568368
56963321	chr16:56963321:G:A	3.15802e-14	7.45784	-1.29897
56963351	chr16:56963351:G:T	1.72785e-17	-4.77919e-10	-1.35196
56963406	chr16:56963406:G:A	2.31642e-16	-4.77919e-10	1.24377
56963457	chr16:56963457:A:T	6.96386e-18	-1.02144	-1.23925
56963639	chr16:56963639:C:T	6.63459e-18	-1.02905	-1.28007
56964357	chr16:56964357:C:A	1.98039e-17	-4.77919e-10	-1.21554
56964660	chr16:56964660:G:C	8.92054e-13	9.58677	-0.086913
56964849	chr16:56964849:T:G	5.86959e-17	-0.162502	0.033451
56965015	chr16:56965015:G:A	2.03666e-17	-4.77919e-10	-1.18752
56965188	chr16:56965188:T:A	3.84787e-17	-4.77919e-10	-0.551316
56965346	chr16:56965346:A:C	1.07653e-14	6.44837	-1.3657
56965433	chr16:56965433:T:C	1.76251e-17	-4.77919e-10	-1.3321
56965440	chr16:56965440:TC:T	5.54558e-17	0.344365	-0.530199
56965651	chr16:56965651:C:A	1.53466e-17	-4.77919e-10	-1.47053
56966037	chr16:56966037:A:G	6.49006e-18	-0.989303	-1.34184
56966048	chr16:56966048:G:C	5.90807e-17	-4.77919e-10	-0.122515
56966233	chr16:56966233:C:T	3.71273e-17	-0.587068	-8.47093e-10
56966279	chr16:56966279:A:G	1.86464e-17	-4.77919e-10	-1.27577
56966309	chr16:56966309:C:T	1.52917e-17	-4.77919e-10	-1.47411
56966372	chr16:56966372:G:A	2.51544e-16	1.63384	-0.307644
56966485	chr16:56966485:G:A	2.03139e-17	-4.77919e-10	-1.19012
56966764	chr16:56966764:TA:T	5.35407e-17	-0.220977	-8.47093e-10
56966973	chr16:56966973:G:A	1.54126e-14	6.6091	-1.16757
56967026	chr16:56967026:G:A	8.02509e-16	3.76445	-1.27812
56967191	chr16:56967191:T:C	1.87595e-17	-4.77919e-10	-1.26972
56967304	chr16:56967304:C:T	2.94089e-10	16.3479	-1.04997
56967338	chr16:56967338:T:C	2.24742e-17	-0.676782	-0.412271
56967342	chr16:56967342:T:TCACA	1.79126e-15	4.50705	-1.21779
56967526	chr16:56967526:G:A	1.73225e-10	15.8923	-1.12358
56967604	chr16:56967604:G:A	4.65398e-17	0.659048	-1.02016
56968073	chr16:56968073:A:C	9.89977e-18	-0.583536	-1.32537
56968206	chr16:56968206:G:T	1.68825e-17	-1.37514	-8.47093e-10
56968209	chr16:56968209:A:T	1.78917e-17	-1.31708	-8.47093e-10
56968240	chr16:56968240:T:C	3.45003e-17	-0.0470204	-0.613432
56968330	chr16:56968330:C:T	2.38254e-17	0.140386	-1.17105
56968336	chr16:56968336:C:G	2.49318e-17	-4.77919e-10	-0.985275
56968387	chr16:56968387:A:G	1.52589e-17	-4.77919e-10	-1.47626
56968463	chr16:56968463:A:G	1.59389e-17	-4.77919e-10	-1.43266
56968492	chr16:56968492:C:A	8.74542e-18	-0.607249	-1.42564
56968567	chr16:56968567:C:A	2.24081e-17	-1.092	-8.47093e-10
56968798	chr16:56968798:A:G	2.46909e-17	-4.77919e-10	-0.994984
56969113	chr16:56969113:G:T	2.90834e-17	-0.831252	-8.47093e-10
56969131	chr16:56969131:C:T	1.52822e-17	-4.77919e-10	-1.47473
56969234	chr16:56969234:T:C	2.72322e-16	2.02469	-0.61913
56969549	chr16:56969549:T:C	6.92289e-17	-4.77919e-10	0.035999
56970065	chr16:56970065:T:C	2.1946e-15	-4.77919e-10	3.49234
56970068	chr16:56970068:T:C	2.6007e-15	-4.77919e-10	3.66212
56970547	chr16:56970547:G:A	1.53553e-17	-4.77919e-10	-1.46996
56970835	chr16:56970835:A:G	1.53692e-17	-4.77919e-10	-1.46906
56971389	chr16:56971389:C:T	7.16265e-10	17.5218	-1.33366
56971567	chr16:56971567:C:A	5.665e-10	17.2774	-1.32381
56971638	chr16:56971638:C:T	6.83006e-18	-0.816076	-1.46401
56971708	chr16:56971708:T:C	2.09816e-17	0.194228	-1.352
56971850	chr16:56971850:C:T	9.03932e-18	-1.99984	-8.47093e-10
56971852	chr16:56971852:C:G	1.55122e-16	-4.77919e-10	0.84279
56971970	chr16:56971970:C:T	2.012e-17	-4.77919e-10	-1.19971
56972466	chr16:56972466:A:G	2.48819e-13	9.00159	-0.778533
56972678	chr16:56972678:C:T	5.19701e-12	8.82164	2.44053
56972917	chr16:56972917:T:A	5.73992e-14	7.5211	-0.764733
56973027	chr16:56973027:T:A	1.54714e-17	-4.77919e-10	-1.46243
56973038	chr16:56973038:G:A	1.59808e-17	-4.77919e-10	-1.43003
56973280	chr16:56973280:T:C	2.86306e-18	-1.7326	-1.41693
56973336	chr16:56973336:T:C	2.00121e-17	-4.77919e-10	-1.20508
56973441	chr16:56973441:C:T	2.33805e-18	-1.88742	-1.46468
56973600	chr16:56973600:G:A	3.00157e-17	-0.799698	-8.47093e-10
56973698	chr16:56973698:G:A	5.34027e-16	3.53844	-1.45941
56973740	chr16:56973740:A:G	1.28739e-17	-1.64621	-8.47093e-10
56974136	chr16:56974136:G:A	1.16449e-16	1.95997	-1.40393
56974249	chr16:56974249:G:A	1.52563e-17	-4.77919e-10	-1.47643
56974315	chr16:56974315:G:A	3.48725e-16	2.38487	-0.732008
56974375	chr16:56974375:A:G	6.95531e-16	2.04847	0.294789
56974496	chr16:56974496:CAGAT:C	1.60638e-17	-4.77919e-10	-1.42485
56974586	chr16:56974586:T:G	2.75363e-17	-0.885914	-8.47093e-10
56975253	chr16:56975253:A:G	3.81036e-17	-4.77919e-10	-0.561112
56975288	chr16:56975288:C:T	1.78031e-17	-4.77919e-10	-1.32205
56975464	chr16:56975464:T:A	4.27165e-17	-0.566432	0.119596
56975599	chr16:56975599:C:T	1.68827e-17	-4.77919e-10	-1.37513
56975632	chr16:56975632:T:C	2.86644e-17	-0.845763	-8.47093e-10
56975739	chr16:56975739:TC:T	1.75794e-17	-0.778846	-0.555846
56975857	chr16:56975857:T:A	4.51531e-15	4.99534	-0.781534
56976029	chr16:56976029:T:C	7.55215e-17	0.192599	-0.0696015
56976073	chr16:56976073:T:C	6.76486e-18	-1.56176	-0.727916
56976075	chr16:56976075:T:G	2.82018e-17	-0.862036	-8.47093e-10
56976210	chr16:56976210:TCCCTGTGTCCTGATA:T	1.76638e-17	-4.77919e-10	-1.3299
56976420	chr16:56976420:A:G	2.0511e-17	-4.77919e-10	-1.18046
56976470	chr16:56976470:T:G	3.39214e-18	-1.63457	-1.34538
56976574	chr16:56976574:C:T	6.95677e-17	1.0609	-1.02002
56976916	chr16:56976916:A:G	1.07562e-17	-1.61396	-0.211982
56976920	chr16:56976920:A:G	1.74458e-17	-4.77919e-10	-1.34232
56976992	chr16:56976992:T:A	3.7609e-17	-4.77919e-10	-0.574177
56977036	chr16:56977036:T:G	4.80236e-18	-1.6322	-1.00011
56977082	chr16:56977082:T:G	2.29328e-18	-1.98627	-1.38517
56977211	chr16:56977211:G:A	1.67539e-17	-4.77919e-10	-1.38279
56977273	chr16:56977273:G:A	1.57392e-16	2.32076	-1.46344
56977540	chr16:56977540:G:A	6.49191e-17	1.39609	-1.42437
56977914	chr16:56977914:C:T	8.49626e-18	-0.60779	-1.454
56977972	chr16:56977972:C:T	1.93514e-17	-4.77919e-10	-1.23866
56978024	chr16:56978024:C:T	5.33838e-18	-2.00004	-0.526457
56978467	chr16:56978467:T:G	1.40862e-17	-1.72026	0.164031
56978651	chr16:56978651:A:T	2.81372e-17	-0.436335	-0.427992
56978800	chr16:56978800:C:T	1.79234e-17	-4.77919e-10	-1.31532
56978881	chr16:56978881:G:A	2.96991e-17	-0.810302	-8.47093e-10
56978975	chr16:56978975:G:A	2.23431e-18	-1.96631	-1.43118
56979024	chr16:56979024:G:A	4.0376e-17	-4.77919e-10	-0.503184
56979104	chr16:56979104:G:A	2.51745e-17	-0.975589	-8.47093e-10
56979572	chr16:56979572:G:A	3.08709e-17	-4.77919e-10	-0.771605
56979614	chr16:56979614:G:A	1.75814e-17	-4.77919e-10	-1.33458
56979659	chr16:56979659:C:T	1.57986e-17	-1.07933	-0.362173
56979660	chr16:56979660:G:A	1.75946e-17	-4.77919e-10	-1.33383
56979694	chr16:56979694:G:A	1.08862e-17	-1.81392	-8.47093e-10
56979753	chr16:56979753:T:C	1.65942e-17	-4.77919e-10	-1.39237
56979842	chr16:56979842:G:A	1.72909e-17	-4.77919e-10	-1.35124
56979934	chr16:56979934:G:T	1.78345e-17	-4.77919e-10	-1.32028
56980337	chr16:56980337:T:C	1.78792e-17	-4.77919e-10	-1.31778
56980407	chr16:56980407:A:G	1.19851e-16	1.97593	-1.3911
56980427	chr16:56980427:C:T	1.78345e-17	-4.77919e-10	-1.32028
56980495	chr16:56980495:T:G	1.76399e-17	-4.77919e-10	-1.33126
56980499	chr16:56980499:T:C	2.6437e-16	1.37593	-8.47093e-10
56980694	chr16:56980694:T:C	1.78345e-17	-4.77919e-10	-1.32028
56980698	chr16:56980698:T:C	7.96151e-16	3.1925	-0.714128
56980778	chr16:56980778:C:T	4.10184e-17	-4.77919e-10	-0.487398
56980897	chr16:56980897:G:A	3.24036e-17	-4.77919e-10	-0.72315
56980908	chr16:56980908:T:C	1.74842e-17	-4.77919e-10	-1.34012
56981179	chr16:56981179:G:C	2.7788e-17	0.419769	-1.29658
56981333	chr16:56981333:T:C	1.73242e-17	-4.77919e-10	-1.34931
56981377	chr16:56981377:A:C	2.9096e-17	-4.77919e-10	-0.83082
56981423	chr16:56981423:GCTGCCAGGAAGA:G	1.33064e-15	4.40906	-1.41707
56981468	chr16:56981468:A:G	1.7548e-17	-4.77919e-10	-1.33648
56981507	chr16:56981507:G:A	1.00553e-16	-4.77919e-10	0.40927
56981535	chr16:56981535:C:G	1.85663e-17	-4.77919e-10	-1.28007
56981551	chr16:56981551:G:A	2.67997e-16	-4.77919e-10	1.38955
56981813	chr16:56981813:T:C	1.74792e-17	-4.77919e-10	-1.34041
56981990	chr16:56981990:C:T	1.8043e-17	-4.77919e-10	-1.30866
56982180	chr16:56982180:G:A	8.66238e-18	-0.90333	-1.1391
56982215	chr16:56982215:G:A	1.56328e-17	-4.77919e-10	-1.45205
56982390	chr16:56982390:T:C	1.15188e-17	-0.450597	-1.30684
56982607	chr16:56982607:T:C	1.57957e-17	-0.361134	-1.08055
56982615	chr16:56982615:T:G	1.53333e-17	-4.77919e-10	-1.47139
56982736	chr16:56982736:G:A	1.41963e-17	-0.399414	-1.14903
56983038	chr16:56983038:C:T	2.18099e-16	-4.77919e-10	1.18353
56983850	chr16:56983850:C:G	1.28618e-15	4.40301	-1.445
56984190	chr16:56984190:G:T	2.0999e-17	0.212496	-1.36944
56984554	chr16:56984554:C:T	1.55117e-17	-4.77919e-10	-1.45983
56984641	chr16:56984641:G:T	2.00566e-17	-4.77919e-10	-1.20286
56984944	chr16:56984944:T:A	2.59698e-15	3.56155	0.0991379
56985119	chr16:56985119:T:C	1.39753e-16	-1.4424	2.18086
56985273	chr16:56985273:A:G	6.75774e-17	-4.77919e-10	0.0118533
56985480	chr16:56985480:T:C	1.09367e-17	-1.30865	-0.500649
56985620	chr16:56985620:C:A	1.18743e-17	-1.78365	0.0566098
56986621	chr16:56986621:A:G	2.04236e-17	-4.77919e-10	-1.18473
56987290	chr16:56987290:C:T	3.07603e-17	-4.77919e-10	-0.775196
56987291	chr16:56987291:G:A	9.28052e-18	-1.9735	-8.47093e-10
56987326	chr16:56987326:C:T	2.06771e-17	-4.77919e-10	-1.17239
56987355	chr16:56987355:C:T	2.046e-17	-4.77919e-10	-1.18295
56987456	chr16:56987456:C:T	1.73271e-17	-4.77919e-10	-1.34915
56987521	chr16:56987521:A:G	3.51534e-18	-2.00026	-0.944019
56987529	chr16:56987529:T:C	2.77217e-17	-4.77919e-10	-0.879203
56987612	chr16:56987612:C:T	3.02487e-16	0.811051	0.699568
56987692	chr16:56987692:T:C	1.79878e-17	-4.77919e-10	-1.31173
56987864	chr16:56987864:G:A	1.93136e-16	-4.77919e-10	1.06197
56987910	chr16:56987910:C:T	1.75096e-17	-4.77919e-10	-1.33867
56988063	chr16:56988063:C:T	1.56897e-17	-4.77919e-10	-1.44841
56988440	chr16:56988440:C:T	4.77459e-16	0.465863	1.50119
56988559	chr16:56988559:T:G	1.52565e-17	-4.77919e-10	-1.47642
56988588	chr16:56988588:G:A	1.57753e-17	-4.77919e-10	-1.44297
56988836	chr16:56988836:T:C	1.39732e-17	-0.973645	-0.59063
56989076	chr16:56989076:C:T	2.4847e-17	-0.988682	-8.47093e-10
56989470	chr16:56989470:TG:T	1.53725e-17	-4.77919e-10	-1.46884
56989538	chr16:56989538:G:T	2.4272e-17	-1.0121	-8.47093e-10
56990026	chr16:56990026:C:T	4.64353e-17	-0.470288	0.106929
56990405	chr16:56990405:G:C	4.37952e-18	-1.70948	-1.015
56990520	chr16:56990520:A:G	3.50506e-16	-4.77919e-10	1.65796
56990710	chr16:56990710:A:G	1.65356e-17	-4.77919e-10	-1.3959
56990750	chr16:56990750:T:C	2.89795e-17	0.377842	-1.21267
56991113	chr16:56991113:A:G	9.08235e-18	-1.99509	-8.47093e-10
56991151	chr16:56991151:A:G	7.85793e-18	-1.12355	-1.01635
56991259	chr16:56991259:T:C	4.13278e-18	-1.77539	-1.00708
56991506	chr16:56991506:C:T	9.06756e-18	-1.99672	-8.47093e-10
56991634	chr16:56991634:G:A	2.35882e-17	-4.77919e-10	-1.04067
56992064	chr16:56992064:G:A	1.57103e-17	-4.77919e-10	-1.4471
56992169	chr16:56992169:G:A	1.54099e-17	-4.77919e-10	-1.46641
56992194	chr16:56992194:T:C	2.21324e-17	-1.10438	-8.47093e-10
56992345	chr16:56992345:T:C	1.34993e-16	-4.77919e-10	0.703807
56992382	chr16:56992382:G:A	2.41794e-18	-1.98839	-1.33011
56992584	chr16:56992584:C:A	9.03464e-18	-2.00035	-8.47093e-10
56992852	chr16:56992852:T:C	1.13755e-17	-1.97169	0.201731
56992853	chr16:56992853:G:A	1.63183e-17	-4.77919e-10	-1.40913
56992855	chr16:56992855:G:A	2.16814e-17	-1.12497	-8.47093e-10
56992863	chr16:56992863:G:A	2.32135e-18	-1.94634	-1.41293
56993005	chr16:56993005:A:G	9.03874e-18	-1.9999	-8.47093e-10
56993024	chr16:56993024:A:G	3.78175e-18	-1.95465	-0.916578
56993154	chr16:56993154:T:C	9.58727e-18	-1.94098	-8.47093e-10
56993550	chr16:56993550:C:T	1.53744e-17	-4.77919e-10	-1.46872
56994044	chr16:56994044:G:A	5.51396e-18	-1.07733	-1.4168
56994412	chr16:56994412:C:T	1.56765e-17	-4.77919e-10	-1.44926
56994539	chr16:56994539:C:T	2.33879e-18	-1.92297	-1.42881
56994603	chr16:56994603:G:A	2.54817e-18	-1.88649	-1.37955
56994842	chr16:56994842:T:A	3.04843e-17	-4.77919e-10	-0.784207
56994846	chr16:56994846:A:G	2.91272e-17	-0.829746	-8.47093e-10
56995221	chr16:56995221:G:A	2.72485e-17	-0.89642	-8.47093e-10
56995443	chr16:56995443:A:G	2.59727e-18	-1.99569	-1.25127
56995607	chr16:56995607:A:ACCC	2.14266e-18	-1.97736	-1.46202
56995650	chr16:56995650:C:T	2.12628e-18	-1.98747	-1.45957
56995724	chr16:56995724:G:A	1.90838e-17	-4.77919e-10	-1.25258
56995885	chr16:56995885:T:C	1.58218e-17	-4.77919e-10	-1.44003
56996035	chr16:56996035:G:A	2.89995e-17	-0.834143	-8.47093e-10
56996195	chr16:56996195:G:T	9.82642e-18	-1.91635	-8.47093e-10
56996506	chr16:56996506:T:C	1.09432e-16	-4.77919e-10	0.493882
56997227	chr16:56997227:A:G	1.6731e-16	-4.77919e-10	0.918431
56997283	chr16:56997283:G:A	1.08207e-17	-1.81996	-8.47093e-10
56997298	chr16:56997298:T:C	1.82396e-17	-0.994434	-0.30339
56997557	chr16:56997557:CT:C	1.56832e-17	-4.77919e-10	-1.44883
56997804	chr16:56997804:C:T	8.16197e-18	-1.65332	-0.448613
56997865	chr16:56997865:G:A	2.92934e-18	-1.79541	-1.33123
56997899	chr16:56997899:G:A	1.59095e-17	0.00602494	-1.44053
56998006	chr16:56998006:C:G	2.14654e-17	-4.77919e-10	-1.13498
56998178	chr16:56998178:C:T	1.67569e-17	-4.77919e-10	-1.38261
56998371	chr16:56998371:T:C	3.75165e-17	-0.576639	-8.47093e-10
56998907	chr16:56998907:C:T	4.92719e-17	-0.304067	-8.47093e-10
56999016	chr16:56999016:T:A	1.54659e-17	-4.77919e-10	-1.46278
56999141	chr16:56999141:G:A	1.54988e-17	-4.77919e-10	-1.46066
56999695	chr16:56999695:A:G	3.95571e-18	-1.37098	-1.45528
56999784	chr16:56999784:G:A	2.44951e-18	-1.94003	-1.3655
57000203	chr16:57000203:T:C	2.50629e-18	-1.90525	-1.37736
57000446	chr16:57000446:C:T	1.72215e-17	-4.77919e-10	-1.35526
57000733	chr16:57000733:C:T	8.63244e-18	-0.585921	-1.45997
57000812	chr16:57000812:T:C	3.78995e-17	-0.566483	-8.47093e-10
57001463	chr16:57001463:T:C	2.74511e-18	-1.86598	-1.32562
57001546	chr16:57001546:G:A	1.07216e-17	-1.82916	-8.47093e-10
57002370	chr16:57002370:A:G	4.68952e-18	-1.34245	-1.31364
57002446	chr16:57002446:C:G	2.04318e-16	1.57561	-0.457349
57002577	chr16:57002577:T:C	1.0314e-17	-1.86792	-8.47093e-10
57002727	chr16:57002727:T:C	1.11845e-16	1.52726	-1.01156
57002975	chr16:57002975:G:A	2.09953e-17	-4.77919e-10	-1.15712
57003341	chr16:57003341:T:C	1.61449e-17	-4.77919e-10	-1.41982
57003806	chr16:57003806:C:T	1.65715e-17	-4.77919e-10	-1.39373
57003952	chr16:57003952:G:A	5.15138e-18	-1.77892	-0.783231
57003991	chr16:57003991:T:C	9.68876e-17	1.03203	-0.659901
57004250	chr16:57004250:A:G	1.24752e-17	-0.421258	-1.25642
57004391	chr16:57004391:G:A	5.71255e-18	-0.988495	-1.47026
57004855	chr16:57004855:T:C	2.77688e-18	-1.88721	-1.29288
57005104	chr16:57005104:C:T	2.27682e-18	-1.96701	-1.41163
57005241	chr16:57005241:A:G	2.92411e-17	-4.77919e-10	-0.825845
57005556	chr16:57005556:G:A	1.53709e-17	-4.77919e-10	-1.46894
57005827	chr16:57005827:G:A	1.06894e-17	-1.83217	-8.47093e-10
57006001	chr16:57006001:T:C	2.31002e-17	-4.77919e-10	-1.06158
57006145	chr16:57006145:T:C	4.1209e-17	-4.77919e-10	-0.482764
57006181	chr16:57006181:T:C	5.43132e-18	-1.06088	-1.44836
57006612	chr16:57006612:C:A	1.6402e-17	-4.77919e-10	-1.40402
57006675	chr16:57006675:G:A	4.16353e-17	-4.77919e-10	-0.472472
57007144	chr16:57007144:T:G	2.39864e-17	-4.77919e-10	-1.02393
57007223	chr16:57007223:G:A	7.00529e-18	-1.01635	-1.23841
57007477	chr16:57007477:C:T	1.12215e-17	-1.78359	-8.47093e-10
57007997	chr16:57007997:A:G	4.00297e-17	-0.511798	-8.47093e-10
57008197	chr16:57008197:G:A	1.88589e-17	0.0397452	-1.30418
57008246	chr16:57008246:T:A	2.42867e-18	-1.90419	-1.40989
57008412	chr16:57008412:A:C	5.52805e-17	-4.77919e-10	-0.188999
57008486	chr16:57008486:T:C	1.64221e-17	-4.77919e-10	-1.40279
57008690	chr16:57008690:T:A	2.36609e-18	-1.87123	-1.46895
57008729	chr16:57008729:AT:A	4.09024e-18	-1.41967	-1.37315
57008797	chr16:57008797:A:G	1.55742e-17	-4.77919e-10	-1.4558
57009000	chr16:57009000:A:G	2.24513e-18	-1.9971	-1.39556
57009020	chr16:57009020:C:T	2.64881e-17	-4.77919e-10	-0.924724
57009428	chr16:57009428:C:T	5.55075e-16	2.11768	-8.47093e-10
57009612	chr16:57009612:C:A	1.54065e-17	-4.77919e-10	-1.46663
57009736	chr16:57009736:G:A	9.60366e-18	-1.93928	-8.47093e-10
57010410	chr16:57010410:T:C	2.58579e-18	-1.97212	-1.27927
57010436	chr16:57010436:G:A	2.94798e-16	-4.77919e-10	1.48487
57010477	chr16:57010477:C:A	1.68982e-17	-4.77919e-10	-1.37421
57010666	chr16:57010666:C:T	4.55985e-18	-1.88642	-0.797707
57010745	chr16:57010745:C:T	2.22704e-17	-4.77919e-10	-1.09816
57011077	chr16:57011077:A:G	1.86271e-17	-4.77919e-10	-1.2768
57011247	chr16:57011247:T:C	8.87662e-18	-1.74267	-0.275333
57011604	chr16:57011604:C:T	1.56888e-17	-4.77919e-10	-1.44847
57011708	chr16:57011708:A:G	8.13793e-18	-1.88326	-0.221623
57011753	chr16:57011753:A:G	1.98164e-17	-4.77919e-10	-1.21491
57011779	chr16:57011779:C:G	1.53733e-17	-4.77919e-10	-1.46879
57011871	chr16:57011871:A:T	1.12346e-17	-1.78242	-8.47093e-10
57011922	chr16:57011922:T:C	2.441e-17	-4.77919e-10	-1.00643
57012052	chr16:57012052:C:G	4.47639e-18	-1.58707	-1.11553
57012157	chr16:57012157:T:G	9.23135e-18	-1.97881	-8.47093e-10
57012164	chr16:57012164:A:G	2.47277e-17	-4.77919e-10	-0.993494
57012459	chr16:57012459:C:T	2.5331e-17	-4.77919e-10	-0.969392
57012511	chr16:57012511:C:T	1.50434e-17	-0.667157	-0.823321
57012775	chr16:57012775:C:T	3.24705e-18	-1.98567	-1.038
57012825	chr16:57012825:A:G	1.82996e-17	-4.77919e-10	-1.29454
57012911	chr16:57012911:T:C	1.56507e-17	-0.706239	-0.744663
57013190	chr16:57013190:C:T	1.68994e-17	-4.77919e-10	-1.37414
57013210	chr16:57013210:G:A	1.86957e-17	-4.77919e-10	-1.27313
57013252	chr16:57013252:C:T	2.88348e-18	-1.96117	-1.18126
57013361	chr16:57013361:T:C	2.37379e-17	-4.77919e-10	-1.03435
57013387	chr16:57013387:T:C	5.75587e-18	-1.66841	-0.782791
57013388	chr16:57013388:G:A	2.04737e-17	-4.77919e-10	-1.18228
57013501	chr16:57013501:A:T	2.47312e-18	-1.99784	-1.2981
57013596	chr16:57013596:G:C	1.65546e-17	-4.77919e-10	-1.39476
57013840	chr16:57013840:C:T	1.6317e-17	-4.77919e-10	-1.40921
57014206	chr16:57014206:C:T	2.31328e-18	-1.97001	-1.39274
57014327	chr16:57014327:T:C	1.74749e-17	-4.77919e-10	-1.34065
57014594	chr16:57014594:T:C	2.48641e-17	-4.77919e-10	-0.987997
57014694	chr16:57014694:A:G	3.94735e-17	-4.77919e-10	-0.52579
57014795	chr16:57014795:A:G	7.9233e-18	-1.37432	-0.757288
57015225	chr16:57015225:G:A	4.44693e-17	-0.406622	-8.47093e-10
57015357	chr16:57015357:T:TG	2.33254e-17	-4.77919e-10	-1.05188
57015363	chr16:57015363:A:T	2.33225e-17	-4.77919e-10	-1.052
57015601	chr16:57015601:A:AGT	6.55275e-17	-0.90913	0.89018
57015606	chr16:57015606:A:G	7.6582e-18	-1.15107	-1.01457
57015614	chr16:57015614:A:G	2.5071e-17	-4.77919e-10	-0.979707
57016263	chr16:57016263:T:C	1.99716e-17	-4.77919e-10	-1.20711
57016277	chr16:57016277:T:G	1.81028e-17	-4.77919e-10	-1.30535
57016401	chr16:57016401:C:T	4.24714e-18	-1.9057	-0.849472
57016436	chr16:57016436:G:T	3.35095e-18	-1.85896	-1.13322
57016770	chr16:57016770:C:T	1.56374e-17	-4.77919e-10	-1.45175
57016897	chr16:57016897:A:G	2.0891e-18	-1.99982	-1.46487
57017459	chr16:57017459:C:T	6.65149e-17	0.36207	-0.366064
57017493	chr16:57017493:A:G	1.5258e-17	-4.77919e-10	-1.47632
57017589	chr16:57017589:T:C	6.55345e-18	-1.71052	-0.610908
57017631	chr16:57017631:G:A	2.16165e-17	-1.28742	0.159451
57018072	chr16:57018072:C:A	2.07667e-17	-1.35685	0.188787
57018121	chr16:57018121:C:T	2.84936e-18	-1.97633	-1.17799
57018173	chr16:57018173:T:C	1.52835e-17	-4.77919e-10	-1.47464
57018431	chr16:57018431:T:C	1.02169e-17	-1.87738	-8.47093e-10
57018597	chr16:57018597:C:A	2.88448e-18	-1.99464	-1.14743
57018671	chr16:57018671:C:T	1.29464e-17	-1.6406	-8.47093e-10
57018989	chr16:57018989:G:T	3.14272e-18	-1.98571	-1.07062
57019033	chr16:57019033:A:G	9.47706e-17	-4.77919e-10	0.350039
57019127	chr16:57019127:G:A	2.49899e-17	-1.80798	0.825036
57019984	chr16:57019984:G:A	4.47263e-17	0.089608	-0.490466
57020042	chr16:57020042:T:C	3.46002e-17	-4.77919e-10	-0.65756
57020215	chr16:57020215:C:T	1.58719e-17	-4.77919e-10	-1.43687
57021142	chr16:57021142:C:T	1.53269e-17	-4.77919e-10	-1.47181
57021502	chr16:57021502:G:A	2.82417e-18	-1.88324	-1.27996
57021533	chr16:57021533:G:T	4.39291e-18	-1.26717	-1.45426
57021924	chr16:57021924:A:C	1.39679e-17	-1.56466	-8.47093e-10
57021986	chr16:57021986:C:T	1.80291e-17	-1.30943	-8.47093e-10
57022347	chr16:57022347:G:T	2.61326e-17	-4.77919e-10	-0.938237
57022383	chr16:57022383:AGGAGGCTGT:A	3.05709e-18	-1.60762	-1.47634
57022456	chr16:57022456:C:T	2.11766e-17	-1.14852	-8.47093e-10
57022551	chr16:57022551:A:C	2.18782e-18	-1.95346	-1.46506
57022596	chr16:57022596:C:T	7.41987e-18	-0.981508	-1.21575
57022662	chr16:57022662:C:T	2.26701e-18	-1.94603	-1.43693
57022697	chr16:57022697:A:G	2.76875e-18	-1.99943	-1.18359
57022959	chr16:57022959:G:T	1.63697e-17	-4.77919e-10	-1.40599
57023112	chr16:57023112:C:T	1.69159e-17	-4.77919e-10	-1.37317
57023504	chr16:57023504:G:A	1.52784e-17	-4.77919e-10	-1.47498
57023520	chr16:57023520:T:C	5.88727e-17	-4.77919e-10	-0.126042
57023633	chr16:57023633:T:A	3.40433e-18	-1.54002	-1.43635
57023742	chr16:57023742:A:G	1.68086e-17	-0.98115	-0.398377
57023929	chr16:57023929:T:A	2.16163e-16	-1.16956	2.34418
57024039	chr16:57024039:G:A	7.32117e-17	-1.07006	1.162
57024145	chr16:57024145:C:G	2.97256e-17	-4.77919e-10	-0.809411
57024204	chr16:57024204:G:A	2.27097e-16	-1.11325	2.33721
57024492	chr16:57024492:C:T	3.308e-17	-0.916297	0.213805
57024670	chr16:57024670:A:G	5.64089e-18	-1.40054	-1.07083
57024954	chr16:57024954:A:G	1.60504e-17	-1.42569	-8.47093e-10
57025062	chr16:57025062:C:T	8.64855e-18	-0.749899	-1.29413
57025075	chr16:57025075:A:C	2.34386e-18	-1.8835	-1.46611
57025089	chr16:57025089:T:C	1.60345e-17	-4.77919e-10	-1.42667
57025142	chr16:57025142:G:C	5.91572e-17	-1.29806	1.17684
57025329	chr16:57025329:G:C	1.29191e-17	-0.545452	-1.09726
57025572	chr16:57025572:C:T	9.09532e-18	-1.99366	-8.47093e-10
57026185	chr16:57026185:C:T	1.35094e-17	-1.59803	-8.47093e-10
57026301	chr16:57026301:C:T	2.84124e-18	-1.73553	-1.42165
57026428	chr16:57026428:T:C	3.18771e-18	-1.62858	-1.41354
57026441	chr16:57026441:T:C	3.20583e-18	-1.61686	-1.41959
57026755	chr16:57026755:C:T	1.53343e-17	-4.77919e-10	-1.47133
57026812	chr16:57026812:G:A	1.34608e-17	-0.330461	-1.27118
57027035	chr16:57027035:G:A	9.04772e-18	-1.99891	-8.47093e-10
57027055	chr16:57027055:G:A	2.14849e-17	-4.77919e-10	-1.13407
57027140	chr16:57027140:G:T	1.71744e-17	-4.77919e-10	-1.358
57027277	chr16:57027277:T:C	2.28169e-18	-1.99154	-1.38496
57027303	chr16:57027303:A:G	2.44941e-17	-4.77919e-10	-1.00299
57027646	chr16:57027646:TG:T	4.17038e-18	-1.85432	-0.919095
57027705	chr16:57027705:C:G	1.53641e-17	-4.77919e-10	-1.46939
57028012	chr16:57028012:G:A	1.52587e-17	-4.77919e-10	-1.47627
57028015	chr16:57028015:G:A	1.52602e-17	-4.77919e-10	-1.47617
57029043	chr16:57029043:C:T	3.09434e-18	-1.66238	-1.40946
57029065	chr16:57029065:T:C	3.2293e-18	-1.68399	-1.34516
57029259	chr16:57029259:C:T	4.84222e-17	-4.77919e-10	-0.321463
57029364	chr16:57029364:G:A	1.54055e-17	-4.77919e-10	-1.4667
57029582	chr16:57029582:C:T	3.79189e-18	-1.79487	-1.07369
57029674	chr16:57029674:T:C	1.96609e-17	-4.77919e-10	-1.22279
57029763	chr16:57029763:C:A	1.6058e-17	-4.77919e-10	-1.42521
57030170	chr16:57030170:G:A	4.84222e-17	-4.77919e-10	-0.321463
57030661	chr16:57030661:T:C	1.60054e-17	-4.77919e-10	-1.42849
57030735	chr16:57030735:C:A	2.34224e-17	-4.77919e-10	-1.04773
57030901	chr16:57030901:G:T	1.56581e-17	-4.77919e-10	-1.45043
57031024	chr16:57031024:G:A	1.4367e-17	-0.569007	-0.967482
57031078	chr16:57031078:T:C	1.73963e-17	-4.77919e-10	-1.34516
57031140	chr16:57031140:C:T	2.81209e-18	-1.71316	-1.45433
57031209	chr16:57031209:C:A	4.32314e-18	-1.36293	-1.37451
57031287	chr16:57031287:G:A	3.00087e-18	-1.86773	-1.23479
57031644	chr16:57031644:C:T	3.55626e-18	-1.96144	-0.97127
57031754	chr16:57031754:T:C	1.84131e-17	-4.77919e-10	-1.28836
57031777	chr16:57031777:T:G	4.61596e-17	-4.77919e-10	-0.369315
57031826	chr16:57031826:G:A	2.33592e-17	-4.77919e-10	-1.05043
57031963	chr16:57031963:G:A	2.50191e-17	-4.77919e-10	-0.981781
57032004	chr16:57032004:CCA:C	1.61127e-17	-4.77919e-10	-1.42181
57032164	chr16:57032164:C:A	2.97899e-17	-0.80725	-8.47093e-10
57032170	chr16:57032170:A:G	2.29285e-17	-4.77919e-10	-1.06904
57032264	chr16:57032264:G:A	4.40613e-18	-1.46125	-1.25718
57032283	chr16:57032283:C:A	1.58477e-17	-4.77919e-10	-1.43839
57032682	chr16:57032682:C:T	3.08611e-18	-1.59921	-1.47529
57032759	chr16:57032759:G:A	1.95233e-17	-4.77919e-10	-1.22981
57032797	chr16:57032797:A:G	2.27392e-17	-4.77919e-10	-1.07733
57032964	chr16:57032964:C:T	1.60109e-17	-4.77919e-10	-1.42815
57033081	chr16:57033081:G:A	1.80481e-17	-4.77919e-10	-1.30838
57033683	chr16:57033683:A:T	5.14527e-18	-1.32858	-1.23476
57033890	chr16:57033890:A:G	1.55962e-17	-4.77919e-10	-1.45439
57034136	chr16:57034136:C:T	2.95298e-18	-1.69594	-1.42266
57034373	chr16:57034373:G:A	1.52772e-17	-4.77919e-10	-1.47506
57034448	chr16:57034448:G:A	2.42128e-18	-1.84838	-1.46874
57034476	chr16:57034476:T:A	2.13319e-17	-4.77919e-10	-1.14121
57034481	chr16:57034481:T:C	1.56377e-17	-4.77919e-10	-1.45174
57034774	chr16:57034774:A:T	1.08734e-17	-0.360116	-1.45498
57034785	chr16:57034785:C:T	3.57857e-17	-4.77919e-10	-0.623871
57035042	chr16:57035042:T:G	1.55084e-17	-4.77919e-10	-1.46004
57035044	chr16:57035044:T:A	1.97099e-17	-4.77919e-10	-1.2203
57035241	chr16:57035241:T:C	7.26525e-18	-0.753503	-1.46481
57035424	chr16:57035424:G:T	2.06009e-17	-4.77919e-10	-1.17609
57035537	chr16:57035537:G:A	2.99816e-18	-1.93299	-1.17044
57035595	chr16:57035595:A:G	2.31224e-18	-1.94454	-1.41867
57035738	chr16:57035738:G:T	8.03992e-18	-0.808093	-1.30891
57035814	chr16:57035814:C:G	1.54171e-17	-4.77919e-10	-1.46594
57035891	chr16:57035891:C:T	3.04454e-17	-0.785484	-8.47093e-10
57036705	chr16:57036705:T:G	5.70205e-18	-1.64785	-0.812741
57037003	chr16:57037003:A:G	2.08888e-18	-1.98972	-1.47507
57037091	chr16:57037091:G:A	1.58243e-17	-4.77919e-10	-1.43988
57037201	chr16:57037201:T:C	2.58415e-18	-1.77555	-1.47647
57037202	chr16:57037202:A:G	2.62038e-17	-0.935516	-8.47093e-10
57037297	chr16:57037297:T:C	2.88877e-18	-1.70862	-1.43197
57037477	chr16:57037477:G:A	4.00535e-17	-4.77919e-10	-0.511204
57037527	chr16:57037527:C:T	2.7428e-18	-1.72955	-1.46289
57037536	chr16:57037536:T:C	2.10919e-18	-1.9854	-1.46972
57037547	chr16:57037547:A:G	2.192e-17	-4.77919e-10	-1.11402
57037643	chr16:57037643:G:A	2.20169e-17	-1.10961	-8.47093e-10
57037668	chr16:57037668:G:A	2.87654e-18	-1.76616	-1.37867
57037688	chr16:57037688:G:A	7.62027e-17	-4.77919e-10	0.131977
57038051	chr16:57038051:C:T	3.68119e-18	-1.9543	-0.943885
57038092	chr16:57038092:G:A	3.2267e-18	-1.99268	-1.03728
57038272	chr16:57038272:C:A	2.17433e-17	-4.77919e-10	-1.12211
57038803	chr16:57038803:C:T	2.99048e-18	-1.72228	-1.3837
57039633	chr16:57039633:C:CTT	3.88152e-17	-4.77919e-10	-0.542609
57039771	chr16:57039771:G:C	2.24588e-18	-1.9468	-1.44552
57039870	chr16:57039870:A:G	3.56307e-17	-4.77919e-10	-0.628214
57040280	chr16:57040280:C:T	1.7679e-17	-4.77919e-10	-1.32904
57040539	chr16:57040539:T:C	2.65152e-18	-1.75194	-1.47435
57040759	chr16:57040759:C:T	7.32249e-18	-0.743487	-1.46698
57041051	chr16:57041051:C:G	3.11964e-17	-0.761119	-8.47093e-10
57041268	chr16:57041268:A:G	2.1558e-18	-2.00033	-1.43293
57041467	chr16:57041467:G:GT	2.15218e-18	-1.97449	-1.46045
57041494	chr16:57041494:T:C	2.2344e-18	-1.96463	-1.43282
57041766	chr16:57041766:G:A	2.67439e-17	-4.77919e-10	-0.915113
57041869	chr16:57041869:C:T	2.9737e-18	-1.72304	-1.38857
57042000	chr16:57042000:G:A	1.20284e-16	-4.77919e-10	0.588435
57042203	chr16:57042203:T:G	2.69102e-17	-0.908914	-8.47093e-10
57042492	chr16:57042492:G:A	7.02991e-18	-1.24223	-1.00901
57042554	chr16:57042554:A:G	4.28632e-18	-1.34524	-1.40075
57042580	chr16:57042580:T:C	1.58342e-17	-4.77919e-10	-1.43925
57042608	chr16:57042608:A:G	4.30924e-18	-1.34669	-1.39397
57042785	chr16:57042785:C:T	2.51021e-18	-1.93081	-1.35025
57043056	chr16:57043056:G:T	1.58163e-17	-4.77919e-10	-1.44038
57043064	chr16:57043064:T:C	2.13147e-18	-1.96951	-1.47509
57043147	chr16:57043147:A:G	1.00623e-17	-1.89262	-8.47093e-10
57043182	chr16:57043182:C:T	2.37104e-18	-1.97654	-1.36155
57043219	chr16:57043219:G:C	6.7606e-18	-0.879597	-1.41071
57043267	chr16:57043267:A:G	7.22016e-18	-1.97565	-0.248891
57043439	chr16:57043439:G:A	2.1312e-17	-4.77919e-10	-1.14215
57043621	chr16:57043621:G:A	7.47417e-18	-0.715622	-1.47435
57043669	chr16:57043669:C:T	1.15176e-17	-1.99624	0.238703
57043675	chr16:57043675:C:T	4.65452e-17	-4.77919e-10	-0.360996
57043755	chr16:57043755:G:A	1.60971e-17	-4.77919e-10	-1.42278
57044116	chr16:57044116:G:A	1.62575e-17	-4.77919e-10	-1.41286
57044851	chr16:57044851:A:C	9.86523e-18	-1.9124	-8.47093e-10
57045352	chr16:57045352:C:T	1.62199e-17	-4.77919e-10	-1.41518
57045410	chr16:57045410:T:A	1.57832e-17	-1.44247	-8.47093e-10
57045472	chr16:57045472:G:A	1.8866e-17	-4.77919e-10	-1.26406
57045821	chr16:57045821:G:A	2.19697e-17	-4.77919e-10	-1.11175
57045915	chr16:57045915:G:A	3.64506e-17	-4.77919e-10	-0.605462
57046491	chr16:57046491:G:A	2.74092e-17	-0.89054	-8.47093e-10
57046614	chr16:57046614:G:A	2.79852e-17	-4.77919e-10	-0.869743
57046616	chr16:57046616:C:A	2.40988e-18	-1.84701	-1.47483
57046783	chr16:57046783:G:A	1.07643e-16	-4.77919e-10	0.477403
57046954	chr16:57046954:T:A	1.33451e-17	-0.679856	-0.930411
57047016	chr16:57047016:C:T	1.31663e-17	-1.62376	-8.47093e-10
57047195	chr16:57047195:T:C	2.02733e-17	-4.77919e-10	-1.19212
57048121	chr16:57048121:GCTT:G	2.12654e-17	-4.77919e-10	-1.14434
57048405	chr16:57048405:T:C	2.25987e-17	-4.77919e-10	-1.08353
57048721	chr16:57048721:G:A	2.16695e-18	-1.99398	-1.43412
57048735	chr16:57048735:T:C	2.39288e-17	-1.02634	-8.47093e-10
57048854	chr16:57048854:C:T	7.07675e-18	-1.95879	-0.285817
57048956	chr16:57048956:G:A	1.74125e-17	-4.77919e-10	-1.34423
57048979	chr16:57048979:C:T	1.83395e-17	-4.77919e-10	-1.29236
57049062	chr16:57049062:T:C	2.60975e-18	-1.81506	-1.42711
57049120	chr16:57049120:C:A	4.63734e-17	-4.77919e-10	-0.364695
57049221	chr16:57049221:G:A	1.58466e-17	-4.77919e-10	-1.43846
57049320	chr16:57049320:G:A	1.30764e-17	-1.63061	-8.47093e-10
57049394	chr16:57049394:C:T	1.56589e-17	-4.77919e-10	-1.45038
57049418	chr16:57049418:C:A	1.79359e-17	-4.77919e-10	-1.31462
57049441	chr16:57049441:A:G	1.25106e-17	-1.99311	0.318262
57049997	chr16:57049997:G:T	2.25081e-17	-4.77919e-10	-1.08754
57050341	chr16:57050341:G:A	3.59646e-18	-1.67978	-1.24169
57050388	chr16:57050388:T:G	2.17754e-17	-4.77919e-10	-1.12064
57050609	chr16:57050609:G:T	2.07549e-17	-4.77919e-10	-1.16864
57050871	chr16:57050871:G:A	1.58502e-17	-4.77919e-10	-1.43824
57051003	chr16:57051003:C:T	1.87618e-17	-4.77919e-10	-1.2696
57051077	chr16:57051077:C:G	2.23627e-17	-4.77919e-10	-1.09402
57051128	chr16:57051128:C:T	2.71573e-18	-1.77407	-1.42829
57051160	chr16:57051160:C:T	2.23182e-17	-4.77919e-10	-1.09602
57051377	chr16:57051377:C:T	1.9103e-17	-4.77919e-10	-1.25157
57051635	chr16:57051635:T:G	1.49388e-17	-2.00039	0.502925
57051850	chr16:57051850:G:A	4.01314e-18	-1.96336	-0.848489
57051871	chr16:57051871:G:A	1.63535e-17	-4.77919e-10	-1.40698
57051915	chr16:57051915:C:T	1.54533e-17	-4.77919e-10	-1.4636
57052540	chr16:57052540:G:A	3.73627e-17	-4.77919e-10	-0.580748
57052555	chr16:57052555:G:A	3.42848e-18	-1.49462	-1.47468
57052930	chr16:57052930:G:A	1.55435e-17	-4.77919e-10	-1.45778
57053213	chr16:57053213:C:A	3.5896e-18	-1.96315	-0.960226
57053312	chr16:57053312:C:T	3.28239e-17	-4.77919e-10	-0.710263
57053329	chr16:57053329:T:A	1.60252e-17	-4.77919e-10	-1.42726
57053367	chr16:57053367:C:T	1.62043e-17	-4.77919e-10	-1.41615
57053825	chr16:57053825:G:A	1.94837e-17	-1.23184	-8.47093e-10
57053826	chr16:57053826:T:G	5.86023e-18	-1.93248	-0.500752
57053938	chr16:57053938:T:G	1.52617e-17	-4.77919e-10	-1.47607
57054232	chr16:57054232:C:T	2.92784e-18	-1.68979	-1.43736
57054380	chr16:57054380:C:T	1.14146e-17	-1.76652	-8.47093e-10
57054953	chr16:57054953:C:T	9.9829e-18	-1.90055	-8.47093e-10
57055218	chr16:57055218:C:A	3.41693e-18	-1.67601	-1.29667
57055283	chr16:57055283:G:A	1.93742e-17	-4.77919e-10	-1.23748
57055874	chr16:57055874:C:T	4.22109e-18	-1.92274	-0.838584
57055939	chr16:57055939:C:A	3.13324e-17	-4.77919e-10	-0.756769
57056047	chr16:57056047:G:C	3.79331e-18	-1.85714	-1.01104
57056159	chr16:57056159:C:T	2.0142e-17	-4.77919e-10	-1.19861
57056265	chr16:57056265:A:G	1.5898e-17	-4.77919e-10	-1.43523
57056659	chr16:57056659:TC:T	2.63792e-17	-4.77919e-10	-0.928845
57056670	chr16:57056670:T:C	3.01374e-18	-1.70022	-1.39802
57056754	chr16:57056754:G:A	5.26735e-18	-1.82471	-0.715184
57056946	chr16:57056946:A:G	4.93115e-18	-1.2519	-1.35395
57057287	chr16:57057287:A:G	2.9524e-18	-1.70388	-1.41492
57057488	chr16:57057488:G:A	2.22307e-17	-4.77919e-10	-1.09995
57057489	chr16:57057489:G:A	1.54616e-17	-1.46306	-8.47093e-10
57057623	chr16:57057623:G:A	3.38532e-17	-4.77919e-10	-0.679387
57058065	chr16:57058065:T:C	3.91463e-18	-1.43113	-1.40557
57058087	chr16:57058087:G:A	9.04767e-18	-1.99891	-8.47093e-10
57058367	chr16:57058367:A:G	2.14784e-17	-4.77919e-10	-1.13437
57058494	chr16:57058494:C:T	6.85407e-18	-1.86345	-0.413126
57058515	chr16:57058515:C:A	2.64626e-17	-4.77919e-10	-0.925686
57058550	chr16:57058550:T:C	5.98861e-18	-1.41919	-0.992366
57058608	chr16:57058608:T:C	1.88856e-17	-1.09181	-0.171213
57058629	chr16:57058629:C:T	1.73799e-17	-4.77919e-10	-1.3461
57058993	chr16:57058993:T:C	3.60846e-17	-4.77919e-10	-0.615554
57059758	chr16:57059758:G:T	1.8821e-17	-4.77919e-10	-1.26644
57059763	chr16:57059763:A:G	4.11128e-17	-4.77919e-10	-0.4851
57060131	chr16:57060131:A:C	2.87149e-17	-4.77919e-10	-0.844005
57060240	chr16:57060240:T:C	6.86045e-17	-4.77919e-10	0.0269376
57060241	chr16:57060241:A:T	7.04605e-17	-4.77919e-10	0.0536329
57060374	chr16:57060374:G:A	6.86102e-18	-1.57013	-0.705437
57060376	chr16:57060376:C:T	6.63589e-18	-1.62268	-0.686242
57060401	chr16:57060401:G:T	1.72206e-17	-1.24459	-0.110729
57060436	chr16:57060436:C:T	5.87747e-18	-0.970552	-1.45974
57060732	chr16:57060732:G:A	2.87843e-17	-0.710166	-0.131422
57060863	chr16:57060863:G:A	9.13201e-18	-1.47547	-0.51416
57061008	chr16:57061008:C:T	2.73695e-17	-4.77919e-10	-0.89199
57061273	chr16:57061273:G:A	3.26692e-18	-1.56568	-1.45189
57061863	chr16:57061863:C:T	3.85414e-18	-1.64998	-1.20229
57062198	chr16:57062198:T:C	5.17573e-18	-1.59271	-0.964726
57062938	chr16:57062938:C:T	2.28958e-17	-4.77919e-10	-1.07047
57063362	chr16:57063362:C:T	2.58259e-17	-0.950043	-8.47093e-10
57063368	chr16:57063368:G:A	2.8959e-18	-2.00029	-1.13783
57063370	chr16:57063370:C:T	5.91328e-18	-1.55614	-0.868077
57064053	chr16:57064053:A:C	3.72439e-17	-4.77919e-10	-0.583932
57064594	chr16:57064594:T:C	2.91004e-17	-4.77919e-10	-0.830667
57064796	chr16:57064796:T:C	8.00635e-16	-4.77919e-10	2.48399
57065070	chr16:57065070:T:C	5.35943e-18	-1.58871	-0.933855
57065383	chr16:57065383:G:A	6.14414e-18	-1.00247	-1.38345
57065409	chr16:57065409:T:C	4.45303e-18	-1.64444	-1.0634
57065503	chr16:57065503:G:A	5.68726e-18	-1.09083	-1.37236
57065540	chr16:57065540:A:G	2.44346e-17	-4.77919e-10	-1.00542
57065778	chr16:57065778:C:T	4.8307e-18	-1.5094	-1.11703
57066462	chr16:57066462:G:A	1.72272e-17	-4.77919e-10	-1.35493
57066492	chr16:57066492:G:T	1.59434e-17	-4.77919e-10	-1.43238
57067015	chr16:57067015:A:G	1.55553e-17	-4.77919e-10	-1.45702
57067428	chr16:57067428:T:C	5.42815e-18	-1.60513	-0.904688
57067461	chr16:57067461:A:G	5.66171e-18	-1.6009	-0.866795
57067502	chr16:57067502:G:C	1.67947e-17	-4.77919e-10	-1.38036
57067640	chr16:57067640:G:A	6.22292e-18	-1.52785	-0.845336
57067919	chr16:57067919:C:T	3.06839e-17	-4.77919e-10	-0.777683
57067991	chr16:57067991:G:A	3.0967e-18	-1.5947	-1.47638
57068201	chr16:57068201:A:G	5.27334e-17	-1.04697	0.810799
57068477	chr16:57068477:C:T	7.32899e-18	-1.01722	-1.19236
57068593	chr16:57068593:G:A	1.53363e-17	-4.77919e-10	-1.4712
57068819	chr16:57068819:C:T	2.36327e-17	-4.77919e-10	-1.03879
57068835	chr16:57068835:C:T	2.65245e-17	-4.77919e-10	-0.923352
57069467	chr16:57069467:A:C	7.84616e-17	-4.77919e-10	0.161189
57069667	chr16:57069667:G:A	8.04874e-18	-0.676583	-1.43932
57069942	chr16:57069942:T:C	8.70303e-18	-1.01674	-1.02101
57069991	chr16:57069991:C:T	1.85813e-17	-1.27926	-8.47093e-10
57070180	chr16:57070180:G:T	1.71674e-17	-1.35841	-8.47093e-10
57070607	chr16:57070607:A:G	1.03934e-17	-0.529518	-1.33073
57071764	chr16:57071764:G:A	3.96484e-17	-4.77919e-10	-0.521369
57071814	chr16:57071814:A:G	2.81437e-18	-1.84116	-1.32552
57071927	chr16:57071927:A:G	2.53826e-18	-1.8067	-1.46325
57072046	chr16:57072046:A:G	2.37229e-18	-1.9896	-1.34797
57072128	chr16:57072128:A:G	2.55807e-18	-1.82666	-1.43551
57072646	chr16:57072646:A:T	7.24583e-17	-1.11603	1.19762
57072989	chr16:57072989:C:T	4.31607e-17	-4.77919e-10	-0.43649
57073214	chr16:57073214:T:C	3.12038e-17	-4.77919e-10	-0.76088
57073294	chr16:57073294:G:A	1.55983e-17	-4.77919e-10	-1.45426
57073629	chr16:57073629:C:T	2.14042e-17	-4.77919e-10	-1.13783
57073648	chr16:57073648:C:T	2.6602e-18	-1.92406	-1.29896
57073658	chr16:57073658:G:A	2.63556e-18	-1.94249	-1.28983
57073741	chr16:57073741:A:G	2.40871e-17	-4.77919e-10	-1.01974
57073813	chr16:57073813:C:T	2.10832e-17	-4.77919e-10	-1.15294
57073924	chr16:57073924:C:T	2.76862e-17	-4.77919e-10	-0.880487
57074019	chr16:57074019:A:G	1.54608e-17	-4.77919e-10	-1.46311
57074493	chr16:57074493:G:T	3.57029e-17	-4.77919e-10	-0.626189
57074553	chr16:57074553:G:C	1.52598e-17	-4.77919e-10	-1.4762
57074905	chr16:57074905:C:T	2.7706e-17	-4.77919e-10	-0.87977
57074909	chr16:57074909:G:A	8.69313e-18	-0.672261	-1.36663
57075249	chr16:57075249:C:T	2.78528e-17	-4.77919e-10	-0.874486
57075300	chr16:57075300:A:ACCTC	3.21667e-17	-1.5741	0.843614
57075592	chr16:57075592:T:C	1.47356e-16	-0.967476	1.75891
57075774	chr16:57075774:C:T	1.79781e-17	-1.41193	0.099661
57075882	chr16:57075882:G:A	2.07778e-16	-4.77919e-10	1.13505
57075987	chr16:57075987:C:T	5.24342e-17	-4.77919e-10	-0.241861
57076040	chr16:57076040:A:G	7.8716e-18	-0.661706	-1.47645
57076125	chr16:57076125:G:A	1.06158e-17	-0.590545	-1.24853
57076376	chr16:57076376:A:G	2.33637e-17	-4.77919e-10	-1.05024
57076723	chr16:57076723:C:T	1.13799e-17	-0.486005	-1.28357
57077090	chr16:57077090:T:C	5.30228e-17	-0.82312	0.592421
57077320	chr16:57077320:C:T	2.45388e-17	-1.85069	0.849525
57077356	chr16:57077356:G:A	3.36862e-17	-4.77919e-10	-0.68433
57077452	chr16:57077452:G:C	9.66719e-18	-1.29503	-0.637648
57077504	chr16:57077504:G:A	9.30949e-18	-1.97039	-8.47093e-10
57077532	chr16:57077532:C:T	3.13942e-18	-1.63967	-1.41771
57077897	chr16:57077897:G:A	1.09498e-17	-1.8081	-8.47093e-10
57077913	chr16:57077913:T:C	2.7652e-18	-1.73546	-1.44884
57078040	chr16:57078040:T:C	1.74276e-17	-4.77919e-10	-1.34336
57078377	chr16:57078377:C:T	2.90341e-18	-1.98163	-1.1539
57078793	chr16:57078793:C:G	7.50492e-17	-4.77919e-10	0.116724
57078953	chr16:57078953:G:A	2.33951e-16	-0.494306	1.748
57079015	chr16:57079015:C:T	1.52818e-17	-4.77919e-10	-1.47475
57079298	chr16:57079298:T:C	2.01052e-16	-4.77919e-10	1.10214
57079317	chr16:57079317:A:G	2.17663e-18	-2.00017	-1.42347
57079379	chr16:57079379:T:G	2.20065e-17	-4.77919e-10	-1.11008
57079429	chr16:57079429:A:G	5.91156e-18	-1.96866	-0.455851
57079952	chr16:57079952:C:T	1.0437e-17	-1.22465	-0.631421
57079977	chr16:57079977:C:A	2.88503e-18	-1.82775	-1.31414
57079992	chr16:57079992:A:T	2.67653e-18	-1.99968	-1.21722
57079996	chr16:57079996:G:C	1.53894e-17	-4.77919e-10	-1.46774
57080103	chr16:57080103:A:G	2.10055e-18	-1.99656	-1.46266
57080700	chr16:57080700:G:A	1.54731e-17	-1.46232	-8.47093e-10
57080728	chr16:57080728:A:G	1.77754e-17	-1.3236	-8.47093e-10
57080759	chr16:57080759:G:A	1.06669e-17	-1.45554	-0.378727
57080864	chr16:57080864:G:A	3.95965e-17	-4.77919e-10	-0.52268
57081005	chr16:57081005:G:A	1.56739e-17	-4.77919e-10	-1.44942
57081012	chr16:57081012:A:G	4.22526e-18	-2.00031	-0.760026
57081025	chr16:57081025:C:T	1.64372e-17	-4.77919e-10	-1.40187
57081070	chr16:57081070:C:T	5.57516e-18	-2.00037	-0.482726
57081362	chr16:57081362:T:C	3.7271e-18	-1.90204	-0.983747
57081692	chr16:57081692:C:T	3.03002e-18	-1.99435	-1.0985
57081891	chr16:57081891:G:A	6.37715e-18	-2.00028	-0.34842
57082124	chr16:57082124:A:C	7.56898e-18	-1.99288	-0.184483
57082375	chr16:57082375:A:G	3.40185e-18	-1.90535	-1.07175
57082546	chr16:57082546:T:C	1.79771e-17	-1.31232	-8.47093e-10
57082625	chr16:57082625:G:A	1.6164e-17	-4.77919e-10	-1.41863
57082874	chr16:57082874:G:A	1.52572e-17	-4.77919e-10	-1.47637
57082907	chr16:57082907:A:G	6.00288e-18	-2.00013	-0.409053
57083004	chr16:57083004:C:A	1.29139e-16	-4.77919e-10	0.659469
57083367	chr16:57083367:AGG:A	3.97849e-17	-4.77919e-10	-0.517932
57083390	chr16:57083390:T:C	1.60238e-17	-4.77919e-10	-1.42735
57083419	chr16:57083419:A:G	1.52804e-17	-4.77919e-10	-1.47485
57083493	chr16:57083493:C:T	2.86141e-18	-1.93074	-1.21937
57084032	chr16:57084032:G:T	1.74146e-17	-4.77919e-10	-1.34411
57084078	chr16:57084078:G:A	1.55e-17	-4.77919e-10	-1.46058
57084200	chr16:57084200:A:T	3.36685e-17	-4.77919e-10	-0.684858
57084368	chr16:57084368:C:G	1.75852e-17	-4.77919e-10	-1.33436
57084446	chr16:57084446:A:C	5.20349e-17	-4.77919e-10	-0.249504
57084469	chr16:57084469:T:C	3.54125e-18	-1.69731	-1.23963
57084503	chr16:57084503:G:A	2.04948e-17	-1.66854	0.487294
57084555	chr16:57084555:A:G	1.71378e-17	-1.73306	0.372932
57084572	chr16:57084572:T:C	1.55558e-17	-4.77919e-10	-1.45699
57084824	chr16:57084824:T:C	1.1119e-17	-1.97708	0.184318
57084960	chr16:57084960:C:T	9.14718e-18	-1.98797	-8.47093e-10
57085114	chr16:57085114:G:T	2.24383e-17	-4.77919e-10	-1.09065
57085281	chr16:57085281:T:C	2.46355e-17	-4.77919e-10	-0.99723
57085908	chr16:57085908:T:G	1.66287e-17	-4.77919e-10	-1.39029
57085960	chr16:57085960:T:G	2.97941e-18	-1.73661	-1.37308
57085995	chr16:57085995:G:A	2.43776e-18	-1.86105	-1.44929
57086167	chr16:57086167:C:T	1.53296e-17	-4.77919e-10	-1.47163
57086307	chr16:57086307:A:T	1.60693e-17	-4.77919e-10	-1.42451
57086365	chr16:57086365:C:T	3.50112e-17	-4.77919e-10	-0.645752
57086642	chr16:57086642:G:A	1.57321e-17	-1.44572	-8.47093e-10
57087010	chr16:57087010:T:C	2.07722e-18	-1.99387	-1.47652
57087186	chr16:57087186:G:C	3.66501e-17	-4.77919e-10	-0.600002
57087471	chr16:57087471:A:G	2.54923e-18	-1.97666	-1.28896
57087715	chr16:57087715:G:A	1.53906e-17	-4.77919e-10	-1.46766
57088417	chr16:57088417:T:C	2.06386e-18	-2.00034	-1.4765
57088418	chr16:57088418:G:A	1.36654e-17	-1.58656	-8.47093e-10
57088455	chr16:57088455:C:T	4.123e-18	-1.56233	-1.22251
57088515	chr16:57088515:C:G	1.23013e-17	-1.69171	-8.47093e-10
57088668	chr16:57088668:G:A	2.22764e-18	-1.94014	-1.46034
57088700	chr16:57088700:A:C	1.62038e-17	-1.41617	-8.47093e-10
57089236	chr16:57089236:C:T	2.10733e-18	-1.97992	-1.47608
57089511	chr16:57089511:T:C	2.20086e-18	-1.94992	-1.46265
57089539	chr16:57089539:C:T	1.88371e-17	-4.77919e-10	-1.26559
57089941	chr16:57089941:TG:T	2.1593e-18	-1.99248	-1.43915
57090168	chr16:57090168:G:T	8.19176e-18	-1.17998	-0.918312
57090469	chr16:57090469:A:G	5.06412e-18	-1.96263	-0.616606
57090529	chr16:57090529:TC:T	1.93024e-17	-4.77919e-10	-1.24119
57090530	chr16:57090530:C:T	3.03872e-18	-1.68593	-1.40406
57090599	chr16:57090599:A:G	1.56675e-17	-4.77919e-10	-1.44983
57090725	chr16:57090725:T:C	3.31341e-18	-2.00016	-1.00328
57090835	chr16:57090835:C:T	9.12238e-18	-1.99069	-8.47093e-10
57090912	chr16:57090912:A:G	3.31185e-18	-1.99947	-1.00444
57091085	chr16:57091085:C:G	3.23661e-18	-1.99312	-1.03378
57091160	chr16:57091160:C:T	9.37829e-18	-0.769789	-1.19323
57091421	chr16:57091421:G:A	9.19564e-18	-1.98269	-8.47093e-10
57091454	chr16:57091454:A:G	2.18292e-18	-1.99876	-1.422
57091484	chr16:57091484:G:A	2.10359e-18	-1.98291	-1.47486
57091556	chr16:57091556:G:A	1.55363e-17	-4.77919e-10	-1.45824
57092088	chr16:57092088:T:A	2.68522e-17	-4.77919e-10	-0.911071
57092542	chr16:57092542:C:T	1.19271e-17	-1.10306	-0.619549
57092572	chr16:57092572:C:T	2.15947e-18	-1.95729	-1.47427
57093522	chr16:57093522:C:T	1.87872e-17	-1.26825	-8.47093e-10
57093596	chr16:57093596:C:T	1.59337e-17	-4.77919e-10	-1.43298
57093841	chr16:57093841:G:A	2.10846e-18	-1.98431	-1.47115
57093895	chr16:57093895:G:A	9.99306e-17	-4.77919e-10	0.403056
57094095	chr16:57094095:AGCTCCAGGACC:A	1.57704e-17	-4.77919e-10	-1.44329
57094184	chr16:57094184:G:A	1.9175e-17	-4.77919e-10	-1.24781
57094187	chr16:57094187:T:C	3.84901e-18	-1.69271	-1.1609
57094476	chr16:57094476:G:A	5.78726e-18	-1.03345	-1.41231
57094478	chr16:57094478:T:C	1.52744e-17	-4.77919e-10	-1.47524
57094489	chr16:57094489:G:A	3.76177e-17	-4.77919e-10	-0.573945
57094529	chr16:57094529:A:G	2.77663e-17	-4.77919e-10	-0.877598
57094543	chr16:57094543:A:G	1.5273e-17	-4.77919e-10	-1.47533
57094833	chr16:57094833:G:A	7.59727e-18	-1.39489	-0.778743
57094959	chr16:57094959:G:A	9.19568e-18	-1.20592	-0.776768
57094976	chr16:57094976:T:C	1.55552e-17	-4.77919e-10	-1.45703
57095712	chr16:57095712:A:T	1.68544e-17	0.0875456	-1.46435
57095768	chr16:57095768:G:A	1.56247e-17	-4.77919e-10	-1.45257
57095827	chr16:57095827:G:A	1.94862e-17	-4.77919e-10	-1.23171
57096573	chr16:57096573:C:T	3.01625e-17	-4.77919e-10	-0.794819
57096725	chr16:57096725:G:T	3.48886e-17	-4.77919e-10	-0.64926
57097285	chr16:57097285:A:T	1.54674e-17	-4.77919e-10	-1.46268
57097388	chr16:57097388:A:G	7.82642e-18	-1.74391	-0.400004
57097416	chr16:57097416:A:T	1.64645e-17	-4.77919e-10	-1.40021
57097490	chr16:57097490:G:T	8.92074e-18	-0.840434	-1.17261
57097622	chr16:57097622:T:C	1.98601e-17	-1.21271	-8.47093e-10
57097865	chr16:57097865:C:T	9.1541e-18	-0.777021	-1.2102
57097917	chr16:57097917:C:T	2.15522e-17	-4.77919e-10	-1.13094
57098151	chr16:57098151:G:A	1.63922e-17	-4.77919e-10	-1.40461
57098342	chr16:57098342:G:A	9.51861e-18	-0.682107	-1.26606
57098351	chr16:57098351:A:G	8.75657e-17	1.24218	-0.971216
57098873	chr16:57098873:G:C	1.82036e-17	-1.2109	-0.0889048
57098937	chr16:57098937:T:C	1.34875e-16	-4.77919e-10	0.702928
57099092	chr16:57099092:C:A	4.43472e-18	-1.26594	-1.44601
57099157	chr16:57099157:A:G	1.0911e-17	-1.64599	-0.16565
57099261	chr16:57099261:C:T	3.85584e-18	-1.97948	-0.872354
57099291	chr16:57099291:A:G	2.13427e-17	-4.77919e-10	-1.14071
57099349	chr16:57099349:A:G	2.3541e-17	-1.04267	-8.47093e-10
57099439	chr16:57099439:C:T	2.29951e-17	-1.06614	-8.47093e-10
57099660	chr16:57099660:C:T	9.96178e-18	-0.639364	-1.2633
57099748	chr16:57099748:T:C	3.35465e-17	0.0649181	-0.753407
57099995	chr16:57099995:G:A	3.22358e-17	-0.728343	-8.47093e-10
57100024	chr16:57100024:C:T	1.87551e-17	-0.132907	-1.13705
57100426	chr16:57100426:A:G	8.6409e-18	-0.797108	-1.2478
57100526	chr16:57100526:A:G	2.35463e-17	-4.77919e-10	-1.04245
57100822	chr16:57100822:G:C	9.26967e-18	-0.877609	-1.09706
57101009	chr16:57101009:G:A	1.00771e-17	-0.684753	-1.2064
57101065	chr16:57101065:G:A	9.96655e-18	-0.679568	-1.22262
57101140	chr16:57101140:G:A	9.837e-18	-0.697924	-1.21734
57101680	chr16:57101680:C:T	9.56039e-18	-0.739479	-1.20431
57101722	chr16:57101722:G:C	9.75775e-18	-0.706216	-1.21714
57101889	chr16:57101889:A:G	1.00221e-17	-0.685996	-1.21063
57101892	chr16:57101892:A:G	9.93323e-18	-0.696517	-1.20902
57102079	chr16:57102079:C:T	2.63131e-17	-4.77919e-10	-0.931352
57102171	chr16:57102171:T:C	7.43248e-18	-1.72197	-0.473592
57102196	chr16:57102196:T:C	9.54556e-18	-0.72245	-1.22289
57102274	chr16:57102274:G:A	3.9954e-18	-1.79503	-1.02125
57102284	chr16:57102284:G:A	7.66122e-17	-4.77919e-10	0.137336
57102295	chr16:57102295:A:G	1.03919e-17	-0.695152	-1.16524
57102502	chr16:57102502:C:T	1.69683e-17	-4.77919e-10	-1.37007
57102703	chr16:57102703:G:C	2.80875e-17	-0.866094	-8.47093e-10
57102861	chr16:57102861:C:G	5.01781e-17	-0.285841	-8.47093e-10
57103030	chr16:57103030:G:A	7.66438e-17	-4.77919e-10	0.137749
57103053	chr16:57103053:C:T	3.47097e-17	-4.77919e-10	-0.654401
57103097	chr16:57103097:C:T	1.50012e-17	-1.49329	-8.47093e-10
57103543	chr16:57103543:C:G	1.52917e-17	-0.943813	-0.530299
57104162	chr16:57104162:G:C	6.73194e-18	-1.82229	-0.472265
57104295	chr16:57104295:G:C	1.24488e-17	-0.823687	-0.856106
57104567	chr16:57104567:C:T	2.34746e-17	-1.0455	-8.47093e-10
57104985	chr16:57104985:G:A	1.53324e-17	-4.77919e-10	-1.47145
57105157	chr16:57105157:C:T	1.52913e-17	-1.47414	-8.47093e-10
57105627	chr16:57105627:G:A	2.25276e-17	-1.08668	-8.47093e-10
57105692	chr16:57105692:T:G	1.58799e-17	-4.77919e-10	-1.43637
57105722	chr16:57105722:A:G	3.2175e-18	-1.55657	-1.47625
57105735	chr16:57105735:A:G	8.64061e-18	-1.05211	-0.99284
57105766	chr16:57105766:C:T	3.6035e-17	-4.77919e-10	-0.616928
57105851	chr16:57105851:C:A	8.2697e-18	-1.48932	-0.599505
57106180	chr16:57106180:T:C	5.23098e-17	-4.77919e-10	-0.244237
57106526	chr16:57106526:G:T	2.67201e-18	-1.98944	-1.22915
57106611	chr16:57106611:AGAAGAGAAGTGTCTGATTTGGCAGCAGGAGATGGTGGCCCAGGTGGCATCTAACATGTCACAGAGGGGGCCTGTGAAGTGAGGAGGGG:A	1.07503e-17	-1.82648	-8.47093e-10
57106872	chr16:57106872:C:T	1.53676e-17	-4.77919e-10	-1.46916
57107155	chr16:57107155:C:T	1.74686e-17	-4.77919e-10	-1.34102
57107207	chr16:57107207:A:G	9.51187e-18	-1.94888	-8.47093e-10
57107310	chr16:57107310:A:G	2.47575e-17	-0.992292	-8.47093e-10
57107341	chr16:57107341:G:A	8.95337e-18	-1.48524	-0.524153
57107399	chr16:57107399:A:G	1.83035e-17	-0.0613863	-1.23294
57107948	chr16:57107948:G:A	2.86707e-17	-4.77919e-10	-0.845544
57107961	chr16:57107961:C:G	1.65829e-17	-4.77919e-10	-1.39305
57108241	chr16:57108241:A:C	4.24559e-17	-4.77919e-10	-0.452954
57108337	chr16:57108337:C:T	4.95434e-17	-4.77919e-10	-0.298571
57109115	chr16:57109115:G:A	1.52861e-17	-4.77919e-10	-1.47448
57109310	chr16:57109310:T:TA	4.43795e-18	-1.92707	-0.784162
57109505	chr16:57109505:T:C	1.58017e-17	-1.4413	-8.47093e-10
57109518	chr16:57109518:A:G	1.74662e-17	-1.34115	-8.47093e-10
57109868	chr16:57109868:G:A	3.11422e-17	-4.77919e-10	-0.762855
57110569	chr16:57110569:T:C	1.76715e-17	-4.77919e-10	-1.32946
57110901	chr16:57110901:G:C	1.61723e-17	-4.77919e-10	-1.41812
57111008	chr16:57111008:T:A	2.25671e-18	-2.00034	-1.38718
57111228	chr16:57111228:G:A	1.7838e-17	-4.77919e-10	-1.32009
57111360	chr16:57111360:G:A	1.9891e-17	-4.77919e-10	-1.21115
57111439	chr16:57111439:A:G	2.06732e-18	-1.99983	-1.47533
57111526	chr16:57111526:G:A	3.48831e-17	-4.77919e-10	-0.649419
57111590	chr16:57111590:G:A	7.24871e-18	-1.30724	-0.913359
57112377	chr16:57112377:C:A	2.45447e-17	-1.00093	-8.47093e-10
57112421	chr16:57112421:C:T	1.1375e-17	-1.77	-8.47093e-10
57112490	chr16:57112490:C:T	2.27021e-18	-1.91829	-1.46325
57112692	chr16:57112692:A:G	3.93602e-18	-1.46148	-1.36977
57112744	chr16:57112744:T:C	2.08064e-18	-1.99327	-1.47547
57112768	chr16:57112768:G:A	3.73788e-18	-1.91139	-0.971507
57112789	chr16:57112789:G:A	2.97392e-18	-1.95433	-1.15721
57112879	chr16:57112879:C:T	2.07871e-17	-4.77919e-10	-1.16709
57112985	chr16:57112985:C:T	2.49581e-17	-0.984224	-8.47093e-10
57113225	chr16:57113225:A:G	1.52996e-17	-4.77919e-10	-1.47359
57113362	chr16:57113362:C:T	3.25768e-18	-1.645	-1.3754
57113479	chr16:57113479:C:T	4.71417e-17	-4.77919e-10	-0.348261
57113610	chr16:57113610:C:T	4.3733e-18	-1.31753	-1.40837
57113714	chr16:57113714:A:G	2.37914e-18	-1.86285	-1.47183
57113735	chr16:57113735:C:T	4.54444e-17	-4.77919e-10	-0.384931
57113776	chr16:57113776:C:T	2.33957e-18	-1.87497	-1.47649
57113940	chr16:57113940:T:G	1.24266e-17	-0.273599	-1.40798
57114033	chr16:57114033:T:C	2.41902e-18	-1.84162	-1.47644
57114041	chr16:57114041:A:G	2.38095e-18	-1.85751	-1.47641
57114143	chr16:57114143:G:A	2.35959e-18	-1.86652	-1.47642
57114280	chr16:57114280:G:T	2.50501e-17	-4.77919e-10	-0.980544
57114393	chr16:57114393:G:C	1.8848e-17	-4.77919e-10	-1.26501
57114536	chr16:57114536:C:T	3.88097e-17	-4.77919e-10	-0.54275
57114538	chr16:57114538:C:T	2.37286e-18	-1.86082	-1.47651
57114570	chr16:57114570:C:T	2.8291e-17	-0.858878	-8.47093e-10
57114775	chr16:57114775:A:G	2.3798e-18	-1.85794	-1.47646
57114789	chr16:57114789:T:C	2.35698e-18	-1.86758	-1.47646
57115370	chr16:57115370:G:A	1.66444e-17	-4.77919e-10	-1.38935
57116066	chr16:57116066:C:T	2.15892e-18	-1.95821	-1.4736
57116108	chr16:57116108:C:T	1.41829e-17	-1.54938	-8.47093e-10
57116279	chr16:57116279:C:T	5.64711e-17	-4.77919e-10	-0.16769
57116337	chr16:57116337:G:A	4.43534e-18	-1.27952	-1.43229
57116498	chr16:57116498:G:A	1.53605e-17	-4.77919e-10	-1.46962
57116628	chr16:57116628:G:A	2.5366e-17	-4.77919e-10	-0.968011
57116975	chr16:57116975:G:A	1.86523e-17	-4.77919e-10	-1.27545
57117031	chr16:57117031:T:G	3.13637e-18	-1.73835	-1.32
57117263	chr16:57117263:A:T	2.04804e-17	-1.18195	-8.47093e-10
57117704	chr16:57117704:G:A	1.7124e-17	-4.77919e-10	-1.36094
57117884	chr16:57117884:C:T	3.71654e-18	-1.44555	-1.44308
57117942	chr16:57117942:C:T	3.8695e-18	-1.61806	-1.23024
57118082	chr16:57118082:G:A	3.65428e-15	-4.77919e-10	4.00224
57118129	chr16:57118129:G:A	1.52599e-17	-4.77919e-10	-1.47619
57118250	chr16:57118250:C:G	1.68924e-17	-1.37456	-8.47093e-10
57118311	chr16:57118311:G:A	3.11226e-18	-1.76766	-1.29841
57118322	chr16:57118322:C:T	6.94053e-17	-4.77919e-10	0.0385431
57118524	chr16:57118524:A:C	2.68583e-18	-1.92262	-1.29081
57118564	chr16:57118564:C:A	1.5263e-17	-4.77919e-10	-1.47599
57118580	chr16:57118580:G:A	1.017e-17	-1.88198	-8.47093e-10
57118696	chr16:57118696:A:G	3.56924e-15	-4.77919e-10	3.97869
57118958	chr16:57118958:G:T	2.67942e-17	-4.77919e-10	-0.913234
57119020	chr16:57119020:A:G	2.29822e-17	-4.77919e-10	-1.0667
57119107	chr16:57119107:G:A	7.07042e-18	-1.75908	-0.48642
57119491	chr16:57119491:T:C	1.52645e-17	-4.77919e-10	-1.47589
57119652	chr16:57119652:TG:T	1.07494e-17	-1.82657	-8.47093e-10
57119655	chr16:57119655:G:A	1.07498e-17	-1.82653	-8.47093e-10
57120195	chr16:57120195:T:C	3.67114e-18	-1.54241	-1.35851
57121286	chr16:57121286:C:T	2.83663e-17	-4.77919e-10	-0.856219
57121484	chr16:57121484:G:A	2.27415e-18	-1.91275	-1.46706
57121783	chr16:57121783:G:A	2.77252e-17	-4.77919e-10	-0.879078
57122417	chr16:57122417:A:G	1.62888e-17	-4.77919e-10	-1.41094
57122454	chr16:57122454:A:G	1.53799e-17	-4.77919e-10	-1.46836
57122797	chr16:57122797:C:T	9.42572e-18	-1.95798	-8.47093e-10
57123123	chr16:57123123:G:T	2.89155e-18	-1.89258	-1.24704
57123294	chr16:57123294:C:T	2.69509e-18	-1.91588	-1.29411
57123917	chr16:57123917:TC:T	2.68735e-18	-1.80852	-1.40435
57124122	chr16:57124122:C:T	9.42059e-18	-1.95852	-8.47093e-10
57124440	chr16:57124440:C:A	6.9442e-17	-1.96366	2.00273
57124552	chr16:57124552:A:C	1.64028e-17	-4.77919e-10	-1.40397
57124767	chr16:57124767:G:A	4.04476e-18	-1.97679	-0.827211
57124960	chr16:57124960:C:T	2.43282e-18	-1.9778	-1.33457
57124995	chr16:57124995:C:T	1.13209e-17	-1.94226	0.1675
57125321	chr16:57125321:A:T	2.70921e-17	-0.902178	-8.47093e-10
57125490	chr16:57125490:A:G	6.51947e-18	-1.96657	-0.360052
57125633	chr16:57125633:C:T	1.62741e-17	-4.77919e-10	-1.41185
57126205	chr16:57126205:A:G	4.44346e-17	-1.99966	1.59226
57126326	chr16:57126326:G:A	1.41237e-17	-1.55357	-8.47093e-10
57126427	chr16:57126427:T:C	9.09229e-18	-1.99399	-8.47093e-10
57126931	chr16:57126931:C:G	1.65051e-17	-4.77919e-10	-1.39775
57127108	chr16:57127108:C:T	9.23976e-18	-1.9779	-8.47093e-10
57127131	chr16:57127131:C:T	9.50441e-18	-1.94966	-8.47093e-10
57127592	chr16:57127592:T:C	9.0645e-18	-1.99705	-8.47093e-10
57127785	chr16:57127785:G:GGTTCCTGGGCCTGGCGCCTAGTTCCCTAATGGTCTCGCTTCT	1.54113e-17	-4.77919e-10	-1.46632
57128520	chr16:57128520:A:C	9.44713e-18	-1.93436	-0.0213536
57128744	chr16:57128744:G:A	7.25058e-18	-1.966	-0.254336
57128951	chr16:57128951:C:CA	1.54044e-17	-4.77919e-10	-1.46677
57129005	chr16:57129005:A:G	1.5277e-17	-4.77919e-10	-1.47507
57129119	chr16:57129119:G:A	1.61236e-17	-4.77919e-10	-1.42114
57129635	chr16:57129635:A:G	9.94777e-18	-1.90407	-8.47093e-10
57129789	chr16:57129789:A:G	2.26893e-18	-2.00012	-1.382
57129869	chr16:57129869:A:T	2.14536e-17	-4.77919e-10	-1.13553
57130127	chr16:57130127:T:C	9.72686e-18	-1.92653	-8.47093e-10
57130176	chr16:57130176:C:T	3.12186e-17	-4.77919e-10	-0.760404
57130269	chr16:57130269:C:T	4.93134e-18	-1.24655	-1.35926
57130445	chr16:57130445:G:A	2.17878e-17	-4.77919e-10	-1.12007
57130566	chr16:57130566:A:G	1.68346e-17	-4.77919e-10	-1.37798
57131051	chr16:57131051:A:G	5.37338e-18	-1.96586	-0.5541
57131089	chr16:57131089:A:C	6.19685e-15	-4.77919e-10	4.53038
57131148	chr16:57131148:T:A	8.35017e-18	-1.96977	-0.109365
57131257	chr16:57131257:C:A	1.67187e-17	-4.77919e-10	-1.38489
57131633	chr16:57131633:C:T	5.7696e-18	-1.24875	-1.20006
57131725	chr16:57131725:C:T	2.78628e-16	-4.77919e-10	1.42846
57131836	chr16:57131836:G:A	7.02988e-18	-1.45392	-0.797333
57132066	chr16:57132066:G:A	7.50654e-18	-1.50721	-0.678434
57132334	chr16:57132334:T:A	2.1892e-18	-1.94559	-1.4723
57132900	chr16:57132900:C:T	2.71614e-17	-4.77919e-10	-0.899622
57132992	chr16:57132992:T:A	1.02264e-16	-4.77919e-10	0.426139
57132993	chr16:57132993:C:A	1.02264e-16	-4.77919e-10	0.426139
57133073	chr16:57133073:T:C	3.3723e-18	-1.96728	-1.01855
57133268	chr16:57133268:C:T	1.97506e-17	-1.21824	-8.47093e-10
57133318	chr16:57133318:G:A	4.73919e-18	-1.16972	-1.47583
57133567	chr16:57133567:C:T	6.56001e-17	-4.77919e-10	-0.0178425
57133706	chr16:57133706:C:T	2.32597e-17	-1.0547	-8.47093e-10
57133755	chr16:57133755:G:A	2.15954e-17	-4.77919e-10	-1.12894
57134047	chr16:57134047:G:A	1.53238e-17	-4.77919e-10	-1.47201
57134102	chr16:57134102:A:T	1.53386e-17	-4.77919e-10	-1.47105
57134320	chr16:57134320:A:G	2.25612e-18	-1.92878	-1.45899
57134523	chr16:57134523:A:G	2.22734e-17	-1.09803	-8.47093e-10
57134945	chr16:57134945:T:C	1.52979e-17	-4.77919e-10	-1.4737
57135565	chr16:57135565:G:C	1.6143e-17	-4.77919e-10	-1.41993
57135851	chr16:57135851:G:A	1.5407e-17	-4.77919e-10	-1.4666
57135978	chr16:57135978:G:A	1.74942e-17	-1.33589	-0.00366504
57136110	chr16:57136110:ACT:A	2.12213e-17	-1.14642	-8.47093e-10
57136277	chr16:57136277:T:C	2.43804e-17	-0.678603	-0.329037
57136842	chr16:57136842:G:A	3.53994e-18	-1.54081	-1.3965
57136946	chr16:57136946:G:A	1.24811e-17	-1.67721	-8.47093e-10
57137485	chr16:57137485:C:T	2.64146e-17	0.192565	-1.12007
57137553	chr16:57137553:A:T	2.72439e-17	-4.77919e-10	-0.896589
57137645	chr16:57137645:C:G	1.72167e-17	-4.77919e-10	-1.35554
57137728	chr16:57137728:G:A	3.24854e-18	-1.56379	-1.45942
57138095	chr16:57138095:C:T	1.92568e-17	-1.24356	-8.47093e-10
57138107	chr16:57138107:G:A	3.23326e-18	-1.56246	-1.46547
57138120	chr16:57138120:C:T	1.55602e-17	-4.77919e-10	-1.4567
57138421	chr16:57138421:G:A	2.29829e-17	-0.0462431	-1.02043
57138717	chr16:57138717:T:C	5.56403e-18	-1.15655	-1.32854
57138946	chr16:57138946:C:T	3.66078e-16	-4.77919e-10	1.70143
57138947	chr16:57138947:G:A	1.59808e-17	-4.77919e-10	-1.43003
57139059	chr16:57139059:G:C	5.56202e-18	-1.09847	-1.38698
57139096	chr16:57139096:T:A	4.89632e-18	-1.13945	-1.47349
57139099	chr16:57139099:C:G	3.93135e-17	0.301103	-0.830954
57139208	chr16:57139208:A:AG	1.65472e-17	-4.77919e-10	-1.3952
57139358	chr16:57139358:A:T	3.67843e-16	-4.77919e-10	1.70624
57139497	chr16:57139497:C:T	1.7274e-17	-4.77919e-10	-1.35221
57139717	chr16:57139717:T:C	5.58444e-18	-1.08331	-1.39813
57139855	chr16:57139855:C:T	4.04073e-17	-0.199945	-0.302465
57140042	chr16:57140042:G:A	2.23165e-17	-4.77919e-10	-1.0961
57140254	chr16:57140254:T:G	1.70212e-17	-4.77919e-10	-1.36696
57140495	chr16:57140495:G:A	1.57452e-17	-4.77919e-10	-1.44488
57140775	chr16:57140775:C:T	1.97284e-17	-4.77919e-10	-1.21936
57140785	chr16:57140785:G:A	4.36749e-18	-1.27057	-1.45666
57140810	chr16:57140810:C:G	2.91544e-17	-4.77919e-10	-0.828815
57140820	chr16:57140820:C:T	3.06893e-17	-4.77919e-10	-0.777506
57141193	chr16:57141193:G:A	6.05816e-18	-1.21033	-1.18969
57141637	chr16:57141637:T:C	3.10649e-17	-4.77919e-10	-0.765342
57141837	chr16:57141837:T:C	2.19606e-17	-4.77919e-10	-1.11217
57142376	chr16:57142376:G:A	1.54544e-17	-4.77919e-10	-1.46353
57142438	chr16:57142438:T:C	3.08591e-17	-4.77919e-10	-0.771988
57142737	chr16:57142737:A:G	4.47275e-18	-1.31549	-1.38793
57142751	chr16:57142751:C:A	2.09574e-17	-4.77919e-10	-1.15893
57142756	chr16:57142756:C:T	2.11802e-17	-4.77919e-10	-1.14836
57143055	chr16:57143055:C:G	7.8577e-17	-0.42966	0.592318
57143343	chr16:57143343:C:T	1.6046e-17	-4.77919e-10	-1.42596
57144501	chr16:57144501:G:C	1.56033e-17	-4.77919e-10	-1.45394
57144591	chr16:57144591:G:A	1.64941e-17	-4.77919e-10	-1.39842
57144762	chr16:57144762:A:T	1.52758e-17	-4.77919e-10	-1.47515
57145491	chr16:57145491:A:ACCTGCTTTAGCT	1.55939e-17	-4.77919e-10	-1.45454
57145701	chr16:57145701:A:G	1.87959e-17	-0.920132	-0.347648
57145764	chr16:57145764:C:T	1.6097e-17	-0.0231509	-1.39964
57145998	chr16:57145998:C:T	2.20799e-17	-4.77919e-10	-1.10675
57146624	chr16:57146624:G:A	2.91714e-17	-0.828232	-8.47093e-10
57147222	chr16:57147222:C:T	9.40156e-18	-1.96054	-8.47093e-10
57147360	chr16:57147360:CAG:C	6.16917e-18	-1.99628	-0.38558
57147559	chr16:57147559:A:G	1.77467e-17	-4.77919e-10	-1.32522
57148265	chr16:57148265:T:C	1.55532e-17	-4.77919e-10	-1.45715
57148356	chr16:57148356:A:G	1.11052e-17	-0.354923	-1.43909
57148560	chr16:57148560:C:T	1.52597e-17	-4.77919e-10	-1.4762
57148715	chr16:57148715:G:A	1.58286e-17	-4.77919e-10	-1.4396
57149362	chr16:57149362:A:G	1.01566e-17	-1.8833	-8.47093e-10
57149435	chr16:57149435:AT:A	1.97526e-16	-4.77919e-10	1.08445
57149837	chr16:57149837:A:T	1.13387e-17	-0.333531	-1.43966
57150245	chr16:57150245:C:T	1.56315e-17	-4.77919e-10	-1.45213
57150321	chr16:57150321:C:CA	6.50157e-18	-1.88716	-0.442212
57150715	chr16:57150715:CCT:C	9.33393e-18	-1.96776	-8.47093e-10
57150806	chr16:57150806:C:T	5.23098e-17	-4.77919e-10	-0.244236
57150831	chr16:57150831:A:G	3.26063e-18	-1.94929	-1.07021
57150960	chr16:57150960:C:T	1.33433e-17	-1.99192	0.381514
57151176	chr16:57151176:C:T	1.97819e-17	-4.77919e-10	-1.21665
57151219	chr16:57151219:A:G	4.07613e-18	-1.54774	-1.24854
57151761	chr16:57151761:G:A	3.57737e-16	-4.77919e-10	1.67838
57151849	chr16:57151849:C:T	7.0542e-18	-1.56141	-0.686385
57152017	chr16:57152017:C:T	9.41176e-17	-4.77919e-10	0.343125
57152034	chr16:57152034:G:A	1.54211e-17	-4.77919e-10	-1.46568
57152270	chr16:57152270:C:G	3.40758e-16	-4.77919e-10	1.62975
57153807	chr16:57153807:C:T	6.32461e-18	-0.888962	-1.46801
57153849	chr16:57153849:G:A	9.03443e-18	-2.00038	-8.47093e-10
57154485	chr16:57154485:G:A	5.77507e-17	-4.77919e-10	-0.145284
57154799	chr16:57154799:G:A	2.53999e-17	-0.966674	-8.47093e-10
57155761	chr16:57155761:G:A	5.32006e-17	-4.77919e-10	-0.22735
57156114	chr16:57156114:T:C	6.17815e-17	-4.77919e-10	-0.0778161
57156190	chr16:57156190:T:C	1.53121e-17	-4.77919e-10	-1.47277
57156226	chr16:57156226:C:T	9.42064e-18	-1.95852	-8.47093e-10
57156247	chr16:57156247:C:T	1.57815e-17	-0.0210274	-1.42156
57156259	chr16:57156259:C:A	2.26794e-17	-4.77919e-10	-1.07996
57156660	chr16:57156660:T:A	1.54356e-17	-4.77919e-10	-1.46474
57157624	chr16:57157624:T:C	1.27227e-17	-0.187825	-1.4702
57157873	chr16:57157873:G:A	4.4832e-17	-4.77919e-10	-0.398497
57158314	chr16:57158314:G:A	1.42723e-16	-4.77919e-10	0.759482
57158398	chr16:57158398:G:A	1.26173e-17	-0.195806	-1.47054
57158797	chr16:57158797:A:G	1.53792e-17	-4.77919e-10	-1.4684
57158947	chr16:57158947:A:C	2.71493e-16	-4.77919e-10	1.40252
57158985	chr16:57158985:G:A	1.78819e-17	-4.77919e-10	-1.31763
57159083	chr16:57159083:T:C	5.48982e-17	-4.77919e-10	-0.195939
57159267	chr16:57159267:T:A	2.31881e-16	-4.77919e-10	1.2448
57159536	chr16:57159536:C:T	1.26793e-17	-0.191428	-1.47002
57159759	chr16:57159759:TC:T	3.00985e-16	-4.77919e-10	1.50564
57160089	chr16:57160089:G:A	4.5303e-17	-4.77919e-10	-0.388046
57160151	chr16:57160151:G:A	1.73246e-17	-1.34929	-8.47093e-10
57160243	chr16:57160243:T:C	2.03556e-16	-4.77919e-10	1.11452
57160247	chr16:57160247:G:A	2.75935e-16	-4.77919e-10	1.41875
57160288	chr16:57160288:C:T	1.16394e-17	-0.271416	-1.47561
57160725	chr16:57160725:G:A	1.15693e-17	-1.75306	-8.47093e-10
57160876	chr16:57160876:C:T	2.40908e-17	-1.01959	-8.47093e-10
57160912	chr16:57160912:A:G	5.74096e-17	-4.77919e-10	-0.151209
57161455	chr16:57161455:T:TA	2.04318e-16	-4.77919e-10	1.11826
57161457	chr16:57161457:A:T	2.3125e-17	-4.77919e-10	-1.06051
57161666	chr16:57161666:G:C	1.41261e-17	-0.573089	-0.980306
57161753	chr16:57161753:T:C	4.77325e-17	-4.77919e-10	-0.335809
57161852	chr16:57161852:T:C	9.53585e-18	-1.94636	-8.47093e-10
57161898	chr16:57161898:G:A	1.63537e-17	-4.77919e-10	-1.40697
57162737	chr16:57162737:A:C	4.84115e-17	-4.77919e-10	-0.321682
57163560	chr16:57163560:G:C	1.88385e-17	-4.77919e-10	-1.26552
57163833	chr16:57163833:G:T	5.59797e-18	-1.01646	-1.46256
57163937	chr16:57163937:A:G	1.40344e-17	-1.94756	0.38765
57164401	chr16:57164401:A:G	2.21012e-17	-4.77919e-10	-1.10579
57164946	chr16:57164946:G:A	1.59127e-17	-0.0220136	-1.41229
57165210	chr16:57165210:G:T	2.40882e-16	-4.77919e-10	1.28289
57165648	chr16:57165648:A:G	8.58808e-17	-0.141858	0.393399
57165920	chr16:57165920:C:T	2.68136e-16	-4.77919e-10	1.39007
57166282	chr16:57166282:C:G	1.73441e-17	-4.77919e-10	-1.34816
57166707	chr16:57166707:G:A	1.10191e-17	-0.713722	-1.08807
57166751	chr16:57166751:C:T	6.80685e-17	-4.77919e-10	0.0190943
57166894	chr16:57166894:T:C	1.53706e-17	-4.77919e-10	-1.46897
57167011	chr16:57167011:C:T	1.73717e-17	-4.77919e-10	-1.34658
57167047	chr16:57167047:A:G	1.55936e-17	-4.77919e-10	-1.45456
57167049	chr16:57167049:T:C	2.71572e-16	-4.77919e-10	1.40281
57167218	chr16:57167218:G:A	1.88385e-17	-4.77919e-10	-1.26552
57167498	chr16:57167498:C:A	9.03426e-18	-2.0004	-8.47093e-10
57167517	chr16:57167517:C:T	1.40839e-17	-0.0861858	-1.4702
57167573	chr16:57167573:G:A	1.54661e-17	-4.77919e-10	-1.46277
57168022	chr16:57168022:G:A	1.56194e-17	-4.77919e-10	-1.4529
57168522	chr16:57168522:C:G	2.59323e-17	-4.77919e-10	-0.94593
57168629	chr16:57168629:C:G	1.38304e-17	-0.0982169	-1.47633
57168693	chr16:57168693:G:C	4.07529e-16	-4.77919e-10	1.80869
57168696	chr16:57168696:G:A	1.7775e-17	-4.77919e-10	-1.32363
57168968	chr16:57168968:A:C	2.6217e-17	-4.77919e-10	-0.935012
57169245	chr16:57169245:C:T	9.25968e-17	-4.77919e-10	0.326834
57169669	chr16:57169669:C:T	3.53387e-16	-4.77919e-10	1.66614
57169746	chr16:57169746:A:G	1.63591e-17	-4.77919e-10	-1.40664
57170144	chr16:57170144:G:A	1.55183e-17	-4.77919e-10	-1.4594
57170155	chr16:57170155:G:A	1.56706e-17	-4.77919e-10	-1.44963
57170490	chr16:57170490:G:A	2.08851e-16	-4.77919e-10	1.1402
57170756	chr16:57170756:C:T	5.31089e-17	-4.77919e-10	-0.229076
57170901	chr16:57170901:C:T	3.65097e-16	-4.77919e-10	1.69874
57171134	chr16:57171134:A:G	5.28596e-17	-4.77919e-10	-0.23378
57171173	chr16:57171173:A:G	6.39915e-18	-0.917825	-1.42743
57172061	chr16:57172061:C:T	1.55031e-17	-4.77919e-10	-1.46038
57172687	chr16:57172687:C:T	1.52974e-17	-4.77919e-10	-1.47373
57172725	chr16:57172725:G:A	4.95584e-18	-1.15818	-1.44267
57172750	chr16:57172750:T:C	7.25048e-18	-1.33501	-0.885348
57173465	chr16:57173465:C:T	1.56289e-17	-4.77919e-10	-1.4523
57173504	chr16:57173504:C:T	2.59427e-17	-4.77919e-10	-0.945531
57173542	chr16:57173542:T:C	3.66767e-16	-4.77919e-10	1.70331
57174253	chr16:57174253:C:T	1.7613e-17	-4.77919e-10	-1.33278
57174498	chr16:57174498:A:T	3.51922e-16	-4.77919e-10	1.66199
57174509	chr16:57174509:C:T	2.08851e-16	-4.77919e-10	1.1402
57174857	chr16:57174857:G:A	6.41354e-18	-1.34766	-0.995354
57174934	chr16:57174934:G:A	2.10843e-18	-1.99907	-1.45641
57174953	chr16:57174953:G:A	4.02546e-17	-4.77919e-10	-0.506196
57175345	chr16:57175345:T:C	9.14733e-18	-1.98796	-8.47093e-10
57175464	chr16:57175464:A:G	2.73378e-16	-4.77919e-10	1.40944
57177078	chr16:57177078:C:G	1.59526e-17	-4.77919e-10	-1.4318
57177151	chr16:57177151:G:A	3.71322e-16	-4.77919e-10	1.71565
57177514	chr16:57177514:C:T	1.53076e-17	-4.77919e-10	-1.47307
57178738	chr16:57178738:A:G	3.53833e-17	0.374579	-1.00976
57179458	chr16:57179458:G:A	1.53605e-17	-4.77919e-10	-1.46962
57179555	chr16:57179555:T:C	9.21755e-17	-4.77919e-10	0.322274
57179583	chr16:57179583:C:T	2.10787e-17	-4.77919e-10	-1.15315
57179738	chr16:57179738:C:G	2.65123e-18	-1.97242	-1.25398
57179813	chr16:57179813:T:G	9.03464e-18	-2.00035	-8.47093e-10
57179854	chr16:57179854:C:T	1.29305e-17	-0.708198	-0.933632
57179936	chr16:57179936:C:A	2.70453e-18	-1.95928	-1.24721
57180566	chr16:57180566:TG:T	9.29043e-17	-4.77919e-10	0.33015
57180682	chr16:57180682:T:C	1.54921e-17	-4.77919e-10	-1.46109
57181027	chr16:57181027:AGACC:A	1.07771e-17	-0.820686	-1.00331
57181353	chr16:57181353:G:A	1.97317e-16	-4.77919e-10	1.08339
57181488	chr16:57181488:C:G	1.79691e-17	-4.77919e-10	-1.31277
57181560	chr16:57181560:G:A	1.53318e-17	-4.77919e-10	-1.47149
57181580	chr16:57181580:T:C	3.57408e-16	-4.77919e-10	1.67746
57182800	chr16:57182800:C:T	2.5944e-17	-4.77919e-10	-0.945478
57182841	chr16:57182841:C:T	3.35321e-17	-4.77919e-10	-0.688916
57183023	chr16:57183023:T:C	2.59247e-18	-1.90804	-1.34077
57183029	chr16:57183029:T:C	1.55672e-17	-4.77919e-10	-1.45625
57183301	chr16:57183301:C:T	9.2647e-17	-4.77919e-10	0.327377
57184063	chr16:57184063:TAA:T	5.30881e-17	-4.77919e-10	-0.229468
57184065	chr16:57184065:A:G	2.36728e-17	-4.77919e-10	-1.03709
57184221	chr16:57184221:T:C	3.60468e-16	-4.77919e-10	1.68598
57184355	chr16:57184355:T:A	9.65563e-18	-1.93388	-8.47093e-10
57184356	chr16:57184356:A:C	9.69007e-18	-1.93032	-8.47093e-10
57184414	chr16:57184414:A:C	1.23033e-17	-0.225698	-1.46586
57184452	chr16:57184452:G:A	3.76783e-16	-4.77919e-10	1.73025
57184481	chr16:57184481:A:T	2.42497e-17	-4.77919e-10	-1.01301
57185135	chr16:57185135:G:A	1.30463e-17	-0.674772	-0.95814
57186463	chr16:57186463:A:C	1.87455e-17	-1.93272	0.662256
57186762	chr16:57186762:G:C	9.20427e-18	-1.98175	-8.47093e-10
57187649	chr16:57187649:C:T	9.27537e-18	-1.97406	-8.47093e-10
57187953	chr16:57187953:G:T	2.90271e-18	-1.8986	-1.23717
57188401	chr16:57188401:C:T	9.67473e-18	-1.9319	-8.47093e-10
57188527	chr16:57188527:G:GTTTGT	1.25956e-16	-4.77919e-10	0.634514
57189090	chr16:57189090:T:G	1.5831e-17	-4.77919e-10	-1.43945
57189155	chr16:57189155:T:C	6.09197e-18	-1.01524	-1.37921
57189509	chr16:57189509:A:G	2.73611e-17	0.42752	-1.31982
57189838	chr16:57189838:AC:A	3.10739e-16	-4.77919e-10	1.53753
57190230	chr16:57190230:G:A	1.25229e-16	-4.77919e-10	0.628725
57190357	chr16:57190357:C:T	2.28716e-17	0.402737	-1.47426
57190928	chr16:57190928:A:G	3.26943e-17	-4.77919e-10	-0.714219
57191119	chr16:57191119:A:G	3.17296e-17	0.184301	-0.928472
57191193	chr16:57191193:G:A	2.11636e-17	-1.86504	0.715906
57191295	chr16:57191295:T:C	3.22048e-17	-4.77919e-10	-0.729306
57191538	chr16:57191538:G:A	2.42328e-17	-4.77919e-10	-1.01371
57192718	chr16:57192718:T:TC	2.68759e-17	0.566332	-1.47652
57192798	chr16:57192798:C:T	4.68978e-17	-4.77919e-10	-0.35345
57192990	chr16:57192990:A:G	2.3428e-17	-4.77919e-10	-1.04749
57193034	chr16:57193034:G:GA	3.21736e-17	-4.77919e-10	-0.730274
57193654	chr16:57193654:G:A	1.52624e-17	-4.77919e-10	-1.47603
57193678	chr16:57193678:CA:C	1.80212e-17	-4.77919e-10	-1.30987
57194096	chr16:57194096:A:G	9.09931e-18	-1.99322	-8.47093e-10
57195314	chr16:57195314:C:T	7.73829e-17	-4.77919e-10	0.147346
57195374	chr16:57195374:T:C	1.52614e-17	-4.77919e-10	-1.47609
57195904	chr16:57195904:C:G	1.5705e-17	-1.44744	-8.47093e-10
57196036	chr16:57196036:T:A	9.3172e-18	-1.96956	-8.47093e-10
57196038	chr16:57196038:T:A	1.91827e-17	-4.77919e-10	-1.24741
57196340	chr16:57196340:T:A	3.68137e-17	-4.77919e-10	-0.59555
57196675	chr16:57196675:A:T	6.1088e-18	-1.04199	-1.3497
57196805	chr16:57196805:T:C	2.89992e-17	-4.77919e-10	-0.83415
57197171	chr16:57197171:T:C	3.09877e-16	-4.77919e-10	1.53475
57197185	chr16:57197185:C:T	1.26462e-16	-4.77919e-10	0.638523
57197836	chr16:57197836:A:C	3.19398e-17	-4.77919e-10	-0.737568
57197894	chr16:57197894:C:T	6.55009e-17	0.799831	-0.819188
57197923	chr16:57197923:GCTACATTACCCAAGCTGGTCTCAGCCTCCTGGGCTCAAGCAATC:G	1.21315e-17	-0.280916	-1.4247
57198110	chr16:57198110:G:A	1.5277e-17	-4.77919e-10	-1.47507
57198371	chr16:57198371:A:G	9.84794e-18	-1.91416	-8.47093e-10
57198474	chr16:57198474:A:T	1.26994e-16	-4.77919e-10	0.642717
57199125	chr16:57199125:A:G	3.12545e-18	-1.85226	-1.20958
57199173	chr16:57199173:A:G	1.66431e-17	-0.169578	-1.21984
57199448	chr16:57199448:T:C	1.17988e-17	-0.434979	-1.29844
57199535	chr16:57199535:T:C	2.6081e-17	-4.77919e-10	-0.940212
57200360	chr16:57200360:C:A	2.52116e-17	-4.77919e-10	-0.974117
57200417	chr16:57200417:T:G	5.62427e-17	-4.77919e-10	-0.171744
57201629	chr16:57201629:TCGAG:T	3.48765e-17	-4.77919e-10	-0.649608
57201690	chr16:57201690:A:C	1.21483e-17	-0.264922	-1.4393
57201732	chr16:57201732:G:A	2.38504e-18	-1.86099	-1.47121
57201778	chr16:57201778:G:A	1.56412e-17	-4.77919e-10	-1.45151
57201824	chr16:57201824:C:T	2.65934e-17	-1.80914	0.888383
57201864	chr16:57201864:C:T	2.65307e-17	-1.81055	0.887435
57202053	chr16:57202053:A:T	3.09728e-17	-0.76831	-8.47093e-10
57202056	chr16:57202056:T:C	1.57198e-17	-4.77919e-10	-1.4465
57203008	chr16:57203008:TAAA:T	2.39838e-17	0.451935	-1.47598
57203349	chr16:57203349:T:A	1.23285e-16	-4.77919e-10	0.613077
57203460	chr16:57203460:A:G	4.68067e-17	-4.77919e-10	-0.355394
57204034	chr16:57204034:G:A	1.53379e-17	-4.77919e-10	-1.4711
57204084	chr16:57204084:G:A	1.6547e-17	-1.39522	-8.47093e-10
57204505	chr16:57204505:A:G	4.68067e-17	-4.77919e-10	-0.355394
57204847	chr16:57204847:C:T	1.5755e-17	-4.77919e-10	-1.44426
57205060	chr16:57205060:G:A	1.544e-17	-4.77919e-10	-1.46446
57205068	chr16:57205068:G:A	2.21667e-17	0.370523	-1.47335
57205151	chr16:57205151:G:A	1.85628e-17	-4.77919e-10	-1.28026
57205155	chr16:57205155:A:G	1.53657e-17	-4.77919e-10	-1.46928
57205384	chr16:57205384:A:G	1.8753e-17	-1.27007	-8.47093e-10
57205804	chr16:57205804:T:C	8.80983e-18	-0.551548	-1.474
57205924	chr16:57205924:G:T	2.24483e-17	-1.84132	0.751118
57206429	chr16:57206429:T:A	1.55062e-17	-4.77919e-10	-1.46018
57206757	chr16:57206757:G:GTC	4.92909e-17	-4.77919e-10	-0.30368
57206889	chr16:57206889:G:A	3.03847e-17	-4.77919e-10	-0.787481
57207258	chr16:57207258:A:G	4.16401e-18	-1.35582	-1.41912
57207462	chr16:57207462:A:T	1.56412e-17	-4.77919e-10	-1.45151
57207833	chr16:57207833:G:A	9.68193e-18	-1.93116	-8.47093e-10
57207890	chr16:57207890:A:AC	2.56933e-17	0.520622	-1.47581
57208228	chr16:57208228:T:G	9.35418e-18	-1.9656	-8.47093e-10
57208438	chr16:57208438:C:T	2.33465e-18	-1.97872	-1.37483
57208460	chr16:57208460:C:T	3.86778e-18	-1.40087	-1.44787
57208920	chr16:57208920:G:A	3.22048e-17	-4.77919e-10	-0.729306
57209057	chr16:57209057:T:A	2.48278e-17	-4.77919e-10	-0.989454
57209583	chr16:57209583:T:G	1.57054e-17	-4.77919e-10	-1.44742
57209713	chr16:57209713:A:C	2.07671e-17	-4.77919e-10	-1.16805
57209764	chr16:57209764:C:T	3.74609e-17	-0.578124	-8.47093e-10
57209847	chr16:57209847:T:G	1.53139e-17	-4.77919e-10	-1.47266
57209880	chr16:57209880:G:A	6.67762e-18	-1.42758	-0.875076
57209935	chr16:57209935:C:T	1.97097e-17	0.253056	-1.47337
57209988	chr16:57209988:A:G	1.57208e-17	-4.77919e-10	-1.44643
57210329	chr16:57210329:C:T	3.70708e-17	-4.77919e-10	-0.588591
57210667	chr16:57210667:T:C	6.67065e-18	-0.954003	-1.3497
57210788	chr16:57210788:C:T	1.35756e-16	-4.77919e-10	0.709438
57211022	chr16:57211022:G:A	9.615e-18	-1.9381	-8.47093e-10
57211067	chr16:57211067:C:T	3.55654e-16	-4.77919e-10	1.67254
57211155	chr16:57211155:G:A	4.59554e-17	-4.77919e-10	-0.373749
57211244	chr16:57211244:C:G	4.69926e-17	-4.77919e-10	-0.351431
57211583	chr16:57211583:A:C	2.65797e-17	-4.77919e-10	-0.921274
57212550	chr16:57212550:A:T	2.49027e-18	-1.92215	-1.36688
57212637	chr16:57212637:C:T	1.61671e-17	-4.77919e-10	-1.41844
57212745	chr16:57212745:G:A	9.66453e-18	-1.93296	-8.47093e-10
57212835	chr16:57212835:G:A	1.26301e-16	-4.77919e-10	0.637249
57213128	chr16:57213128:T:G	2.68739e-17	-0.910265	-8.47093e-10
57213347	chr16:57213347:G:A	2.08233e-17	-4.77919e-10	-1.16535
57213458	chr16:57213458:G:A	1.26427e-16	-4.77919e-10	0.638245
57213664	chr16:57213664:G:C	4.06599e-18	-1.37459	-1.42417
57213742	chr16:57213742:A:G	1.24843e-17	-0.384482	-1.29247
57213965	chr16:57213965:CTATT:C	1.26462e-16	-4.77919e-10	0.638523
57214069	chr16:57214069:T:G	3.51309e-16	-4.77919e-10	1.66025
57214082	chr16:57214082:T:G	2.54756e-17	-4.77919e-10	-0.9637
57214534	chr16:57214534:TG:T	1.85124e-17	-4.77919e-10	-1.28298
57214906	chr16:57214906:G:A	1.85437e-17	-4.77919e-10	-1.28129
57214921	chr16:57214921:C:T	1.57805e-17	-4.77919e-10	-1.44264
57215055	chr16:57215055:G:A	3.11173e-16	-4.77919e-10	1.53893
57217707	chr16:57217707:A:G	1.60172e-17	-4.77919e-10	-1.42776
57217791	chr16:57217791:A:G	2.01448e-17	-4.77919e-10	-1.19847
57218008	chr16:57218008:T:C	1.54562e-17	-4.77919e-10	-1.46341
57218158	chr16:57218158:A:G	1.57054e-17	-4.77919e-10	-1.44742
57218590	chr16:57218590:T:G	9.83173e-18	-1.9158	-8.47093e-10
57218621	chr16:57218621:C:T	2.37134e-17	-1.03538	-8.47093e-10
57218937	chr16:57218937:C:T	1.56903e-17	-4.77919e-10	-1.44837
57219239	chr16:57219239:G:C	2.82128e-17	-4.77919e-10	-0.861643
57219361	chr16:57219361:G:A	1.56916e-17	-4.77919e-10	-1.4483
57219433	chr16:57219433:A:G	3.24509e-18	-1.90874	-1.11554
57219835	chr16:57219835:G:A	9.06932e-17	-4.77919e-10	0.306062
57220249	chr16:57220249:G:A	5.26772e-17	-4.77919e-10	-0.237237
57220475	chr16:57220475:T:C	9.18766e-18	-1.98356	-8.47093e-10
57220866	chr16:57220866:G:A	9.09735e-17	-4.77919e-10	0.309149
57221132	chr16:57221132:C:G	1.2649e-16	-4.77919e-10	0.638747
57221523	chr16:57221523:T:A	1.5783e-17	-4.77919e-10	-1.44248
57221761	chr16:57221761:A:G	5.92287e-18	-1.06509	-1.35751
57221892	chr16:57221892:T:C	9.81004e-18	-1.91801	-8.47093e-10
57222095	chr16:57222095:T:G	1.57264e-17	-4.77919e-10	-1.44608
57222137	chr16:57222137:A:AT	9.86756e-18	-1.91217	-8.47093e-10
57222212	chr16:57222212:A:G	1.28032e-16	-4.77919e-10	0.650863
57222217	chr16:57222217:A:AT	9.08534e-18	-1.99476	-8.47093e-10
57222343	chr16:57222343:C:G	1.56892e-17	-4.77919e-10	-1.44845
57222924	chr16:57222924:C:G	2.78524e-17	-4.77919e-10	-0.874502
57223001	chr16:57223001:T:TA	1.56916e-17	-4.77919e-10	-1.4483
57223037	chr16:57223037:T:C	3.08264e-18	-1.84443	-1.2312
57223049	chr16:57223049:C:T	1.12292e-17	-1.02715	-0.755754
57223796	chr16:57223796:C:A	9.37467e-18	-1.96341	-8.47093e-10
57224036	chr16:57224036:T:C	3.48786e-17	-0.649547	-8.47093e-10
57224070	chr16:57224070:A:C	2.77793e-17	0.599174	-1.4763
57224174	chr16:57224174:A:G	8.40725e-17	-4.77919e-10	0.230259
57224196	chr16:57224196:C:T	2.21285e-17	0.368798	-1.47335
57224348	chr16:57224348:A:C	2.89992e-17	-4.77919e-10	-0.83415
57224920	chr16:57224920:G:A	1.76961e-17	-1.32808	-8.47093e-10
57224960	chr16:57224960:C:T	3.05458e-17	-4.77919e-10	-0.782193
57225083	chr16:57225083:C:CAG	1.71263e-17	-0.126982	-1.23382
57225151	chr16:57225151:C:T	1.55573e-17	-4.77919e-10	-1.45689
57225257	chr16:57225257:C:T	1.55683e-17	-0.206808	-1.24938
57225885	chr16:57225885:C:G	1.77159e-17	-4.77919e-10	-1.32696
57226314	chr16:57226314:C:T	1.15093e-16	-4.77919e-10	0.54432
57226375	chr16:57226375:A:G	2.67135e-17	-4.77919e-10	-0.91625
57226410	chr16:57226410:C:T	3.22048e-17	-4.77919e-10	-0.729306
57226739	chr16:57226739:C:T	2.77443e-17	-4.77919e-10	-0.878391
57226879	chr16:57226879:C:T	3.22252e-17	-4.77919e-10	-0.72867
57227124	chr16:57227124:G:A	4.55645e-17	-4.77919e-10	-0.38229
57227210	chr16:57227210:A:C	3.22252e-17	-4.77919e-10	-0.72867
57227234	chr16:57227234:A:C	3.19576e-17	0.63956	-1.37657
57227371	chr16:57227371:C:T	1.3278e-16	-4.77919e-10	0.687272
57227432	chr16:57227432:A:G	1.25165e-16	-4.77919e-10	0.628216
57227765	chr16:57227765:C:T	2.69478e-17	-4.77919e-10	-0.907519
57227887	chr16:57227887:C:A	2.77316e-17	-4.77919e-10	-0.878848
57227888	chr16:57227888:C:T	9.25479e-18	-1.97628	-8.47093e-10
57228147	chr16:57228147:C:A	3.20757e-18	-1.60993	-1.42597
57228168	chr16:57228168:G:T	1.56938e-17	-4.77919e-10	-1.44815
57229327	chr16:57229327:C:T	1.80293e-17	-4.77919e-10	-1.30942
57229434	chr16:57229434:A:T	3.22503e-17	-4.77919e-10	-0.727894
57229917	chr16:57229917:T:G	1.0486e-16	-4.77919e-10	0.451206
57229963	chr16:57229963:C:T	2.1946e-17	0.361123	-1.47396
57230904	chr16:57230904:C:T	3.12425e-16	-4.77919e-10	1.54295
57230907	chr16:57230907:T:C	3.00919e-17	-4.77919e-10	-0.797163
57231370	chr16:57231370:A:G	2.45678e-17	-4.77919e-10	-0.999984
57231428	chr16:57231428:G:A	1.53296e-17	-4.77919e-10	-1.47163
57231806	chr16:57231806:A:G	2.39353e-17	0.447485	-1.47355
57232542	chr16:57232542:G:A	3.5737e-18	-1.99733	-0.930485
57233152	chr16:57233152:T:C	2.41108e-17	0.457176	-1.47594
57233751	chr16:57233751:A:G	1.13696e-16	-4.77919e-10	0.532108
57234014	chr16:57234014:T:C	2.07906e-17	-4.77919e-10	-1.16692
57234496	chr16:57234496:C:T	2.53185e-17	-4.77919e-10	-0.969886
57235019	chr16:57235019:G:A	1.18296e-17	-1.73082	-8.47093e-10
57235091	chr16:57235091:CAA:C	2.03504e-17	-4.77919e-10	-1.18832
57235142	chr16:57235142:G:C	3.95659e-17	-4.77919e-10	-0.523452
57236077	chr16:57236077:C:A	1.00503e-17	-1.89382	-8.47093e-10
57236270	chr16:57236270:C:G	2.87208e-17	-4.77919e-10	-0.8438
57236517	chr16:57236517:GAGGA:G	2.36939e-17	-4.77919e-10	-1.0362
57236522	chr16:57236522:G:C	2.36183e-17	-4.77919e-10	-1.0394
57236870	chr16:57236870:AT:A	2.08703e-17	-0.0951021	-1.06799
57237332	chr16:57237332:C:T	3.7804e-17	-4.77919e-10	-0.569004
57237893	chr16:57237893:A:G	1.70859e-17	-4.77919e-10	-1.36317
57237938	chr16:57237938:C:T	9.8066e-18	-1.91836	-8.47093e-10
57238249	chr16:57238249:T:A	2.61991e-17	-4.77919e-10	-0.935693
57238262	chr16:57238262:A:G	3.38873e-18	-1.53585	-1.44511
57240679	chr16:57240679:A:T	1.54027e-17	-4.77919e-10	-1.46688
57241005	chr16:57241005:G:A	1.5326e-17	-4.77919e-10	-1.47187
57241121	chr16:57241121:A:G	9.57677e-18	-1.94208	-8.47093e-10
57241748	chr16:57241748:C:T	2.18214e-17	-4.77919e-10	-1.11853
57241829	chr16:57241829:T:C	1.67616e-17	-4.77919e-10	-1.38233
57242234	chr16:57242234:T:C	2.04574e-17	-4.77919e-10	-1.18308
57242759	chr16:57242759:G:A	2.72655e-17	0.580024	-1.47582
57242879	chr16:57242879:A:G	3.80808e-16	-4.77919e-10	1.74087
57242891	chr16:57242891:G:A	4.85458e-17	-4.77919e-10	-0.318912
57243284	chr16:57243284:T:A	2.08644e-17	-1.16337	-8.47093e-10
57243673	chr16:57243673:T:C	2.63609e-17	-4.77919e-10	-0.929538
57243706	chr16:57243706:G:A	2.56862e-17	-4.77919e-10	-0.955466
57243836	chr16:57243836:A:C	2.49131e-17	-0.986026	-8.47093e-10
57244172	chr16:57244172:T:A	1.43399e-17	-0.137151	-1.40122
57244488	chr16:57244488:A:G	1.41099e-17	-1.55455	-8.47093e-10
57244656	chr16:57244656:C:T	1.58579e-17	-0.0486158	-1.38914
57244794	chr16:57244794:C:T	1.58569e-17	-4.77919e-10	-1.43782
57244945	chr16:57244945:A:G	1.70859e-17	-4.77919e-10	-1.36317
57245044	chr16:57245044:T:C	9.20505e-18	-1.98167	-8.47093e-10
57245135	chr16:57245135:G:A	2.49359e-17	-4.77919e-10	-0.985111
57245682	chr16:57245682:A:G	3.28049e-17	-4.77919e-10	-0.710841
57247313	chr16:57247313:A:G	1.57631e-17	-4.77919e-10	-1.44375
57247413	chr16:57247413:G:A	2.1718e-16	-4.77919e-10	1.17931
57247494	chr16:57247494:A:C	4.96459e-17	-4.77919e-10	-0.296505
57247513	chr16:57247513:CTG:C	1.61944e-17	-4.77919e-10	-1.41675
57248050	chr16:57248050:A:G	2.04464e-17	-4.77919e-10	-1.18361
57248079	chr16:57248079:G:A	2.17594e-17	0.353777	-1.47515
57248408	chr16:57248408:A:T	5.63604e-18	-1.77922	-0.693013
57248866	chr16:57248866:A:G	1.76087e-17	-0.0376237	-1.2954
57249664	chr16:57249664:C:T	1.59538e-17	-4.77919e-10	-1.43172
57249818	chr16:57249818:G:A	2.27226e-17	-1.07806	-8.47093e-10
57250901	chr16:57250901:G:A	2.07515e-17	-4.77919e-10	-1.1688
57251609	chr16:57251609:A:G	1.59619e-17	-0.149302	-1.28191
57251635	chr16:57251635:G:A	1.54366e-17	-4.77919e-10	-1.46468
57251723	chr16:57251723:G:A	4.61027e-17	0.983656	-1.3542
57252077	chr16:57252077:C:G	1.57396e-17	-4.77919e-10	-1.44524
57252299	chr16:57252299:C:T	3.88005e-16	-4.77919e-10	1.7596
57252502	chr16:57252502:C:A	2.72257e-17	-4.77919e-10	-0.897258
57252733	chr16:57252733:G:A	3.66715e-16	-4.77919e-10	1.70317
57253077	chr16:57253077:G:A	3.41542e-17	0.785288	-1.45582
57253106	chr16:57253106:T:C	2.26511e-17	-4.77919e-10	-1.08121
57253970	chr16:57253970:C:T	1.93348e-17	-4.77919e-10	-1.23951
57253977	chr16:57253977:G:A	1.52996e-17	-4.77919e-10	-1.4736
57254041	chr16:57254041:G:A	3.95707e-17	0.949863	-1.47319
57254198	chr16:57254198:G:A	1.5323e-17	-4.77919e-10	-1.47206
57254284	chr16:57254284:A:T	9.50995e-18	-1.94908	-8.47093e-10
57254982	chr16:57254982:G:A	2.90786e-18	-1.67638	-1.45762
57255333	chr16:57255333:C:T	1.04188e-17	-1.85781	-8.47093e-10
57255340	chr16:57255340:T:C	2.0841e-17	0.162755	-1.32725
57255552	chr16:57255552:G:A	5.8546e-16	-4.77919e-10	2.17098
57255687	chr16:57255687:T:C	1.57319e-17	-4.77919e-10	-1.44573
57256501	chr16:57256501:A:G	4.42755e-16	-4.77919e-10	1.8916
57256876	chr16:57256876:C:T	1.52827e-17	-0.38911	-1.08559
57257229	chr16:57257229:C:T	2.43595e-17	-4.77919e-10	-1.0085
57257360	chr16:57257360:C:T	3.98566e-17	-4.77919e-10	-0.516133
57257490	chr16:57257490:G:A	5.82153e-17	-4.77919e-10	-0.137272
57257497	chr16:57257497:T:C	4.24445e-17	-4.77919e-10	-0.453224
57257692	chr16:57257692:T:C	3.69203e-17	-4.77919e-10	-0.592659
57258036	chr16:57258036:C:A	3.84771e-17	-4.77919e-10	-0.551358
57258088	chr16:57258088:G:A	4.83322e-17	-4.77919e-10	-0.323323
57258286	chr16:57258286:T:C	3.89258e-17	-4.77919e-10	-0.539763
57258359	chr16:57258359:C:T	3.9054e-17	-4.77919e-10	-0.536475
57258644	chr16:57258644:A:G	3.99709e-17	-4.77919e-10	-0.513269
57259256	chr16:57259256:G:C	1.66715e-17	-4.77919e-10	-1.38772
57259697	chr16:57259697:G:A	3.44878e-18	-1.99878	-0.964623
57261105	chr16:57261105:A:G	1.91186e-17	-4.77919e-10	-1.25076
57261132	chr16:57261132:C:T	1.54636e-17	-4.77919e-10	-1.46293
57261193	chr16:57261193:C:T	2.51292e-17	-4.77919e-10	-0.97739
57261247	chr16:57261247:C:T	2.23633e-17	-0.11605	-0.977949
57261595	chr16:57261595:C:A	1.99872e-17	-4.77919e-10	-1.20633
57261784	chr16:57261784:T:C	7.30752e-16	-4.77919e-10	2.39265
57262014	chr16:57262014:C:T	2.66282e-17	-0.91945	-8.47093e-10
57262047	chr16:57262047:C:T	1.79851e-17	-4.77919e-10	-1.31187
57262278	chr16:57262278:G:A	2.3226e-17	-4.77919e-10	-1.05615
57262431	chr16:57262431:A:C	1.76884e-17	-4.77919e-10	-1.32851
57262548	chr16:57262548:G:A	1.28069e-16	1.96788	-1.31673
57262646	chr16:57262646:G:T	1.58569e-17	-4.77919e-10	-1.43782
57262922	chr16:57262922:C:T	1.17148e-16	0.865217	-0.303199
57263072	chr16:57263072:G:C	1.54319e-17	-4.77919e-10	-1.46498
57263118	chr16:57263118:C:T	8.79473e-17	0.22979	0.045527
57263190	chr16:57263190:G:A	1.20303e-17	-1.71399	-8.47093e-10
57263299	chr16:57263299:G:A	9.22439e-18	-1.97957	-8.47093e-10
57263400	chr16:57263400:G:A	1.53284e-17	-1.47171	-8.47093e-10
57263802	chr16:57263802:C:T	2.16726e-17	-4.77919e-10	-1.12537
57263809	chr16:57263809:G:T	1.53959e-17	-4.77919e-10	-1.46732
57263965	chr16:57263965:G:A	1.52549e-17	-4.77919e-10	-1.47652
57263970	chr16:57263970:C:T	5.47425e-18	-1.27676	-1.2246
57264440	chr16:57264440:C:T	1.07022e-17	-1.83098	-8.47093e-10
57264614	chr16:57264614:G:A	3.59454e-18	-1.62617	-1.29583
57264877	chr16:57264877:TAAGTA:T	1.58981e-17	-4.77919e-10	-1.43522
57265118	chr16:57265118:T:G	1.75017e-17	-4.77919e-10	-1.33912
57265326	chr16:57265326:T:A	1.78008e-17	-4.77919e-10	-1.32218
57265684	chr16:57265684:T:C	1.02514e-17	-0.775248	-1.09876
57265946	chr16:57265946:A:T	9.07022e-18	-1.99642	-8.47093e-10
57266120	chr16:57266120:A:G	1.6239e-17	-4.77919e-10	-1.414
57266190	chr16:57266190:C:T	2.19162e-17	-4.77919e-10	-1.11419
57266333	chr16:57266333:C:T	1.68713e-17	-4.77919e-10	-1.37581
57266429	chr16:57266429:G:C	7.12356e-18	-0.788248	-1.44976
57266675	chr16:57266675:A:T	3.27233e-18	-1.53985	-1.47607
57266683	chr16:57266683:G:A	1.1612e-17	-1.74938	-8.47093e-10
57266755	chr16:57266755:C:A	1.20776e-17	-1.71006	-8.47093e-10
57266962	chr16:57266962:T:C	1.61874e-17	-4.77919e-10	-1.41719
57267025	chr16:57267025:T:C	3.92679e-17	-4.77919e-10	-0.531012
57267045	chr16:57267045:G:A	2.69185e-17	-1.98398	1.07537
57267194	chr16:57267194:T:A	3.33326e-17	-4.77919e-10	-0.694884
57267200	chr16:57267200:A:G	2.33093e-18	-1.96176	-1.39339
57267424	chr16:57267424:G:A	1.64328e-17	-4.77919e-10	-1.40214
57267472	chr16:57267472:C:G	3.5481e-17	-0.632423	-8.47093e-10
57267615	chr16:57267615:T:C	2.39395e-17	-4.77919e-10	-1.02589
57267693	chr16:57267693:C:T	4.51388e-18	-1.99876	-0.695501
57267830	chr16:57267830:G:A	1.8509e-17	-4.77919e-10	-1.28317
57268037	chr16:57268037:T:C	2.27364e-18	-1.90613	-1.47391
57268103	chr16:57268103:G:A	3.98218e-17	-4.77919e-10	-0.517005
57268250	chr16:57268250:A:G	4.72089e-18	-1.99944	-0.649978
57268415	chr16:57268415:C:T	2.26168e-18	-1.91185	-1.47346
57268556	chr16:57268556:T:C	2.17871e-17	-4.77919e-10	-1.1201
57268882	chr16:57268882:C:T	1.63193e-17	-4.77919e-10	-1.40907
57269244	chr16:57269244:T:C	2.32978e-18	-1.9467	-1.40895
57269282	chr16:57269282:G:A	4.27594e-18	-1.29716	-1.45125
57269514	chr16:57269514:T:C	3.92089e-17	-4.77919e-10	-0.532516
57269573	chr16:57269573:C:T	2.32306e-18	-1.95767	-1.40087
57269754	chr16:57269754:T:C	2.53362e-18	-1.8672	-1.40457
57269787	chr16:57269787:A:G	1.59897e-17	-4.77919e-10	-1.42948
57270713	chr16:57270713:T:A	2.80859e-17	-0.866153	-8.47093e-10
57270899	chr16:57270899:T:C	2.21256e-18	-1.93113	-1.47614
57270906	chr16:57270906:C:T	2.00764e-17	-4.77919e-10	-1.20187
57271029	chr16:57271029:G:A	3.16557e-17	-4.77919e-10	-0.746503
57271120	chr16:57271120:T:C	2.34917e-17	-4.77919e-10	-1.04477
57271260	chr16:57271260:T:C	1.62829e-17	-4.77919e-10	-1.41131
57271477	chr16:57271477:C:G	9.15926e-18	-1.98666	-8.47093e-10
57271791	chr16:57271791:G:A	1.78262e-17	-4.77919e-10	-1.32075
57272006	chr16:57272006:A:G	3.42987e-17	-4.77919e-10	-0.666312
57272387	chr16:57272387:C:A	1.69249e-17	-4.77919e-10	-1.37263
57272444	chr16:57272444:A:G	2.38931e-18	-1.98578	-1.34464
57272987	chr16:57272987:C:T	7.60782e-17	-4.77919e-10	0.130342
57272988	chr16:57272988:G:A	1.7276e-17	-4.77919e-10	-1.3521
57273117	chr16:57273117:G:A	1.91462e-17	-4.77919e-10	-1.24931
57273284	chr16:57273284:A:G	2.74972e-18	-1.99793	-1.19199
57273451	chr16:57273451:T:C	3.34974e-18	-1.98894	-1.0036
57273527	chr16:57273527:A:G	2.82036e-18	-1.98555	-1.17901
57273566	chr16:57273566:G:A	4.14738e-17	-4.77919e-10	-0.476357
57273621	chr16:57273621:A:AT	3.23035e-17	-0.726244	-8.47093e-10
57273661	chr16:57273661:T:C	3.17466e-18	-1.84988	-1.19634
57273696	chr16:57273696:A:G	3.28388e-18	-1.99633	-1.01606
57273890	chr16:57273890:C:T	3.71444e-17	-0.586607	-8.47093e-10
57274041	chr16:57274041:G:A	9.33804e-18	-1.96732	-8.47093e-10
57274147	chr16:57274147:C:T	1.55513e-17	-4.77919e-10	-1.45728
57274213	chr16:57274213:G:C	2.15912e-18	-1.98344	-1.44828
57274511	chr16:57274511:T:G	2.1898e-18	-1.99731	-1.4203
57274577	chr16:57274577:C:T	1.7437e-17	-4.77919e-10	-1.34282
57274679	chr16:57274679:C:T	1.65913e-17	-4.77919e-10	-1.39254
57274801	chr16:57274801:A:G	1.71096e-17	-4.77919e-10	-1.36178
57274938	chr16:57274938:T:C	2.1192e-18	-1.99631	-1.45407
57275120	chr16:57275120:CACACACACAT:C	3.61178e-18	-1.98752	-0.929704
57275192	chr16:57275192:C:T	2.37134e-17	-4.77919e-10	-1.03538
57276270	chr16:57276270:G:A	2.16463e-18	-1.99513	-1.43404
57276403	chr16:57276403:C:T	2.79148e-16	-4.77919e-10	1.43032
57276514	chr16:57276514:C:T	2.58238e-18	-1.97285	-1.27985
57276795	chr16:57276795:A:C	2.14559e-17	-4.77919e-10	-1.13542
57277299	chr16:57277299:G:T	2.15806e-18	-2.00021	-1.432
57277436	chr16:57277436:A:T	1.87604e-17	-4.77919e-10	-1.26967
57277442	chr16:57277442:TAGTC:T	3.46449e-17	-0.65627	-8.47093e-10
57277516	chr16:57277516:G:C	1.55647e-17	-4.77919e-10	-1.45642
57277754	chr16:57277754:A:AG	1.53077e-17	-4.77919e-10	-1.47307
57277900	chr16:57277900:T:C	2.07095e-18	-2.00041	-1.473
57277992	chr16:57277992:G:A	1.95201e-17	-1.22997	-8.47093e-10
57278330	chr16:57278330:A:T	2.19592e-17	-4.77919e-10	-1.11224
57278603	chr16:57278603:T:C	2.30802e-17	-4.77919e-10	-1.06245
57278621	chr16:57278621:C:T	1.33194e-17	-1.6122	-8.47093e-10
57279216	chr16:57279216:C:T	2.28417e-17	-4.77919e-10	-1.07283
57279360	chr16:57279360:TCC:T	1.87216e-17	-4.77919e-10	-1.27174
57279734	chr16:57279734:G:A	2.29864e-17	-4.77919e-10	-1.06652
57279859	chr16:57279859:A:G	1.97702e-17	-4.77919e-10	-1.21724
57280186	chr16:57280186:G:A	1.98441e-17	-4.77919e-10	-1.21351
57280275	chr16:57280275:C:T	2.10207e-17	-4.77919e-10	-1.15591
57280289	chr16:57280289:G:A	2.11653e-18	-1.98075	-1.47089
57280305	chr16:57280305:G:A	1.79818e-17	-4.77919e-10	-1.31206
57280396	chr16:57280396:T:C	1.7034e-17	-4.77919e-10	-1.36621
57280400	chr16:57280400:A:T	2.85913e-18	-1.99123	-1.15968
57280467	chr16:57280467:CA:C	1.81851e-17	-4.77919e-10	-1.30082
57280498	chr16:57280498:T:A	1.66727e-17	-4.77919e-10	-1.38765
57280560	chr16:57280560:A:C	2.20469e-18	-1.99848	-1.41235
57280598	chr16:57280598:C:T	1.54832e-17	-4.77919e-10	-1.46167
57280908	chr16:57280908:C:G	1.92299e-17	-4.77919e-10	-1.24496
57281194	chr16:57281194:C:T	1.5352e-17	-4.77919e-10	-1.47017
57281301	chr16:57281301:C:CTG	2.58914e-18	-1.99787	-1.25223
57281316	chr16:57281316:C:A	2.91936e-17	-4.77919e-10	-0.82747
57281455	chr16:57281455:C:T	2.55692e-18	-1.9967	-1.26592
57281656	chr16:57281656:A:G	1.62803e-17	-4.77919e-10	-1.41147
57281834	chr16:57281834:C:G	1.64252e-17	-4.77919e-10	-1.4026
57282114	chr16:57282114:C:T	1.6518e-17	-4.77919e-10	-1.39697
57282328	chr16:57282328:A:G	2.7399e-18	-1.81016	-1.38334
57282434	chr16:57282434:G:C	1.65939e-17	-4.77919e-10	-1.39239
57283187	chr16:57283187:G:A	2.11163e-18	-1.97772	-1.47624
57283318	chr16:57283318:G:A	2.94671e-18	-1.90977	-1.21096
57283508	chr16:57283508:T:C	1.53224e-17	-4.77919e-10	-1.47211
57283605	chr16:57283605:T:A	1.53344e-17	-4.77919e-10	-1.47132
57283895	chr16:57283895:T:G	1.54754e-17	-4.77919e-10	-1.46217
57284073	chr16:57284073:C:T	1.52687e-17	-4.77919e-10	-1.47562
57284166	chr16:57284166:G:A	1.64423e-17	-1.40156	-8.47093e-10
57284223	chr16:57284223:G:A	2.42092e-18	-1.94643	-1.37085
57284478	chr16:57284478:G:A	1.5347e-17	-4.77919e-10	-1.4705
57284674	chr16:57284674:G:C	3.5024e-17	-0.645386	-8.47093e-10
57284827	chr16:57284827:G:A	6.61648e-18	-1.63901	-0.672851
57284962	chr16:57284962:A:G	2.4725e-18	-1.8867	-1.40949
57285230	chr16:57285230:G:A	2.40605e-18	-1.93323	-1.3902
57285567	chr16:57285567:G:A	2.4469e-18	-1.92034	-1.38626
57285595	chr16:57285595:T:C	2.41184e-18	-1.92752	-1.39351
57285785	chr16:57285785:A:G	1.58172e-17	-1.44032	-8.47093e-10
57285873	chr16:57285873:G:A	2.45242e-18	-1.91881	-1.38553
57286010	chr16:57286010:T:G	5.14758e-17	0.945694	-1.206
57286053	chr16:57286053:A:G	1.00476e-17	-0.693445	-1.20064
57286079	chr16:57286079:T:C	2.36523e-18	-2.00029	-1.34026
57286114	chr16:57286114:T:C	2.07223e-18	-1.997	-1.47579
57286174	chr16:57286174:A:T	2.43117e-18	-1.91932	-1.39372
57286408	chr16:57286408:C:T	1.25873e-16	-4.77919e-10	0.633857
57286435	chr16:57286435:A:G	3.75653e-16	-4.77919e-10	1.72724
57286724	chr16:57286724:C:A	5.05688e-18	-1.96262	-0.618054
57286772	chr16:57286772:C:T	2.43648e-18	-1.95143	-1.35943
57286990	chr16:57286990:C:T	1.48223e-17	-1.55592	0.0506276
57287156	chr16:57287156:G:T	1.43222e-17	-1.92383	0.384219
57287200	chr16:57287200:G:A	1.26987e-17	-1.98433	0.324409
57287361	chr16:57287361:CCA:C	1.56866e-17	-4.77919e-10	-1.44862
57287450	chr16:57287450:G:A	2.60268e-18	-1.92378	-1.3211
57287569	chr16:57287569:T:A	1.47871e-17	-1.99952	0.491855
57287631	chr16:57287631:A:G	1.59148e-17	-1.99876	0.564589
57287650	chr16:57287650:A:G	1.59993e-17	-1.99975	0.570879
57287820	chr16:57287820:T:C	2.07939e-17	-1.92187	0.755107
57288083	chr16:57288083:C:A	2.45516e-17	-1.00064	-8.47093e-10
57288398	chr16:57288398:T:C	7.60402e-18	-1.98598	-0.186768
57288402	chr16:57288402:C:T	7.68972e-18	-1.99004	-0.171494
57288525	chr16:57288525:C:T	7.62905e-18	-1.98508	-0.184377
57288579	chr16:57288579:G:A	7.6651e-18	-1.99201	-0.172735
57288816	chr16:57288816:C:T	1.44859e-17	-1.97099	0.442746
57288861	chr16:57288861:G:T	1.39201e-17	-1.97544	0.407357
57288907	chr16:57288907:T:G	1.47113e-17	-1.97318	0.460373
57289099	chr16:57289099:A:C	4.91048e-18	-1.97778	-0.632271
57289210	chr16:57289210:G:A	4.86792e-18	-1.97561	-0.643146
57289215	chr16:57289215:G:A	4.79011e-18	-1.9801	-0.654766
57289241	chr16:57289241:C:T	4.16081e-17	-1.60375	1.13062
57289318	chr16:57289318:G:C	1.54291e-17	-1.9815	0.516331
57289344	chr16:57289344:T:G	7.45513e-17	-1.83614	1.9462
57289356	chr16:57289356:G:A	1.04621e-17	-1.57275	-0.280911
57289582	chr16:57289582:C:A	6.81899e-18	-1.99378	-0.287931
57289619	chr16:57289619:G:A	7.83634e-18	-1.97976	-0.162886
57289668	chr16:57289668:G:A	8.77071e-17	-4.77919e-10	0.272582
57289732	chr16:57289732:G:A	4.5488e-18	-1.97747	-0.709089
57290017	chr16:57290017:C:T	1.31575e-17	-1.9974	0.372969
57290158	chr16:57290158:C:T	5.47289e-17	-1.79991	1.60088
57290200	chr16:57290200:C:T	8.14524e-18	-1.98749	-0.1165
57290260	chr16:57290260:G:T	2.87726e-17	-1.9701	1.12811
57290646	chr16:57290646:A:G	1.78752e-16	-4.77919e-10	0.984582
57290908	chr16:57290908:T:C	3.56492e-17	0.556303	-1.18399
57291124	chr16:57291124:C:T	5.75065e-18	-1.93036	-0.521752
57291149	chr16:57291149:C:T	5.74249e-18	-1.91665	-0.536873
57291189	chr16:57291189:C:T	1.6288e-17	-4.77919e-10	-1.41099
57291208	chr16:57291208:T:C	6.42621e-18	-1.94721	-0.393821
57291209	chr16:57291209:G:T	6.15552e-18	-1.95336	-0.430714
57291444	chr16:57291444:T:C	6.66637e-18	-1.94006	-0.364281
57291570	chr16:57291570:G:GGT	6.27709e-18	-1.12964	-1.23487
57291826	chr16:57291826:A:AT	1.07777e-15	-4.77919e-10	2.78123
57291954	chr16:57291954:T:C	6.07491e-18	-1.94889	-0.44836
57291987	chr16:57291987:A:G	6.05451e-18	-1.95862	-0.441996
57292124	chr16:57292124:A:T	6.25294e-18	-1.95966	-0.408707
57293254	chr16:57293254:G:A	4.58666e-16	-4.77919e-10	1.9269
57293884	chr16:57293884:G:A	1.54107e-17	-4.77919e-10	-1.46636
57294320	chr16:57294320:G:A	7.87007e-18	-0.664604	-1.47375
57294359	chr16:57294359:A:T	1.70427e-17	-4.77919e-10	-1.3657
57294407	chr16:57294407:C:T	2.31937e-17	-4.77919e-10	-1.05754
57294650	chr16:57294650:C:T	4.77921e-18	-1.98627	-0.650874
57294739	chr16:57294739:G:A	6.61265e-18	-1.99135	-0.321081
57294870	chr16:57294870:G:A	5.80606e-18	-1.9438	-0.498717
57295050	chr16:57295050:C:T	2.13902e-18	-1.98525	-1.45582
57295144	chr16:57295144:A:G	6.11237e-18	-1.944	-0.447101
57295349	chr16:57295349:T:A	6.48053e-18	-1.95234	-0.380273
57295715	chr16:57295715:T:A	1.78138e-17	-1.32145	-8.47093e-10
57295929	chr16:57295929:G:A	6.28328e-17	-4.77919e-10	-0.0609423
57295971	chr16:57295971:T:TA	7.67562e-18	-1.82482	-0.338555
57295985	chr16:57295985:T:TATTAAATAAAAA	7.5474e-18	-1.85084	-0.329375
57296032	chr16:57296032:T:C	3.4509e-18	-1.98425	-0.978534
57296116	chr16:57296116:T:C	6.11596e-18	-1.93564	-0.45488
57296235	chr16:57296235:C:A	5.71135e-18	-1.93991	-0.519052
57296666	chr16:57296666:T:A	6.33319e-18	-1.93232	-0.423299
57297235	chr16:57297235:T:C	3.54857e-18	-1.95744	-0.977437
57297334	chr16:57297334:T:C	5.86441e-18	-1.9199	-0.51262
57297539	chr16:57297539:T:C	1.88249e-17	-1.6351	0.368862
57297835	chr16:57297835:G:A	6.12583e-18	-1.91863	-0.470278
57298044	chr16:57298044:TCA:T	6.10044e-18	-1.91478	-0.478276
57298351	chr16:57298351:G:A	9.33271e-17	-4.77919e-10	0.334691
57298578	chr16:57298578:G:A	6.54155e-18	-1.14332	-1.17992
57298610	chr16:57298610:A:G	3.39242e-18	-1.58731	-1.39256
57298654	chr16:57298654:A:C	2.98553e-18	-1.63112	-1.47652
57298937	chr16:57298937:T:C	1.5455e-17	-4.77919e-10	-1.46349
57298985	chr16:57298985:T:G	6.89444e-18	-1.14466	-1.12604
57299625	chr16:57299625:G:A	1.55642e-17	-4.77919e-10	-1.45645
57300366	chr16:57300366:T:C	1.60657e-17	-4.77919e-10	-1.42473
57300396	chr16:57300396:A:G	1.60252e-17	-0.0488896	-1.37837
57300448	chr16:57300448:T:C	1.89727e-17	-1.61531	0.356889
57300609	chr16:57300609:A:G	5.4384e-18	-1.9535	-0.55444
57300618	chr16:57300618:C:T	1.91589e-17	-4.77919e-10	-1.24865
57300844	chr16:57300844:C:G	1.55601e-17	-4.77919e-10	-1.45671
57300912	chr16:57300912:C:T	2.10334e-18	-1.98435	-1.47355
57300983	chr16:57300983:A:G	9.89129e-18	-1.90977	-8.47093e-10
57300993	chr16:57300993:T:C	2.17398e-17	-4.77919e-10	-1.12227
57301301	chr16:57301301:A:T	1.53985e-17	-1.46715	-8.47093e-10
57301629	chr16:57301629:A:G	1.95398e-16	-4.77919e-10	1.07362
57301778	chr16:57301778:T:C	3.70082e-18	-1.99941	-0.893458
57301934	chr16:57301934:T:C	3.42911e-18	-1.91923	-1.04989
57302126	chr16:57302126:T:C	1.99884e-17	-4.77919e-10	-1.20627
57302454	chr16:57302454:C:T	2.25382e-15	3.51896	-8.47093e-10
57302639	chr16:57302639:C:A	2.01585e-17	-1.19779	-8.47093e-10
57302766	chr16:57302766:T:G	2.01688e-15	3.40789	-8.47093e-10
57303039	chr16:57303039:C:G	9.28103e-18	-1.87228	-0.101168
57303915	chr16:57303915:G:A	3.02747e-17	-4.77919e-10	-0.791107
57304014	chr16:57304014:G:C	2.06374e-17	-4.77919e-10	-1.17432
57304235	chr16:57304235:C:T	1.52978e-17	-4.77919e-10	-1.47371
57304497	chr16:57304497:T:G	1.57967e-17	-4.77919e-10	-1.44162
57304875	chr16:57304875:T:A	1.7895e-17	-4.77919e-10	-1.3169
57304927	chr16:57304927:G:A	1.96156e-17	-4.77919e-10	-1.2251
57305075	chr16:57305075:G:A	1.81741e-17	-1.9662	0.664778
57305664	chr16:57305664:G:A	1.73004e-17	-4.77919e-10	-1.35069
57306180	chr16:57306180:A:T	1.65075e-17	-4.77919e-10	-1.3976
57306217	chr16:57306217:A:G	3.31481e-16	-4.77919e-10	1.60215
57306608	chr16:57306608:A:C	3.34281e-16	-4.77919e-10	1.61056
57306627	chr16:57306627:C:A	1.56991e-17	-4.77919e-10	-1.44782
57306703	chr16:57306703:G:C	5.73613e-18	-1.99637	-0.458262
57307236	chr16:57307236:A:G	5.86027e-18	-1.99767	-0.435556
57307366	chr16:57307366:G:A	2.30651e-17	-4.77919e-10	-1.0631
57307512	chr16:57307512:G:A	2.39294e-17	-4.77919e-10	-1.02631
57307687	chr16:57307687:A:G	2.4737e-18	-1.96255	-1.33315
57307691	chr16:57307691:A:G	2.48237e-18	-1.94589	-1.34632
57308282	chr16:57308282:G:A	4.97996e-17	-1.99868	1.70527
57308469	chr16:57308469:T:A	4.235e-18	-1.99392	-0.764117
57308731	chr16:57308731:G:C	2.62222e-16	-4.77919e-10	1.36777
57309065	chr16:57309065:A:G	1.54103e-17	-4.77919e-10	-1.46638
57309263	chr16:57309263:A:C	1.62621e-17	-4.77919e-10	-1.41258
57309347	chr16:57309347:T:C	1.35807e-17	-1.59277	-8.47093e-10
57309391	chr16:57309391:G:A	9.04841e-18	-1.99883	-8.47093e-10
57309460	chr16:57309460:A:G	5.43423e-18	-1.9868	-0.521905
57310063	chr16:57310063:C:T	1.52701e-17	-4.77919e-10	-1.47552
57310245	chr16:57310245:G:C	5.46397e-18	-1.98741	-0.515835
57310326	chr16:57310326:G:A	1.713e-17	-4.77919e-10	-1.36059
57310378	chr16:57310378:G:A	1.03962e-17	-1.85998	-8.47093e-10
57310439	chr16:57310439:G:A	1.55595e-17	-4.77919e-10	-1.45675
57310687	chr16:57310687:C:T	1.72168e-17	-4.77919e-10	-1.35553
57310758	chr16:57310758:T:A	2.98846e-17	-4.77919e-10	-0.804076
57311254	chr16:57311254:T:C	9.80752e-18	-1.91827	-8.47093e-10
57311413	chr16:57311413:C:A	2.04972e-17	-4.77919e-10	-1.18113
57311483	chr16:57311483:TGTGTCA:T	9.80608e-18	-1.91842	-8.47093e-10
57311729	chr16:57311729:C:T	9.46711e-18	-1.95664	0.00304855
57311881	chr16:57311881:C:CCTTTTGG	1.95402e-17	-4.77919e-10	-1.22894
57312030	chr16:57312030:A:T	7.01042e-17	-4.77919e-10	0.0485624
57312509	chr16:57312509:G:A	1.66805e-17	-4.77919e-10	-1.38718
57312604	chr16:57312604:G:A	7.01809e-17	-4.77919e-10	0.0496566
57312913	chr16:57312913:G:A	2.19992e-18	-1.96871	-1.44429
57313281	chr16:57313281:A:G	5.32383e-18	-1.9638	-0.565427
57313473	chr16:57313473:G:A	5.97098e-18	-1.97952	-0.434985
57313607	chr16:57313607:T:A	2.09249e-18	-1.98769	-1.47537
57313705	chr16:57313705:T:C	7.87432e-17	-4.77919e-10	0.164771
57313754	chr16:57313754:GTA:G	1.72764e-17	-1.51621	0.164129
57314099	chr16:57314099:T:C	1.75992e-17	-4.77919e-10	-1.33356
57314154	chr16:57314154:AAAG:A	1.75292e-17	-4.77919e-10	-1.33755
57314217	chr16:57314217:G:A	1.75745e-17	-4.77919e-10	-1.33497
57314474	chr16:57314474:C:T	1.64265e-17	-4.77919e-10	-1.40252
57314825	chr16:57314825:A:G	4.99877e-18	-1.32741	-1.26482
57315256	chr16:57315256:A:T	1.68999e-17	-1.37411	-8.47093e-10
57315257	chr16:57315257:T:TCCC	1.71323e-17	-1.36046	-8.47093e-10
57315259	chr16:57315259:TGG:T	1.71127e-17	-1.3616	-8.47093e-10
57315285	chr16:57315285:A:C	1.62834e-17	-4.77919e-10	-1.41127
57315356	chr16:57315356:G:A	1.53245e-17	-4.77919e-10	-1.47197
57315563	chr16:57315563:C:T	3.83123e-17	-4.77919e-10	-0.555648
57315882	chr16:57315882:A:G	2.2657e-18	-1.91727	-1.46626
57315942	chr16:57315942:A:G	2.66484e-18	-1.84733	-1.37395
57316119	chr16:57316119:G:C	2.47469e-18	-1.82215	-1.47316
57316189	chr16:57316189:G:C	1.53495e-17	-4.77919e-10	-1.47034
57317062	chr16:57317062:T:C	3.30895e-18	-1.6486	-1.35619
57317181	chr16:57317181:G:A	2.70852e-18	-1.77774	-1.42728
57317308	chr16:57317308:G:A	1.27115e-17	-1.65891	-8.47093e-10
57317491	chr16:57317491:T:A	8.58737e-18	-0.680572	-1.37056
57317659	chr16:57317659:T:C	1.36826e-17	-1.58529	-8.47093e-10
57317673	chr16:57317673:G:C	5.92575e-18	-1.05415	-1.36796
57317683	chr16:57317683:A:T	9.62097e-18	-1.93747	-8.47093e-10
57317753	chr16:57317753:G:A	2.83887e-17	-4.77919e-10	-0.855428
57317860	chr16:57317860:C:T	8.96249e-18	-0.660617	-1.34775
57318212	chr16:57318212:A:G	7.08628e-18	-1.99543	-0.247826
57318370	chr16:57318370:A:C	3.96643e-17	-4.77919e-10	-0.520969
57318421	chr16:57318421:G:A	9.07481e-18	-1.99592	-8.47093e-10
57318769	chr16:57318769:T:C	7.92513e-17	0.171204	-8.47093e-10
57318833	chr16:57318833:G:A	1.61816e-17	-4.77919e-10	-1.41754
57318877	chr16:57318877:C:T	1.57783e-17	-4.77919e-10	-1.44278
57318999	chr16:57318999:C:T	1.17365e-17	-1.73872	-8.47093e-10
57319144	chr16:57319144:C:T	1.71002e-17	-1.80565	0.443319
57319232	chr16:57319232:A:G	1.78429e-17	-4.77919e-10	-1.31981
57319233	chr16:57319233:T:C	1.54212e-17	-4.77919e-10	-1.46568
57319396	chr16:57319396:A:G	2.70274e-17	-4.77919e-10	-0.904569
57319706	chr16:57319706:T:C	1.87499e-17	-4.77919e-10	-1.27023
57319853	chr16:57319853:T:C	6.0477e-18	-1.6472	-0.754543
57319874	chr16:57319874:G:A	1.81782e-17	-4.77919e-10	-1.3012
57319891	chr16:57319891:A:G	1.81325e-17	-4.77919e-10	-1.30371
57319904	chr16:57319904:T:C	1.88192e-17	-4.77919e-10	-1.26654
57319976	chr16:57319976:T:C	3.01095e-18	-1.62401	-1.47515
57320022	chr16:57320022:G:A	1.00684e-17	-0.796611	-1.09541
57320212	chr16:57320212:G:C	1.56973e-17	-4.77919e-10	-1.44793
57320354	chr16:57320354:A:G	1.60838e-17	-4.77919e-10	-1.42361
57320578	chr16:57320578:T:C	5.18825e-18	-1.49717	-1.05785
57320743	chr16:57320743:A:G	1.52772e-17	-4.77919e-10	-1.47506
57320849	chr16:57320849:C:T	2.21179e-17	-4.77919e-10	-1.10503
57321063	chr16:57321063:T:C	1.78973e-17	-4.77919e-10	-1.31677
57321170	chr16:57321170:C:T	1.98443e-17	-4.77919e-10	-1.2135
57321210	chr16:57321210:A:G	9.96589e-18	-1.59198	-0.310274
57321518	chr16:57321518:C:T	5.99802e-18	-1.66745	-0.742539
57321562	chr16:57321562:G:T	4.88566e-17	-4.77919e-10	-0.31253
57321648	chr16:57321648:G:A	6.39245e-18	-1.63758	-0.708722
57321663	chr16:57321663:A:G	1.87954e-17	-4.77919e-10	-1.26781
57321978	chr16:57321978:A:T	2.86436e-17	-4.77919e-10	-0.84649
57322142	chr16:57322142:A:AAT	6.23505e-18	-1.69469	-0.676545
57322438	chr16:57322438:A:G	1.32863e-17	-1.61468	-8.47093e-10
57322515	chr16:57322515:A:G	7.8625e-18	-1.4978	-0.641516
57322951	chr16:57322951:T:A	1.98655e-17	-4.77919e-10	-1.21244
57323150	chr16:57323150:TAAATAAATAAAC:T	1.63811e-17	-4.77919e-10	-1.40529
57323853	chr16:57323853:C:T	1.63094e-17	-4.77919e-10	-1.40968
57324255	chr16:57324255:T:C	1.53696e-17	-4.77919e-10	-1.46903
57324643	chr16:57324643:G:A	1.03491e-17	-1.5954	-0.269117
57324648	chr16:57324648:G:A	6.93859e-18	-1.59544	-0.668877
57324801	chr16:57324801:C:T	2.80236e-17	-4.77919e-10	-0.868372
57325381	chr16:57325381:A:G	4.9439e-17	-4.77919e-10	-0.300681
57325525	chr16:57325525:T:C	1.59482e-17	-4.77919e-10	-1.43207
57325709	chr16:57325709:A:G	1.75689e-17	-4.77919e-10	-1.33529
57325934	chr16:57325934:C:T	1.60022e-17	-4.77919e-10	-1.42869
57325935	chr16:57325935:G:A	1.53508e-17	-4.77919e-10	-1.47025
57326416	chr16:57326416:C:T	1.65396e-17	-4.77919e-10	-1.39566
57326653	chr16:57326653:C:T	1.57802e-17	-4.77919e-10	-1.44266
57326673	chr16:57326673:G:A	1.62719e-17	-4.77919e-10	-1.41198
57326781	chr16:57326781:C:A	2.20218e-17	-4.77919e-10	-1.10939
57326895	chr16:57326895:G:A	5.32968e-17	-4.77919e-10	-0.225544
57326932	chr16:57326932:A:G	1.88053e-17	-4.77919e-10	-1.26728
57326963	chr16:57326963:A:G	2.84443e-17	-4.77919e-10	-0.853473
57327171	chr16:57327171:A:G	1.71749e-17	-4.77919e-10	-1.35797
57327434	chr16:57327434:C:A	7.05328e-18	-1.69371	-0.554217
57327552	chr16:57327552:A:G	1.88448e-17	-4.77919e-10	-1.26518
57328023	chr16:57328023:C:T	1.58291e-17	-4.77919e-10	-1.43957
57328198	chr16:57328198:C:T	7.96569e-18	-1.48586	-0.640417
57328216	chr16:57328216:T:C	1.74364e-17	-4.77919e-10	-1.34286
57328334	chr16:57328334:G:A	1.62702e-17	-4.77919e-10	-1.41208
57328366	chr16:57328366:C:T	1.88485e-17	-4.77919e-10	-1.26498
57328570	chr16:57328570:G:A	2.78034e-17	-4.77919e-10	-0.876262
57329084	chr16:57329084:T:C	1.45026e-17	-1.52709	-8.47093e-10
57329154	chr16:57329154:G:A	7.5906e-18	-1.31394	-0.860572
57329544	chr16:57329544:T:C	2.59165e-18	-1.77279	-1.47634
57329981	chr16:57329981:C:T	3.26321e-18	-1.74361	-1.2751
57330033	chr16:57330033:G:A	2.59183e-17	-4.77919e-10	-0.94647
57330254	chr16:57330254:G:A	2.73093e-17	-4.77919e-10	-0.894193
57330571	chr16:57330571:G:A	2.51124e-17	-4.77919e-10	-0.978057
57330860	chr16:57330860:A:G	2.52433e-17	-4.77919e-10	-0.972858
57331042	chr16:57331042:G:C	2.94778e-17	-4.77919e-10	-0.817781
57331059	chr16:57331059:T:C	1.59477e-17	-4.77919e-10	-1.4321
57331305	chr16:57331305:T:C	2.22087e-17	-1.10094	-8.47093e-10
57331326	chr16:57331326:A:C	2.64177e-17	-4.77919e-10	-0.927384
57331527	chr16:57331527:A:G	4.55377e-17	-4.77919e-10	-0.38288
57331623	chr16:57331623:A:G	2.52758e-17	-4.77919e-10	-0.971574
57332751	chr16:57332751:T:C	1.52669e-17	-4.77919e-10	-1.47573
57332971	chr16:57332971:T:C	2.74434e-17	-4.77919e-10	-0.889296
57333366	chr16:57333366:G:A	1.97095e-17	-4.77919e-10	-1.22032
57334010	chr16:57334010:CT:C	9.87689e-18	-1.91122	-8.47093e-10
57334250	chr16:57334250:C:T	1.58899e-17	-4.77919e-10	-1.43574
57334540	chr16:57334540:C:T	2.13727e-17	-4.77919e-10	-1.13931
57334597	chr16:57334597:CT:C	2.98537e-17	-4.77919e-10	-0.805112
57334649	chr16:57334649:G:A	2.0605e-17	-4.77919e-10	-1.17588
57334912	chr16:57334912:T:C	4.38369e-18	-1.64285	-1.08068
57335149	chr16:57335149:G:A	4.85693e-18	-1.82177	-0.799239
57335221	chr16:57335221:A:G	1.73123e-17	-4.77919e-10	-1.35
57335456	chr16:57335456:C:A	1.88053e-17	-4.77919e-10	-1.26728
57335932	chr16:57335932:C:T	2.11927e-17	-4.77919e-10	-1.14776
57336187	chr16:57336187:C:T	9.03641e-18	-2.00016	-8.47093e-10
57336300	chr16:57336300:G:A	1.20134e-17	-1.7154	-8.47093e-10
57336414	chr16:57336414:C:T	6.62889e-18	-1.92398	-0.386001
57336620	chr16:57336620:T:A	2.14195e-17	-4.77919e-10	-1.13712
57336639	chr16:57336639:C:T	5.41939e-18	-1.58278	-0.928654
57336687	chr16:57336687:C:T	1.87296e-17	-4.77919e-10	-1.27131
57336797	chr16:57336797:C:T	9.05925e-18	-1.99763	-8.47093e-10
57336819	chr16:57336819:G:A	1.77169e-17	-4.77919e-10	-1.3269
57336858	chr16:57336858:C:T	1.60166e-17	-4.77919e-10	-1.4278
57337052	chr16:57337052:G:A	1.60895e-17	-4.77919e-10	-1.42326
57337136	chr16:57337136:T:C	1.60874e-17	-4.77919e-10	-1.42338
57337213	chr16:57337213:A:G	2.85737e-18	-1.69924	-1.45228
57337420	chr16:57337420:G:A	9.64833e-18	-1.93464	-8.47093e-10
57337623	chr16:57337623:C:T	3.1806e-17	-0.741766	-8.47093e-10
57337644	chr16:57337644:T:C	1.59881e-17	-4.77919e-10	-1.42957
57338398	chr16:57338398:C:A	2.12856e-17	-4.77919e-10	-1.14339
57338430	chr16:57338430:C:T	1.68606e-17	-1.37644	-8.47093e-10
57338616	chr16:57338616:T:C	4.297e-18	-1.98245	-0.76105
57338788	chr16:57338788:A:C	2.13081e-17	-4.77919e-10	-1.14233
57339078	chr16:57339078:C:T	2.95099e-18	-1.66819	-1.45108
57340206	chr16:57340206:C:T	1.54248e-17	-4.77919e-10	-1.46544
57340506	chr16:57340506:C:T	3.70972e-18	-1.96736	-0.923105
57340528	chr16:57340528:C:T	9.84787e-18	-1.91417	-8.47093e-10
57340798	chr16:57340798:C:T	5.34431e-18	-1.64605	-0.879334
57340844	chr16:57340844:T:G	1.52607e-17	-4.77919e-10	-1.47614
57341020	chr16:57341020:T:C	3.11084e-18	-1.8578	-1.20873
57341052	chr16:57341052:T:C	3.01734e-18	-1.85869	-1.23835
57341709	chr16:57341709:G:A	1.4638e-17	-1.5178	-8.47093e-10
57341722	chr16:57341722:T:C	3.56501e-17	-0.627669	-8.47093e-10
57342178	chr16:57342178:A:C	1.5357e-17	-4.77919e-10	-1.46985
57342459	chr16:57342459:C:T	4.73694e-18	-1.68059	-0.965435
57342609	chr16:57342609:C:T	1.53755e-17	-4.77919e-10	-1.46865
57342669	chr16:57342669:C:A	2.92849e-18	-1.66662	-1.46031
57342735	chr16:57342735:G:A	2.03187e-17	-4.77919e-10	-1.18988
57342764	chr16:57342764:A:G	8.95952e-17	0.293882	-8.47093e-10
57342821	chr16:57342821:T:C	1.64975e-17	-4.77919e-10	-1.39821
57342886	chr16:57342886:G:A	9.26879e-18	-1.97477	-8.47093e-10
57343341	chr16:57343341:G:A	2.62991e-17	-4.77919e-10	-0.931884
57343634	chr16:57343634:C:T	1.7522e-17	-4.77919e-10	-1.33796
57343649	chr16:57343649:C:G	3.27215e-18	-1.99409	-1.02188
57343734	chr16:57343734:G:A	1.55668e-17	-4.77919e-10	-1.45628
57343808	chr16:57343808:G:A	4.55163e-18	-1.67577	-1.01017
57344416	chr16:57344416:G:A	5.405e-18	-1.57759	-0.936505
57344784	chr16:57344784:G:C	1.67391e-17	-4.77919e-10	-1.38367
57344892	chr16:57344892:G:A	4.72128e-18	-1.92985	-0.719492
57345465	chr16:57345465:A:G	4.52827e-18	-1.64459	-1.04649
57345946	chr16:57345946:A:G	5.57418e-16	-4.77919e-10	2.1219
57346502	chr16:57346502:G:A	5.34169e-18	-1.58088	-0.945002
57346615	chr16:57346615:A:G	3.3658e-17	-0.685168	-8.47093e-10
57346805	chr16:57346805:AAATAAATG:A	4.52764e-18	-1.93088	-0.760342
57347044	chr16:57347044:A:G	1.00762e-17	-0.890906	-1.00034
57347371	chr16:57347371:G:A	1.09902e-16	-4.77919e-10	0.498171
57347690	chr16:57347690:A:G	1.60003e-17	-4.77919e-10	-1.42881
57347697	chr16:57347697:A:G	1.73852e-17	-1.3458	-8.47093e-10
57348031	chr16:57348031:T:C	4.33057e-18	-1.66825	-1.06747
57348257	chr16:57348257:T:C	5.44518e-18	-1.57757	-0.929123
57348336	chr16:57348336:G:A	2.63067e-18	-1.7584	-1.47578
57348513	chr16:57348513:C:T	3.85494e-18	-1.39714	-1.45492
57348684	chr16:57348684:A:G	5.02669e-18	-1.60444	-0.982215
57348990	chr16:57348990:T:C	1.58179e-17	-4.77919e-10	-1.44028
57349494	chr16:57349494:T:C	1.2949e-17	-0.776161	-0.86424
57349996	chr16:57349996:A:G	1.22576e-17	-1.69527	-8.47093e-10
57350100	chr16:57350100:G:T	2.75164e-17	-4.77919e-10	-0.886638
57350214	chr16:57350214:A:G	3.08123e-18	-1.9854	-1.09069
57350322	chr16:57350322:A:G	4.74111e-17	-0.342563	-8.47093e-10
57350344	chr16:57350344:T:G	2.91692e-18	-1.68804	-1.44285
57350527	chr16:57350527:A:G	1.53777e-17	-4.77919e-10	-1.4685
57350756	chr16:57350756:G:A	4.41067e-17	-0.414808	-8.47093e-10
57350853	chr16:57350853:T:C	2.82173e-18	-1.76486	-1.39921
57351096	chr16:57351096:C:T	2.74105e-18	-1.75576	-1.43732
57351114	chr16:57351114:A:G	2.92752e-18	-1.68068	-1.44658
57351180	chr16:57351180:TA:T	1.56098e-17	-4.77919e-10	-1.45352
57351257	chr16:57351257:C:T	2.19187e-18	-1.98846	-1.42821
57351423	chr16:57351423:G:A	3.07793e-18	-1.64308	-1.43408
57351513	chr16:57351513:T:C	2.80735e-18	-1.74932	-1.41986
57351623	chr16:57351623:C:G	1.52548e-17	-4.77919e-10	-1.47653
57351933	chr16:57351933:T:A	3.12759e-18	-1.6711	-1.39006
57352024	chr16:57352024:G:A	4.63914e-17	-0.364306	-8.47093e-10
57352142	chr16:57352142:A:C	1.90965e-17	-1.25191	-8.47093e-10
57352274	chr16:57352274:A:G	2.90556e-18	-1.67201	-1.46279
57352447	chr16:57352447:AAAG:A	2.57098e-18	-1.79056	-1.46658
57352591	chr16:57352591:T:C	1.74554e-17	-4.77919e-10	-1.34177
57352952	chr16:57352952:G:A	1.57223e-17	-4.77919e-10	-1.44634
57352954	chr16:57352954:G:A	1.55324e-17	-4.77919e-10	-1.45849
57353294	chr16:57353294:A:T	2.52424e-17	-4.77919e-10	-0.972893
57353341	chr16:57353341:CTA:C	1.52558e-17	-4.77919e-10	-1.47646
57353898	chr16:57353898:G:A	1.53017e-17	-4.77919e-10	-1.47346
57354106	chr16:57354106:A:G	6.39067e-18	-1.84134	-0.505245
57354203	chr16:57354203:G:A	3.0123e-17	-0.36365	-0.432481
57354552	chr16:57354552:C:CTG	1.12823e-17	-1.97468	0.196495
57354620	chr16:57354620:T:A	5.61149e-18	-1.69748	-0.779127
57354678	chr16:57354678:T:A	4.84946e-18	-1.83742	-0.785136
57354974	chr16:57354974:A:T	1.5257e-17	-4.77919e-10	-1.47638
57355469	chr16:57355469:G:A	1.44402e-17	-1.53141	-8.47093e-10
57355742	chr16:57355742:A:G	4.5502e-16	-0.445172	2.36409
57355812	chr16:57355812:G:A	2.87366e-17	-4.77919e-10	-0.843247
57355878	chr16:57355878:C:T	6.79288e-18	-1.78176	-0.503782
57355879	chr16:57355879:A:G	4.88523e-17	-0.332481	0.0198622
57355914	chr16:57355914:T:A	1.54068e-17	-0.857989	-0.608619
57356127	chr16:57356127:G:A	1.52744e-17	-4.77919e-10	-1.47524
57356149	chr16:57356149:G:T	4.49832e-18	-1.98795	-0.709768
57356556	chr16:57356556:C:T	8.11026e-17	0.194295	-8.47093e-10
57356566	chr16:57356566:C:G	2.77766e-18	-1.84155	-1.33826
57356609	chr16:57356609:T:C	1.05678e-17	-1.84361	-8.47093e-10
57356684	chr16:57356684:A:G	3.2146e-17	-0.731131	-8.47093e-10
57356779	chr16:57356779:C:T	6.38279e-18	-1.84215	-0.505662
57357022	chr16:57357022:G:A	4.82473e-18	-1.97944	-0.648229
57357042	chr16:57357042:G:T	1.46511e-17	-1.51691	-8.47093e-10
57357302	chr16:57357302:G:T	4.20657e-18	-1.42	-1.34477
57357358	chr16:57357358:T:A	6.29239e-18	-1.86005	-0.502029
57357479	chr16:57357479:G:A	3.14289e-17	-0.352761	-0.400933
57357548	chr16:57357548:A:G	1.35078e-17	-1.59815	-8.47093e-10
57357592	chr16:57357592:C:A	1.57736e-17	-4.77919e-10	-1.44308
57357836	chr16:57357836:T:C	8.01043e-18	-1.6709	-0.449774
57357856	chr16:57357856:A:G	1.70634e-17	0.034589	-1.39907
57358000	chr16:57358000:T:G	2.18324e-17	-4.77919e-10	-1.11802
57358077	chr16:57358077:A:G	2.4265e-18	-1.83879	-1.47618
57358125	chr16:57358125:C:A	5.46393e-16	-4.77919e-10	2.10192
57358307	chr16:57358307:A:G	1.62679e-17	-4.77919e-10	-1.41222
57358329	chr16:57358329:T:C	3.46007e-17	0.205718	-0.863263
57359094	chr16:57359094:G:A	1.61604e-17	-4.77919e-10	-1.41886
57359309	chr16:57359309:T:C	2.58562e-18	-1.93631	-1.31514
57359373	chr16:57359373:T:C	1.57488e-17	-4.77919e-10	-1.44465
57359375	chr16:57359375:G:A	5.90312e-17	0.263586	-0.38694
57359384	chr16:57359384:T:C	9.42302e-18	-1.95826	-8.47093e-10
57359423	chr16:57359423:C:G	1.18128e-17	-1.73223	-8.47093e-10
57359499	chr16:57359499:G:A	1.82888e-17	-4.77919e-10	-1.29513
57359718	chr16:57359718:C:T	3.71153e-17	0.16632	-0.75371
57360027	chr16:57360027:G:C	3.58924e-17	-4.77919e-10	-0.620894
57360125	chr16:57360125:G:C	5.29188e-17	-0.232662	-8.47093e-10
57360379	chr16:57360379:GC:G	3.52086e-18	-1.66565	-1.27706
57360383	chr16:57360383:AGGGTG:A	3.48974e-18	-1.67453	-1.27706
57360444	chr16:57360444:C:T	1.70703e-17	-4.77919e-10	-1.36408
57360846	chr16:57360846:C:G	6.5814e-17	0.341576	-0.356164
57360950	chr16:57360950:C:T	6.06503e-17	0.571363	-0.667658
57360980	chr16:57360980:C:CCAGGA	3.292e-18	-1.93119	-1.07873
57361014	chr16:57361014:C:T	5.95113e-17	0.564805	-0.680059
57361130	chr16:57361130:G:A	2.30895e-18	-1.92144	-1.44319
57361302	chr16:57361302:G:A	2.12412e-17	-4.77919e-10	-1.14548
57361576	chr16:57361576:T:C	2.94596e-18	-1.93319	-1.1878
57361752	chr16:57361752:G:A	5.79226e-17	0.155396	-0.297709
57361878	chr16:57361878:A:G	2.47351e-18	-1.83732	-1.45846
57361991	chr16:57361991:A:C	1.61635e-17	-4.77919e-10	-1.41867
57362074	chr16:57362074:G:T	1.66621e-17	-4.77919e-10	-1.38828
57362387	chr16:57362387:G:T	2.11837e-16	-4.77919e-10	1.1544
57362786	chr16:57362786:A:G	1.33647e-17	-0.185547	-1.42326
57362911	chr16:57362911:G:A	1.63197e-17	-4.77919e-10	-1.40905
57363977	chr16:57363977:G:A	1.48143e-17	-1.50583	-8.47093e-10
57364038	chr16:57364038:C:T	7.15042e-16	3.21877	-0.847854
57365328	chr16:57365328:T:C	2.07678e-17	-1.16802	-8.47093e-10
57365437	chr16:57365437:G:A	1.10573e-17	-0.503974	-1.29435
57365590	chr16:57365590:T:A	2.17347e-18	-1.951	-1.47409
57365774	chr16:57365774:C:G	4.2471e-17	-0.452599	-8.47093e-10
57366471	chr16:57366471:C:T	1.82309e-17	-4.77919e-10	-1.2983
57366723	chr16:57366723:C:T	2.03698e-17	-4.77919e-10	-1.18737
57366963	chr16:57366963:T:C	3.71863e-18	-1.58008	-1.30798
57367181	chr16:57367181:A:ACAG	9.04477e-18	-1.99923	-8.47093e-10
57367397	chr16:57367397:T:C	1.73068e-17	-1.35032	-8.47093e-10
57367882	chr16:57367882:C:T	6.63913e-17	-4.77919e-10	-0.00585354
57368307	chr16:57368307:G:A	3.37754e-17	-4.77919e-10	-0.681687
57368569	chr16:57368569:A:G	1.68185e-17	-0.518662	-0.860281
57368620	chr16:57368620:G:A	1.62753e-17	-4.77919e-10	-1.41177
57368699	chr16:57368699:A:C	1.63279e-17	-4.77919e-10	-1.40855
57368795	chr16:57368795:GAATAA:G	1.34688e-17	-0.45385	-1.14719
57369468	chr16:57369468:C:T	1.60965e-17	-4.77919e-10	-1.42282
57369588	chr16:57369588:G:A	3.7131e-17	0.801301	-1.38827
57370138	chr16:57370138:G:A	9.11618e-18	-1.99137	-8.47093e-10
57370281	chr16:57370281:C:T	1.72139e-17	-4.77919e-10	-1.3557
57370544	chr16:57370544:A:G	3.24786e-17	-4.77919e-10	-0.72084
57370742	chr16:57370742:C:T	2.99307e-18	-1.98498	-1.12014
57370858	chr16:57370858:C:T	3.73272e-16	1.32135	0.399539
57370938	chr16:57370938:C:T	2.73164e-18	-1.87609	-1.32043
57371847	chr16:57371847:T:C	9.03727e-18	-2.00006	-8.47093e-10
57371884	chr16:57371884:C:T	1.0894e-17	-1.81321	-8.47093e-10
57372750	chr16:57372750:C:T	1.52629e-17	-4.77919e-10	-1.476
57372780	chr16:57372780:A:G	1.66533e-17	-4.77919e-10	-1.38881
57372962	chr16:57372962:C:T	1.74577e-17	-4.77919e-10	-1.34164
57373215	chr16:57373215:C:T	2.59965e-17	-0.943458	-8.47093e-10
57373318	chr16:57373318:A:T	1.47078e-16	0.789543	-8.47093e-10
57373757	chr16:57373757:G:T	1.36789e-17	-1.58557	-8.47093e-10
57373883	chr16:57373883:C:T	1.75527e-17	-4.77919e-10	-1.33621
57373899	chr16:57373899:A:G	1.11591e-17	-0.518503	-1.27066
57374483	chr16:57374483:A:G	5.01363e-17	-4.77919e-10	-0.286674
57374749	chr16:57374749:G:A	3.7618e-18	-1.62885	-1.24768
57374864	chr16:57374864:G:A	4.74264e-17	-4.77919e-10	-0.34224
57374866	chr16:57374866:C:T	4.61791e-18	-1.23329	-1.43819
57374952	chr16:57374952:C:T	3.0194e-17	-0.793776	-8.47093e-10
57374992	chr16:57374992:T:C	3.72005e-18	-1.42957	-1.45812
57375089	chr16:57375089:G:A	1.66001e-17	-4.77919e-10	-1.39201
57375358	chr16:57375358:A:C	4.33441e-17	-1.86388	1.43163
57375432	chr16:57375432:G:T	2.56832e-17	-0.955582	-8.47093e-10
57376022	chr16:57376022:T:G	7.65003e-18	-1.65691	-0.5098
57376073	chr16:57376073:G:A	2.3078e-17	-4.77919e-10	-1.06254
57376170	chr16:57376170:C:T	1.27041e-17	-1.7216	0.0620998
57376734	chr16:57376734:G:C	1.68881e-17	-4.77919e-10	-1.37481
57377086	chr16:57377086:G:A	1.25374e-16	0.629882	-8.47093e-10
57377146	chr16:57377146:C:T	2.50904e-17	-4.77919e-10	-0.978935
57378079	chr16:57378079:C:A	1.16947e-16	-4.77919e-10	0.560298
57378288	chr16:57378288:A:G	7.32872e-17	-1.83687	1.92984
57378890	chr16:57378890:C:G	4.01222e-18	-1.38514	-1.42694
57379053	chr16:57379053:A:C	2.37729e-17	-1.00441	-0.0284575
57379218	chr16:57379218:C:T	9.21778e-18	-1.85355	-0.126738
57379229	chr16:57379229:G:A	2.95386e-18	-1.81843	-1.29988
57379240	chr16:57379240:C:T	1.067e-17	-1.83399	-8.47093e-10
57379241	chr16:57379241:G:A	8.54175e-16	-4.77919e-10	2.54872
57379275	chr16:57379275:G:A	3.11647e-17	-0.762134	-8.47093e-10
57380016	chr16:57380016:A:G	7.24275e-17	-4.77919e-10	0.0811664
57380375	chr16:57380375:C:T	2.72658e-18	-1.97465	-1.22372
57380667	chr16:57380667:G:A	9.46419e-18	-1.9539	-8.47093e-10
57380676	chr16:57380676:G:A	1.24468e-15	-4.77919e-10	2.92522
57380711	chr16:57380711:A:G	5.19654e-18	-1.83866	-0.714767
57381313	chr16:57381313:C:T	3.18259e-18	-1.62103	-1.42269
57381530	chr16:57381530:C:G	1.2268e-16	-4.77919e-10	0.608161
57381617	chr16:57381617:T:G	3.40671e-17	-4.77919e-10	-0.673088
57381853	chr16:57381853:T:A	2.26985e-17	-4.77919e-10	-1.07912
57381895	chr16:57381895:A:T	1.23344e-16	-4.77919e-10	0.613557
57381898	chr16:57381898:C:T	1.45134e-17	-1.52635	-8.47093e-10
57381912	chr16:57381912:A:G	1.86157e-17	-4.77919e-10	-1.27741
57382093	chr16:57382093:G:A	1.00288e-16	-4.77919e-10	0.406628
57382414	chr16:57382414:C:T	2.89478e-17	-4.77919e-10	-0.835925
57382957	chr16:57382957:A:G	2.35185e-17	-4.77919e-10	-1.04363
57383187	chr16:57383187:T:C	3.36127e-17	-4.77919e-10	-0.686516
57383918	chr16:57383918:G:C	5.53533e-17	-4.77919e-10	-0.187684
57383956	chr16:57383956:C:G	3.38491e-17	-4.77919e-10	-0.679509
57383967	chr16:57383967:A:G	3.35303e-17	-4.77919e-10	-0.688971
57384055	chr16:57384055:G:GGGA	9.60393e-17	-4.77919e-10	0.363337
57384186	chr16:57384186:C:T	1.76127e-16	-4.77919e-10	0.969784
57384211	chr16:57384211:C:T	4.85049e-17	-0.540841	0.221086
57384276	chr16:57384276:C:T	4.44064e-17	-4.77919e-10	-0.408035
57384641	chr16:57384641:C:A	3.87764e-17	-4.77919e-10	-0.543609
57384770	chr16:57384770:C:T	6.96876e-18	-1.67435	-0.585634
57384813	chr16:57384813:C:T	1.49868e-17	-0.725533	-0.768719
57385075	chr16:57385075:G:A	2.25505e-17	0.154854	-1.24052
57385453	chr16:57385453:C:G	6.02238e-17	-0.103353	-8.47093e-10
57385517	chr16:57385517:T:C	2.8005e-17	-4.77919e-10	-0.869037
57385624	chr16:57385624:G:A	3.60167e-18	-1.44869	-1.47134
57386420	chr16:57386420:G:C	2.46788e-17	-0.995476	-8.47093e-10
57386934	chr16:57386934:A:G	5.27245e-18	-2.00033	-0.53859
57387107	chr16:57387107:G:A	4.33626e-18	-1.76147	-0.97294
57387187	chr16:57387187:C:T	3.75112e-18	-1.47708	-1.40228
57387353	chr16:57387353:C:G	1.52872e-17	-4.77919e-10	-1.47441
57387691	chr16:57387691:T:C	4.05969e-18	-1.45955	-1.34076
57388203	chr16:57388203:G:A	9.72797e-18	-1.92641	-8.47093e-10
57388280	chr16:57388280:G:A	3.09965e-17	-4.77919e-10	-0.767545
57388847	chr16:57388847:T:C	2.58317e-17	-4.77919e-10	-0.949818
57389527	chr16:57389527:G:A	3.20865e-17	-0.732985	-8.47093e-10
57389547	chr16:57389547:C:T	3.195e-18	-1.92649	-1.11334
57389631	chr16:57389631:C:T	8.81379e-17	-4.77919e-10	0.277482
57389946	chr16:57389946:C:T	1.05016e-17	-1.08265	-0.767246
57390013	chr16:57390013:C:T	2.48777e-17	-4.77919e-10	-0.987448
57390504	chr16:57390504:C:T	2.04411e-17	-4.77919e-10	-1.18387
57390521	chr16:57390521:AATTG:A	7.45991e-18	-0.958222	-1.23365
57390551	chr16:57390551:C:A	2.27353e-17	-4.77919e-10	-1.0775
57391291	chr16:57391291:A:G	4.32355e-17	-0.434758	-8.47093e-10
57391872	chr16:57391872:G:T	1.85067e-17	-1.28329	-8.47093e-10
57391913	chr16:57391913:C:T	2.37663e-17	-1.03315	-8.47093e-10
57391944	chr16:57391944:G:A	4.00703e-18	-1.62032	-1.19305
57392342	chr16:57392342:T:C	3.79709e-18	-1.97524	-0.891946
57392482	chr16:57392482:G:A	6.06546e-18	-1.83305	-0.565755
57392882	chr16:57392882:C:T	9.69136e-17	-4.77919e-10	0.3724
57392902	chr16:57392902:C:T	1.52724e-16	-4.77919e-10	0.827215
57393024	chr16:57393024:C:T	1.12632e-17	-0.397693	-1.38219
57393157	chr16:57393157:C:T	4.8934e-18	-1.62334	-0.990196
57393318	chr16:57393318:G:C	3.47143e-18	-1.98684	-0.970017
57393572	chr16:57393572:C:T	5.01875e-18	-1.29709	-1.29115
57393617	chr16:57393617:G:A	8.82366e-17	-4.77919e-10	0.278602
57394953	chr16:57394953:A:G	1.24093e-17	-0.662293	-1.02068
57395387	chr16:57395387:G:A	1.24698e-17	-0.80825	-0.869859
57395472	chr16:57395472:C:T	8.17827e-18	-0.979385	-1.12055
57395473	chr16:57395473:G:A	1.65043e-17	-4.77919e-10	-1.3978
57395547	chr16:57395547:A:G	1.41046e-16	0.747669	-8.47093e-10
57395783	chr16:57395783:T:C	1.40137e-16	0.741198	-8.47093e-10
57395803	chr16:57395803:C:T	9.67381e-18	-1.932	-8.47093e-10
57395804	chr16:57395804:G:A	1.37869e-16	0.724887	-8.47093e-10
57395828	chr16:57395828:G:A	9.05686e-18	-1.9979	-8.47093e-10
57395867	chr16:57395867:T:C	4.78322e-18	-1.31663	-1.31967
57395905	chr16:57395905:G:A	2.52397e-18	-1.81724	-1.45834
57396185	chr16:57396185:A:G	1.45117e-16	0.776117	-8.47093e-10
57396229	chr16:57396229:G:A	1.52579e-17	-4.77919e-10	-1.47632
57396230	chr16:57396230:C:T	2.27812e-17	-4.77919e-10	-1.07548
57396324	chr16:57396324:T:C	1.83971e-17	-4.77919e-10	-1.28923
57396645	chr16:57396645:A:G	5.87515e-18	-1.98057	-0.450123
57396782	chr16:57396782:ACT:A	5.00927e-18	-1.60088	-0.98925
57396808	chr16:57396808:G:A	4.99603e-18	-1.27499	-1.31779
57397022	chr16:57397022:T:G	2.07108e-18	-1.9972	-1.47615
57397170	chr16:57397170:A:G	5.45809e-17	-4.77919e-10	-0.201737
57397235	chr16:57397235:G:A	9.08946e-17	-4.77919e-10	0.30828
57397312	chr16:57397312:C:T	9.56126e-17	-4.77919e-10	0.358884
57397580	chr16:57397580:A:G	8.23097e-18	-1.8531	-0.240417
57397945	chr16:57397945:T:G	4.48194e-18	-1.91015	-0.79121
57398071	chr16:57398071:T:C	1.83456e-17	-1.29203	-8.47093e-10
57398245	chr16:57398245:C:T	4.07775e-18	-1.88773	-0.908146
57398256	chr16:57398256:A:G	1.55851e-17	-4.77919e-10	-1.45511
57398765	chr16:57398765:T:G	1.17663e-17	-1.0218	-0.714382
57398841	chr16:57398841:A:C	5.15177e-18	-1.13273	-1.42935
57398891	chr16:57398891:A:G	5.88998e-15	-4.77919e-10	4.47959
57398911	chr16:57398911:A:C	7.86382e-18	-0.96926	-1.16989
57398977	chr16:57398977:G:A	1.31809e-16	-4.77919e-10	0.679935
57399429	chr16:57399429:T:C	1.11715e-17	-1.05024	-0.737811
57399486	chr16:57399486:TGTCGCCCAGGCTGGAGTGCAAA:T	2.48754e-17	-4.77919e-10	-0.987539
57399659	chr16:57399659:A:C	1.63164e-16	0.893333	-8.47093e-10
57399978	chr16:57399978:C:A	2.00353e-17	-4.77919e-10	-1.20393
57400174	chr16:57400174:G:A	5.9245e-18	-0.968903	-1.45342
57400175	chr16:57400175:C:T	1.58379e-17	-4.77919e-10	-1.43901
57400215	chr16:57400215:T:C	1.55312e-16	0.844015	-8.47093e-10
57400504	chr16:57400504:A:G	1.64796e-16	0.903286	-8.47093e-10
57400865	chr16:57400865:A:T	2.30934e-17	-1.06187	-8.47093e-10
57402240	chr16:57402240:ATTGTG:A	5.50864e-17	-4.77919e-10	-0.192518
57402241	chr16:57402241:T:C	4.27306e-18	-1.91375	-0.835344
57402308	chr16:57402308:G:T	1.2372e-16	-4.77919e-10	0.616597
57402675	chr16:57402675:T:C	3.29639e-18	-1.93877	-1.06982
57402976	chr16:57402976:A:C	3.62954e-17	-0.609728	-8.47093e-10
57403923	chr16:57403923:C:T	3.56047e-18	-1.55654	-1.37499
57403939	chr16:57403939:G:A	1.53644e-17	-4.77919e-10	-1.46936
57403978	chr16:57403978:A:T	5.84728e-18	-1.9965	-0.43894
57404232	chr16:57404232:C:T	1.55594e-17	-4.77919e-10	-1.45675
57404260	chr16:57404260:C:T	3.77992e-17	-0.569132	-8.47093e-10
57404435	chr16:57404435:G:A	6.44702e-18	-0.945759	-1.39204
57404821	chr16:57404821:C:T	5.01391e-18	-1.59995	-0.98925
57404950	chr16:57404950:G:A	1.65299e-17	-4.77919e-10	-1.39625
57404959	chr16:57404959:T:C	1.06052e-16	-4.77919e-10	0.462509
57405128	chr16:57405128:A:G	6.27435e-18	-0.973922	-1.39103
57405412	chr16:57405412:G:A	2.74084e-16	-4.77919e-10	1.41201
57405676	chr16:57405676:G:A	3.70335e-18	-1.99914	-0.893045
57405729	chr16:57405729:A:G	4.2986e-17	-4.77919e-10	-0.440545
57405846	chr16:57405846:A:T	2.36539e-18	-1.99467	-1.34581
57405907	chr16:57405907:T:C	1.56428e-17	-4.77919e-10	-1.45141
57405921	chr16:57405921:A:G	1.10191e-16	-4.77919e-10	0.500796
57406020	chr16:57406020:C:T	9.92545e-17	0.396267	-8.47093e-10
57406339	chr16:57406339:C:T	9.09611e-18	-1.99357	-8.47093e-10
57406378	chr16:57406378:A:G	2.12341e-17	-4.77919e-10	-1.14581
57406683	chr16:57406683:G:A	1.66439e-17	-1.48857	0.0992002
57406909	chr16:57406909:A:G	3.98705e-18	-1.60739	-1.21097
57406984	chr16:57406984:T:C	3.16032e-17	0.623603	-1.37176
57407197	chr16:57407197:T:C	9.05108e-18	-1.99854	-8.47093e-10
57407495	chr16:57407495:C:A	1.00255e-16	0.406294	-8.47093e-10
57407652	chr16:57407652:C:T	7.86856e-18	-1.64672	-0.49183
57407688	chr16:57407688:C:A	5.07221e-18	-1.64179	-0.935851
57408025	chr16:57408025:C:T	2.0847e-17	-1.16421	-8.47093e-10
57408279	chr16:57408279:T:C	6.3331e-18	-1.99172	-0.363905
57408513	chr16:57408513:G:T	1.02508e-16	-4.77919e-10	0.42852
57408716	chr16:57408716:A:G	1.09972e-16	-4.77919e-10	0.498809
57408782	chr16:57408782:G:A	1.81881e-17	-4.77919e-10	-1.30065
57408921	chr16:57408921:G:A	3.92273e-18	-1.60694	-1.22769
57408942	chr16:57408942:T:G	4.14086e-18	-1.60137	-1.17915
57409056	chr16:57409056:G:A	5.41118e-18	-1.99026	-0.522697
57409259	chr16:57409259:G:A	2.52277e-18	-1.98966	-1.2864
57409285	chr16:57409285:C:T	5.26837e-18	-1.60807	-0.931632
57409771	chr16:57409771:C:T	1.04084e-17	-1.85881	-8.47093e-10
57410006	chr16:57410006:G:A	5.6594e-18	-1.98989	-0.478209
57410484	chr16:57410484:T:C	3.60291e-17	-0.164906	-0.452186
57410664	chr16:57410664:T:G	9.40582e-18	-1.34602	-0.614074
57410797	chr16:57410797:C:T	3.95078e-18	-1.58663	-1.24088
57410859	chr16:57410859:A:G	2.59103e-18	-1.92258	-1.32678
57411283	chr16:57411283:C:T	3.70816e-17	-4.77919e-10	-0.588299
57411342	chr16:57411342:C:T	6.77826e-17	0.118571	-0.103686
57411464	chr16:57411464:T:C	3.64935e-17	-0.167878	-0.436407
57411628	chr16:57411628:G:A	1.57965e-17	-4.77919e-10	-1.44163
57411986	chr16:57411986:G:C	1.03097e-16	-4.77919e-10	0.434251
57412095	chr16:57412095:C:T	1.72368e-17	-0.0291882	-1.32519
57412312	chr16:57412312:T:C	2.53212e-17	-4.77919e-10	-0.969778
57412429	chr16:57412429:C:T	2.47708e-16	-4.77919e-10	1.31083
57412466	chr16:57412466:C:T	1.45537e-17	-1.52358	-8.47093e-10
57412727	chr16:57412727:C:T	9.14561e-18	-1.98815	-8.47093e-10
57412897	chr16:57412897:C:T	2.34565e-18	-1.87275	-1.47611
57413172	chr16:57413172:G:A	1.57965e-17	-4.77919e-10	-1.44163
57413947	chr16:57413947:G:T	1.88887e-16	-4.77919e-10	1.03973
57414039	chr16:57414039:G:A	1.17232e-16	0.562738	-8.47093e-10
57414449	chr16:57414449:T:C	9.0413e-18	-1.99962	-8.47093e-10
57414567	chr16:57414567:C:T	7.8675e-17	-4.77919e-10	0.163905
57415094	chr16:57415094:T:C	9.74797e-17	-4.77919e-10	0.378224
57415743	chr16:57415743:G:A	5.48941e-17	-4.77919e-10	-0.196015
57415775	chr16:57415775:G:A	9.19164e-18	-1.98313	-8.47093e-10
57416516	chr16:57416516:G:A	1.52694e-17	-4.77919e-10	-1.47557
57416837	chr16:57416837:G:C	1.71348e-17	-4.77919e-10	-1.36031
57416839	chr16:57416839:G:C	1.73392e-17	-4.77919e-10	-1.34845
57417422	chr16:57417422:G:A	2.18983e-18	-1.94348	-1.47412
57417658	chr16:57417658:T:C	4.49443e-17	-4.77919e-10	-0.395996
57417783	chr16:57417783:A:C	3.20217e-15	-4.77919e-10	3.87016
57418059	chr16:57418059:C:T	3.50419e-17	-0.993585	0.348709
57418528	chr16:57418528:T:G	9.34576e-18	-0.491389	-1.47511
57419495	chr16:57419495:C:T	8.16005e-18	-0.657149	-1.44502
57419863	chr16:57419863:T:C	9.5287e-17	-4.77919e-10	0.355474
57419952	chr16:57419952:G:A	4.25724e-17	-4.77919e-10	-0.450215
57419985	chr16:57419985:G:A	2.60393e-18	-2.00012	-1.24428
57420444	chr16:57420444:T:C	2.5729e-18	-1.99955	-1.25684
57420531	chr16:57420531:C:G	2.24812e-18	-1.96568	-1.42565
57420590	chr16:57420590:C:T	3.6975e-17	-4.77919e-10	-0.591179
57421127	chr16:57421127:T:C	1.7458e-17	-4.77919e-10	-1.34162
57422060	chr16:57422060:C:T	1.02188e-17	-1.99508	0.117891
57422786	chr16:57422786:A:G	3.73887e-18	-1.41657	-1.46607
57422859	chr16:57422859:C:T	2.7299e-17	-0.894569	-8.47093e-10
57423560	chr16:57423560:G:A	7.80163e-17	0.155497	-8.47093e-10
57423651	chr16:57423651:A:T	7.93839e-17	-4.77919e-10	0.172875
57424069	chr16:57424069:C:T	2.52079e-17	-0.974264	-8.47093e-10
57424119	chr16:57424119:A:G	1.71586e-17	-4.77919e-10	-1.35892
57424273	chr16:57424273:T:C	4.85984e-17	-4.77919e-10	-0.31783
57424698	chr16:57424698:C:T	9.70238e-18	-0.572929	-1.35612
57424919	chr16:57424919:A:C	1.47145e-17	-1.51259	-8.47093e-10
57425114	chr16:57425114:C:T	6.97955e-18	-0.840417	-1.41802
57425547	chr16:57425547:C:T	2.4791e-18	-1.94323	-1.35029
57425715	chr16:57425715:C:T	3.0379e-17	-4.77919e-10	-0.787669
57426012	chr16:57426012:T:A	1.20679e-17	-0.716343	-0.994525
57426021	chr16:57426021:C:T	7.96565e-18	-0.705369	-1.42091
57426052	chr16:57426052:C:G	2.33384e-17	-4.77919e-10	-1.05132
57426441	chr16:57426441:G:C	2.30906e-18	-1.96432	-1.40026
57426473	chr16:57426473:G:T	1.5449e-17	-4.77919e-10	-1.46388
57426581	chr16:57426581:T:C	2.51676e-18	-1.95987	-1.31858
57426887	chr16:57426887:G:A	7.76491e-18	-0.872023	-1.27978
57427105	chr16:57427105:G:A	3.2005e-18	-1.76065	-1.27746
57427157	chr16:57427157:G:A	3.45834e-18	-1.53716	-1.42347
57427277	chr16:57427277:G:C	5.15521e-17	-4.77919e-10	-0.258827
57427313	chr16:57427313:T:A	1.90682e-17	-0.651933	-0.601465
57428439	chr16:57428439:G:A	1.54462e-17	-4.77919e-10	-1.46406
57428725	chr16:57428725:T:C	1.58855e-17	-4.77919e-10	-1.43601
57429549	chr16:57429549:T:C	3.5938e-18	-1.61058	-1.31163
57429643	chr16:57429643:T:C	9.43957e-18	-1.95651	-8.47093e-10
57429694	chr16:57429694:A:G	5.47962e-18	-1.33236	-1.16803
57429817	chr16:57429817:C:T	1.26005e-17	-1.66768	-8.47093e-10
57430324	chr16:57430324:G:A	6.04407e-18	-0.99081	-1.41153
57430754	chr16:57430754:T:C	6.89487e-17	0.0319432	-8.47093e-10
57430841	chr16:57430841:C:T	1.7903e-17	-4.77919e-10	-1.31645
57432011	chr16:57432011:A:G	1.88194e-17	-4.77919e-10	-1.26653
57432262	chr16:57432262:G:A	1.52698e-17	-4.77919e-10	-1.47554
57432627	chr16:57432627:A:G	3.39375e-18	-1.91441	-1.06508
57432637	chr16:57432637:C:T	2.84115e-18	-1.89801	-1.2592
57432690	chr16:57432690:C:A	1.35337e-17	-1.85518	0.258942
57432970	chr16:57432970:C:A	2.86174e-17	-4.77919e-10	-0.847405
57433105	chr16:57433105:CAAGAA:C	2.80339e-17	-0.868004	-8.47093e-10
57433544	chr16:57433544:C:T	1.58882e-17	-4.77919e-10	-1.43585
57434024	chr16:57434024:T:A	9.28439e-17	-4.77919e-10	0.3295
57434198	chr16:57434198:G:A	1.55859e-17	-4.77919e-10	-1.45505
57434496	chr16:57434496:T:C	2.35118e-18	-1.91982	-1.42668
57434944	chr16:57434944:G:A	4.36173e-17	-4.77919e-10	-0.425965
57435033	chr16:57435033:C:A	2.51068e-17	-0.978281	-8.47093e-10
57435080	chr16:57435080:G:T	6.8013e-17	0.0182788	-8.47093e-10
57435164	chr16:57435164:T:C	3.39632e-18	-1.70746	-1.27127
57435597	chr16:57435597:G:A	1.48508e-17	-1.85541	0.352047
57435865	chr16:57435865:G:GCTAT	2.10415e-17	-0.891736	-0.263186
57436347	chr16:57436347:C:T	7.15051e-18	-0.80134	-1.4329
57436450	chr16:57436450:G:A	2.67314e-17	-4.77919e-10	-0.91558
57436888	chr16:57436888:G:A	1.59715e-17	-4.77919e-10	-1.43062
57437194	chr16:57437194:T:C	4.59411e-18	-1.48982	-1.18682
57437230	chr16:57437230:A:G	3.58546e-18	-1.92167	-1.00286
57437486	chr16:57437486:T:C	2.7279e-17	-4.77919e-10	-0.895304
57437498	chr16:57437498:T:A	3.3446e-17	-4.77919e-10	-0.691488
57437561	chr16:57437561:T:A	1.52556e-17	-4.77919e-10	-1.47647
57437670	chr16:57437670:T:C	9.09026e-18	-1.99422	-8.47093e-10
57437780	chr16:57437780:C:A	2.73379e-17	-4.77919e-10	-0.893146
57438011	chr16:57438011:A:G	3.70899e-15	4.01709	-8.47093e-10
57438197	chr16:57438197:T:C	5.54187e-18	-1.48465	-1.00444
57438383	chr16:57438383:T:C	2.95795e-17	-0.814338	-8.47093e-10
57438533	chr16:57438533:G:A	2.73379e-17	-4.77919e-10	-0.893146
57438801	chr16:57438801:T:C	3.22924e-18	-1.93385	-1.09532
57438948	chr16:57438948:G:T	2.27674e-18	-1.93699	-1.44169
57439379	chr16:57439379:T:TCAG	3.80549e-17	-4.77919e-10	-0.562391
57439798	chr16:57439798:G:A	3.15706e-17	-4.77919e-10	-0.749194
57439935	chr16:57439935:G:A	4.14125e-18	-1.6441	-1.13632
57440174	chr16:57440174:C:T	2.86174e-17	-4.77919e-10	-0.847405
57440474	chr16:57440474:C:T	1.52806e-17	-4.77919e-10	-1.47484
57440512	chr16:57440512:A:G	7.02081e-17	0.050044	-8.47093e-10
57440565	chr16:57440565:G:A	4.56368e-18	-1.49607	-1.18722
57440597	chr16:57440597:T:C	1.64719e-17	-4.77919e-10	-1.39976
57440756	chr16:57440756:G:A	4.33733e-18	-1.51035	-1.22381
57440775	chr16:57440775:G:C	4.58878e-18	-1.49058	-1.18722
57440934	chr16:57440934:CAGTGCAGT:C	6.81896e-17	0.0208719	-8.47093e-10
57441059	chr16:57441059:C:T	3.71007e-18	-1.43276	-1.45761
57441294	chr16:57441294:G:A	3.13672e-17	-4.77919e-10	-0.755657
57441611	chr16:57441611:T:A	2.57003e-17	-4.77919e-10	-0.954918
57442111	chr16:57442111:C:T	9.14101e-18	-1.98865	-8.47093e-10
57442241	chr16:57442241:G:A	2.25897e-18	-1.93373	-1.45278
57442332	chr16:57442332:G:A	3.86792e-17	-4.77919e-10	-0.546117
57442365	chr16:57442365:A:T	2.53721e-17	-0.699798	-0.267972
57442386	chr16:57442386:C:T	1.78783e-17	-4.77919e-10	-1.31783
57442654	chr16:57442654:C:T	1.93938e-17	-4.77919e-10	-1.23647
57442824	chr16:57442824:G:C	4.75809e-18	-1.45303	-1.18855
57442842	chr16:57442842:G:A	3.49279e-17	0.576748	-1.22488
57443043	chr16:57443043:T:G	2.66688e-17	-4.77919e-10	-0.917925
57443117	chr16:57443117:C:G	4.06699e-18	-1.89002	-0.908491
57443155	chr16:57443155:G:A	1.60134e-17	-4.77919e-10	-1.428
57443200	chr16:57443200:T:A	4.63517e-18	-1.4516	-1.21615
57443428	chr16:57443428:G:A	2.18971e-17	-0.876552	-0.238516
57443494	chr16:57443494:G:A	4.64713e-18	-1.58203	-1.08314
57443740	chr16:57443740:C:T	2.67391e-18	-1.95312	-1.26476
57443905	chr16:57443905:A:G	1.00416e-17	-0.851225	-1.04346
57444022	chr16:57444022:C:T	1.60905e-17	-1.86218	0.438987
57444444	chr16:57444444:C:A	1.63149e-17	-4.77919e-10	-1.40934
57444598	chr16:57444598:T:C	5.6641e-18	-1.46564	-1.00163
57445103	chr16:57445103:G:A	3.48364e-18	-1.74492	-1.20842
57445842	chr16:57445842:T:G	2.25651e-17	-1.08501	-8.47093e-10
57446036	chr16:57446036:C:T	3.54722e-18	-1.74619	-1.18906
57446150	chr16:57446150:T:A	3.74889e-18	-1.70494	-1.17502
57446162	chr16:57446162:A:C	3.71454e-18	-1.42797	-1.46119
57446742	chr16:57446742:C:A	1.88219e-17	-0.79648	-0.469919
57446980	chr16:57446980:C:T	1.23054e-17	-0.746604	-0.944779
57446991	chr16:57446991:T:C	3.2505e-17	-4.77919e-10	-0.720026
57447089	chr16:57447089:G:A	9.41229e-18	-0.828118	-1.13129
57447288	chr16:57447288:G:C	3.31829e-18	-1.99196	-1.01001
57447326	chr16:57447326:C:A	2.64635e-18	-1.99803	-1.23021
57447385	chr16:57447385:C:T	1.52549e-17	-4.77919e-10	-1.47652
57447393	chr16:57447393:T:C	1.96581e-17	-1.82887	0.60594
57447758	chr16:57447758:T:C	3.25162e-17	-1.85832	1.13864
57448285	chr16:57448285:T:G	1.52907e-17	-4.77919e-10	-1.47417
57448454	chr16:57448454:C:T	2.94379e-17	-0.819138	-8.47093e-10
57448644	chr16:57448644:C:T	2.3639e-17	-4.77919e-10	-1.03852
57448745	chr16:57448745:A:C	5.02105e-18	-1.40168	-1.1861
57448949	chr16:57448949:A:G	2.06545e-16	1.1291	-8.47093e-10
57449278	chr16:57449278:T:C	9.17727e-18	-1.47745	-0.507242
57449283	chr16:57449283:C:T	3.04123e-17	-4.77919e-10	-0.786572
57449763	chr16:57449763:A:G	3.24822e-18	-1.70584	-1.31747
57451005	chr16:57451005:G:A	2.85816e-17	-0.345136	-0.503521
57451068	chr16:57451068:G:A	9.13153e-18	-0.518761	-1.47093
57451458	chr16:57451458:C:A	1.20852e-16	-4.77919e-10	0.593148
57452099	chr16:57452099:G:A	3.27162e-18	-1.70173	-1.3144
57452514	chr16:57452514:C:T	1.52843e-17	-4.77919e-10	-1.47459
57452671	chr16:57452671:T:C	2.39735e-18	-1.90312	-1.42394
57452701	chr16:57452701:C:T	3.85077e-18	-1.4042	-1.44895
57453079	chr16:57453079:A:G	4.6521e-18	-1.40341	-1.26069
57453460	chr16:57453460:T:A	2.68461e-17	-4.77919e-10	-0.911301
57453787	chr16:57453787:T:A	7.84067e-16	-4.77919e-10	2.46307
57454374	chr16:57454374:G:A	1.71016e-17	-4.77919e-10	-1.36225
57454538	chr16:57454538:G:T	1.09879e-16	-4.77919e-10	0.497958
57454622	chr16:57454622:C:A	3.83997e-18	-1.40651	-1.44944
57455022	chr16:57455022:G:T	2.5901e-17	-4.77919e-10	-0.947138
57455044	chr16:57455044:A:G	5.29708e-18	-1.10682	-1.42745
57455626	chr16:57455626:G:A	4.05842e-18	-1.35483	-1.4458
57455868	chr16:57455868:A:G	5.6639e-17	-4.77919e-10	-0.164722
57456809	chr16:57456809:G:A	2.27926e-17	-1.83	0.755019
57457613	chr16:57457613:A:G	4.59987e-17	-1.86954	1.49673
57457619	chr16:57457619:G:A	1.53464e-17	-4.77919e-10	-1.47054
57458084	chr16:57458084:C:T	1.00074e-17	-0.7599	-1.1382
57459349	chr16:57459349:ACTCTT:A	7.84067e-16	-4.77919e-10	2.46307
57459371	chr16:57459371:G:A	1.02388e-17	-1.87524	-8.47093e-10
57459385	chr16:57459385:A:C	1.97293e-17	-4.77919e-10	-1.21932
57459717	chr16:57459717:G:C	2.57865e-17	-4.77919e-10	-0.951569
```
