## Supplementary material for "Characterization of shared and ancestry-specific signals driving complex traits using multi-ancestry fine-mapping": susiex_nc3.cs80.cs

```
CS_ID	SNP	BP	REF_ALLELE	ALT_ALLELE	REF_FRQ	BETA	SE	-LOG10P	CS_PIP	OVRL_PIP
1	chr16:56956804:C:A	56956804	A,A	C,C	1,1	inf,inf	inf,inf	12.6054,4.53401	0.631576	0.631581
1	chr16:56955678:C:T	56955678	T,T	C,C	1,1	inf,inf	inf,inf	12.4106,4.50255	0.367909	0.367917
2	chr16:57398891:A:G	57398891	NA,G	NA,A	NA,1	NA,-inf	NA,inf	NA,3.31926	0.0283645	0.0283645
2	chr16:57131089:A:C	57131089	NA,C	NA,A	NA,1	NA,-inf	NA,inf	NA,3.57072	0.023883	0.023883
2	chr16:57438011:A:G	57438011	G,NA	A,NA	1,NA	-inf,NA	inf,NA	3.6147,NA	0.0228355	0.0228355
2	chr16:57302454:C:T	57302454	T,NA	C,NA	1,NA	-inf,NA	inf,NA	3.30495,NA	0.0177574	0.0177574
2	chr16:56643283:C:G	56643283	G,G	C,C	1,1	inf,inf	inf,inf	2.236,1.69823	0.0165408	0.0165408
2	chr16:57417783:A:C	57417783	NA,C	NA,A	NA,1	NA,-inf	NA,inf	NA,3.02874	0.0158152	0.0158152
2	chr16:57118082:G:A	57118082	NA,A	NA,G	NA,1	NA,-inf	NA,inf	NA,3.3627	0.0131812	0.0131812
2	chr16:57118696:A:G	57118696	NA,G	NA,A	NA,1	NA,-inf	NA,inf	NA,3.32483	0.0130198	0.0130198
2	chr16:57302766:T:G	57302766	G,NA	T,NA	1,NA	-inf,NA	inf,NA	3.25341,NA	0.011808	0.011808
2	chr16:56874133:C:T	56874133	T,T	C,C	1,1	inf,inf	inf,inf	1.82697,4.12483	0.00901165	0.00901165
2	chr16:56495013:T:C	56495013	NA,C	NA,T	NA,1	NA,-inf	NA,inf	NA,2.6879	0.00719979	0.00719979
2	chr16:56872094:C:T	56872094	T,T	C,C	1,1	inf,inf	inf,inf	2.20601,3.81373	0.00663159	0.00663159
2	chr16:56517519:C:G	56517519	NA,G	NA,C	NA,1	NA,-inf	NA,inf	NA,2.61575	0.00649739	0.00649739
2	chr16:56488296:C:G	56488296	NA,G	NA,C	NA,1	NA,-inf	NA,inf	NA,2.61575	0.00649739	0.00649739
2	chr16:56871398:G:T	56871398	NA,T	NA,G	NA,1	NA,inf	NA,inf	NA,3.17561	0.00601664	0.00601664
2	chr16:57380676:G:A	57380676	NA,A	NA,G	NA,1	NA,-inf	NA,inf	NA,2.54886	0.00586937	0.00586937
2	chr16:56684830:T:C	56684830	NA,C	NA,T	NA,1	NA,-inf	NA,inf	NA,3.18121	0.00568386	0.00568386
2	chr16:57291826:A:AT	57291826	NA,AT	NA,A	NA,1	NA,-inf	NA,inf	NA,2.63186	0.00513777	0.00513777
2	chr16:56572226:T:C	56572226	C,C	T,T	1,1	inf,inf	inf,inf	2.42169,1.75547	0.0050723	0.0050723
2	chr16:56633253:A:G	56633253	G,G	A,A	1,1	inf,inf	inf,inf	1.99529,1.24985	0.00437665	0.00437665
2	chr16:57379241:G:A	57379241	NA,A	NA,G	NA,1	NA,-inf	NA,inf	NA,2.42623	0.00412007	0.00412007
2	chr16:57453787:T:A	57453787	NA,A	NA,T	NA,1	NA,-inf	NA,inf	NA,2.32858	0.00403638	0.00403638
2	chr16:57459349:ACTCTT:A	57459349	NA,A	NA,ACTCTT	NA,1	NA,-inf	NA,inf	NA,2.32858	0.00403638	0.00403638
2	chr16:56874972:G:A	56874972	A,A	G,G	1,1	inf,inf	inf,inf	2.03746,3.66448	0.0037818	0.0037818
2	chr16:56707637:C:T	56707637	NA,T	NA,C	NA,1	NA,inf	NA,inf	NA,2.66362	0.00366639	0.00366639
2	chr16:56945167:A:G	56945167	NA,G	NA,A	NA,1	NA,-inf	NA,inf	NA,2.50533	0.00356228	0.00356228
2	chr16:56582250:C:A	56582250	NA,A	NA,C	NA,1	NA,inf	NA,inf	NA,2.26274	0.00328853	0.00328853
2	chr16:57261784:T:C	57261784	NA,C	NA,T	NA,1	NA,-inf	NA,inf	NA,2.4479	0.00313046	0.00313046
2	chr16:57064796:T:C	57064796	NA,C	NA,T	NA,1	NA,-inf	NA,inf	NA,2.42847	0.00305407	0.00305407
2	chr16:57002446:C:G	57002446	G,G	C,C	1,1	inf,inf	inf,inf	2.03524,0.856746	0.00298525	0.00298525
2	chr16:56801983:T:G	56801983	NA,G	NA,T	NA,1	NA,-inf	NA,inf	NA,2.48074	0.00284507	0.00284507
2	chr16:56488829:T:C	56488829	NA,C	NA,T	NA,1	NA,inf	NA,inf	NA,2.09617	0.0028322	0.0028322
2	chr16:57358125:C:A	57358125	NA,A	NA,C	NA,1	NA,-inf	NA,inf	NA,2.16779	0.00282387	0.00282387
2	chr16:56789836:C:T	56789836	NA,T	NA,C	NA,1	NA,-inf	NA,inf	NA,2.47395	0.00281972	0.00281972
2	chr16:56929230:A:G	56929230	G,G	A,A	1,1	-inf,-inf	inf,inf	1.84206,3.75213	0.00280824	0.00280824
2	chr16:56834397:C:T	56834397	NA,T	NA,C	NA,1	NA,-inf	NA,inf	NA,2.41182	0.0026743	0.0026743
2	chr16:57345946:A:G	57345946	NA,G	NA,A	NA,1	NA,-inf	NA,inf	NA,2.15843	0.00266672	0.00266672
2	chr16:56930495:T:C	56930495	C,C	T,T	1,1	-inf,-inf	inf,inf	1.81281,3.73583	0.0026211	0.0026211
2	chr16:57255552:G:A	57255552	NA,A	NA,G	NA,1	NA,-inf	NA,inf	NA,2.34253	0.00255392	0.00255392
2	chr16:57370858:C:T	57370858	T,T	C,C	1,1	inf,-inf	inf,inf	2.02292,1.26983	0.00252021	0.00252021
2	chr16:56788127:G:C	56788127	NA,C	NA,G	NA,1	NA,-inf	NA,inf	NA,2.38023	0.00246454	0.00246454
2	chr16:57293254:G:A	57293254	NA,A	NA,G	NA,1	NA,-inf	NA,inf	NA,2.16763	0.00245847	0.00245847
2	chr16:56478882:T:C	56478882	NA,C	NA,T	NA,1	NA,inf	NA,inf	NA,2.05167	0.00241503	0.00241503
2	chr16:56858820:C:T	56858820	NA,T	NA,C	NA,1	NA,-inf	NA,inf	NA,2.36482	0.00239731	0.00239731
2	chr16:56568759:C:T	56568759	T,T	C,C	1,1	inf,inf	inf,inf	2.10005,1.34572	0.00239669	0.00239669
2	chr16:56777501:C:A	56777501	NA,A	NA,C	NA,1	NA,-inf	NA,inf	NA,2.36342	0.00238262	0.00238262
2	chr16:57355742:A:G	57355742	G,G	A,A	1,1	inf,inf	inf,inf	1.17635,2.40155	0.00228099	0.00228099
2	chr16:57448949:A:G	57448949	G,NA	A,NA	1,NA	-inf,NA	inf,NA	1.99806,NA	0.00224493	0.00224493
2	chr16:56754996:G:A	56754996	NA,A	NA,G	NA,1	NA,-inf	NA,inf	NA,2.31918	0.00223307	0.00223307
2	chr16:56805797:A:G	56805797	NA,G	NA,A	NA,1	NA,-inf	NA,inf	NA,2.34301	0.00221195	0.00221195
2	chr16:56637228:T:C	56637228	C,C	T,T	1,1	-inf,-inf	inf,inf	1.74952,1.47535	0.00220412	0.00220412
2	chr16:56846700:G:T	56846700	NA,T	NA,G	NA,1	NA,-inf	NA,inf	NA,2.30324	0.00218903	0.00218903
2	chr16:56861007:G:C	56861007	NA,C	NA,G	NA,1	NA,-inf	NA,inf	NA,2.32095	0.00218533	0.00218533
2	chr16:56856303:G:A	56856303	NA,A	NA,G	NA,1	NA,-inf	NA,inf	NA,2.30213	0.00218377	0.00218377
2	chr16:56840179:C:T	56840179	NA,T	NA,C	NA,1	NA,-inf	NA,inf	NA,2.30213	0.00218377	0.00218377
2	chr16:56845302:C:T	56845302	NA,T	NA,C	NA,1	NA,-inf	NA,inf	NA,2.30203	0.00218279	0.00218279
2	chr16:56842448:A:G	56842448	NA,G	NA,A	NA,1	NA,-inf	NA,inf	NA,2.29803	0.00216618	0.00216618
2	chr16:57075882:G:A	57075882	NA,A	NA,G	NA,1	NA,-inf	NA,inf	NA,1.76774	0.00214126	0.00214126
2	chr16:56562231:G:A	56562231	NA,A	NA,G	NA,1	NA,-inf	NA,inf	NA,2.13214	0.00212787	0.00212787
2	chr16:56641052:G:A	56641052	A,A	G,G	1,1	inf,inf	inf,inf	0.747323,2.18356	0.00210777	0.00210777
2	chr16:56630778:C:T	56630778	T,T	C,C	1,1	inf,inf	inf,inf	1.57866,1.32737	0.00208755	0.00208755
2	chr16:56875152:GT:G	56875152	NA,G	NA,GT	NA,1	NA,-inf	NA,inf	NA,2.30138	0.00208384	0.00208384
2	chr16:56820837:A:G	56820837	NA,G	NA,A	NA,1	NA,-inf	NA,inf	NA,2.27017	0.00205124	0.00205124
2	chr16:56738485:T:C	56738485	NA,C	NA,T	NA,1	NA,-inf	NA,inf	NA,2.26186	0.00201972	0.00201972
2	chr16:56764707:T:TG	56764707	NA,TG	NA,T	NA,1	NA,-inf	NA,inf	NA,2.26186	0.00201972	0.00201972
2	chr16:56746418:G:A	56746418	NA,A	NA,G	NA,1	NA,-inf	NA,inf	NA,2.26186	0.00201972	0.00201972
2	chr16:57256501:A:G	57256501	NA,G	NA,A	NA,1	NA,-inf	NA,inf	NA,2.19804	0.00199848	0.00199848
2	chr16:56874791:C:T	56874791	T,T	C,C	1,1	inf,inf	inf,inf	1.78772,3.27194	0.00197955	0.00197955
2	chr16:56862574:G:A	56862574	NA,A	NA,G	NA,1	NA,-inf	NA,inf	NA,2.26258	0.00190316	0.00190316
2	chr16:56724650:C:G	56724650	NA,G	NA,C	NA,1	NA,-inf	NA,inf	NA,2.2567	0.00189222	0.00189222
2	chr16:56858728:C:T	56858728	NA,T	NA,C	NA,1	NA,-inf	NA,inf	NA,2.22031	0.00188056	0.00188056
2	chr16:56572801:G:A	56572801	A,A	G,G	1,1	inf,inf	inf,inf	2.30819,1.18704	0.0018256	0.0018256
2	chr16:56633873:T:C	56633873	C,C	T,T	1,1	-inf,-inf	inf,inf	1.67562,1.4635	0.00181909	0.00181909
2	chr16:57364038:C:T	57364038	T,T	C,C	1,1	inf,inf	inf,inf	3.00061,0.555065	0.00181251	0.00181251
2	chr16:56721352:C:T	56721352	NA,T	NA,C	NA,1	NA,-inf	NA,inf	NA,2.19751	0.00180047	0.00180047
2	chr16:56578790:C:T	56578790	T,T	C,C	1,1	inf,inf	inf,inf	2.42027,1.05708	0.00179125	0.00179125
2	chr16:56757585:A:AAT	56757585	NA,AAT	NA,A	NA,1	NA,-inf	NA,inf	NA,1.96213	0.0017895	0.0017895
2	chr16:56790969:A:G	56790969	NA,G	NA,A	NA,1	NA,-inf	NA,inf	NA,1.96213	0.0017895	0.0017895
2	chr16:56741805:A:G	56741805	NA,G	NA,A	NA,1	NA,-inf	NA,inf	NA,1.96125	0.001787	0.001787
2	chr16:57168693:G:C	57168693	NA,C	NA,G	NA,1	NA,-inf	NA,inf	NA,2.14695	0.00176136	0.00176136
2	chr16:56569000:C:T	56569000	NA,T	NA,C	NA,1	NA,-inf	NA,inf	NA,2.01392	0.00175133	0.00175133
2	chr16:56833977:A:G	56833977	NA,G	NA,A	NA,1	NA,-inf	NA,inf	NA,2.17363	0.00172923	0.00172923
2	chr16:56577891:G:A	56577891	A,A	G,G	1,1	inf,inf	inf,inf	2.25195,1.20706	0.00172542	0.00172542
2	chr16:56569715:G:A	56569715	NA,A	NA,G	NA,1	NA,-inf	NA,inf	NA,2.00559	0.00171949	0.00171949
2	chr16:57286435:A:G	57286435	NA,G	NA,A	NA,1	NA,-inf	NA,inf	NA,2.1309	0.00171623	0.00171623
2	chr16:57252299:C:T	57252299	NA,T	NA,C	NA,1	NA,-inf	NA,inf	NA,2.15022	0.00169523	0.00169523
2	chr16:56645639:CT:C	56645639	C,C	CT,CT	1,1	inf,inf	inf,inf	1.04906,1.59041	0.0016889	0.0016889
2	chr16:57400504:A:G	57400504	G,NA	A,NA	1,NA	-inf,NA	inf,NA	1.95191,NA	0.00167714	0.00167714
2	chr16:57242879:A:G	57242879	NA,G	NA,A	NA,1	NA,-inf	NA,inf	NA,2.13912	0.00167298	0.00167298
2	chr16:56572322:C:T	56572322	NA,T	NA,C	NA,1	NA,-inf	NA,inf	NA,1.98776	0.00166733	0.00166733
2	chr16:56802647:A:G	56802647	NA,G	NA,A	NA,1	NA,-inf	NA,inf	NA,2.16443	0.00166479	0.00166479
2	chr16:57399659:A:C	57399659	C,NA	A,NA	1,NA	-inf,NA	inf,NA	1.94684,NA	0.00165874	0.00165874
2	chr16:56572775:G:A	56572775	NA,A	NA,G	NA,1	NA,-inf	NA,inf	NA,1.98461	0.00165484	0.00165484
2	chr16:56572774:A:C	56572774	NA,C	NA,A	NA,1	NA,-inf	NA,inf	NA,1.98461	0.00165484	0.00165484
2	chr16:57184452:G:A	57184452	NA,A	NA,G	NA,1	NA,-inf	NA,inf	NA,2.10543	0.00164357	0.00164357
2	chr16:57139358:A:T	57139358	NA,T	NA,A	NA,1	NA,-inf	NA,inf	NA,2.10649	0.00164009	0.00164009
2	chr16:57138946:C:T	57138946	NA,T	NA,C	NA,1	NA,-inf	NA,inf	NA,2.10406	0.00163283	0.00163283
2	chr16:57177151:G:A	57177151	NA,A	NA,G	NA,1	NA,-inf	NA,inf	NA,2.09724	0.00162842	0.00162842
2	chr16:57306608:A:C	57306608	NA,C	NA,A	NA,1	NA,-inf	NA,inf	NA,1.89588	0.00161904	0.00161904
2	chr16:57173542:T:C	57173542	NA,C	NA,T	NA,1	NA,-inf	NA,inf	NA,2.09059	0.00160864	0.00160864
2	chr16:57252733:G:A	57252733	NA,A	NA,G	NA,1	NA,-inf	NA,inf	NA,2.12054	0.0016062	0.0016062
2	chr16:57170901:C:T	57170901	NA,T	NA,C	NA,1	NA,-inf	NA,inf	NA,2.08857	0.0016051	0.0016051
2	chr16:57211067:C:T	57211067	NA,T	NA,C	NA,1	NA,-inf	NA,inf	NA,2.08752	0.00159331	0.00159331
2	chr16:57184221:T:C	57184221	NA,C	NA,T	NA,1	NA,-inf	NA,inf	NA,2.08031	0.00158048	0.00158048
2	chr16:57400215:T:C	57400215	C,NA	T,NA	1,NA	-inf,NA	inf,NA	1.92155,NA	0.00157414	0.00157414
2	chr16:57181580:T:C	57181580	NA,C	NA,T	NA,1	NA,-inf	NA,inf	NA,2.07695	0.00156999	0.00156999
2	chr16:57151761:G:A	57151761	NA,A	NA,G	NA,1	NA,-inf	NA,inf	NA,2.07754	0.00156404	0.00156404
2	chr16:57405412:G:A	57405412	NA,A	NA,G	NA,1	NA,-inf	NA,inf	NA,1.86666	0.00155355	0.00155355
2	chr16:57169669:C:T	57169669	NA,T	NA,C	NA,1	NA,-inf	NA,inf	NA,2.07122	0.00155204	0.00155204
2	chr16:57214069:T:G	57214069	NA,G	NA,T	NA,1	NA,-inf	NA,inf	NA,2.09539	0.00154839	0.00154839
2	chr16:57174498:A:T	57174498	NA,T	NA,A	NA,1	NA,-inf	NA,inf	NA,2.06937	0.00154307	0.00154307
2	chr16:56902204:C:G	56902204	NA,G	NA,C	NA,1	NA,-inf	NA,inf	NA,2.13854	0.00150839	0.00150839
2	chr16:56645960:C:T	56645960	T,T	C,C	1,1	inf,inf	inf,inf	1.13114,1.61293	0.0014883	0.0014883
2	chr16:57152270:C:G	57152270	NA,G	NA,C	NA,1	NA,-inf	NA,inf	NA,2.08739	0.00147423	0.00147423
2	chr16:57396185:A:G	57396185	G,NA	A,NA	1,NA	-inf,NA	inf,NA	1.88582,NA	0.00146045	0.00146045
2	chr16:56703000:A:T	56703000	T,T	A,A	1,1	inf,-inf	inf,inf	0.771375,2.19955	0.0014581	0.0014581
2	chr16:57306217:A:G	57306217	NA,G	NA,A	NA,1	NA,-inf	NA,inf	NA,1.91253	0.0014413	0.0014413
2	chr16:56580766:T:C	56580766	NA,C	NA,T	NA,1	NA,-inf	NA,inf	NA,1.91715	0.001434	0.001434
2	chr16:57412429:C:T	57412429	NA,T	NA,C	NA,1	NA,-inf	NA,inf	NA,1.81271	0.00141866	0.00141866
2	chr16:57395547:A:G	57395547	G,NA	A,NA	1,NA	-inf,NA	inf,NA	1.87087,NA	0.00141679	0.00141679
2	chr16:57395783:T:C	57395783	C,NA	T,NA	1,NA	-inf,NA	inf,NA	1.86661,NA	0.00140367	0.00140367
2	chr16:57395804:G:A	57395804	A,NA	G,NA	1,NA	-inf,NA	inf,NA	1.85923,NA	0.00138595	0.00138595
2	chr16:57159759:TC:T	57159759	NA,T	NA,TC	NA,1	NA,-inf	NA,inf	NA,1.98597	0.00138264	0.00138264
2	chr16:57230904:C:T	57230904	NA,T	NA,C	NA,1	NA,-inf	NA,inf	NA,2.03538	0.00137968	0.00137968
2	chr16:57189838:AC:A	57189838	NA,A	NA,AC	NA,1	NA,-inf	NA,inf	NA,2.01505	0.00137899	0.00137899
2	chr16:57215055:G:A	57215055	NA,A	NA,G	NA,1	NA,-inf	NA,inf	NA,2.03337	0.00137479	0.00137479
2	chr16:57276403:C:T	57276403	NA,T	NA,C	NA,1	NA,-inf	NA,inf	NA,1.91758	0.00137159	0.00137159
2	chr16:57197171:T:C	57197171	NA,C	NA,T	NA,1	NA,-inf	NA,inf	NA,2.03113	0.00136914	0.00136914
2	chr16:57003991:T:C	57003991	C,C	T,T	1,1	inf,inf	inf,inf	1.82616,0.71294	0.00135968	0.00135968
2	chr16:56906051:GGTGATA:G	56906051	NA,G	NA,GGTGATA	NA,1	NA,-inf	NA,inf	NA,2.08519	0.00135917	0.00135917
2	chr16:56988440:C:T	56988440	T,T	C,C	1,1	inf,inf	inf,inf	1.46284,1.7184	0.0013563	0.0013563
2	chr16:56650822:T:C	56650822	NA,C	NA,T	NA,1	NA,-inf	NA,inf	NA,1.7858	0.00135464	0.00135464
2	chr16:56577214:T:G	56577214	NA,G	NA,T	NA,1	NA,-inf	NA,inf	NA,1.79863	0.00135243	0.00135243
2	chr16:56708754:T:C	56708754	C,C	T,T	1,1	inf,-inf	inf,inf	1.82414,0.446927	0.00135193	0.00135193
2	chr16:56473033:C:T	56473033	NA,T	NA,C	NA,1	NA,inf	NA,inf	NA,1.7809	0.00134937	0.00134937
2	chr16:56577347:T:A	56577347	NA,A	NA,T	NA,1	NA,-inf	NA,inf	NA,1.79566	0.00134453	0.00134453
2	chr16:56901496:C:T	56901496	NA,T	NA,C	NA,1	NA,-inf	NA,inf	NA,2.08418	0.00132164	0.00132164
2	chr16:57160247:G:A	57160247	NA,A	NA,G	NA,1	NA,-inf	NA,inf	NA,1.93383	0.00130219	0.00130219
2	chr16:57002727:T:C	57002727	C,C	T,T	1,1	inf,inf	inf,inf	2.01433,0.507133	0.00130111	0.00130111
2	chr16:56470099:G:C	56470099	NA,C	NA,G	NA,1	NA,inf	NA,inf	NA,1.74063	0.00129979	0.00129979
2	chr16:56514085:G:A	56514085	NA,A	NA,G	NA,1	NA,inf	NA,inf	NA,1.74063	0.00129979	0.00129979
2	chr16:56907845:T:C	56907845	NA,C	NA,T	NA,1	NA,-inf	NA,inf	NA,2.05553	0.00128352	0.00128352
2	chr16:57175464:A:G	57175464	NA,G	NA,A	NA,1	NA,-inf	NA,inf	NA,1.9369	0.00125582	0.00125582
2	chr16:57377086:G:A	57377086	A,NA	G,NA	1,NA	-inf,NA	inf,NA	1.81542,NA	0.0012513	0.0012513
2	chr16:57079298:T:C	57079298	NA,C	NA,T	NA,1	NA,inf	NA,inf	NA,1.70015	0.00125044	0.00125044
2	chr16:57167049:T:C	57167049	NA,C	NA,T	NA,1	NA,-inf	NA,inf	NA,1.93288	0.00125036	0.00125036
2	chr16:57362387:G:T	57362387	NA,T	NA,G	NA,1	NA,inf	NA,inf	NA,1.79779	0.00123919	0.00123919
2	chr16:57165920:C:T	57165920	NA,T	NA,C	NA,1	NA,-inf	NA,inf	NA,1.92667	0.00123763	0.00123763
2	chr16:56619883:T:G	56619883	G,NA	T,NA	1,NA	-inf,NA	inf,NA	1.44599,NA	0.00122311	0.00122311
2	chr16:56990520:A:G	56990520	NA,G	NA,A	NA,1	NA,-inf	NA,inf	NA,2.09443	0.00121861	0.00121861
2	chr16:57078953:G:A	57078953	A,A	G,G	1,1	inf,inf	inf,inf	0.950901,1.99155	0.00121751	0.00121751
2	chr16:56703299:T:C	56703299	C,C	T,T	1,1	inf,-inf	inf,inf	0.176666,2.45741	0.00121703	0.00121703
2	chr16:57158947:A:C	57158947	NA,C	NA,A	NA,1	NA,-inf	NA,inf	NA,1.96161	0.00121141	0.00121141
2	chr16:57414039:G:A	57414039	A,NA	G,NA	1,NA	-inf,NA	inf,NA	1.77461,NA	0.00119287	0.00119287
2	chr16:56876509:C:A	56876509	NA,A	NA,C	NA,1	NA,-inf	NA,inf	NA,1.9657	0.00119049	0.00119049
2	chr16:56561457:T:TG	56561457	NA,TG	NA,T	NA,1	NA,-inf	NA,inf	NA,1.74987	0.00118805	0.00118805
2	chr16:57131725:C:T	57131725	NA,T	NA,C	NA,1	NA,-inf	NA,inf	NA,1.90099	0.00118518	0.00118518
2	chr16:57083004:C:A	57083004	NA,A	NA,C	NA,1	NA,inf	NA,inf	NA,1.58118	0.00115713	0.00115713
2	chr16:57308731:G:C	57308731	NA,C	NA,G	NA,1	NA,-inf	NA,inf	NA,1.79095	0.00115064	0.00115064
2	chr16:57098937:T:C	57098937	NA,C	NA,T	NA,1	NA,inf	NA,inf	NA,1.57127	0.00111861	0.00111861
2	chr16:56619544:A:G	56619544	G,NA	A,NA	1,NA	-inf,NA	inf,NA	1.88308,NA	0.00111725	0.00111725
2	chr16:56458007:A:G	56458007	NA,G	NA,A	NA,1	NA,inf	NA,inf	NA,1.65301	0.00110807	0.00110807
2	chr16:56655905:G:A	56655905	NA,A	NA,G	NA,1	NA,-inf	NA,inf	NA,1.68736	0.00109888	0.00109888
2	chr16:56639916:A:G	56639916	G,G	A,A	1,1	inf,inf	inf,inf	1.52245,1.46204	0.00109137	0.00109137
2	chr16:57373318:A:T	57373318	T,NA	A,NA	1,NA	inf,NA	inf,NA	1.79886,NA	0.00108745	0.00108745
2	chr16:57024204:G:A	57024204	A,A	G,G	1,1	-inf,-inf	inf,inf	0.450698,2.36276	0.00108018	0.00108018
2	chr16:57165210:G:T	57165210	NA,T	NA,G	NA,1	NA,-inf	NA,inf	NA,1.8998	0.00107786	0.00107786
2	chr16:56522937:A:C	56522937	NA,C	NA,A	NA,1	NA,inf	NA,inf	NA,1.5978	0.00106999	0.00106999
2	chr16:56573788:T:C	56573788	NA,C	NA,T	NA,1	NA,-inf	NA,inf	NA,1.6839	0.00106104	0.00106104
2	chr16:57023929:T:A	57023929	A,A	T,T	1,1	-inf,-inf	inf,inf	0.423839,2.36642	0.00104379	0.00104379
2	chr16:57159267:T:A	57159267	NA,A	NA,T	NA,1	NA,-inf	NA,inf	NA,1.87886	0.00104286	0.00104286
2	chr16:56972678:C:T	56972678	T,T	C,C	1,1	-inf,-inf	inf,inf	6.36851,3.34431	0.00102545	0.00102545
2	chr16:56486962:C:G	56486962	NA,G	NA,C	NA,1	NA,inf	NA,inf	NA,1.6018	0.00100708	0.00100708
2	chr16:57407495:C:A	57407495	A,NA	C,NA	1,NA	-inf,NA	inf,NA	1.69227,NA	0.00100494	0.00100494
2	chr16:57301629:A:G	57301629	NA,G	NA,A	NA,1	NA,-inf	NA,inf	NA,1.75152	0.00100407	0.00100407
2	chr16:56683658:G:T	56683658	T,T	G,G	1,1	-inf,inf	inf,inf	2.03343,0.525536	0.00100068	0.00100068
2	chr16:57406020:C:T	57406020	T,NA	C,NA	1,NA	-inf,NA	inf,NA	1.68719,NA	0.000996205	0.000996205
2	chr16:56645383:A:G	56645383	G,NA	A,NA	1,NA	-inf,NA	inf,NA	1.82112,NA	0.000990416	0.000990416
2	chr16:56704074:G:A	56704074	NA,A	NA,G	NA,1	NA,-inf	NA,inf	NA,1.71148	0.00098419	0.00098419
2	chr16:57009428:C:T	57009428	T,NA	C,NA	1,NA	inf,NA	inf,NA	2.32802,NA	0.000978353	0.000978353
2	chr16:56650170:A:G	56650170	NA,G	NA,A	NA,1	NA,-inf	NA,inf	NA,1.60325	0.000975328	0.000975328
2	chr16:57247413:G:A	57247413	NA,A	NA,G	NA,1	NA,-inf	NA,inf	NA,1.84122	0.000970804	0.000970804
2	chr16:56718553:G:A	56718553	NA,A	NA,G	NA,1	NA,-inf	NA,inf	NA,1.80251	0.000969925	0.000969925
2	chr16:57413947:G:T	57413947	NA,T	NA,G	NA,1	NA,-inf	NA,inf	NA,1.68483	0.000939236	0.000939236
2	chr16:57170490:G:A	57170490	NA,A	NA,G	NA,1	NA,-inf	NA,inf	NA,1.806	0.00093625	0.00093625
2	chr16:57174509:C:T	57174509	NA,T	NA,C	NA,1	NA,-inf	NA,inf	NA,1.806	0.00093625	0.00093625
2	chr16:57161455:T:TA	57161455	NA,TA	NA,T	NA,1	NA,-inf	NA,inf	NA,1.79447	0.000916517	0.000916517
2	chr16:57160243:T:C	57160243	NA,C	NA,T	NA,1	NA,-inf	NA,inf	NA,1.7928	0.00091372	0.00091372
2	chr16:57010436:G:A	57010436	NA,A	NA,G	NA,1	NA,inf	NA,inf	NA,1.76902	0.000905449	0.000905449
2	chr16:57149435:AT:A	57149435	NA,A	NA,AT	NA,1	NA,-inf	NA,inf	NA,1.77483	0.000893333	0.000893333
2	chr16:57181353:G:A	57181353	NA,A	NA,G	NA,1	NA,-inf	NA,inf	NA,1.77131	0.000893303	0.000893303
2	chr16:57158314:G:A	57158314	NA,A	NA,G	NA,1	NA,-inf	NA,inf	NA,1.56463	0.000888892	0.000888892
2	chr16:57392902:C:T	57392902	NA,T	NA,C	NA,1	NA,-inf	NA,inf	NA,1.5613	0.000888722	0.000888722
2	chr16:56941864:C:A	56941864	A,A	C,C	1,1	-inf,-inf	inf,inf	1.64297,3.2848	0.000882372	0.000882372
2	chr16:56523390:C:T	56523390	NA,T	NA,C	NA,1	NA,inf	NA,inf	NA,1.53203	0.000881542	0.000881542
2	chr16:56890624:C:T	56890624	NA,T	NA,C	NA,1	NA,-inf	NA,inf	NA,1.78485	0.000880232	0.000880232
2	chr16:56970068:T:C	56970068	NA,C	NA,T	NA,1	NA,-inf	NA,inf	NA,2.64371	0.000875375	0.000875375
2	chr16:57290646:A:G	57290646	NA,G	NA,A	NA,1	NA,-inf	NA,inf	NA,1.53032	0.000875106	0.000875106
2	chr16:57384186:C:T	57384186	NA,T	NA,C	NA,1	NA,-inf	NA,inf	NA,1.62987	0.000869778	0.000869778
2	chr16:56704654:G:A	56704654	A,A	G,G	1,1	inf,-inf	inf,inf	0.722536,1.96542	0.000864595	0.000864595
2	chr16:56941862:G:A	56941862	A,A	G,G	1,1	-inf,-inf	inf,inf	1.63673,3.27121	0.00085838	0.00085838
2	chr16:56941863:T:TATA	56941863	TATA,TATA	T,T	1,1	-inf,-inf	inf,inf	1.64093,3.26392	0.000850041	0.000850041
2	chr16:57037688:G:A	57037688	NA,A	NA,G	NA,1	NA,-inf	NA,inf	NA,1.29885	0.000839313	0.000839313
2	chr16:56536582:T:C	56536582	NA,C	NA,T	NA,1	NA,inf	NA,inf	NA,1.50097	0.000835432	0.000835432
2	chr16:56680589:C:T	56680589	T,T	C,C	1,1	-inf,inf	inf,inf	1.82444,0.714343	0.000827791	0.000827791
2	chr16:56970065:T:C	56970065	NA,C	NA,T	NA,1	NA,-inf	NA,inf	NA,2.55409	0.000824192	0.000824192
2	chr16:56948387:T:C	56948387	C,C	T,T	1,1	-inf,-inf	inf,inf	1.73825,3.19485	0.000811382	0.000811382
2	chr16:56862790:A:G	56862790	G,NA	A,NA	1,NA	inf,NA	inf,NA	3.01937,NA	0.000781724	0.000781724
2	chr16:56774624:A:G	56774624	NA,G	NA,A	NA,1	NA,inf	NA,inf	NA,2.34331	0.000776471	0.000776471
2	chr16:56835635:G:T	56835635	NA,T	NA,G	NA,1	NA,inf	NA,inf	NA,1.17099	0.00077358	0.00077358
2	chr16:56628252:C:A	56628252	A,NA	C,NA	1,NA	-inf,NA	inf,NA	1.38589,NA	0.000772407	0.000772407
2	chr16:56703367:T:C	56703367	C,C	T,T	1,1	inf,-inf	inf,inf	0.721104,1.9048	0.000769546	0.000769546
2	chr16:56554593:T:C	56554593	C,NA	T,NA	1,NA	inf,NA	inf,NA	1.43299,NA	0.000767089	0.000767089
2	chr16:57423560:G:A	57423560	A,NA	G,NA	1,NA	-inf,NA	inf,NA	1.55801,NA	0.000764115	0.000764115
2	chr16:56905898:C:T	56905898	NA,T	NA,C	NA,1	NA,-inf	NA,inf	NA,1.74808	0.000760288	0.000760288
2	chr16:57398977:G:A	57398977	NA,A	NA,G	NA,1	NA,-inf	NA,inf	NA,1.48243	0.000758759	0.000758759
2	chr16:56628753:A:G	56628753	NA,G	NA,A	NA,1	NA,-inf	NA,inf	NA,1.47441	0.000744213	0.000744213
2	chr16:56987612:C:T	56987612	T,T	C,C	1,1	inf,inf	inf,inf	1.62648,1.36131	0.000726583	0.000726583
2	chr16:56657559:C:A	56657559	NA,A	NA,C	NA,1	NA,-inf	NA,inf	NA,1.32943	0.000726531	0.000726531
2	chr16:56981507:G:A	56981507	NA,A	NA,G	NA,1	NA,inf	NA,inf	NA,1.20423	0.000718697	0.000718697
2	chr16:56936436:A:G	56936436	NA,G	NA,A	NA,1	NA,-inf	NA,inf	NA,1.76943	0.000714757	0.000714757
2	chr16:56987864:G:A	56987864	NA,A	NA,G	NA,1	NA,-inf	NA,inf	NA,1.79884	0.000703705	0.000703705
2	chr16:56667403:A:G	56667403	G,G	A,A	1,1	-inf,-inf	inf,inf	1.93216,0.35559	0.000698098	0.000698098
2	chr16:56549935:A:G	56549935	NA,G	NA,A	NA,1	NA,-inf	NA,inf	NA,1.44911	0.000685854	0.000685854
2	chr16:56551285:T:C	56551285	NA,C	NA,T	NA,1	NA,-inf	NA,inf	NA,1.442	0.000679686	0.000679686
2	chr16:57440512:A:G	57440512	G,NA	A,NA	1,NA	-inf,NA	inf,NA	1.49982,NA	0.000677513	0.000677513
2	chr16:56627404:A:G	56627404	G,G	A,A	1,1	-inf,-inf	inf,inf	1.56921,1.04208	0.000676675	0.000676675
2	chr16:56681409:G:T	56681409	T,T	G,G	1,1	-inf,inf	inf,inf	1.89239,0.458333	0.000670133	0.000670133
2	chr16:57430754:T:C	57430754	C,NA	T,NA	1,NA	-inf,NA	inf,NA	1.49026,NA	0.000666626	0.000666626
2	chr16:57451458:C:A	57451458	NA,A	NA,C	NA,1	NA,-inf	NA,inf	NA,1.42616	0.000663719	0.000663719
2	chr16:57342764:A:G	57342764	G,NA	A,NA	1,NA	-inf,NA	inf,NA	1.4632,NA	0.000656812	0.000656812
2	chr16:57440934:CAGTGCAGT:C	57440934	C,NA	CAGTGCAGT,NA	1,NA	-inf,NA	inf,NA	1.48388,NA	0.000656669	0.000656669
2	chr16:57435080:G:T	57435080	T,NA	G,NA	1,NA	-inf,NA	inf,NA	1.48253,NA	0.000655093	0.000655093
2	chr16:56708114:C:T	56708114	NA,T	NA,C	NA,1	NA,-inf	NA,inf	NA,1.56811	0.000654807	0.000654807
2	chr16:56937473:G:A	56937473	NA,A	NA,G	NA,1	NA,inf	NA,inf	NA,2.10465	0.000653567	0.000653567
2	chr16:56946427:G:A	56946427	NA,A	NA,G	NA,1	NA,inf	NA,inf	NA,2.10046	0.000648607	0.000648607
2	chr16:56612750:T:C	56612750	C,NA	T,NA	1,NA	inf,NA	inf,NA	1.63447,NA	0.000642953	0.000642953
2	chr16:56888238:T:C	56888238	NA,C	NA,T	NA,1	NA,-inf	NA,inf	NA,1.64976	0.000642307	0.000642307
2	chr16:56985119:T:C	56985119	C,C	T,T	1,1	inf,-inf	inf,inf	0.483545,2.61881	0.000636432	0.000636432
2	chr16:56640946:T:C	56640946	C,C	T,T	1,1	inf,inf	inf,inf	0.608744,1.61603	0.000633071	0.000633071
2	chr16:57381895:A:T	57381895	NA,T	NA,A	NA,1	NA,-inf	NA,inf	NA,1.43655	0.000628594	0.000628594
2	chr16:56943291:T:C	56943291	NA,C	NA,T	NA,1	NA,-inf	NA,inf	NA,1.68469	0.000625942	0.000625942
2	chr16:57381530:C:G	57381530	NA,G	NA,C	NA,1	NA,-inf	NA,inf	NA,1.43363	0.000625206	0.000625206
2	chr16:57405921:A:G	57405921	NA,G	NA,A	NA,1	NA,-inf	NA,inf	NA,1.38296	0.000621143	0.000621143
2	chr16:57347371:G:A	57347371	NA,A	NA,G	NA,1	NA,-inf	NA,inf	NA,1.42255	0.00061892	0.00061892
2	chr16:57408716:A:G	57408716	NA,G	NA,A	NA,1	NA,-inf	NA,inf	NA,1.38008	0.000615452	0.000615452
2	chr16:57286408:C:T	57286408	NA,T	NA,C	NA,1	NA,-inf	NA,inf	NA,1.51669	0.000608534	0.000608534
2	chr16:57454538:G:T	57454538	NA,T	NA,G	NA,1	NA,-inf	NA,inf	NA,1.37508	0.000604012	0.000604012
2	chr16:57402308:G:T	57402308	NA,T	NA,G	NA,1	NA,-inf	NA,inf	NA,1.45667	0.00059935	0.00059935
2	chr16:57404959:T:C	57404959	NA,C	NA,T	NA,1	NA,-inf	NA,inf	NA,1.36207	0.00059751	0.00059751
2	chr16:57210788:C:T	57210788	NA,T	NA,C	NA,1	NA,-inf	NA,inf	NA,1.58826	0.000596819	0.000596819
2	chr16:57356556:C:T	57356556	T,NA	C,NA	1,NA	-inf,NA	inf,NA	1.41403,NA	0.000585394	0.000585394
2	chr16:57411986:G:C	57411986	NA,C	NA,G	NA,1	NA,-inf	NA,inf	NA,1.34565	0.000584491	0.000584491
2	chr16:56665811:G:C	56665811	C,NA	G,NA	1,NA	inf,NA	inf,NA	1.06654,NA	0.000584041	0.000584041
2	chr16:56787607:C:G	56787607	NA,G	NA,C	NA,1	NA,-inf	NA,inf	NA,1.38029	0.00058338	0.00058338
2	chr16:57227371:C:T	57227371	NA,T	NA,C	NA,1	NA,-inf	NA,inf	NA,1.57252	0.00058181	0.00058181
2	chr16:56992345:T:C	56992345	NA,C	NA,T	NA,1	NA,-inf	NA,inf	NA,1.58584	0.000580674	0.000580674
2	chr16:57378079:C:A	57378079	NA,A	NA,C	NA,1	NA,-inf	NA,inf	NA,1.41185	0.000578045	0.000578045
2	chr16:56619650:C:T	56619650	NA,T	NA,C	NA,1	NA,-inf	NA,inf	NA,1.3188	0.000565404	0.000565404
2	chr16:57222212:A:G	57222212	NA,G	NA,A	NA,1	NA,-inf	NA,inf	NA,1.55183	0.00056359	0.00056359
2	chr16:57198474:A:T	57198474	NA,T	NA,A	NA,1	NA,-inf	NA,inf	NA,1.54744	0.00055938	0.00055938
2	chr16:57221132:C:G	57221132	NA,G	NA,C	NA,1	NA,-inf	NA,inf	NA,1.54537	0.000557307	0.000557307
2	chr16:57197185:C:T	57197185	NA,T	NA,C	NA,1	NA,-inf	NA,inf	NA,1.54522	0.000557277	0.000557277
2	chr16:57213965:CTATT:C	57213965	NA,C	NA,CTATT	NA,1	NA,-inf	NA,inf	NA,1.54522	0.000557277	0.000557277
2	chr16:57213458:G:A	57213458	NA,A	NA,G	NA,1	NA,-inf	NA,inf	NA,1.54509	0.000557045	0.000557045
2	chr16:57212835:G:A	57212835	NA,A	NA,G	NA,1	NA,-inf	NA,inf	NA,1.54437	0.000556517	0.000556517
2	chr16:57188527:G:GTTTGT	57188527	NA,GTTTGT	NA,G	NA,1	NA,-inf	NA,inf	NA,1.54309	0.000555092	0.000555092
2	chr16:57190230:G:A	57190230	NA,A	NA,G	NA,1	NA,-inf	NA,inf	NA,1.53973	0.000552115	0.000552115
2	chr16:57227432:A:G	57227432	NA,G	NA,A	NA,1	NA,-inf	NA,inf	NA,1.53963	0.000551992	0.000551992
2	chr16:57415094:T:C	57415094	NA,C	NA,T	NA,1	NA,-inf	NA,inf	NA,1.31623	0.000551521	0.000551521
2	chr16:57393617:G:A	57393617	NA,A	NA,G	NA,1	NA,inf	NA,inf	NA,1.29063	0.000551201	0.000551201
2	chr16:57392882:C:T	57392882	NA,T	NA,C	NA,1	NA,-inf	NA,inf	NA,1.31459	0.000549701	0.000549701
2	chr16:56961248:C:A	56961248	NA,A	NA,C	NA,1	NA,-inf	NA,inf	NA,1.96746	0.000546116	0.000546116
2	chr16:57203349:T:A	57203349	NA,A	NA,T	NA,1	NA,-inf	NA,inf	NA,1.5311	0.000543745	0.000543745
2	chr16:57397312:C:T	57397312	NA,T	NA,C	NA,1	NA,-inf	NA,inf	NA,1.3072	0.000542254	0.000542254
2	chr16:56997227:A:G	56997227	NA,G	NA,A	NA,1	NA,-inf	NA,inf	NA,1.76995	0.000541623	0.000541623
2	chr16:56620001:TC:T	56620001	NA,T	NA,TC	NA,1	NA,-inf	NA,inf	NA,1.2945	0.000540639	0.000540639
2	chr16:57419863:T:C	57419863	NA,C	NA,T	NA,1	NA,-inf	NA,inf	NA,1.30594	0.000540295	0.000540295
2	chr16:56651156:G:A	56651156	NA,A	NA,G	NA,1	NA,-inf	NA,inf	NA,1.18775	0.000535886	0.000535886
2	chr16:56641132:C:A	56641132	NA,A	NA,C	NA,1	NA,inf	NA,inf	NA,1.47618	0.000533001	0.000533001
2	chr16:56835803:T:A	56835803	A,A	T,T	1,1	inf,inf	inf,inf	1.29585,2.45949	0.00052197	0.00052197
2	chr16:57226314:C:T	57226314	NA,T	NA,C	NA,1	NA,-inf	NA,inf	NA,1.49459	0.000519764	0.000519764
2	chr16:56643298:C:T	56643298	T,T	C,C	1,1	inf,inf	inf,inf	0.770475,1.66273	0.000519202	0.000519202
2	chr16:57408513:G:T	57408513	NA,T	NA,G	NA,1	NA,-inf	NA,inf	NA,1.34409	0.000516671	0.000516671
2	chr16:57434024:T:A	57434024	NA,A	NA,T	NA,1	NA,-inf	NA,inf	NA,1.28575	0.000516386	0.000516386
2	chr16:57397235:G:A	57397235	NA,A	NA,G	NA,1	NA,-inf	NA,inf	NA,1.27957	0.000515613	0.000515613
2	chr16:57382093:G:A	57382093	NA,A	NA,G	NA,1	NA,-inf	NA,inf	NA,1.3256	0.000513207	0.000513207
2	chr16:56963406:G:A	56963406	NA,A	NA,G	NA,1	NA,-inf	NA,inf	NA,1.91564	0.000511037	0.000511037
2	chr16:56608705:G:C	56608705	C,NA	G,NA	1,NA	inf,NA	inf,NA	1.53195,NA	0.000510757	0.000510757
2	chr16:57093895:G:A	57093895	NA,A	NA,G	NA,1	NA,-inf	NA,inf	NA,1.37159	0.000506332	0.000506332
2	chr16:57313705:T:C	57313705	NA,C	NA,T	NA,1	NA,-inf	NA,inf	NA,1.22902	0.000503652	0.000503652
2	chr16:57233751:A:G	57233751	NA,G	NA,A	NA,1	NA,-inf	NA,inf	NA,1.48727	0.000502156	0.000502156
2	chr16:56784329:A:G	56784329	NA,G	NA,A	NA,1	NA,inf	NA,inf	NA,0.988042	0.000500747	0.000500747
2	chr16:56465446:C:T	56465446	NA,T	NA,C	NA,1	NA,-inf	NA,inf	NA,1.22264	0.000499803	0.000499803
2	chr16:56723922:G:T	56723922	T,T	G,G	1,1	inf,-inf	inf,inf	0.823761,1.49852	0.000497688	0.000497688
2	chr16:56725318:G:A	56725318	NA,A	NA,G	NA,1	NA,inf	NA,inf	NA,1.00466	0.000496698	0.000496698
2	chr16:56762169:T:C	56762169	NA,C	NA,T	NA,1	NA,-inf	NA,inf	NA,1.29479	0.000495378	0.000495378
2	chr16:56719830:C:T	56719830	T,T	C,C	1,1	inf,-inf	inf,inf	0.761517,1.57448	0.000490982	0.000490982
2	chr16:57384055:G:GGGA	57384055	NA,GGGA	NA,G	NA,1	NA,-inf	NA,inf	NA,1.30208	0.000490122	0.000490122
2	chr16:56790271:T:G	56790271	G,NA	T,NA	1,NA	inf,NA	inf,NA	2.56862,NA	0.000488399	0.000488399
2	chr16:57015601:A:AGT	57015601	AGT,AGT	A,A	1,1	-inf,-inf	inf,inf	0.657881,1.45612	0.000482083	0.000482083
2	chr16:57384211:C:T	57384211	T,T	C,C	1,1	-inf,-inf	inf,inf	1.13579,1.24084	0.000481584	0.000481584
2	chr16:57229917:T:G	57229917	NA,G	NA,T	NA,1	NA,-inf	NA,inf	NA,1.44481	0.000474295	0.000474295
2	chr16:56557027:A:T	56557027	T,T	A,A	1,1	inf,inf	inf,inf	1.74735,0.876786	0.000471961	0.000471961
2	chr16:56815181:TACA:T	56815181	T,NA	TACA,NA	1,NA	inf,NA	inf,NA	0.88486,NA	0.00047194	0.00047194
2	chr16:56988836:T:C	56988836	C,C	T,T	1,1	inf,inf	inf,inf	0.830171,0.99826	0.000467744	0.000467744
2	chr16:56764377:C:G	56764377	NA,G	NA,C	NA,1	NA,inf	NA,inf	NA,1.00147	0.000467139	0.000467139
2	chr16:56767848:C:T	56767848	NA,T	NA,C	NA,1	NA,inf	NA,inf	NA,1.00119	0.000466877	0.000466877
2	chr16:56950851:A:G	56950851	G,G	A,A	1,1	-inf,inf	inf,inf	2.81464,1.65844	0.000466419	0.000466419
2	chr16:56971852:C:G	56971852	NA,G	NA,C	NA,1	NA,-inf	NA,inf	NA,1.77156	0.000464289	0.000464289
2	chr16:56998907:C:T	56998907	T,NA	C,NA	1,NA	-inf,NA	inf,NA	1.33202,NA	0.000463807	0.000463807
2	chr16:57391291:A:G	57391291	G,NA	A,NA	1,NA	-inf,NA	inf,NA	1.18911,NA	0.000460915	0.000460915
2	chr16:56476853:G:A	56476853	NA,A	NA,G	NA,1	NA,inf	NA,inf	NA,1.15341	0.000460004	0.000460004
2	chr16:56961915:G:A	56961915	NA,A	NA,G	NA,1	NA,inf	NA,inf	NA,3.47367	0.000459639	0.000459639
2	chr16:57046783:G:A	57046783	NA,A	NA,G	NA,1	NA,-inf	NA,inf	NA,1.38425	0.000459103	0.000459103
2	chr16:56835902:G:T	56835902	NA,T	NA,G	NA,1	NA,inf	NA,inf	NA,0.992037	0.00045736	0.00045736
2	chr16:57116279:C:T	57116279	NA,T	NA,C	NA,1	NA,inf	NA,inf	NA,1.2206	0.000453217	0.000453217
2	chr16:56661190:T:G	56661190	NA,G	NA,T	NA,1	NA,-inf	NA,inf	NA,1.0846	0.000450914	0.000450914
2	chr16:57414567:C:T	57414567	NA,T	NA,C	NA,1	NA,-inf	NA,inf	NA,1.19859	0.000450591	0.000450591
2	chr16:57152017:C:T	57152017	NA,T	NA,C	NA,1	NA,-inf	NA,inf	NA,1.35252	0.000448564	0.000448564
2	chr16:56983038:C:T	56983038	NA,T	NA,C	NA,1	NA,-inf	NA,inf	NA,1.48798	0.000445766	0.000445766
2	chr16:57423651:A:T	57423651	NA,T	NA,A	NA,1	NA,-inf	NA,inf	NA,1.20395	0.000444891	0.000444891
2	chr16:57180566:TG:T	57180566	NA,T	NA,TG	NA,1	NA,-inf	NA,inf	NA,1.34565	0.00044406	0.00044406
2	chr16:57132992:T:A	57132992	NA,A	NA,T	NA,1	NA,-inf	NA,inf	NA,1.15611	0.000442983	0.000442983
2	chr16:57132993:C:A	57132993	NA,A	NA,C	NA,1	NA,-inf	NA,inf	NA,1.15611	0.000442983	0.000442983
2	chr16:57183301:C:T	57183301	NA,T	NA,C	NA,1	NA,-inf	NA,inf	NA,1.34415	0.000442838	0.000442838
2	chr16:57169245:C:T	57169245	NA,T	NA,C	NA,1	NA,-inf	NA,inf	NA,1.34388	0.000442797	0.000442797
2	chr16:56870823:CCTTTT:C	56870823	NA,C	NA,CCTTTT	NA,1	NA,-inf	NA,inf	NA,1.04313	0.000442588	0.000442588
2	chr16:57179555:T:C	57179555	NA,C	NA,T	NA,1	NA,-inf	NA,inf	NA,1.34134	0.00044077	0.00044077
2	chr16:56760403:G:C	56760403	C,NA	G,NA	1,NA	inf,NA	inf,NA	0.854915,NA	0.000438748	0.000438748
2	chr16:56670856:C:G	56670856	NA,G	NA,C	NA,1	NA,inf	NA,inf	NA,1.08255	0.000437918	0.000437918
2	chr16:56753490:A:G	56753490	NA,G	NA,A	NA,1	NA,-inf	NA,inf	NA,1.27458	0.000433468	0.000433468
2	chr16:56942254:G:A	56942254	NA,A	NA,G	NA,1	NA,-inf	NA,inf	NA,1.61213	0.000430293	0.000430293
2	chr16:57289668:G:A	57289668	NA,A	NA,G	NA,1	NA,-inf	NA,inf	NA,1.17437	0.00042838	0.00042838
2	chr16:56742868:C:T	56742868	NA,T	NA,C	NA,1	NA,inf	NA,inf	NA,0.911376	0.000426118	0.000426118
2	chr16:56490735:C:T	56490735	NA,T	NA,C	NA,1	NA,-inf	NA,inf	NA,1.25298	0.000425888	0.000425888
2	chr16:57389631:C:T	57389631	NA,T	NA,C	NA,1	NA,-inf	NA,inf	NA,1.28861	0.000425148	0.000425148
2	chr16:56636583:C:T	56636583	NA,T	NA,C	NA,1	NA,-inf	NA,inf	NA,1.10588	0.000422178	0.000422178
2	chr16:56673870:C:T	56673870	T,T	C,C	1,1	-inf,inf	inf,inf	1.84967,0.00528288	0.00042051	0.00042051
2	chr16:56936291:A:G	56936291	G,G	A,A	1,1	-inf,-inf	inf,inf	0.48497,3.27297	0.000418972	0.000418972
2	chr16:57220866:G:A	57220866	NA,A	NA,G	NA,1	NA,-inf	NA,inf	NA,1.36504	0.000418286	0.000418286
2	chr16:57219835:G:A	57219835	NA,A	NA,G	NA,1	NA,-inf	NA,inf	NA,1.36316	0.000417015	0.000417015
2	chr16:56670661:C:T	56670661	T,NA	C,NA	1,NA	inf,NA	inf,NA	1.01041,NA	0.000415012	0.000415012
2	chr16:56744924:G:A	56744924	NA,A	NA,G	NA,1	NA,inf	NA,inf	NA,0.955038	0.000413474	0.000413474
2	chr16:56786967:T:C	56786967	NA,C	NA,T	NA,1	NA,inf	NA,inf	NA,0.89736	0.000409786	0.000409786
2	chr16:56934440:T:C	56934440	NA,C	NA,T	NA,1	NA,inf	NA,inf	NA,1.0173	0.000409255	0.000409255
2	chr16:57298351:G:A	57298351	NA,A	NA,G	NA,1	NA,-inf	NA,inf	NA,1.36737	0.000408985	0.000408985
2	chr16:56538543:G:A	56538543	NA,A	NA,G	NA,1	NA,inf	NA,inf	NA,1.07576	0.000408369	0.000408369
2	chr16:57042000:G:A	57042000	NA,A	NA,G	NA,1	NA,inf	NA,inf	NA,1.35536	0.000407081	0.000407081
2	chr16:56581636:C:G	56581636	NA,G	NA,C	NA,1	NA,inf	NA,inf	NA,1.11367	0.000406528	0.000406528
2	chr16:56563896:A:G	56563896	NA,G	NA,A	NA,1	NA,inf	NA,inf	NA,1.1087	0.000406097	0.000406097
2	chr16:56671819:A:G	56671819	G,G	A,A	1,1	-inf,inf	inf,inf	1.73802,0.325157	0.000400561	0.000400561
2	chr16:56716128:A:G	56716128	NA,G	NA,A	NA,1	NA,inf	NA,inf	NA,0.902314	0.000398022	0.000398022
2	chr16:56626371:C:T	56626371	NA,T	NA,C	NA,1	NA,-inf	NA,inf	NA,1.11703	0.00039662	0.00039662
2	chr16:56768575:T:A	56768575	NA,A	NA,T	NA,1	NA,inf	NA,inf	NA,0.868046	0.000394618	0.000394618
2	chr16:57404260:C:T	57404260	T,NA	C,NA	1,NA	-inf,NA	inf,NA	1.11389,NA	0.000393351	0.000393351
2	chr16:57165648:A:G	57165648	G,G	A,A	1,1	inf,-inf	inf,inf	1.42663,1.40646	0.000392086	0.000392086
2	chr16:56745009:A:G	56745009	NA,G	NA,A	NA,1	NA,inf	NA,inf	NA,0.869282	0.00039152	0.00039152
2	chr16:57224174:A:G	57224174	NA,G	NA,A	NA,1	NA,-inf	NA,inf	NA,1.3208	0.000391339	0.000391339
2	chr16:56726505:C:G	56726505	G,G	C,C	1,1	inf,-inf	inf,inf	0.732049,1.48283	0.000390193	0.000390193
2	chr16:56762421:A:G	56762421	G,NA	A,NA	1,NA	-inf,NA	inf,NA	1.07303,NA	0.000387559	0.000387559
2	chr16:57106180:T:C	57106180	NA,C	NA,T	NA,1	NA,inf	NA,inf	NA,1.21943	0.000387	0.000387
2	chr16:57045915:G:A	57045915	NA,A	NA,G	NA,1	NA,-inf	NA,inf	NA,0.827346	0.000385844	0.000385844
2	chr16:57084446:A:C	57084446	NA,C	NA,A	NA,1	NA,-inf	NA,inf	NA,0.958403	0.000385465	0.000385465
2	chr16:57411342:C:T	57411342	T,T	C,C	1,1	inf,inf	inf,inf	1.45616,1.02696	0.00038478	0.00038478
2	chr16:57402976:A:C	57402976	C,NA	A,NA	1,NA	-inf,NA	inf,NA	1.09398,NA	0.000384768	0.000384768
2	chr16:56981551:G:A	56981551	NA,A	NA,G	NA,1	NA,-inf	NA,inf	NA,1.49773	0.000383662	0.000383662
2	chr16:57143055:C:G	57143055	G,G	C,C	1,1	inf,-inf	inf,inf	1.26033,1.50178	0.000383633	0.000383633
2	chr16:56772549:T:C	56772549	NA,C	NA,T	NA,1	NA,inf	NA,inf	NA,0.921614	0.000380996	0.000380996
2	chr16:56771642:A:G	56771642	NA,G	NA,A	NA,1	NA,inf	NA,inf	NA,0.921614	0.000380996	0.000380996
2	chr16:57118322:C:T	57118322	NA,T	NA,C	NA,1	NA,-inf	NA,inf	NA,1.14273	0.00038031	0.00038031
2	chr16:56669082:A:G	56669082	NA,G	NA,A	NA,1	NA,-inf	NA,inf	NA,1.10119	0.000379124	0.000379124
2	chr16:56840976:G:A	56840976	NA,A	NA,G	NA,1	NA,inf	NA,inf	NA,0.913718	0.00037572	0.00037572
2	chr16:56843909:C:A	56843909	NA,A	NA,C	NA,1	NA,inf	NA,inf	NA,0.913485	0.000374629	0.000374629
2	chr16:56817893:T:A	56817893	A,A	T,T	1,1	inf,-inf	inf,inf	0.926827,1.04015	0.000373797	0.000373797
2	chr16:56668521:AAAGGGCAGGCC:A	56668521	NA,A	NA,AAAGGGCAGGCC	NA,1	NA,-inf	NA,inf	NA,1.09074	0.000373504	0.000373504
2	chr16:57156114:T:C	57156114	NA,C	NA,T	NA,1	NA,-inf	NA,inf	NA,1.11936	0.000372543	0.000372543
2	chr16:56668654:T:C	56668654	NA,C	NA,T	NA,1	NA,-inf	NA,inf	NA,1.08833	0.000371466	0.000371466
2	chr16:56928542:TC:T	56928542	NA,T	NA,TC	NA,1	NA,-inf	NA,inf	NA,0.872491	0.000369562	0.000369562
2	chr16:56772358:C:T	56772358	NA,T	NA,C	NA,1	NA,inf	NA,inf	NA,0.868999	0.000369544	0.000369544
2	chr16:56805434:T:A	56805434	NA,A	NA,T	NA,1	NA,inf	NA,inf	NA,0.868999	0.000369544	0.000369544
2	chr16:57318769:T:C	57318769	C,NA	T,NA	1,NA	-inf,NA	inf,NA	1.46608,NA	0.000366437	0.000366437
2	chr16:57415743:G:A	57415743	NA,A	NA,G	NA,1	NA,inf	NA,inf	NA,0.982296	0.000365911	0.000365911
2	chr16:57007997:A:G	57007997	G,NA	A,NA	1,NA	-inf,NA	inf,NA	1.21492,NA	0.000364758	0.000364758
2	chr16:57380016:A:G	57380016	NA,G	NA,A	NA,1	NA,-inf	NA,inf	NA,1.15475	0.000364552	0.000364552
2	chr16:56996506:T:C	56996506	NA,C	NA,T	NA,1	NA,-inf	NA,inf	NA,1.53155	0.000362955	0.000362955
2	chr16:57108337:C:T	57108337	NA,T	NA,C	NA,1	NA,-inf	NA,inf	NA,0.939844	0.000361654	0.000361654
2	chr16:57195314:C:T	57195314	NA,T	NA,C	NA,1	NA,-inf	NA,inf	NA,1.27363	0.000358783	0.000358783
2	chr16:56768013:A:G	56768013	NA,G	NA,A	NA,1	NA,inf	NA,inf	NA,0.847788	0.00035857	0.00035857
2	chr16:56697978:G:C	56697978	NA,C	NA,G	NA,1	NA,-inf	NA,inf	NA,1.03491	0.000357426	0.000357426
2	chr16:56650338:G:A	56650338	NA,A	NA,G	NA,1	NA,-inf	NA,inf	NA,0.990348	0.000355828	0.000355828
2	chr16:56758020:G:A	56758020	NA,A	NA,G	NA,1	NA,inf	NA,inf	NA,0.829307	0.000355767	0.000355767
2	chr16:56938301:C:T	56938301	NA,T	NA,C	NA,1	NA,-inf	NA,inf	NA,1.37403	0.000354852	0.000354852
2	chr16:56875972:A:G	56875972	NA,G	NA,A	NA,1	NA,-inf	NA,inf	NA,0.688011	0.000354768	0.000354768
2	chr16:57378288:A:G	57378288	G,G	A,A	1,1	inf,inf	inf,inf	0.264932,2.12375	0.000347676	0.000347676
2	chr16:57060241:A:T	57060241	NA,T	NA,A	NA,1	NA,inf	NA,inf	NA,1.14796	0.000346927	0.000346927
2	chr16:57078793:C:G	57078793	NA,G	NA,C	NA,1	NA,-inf	NA,inf	NA,1.12836	0.000344981	0.000344981
2	chr16:57312030:A:T	57312030	NA,T	NA,A	NA,1	NA,-inf	NA,inf	NA,1.07167	0.000344573	0.000344573
2	chr16:57312604:G:A	57312604	NA,A	NA,G	NA,1	NA,-inf	NA,inf	NA,1.0713	0.00034414	0.00034414
2	chr16:57166751:C:T	57166751	NA,T	NA,C	NA,1	NA,-inf	NA,inf	NA,1.16998	0.000341756	0.000341756
2	chr16:57247494:A:C	57247494	NA,C	NA,A	NA,1	NA,inf	NA,inf	NA,0.974543	0.000341579	0.000341579
2	chr16:57069467:A:C	57069467	NA,C	NA,A	NA,1	NA,inf	NA,inf	NA,1.1749	0.000341152	0.000341152
2	chr16:56851178:C:T	56851178	T,NA	C,NA	1,NA	inf,NA	inf,NA	0.801388,NA	0.000339555	0.000339555
2	chr16:57000812:T:C	57000812	C,NA	T,NA	1,NA	-inf,NA	inf,NA	1.18206,NA	0.000339511	0.000339511
2	chr16:57060240:T:C	57060240	NA,C	NA,T	NA,1	NA,inf	NA,inf	NA,1.13288	0.000338253	0.000338253
2	chr16:57262922:C:T	57262922	T,T	C,C	1,1	inf,inf	inf,inf	1.81262,0.864104	0.000337798	0.000337798
2	chr16:57023520:T:C	57023520	NA,C	NA,T	NA,1	NA,inf	NA,inf	NA,1.13516	0.000336069	0.000336069
2	chr16:57365774:C:G	57365774	G,NA	C,NA	1,NA	-inf,NA	inf,NA	1.23274,NA	0.000335123	0.000335123
2	chr16:57367882:C:T	57367882	NA,T	NA,C	NA,1	NA,-inf	NA,inf	NA,1.10148	0.000334684	0.000334684
2	chr16:56998371:T:C	56998371	C,NA	T,NA	1,NA	-inf,NA	inf,NA	1.17662,NA	0.000333317	0.000333317
2	chr16:56480003:G:A	56480003	NA,A	NA,G	NA,1	NA,-inf	NA,inf	NA,1.16773	0.00033152	0.00033152
2	chr16:57385453:C:G	57385453	G,NA	C,NA	1,NA	-inf,NA	inf,NA	1.34072,NA	0.000330903	0.000330903
2	chr16:56949571:G:A	56949571	NA,A	NA,G	NA,1	NA,-inf	NA,inf	NA,0.421331	0.000329687	0.000329687
2	chr16:56745063:C:T	56745063	NA,T	NA,C	NA,1	NA,inf	NA,inf	NA,0.775779	0.000329175	0.000329175
2	chr16:56975253:A:G	56975253	NA,G	NA,A	NA,1	NA,inf	NA,inf	NA,0.693157	0.000328371	0.000328371
2	chr16:56505434:T:C	56505434	NA,C	NA,T	NA,1	NA,inf	NA,inf	NA,0.970342	0.000326002	0.000326002
2	chr16:57025142:G:C	57025142	C,C	G,G	1,1	-inf,-inf	inf,inf	0.442825,1.75909	0.000325869	0.000325869
2	chr16:56728539:T:C	56728539	C,NA	T,NA	1,NA	inf,NA	inf,NA	0.730329,NA	0.000325712	0.000325712
2	chr16:56931656:C:T	56931656	NA,T	NA,C	NA,1	NA,-inf	NA,inf	NA,1.39584	0.000324511	0.000324511
2	chr16:57379275:G:A	57379275	A,NA	G,NA	1,NA	-inf,NA	inf,NA	1.00821,NA	0.000322369	0.000322369
2	chr16:56656256:C:T	56656256	T,NA	C,NA	1,NA	inf,NA	inf,NA	1.06839,NA	0.000321426	0.000321426
2	chr16:56581023:C:T	56581023	NA,T	NA,C	NA,1	NA,inf	NA,inf	NA,0.981858	0.00032081	0.00032081
2	chr16:57017459:C:T	57017459	T,T	C,C	1,1	-inf,-inf	inf,inf	1.15046,1.00356	0.000320799	0.000320799
2	chr16:57046614:G:A	57046614	NA,A	NA,G	NA,1	NA,-inf	NA,inf	NA,0.636563	0.000320214	0.000320214
2	chr16:57108241:A:C	57108241	NA,C	NA,A	NA,1	NA,inf	NA,inf	NA,1.06463	0.00031975	0.00031975
2	chr16:57262548:G:A	57262548	A,A	G,G	1,1	-inf,inf	inf,inf	2.25786,0.281707	0.000317919	0.000317919
2	chr16:57405729:A:G	57405729	NA,G	NA,A	NA,1	NA,inf	NA,inf	NA,0.944175	0.000317557	0.000317557
2	chr16:57389527:G:A	57389527	A,NA	G,NA	1,NA	-inf,NA	inf,NA	1.02299,NA	0.000315643	0.000315643
2	chr16:56664309:C:T	56664309	T,T	C,C	1,1	inf,-inf	inf,inf	1.9755,0.269482	0.000315257	0.000315257
2	chr16:57272987:C:T	57272987	NA,T	NA,C	NA,1	NA,-inf	NA,inf	NA,1.17321	0.000314048	0.000314048
2	chr16:56577000:C:T	56577000	NA,T	NA,C	NA,1	NA,inf	NA,inf	NA,0.971995	0.000313957	0.000313957
2	chr16:57102284:G:A	57102284	NA,A	NA,G	NA,1	NA,-inf	NA,inf	NA,1.20187	0.000312726	0.000312726
2	chr16:57133567:C:T	57133567	NA,T	NA,C	NA,1	NA,-inf	NA,inf	NA,1.09261	0.000312189	0.000312189
2	chr16:57427277:G:C	57427277	NA,C	NA,G	NA,1	NA,inf	NA,inf	NA,0.95392	0.000311728	0.000311728
2	chr16:57103030:G:A	57103030	NA,A	NA,G	NA,1	NA,-inf	NA,inf	NA,1.20042	0.000311702	0.000311702
2	chr16:56817655:CTG:C	56817655	C,NA	CTG,NA	1,NA	inf,NA	inf,NA	0.722641,NA	0.000311665	0.000311665
2	chr16:56941934:A:C	56941934	NA,C	NA,A	NA,1	NA,-inf	NA,inf	NA,1.29018	0.00031065	0.00031065
2	chr16:56949009:C:G	56949009	NA,G	NA,C	NA,1	NA,-inf	NA,inf	NA,1.28965	0.00031036	0.00031036
2	chr16:57059763:A:G	57059763	NA,G	NA,A	NA,1	NA,inf	NA,inf	NA,1.11029	0.00030908	0.00030908
2	chr16:56619435:T:C	56619435	C,C	T,T	1,1	inf,inf	inf,inf	0.284924,1.79016	0.000308812	0.000308812
2	chr16:56936997:C:G	56936997	NA,G	NA,C	NA,1	NA,-inf	NA,inf	NA,0.393674	0.000308593	0.000308593
2	chr16:57124440:C:A	57124440	A,A	C,C	1,1	inf,-inf	inf,inf	0.0852833,2.25202	0.000308353	0.000308353
2	chr16:57154485:G:A	57154485	NA,A	NA,G	NA,1	NA,-inf	NA,inf	NA,1.04237	0.000308266	0.000308266
2	chr16:56789000:G:A	56789000	A,NA	G,NA	1,NA	inf,NA	inf,NA	1.87001,NA	0.000308212	0.000308212
2	chr16:57374952:C:T	57374952	T,NA	C,NA	1,NA	-inf,NA	inf,NA	0.988613,NA	0.000307212	0.000307212
2	chr16:56717353:T:C	56717353	NA,C	NA,T	NA,1	NA,inf	NA,inf	NA,0.801442	0.000306445	0.000306445
2	chr16:57383918:G:C	57383918	NA,C	NA,G	NA,1	NA,-inf	NA,inf	NA,1.02478	0.000305459	0.000305459
2	chr16:56934442:A:G	56934442	NA,G	NA,A	NA,1	NA,-inf	NA,inf	NA,0.407844	0.000305224	0.000305224
2	chr16:56794858:G:A	56794858	A,NA	G,NA	1,NA	inf,NA	inf,NA	0.712153,NA	0.000304753	0.000304753
2	chr16:57295929:G:A	57295929	NA,A	NA,G	NA,1	NA,-inf	NA,inf	NA,1.00567	0.000304678	0.000304678
2	chr16:56864580:G:C	56864580	NA,C	NA,G	NA,1	NA,inf	NA,inf	NA,0.795183	0.000302543	0.000302543
2	chr16:56499047:A:G	56499047	NA,G	NA,A	NA,1	NA,inf	NA,inf	NA,1.01324	0.000302153	0.000302153
2	chr16:57424273:T:C	57424273	NA,C	NA,T	NA,1	NA,-inf	NA,inf	NA,0.935396	0.000301106	0.000301106
2	chr16:56942199:C:G	56942199	NA,G	NA,C	NA,1	NA,-inf	NA,inf	NA,0.3812	0.000300338	0.000300338
2	chr16:57289344:T:G	57289344	G,G	T,T	1,1	-inf,inf	inf,inf	0.30504,2.04452	0.000300113	0.000300113
2	chr16:56657848:C:A	56657848	NA,A	NA,C	NA,1	NA,-inf	NA,inf	NA,0.810126	0.000298689	0.000298689
2	chr16:57012459:C:T	57012459	NA,T	NA,C	NA,1	NA,-inf	NA,inf	NA,0.57352	0.000298361	0.000298361
2	chr16:57357479:G:A	57357479	A,A	G,G	1,1	inf,inf	inf,inf	1.20642,0.932667	0.000297434	0.000297434
2	chr16:56806963:C:T	56806963	NA,T	NA,C	NA,1	NA,inf	NA,inf	NA,1.59278	0.000296704	0.000296704
2	chr16:56643105:TTGCTGTG:T	56643105	T,T	TTGCTGTG,TTGCTGTG	1,1	inf,inf	inf,inf	1.77389,0.4886	0.00029619	0.00029619
2	chr16:56935873:G:C	56935873	NA,C	NA,G	NA,1	NA,-inf	NA,inf	NA,1.25429	0.00029472	0.00029472
2	chr16:57438383:T:C	57438383	C,NA	T,NA	1,NA	-inf,NA	inf,NA	0.974149,NA	0.00029423	0.00029423
2	chr16:56972917:T:A	56972917	A,A	T,T	1,1	inf,-inf	inf,inf	5.81325,0.149848	0.000294213	0.000294213
2	chr16:57159083:T:C	57159083	NA,C	NA,T	NA,1	NA,-inf	NA,inf	NA,1.0221	0.000293471	0.000293471
2	chr16:56761421:T:C	56761421	NA,C	NA,T	NA,1	NA,inf	NA,inf	NA,0.786573	0.000293466	0.000293466
2	chr16:57257490:G:A	57257490	NA,A	NA,G	NA,1	NA,-inf	NA,inf	NA,1.04347	0.000291811	0.000291811
2	chr16:56976420:A:G	56976420	NA,G	NA,A	NA,1	NA,-inf	NA,inf	NA,0.517382	0.00029096	0.00029096
2	chr16:56946412:C:T	56946412	NA,T	NA,C	NA,1	NA,-inf	NA,inf	NA,0.366313	0.000289136	0.000289136
2	chr16:56509749:T:C	56509749	NA,C	NA,T	NA,1	NA,-inf	NA,inf	NA,1.0844	0.00028789	0.00028789
2	chr16:57417658:T:C	57417658	NA,C	NA,T	NA,1	NA,inf	NA,inf	NA,0.893662	0.000286968	0.000286968
2	chr16:57155761:G:A	57155761	NA,A	NA,G	NA,1	NA,-inf	NA,inf	NA,1.00389	0.000284729	0.000284729
2	chr16:57184063:TAA:T	57184063	NA,T	NA,TAA	NA,1	NA,-inf	NA,inf	NA,1.00258	0.000284052	0.000284052
2	chr16:57455868:A:G	57455868	NA,G	NA,A	NA,1	NA,-inf	NA,inf	NA,1.04486	0.000283886	0.000283886
2	chr16:56605329:C:T	56605329	NA,T	NA,C	NA,1	NA,-inf	NA,inf	NA,0.987462	0.00028363	0.00028363
2	chr16:57171134:A:G	57171134	NA,G	NA,A	NA,1	NA,-inf	NA,inf	NA,1.00021	0.000282919	0.000282919
2	chr16:57402240:ATTGTG:A	57402240	NA,A	NA,ATTGTG	NA,1	NA,-inf	NA,inf	NA,1.0029	0.000282684	0.000282684
2	chr16:57397170:A:G	57397170	NA,G	NA,A	NA,1	NA,-inf	NA,inf	NA,0.994697	0.00028263	0.00028263
2	chr16:56929359:C:T	56929359	NA,T	NA,C	NA,1	NA,-inf	NA,inf	NA,1.22729	0.00028192	0.00028192
2	chr16:57258088:G:A	57258088	NA,A	NA,G	NA,1	NA,-inf	NA,inf	NA,0.938314	0.000281855	0.000281855
2	chr16:57094489:G:A	57094489	NA,A	NA,G	NA,1	NA,inf	NA,inf	NA,0.978344	0.000281772	0.000281772
2	chr16:56957550:G:A	56957550	NA,A	NA,G	NA,1	NA,-inf	NA,inf	NA,1.28585	0.000280813	0.000280813
2	chr16:56854567:A:C	56854567	NA,C	NA,A	NA,1	NA,-inf	NA,inf	NA,0.63632	0.000280498	0.000280498
2	chr16:56589024:C:T	56589024	NA,T	NA,C	NA,1	NA,-inf	NA,inf	NA,1.02747	0.000279498	0.000279498
2	chr16:57350322:A:G	57350322	G,NA	A,NA	1,NA	inf,NA	inf,NA	1.18111,NA	0.000277847	0.000277847
2	chr16:57258644:A:G	57258644	NA,G	NA,A	NA,1	NA,inf	NA,inf	NA,0.782503	0.000276658	0.000276658
2	chr16:56915905:T:A	56915905	NA,A	NA,T	NA,1	NA,inf	NA,inf	NA,0.667233	0.000275639	0.000275639
2	chr16:57433105:CAAGAA:C	57433105	C,NA	CAAGAA,NA	1,NA	-inf,NA	inf,NA	0.942801,NA	0.00027541	0.00027541
2	chr16:57331527:A:G	57331527	NA,G	NA,A	NA,1	NA,-inf	NA,inf	NA,0.880408	0.000275351	0.000275351
2	chr16:56702094:A:T	56702094	NA,T	NA,A	NA,1	NA,-inf	NA,inf	NA,1.04929	0.000274879	0.000274879
2	chr16:56590466:C:A	56590466	NA,A	NA,C	NA,1	NA,-inf	NA,inf	NA,0.913273	0.000274851	0.000274851
2	chr16:57019033:A:G	57019033	NA,G	NA,A	NA,1	NA,inf	NA,inf	NA,1.17357	0.000274778	0.000274778
2	chr16:56588614:G:A	56588614	NA,A	NA,G	NA,1	NA,-inf	NA,inf	NA,0.912659	0.000274528	0.000274528
2	chr16:57268103:G:A	57268103	NA,A	NA,G	NA,1	NA,inf	NA,inf	NA,0.845727	0.000274169	0.000274169
2	chr16:56719761:TA:T	56719761	T,NA	TA,NA	1,NA	-inf,NA	inf,NA	1.36671,NA	0.000273713	0.000273713
2	chr16:57257360:C:T	57257360	NA,T	NA,C	NA,1	NA,inf	NA,inf	NA,0.779553	0.000271895	0.000271895
2	chr16:57160912:A:G	57160912	NA,G	NA,A	NA,1	NA,-inf	NA,inf	NA,1.01417	0.000271579	0.000271579
2	chr16:57008412:A:C	57008412	NA,C	NA,A	NA,1	NA,-inf	NA,inf	NA,1.10975	0.000270495	0.000270495
2	chr16:57352024:G:A	57352024	A,NA	G,NA	1,NA	inf,NA	inf,NA	1.16825,NA	0.000269543	0.000269543
2	chr16:56757568:T:C	56757568	C,NA	T,NA	1,NA	inf,NA	inf,NA	0.6597,NA	0.000269031	0.000269031
2	chr16:56951227:A:G	56951227	G,G	A,A	1,1	inf,inf	inf,inf	5.80137,0.225401	0.00026847	0.00026847
2	chr16:56599392:T:C	56599392	NA,C	NA,T	NA,1	NA,-inf	NA,inf	NA,0.901153	0.000268372	0.000268372
2	chr16:56774891:G:T	56774891	NA,T	NA,G	NA,1	NA,-inf	NA,inf	NA,0.605878	0.00026836	0.00026836
2	chr16:57206757:G:GTC	57206757	NA,GTC	NA,G	NA,1	NA,inf	NA,inf	NA,0.948716	0.000268138	0.000268138
2	chr16:57258359:C:T	57258359	NA,T	NA,C	NA,1	NA,inf	NA,inf	NA,0.769628	0.000267464	0.000267464
2	chr16:57200417:T:G	57200417	NA,G	NA,T	NA,1	NA,-inf	NA,inf	NA,1.0058	0.000267398	0.000267398
2	chr16:57411464:T:C	57411464	C,C	T,T	1,1	inf,-inf	inf,inf	1.39648,0.777753	0.000267243	0.000267243
2	chr16:57235142:G:C	57235142	NA,C	NA,G	NA,1	NA,-inf	NA,inf	NA,0.789521	0.000266641	0.000266641
2	chr16:57258286:T:C	57258286	NA,C	NA,T	NA,1	NA,inf	NA,inf	NA,0.767671	0.000266575	0.000266575
2	chr16:57075987:C:T	57075987	NA,T	NA,C	NA,1	NA,-inf	NA,inf	NA,1.0098	0.000266151	0.000266151
2	chr16:57422859:C:T	57422859	T,NA	C,NA	1,NA	-inf,NA	inf,NA	0.928024,NA	0.000265078	0.000265078
2	chr16:57410484:T:C	57410484	C,C	T,T	1,1	inf,-inf	inf,inf	1.39777,0.768423	0.00026377	0.00026377
2	chr16:57258036:C:A	57258036	NA,A	NA,C	NA,1	NA,inf	NA,inf	NA,0.758045	0.000263458	0.000263458
2	chr16:56726097:C:T	56726097	T,NA	C,NA	1,NA	inf,NA	inf,NA	0.650558,NA	0.000261355	0.000261355
2	chr16:56985273:A:G	56985273	NA,G	NA,A	NA,1	NA,-inf	NA,inf	NA,1.19798	0.0002611	0.0002611
2	chr16:56933620:A:G	56933620	G,G	A,A	1,1	-inf,-inf	inf,inf	0.542563,3.13481	0.000261017	0.000261017
2	chr16:57374864:G:A	57374864	NA,A	NA,G	NA,1	NA,-inf	NA,inf	NA,0.92715	0.000260843	0.000260843
2	chr16:56480571:A:G	56480571	NA,G	NA,A	NA,1	NA,-inf	NA,inf	NA,1.01554	0.000258504	0.000258504
2	chr16:57037477:G:A	57037477	NA,A	NA,G	NA,1	NA,-inf	NA,inf	NA,0.853211	0.000258417	0.000258417
2	chr16:57350756:G:A	57350756	A,NA	G,NA	1,NA	inf,NA	inf,NA	1.14215,NA	0.000257945	0.000257945
2	chr16:56505277:C:T	56505277	NA,T	NA,C	NA,1	NA,-inf	NA,inf	NA,1.01338	0.000257622	0.000257622
2	chr16:56468427:A:C	56468427	NA,C	NA,A	NA,1	NA,-inf	NA,inf	NA,1.01338	0.000257622	0.000257622
2	chr16:56815202:A:G	56815202	G,G	A,A	1,1	inf,inf	inf,inf	0.477284,0.997486	0.000257326	0.000257326
2	chr16:56924061:GTAAT:G	56924061	NA,G	NA,GTAAT	NA,1	NA,-inf	NA,inf	NA,0.333186	0.000257268	0.000257268
2	chr16:56780583:A:C	56780583	C,C	A,A	1,1	inf,inf	inf,inf	0.481591,0.993488	0.000257093	0.000257093
2	chr16:57096725:G:T	57096725	NA,T	NA,G	NA,1	NA,inf	NA,inf	NA,0.925576	0.00025702	0.00025702
2	chr16:57326895:G:A	57326895	NA,A	NA,G	NA,1	NA,-inf	NA,inf	NA,0.994012	0.000256546	0.000256546
2	chr16:56925809:C:T	56925809	NA,T	NA,C	NA,1	NA,-inf	NA,inf	NA,0.673233	0.000256162	0.000256162
2	chr16:56583459:G:A	56583459	NA,A	NA,G	NA,1	NA,-inf	NA,inf	NA,0.957764	0.000255997	0.000255997
2	chr16:57373215:C:T	57373215	T,NA	C,NA	1,NA	-inf,NA	inf,NA	0.901093,NA	0.000255587	0.000255587
2	chr16:56800417:G:A	56800417	NA,A	NA,G	NA,1	NA,inf	NA,inf	NA,0.956445	0.000255121	0.000255121
2	chr16:56789614:C:T	56789614	T,NA	C,NA	1,NA	-inf,NA	inf,NA	1.32798,NA	0.0002547	0.0002547
2	chr16:57170756:C:T	57170756	NA,T	NA,C	NA,1	NA,-inf	NA,inf	NA,0.973035	0.000254671	0.000254671
2	chr16:57374483:A:G	57374483	NA,G	NA,A	NA,1	NA,-inf	NA,inf	NA,0.976858	0.000253646	0.000253646
2	chr16:57053312:C:T	57053312	NA,T	NA,C	NA,1	NA,inf	NA,inf	NA,0.754853	0.000252735	0.000252735
2	chr16:57220249:G:A	57220249	NA,A	NA,G	NA,1	NA,-inf	NA,inf	NA,0.965667	0.000251792	0.000251792
2	chr16:56894073:G:A	56894073	NA,A	NA,G	NA,1	NA,inf	NA,inf	NA,0.709361	0.000251638	0.000251638
2	chr16:57063362:C:T	57063362	T,NA	C,NA	1,NA	inf,NA	inf,NA	0.820598,NA	0.000251599	0.000251599
2	chr16:57257692:T:C	57257692	NA,C	NA,T	NA,1	NA,inf	NA,inf	NA,0.733076	0.000251342	0.000251342
2	chr16:56766831:GA:G	56766831	G,NA	GA,NA	1,NA	inf,NA	inf,NA	1.74256,NA	0.000251049	0.000251049
2	chr16:56496838:G:A	56496838	NA,A	NA,G	NA,1	NA,-inf	NA,inf	NA,0.867372	0.000249737	0.000249737
2	chr16:56715722:T:C	56715722	C,NA	T,NA	1,NA	inf,NA	inf,NA	0.631299,NA	0.000249595	0.000249595
2	chr16:56673836:G:GA	56673836	NA,GA	NA,G	NA,1	NA,-inf	NA,inf	NA,0.893554	0.000249484	0.000249484
2	chr16:57150806:C:T	57150806	NA,T	NA,C	NA,1	NA,-inf	NA,inf	NA,0.960377	0.000248547	0.000248547
2	chr16:56934127:G:A	56934127	A,A	G,G	1,1	-inf,-inf	inf,inf	0.557376,3.1013	0.000248472	0.000248472
2	chr16:56489355:T:A	56489355	NA,A	NA,T	NA,1	NA,-inf	NA,inf	NA,0.919154	0.000247867	0.000247867
2	chr16:57065540:A:G	57065540	NA,G	NA,A	NA,1	NA,-inf	NA,inf	NA,0.567064	0.00024742	0.00024742
2	chr16:56679628:T:C	56679628	NA,C	NA,T	NA,1	NA,-inf	NA,inf	NA,0.954244	0.000247415	0.000247415
2	chr16:57030170:G:A	57030170	NA,A	NA,G	NA,1	NA,-inf	NA,inf	NA,0.94133	0.000246413	0.000246413
2	chr16:57029259:C:T	57029259	NA,T	NA,C	NA,1	NA,-inf	NA,inf	NA,0.94133	0.000246413	0.000246413
2	chr16:56538472:G:T	56538472	NA,T	NA,G	NA,1	NA,-inf	NA,inf	NA,0.806442	0.000245801	0.000245801
2	chr16:57197894:C:T	57197894	T,T	C,C	1,1	-inf,inf	inf,inf	1.70363,0.672929	0.000245642	0.000245642
2	chr16:57406984:T:C	57406984	C,C	T,T	1,1	inf,inf	inf,inf	1.76854,0.210091	0.000245304	0.000245304
2	chr16:57290158:C:T	57290158	T,T	C,C	1,1	-inf,inf	inf,inf	0.348752,1.83873	0.000245299	0.000245299
2	chr16:56969549:T:C	56969549	NA,C	NA,T	NA,1	NA,-inf	NA,inf	NA,1.21946	0.000244549	0.000244549
2	chr16:57162737:A:C	57162737	NA,C	NA,A	NA,1	NA,-inf	NA,inf	NA,0.939623	0.000244239	0.000244239
2	chr16:57160089:G:A	57160089	NA,A	NA,G	NA,1	NA,-inf	NA,inf	NA,0.909198	0.000243658	0.000243658
2	chr16:56590999:G:T	56590999	NA,T	NA,G	NA,1	NA,-inf	NA,inf	NA,0.83971	0.000243399	0.000243399
2	chr16:57073214:T:C	57073214	NA,C	NA,T	NA,1	NA,-inf	NA,inf	NA,0.770173	0.000240874	0.000240874
2	chr16:56981377:A:C	56981377	NA,C	NA,A	NA,1	NA,inf	NA,inf	NA,0.532135	0.00024057	0.00024057
2	chr16:57161753:T:C	57161753	NA,C	NA,T	NA,1	NA,-inf	NA,inf	NA,0.93187	0.000240362	0.000240362
2	chr16:56676579:C:T	56676579	T,NA	C,NA	1,NA	inf,NA	inf,NA	1.04311,NA	0.000239937	0.000239937
2	chr16:57325381:A:G	57325381	NA,G	NA,A	NA,1	NA,-inf	NA,inf	NA,0.950567	0.000239886	0.000239886
2	chr16:56995221:G:A	56995221	A,NA	G,NA	1,NA	-inf,NA	inf,NA	0.994621,NA	0.000239883	0.000239883
2	chr16:57043675:C:T	57043675	NA,T	NA,C	NA,1	NA,-inf	NA,inf	NA,0.956176	0.000239407	0.000239407
2	chr16:56933846:G:A	56933846	A,A	G,G	1,1	-inf,-inf	inf,inf	0.56609,3.07258	0.00023861	0.00023861
2	chr16:56814330:C:T	56814330	T,NA	C,NA	1,NA	inf,NA	inf,NA	1.70479,NA	0.000238416	0.000238416
2	chr16:56568363:A:G	56568363	NA,G	NA,A	NA,1	NA,-inf	NA,inf	NA,0.854546	0.000238205	0.000238205
2	chr16:57384276:C:T	57384276	NA,T	NA,C	NA,1	NA,-inf	NA,inf	NA,0.876156	0.000237749	0.000237749
2	chr16:57052540:G:A	57052540	NA,A	NA,G	NA,1	NA,inf	NA,inf	NA,0.897215	0.000237412	0.000237412
2	chr16:56678562:AAC:A	56678562	NA,A	NA,AAC	NA,1	NA,-inf	NA,inf	NA,0.922988	0.000237186	0.000237186
2	chr16:56814635:TG:T	56814635	NA,T	NA,TG	NA,1	NA,inf	NA,inf	NA,0.900079	0.00023676	0.00023676
2	chr16:56801897:C:G	56801897	NA,G	NA,C	NA,1	NA,inf	NA,inf	NA,0.898869	0.000236273	0.000236273
2	chr16:56798078:G:A	56798078	NA,A	NA,G	NA,1	NA,inf	NA,inf	NA,0.898869	0.00023626	0.00023626
2	chr16:57318370:A:C	57318370	NA,C	NA,A	NA,1	NA,inf	NA,inf	NA,0.844429	0.000236183	0.000236183
2	chr16:56818380:A:G	56818380	NA,G	NA,A	NA,1	NA,inf	NA,inf	NA,0.898346	0.000236073	0.000236073
2	chr16:57321562:G:T	57321562	NA,T	NA,G	NA,1	NA,-inf	NA,inf	NA,0.9431	0.000235283	0.000235283
2	chr16:56699379:T:C	56699379	NA,C	NA,T	NA,1	NA,-inf	NA,inf	NA,0.771453	0.000235186	0.000235186
2	chr16:56913363:C:T	56913363	NA,T	NA,C	NA,1	NA,-inf	NA,inf	NA,0.303206	0.000234899	0.000234899
2	chr16:57242891:G:A	57242891	NA,A	NA,G	NA,1	NA,-inf	NA,inf	NA,0.917166	0.000234782	0.000234782
2	chr16:56579659:C:A	56579659	A,A	C,C	1,1	inf,inf	inf,inf	0.165343,1.88223	0.000234754	0.000234754
2	chr16:57099995:G:A	57099995	A,NA	G,NA	1,NA	-inf,NA	inf,NA	1.13761,NA	0.000233099	0.000233099
2	chr16:57434944:G:A	57434944	NA,A	NA,G	NA,1	NA,-inf	NA,inf	NA,0.871706	0.000233097	0.000233097
2	chr16:57369588:G:A	57369588	A,A	G,G	1,1	inf,inf	inf,inf	1.8466,0.164358	0.000233034	0.000233034
2	chr16:56873040:CT:C	56873040	C,C	CT,CT	1,1	-inf,-inf	inf,inf	1.42451,0.915225	0.000232945	0.000232945
2	chr16:56871546:T:G	56871546	G,G	T,T	1,1	inf,-inf	inf,inf	1.55557,1.1426	0.000232242	0.000232242
2	chr16:56696036:G:A	56696036	NA,A	NA,G	NA,1	NA,-inf	NA,inf	NA,0.539859	0.000232188	0.000232188
2	chr16:56957829:C:T	56957829	T,T	C,C	1,1	-inf,-inf	inf,inf	4.37121,0.0122616	0.000231759	0.000231759
2	chr16:57211244:C:G	57211244	NA,G	NA,C	NA,1	NA,-inf	NA,inf	NA,0.897088	0.000230182	0.000230182
2	chr16:56602146:G:T	56602146	T,T	G,G	1,1	-inf,inf	inf,inf	0.851564,0.960306	0.000229925	0.000229925
2	chr16:57113479:C:T	57113479	NA,T	NA,C	NA,1	NA,-inf	NA,inf	NA,0.997735	0.000228146	0.000228146
2	chr16:57267025:T:C	57267025	NA,C	NA,T	NA,1	NA,-inf	NA,inf	NA,0.811644	0.00022806	0.00022806
2	chr16:57157873:G:A	57157873	NA,A	NA,G	NA,1	NA,-inf	NA,inf	NA,0.896355	0.000227854	0.000227854
2	chr16:56866304:T:C	56866304	NA,C	NA,T	NA,1	NA,inf	NA,inf	NA,0.601974	0.000227761	0.000227761
2	chr16:57439798:G:A	57439798	NA,A	NA,G	NA,1	NA,inf	NA,inf	NA,0.753108	0.000227711	0.000227711
2	chr16:57269514:T:C	57269514	NA,C	NA,T	NA,1	NA,-inf	NA,inf	NA,0.810762	0.00022768	0.00022768
2	chr16:56735103:A:G	56735103	G,NA	A,NA	1,NA	inf,NA	inf,NA	0.592487,NA	0.000227382	0.000227382
2	chr16:56574431:G:A	56574431	A,A	G,G	1,1	inf,inf	inf,inf	0.176589,1.85961	0.000227143	0.000227143
2	chr16:56947328:G:A	56947328	A,A	G,G	1,1	-inf,inf	inf,inf	0.471021,2.09766	0.000227102	0.000227102
2	chr16:56826311:A:G	56826311	G,G	A,A	1,1	inf,inf	inf,inf	0.490443,0.92883	0.000227	0.000227
2	chr16:57419952:G:A	57419952	NA,A	NA,G	NA,1	NA,-inf	NA,inf	NA,0.843239	0.00022665	0.00022665
2	chr16:56532540:G:A	56532540	A,NA	G,NA	1,NA	-inf,NA	inf,NA	0.808124,NA	0.000226458	0.000226458
2	chr16:57192798:C:T	57192798	NA,T	NA,C	NA,1	NA,-inf	NA,inf	NA,0.900874	0.00022612	0.00022612
2	chr16:56959507:T:C	56959507	NA,C	NA,T	NA,1	NA,-inf	NA,inf	NA,1.60195	0.000226022	0.000226022
2	chr16:57203460:A:G	57203460	NA,G	NA,A	NA,1	NA,-inf	NA,inf	NA,0.899723	0.000225735	0.000225735
2	chr16:57204505:A:G	57204505	NA,G	NA,A	NA,1	NA,-inf	NA,inf	NA,0.899723	0.000225735	0.000225735
2	chr16:57077356:G:A	57077356	NA,A	NA,G	NA,1	NA,inf	NA,inf	NA,0.648451	0.000225673	0.000225673
2	chr16:56858906:A:G	56858906	G,NA	A,NA	1,NA	inf,NA	inf,NA	1.63327,NA	0.00022545	0.00022545
2	chr16:57237332:C:T	57237332	NA,T	NA,C	NA,1	NA,-inf	NA,inf	NA,0.824628	0.00022536	0.00022536
2	chr16:56711765:T:C	56711765	C,NA	T,NA	1,NA	inf,NA	inf,NA	0.587491,NA	0.000224973	0.000224973
2	chr16:56595094:G:A	56595094	NA,A	NA,G	NA,1	NA,-inf	NA,inf	NA,0.802223	0.00022439	0.00022439
2	chr16:57039633:C:CTT	57039633	NA,CTT	NA,C	NA,1	NA,inf	NA,inf	NA,1.30614	0.000223913	0.000223913
2	chr16:56680137:C:T	56680137	NA,T	NA,C	NA,1	NA,-inf	NA,inf	NA,0.675029	0.000223685	0.000223685
2	chr16:56883938:G:T	56883938	NA,T	NA,G	NA,1	NA,inf	NA,inf	NA,1.3599	0.000223328	0.000223328
2	chr16:57031777:T:G	57031777	NA,G	NA,T	NA,1	NA,-inf	NA,inf	NA,0.932242	0.000222637	0.000222637
2	chr16:56664771:T:C	56664771	NA,C	NA,T	NA,1	NA,-inf	NA,inf	NA,0.801814	0.000222519	0.000222519
2	chr16:57211155:G:A	57211155	NA,A	NA,G	NA,1	NA,-inf	NA,inf	NA,0.888391	0.00022242	0.00022242
2	chr16:56622254:A:G	56622254	G,G	A,A	1,1	-inf,-inf	inf,inf	0.980178,1.3373	0.000222399	0.000222399
2	chr16:57113735:C:T	57113735	NA,T	NA,C	NA,1	NA,-inf	NA,inf	NA,0.975456	0.00022148	0.00022148
2	chr16:56649229:T:C	56649229	NA,C	NA,T	NA,1	NA,inf	NA,inf	NA,0.579225	0.000221207	0.000221207
2	chr16:57227124:G:A	57227124	NA,A	NA,G	NA,1	NA,-inf	NA,inf	NA,0.88337	0.000220754	0.000220754
2	chr16:57072989:C:T	57072989	NA,T	NA,C	NA,1	NA,-inf	NA,inf	NA,0.891701	0.000220478	0.000220478
2	chr16:56822936:G:T	56822936	T,T	G,G	1,1	inf,inf	inf,inf	0.474519,0.931796	0.000220212	0.000220212
2	chr16:56593350:A:G	56593350	NA,G	NA,A	NA,1	NA,-inf	NA,inf	NA,0.780525	0.000220033	0.000220033
2	chr16:56593154:A:G	56593154	NA,G	NA,A	NA,1	NA,-inf	NA,inf	NA,0.780525	0.000220033	0.000220033
2	chr16:56640856:TG:T	56640856	T,T	TG,TG	1,1	inf,inf	inf,inf	0.494433,1.30868	0.000219416	0.000219416
2	chr16:56597721:G:A	56597721	A,NA	G,NA	1,NA	-inf,NA	inf,NA	0.72073,NA	0.000218752	0.000218752
2	chr16:56672557:G:A	56672557	NA,A	NA,G	NA,1	NA,-inf	NA,inf	NA,0.788896	0.000218693	0.000218693
2	chr16:56667641:G:C	56667641	NA,C	NA,G	NA,1	NA,-inf	NA,inf	NA,0.873364	0.000217488	0.000217488
2	chr16:57102861:C:G	57102861	G,NA	C,NA	1,NA	inf,NA	inf,NA	1.21173,NA	0.00021743	0.00021743
2	chr16:57321978:A:T	57321978	NA,T	NA,A	NA,1	NA,-inf	NA,inf	NA,0.631539	0.000217203	0.000217203
2	chr16:57449283:C:T	57449283	NA,T	NA,C	NA,1	NA,inf	NA,inf	NA,0.728213	0.000216369	0.000216369
2	chr16:56586201:T:C	56586201	NA,C	NA,T	NA,1	NA,-inf	NA,inf	NA,0.742214	0.00021552	0.00021552
2	chr16:56528436:C:T	56528436	NA,T	NA,C	NA,1	NA,-inf	NA,inf	NA,0.729313	0.000215465	0.000215465
2	chr16:56508405:T:A	56508405	NA,A	NA,T	NA,1	NA,-inf	NA,inf	NA,0.808372	0.000215342	0.000215342
2	chr16:56905727:A:G	56905727	NA,G	NA,A	NA,1	NA,inf	NA,inf	NA,1.00533	0.00021527	0.00021527
2	chr16:57074493:G:T	57074493	NA,T	NA,G	NA,1	NA,-inf	NA,inf	NA,0.686432	0.000215098	0.000215098
2	chr16:57251723:G:A	57251723	A,A	G,G	1,1	inf,inf	inf,inf	2.02594,0.194642	0.000214994	0.000214994
2	chr16:57049120:C:A	57049120	NA,A	NA,C	NA,1	NA,-inf	NA,inf	NA,0.626604	0.000214408	0.000214408
2	chr16:57317753:G:A	57317753	NA,A	NA,G	NA,1	NA,-inf	NA,inf	NA,0.626965	0.000213873	0.000213873
2	chr16:56966048:G:C	56966048	NA,C	NA,G	NA,1	NA,-inf	NA,inf	NA,1.12797	0.000213795	0.000213795
2	chr16:56581323:C:T	56581323	T,T	C,C	1,1	inf,inf	inf,inf	1.40874,0.589574	0.00021365	0.00021365
2	chr16:56543165:C:T	56543165	NA,T	NA,C	NA,1	NA,-inf	NA,inf	NA,0.740954	0.000213517	0.000213517
2	chr16:56876374:G:A	56876374	A,A	G,G	1,1	-inf,-inf	inf,inf	0.784455,1.64067	0.000213049	0.000213049
2	chr16:57341722:T:C	57341722	C,NA	T,NA	1,NA	inf,NA	inf,NA	1.02865,NA	0.000212817	0.000212817
2	chr16:57075592:T:C	57075592	C,C	T,T	1,1	inf,inf	inf,inf	0.762098,1.87632	0.000212707	0.000212707
2	chr16:57174953:G:A	57174953	NA,A	NA,G	NA,1	NA,-inf	NA,inf	NA,0.836239	0.000212195	0.000212195
2	chr16:57457613:A:G	57457613	G,G	A,A	1,1	inf,-inf	inf,inf	0.267025,1.83514	0.000212147	0.000212147
2	chr16:56912478:C:T	56912478	NA,T	NA,C	NA,1	NA,inf	NA,inf	NA,1.04355	0.000212065	0.000212065
2	chr16:57073924:C:T	57073924	NA,T	NA,C	NA,1	NA,-inf	NA,inf	NA,0.686015	0.000211331	0.000211331
2	chr16:57439379:T:TCAG	57439379	NA,TCAG	NA,T	NA,1	NA,-inf	NA,inf	NA,0.796284	0.000211173	0.000211173
2	chr16:56989538:G:T	56989538	T,NA	G,NA	1,NA	-inf,NA	inf,NA	0.917882,NA	0.000211103	0.000211103
2	chr16:57074905:C:T	57074905	NA,T	NA,C	NA,1	NA,-inf	NA,inf	NA,0.686937	0.000210656	0.000210656
2	chr16:56462069:G:A	56462069	NA,A	NA,G	NA,1	NA,-inf	NA,inf	NA,0.791354	0.000209789	0.000209789
2	chr16:56508768:C:T	56508768	NA,T	NA,C	NA,1	NA,-inf	NA,inf	NA,0.791625	0.000209733	0.000209733
2	chr16:56958045:AG:A	56958045	NA,A	NA,AG	NA,1	NA,-inf	NA,inf	NA,1.14006	0.000209131	0.000209131
2	chr16:56718300:T:A	56718300	A,A	T,T	1,1	inf,-inf	inf,inf	0.967558,0.73608	0.0002091	0.0002091
2	chr16:56461489:T:C	56461489	NA,C	NA,T	NA,1	NA,-inf	NA,inf	NA,0.877818	0.000209047	0.000209047
2	chr16:56592890:C:T	56592890	NA,T	NA,C	NA,1	NA,-inf	NA,inf	NA,0.748286	0.000208991	0.000208991
2	chr16:56857754:C:T	56857754	T,T	C,C	1,1	inf,-inf	inf,inf	0.510247,1.44021	0.000208742	0.000208742
2	chr16:57442332:G:A	57442332	NA,A	NA,G	NA,1	NA,-inf	NA,inf	NA,0.798763	0.000208475	0.000208475
2	chr16:56725103:A:T	56725103	T,NA	A,NA	1,NA	inf,NA	inf,NA	0.555836,NA	0.000208371	0.000208371
2	chr16:56478965:A:G	56478965	NA,G	NA,A	NA,1	NA,-inf	NA,inf	NA,0.709068	0.000208227	0.000208227
2	chr16:57328570:G:A	57328570	NA,A	NA,G	NA,1	NA,-inf	NA,inf	NA,0.612408	0.000208107	0.000208107
2	chr16:57290908:T:C	57290908	C,C	T,T	1,1	-inf,-inf	inf,inf	1.64445,0.398831	0.000207971	0.000207971
2	chr16:56480698:T:C	56480698	NA,C	NA,T	NA,1	NA,-inf	NA,inf	NA,0.786293	0.000207904	0.000207904
2	chr16:56622819:A:G	56622819	NA,G	NA,A	NA,1	NA,-inf	NA,inf	NA,0.703134	0.000207852	0.000207852
2	chr16:56705214:C:T	56705214	T,T	C,C	1,1	inf,-inf	inf,inf	0.68274,1.21169	0.000207135	0.000207135
2	chr16:57360846:C:G	57360846	G,G	C,C	1,1	inf,inf	inf,inf	1.61146,0.840891	0.000205805	0.000205805
2	chr16:57273566:G:A	57273566	NA,A	NA,G	NA,1	NA,-inf	NA,inf	NA,0.857555	0.000205524	0.000205524
2	chr16:57375358:A:C	57375358	C,C	A,A	1,1	inf,inf	inf,inf	0.239004,1.86667	0.000205272	0.000205272
2	chr16:56498434:T:C	56498434	NA,C	NA,T	NA,1	NA,-inf	NA,inf	NA,0.777818	0.000204973	0.000204973
2	chr16:57061008:C:T	57061008	NA,T	NA,C	NA,1	NA,inf	NA,inf	NA,0.6287	0.00020484	0.00020484
2	chr16:56540174:C:T	56540174	NA,T	NA,C	NA,1	NA,inf	NA,inf	NA,0.768474	0.000204834	0.000204834
2	chr16:56911707:T:G	56911707	G,G	T,T	1,1	-inf,-inf	inf,inf	1.44718,1.18262	0.000204786	0.000204786
2	chr16:56570096:G:A	56570096	A,A	G,G	1,1	-inf,-inf	inf,inf	1.59559,0.59511	0.000204709	0.000204709
2	chr16:57332971:T:C	57332971	NA,C	NA,T	NA,1	NA,-inf	NA,inf	NA,0.611616	0.000203909	0.000203909
2	chr16:57330254:G:A	57330254	NA,A	NA,G	NA,1	NA,-inf	NA,inf	NA,0.600082	0.00020353	0.00020353
2	chr16:57102703:G:C	57102703	C,NA	G,NA	1,NA	-inf,NA	inf,NA	1.05273,NA	0.000203393	0.000203393
2	chr16:56589332:C:T	56589332	NA,T	NA,C	NA,1	NA,-inf	NA,inf	NA,0.776956	0.000203346	0.000203346
2	chr16:57263118:C:T	57263118	T,T	C,C	1,1	inf,inf	inf,inf	1.48296,1.05709	0.000203291	0.000203291
2	chr16:56761209:T:C	56761209	C,NA	T,NA	1,NA	-inf,NA	inf,NA	0.994042,NA	0.000202826	0.000202826
2	chr16:57432970:C:A	57432970	NA,A	NA,C	NA,1	NA,inf	NA,inf	NA,0.686565	0.000202787	0.000202787
2	chr16:57440174:C:T	57440174	NA,T	NA,C	NA,1	NA,inf	NA,inf	NA,0.686565	0.000202787	0.000202787
2	chr16:56987290:C:T	56987290	NA,T	NA,C	NA,1	NA,-inf	NA,inf	NA,0.753992	0.000202714	0.000202714
2	chr16:56629116:G:A	56629116	A,A	G,G	1,1	inf,inf	inf,inf	0.336146,1.50875	0.000202708	0.000202708
2	chr16:57224960:C:T	57224960	NA,T	NA,C	NA,1	NA,-inf	NA,inf	NA,0.630891	0.000201814	0.000201814
2	chr16:57418059:C:T	57418059	T,T	C,C	1,1	inf,-inf	inf,inf	0.893958,1.22262	0.000201553	0.000201553
2	chr16:56666015:A:G	56666015	G,G	A,A	1,1	-inf,-inf	inf,inf	1.57655,0.873074	0.00020142	0.00020142
2	chr16:57130176:C:T	57130176	NA,T	NA,C	NA,1	NA,inf	NA,inf	NA,0.627064	0.000201308	0.000201308
2	chr16:57315563:C:T	57315563	NA,T	NA,C	NA,1	NA,-inf	NA,inf	NA,0.777278	0.000201189	0.000201189
2	chr16:57139855:C:T	57139855	T,T	C,C	1,1	inf,-inf	inf,inf	1.39029,0.95374	0.000201067	0.000201067
2	chr16:56757963:C:T	56757963	T,T	C,C	1,1	-inf,-inf	inf,inf	1.74236,0.324641	0.00020083	0.00020083
2	chr16:57346615:A:G	57346615	G,NA	A,NA	1,NA	inf,NA	inf,NA	0.996593,NA	0.000199941	0.000199941
2	chr16:56972466:A:G	56972466	G,G	A,A	1,1	-inf,-inf	inf,inf	6.42127,1.02562	0.000199735	0.000199735
2	chr16:56649999:G:T	56649999	T,T	G,G	1,1	inf,inf	inf,inf	0.37959,1.51623	0.000199732	0.000199732
2	chr16:57254041:G:A	57254041	A,A	G,G	1,1	inf,-inf	inf,inf	2.02169,0.0405591	0.000198784	0.000198784
2	chr16:57420590:C:T	57420590	NA,T	NA,C	NA,1	NA,-inf	NA,inf	NA,0.765156	0.000198398	0.000198398
2	chr16:57067919:C:T	57067919	NA,T	NA,C	NA,1	NA,-inf	NA,inf	NA,0.65318	0.000198167	0.000198167
2	chr16:56796437:C:A	56796437	A,A	C,C	1,1	inf,inf	inf,inf	0.408824,0.972818	0.000197925	0.000197925
2	chr16:57141637:T:C	57141637	NA,C	NA,T	NA,1	NA,inf	NA,inf	NA,0.614281	0.000197658	0.000197658
2	chr16:57006675:G:A	57006675	NA,A	NA,G	NA,1	NA,-inf	NA,inf	NA,0.895663	0.000197646	0.000197646
2	chr16:56635205:C:T	56635205	NA,T	NA,C	NA,1	NA,-inf	NA,inf	NA,0.728308	0.000197491	0.000197491
2	chr16:56979572:G:A	56979572	NA,A	NA,G	NA,1	NA,inf	NA,inf	NA,0.584321	0.000197422	0.000197422
2	chr16:56805908:C:T	56805908	T,T	C,C	1,1	inf,inf	inf,inf	0.418054,0.962949	0.000196847	0.000196847
2	chr16:56813003:A:G	56813003	NA,G	NA,A	NA,1	NA,inf	NA,inf	NA,0.465766	0.000196693	0.000196693
2	chr16:57006145:T:C	57006145	NA,C	NA,T	NA,1	NA,-inf	NA,inf	NA,0.890833	0.000195896	0.000195896
2	chr16:57355812:G:A	57355812	NA,A	NA,G	NA,1	NA,inf	NA,inf	NA,0.708527	0.000195636	0.000195636
2	chr16:56968336:C:G	56968336	NA,G	NA,C	NA,1	NA,inf	NA,inf	NA,0.408864	0.000195549	0.000195549
2	chr16:57140820:C:T	57140820	NA,T	NA,C	NA,1	NA,inf	NA,inf	NA,0.742918	0.000195254	0.000195254
2	chr16:57411283:C:T	57411283	NA,T	NA,C	NA,1	NA,-inf	NA,inf	NA,0.766144	0.000195248	0.000195248
2	chr16:57368307:G:A	57368307	NA,A	NA,G	NA,1	NA,inf	NA,inf	NA,0.734857	0.000195123	0.000195123
2	chr16:57034785:C:T	57034785	NA,T	NA,C	NA,1	NA,inf	NA,inf	NA,0.700564	0.000195046	0.000195046
2	chr16:56702968:G:A	56702968	NA,A	NA,G	NA,1	NA,-inf	NA,inf	NA,0.768583	0.000194561	0.000194561
2	chr16:56691677:C:G	56691677	NA,G	NA,C	NA,1	NA,-inf	NA,inf	NA,0.688893	0.000194297	0.000194297
2	chr16:57126205:A:G	57126205	G,G	A,A	1,1	-inf,-inf	inf,inf	0.00337218,2.04455	0.000194064	0.000194064
2	chr16:56686787:C:T	56686787	NA,T	NA,C	NA,1	NA,inf	NA,inf	NA,0.699757	0.000193495	0.000193495
2	chr16:56525911:C:T	56525911	NA,T	NA,C	NA,1	NA,-inf	NA,inf	NA,0.736655	0.000193411	0.000193411
2	chr16:57219239:G:C	57219239	NA,C	NA,G	NA,1	NA,inf	NA,inf	NA,0.579292	0.000193129	0.000193129
2	chr16:56667660:C:A	56667660	NA,A	NA,C	NA,1	NA,-inf	NA,inf	NA,0.653374	0.00019298	0.00019298
2	chr16:57083367:AGG:A	57083367	NA,A	NA,AGG	NA,1	NA,-inf	NA,inf	NA,0.777663	0.000192933	0.000192933
2	chr16:56543705:AAAC:A	56543705	A,NA	AAAC,NA	1,NA	-inf,NA	inf,NA	0.942925,NA	0.000192468	0.000192468
2	chr16:56868029:A:G	56868029	NA,G	NA,A	NA,1	NA,-inf	NA,inf	NA,0.780274	0.000192341	0.000192341
2	chr16:56675244:C:A	56675244	NA,A	NA,C	NA,1	NA,-inf	NA,inf	NA,0.715063	0.000192152	0.000192152
2	chr16:57384641:C:A	57384641	NA,A	NA,C	NA,1	NA,inf	NA,inf	NA,0.790775	0.000192135	0.000192135
2	chr16:57257497:T:C	57257497	NA,C	NA,T	NA,1	NA,-inf	NA,inf	NA,0.79988	0.000191867	0.000191867
2	chr16:57080864:G:A	57080864	NA,A	NA,G	NA,1	NA,-inf	NA,inf	NA,0.732373	0.000191312	0.000191312
2	chr16:56629808:G:T	56629808	NA,T	NA,G	NA,1	NA,inf	NA,inf	NA,0.60438	0.000190963	0.000190963
2	chr16:57114536:C:T	57114536	NA,T	NA,C	NA,1	NA,-inf	NA,inf	NA,0.877426	0.000190953	0.000190953
2	chr16:56757951:T:C	56757951	NA,C	NA,T	NA,1	NA,inf	NA,inf	NA,1.17098	0.000190792	0.000190792
2	chr16:56493930:T:C	56493930	NA,C	NA,T	NA,1	NA,-inf	NA,inf	NA,0.651378	0.000190553	0.000190553
2	chr16:57441294:G:A	57441294	NA,A	NA,G	NA,1	NA,-inf	NA,inf	NA,0.678302	0.000190498	0.000190498
2	chr16:57245682:A:G	57245682	NA,G	NA,A	NA,1	NA,-inf	NA,inf	NA,0.697944	0.00019035	0.00019035
2	chr16:56913303:G:A	56913303	NA,A	NA,G	NA,1	NA,-inf	NA,inf	NA,0.314602	0.000189988	0.000189988
2	chr16:57360027:G:C	57360027	NA,C	NA,G	NA,1	NA,inf	NA,inf	NA,0.738796	0.000189934	0.000189934
2	chr16:56521017:G:A	56521017	NA,A	NA,G	NA,1	NA,-inf	NA,inf	NA,0.811833	0.000189137	0.000189137
2	chr16:57360950:C:T	57360950	T,T	C,C	1,1	inf,inf	inf,inf	1.72991,0.658506	0.000189021	0.000189021
2	chr16:57289241:C:T	57289241	T,T	C,C	1,1	-inf,inf	inf,inf	0.493284,1.62155	0.000188919	0.000188919
2	chr16:56992194:T:C	56992194	C,NA	T,NA	1,NA	-inf,NA	inf,NA	0.861799,NA	0.000188688	0.000188688
2	chr16:56482071:T:C	56482071	NA,C	NA,T	NA,1	NA,-inf	NA,inf	NA,0.809262	0.000188598	0.000188598
2	chr16:56553995:C:T	56553995	NA,T	NA,C	NA,1	NA,-inf	NA,inf	NA,0.800704	0.000188044	0.000188044
2	chr16:57201629:TCGAG:T	57201629	NA,T	NA,TCGAG	NA,1	NA,-inf	NA,inf	NA,0.748162	0.000187977	0.000187977
2	chr16:57142438:T:C	57142438	NA,C	NA,T	NA,1	NA,inf	NA,inf	NA,0.613054	0.00018767	0.00018767
2	chr16:57236270:C:G	57236270	NA,G	NA,C	NA,1	NA,-inf	NA,inf	NA,0.591585	0.000187653	0.000187653
2	chr16:57385075:G:A	57385075	A,A	G,G	1,1	-inf,inf	inf,inf	1.4574,0.334509	0.000187464	0.000187464
2	chr16:57079379:T:G	57079379	NA,G	NA,T	NA,1	NA,-inf	NA,inf	NA,0.504173	0.000187375	0.000187375
2	chr16:57226879:C:T	57226879	NA,T	NA,C	NA,1	NA,-inf	NA,inf	NA,0.693189	0.000187338	0.000187338
2	chr16:57227210:A:C	57227210	NA,C	NA,A	NA,1	NA,-inf	NA,inf	NA,0.693189	0.000187338	0.000187338
2	chr16:56495600:T:C	56495600	NA,C	NA,T	NA,1	NA,-inf	NA,inf	NA,0.64052	0.00018728	0.00018728
2	chr16:56457878:C:T	56457878	NA,T	NA,C	NA,1	NA,-inf	NA,inf	NA,0.725832	0.000187	0.000187
2	chr16:56525167:G:A	56525167	NA,A	NA,G	NA,1	NA,-inf	NA,inf	NA,0.802984	0.000186306	0.000186306
2	chr16:57196340:T:A	57196340	NA,A	NA,T	NA,1	NA,-inf	NA,inf	NA,0.767478	0.000186168	0.000186168
2	chr16:57361014:C:T	57361014	T,T	C,C	1,1	inf,inf	inf,inf	1.72651,0.651278	0.000185898	0.000185898
2	chr16:57360125:G:C	57360125	C,NA	G,NA	1,NA	inf,NA	inf,NA	1.20642,NA	0.000185294	0.000185294
2	chr16:56797924:C:T	56797924	T,T	C,C	1,1	inf,inf	inf,inf	0.394172,0.959663	0.000185235	0.000185235
2	chr16:56507754:G:A	56507754	NA,A	NA,G	NA,1	NA,-inf	NA,inf	NA,0.632376	0.000185038	0.000185038
2	chr16:57227887:C:A	57227887	NA,A	NA,C	NA,1	NA,inf	NA,inf	NA,0.55978	0.000184728	0.000184728
2	chr16:57383956:C:G	57383956	NA,G	NA,C	NA,1	NA,-inf	NA,inf	NA,0.717436	0.000184725	0.000184725
2	chr16:57109868:G:A	57109868	NA,A	NA,G	NA,1	NA,inf	NA,inf	NA,0.737685	0.000184404	0.000184404
2	chr16:56920402:C:T	56920402	NA,T	NA,C	NA,1	NA,-inf	NA,inf	NA,0.276723	0.000184209	0.000184209
2	chr16:56667439:A:T	56667439	NA,T	NA,A	NA,1	NA,-inf	NA,inf	NA,0.625795	0.000184141	0.000184141
2	chr16:56858681:G:A	56858681	A,A	G,G	1,1	inf,-inf	inf,inf	0.473592,1.41813	0.000183974	0.000183974
2	chr16:57355879:A:G	57355879	G,G	A,A	1,1	inf,inf	inf,inf	1.25693,1.11267	0.000183524	0.000183524
2	chr16:57383967:A:G	57383967	NA,G	NA,A	NA,1	NA,-inf	NA,inf	NA,0.711528	0.000183067	0.000183067
2	chr16:56477758:G:T	56477758	NA,T	NA,G	NA,1	NA,-inf	NA,inf	NA,0.626558	0.000183037	0.000183037
2	chr16:57337623:C:T	57337623	T,NA	C,NA	1,NA	inf,NA	inf,NA	0.964581,NA	0.000182397	0.000182397
2	chr16:56997899:G:A	56997899	A,A	G,G	1,1	-inf,-inf	inf,inf	1.50031,0.156015	0.000182388	0.000182388
2	chr16:57437498:T:A	57437498	NA,A	NA,T	NA,1	NA,-inf	NA,inf	NA,0.708088	0.000181327	0.000181327
2	chr16:57055939:C:A	57055939	NA,A	NA,C	NA,1	NA,-inf	NA,inf	NA,0.678858	0.000181067	0.000181067
2	chr16:56641739:A:G	56641739	NA,G	NA,A	NA,1	NA,-inf	NA,inf	NA,0.718139	0.000180665	0.000180665
2	chr16:57455022:G:T	57455022	NA,T	NA,G	NA,1	NA,inf	NA,inf	NA,0.618894	0.000180273	0.000180273
2	chr16:56905202:G:A	56905202	NA,A	NA,G	NA,1	NA,inf	NA,inf	NA,1.0352	0.00017991	0.00017991
2	chr16:56992855:G:A	56992855	A,NA	G,NA	1,NA	-inf,NA	inf,NA	0.849934,NA	0.000179905	0.000179905
2	chr16:57365328:T:C	57365328	C,NA	T,NA	1,NA	-inf,NA	inf,NA	0.763456,NA	0.000179869	0.000179869
2	chr16:57459717:G:C	57459717	NA,C	NA,G	NA,1	NA,inf	NA,inf	NA,0.614088	0.000179745	0.000179745
2	chr16:56457243:A:G	56457243	NA,G	NA,A	NA,1	NA,-inf	NA,inf	NA,0.62633	0.000179545	0.000179545
2	chr16:56574228:A:C	56574228	NA,C	NA,A	NA,1	NA,inf	NA,inf	NA,0.595688	0.000179285	0.000179285
2	chr16:57007144:T:G	57007144	NA,G	NA,T	NA,1	NA,-inf	NA,inf	NA,0.614674	0.000179244	0.000179244
2	chr16:57243673:T:C	57243673	NA,C	NA,T	NA,1	NA,inf	NA,inf	NA,0.534729	0.000179052	0.000179052
2	chr16:56499794:G:A	56499794	NA,A	NA,G	NA,1	NA,-inf	NA,inf	NA,0.612898	0.000179048	0.000179048
2	chr16:57441611:T:A	57441611	NA,A	NA,T	NA,1	NA,inf	NA,inf	NA,0.611643	0.000179023	0.000179023
2	chr16:57227765:C:T	57227765	NA,T	NA,C	NA,1	NA,inf	NA,inf	NA,0.541008	0.000178912	0.000178912
2	chr16:56650939:C:T	56650939	NA,T	NA,C	NA,1	NA,inf	NA,inf	NA,0.454206	0.000178881	0.000178881
2	chr16:56488773:C:G	56488773	NA,G	NA,C	NA,1	NA,-inf	NA,inf	NA,0.715397	0.000178834	0.000178834
2	chr16:56491050:C:T	56491050	NA,T	NA,C	NA,1	NA,-inf	NA,inf	NA,0.715397	0.000178834	0.000178834
2	chr16:56707666:G:A	56707666	NA,A	NA,G	NA,1	NA,-inf	NA,inf	NA,0.716078	0.000178367	0.000178367
2	chr16:57182841:C:T	57182841	NA,T	NA,C	NA,1	NA,-inf	NA,inf	NA,0.722018	0.000178334	0.000178334
2	chr16:56671306:C:G	56671306	NA,G	NA,C	NA,1	NA,inf	NA,inf	NA,0.523905	0.000178107	0.000178107
2	chr16:57226375:A:G	57226375	NA,G	NA,A	NA,1	NA,inf	NA,inf	NA,0.535519	0.000177922	0.000177922
2	chr16:56664082:G:C	56664082	C,C	G,G	1,1	inf,-inf	inf,inf	1.7517,0.123517	0.000177508	0.000177508
2	chr16:56639584:T:C	56639584	C,C	T,T	1,1	inf,inf	inf,inf	1.34629,0.771751	0.00017746	0.00017746
2	chr16:56797902:T:C	56797902	NA,C	NA,T	NA,1	NA,-inf	NA,inf	NA,0.795422	0.000177413	0.000177413
2	chr16:57310758:T:A	57310758	NA,A	NA,T	NA,1	NA,-inf	NA,inf	NA,0.648822	0.000177334	0.000177334
2	chr16:56541771:A:G	56541771	NA,G	NA,A	NA,1	NA,-inf	NA,inf	NA,0.75025	0.000176656	0.000176656
2	chr16:57064053:A:C	57064053	NA,C	NA,A	NA,1	NA,-inf	NA,inf	NA,0.743216	0.000176408	0.000176408
2	chr16:56952729:C:T	56952729	NA,T	NA,C	NA,1	NA,-inf	NA,inf	NA,1.37727	0.000176343	0.000176343
2	chr16:56481781:A:G	56481781	NA,G	NA,A	NA,1	NA,-inf	NA,inf	NA,0.602982	0.000175993	0.000175993
2	chr16:56607120:T:C	56607120	NA,C	NA,T	NA,1	NA,-inf	NA,inf	NA,0.593668	0.000175693	0.000175693
2	chr16:56530733:G:A	56530733	NA,A	NA,G	NA,1	NA,-inf	NA,inf	NA,0.678304	0.000175132	0.000175132
2	chr16:57071764:G:A	57071764	NA,A	NA,G	NA,1	NA,inf	NA,inf	NA,0.785168	0.000175093	0.000175093
2	chr16:57381617:T:G	57381617	NA,G	NA,T	NA,1	NA,-inf	NA,inf	NA,0.730801	0.000174925	0.000174925
2	chr16:57111526:G:A	57111526	NA,A	NA,G	NA,1	NA,-inf	NA,inf	NA,0.809134	0.000174884	0.000174884
2	chr16:56903291:A:C	56903291	NA,C	NA,A	NA,1	NA,-inf	NA,inf	NA,0.852155	0.000174627	0.000174627
2	chr16:57190928:A:G	57190928	NA,G	NA,A	NA,1	NA,-inf	NA,inf	NA,0.704288	0.000174366	0.000174366
2	chr16:57210329:C:T	57210329	NA,T	NA,C	NA,1	NA,-inf	NA,inf	NA,0.721322	0.000173852	0.000173852
2	chr16:57094529:A:G	57094529	NA,G	NA,A	NA,1	NA,inf	NA,inf	NA,0.630345	0.000173282	0.000173282
2	chr16:56828854:G:T	56828854	T,NA	G,NA	1,NA	-inf,NA	inf,NA	1.09256,NA	0.000173144	0.000173144
2	chr16:57084200:A:T	57084200	NA,T	NA,A	NA,1	NA,-inf	NA,inf	NA,0.725993	0.000173119	0.000173119
2	chr16:56912285:A:G	56912285	G,G	A,A	1,1	-inf,-inf	inf,inf	0.00167722,2.05438	0.00017292	0.00017292
2	chr16:57058993:T:C	57058993	NA,C	NA,T	NA,1	NA,-inf	NA,inf	NA,0.72261	0.000172866	0.000172866
2	chr16:57359375:G:A	57359375	A,A	G,G	1,1	inf,inf	inf,inf	1.61533,0.839771	0.00017279	0.00017279
2	chr16:56575957:C:T	56575957	T,T	C,C	1,1	inf,inf	inf,inf	1.64643,0.687788	0.000172762	0.000172762
2	chr16:57103053:C:T	57103053	NA,T	NA,C	NA,1	NA,-inf	NA,inf	NA,0.74112	0.000172215	0.000172215
2	chr16:56910815:C:T	56910815	NA,T	NA,C	NA,1	NA,inf	NA,inf	NA,1.17566	0.000172003	0.000172003
2	chr16:57229434:A:T	57229434	NA,T	NA,A	NA,1	NA,-inf	NA,inf	NA,0.69531	0.000171969	0.000171969
2	chr16:56850926:G:A	56850926	NA,A	NA,G	NA,1	NA,-inf	NA,inf	NA,0.742599	0.000171794	0.000171794
2	chr16:57191295:T:C	57191295	NA,C	NA,T	NA,1	NA,-inf	NA,inf	NA,0.694405	0.000171763	0.000171763
2	chr16:57208920:G:A	57208920	NA,A	NA,G	NA,1	NA,-inf	NA,inf	NA,0.694405	0.000171763	0.000171763
2	chr16:57226410:C:T	57226410	NA,T	NA,C	NA,1	NA,-inf	NA,inf	NA,0.694405	0.000171763	0.000171763
2	chr16:57193034:G:GA	57193034	NA,GA	NA,G	NA,1	NA,-inf	NA,inf	NA,0.693753	0.000171604	0.000171604
2	chr16:56769288:G:A	56769288	NA,A	NA,G	NA,1	NA,inf	NA,inf	NA,1.08826	0.000171543	0.000171543
2	chr16:57132900:C:T	57132900	NA,T	NA,C	NA,1	NA,-inf	NA,inf	NA,0.555555	0.000171323	0.000171323
2	chr16:57140810:C:G	57140810	NA,G	NA,C	NA,1	NA,-inf	NA,inf	NA,0.626119	0.000170922	0.000170922
2	chr16:57273621:A:AT	57273621	AT,NA	A,NA	1,NA	-inf,NA	inf,NA	1.00411,NA	0.000170885	0.000170885
2	chr16:56904937:C:T	56904937	NA,T	NA,C	NA,1	NA,inf	NA,inf	NA,0.993495	0.000170436	0.000170436
2	chr16:57197836:A:C	57197836	NA,C	NA,A	NA,1	NA,-inf	NA,inf	NA,0.68906	0.000170401	0.000170401
2	chr16:57383187:T:C	57383187	NA,C	NA,T	NA,1	NA,inf	NA,inf	NA,0.705274	0.000169827	0.000169827
2	chr16:57116628:G:A	57116628	NA,A	NA,G	NA,1	NA,-inf	NA,inf	NA,0.520062	0.000169757	0.000169757
2	chr16:56948242:G:A	56948242	NA,A	NA,G	NA,1	NA,-inf	NA,inf	NA,0.428031	0.000169728	0.000169728
2	chr16:56750268:A:T	56750268	NA,T	NA,A	NA,1	NA,-inf	NA,inf	NA,0.539591	0.000169446	0.000169446
2	chr16:56754627:C:A	56754627	NA,A	NA,C	NA,1	NA,-inf	NA,inf	NA,0.539591	0.000169446	0.000169446
2	chr16:56898419:C:T	56898419	NA,T	NA,C	NA,1	NA,-inf	NA,inf	NA,0.808396	0.000169365	0.000169365
2	chr16:56666491:TGGA:T	56666491	NA,T	NA,TGGA	NA,1	NA,-inf	NA,inf	NA,0.73021	0.000169361	0.000169361
2	chr16:56908563:G:A	56908563	NA,A	NA,G	NA,1	NA,inf	NA,inf	NA,1.1569	0.00016935	0.00016935
2	chr16:57012511:C:T	57012511	T,T	C,C	1,1	-inf,-inf	inf,inf	0.877533,0.675909	0.000169293	0.000169293
2	chr16:56670316:TACA:T	56670316	NA,T	NA,TACA	NA,1	NA,-inf	NA,inf	NA,0.644078	0.000169293	0.000169293
2	chr16:56826374:T:A	56826374	NA,A	NA,T	NA,1	NA,-inf	NA,inf	NA,0.53834	0.000169176	0.000169176
2	chr16:56642124:C:T	56642124	T,T	C,C	1,1	inf,inf	inf,inf	0.0836511,1.45611	0.00016873	0.00016873
2	chr16:57075300:A:ACCTC	57075300	ACCTC,ACCTC	A,A	1,1	-inf,-inf	inf,inf	0.394023,1.51813	0.000168588	0.000168588
2	chr16:57224348:A:C	57224348	NA,C	NA,A	NA,1	NA,-inf	NA,inf	NA,0.618236	0.000168515	0.000168515
2	chr16:57196805:T:C	57196805	NA,C	NA,T	NA,1	NA,-inf	NA,inf	NA,0.618236	0.000168515	0.000168515
2	chr16:57105766:C:T	57105766	NA,T	NA,C	NA,1	NA,-inf	NA,inf	NA,0.762788	0.000168442	0.000168442
2	chr16:57453460:T:A	57453460	NA,A	NA,T	NA,1	NA,inf	NA,inf	NA,0.572688	0.000168301	0.000168301
2	chr16:56522621:A:T	56522621	NA,T	NA,A	NA,1	NA,-inf	NA,inf	NA,0.650912	0.00016813	0.00016813
2	chr16:56905621:A:G	56905621	NA,G	NA,A	NA,1	NA,inf	NA,inf	NA,1.15767	0.000167898	0.000167898
2	chr16:57092088:T:A	57092088	NA,A	NA,T	NA,1	NA,inf	NA,inf	NA,0.60755	0.000167897	0.000167897
2	chr16:56980778:C:T	56980778	NA,T	NA,C	NA,1	NA,-inf	NA,inf	NA,0.908669	0.000167673	0.000167673
2	chr16:56584576:C:T	56584576	T,T	C,C	1,1	inf,inf	inf,inf	1.45602,0.358436	0.000167338	0.000167338
2	chr16:56688107:G:A	56688107	NA,A	NA,G	NA,1	NA,-inf	NA,inf	NA,0.711884	0.000167198	0.000167198
2	chr16:57041766:G:A	57041766	NA,A	NA,G	NA,1	NA,inf	NA,inf	NA,0.751793	0.000166566	0.000166566
2	chr16:57438533:G:A	57438533	NA,A	NA,G	NA,1	NA,-inf	NA,inf	NA,0.588728	0.000166551	0.000166551
2	chr16:57437780:C:A	57437780	NA,A	NA,C	NA,1	NA,-inf	NA,inf	NA,0.588728	0.000166551	0.000166551
2	chr16:57253077:G:A	57253077	A,A	G,G	1,1	inf,-inf	inf,inf	1.92563,0.0947118	0.000166532	0.000166532
2	chr16:57437486:T:C	57437486	NA,C	NA,T	NA,1	NA,-inf	NA,inf	NA,0.587168	0.000166213	0.000166213
2	chr16:56643689:T:A	56643689	NA,A	NA,T	NA,1	NA,inf	NA,inf	NA,0.41967	0.000166124	0.000166124
2	chr16:57370544:A:G	57370544	NA,G	NA,A	NA,1	NA,inf	NA,inf	NA,0.681227	0.000166114	0.000166114
2	chr16:56863245:C:A	56863245	A,A	C,C	1,1	inf,-inf	inf,inf	0.661336,1.34621	0.000166092	0.000166092
2	chr16:56656226:T:C	56656226	NA,C	NA,T	NA,1	NA,inf	NA,inf	NA,0.408677	0.000166085	0.000166085
2	chr16:57358329:T:C	57358329	C,C	T,T	1,1	inf,inf	inf,inf	1.46013,0.527009	0.000166076	0.000166076
2	chr16:57388280:G:A	57388280	NA,A	NA,G	NA,1	NA,-inf	NA,inf	NA,0.659109	0.000165943	0.000165943
2	chr16:57245135:G:A	57245135	NA,A	NA,G	NA,1	NA,inf	NA,inf	NA,0.492024	0.000165938	0.000165938
2	chr16:56670940:A:C	56670940	NA,C	NA,A	NA,1	NA,inf	NA,inf	NA,0.482261	0.000165705	0.000165705
2	chr16:56532299:G:T	56532299	NA,T	NA,G	NA,1	NA,-inf	NA,inf	NA,0.709533	0.000165694	0.000165694
2	chr16:57272006:A:G	57272006	NA,G	NA,A	NA,1	NA,-inf	NA,inf	NA,0.678035	0.000165668	0.000165668
2	chr16:57446991:T:C	57446991	NA,C	NA,T	NA,1	NA,-inf	NA,inf	NA,0.70481	0.000165643	0.000165643
2	chr16:57249818:G:A	57249818	A,NA	G,NA	1,NA	inf,NA	inf,NA	0.774293,NA	0.000165638	0.000165638
2	chr16:57087186:G:C	57087186	NA,C	NA,G	NA,1	NA,-inf	NA,inf	NA,0.764545	0.00016562	0.00016562
2	chr16:57382414:C:T	57382414	NA,T	NA,C	NA,1	NA,inf	NA,inf	NA,0.609461	0.000165613	0.000165613
2	chr16:56656089:G:A	56656089	NA,A	NA,G	NA,1	NA,inf	NA,inf	NA,0.407075	0.000165585	0.000165585
2	chr16:56580608:T:C	56580608	C,C	T,T	1,1	inf,inf	inf,inf	0.229867,1.7883	0.000165012	0.000165012
2	chr16:56502046:C:T	56502046	NA,T	NA,C	NA,1	NA,-inf	NA,inf	NA,0.704252	0.000164922	0.000164922
2	chr16:56994842:T:A	56994842	NA,A	NA,T	NA,1	NA,-inf	NA,inf	NA,0.718756	0.000164862	0.000164862
2	chr16:57326963:A:G	57326963	NA,G	NA,A	NA,1	NA,inf	NA,inf	NA,0.627708	0.00016479	0.00016479
2	chr16:57039870:A:G	57039870	NA,G	NA,A	NA,1	NA,-inf	NA,inf	NA,0.816903	0.000164479	0.000164479
2	chr16:56760967:C:A	56760967	A,A	C,C	1,1	-inf,-inf	inf,inf	1.65176,0.312446	0.000164391	0.000164391
2	chr16:57012164:A:G	57012164	NA,G	NA,A	NA,1	NA,inf	NA,inf	NA,0.431359	0.00016432	0.00016432
2	chr16:56876188:A:G	56876188	NA,G	NA,A	NA,1	NA,inf	NA,inf	NA,0.502676	0.000164301	0.000164301
2	chr16:57003806:C:T	57003806	NA,T	NA,C	NA,1	NA,-inf	NA,inf	NA,0.162807	0.000163767	0.000163767
2	chr16:57206889:G:A	57206889	NA,A	NA,G	NA,1	NA,-inf	NA,inf	NA,0.661035	0.000163614	0.000163614
2	chr16:56522353:T:C	56522353	NA,C	NA,T	NA,1	NA,-inf	NA,inf	NA,0.633699	0.000163591	0.000163591
2	chr16:56469711:G:A	56469711	NA,A	NA,G	NA,1	NA,-inf	NA,inf	NA,0.506309	0.000163304	0.000163304
2	chr16:57057623:G:A	57057623	NA,A	NA,G	NA,1	NA,-inf	NA,inf	NA,0.682165	0.000163099	0.000163099
2	chr16:57121286:C:T	57121286	NA,T	NA,C	NA,1	NA,-inf	NA,inf	NA,0.60846	0.000163003	0.000163003
2	chr16:56617462:T:C	56617462	C,C	T,T	1,1	-inf,-inf	inf,inf	0.00312636,1.81072	0.000162645	0.000162645
2	chr16:57231370:A:G	57231370	NA,G	NA,A	NA,1	NA,inf	NA,inf	NA,0.480543	0.000162464	0.000162464
2	chr16:57230907:T:C	57230907	NA,C	NA,T	NA,1	NA,-inf	NA,inf	NA,0.6551	0.000162427	0.000162427
2	chr16:56574138:C:T	56574138	T,T	C,C	1,1	inf,inf	inf,inf	1.62664,0.669306	0.000162418	0.000162418
2	chr16:57267194:T:A	57267194	NA,A	NA,T	NA,1	NA,-inf	NA,inf	NA,0.693608	0.000162312	0.000162312
2	chr16:57267045:G:A	57267045	A,A	G,G	1,1	inf,inf	inf,inf	0.114424,1.72961	0.000162273	0.000162273
2	chr16:56484445:T:C	56484445	NA,C	NA,T	NA,1	NA,-inf	NA,inf	NA,0.551752	0.00016225	0.00016225
2	chr16:56694081:C:G	56694081	NA,G	NA,C	NA,1	NA,-inf	NA,inf	NA,0.568319	0.000162194	0.000162194
2	chr16:57350100:G:T	57350100	NA,T	NA,G	NA,1	NA,-inf	NA,inf	NA,0.547888	0.000162177	0.000162177
2	chr16:57267472:C:G	57267472	G,NA	C,NA	1,NA	-inf,NA	inf,NA	1.04885,NA	0.000162116	0.000162116
2	chr16:56639378:G:T	56639378	T,T	G,G	1,1	inf,inf	inf,inf	1.25819,0.80633	0.000161975	0.000161975
2	chr16:56522528:C:T	56522528	NA,T	NA,C	NA,1	NA,-inf	NA,inf	NA,0.622956	0.000161954	0.000161954
2	chr16:57443043:T:G	57443043	NA,G	NA,T	NA,1	NA,-inf	NA,inf	NA,0.571994	0.000161887	0.000161887
2	chr16:57330571:G:A	57330571	NA,A	NA,G	NA,1	NA,inf	NA,inf	NA,0.603195	0.000161738	0.000161738
2	chr16:56691830:C:T	56691830	NA,T	NA,C	NA,1	NA,-inf	NA,inf	NA,0.568719	0.000161555	0.000161555
2	chr16:57379053:A:C	57379053	C,C	A,A	1,1	inf,inf	inf,inf	0.843832,1.05779	0.000161528	0.000161528
2	chr16:56539390:A:G	56539390	NA,G	NA,A	NA,1	NA,-inf	NA,inf	NA,0.530305	0.00016108	0.00016108
2	chr16:57388847:T:C	57388847	NA,C	NA,T	NA,1	NA,inf	NA,inf	NA,0.579353	0.000161039	0.000161039
2	chr16:57062938:C:T	57062938	NA,T	NA,C	NA,1	NA,inf	NA,inf	NA,0.660011	0.000160949	0.000160949
2	chr16:57303915:G:A	57303915	NA,A	NA,G	NA,1	NA,-inf	NA,inf	NA,0.605385	0.000160873	0.000160873
2	chr16:56636549:T:A	56636549	A,A	T,T	1,1	inf,inf	inf,inf	1.37625,0.692602	0.000160856	0.000160856
2	chr16:56736258:G:A	56736258	A,A	G,G	1,1	inf,inf	inf,inf	0.333255,0.956381	0.000160822	0.000160822
2	chr16:56909019:T:C	56909019	NA,C	NA,T	NA,1	NA,inf	NA,inf	NA,1.11531	0.000160616	0.000160616
2	chr16:56931795:A:G	56931795	G,G	A,A	1,1	-inf,-inf	inf,inf	1.05749,1.64593	0.000160597	0.000160597
2	chr16:57075249:C:T	57075249	NA,T	NA,C	NA,1	NA,-inf	NA,inf	NA,0.516947	0.000160201	0.000160201
2	chr16:56577972:G:T	56577972	NA,T	NA,G	NA,1	NA,inf	NA,inf	NA,0.528517	0.000160148	0.000160148
2	chr16:56659108:T:C	56659108	NA,C	NA,T	NA,1	NA,inf	NA,inf	NA,0.541968	0.000160061	0.000160061
2	chr16:56698351:T:C	56698351	NA,C	NA,T	NA,1	NA,-inf	NA,inf	NA,0.584629	0.000160048	0.000160048
2	chr16:57273890:C:T	57273890	T,NA	C,NA	1,NA	inf,NA	inf,NA	0.935565,NA	0.000159611	0.000159611
2	chr16:57425715:C:T	57425715	NA,T	NA,C	NA,1	NA,-inf	NA,inf	NA,0.602246	0.000159497	0.000159497
2	chr16:57008486:T:C	57008486	NA,C	NA,T	NA,1	NA,-inf	NA,inf	NA,0.152457	0.000159492	0.000159492
2	chr16:57356684:A:G	57356684	G,NA	A,NA	1,NA	-inf,NA	inf,NA	0.958955,NA	0.000159356	0.000159356
2	chr16:57121783:G:A	57121783	NA,A	NA,G	NA,1	NA,-inf	NA,inf	NA,0.59306	0.000159154	0.000159154
2	chr16:57448454:C:T	57448454	T,NA	C,NA	1,NA	inf,NA	inf,NA	0.901057,NA	0.000158999	0.000158999
2	chr16:56830382:G:A	56830382	NA,A	NA,G	NA,1	NA,inf	NA,inf	NA,0.324456	0.000158941	0.000158941
2	chr16:57006612:C:A	57006612	NA,A	NA,C	NA,1	NA,-inf	NA,inf	NA,0.151083	0.00015885	0.00015885
2	chr16:57098351:A:G	57098351	G,G	A,A	1,1	-inf,-inf	inf,inf	2.04349,0.446519	0.000158805	0.000158805
2	chr16:57086365:C:T	57086365	NA,T	NA,C	NA,1	NA,-inf	NA,inf	NA,0.735266	0.000158732	0.000158732
2	chr16:56966973:G:A	56966973	A,A	G,G	1,1	-inf,inf	inf,inf	5.26063,0.0921632	0.000158686	0.000158686
2	chr16:56976992:T:A	56976992	NA,A	NA,T	NA,1	NA,-inf	NA,inf	NA,0.754243	0.000158679	0.000158679
2	chr16:56893394:A:T	56893394	T,NA	A,NA	1,NA	inf,NA	inf,NA	0.577629,NA	0.000158593	0.000158593
2	chr16:57262278:G:A	57262278	NA,A	NA,G	NA,1	NA,inf	NA,inf	NA,0.453798	0.000158551	0.000158551
2	chr16:57085281:T:C	57085281	NA,C	NA,T	NA,1	NA,-inf	NA,inf	NA,0.557589	0.000158207	0.000158207
2	chr16:56598539:G:A	56598539	NA,A	NA,G	NA,1	NA,-inf	NA,inf	NA,0.618456	0.000157763	0.000157763
2	chr16:56911627:A:G	56911627	G,G	A,A	1,1	-inf,inf	inf,inf	1.18112,0.71097	0.000157646	0.000157646
2	chr16:56894192:A:G	56894192	NA,G	NA,A	NA,1	NA,inf	NA,inf	NA,1.06949	0.000157494	0.000157494
2	chr16:57012911:T:C	57012911	C,C	T,T	1,1	-inf,-inf	inf,inf	0.861537,0.74227	0.000157434	0.000157434
2	chr16:56979024:G:A	56979024	NA,A	NA,G	NA,1	NA,-inf	NA,inf	NA,0.943417	0.000157344	0.000157344
2	chr16:56521634:C:T	56521634	NA,T	NA,C	NA,1	NA,inf	NA,inf	NA,0.566317	0.000157264	0.000157264
2	chr16:56519551:CA:C	56519551	NA,C	NA,CA	NA,1	NA,inf	NA,inf	NA,0.565895	0.000157099	0.000157099
2	chr16:56530105:A:G	56530105	NA,G	NA,A	NA,1	NA,inf	NA,inf	NA,0.502462	0.00015704	0.00015704
2	chr16:56912389:T:C	56912389	NA,C	NA,T	NA,1	NA,-inf	NA,inf	NA,0.311841	0.000156963	0.000156963
2	chr16:56458241:T:C	56458241	NA,C	NA,T	NA,1	NA,-inf	NA,inf	NA,0.672251	0.00015687	0.00015687
2	chr16:57051377:C:T	57051377	NA,T	NA,C	NA,1	NA,-inf	NA,inf	NA,0.354106	0.000156606	0.000156606
2	chr16:57261193:C:T	57261193	NA,T	NA,C	NA,1	NA,inf	NA,inf	NA,0.622249	0.000156485	0.000156485
2	chr16:56793264:G:A	56793264	NA,A	NA,G	NA,1	NA,inf	NA,inf	NA,0.490842	0.000156434	0.000156434
2	chr16:57375432:G:T	57375432	T,NA	G,NA	1,NA	inf,NA	inf,NA	0.842225,NA	0.000156265	0.000156265
2	chr16:56787275:T:C	56787275	NA,C	NA,T	NA,1	NA,-inf	NA,inf	NA,0.486145	0.000156228	0.000156228
2	chr16:57022347:G:T	57022347	NA,T	NA,G	NA,1	NA,inf	NA,inf	NA,0.756163	0.000156149	0.000156149
2	chr16:56627265:C:A	56627265	A,A	C,C	1,1	inf,inf	inf,inf	0.984412,0.968333	0.00015611	0.00015611
2	chr16:57308282:G:A	57308282	A,A	G,G	1,1	inf,inf	inf,inf	0.00472569,1.85791	0.000155894	0.000155894
2	chr16:57050388:T:G	57050388	NA,G	NA,T	NA,1	NA,inf	NA,inf	NA,0.471585	0.000155696	0.000155696
2	chr16:56671681:C:A	56671681	NA,A	NA,C	NA,1	NA,-inf	NA,inf	NA,0.713654	0.00015555	0.00015555
2	chr16:56595736:A:G	56595736	NA,G	NA,A	NA,1	NA,-inf	NA,inf	NA,0.681327	0.000155109	0.000155109
2	chr16:56647712:A:G	56647712	NA,G	NA,A	NA,1	NA,-inf	NA,inf	NA,0.581119	0.000154878	0.000154878
2	chr16:56698342:T:C	56698342	NA,C	NA,T	NA,1	NA,-inf	NA,inf	NA,0.561372	0.000154601	0.000154601
2	chr16:56523048:A:G	56523048	NA,G	NA,A	NA,1	NA,-inf	NA,inf	NA,0.595402	0.000154593	0.000154593
2	chr16:56841291:G:A	56841291	NA,A	NA,G	NA,1	NA,-inf	NA,inf	NA,0.242301	0.000154567	0.000154567
2	chr16:57412312:T:C	57412312	NA,C	NA,T	NA,1	NA,-inf	NA,inf	NA,0.530378	0.000154435	0.000154435
2	chr16:57011753:A:G	57011753	NA,G	NA,A	NA,1	NA,inf	NA,inf	NA,0.31148	0.000154362	0.000154362
2	chr16:56923897:G:A	56923897	NA,A	NA,G	NA,1	NA,-inf	NA,inf	NA,0.73541	0.000154184	0.000154184
2	chr16:57271029:G:A	57271029	NA,A	NA,G	NA,1	NA,-inf	NA,inf	NA,0.659727	0.000154064	0.000154064
2	chr16:57191538:G:A	57191538	NA,A	NA,G	NA,1	NA,-inf	NA,inf	NA,0.4768	0.000154063	0.000154063
2	chr16:56721508:C:A	56721508	A,A	C,C	1,1	-inf,-inf	inf,inf	1.60773,0.312092	0.000153299	0.000153299
2	chr16:56898811:T:C	56898811	C,NA	T,NA	1,NA	-inf,NA	inf,NA	1.37375,NA	0.000152987	0.000152987
2	chr16:56965188:T:A	56965188	NA,A	NA,T	NA,1	NA,-inf	NA,inf	NA,0.842916	0.000152938	0.000152938
2	chr16:56674244:T:C	56674244	NA,C	NA,T	NA,1	NA,-inf	NA,inf	NA,0.568034	0.000152874	0.000152874
2	chr16:57024145:C:G	57024145	NA,G	NA,C	NA,1	NA,-inf	NA,inf	NA,0.578478	0.000152864	0.000152864
2	chr16:56563207:C:T	56563207	NA,T	NA,C	NA,1	NA,inf	NA,inf	NA,0.561157	0.000152635	0.000152635
2	chr16:57334597:CT:C	57334597	NA,C	NA,CT	NA,1	NA,-inf	NA,inf	NA,0.59137	0.000152606	0.000152606
2	chr16:57137553:A:T	57137553	NA,T	NA,A	NA,1	NA,-inf	NA,inf	NA,0.587614	0.00015243	0.00015243
2	chr16:56951643:A:G	56951643	G,G	A,A	1,1	inf,-inf	inf,inf	4.40164,0.19064	0.0001524	0.0001524
2	chr16:56592857:A:G	56592857	G,G	A,A	1,1	-inf,inf	inf,inf	0.846087,0.794914	0.000152169	0.000152169
2	chr16:57343341:G:A	57343341	NA,A	NA,G	NA,1	NA,-inf	NA,inf	NA,0.498928	0.000151967	0.000151967
2	chr16:57139099:C:G	57139099	G,G	C,C	1,1	-inf,inf	inf,inf	1.46389,0.634487	0.000151922	0.000151922
2	chr16:57173504:C:T	57173504	NA,T	NA,C	NA,1	NA,-inf	NA,inf	NA,0.55036	0.000151846	0.000151846
2	chr16:57182800:C:T	57182800	NA,T	NA,C	NA,1	NA,-inf	NA,inf	NA,0.550435	0.00015184	0.00015184
2	chr16:57013596:G:C	57013596	NA,C	NA,G	NA,1	NA,-inf	NA,inf	NA,0.205181	0.00015178	0.00015178
2	chr16:57168522:C:G	57168522	NA,G	NA,C	NA,1	NA,-inf	NA,inf	NA,0.550168	0.000151739	0.000151739
2	chr16:56974249:G:A	56974249	NA,A	NA,G	NA,1	NA,-inf	NA,inf	NA,0.0803238	0.000151655	0.000151655
2	chr16:57257229:C:T	57257229	NA,T	NA,C	NA,1	NA,inf	NA,inf	NA,0.597745	0.000151532	0.000151532
2	chr16:57324801:C:T	57324801	NA,T	NA,C	NA,1	NA,-inf	NA,inf	NA,0.499603	0.000151492	0.000151492
2	chr16:57048121:GCTT:G	57048121	NA,G	NA,GCTT	NA,1	NA,inf	NA,inf	NA,0.34511	0.00015124	0.00015124
2	chr16:57114280:G:T	57114280	NA,T	NA,G	NA,1	NA,-inf	NA,inf	NA,0.477676	0.000151198	0.000151198
2	chr16:56857529:C:T	56857529	T,NA	C,NA	1,NA	-inf,NA	inf,NA	1.26264,NA	0.000150543	0.000150543
2	chr16:56470859:A:G	56470859	NA,G	NA,A	NA,1	NA,inf	NA,inf	NA,0.537151	0.000150536	0.000150536
2	chr16:57073813:C:T	57073813	NA,T	NA,C	NA,1	NA,inf	NA,inf	NA,0.439743	0.000150522	0.000150522
2	chr16:57286010:T:G	57286010	G,G	T,T	1,1	inf,-inf	inf,inf	1.70519,0.412307	0.000150477	0.000150477
2	chr16:57277442:TAGTC:T	57277442	T,NA	TAGTC,NA	1,NA	inf,NA	inf,NA	0.896084,NA	0.000150437	0.000150437
2	chr16:57447758:T:C	57447758	C,C	T,T	1,1	inf,-inf	inf,inf	0.278955,1.62497	0.000150427	0.000150427
2	chr16:57336620:T:A	57336620	NA,A	NA,T	NA,1	NA,-inf	NA,inf	NA,0.427022	0.000150341	0.000150341
2	chr16:57192990:A:G	57192990	NA,G	NA,A	NA,1	NA,inf	NA,inf	NA,0.558122	0.000150327	0.000150327
2	chr16:57331042:G:C	57331042	NA,C	NA,G	NA,1	NA,-inf	NA,inf	NA,0.635334	0.000150246	0.000150246
2	chr16:56691461:T:C	56691461	NA,C	NA,T	NA,1	NA,inf	NA,inf	NA,0.432645	0.00015018	0.00015018
2	chr16:57226739:C:T	57226739	NA,T	NA,C	NA,1	NA,-inf	NA,inf	NA,0.601031	0.000150112	0.000150112
2	chr16:56640869:G:A	56640869	NA,A	NA,G	NA,1	NA,inf	NA,inf	NA,0.399436	0.000150047	0.000150047
2	chr16:56698314:T:C	56698314	NA,C	NA,T	NA,1	NA,-inf	NA,inf	NA,0.539251	0.000149957	0.000149957
2	chr16:56929731:T:A	56929731	A,A	T,T	1,1	-inf,inf	inf,inf	1.01491,1.8744	0.000149904	0.000149904
2	chr16:56698234:G:A	56698234	NA,A	NA,G	NA,1	NA,-inf	NA,inf	NA,0.533758	0.000149861	0.000149861
2	chr16:56546140:C:T	56546140	NA,T	NA,C	NA,1	NA,-inf	NA,inf	NA,0.508261	0.000149652	0.000149652
2	chr16:57334540:C:T	57334540	NA,T	NA,C	NA,1	NA,-inf	NA,inf	NA,0.424369	0.000149648	0.000149648
2	chr16:57319396:A:G	57319396	NA,G	NA,A	NA,1	NA,inf	NA,inf	NA,0.577365	0.000149564	0.000149564
2	chr16:57386420:G:C	57386420	C,NA	G,NA	1,NA	inf,NA	inf,NA	0.815683,NA	0.000149247	0.000149247
2	chr16:57338788:A:C	57338788	NA,C	NA,A	NA,1	NA,-inf	NA,inf	NA,0.42182	0.000149221	0.000149221
2	chr16:56579173:A:G	56579173	NA,G	NA,A	NA,1	NA,inf	NA,inf	NA,0.519724	0.000149128	0.000149128
2	chr16:57338398:C:A	57338398	NA,A	NA,C	NA,1	NA,-inf	NA,inf	NA,0.421217	0.000148849	0.000148849
2	chr16:57161457:A:T	57161457	NA,T	NA,A	NA,1	NA,inf	NA,inf	NA,0.562739	0.000148814	0.000148814
2	chr16:56987326:C:T	56987326	NA,T	NA,C	NA,1	NA,inf	NA,inf	NA,1.20448	0.000148757	0.000148757
2	chr16:57020042:T:C	57020042	NA,C	NA,T	NA,1	NA,inf	NA,inf	NA,0.813143	0.000148749	0.000148749
2	chr16:57209764:C:T	57209764	T,NA	C,NA	1,NA	-inf,NA	inf,NA	0.989426,NA	0.000148576	0.000148576
2	chr16:57236517:GAGGA:G	57236517	NA,G	NA,GAGGA	NA,1	NA,-inf	NA,inf	NA,0.463496	0.000148294	0.000148294
2	chr16:56680357:G:A	56680357	NA,A	NA,G	NA,1	NA,-inf	NA,inf	NA,0.600259	0.000148214	0.000148214
2	chr16:57107948:G:A	57107948	NA,A	NA,G	NA,1	NA,-inf	NA,inf	NA,0.601496	0.000148087	0.000148087
2	chr16:57335932:C:T	57335932	NA,T	NA,C	NA,1	NA,-inf	NA,inf	NA,0.417755	0.000148035	0.000148035
2	chr16:56812010:A:T	56812010	NA,T	NA,A	NA,1	NA,inf	NA,inf	NA,0.445266	0.00014788	0.00014788
2	chr16:57236522:G:C	57236522	NA,C	NA,G	NA,1	NA,-inf	NA,inf	NA,0.461258	0.000147788	0.000147788
2	chr16:56976916:A:G	56976916	G,G	A,A	1,1	inf,-inf	inf,inf	0.106092,1.55145	0.000147321	0.000147321
2	chr16:57011922:T:C	57011922	NA,C	NA,T	NA,1	NA,inf	NA,inf	NA,0.607666	0.000147269	0.000147269
2	chr16:57038272:C:A	57038272	NA,A	NA,C	NA,1	NA,inf	NA,inf	NA,0.372845	0.000147154	0.000147154
2	chr16:56601866:C:T	56601866	NA,T	NA,C	NA,1	NA,-inf	NA,inf	NA,0.566844	0.000146881	0.000146881
2	chr16:57100526:A:G	57100526	NA,G	NA,A	NA,1	NA,inf	NA,inf	NA,0.518075	0.000146558	0.000146558
2	chr16:57015225:G:A	57015225	A,NA	G,NA	1,NA	-inf,NA	inf,NA	1.22745,NA	0.000146547	0.000146547
2	chr16:56813808:C:A	56813808	NA,A	NA,C	NA,1	NA,inf	NA,inf	NA,0.439634	0.000146377	0.000146377
2	chr16:57156259:C:A	57156259	NA,A	NA,C	NA,1	NA,inf	NA,inf	NA,0.533766	0.000146145	0.000146145
2	chr16:57331326:A:C	57331326	NA,C	NA,A	NA,1	NA,inf	NA,inf	NA,0.563566	0.000146063	0.000146063
2	chr16:56525498:A:T	56525498	NA,T	NA,A	NA,1	NA,-inf	NA,inf	NA,0.558576	0.000146016	0.000146016
2	chr16:57076376:A:G	57076376	NA,G	NA,A	NA,1	NA,-inf	NA,inf	NA,0.467174	0.000145927	0.000145927
2	chr16:56494834:C:T	56494834	NA,T	NA,C	NA,1	NA,inf	NA,inf	NA,0.514112	0.000145526	0.000145526
2	chr16:56808581:TATTTATAA:T	56808581	NA,T	NA,TATTTATAA	NA,1	NA,inf	NA,inf	NA,0.47046	0.000145496	0.000145496
2	chr16:57068201:A:G	57068201	G,G	A,A	1,1	inf,inf	inf,inf	0.734668,1.44297	0.00014549	0.00014549
2	chr16:57281316:C:A	57281316	NA,A	NA,C	NA,1	NA,inf	NA,inf	NA,0.601608	0.000145479	0.000145479
2	chr16:56942832:G:A	56942832	A,A	G,G	1,1	-inf,inf	inf,inf	1.30078,1.91916	0.000145295	0.000145295
2	chr16:57451005:G:A	57451005	A,A	G,G	1,1	inf,-inf	inf,inf	1.19665,0.822268	0.00014526	0.00014526
2	chr16:57027055:G:A	57027055	NA,A	NA,G	NA,1	NA,inf	NA,inf	NA,0.412858	0.000144954	0.000144954
2	chr16:57184481:A:T	57184481	NA,T	NA,A	NA,1	NA,-inf	NA,inf	NA,0.516925	0.00014492	0.00014492
2	chr16:57424069:C:T	57424069	T,NA	C,NA	1,NA	inf,NA	inf,NA	0.837944,NA	0.000144915	0.000144915
2	chr16:56728705:AATT:A	56728705	NA,A	NA,AATT	NA,1	NA,inf	NA,inf	NA,0.429452	0.000144806	0.000144806
2	chr16:56666376:G:A	56666376	NA,A	NA,G	NA,1	NA,-inf	NA,inf	NA,0.483716	0.00014475	0.00014475
2	chr16:57436450:G:A	57436450	NA,A	NA,G	NA,1	NA,-inf	NA,inf	NA,0.558444	0.000144662	0.000144662
2	chr16:56896903:C:T	56896903	NA,T	NA,C	NA,1	NA,inf	NA,inf	NA,0.991562	0.000144598	0.000144598
2	chr16:56474885:C:T	56474885	NA,T	NA,C	NA,1	NA,inf	NA,inf	NA,0.508974	0.000144417	0.000144417
2	chr16:56626994:G:T	56626994	T,T	G,G	1,1	inf,inf	inf,inf	0.994213,0.914337	0.00014438	0.00014438
2	chr16:56641418:C:G	56641418	NA,G	NA,C	NA,1	NA,inf	NA,inf	NA,0.33371	0.000144214	0.000144214
2	chr16:56713764:C:T	56713764	T,T	C,C	1,1	-inf,-inf	inf,inf	1.58788,0.291196	0.000144169	0.000144169
2	chr16:56517991:A:G	56517991	NA,G	NA,A	NA,1	NA,inf	NA,inf	NA,0.519288	0.000144129	0.000144129
2	chr16:56485324:T:C	56485324	NA,C	NA,T	NA,1	NA,-inf	NA,inf	NA,0.579419	0.000143935	0.000143935
2	chr16:57361752:G:A	57361752	A,A	G,G	1,1	inf,inf	inf,inf	1.46907,0.867014	0.000143793	0.000143793
2	chr16:56840272:G:A	56840272	A,A	G,G	1,1	inf,inf	inf,inf	1.4909,1.87077	0.000143738	0.000143738
2	chr16:56524845:C:T	56524845	NA,T	NA,C	NA,1	NA,-inf	NA,inf	NA,0.543629	0.000143637	0.000143637
2	chr16:57043439:G:A	57043439	NA,A	NA,G	NA,1	NA,inf	NA,inf	NA,0.358592	0.00014358	0.00014358
2	chr16:57367397:T:C	57367397	C,NA	T,NA	1,NA	-inf,NA	inf,NA	0.647295,NA	0.000143532	0.000143532
2	chr16:56547310:C:T	56547310	T,T	C,C	1,1	-inf,inf	inf,inf	1.21586,0.487566	0.000143515	0.000143515
2	chr16:56819678:C:T	56819678	NA,T	NA,C	NA,1	NA,inf	NA,inf	NA,0.426457	0.000143414	0.000143414
2	chr16:56469298:A:T	56469298	NA,T	NA,A	NA,1	NA,-inf	NA,inf	NA,0.543385	0.00014335	0.00014335
2	chr16:57330033:G:A	57330033	NA,A	NA,G	NA,1	NA,inf	NA,inf	NA,0.547829	0.000143211	0.000143211
2	chr16:56832833:G:A	56832833	NA,A	NA,G	NA,1	NA,inf	NA,inf	NA,0.428655	0.000143086	0.000143086
2	chr16:56635463:A:C	56635463	NA,C	NA,A	NA,1	NA,inf	NA,inf	NA,0.443676	0.000142994	0.000142994
2	chr16:56524996:C:T	56524996	NA,T	NA,C	NA,1	NA,-inf	NA,inf	NA,0.541246	0.000142993	0.000142993
2	chr16:56694061:G:A	56694061	NA,A	NA,G	NA,1	NA,-inf	NA,inf	NA,0.488957	0.000142769	0.000142769
2	chr16:57331305:T:C	57331305	C,NA	T,NA	1,NA	inf,NA	inf,NA	0.69995,NA	0.000142763	0.000142763
2	chr16:56757419:C:A	56757419	NA,A	NA,C	NA,1	NA,inf	NA,inf	NA,0.419761	0.000142635	0.000142635
2	chr16:57385517:T:C	57385517	NA,C	NA,T	NA,1	NA,inf	NA,inf	NA,0.586387	0.000142438	0.000142438
2	chr16:57064594:T:C	57064594	NA,C	NA,T	NA,1	NA,-inf	NA,inf	NA,0.57305	0.000142052	0.000142052
2	chr16:56722160:G:A	56722160	NA,A	NA,G	NA,1	NA,inf	NA,inf	NA,0.42486	0.000141959	0.000141959
2	chr16:57357856:A:G	57357856	G,G	A,A	1,1	inf,inf	inf,inf	1.41242,0.187231	0.000141955	0.000141955
2	chr16:56841897:C:T	56841897	NA,T	NA,C	NA,1	NA,-inf	NA,inf	NA,0.400635	0.000141815	0.000141815
2	chr16:56727381:T:G	56727381	NA,G	NA,T	NA,1	NA,inf	NA,inf	NA,0.423992	0.000141798	0.000141798
2	chr16:56524446:A:G	56524446	NA,G	NA,A	NA,1	NA,-inf	NA,inf	NA,0.536128	0.000141751	0.000141751
2	chr16:57140042:G:A	57140042	NA,A	NA,G	NA,1	NA,inf	NA,inf	NA,0.518799	0.000141592	0.000141592
2	chr16:57049418:C:A	57049418	NA,A	NA,C	NA,1	NA,-inf	NA,inf	NA,0.307956	0.000141264	0.000141264
2	chr16:57354203:G:A	57354203	A,A	G,G	1,1	inf,inf	inf,inf	1.16037,0.781691	0.000140818	0.000140818
2	chr16:57331623:A:G	57331623	NA,G	NA,A	NA,1	NA,inf	NA,inf	NA,0.522335	0.00014061	0.00014061
2	chr16:57330860:A:G	57330860	NA,G	NA,A	NA,1	NA,inf	NA,inf	NA,0.521425	0.000140429	0.000140429
2	chr16:56561309:A:G	56561309	G,NA	A,NA	1,NA	inf,NA	inf,NA	1.14579,NA	0.000140402	0.000140402
2	chr16:57068835:C:T	57068835	NA,T	NA,C	NA,1	NA,-inf	NA,inf	NA,0.539385	0.000140342	0.000140342
2	chr16:56935771:C:T	56935771	T,T	C,C	1,1	-inf,-inf	inf,inf	1.01071,1.54207	0.000140122	0.000140122
2	chr16:57320849:C:T	57320849	NA,T	NA,C	NA,1	NA,inf	NA,inf	NA,0.506725	0.000140104	0.000140104
2	chr16:57073741:A:G	57073741	NA,G	NA,A	NA,1	NA,-inf	NA,inf	NA,0.421683	0.000140012	0.000140012
2	chr16:57275192:C:T	57275192	NA,T	NA,C	NA,1	NA,-inf	NA,inf	NA,0.4797	0.000139868	0.000139868
2	chr16:57096573:C:T	57096573	NA,T	NA,C	NA,1	NA,-inf	NA,inf	NA,0.640478	0.000139737	0.000139737
2	chr16:57151176:C:T	57151176	NA,T	NA,C	NA,1	NA,-inf	NA,inf	NA,0.35128	0.000139736	0.000139736
2	chr16:57138095:C:T	57138095	T,NA	C,NA	1,NA	inf,NA	inf,NA	0.651045,NA	0.000139537	0.000139537
2	chr16:56602055:A:G	56602055	NA,G	NA,A	NA,1	NA,-inf	NA,inf	NA,0.529099	0.000139504	0.000139504
2	chr16:57326781:C:A	57326781	NA,A	NA,C	NA,1	NA,inf	NA,inf	NA,0.503248	0.000139431	0.000139431
2	chr16:56984944:T:A	56984944	A,A	T,T	1,1	inf,-inf	inf,inf	2.67583,1.36948	0.000139346	0.000139346
2	chr16:56539486:G:A	56539486	NA,A	NA,G	NA,1	NA,-inf	NA,inf	NA,0.559862	0.000139258	0.000139258
2	chr16:56683203:G:C	56683203	NA,C	NA,G	NA,1	NA,-inf	NA,inf	NA,0.549202	0.000139013	0.000139013
2	chr16:57241748:C:T	57241748	NA,T	NA,C	NA,1	NA,inf	NA,inf	NA,0.5019	0.000138955	0.000138955
2	chr16:57154799:G:A	57154799	A,NA	G,NA	1,NA	-inf,NA	inf,NA	0.973477,NA	0.000138795	0.000138795
2	chr16:56468795:C:A	56468795	NA,A	NA,C	NA,1	NA,-inf	NA,inf	NA,0.550896	0.000138674	0.000138674
2	chr16:56620112:C:G	56620112	G,G	C,C	1,1	inf,-inf	inf,inf	1.51096,0.896366	0.000138617	0.000138617
2	chr16:56560685:G:T	56560685	NA,T	NA,G	NA,1	NA,inf	NA,inf	NA,0.439804	0.000138431	0.000138431
2	chr16:57015614:A:G	57015614	NA,G	NA,A	NA,1	NA,inf	NA,inf	NA,0.67613	0.000138363	0.000138363
2	chr16:57224036:T:C	57224036	C,NA	T,NA	1,NA	-inf,NA	inf,NA	0.909842,NA	0.000138336	0.000138336
2	chr16:56654558:C:T	56654558	NA,T	NA,C	NA,1	NA,-inf	NA,inf	NA,0.535857	0.000138279	0.000138279
2	chr16:57141837:T:C	57141837	NA,C	NA,T	NA,1	NA,inf	NA,inf	NA,0.502711	0.000138163	0.000138163
2	chr16:57034774:A:T	57034774	T,T	A,A	1,1	inf,inf	inf,inf	1.33668,0.0710414	0.000138099	0.000138099
2	chr16:56933611:T:C	56933611	NA,C	NA,T	NA,1	NA,inf	NA,inf	NA,0.366587	0.000138089	0.000138089
2	chr16:56560753:T:C	56560753	NA,C	NA,T	NA,1	NA,inf	NA,inf	NA,0.437847	0.000138053	0.000138053
2	chr16:57352142:A:C	57352142	C,NA	A,NA	1,NA	inf,NA	inf,NA	0.564771,NA	0.000137823	0.000137823
2	chr16:57442842:G:A	57442842	A,A	G,G	1,1	inf,-inf	inf,inf	1.79589,0.286866	0.00013776	0.00013776
2	chr16:57209057:T:A	57209057	NA,A	NA,T	NA,1	NA,inf	NA,inf	NA,0.541706	0.000137712	0.000137712
2	chr16:57130445:G:A	57130445	NA,A	NA,G	NA,1	NA,inf	NA,inf	NA,0.457675	0.000137676	0.000137676
2	chr16:56658798:A:C	56658798	NA,C	NA,A	NA,1	NA,-inf	NA,inf	NA,0.525126	0.00013752	0.00013752
2	chr16:56551293:G:A	56551293	A,A	G,G	1,1	inf,inf	inf,inf	0.714114,1.35716	0.000137455	0.000137455
2	chr16:57142756:C:T	57142756	NA,T	NA,C	NA,1	NA,inf	NA,inf	NA,0.511759	0.000137376	0.000137376
2	chr16:57035424:G:T	57035424	NA,T	NA,G	NA,1	NA,-inf	NA,inf	NA,0.255909	0.00013733	0.00013733
2	chr16:56720161:T:A	56720161	A,A	T,T	1,1	-inf,-inf	inf,inf	1.53677,0.318224	0.000137149	0.000137149
2	chr16:57391913:C:T	57391913	T,NA	C,NA	1,NA	inf,NA	inf,NA	0.805377,NA	0.000137131	0.000137131
2	chr16:57224070:A:C	57224070	C,C	A,A	1,1	inf,-inf	inf,inf	1.82873,0.0201338	0.000137102	0.000137102
2	chr16:57189509:A:G	57189509	G,G	A,A	1,1	inf,-inf	inf,inf	1.73701,0.265918	0.000136926	0.000136926
2	chr16:56941365:A:C	56941365	C,C	A,A	1,1	-inf,inf	inf,inf	1.31048,1.87512	0.000136906	0.000136906
2	chr16:56638885:T:G	56638885	NA,G	NA,T	NA,1	NA,inf	NA,inf	NA,0.303516	0.000136904	0.000136904
2	chr16:57027303:A:G	57027303	NA,G	NA,A	NA,1	NA,inf	NA,inf	NA,0.574344	0.000136734	0.000136734
2	chr16:56952295:G:A	56952295	NA,A	NA,G	NA,1	NA,-inf	NA,inf	NA,1.31628	0.00013668	0.00013668
2	chr16:57243284:T:A	57243284	A,NA	T,NA	1,NA	-inf,NA	inf,NA	0.668965,NA	0.000136491	0.000136491
2	chr16:57178738:A:G	57178738	G,G	A,A	1,1	-inf,inf	inf,inf	1.48873,0.540366	0.000136482	0.000136482
2	chr16:57179583:C:T	57179583	NA,T	NA,C	NA,1	NA,inf	NA,inf	NA,0.562854	0.000136397	0.000136397
2	chr16:56507660:G:C	56507660	NA,C	NA,G	NA,1	NA,-inf	NA,inf	NA,0.421938	0.000136327	0.000136327
2	chr16:56637955:A:G	56637955	G,G	A,A	1,1	inf,inf	inf,inf	1.32916,0.642327	0.00013631	0.00013631
2	chr16:56975599:C:T	56975599	NA,T	NA,C	NA,1	NA,-inf	NA,inf	NA,0.295758	0.00013623	0.00013623
2	chr16:56622386:G:GC	56622386	NA,GC	NA,G	NA,1	NA,inf	NA,inf	NA,0.538162	0.000136207	0.000136207
2	chr16:56642347:G:A	56642347	A,A	G,G	1,1	inf,inf	inf,inf	0.751809,0.925484	0.000136155	0.000136155
2	chr16:56839928:G:A	56839928	A,A	G,G	1,1	inf,inf	inf,inf	1.48082,1.84247	0.00013614	0.00013614
2	chr16:57116108:C:T	57116108	T,NA	C,NA	1,NA	-inf,NA	inf,NA	0.489724,NA	0.000135969	0.000135969
2	chr16:56987529:T:C	56987529	NA,C	NA,T	NA,1	NA,-inf	NA,inf	NA,0.650422	0.000135938	0.000135938
2	chr16:56555456:T:C	56555456	NA,C	NA,T	NA,1	NA,-inf	NA,inf	NA,0.622305	0.000135637	0.000135637
2	chr16:56679980:C:T	56679980	NA,T	NA,C	NA,1	NA,-inf	NA,inf	NA,0.467251	0.00013558	0.00013558
2	chr16:57376073:G:A	57376073	NA,A	NA,G	NA,1	NA,-inf	NA,inf	NA,0.431877	0.000135345	0.000135345
2	chr16:57408025:C:T	57408025	T,NA	C,NA	1,NA	inf,NA	inf,NA	0.671533,NA	0.000135238	0.000135238
2	chr16:57200360:C:A	57200360	NA,A	NA,C	NA,1	NA,-inf	NA,inf	NA,0.536065	0.00013518	0.00013518
2	chr16:56606566:T:C	56606566	C,NA	T,NA	1,NA	inf,NA	inf,NA	0.7461,NA	0.00013502	0.00013502
2	chr16:56977972:C:T	56977972	NA,T	NA,C	NA,1	NA,-inf	NA,inf	NA,0.421259	0.000134736	0.000134736
2	chr16:56998006:C:G	56998006	NA,G	NA,C	NA,1	NA,-inf	NA,inf	NA,0.471859	0.000134733	0.000134733
2	chr16:57032164:C:A	57032164	A,NA	C,NA	1,NA	-inf,NA	inf,NA	0.462762,NA	0.000134636	0.000134636
2	chr16:57118958:G:T	57118958	NA,T	NA,G	NA,1	NA,-inf	NA,inf	NA,0.568558	0.000134617	0.000134617
2	chr16:57060131:A:C	57060131	NA,C	NA,A	NA,1	NA,-inf	NA,inf	NA,0.558893	0.000134454	0.000134454
2	chr16:56718393:G:A	56718393	NA,A	NA,G	NA,1	NA,inf	NA,inf	NA,0.408135	0.000134452	0.000134452
2	chr16:56476061:A:G	56476061	NA,G	NA,A	NA,1	NA,-inf	NA,inf	NA,0.460601	0.00013439	0.00013439
2	chr16:57442365:A:T	57442365	T,T	A,A	1,1	inf,-inf	inf,inf	1.00171,0.954377	0.000134251	0.000134251
2	chr16:57242759:G:A	57242759	A,A	G,G	1,1	inf,-inf	inf,inf	1.81881,0.0263217	0.000134234	0.000134234
2	chr16:57209713:A:C	57209713	NA,C	NA,A	NA,1	NA,inf	NA,inf	NA,0.55666	0.000133999	0.000133999
2	chr16:56526276:A:G	56526276	NA,G	NA,A	NA,1	NA,-inf	NA,inf	NA,0.487656	0.00013394	0.00013394
2	chr16:56669679:C:A	56669679	NA,A	NA,C	NA,1	NA,-inf	NA,inf	NA,0.573799	0.000133758	0.000133758
2	chr16:56501468:A:G	56501468	NA,G	NA,A	NA,1	NA,inf	NA,inf	NA,0.458138	0.000133663	0.000133663
2	chr16:57445842:T:G	57445842	G,NA	T,NA	1,NA	inf,NA	inf,NA	0.776078,NA	0.000133231	0.000133231
2	chr16:56529886:T:C	56529886	NA,C	NA,T	NA,1	NA,-inf	NA,inf	NA,0.481374	0.000133013	0.000133013
2	chr16:57307366:G:A	57307366	NA,A	NA,G	NA,1	NA,inf	NA,inf	NA,0.474219	0.000133006	0.000133006
2	chr16:56907693:G:A	56907693	NA,A	NA,G	NA,1	NA,inf	NA,inf	NA,0.343042	0.000133	0.000133
2	chr16:56929410:G:A	56929410	A,A	G,G	1,1	-inf,inf	inf,inf	1.03581,1.79327	0.000132983	0.000132983
2	chr16:57400865:A:T	57400865	T,NA	A,NA	1,NA	inf,NA	inf,NA	0.788476,NA	0.000132976	0.000132976
2	chr16:56640492:A:G	56640492	NA,G	NA,A	NA,1	NA,-inf	NA,inf	NA,0.54196	0.00013296	0.00013296
2	chr16:57192718:T:TC	57192718	TC,TC	T,T	1,1	inf,-inf	inf,inf	1.81207,0.00924013	0.000132882	0.000132882
2	chr16:56980897:G:A	56980897	NA,A	NA,G	NA,1	NA,-inf	NA,inf	NA,0.778648	0.000132815	0.000132815
2	chr16:56528710:C:T	56528710	NA,T	NA,C	NA,1	NA,-inf	NA,inf	NA,0.477251	0.000132556	0.000132556
2	chr16:56688362:C:A	56688362	A,NA	C,NA	1,NA	inf,NA	inf,NA	1.68615,NA	0.000132553	0.000132553
2	chr16:56494662:G:A	56494662	NA,A	NA,G	NA,1	NA,inf	NA,inf	NA,0.506208	0.000132493	0.000132493
2	chr16:56457396:A:G	56457396	G,G	A,A	1,1	-inf,-inf	inf,inf	1.4958,0.61124	0.000132427	0.000132427
2	chr16:56723803:T:C	56723803	C,C	T,T	1,1	-inf,-inf	inf,inf	1.52066,0.457589	0.00013222	0.00013222
2	chr16:57290260:G:T	57290260	T,T	G,G	1,1	-inf,inf	inf,inf	0.143913,1.60233	0.000132208	0.000132208
2	chr16:57077090:T:C	57077090	C,C	T,T	1,1	inf,inf	inf,inf	0.853896,1.29311	0.00013208	0.00013208
2	chr16:56855199:CAG:C	56855199	NA,C	NA,CAG	NA,1	NA,inf	NA,inf	NA,0.38847	0.000132047	0.000132047
2	chr16:57266190:C:T	57266190	NA,T	NA,C	NA,1	NA,inf	NA,inf	NA,0.481801	0.000131984	0.000131984
2	chr16:56467531:A:G	56467531	NA,G	NA,A	NA,1	NA,inf	NA,inf	NA,0.490543	0.000131881	0.000131881
2	chr16:57100024:C:T	57100024	T,T	C,C	1,1	-inf,-inf	inf,inf	1.44611,0.334698	0.000131869	0.000131869
2	chr16:57042203:T:G	57042203	G,NA	T,NA	1,NA	inf,NA	inf,NA	0.89089,NA	0.000131841	0.000131841
2	chr16:57184065:A:G	57184065	NA,G	NA,A	NA,1	NA,inf	NA,inf	NA,0.507663	0.000131657	0.000131657
2	chr16:56620803:A:G	56620803	G,G	A,A	1,1	inf,-inf	inf,inf	1.41703,0.939101	0.000131613	0.000131613
2	chr16:57032170:A:G	57032170	NA,G	NA,A	NA,1	NA,-inf	NA,inf	NA,0.509296	0.000131577	0.000131577
2	chr16:56957755:C:T	56957755	NA,T	NA,C	NA,1	NA,inf	NA,inf	NA,0.00761374	0.000131333	0.000131333
2	chr16:57426052:C:G	57426052	NA,G	NA,C	NA,1	NA,-inf	NA,inf	NA,0.439484	0.000131182	0.000131182
2	chr16:57268556:T:C	57268556	NA,C	NA,T	NA,1	NA,inf	NA,inf	NA,0.477118	0.000131151	0.000131151
2	chr16:56801464:G:T	56801464	NA,T	NA,G	NA,1	NA,inf	NA,inf	NA,0.347157	0.000131147	0.000131147
2	chr16:56510310:C:G	56510310	NA,G	NA,C	NA,1	NA,inf	NA,inf	NA,0.489676	0.000131113	0.000131113
2	chr16:56845484:A:G	56845484	NA,G	NA,A	NA,1	NA,inf	NA,inf	NA,0.364601	0.000131105	0.000131105
2	chr16:57048735:T:C	57048735	C,NA	T,NA	1,NA	inf,NA	inf,NA	0.761174,NA	0.000131023	0.000131023
2	chr16:56862765:AG:A	56862765	NA,A	NA,AG	NA,1	NA,inf	NA,inf	NA,0.399314	0.000130915	0.000130915
2	chr16:56505096:C:T	56505096	NA,T	NA,C	NA,1	NA,-inf	NA,inf	NA,0.460123	0.000130883	0.000130883
2	chr16:57102079:C:T	57102079	NA,T	NA,C	NA,1	NA,-inf	NA,inf	NA,0.548992	0.000130872	0.000130872
2	chr16:56839583:C:T	56839583	T,T	C,C	1,1	inf,inf	inf,inf	1.50822,1.80563	0.000130781	0.000130781
2	chr16:57390013:C:T	57390013	NA,T	NA,C	NA,1	NA,inf	NA,inf	NA,0.511804	0.000130678	0.000130678
2	chr16:57399486:TGTCGCCCAGGCTGGAGTGCAAA:T	57399486	NA,T	NA,TGTCGCCCAGGCTGGAGTGCAAA	NA,1	NA,inf	NA,inf	NA,0.511751	0.000130673	0.000130673
2	chr16:56630065:A:G	56630065	NA,G	NA,A	NA,1	NA,-inf	NA,inf	NA,0.525871	0.000130665	0.000130665
2	chr16:56476767:G:GGTTTCACTTAGCATAAA	56476767	NA,GGTTTCACTTAGCATAAA	NA,G	NA,1	NA,-inf	NA,inf	NA,0.458952	0.000130663	0.000130663
2	chr16:56627521:G:A	56627521	NA,A	NA,G	NA,1	NA,-inf	NA,inf	NA,0.519759	0.00013062	0.00013062
2	chr16:56466007:A:G	56466007	NA,G	NA,A	NA,1	NA,-inf	NA,inf	NA,0.393472	0.000130614	0.000130614
2	chr16:57058515:C:A	57058515	NA,A	NA,C	NA,1	NA,-inf	NA,inf	NA,0.423498	0.000130518	0.000130518
2	chr16:56760678:C:G	56760678	G,G	C,C	1,1	inf,inf	inf,inf	0.43581,0.711936	0.000130404	0.000130404
2	chr16:56679907:A:G	56679907	NA,G	NA,A	NA,1	NA,-inf	NA,inf	NA,0.43659	0.000130247	0.000130247
2	chr16:57168968:A:C	57168968	NA,C	NA,A	NA,1	NA,-inf	NA,inf	NA,0.431389	0.000130126	0.000130126
2	chr16:56950238:G:A	56950238	NA,A	NA,G	NA,1	NA,inf	NA,inf	NA,0.334373	0.000130074	0.000130074
2	chr16:56732661:A:G	56732661	NA,G	NA,A	NA,1	NA,inf	NA,inf	NA,0.36785	0.000129962	0.000129962
2	chr16:56991634:G:A	56991634	NA,A	NA,G	NA,1	NA,-inf	NA,inf	NA,0.561143	0.00012979	0.00012979
2	chr16:57057489:G:A	57057489	A,NA	G,NA	1,NA	inf,NA	inf,NA	0.469588,NA	0.000129712	0.000129712
2	chr16:57234014:T:C	57234014	NA,C	NA,T	NA,1	NA,inf	NA,inf	NA,0.47466	0.000129502	0.000129502
2	chr16:56741144:T:C	56741144	NA,C	NA,T	NA,1	NA,inf	NA,inf	NA,0.380202	0.00012946	0.00012946
2	chr16:56941447:A:C	56941447	NA,C	NA,A	NA,1	NA,inf	NA,inf	NA,0.419227	0.000129438	0.000129438
2	chr16:56827631:G:T	56827631	T,NA	G,NA	1,NA	-inf,NA	inf,NA	0.3849,NA	0.000129421	0.000129421
2	chr16:57334649:G:A	57334649	NA,A	NA,G	NA,1	NA,inf	NA,inf	NA,0.448905	0.000129368	0.000129368
2	chr16:57014694:A:G	57014694	NA,G	NA,A	NA,1	NA,-inf	NA,inf	NA,0.601624	0.000129347	0.000129347
2	chr16:57390551:C:A	57390551	NA,A	NA,C	NA,1	NA,-inf	NA,inf	NA,0.441621	0.000129257	0.000129257
2	chr16:56518914:G:GTA	56518914	NA,GTA	NA,G	NA,1	NA,-inf	NA,inf	NA,0.448827	0.000129182	0.000129182
2	chr16:56674041:C:T	56674041	NA,T	NA,C	NA,1	NA,-inf	NA,inf	NA,0.540557	0.000129166	0.000129166
2	chr16:57353294:A:T	57353294	NA,T	NA,A	NA,1	NA,-inf	NA,inf	NA,0.478009	0.000129104	0.000129104
2	chr16:57164401:A:G	57164401	NA,G	NA,A	NA,1	NA,inf	NA,inf	NA,0.433289	0.000129104	0.000129104
2	chr16:56940879:A:G	56940879	G,G	A,A	1,1	-inf,inf	inf,inf	1.25208,1.87597	0.000128947	0.000128947
2	chr16:56829584:T:C	56829584	NA,C	NA,T	NA,1	NA,inf	NA,inf	NA,0.373325	0.000128876	0.000128876
2	chr16:56957518:C:A	56957518	NA,A	NA,C	NA,1	NA,inf	NA,inf	NA,1.09034	0.00012881	0.00012881
2	chr16:57448644:C:T	57448644	NA,T	NA,C	NA,1	NA,-inf	NA,inf	NA,0.476237	0.000128799	0.000128799
2	chr16:56676477:T:C	56676477	NA,C	NA,T	NA,1	NA,-inf	NA,inf	NA,0.35939	0.000128733	0.000128733
2	chr16:56565860:T:A	56565860	NA,A	NA,T	NA,1	NA,-inf	NA,inf	NA,0.481098	0.000128721	0.000128721
2	chr16:56570988:G:A	56570988	NA,A	NA,G	NA,1	NA,-inf	NA,inf	NA,0.481098	0.000128721	0.000128721
2	chr16:57358000:T:G	57358000	NA,G	NA,T	NA,1	NA,inf	NA,inf	NA,0.405626	0.00012872	0.00012872
2	chr16:57111360:G:A	57111360	NA,A	NA,G	NA,1	NA,-inf	NA,inf	NA,0.34473	0.000128673	0.000128673
2	chr16:57213347:G:A	57213347	NA,A	NA,G	NA,1	NA,inf	NA,inf	NA,0.397279	0.00012852	0.00012852
2	chr16:56835107:G:T	56835107	NA,T	NA,G	NA,1	NA,inf	NA,inf	NA,0.369302	0.000128472	0.000128472
2	chr16:57037202:A:G	57037202	G,NA	A,NA	1,NA	inf,NA	inf,NA	0.875062,NA	0.000128247	0.000128247
2	chr16:56703531:A:G	56703531	NA,G	NA,A	NA,1	NA,-inf	NA,inf	NA,0.20128	0.000128198	0.000128198
2	chr16:57008197:G:A	57008197	A,A	G,G	1,1	-inf,inf	inf,inf	1.03959,0.527731	0.000127968	0.000127968
2	chr16:56706321:C:T	56706321	T,T	C,C	1,1	inf,-inf	inf,inf	0.841137,1.11087	0.00012792	0.00012792
2	chr16:57222924:C:G	57222924	NA,G	NA,C	NA,1	NA,inf	NA,inf	NA,0.537693	0.000127851	0.000127851
2	chr16:56583035:C:T	56583035	NA,T	NA,C	NA,1	NA,-inf	NA,inf	NA,0.517446	0.0001278	0.0001278
2	chr16:56656660:G:A	56656660	NA,A	NA,G	NA,1	NA,-inf	NA,inf	NA,0.430448	0.000127755	0.000127755
2	chr16:57424919:A:C	57424919	C,NA	A,NA	1,NA	-inf,NA	inf,NA	0.528983,NA	0.000127627	0.000127627
2	chr16:57300993:T:C	57300993	NA,C	NA,T	NA,1	NA,inf	NA,inf	NA,0.472859	0.000127468	0.000127468
2	chr16:56577667:G:T	56577667	NA,T	NA,G	NA,1	NA,-inf	NA,inf	NA,0.451378	0.000127361	0.000127361
2	chr16:56654963:C:A	56654963	NA,A	NA,C	NA,1	NA,-inf	NA,inf	NA,0.353368	0.000127274	0.000127274
2	chr16:57207890:A:AC	57207890	AC,AC	A,A	1,1	inf,-inf	inf,inf	1.78694,0.0263887	0.000127224	0.000127224
2	chr16:56823768:C:T	56823768	NA,T	NA,C	NA,1	NA,-inf	NA,inf	NA,0.484375	0.000127073	0.000127073
2	chr16:56718457:G:A	56718457	NA,A	NA,G	NA,1	NA,inf	NA,inf	NA,0.366437	0.000127005	0.000127005
2	chr16:56962148:C:A	56962148	NA,A	NA,C	NA,1	NA,-inf	NA,inf	NA,0.607041	0.000126947	0.000126947
2	chr16:56844637:G:A	56844637	NA,A	NA,G	NA,1	NA,inf	NA,inf	NA,0.364608	0.00012694	0.00012694
2	chr16:57361302:G:A	57361302	NA,A	NA,G	NA,1	NA,inf	NA,inf	NA,0.397068	0.000126671	0.000126671
2	chr16:57224920:G:A	57224920	A,NA	G,NA	1,NA	inf,NA	inf,NA	0.621824,NA	0.000126599	0.000126599
2	chr16:56956310:T:C	56956310	NA,C	NA,T	NA,1	NA,inf	NA,inf	NA,0.16437	0.000126587	0.000126587
2	chr16:57023742:A:G	57023742	G,G	A,A	1,1	inf,inf	inf,inf	0.794699,0.780386	0.000126335	0.000126335
2	chr16:56967191:T:C	56967191	NA,C	NA,T	NA,1	NA,inf	NA,inf	NA,0.228809	0.000126332	0.000126332
2	chr16:57056659:TC:T	57056659	NA,T	NA,TC	NA,1	NA,-inf	NA,inf	NA,0.564896	0.000126102	0.000126102
2	chr16:56751387:G:A	56751387	NA,A	NA,G	NA,1	NA,inf	NA,inf	NA,0.360696	0.000126074	0.000126074
2	chr16:56990750:T:C	56990750	C,C	T,T	1,1	inf,inf	inf,inf	1.38446,0.219773	0.000125844	0.000125844
2	chr16:56939500:G:A	56939500	NA,A	NA,G	NA,1	NA,inf	NA,inf	NA,0.399771	0.000125806	0.000125806
2	chr16:56937003:G:A	56937003	NA,A	NA,G	NA,1	NA,inf	NA,inf	NA,0.399771	0.000125806	0.000125806
2	chr16:56914157:C:T	56914157	NA,T	NA,C	NA,1	NA,-inf	NA,inf	NA,0.429743	0.00012575	0.00012575
2	chr16:57227234:A:C	57227234	C,C	A,A	1,1	-inf,inf	inf,inf	1.63122,0.212314	0.000125749	0.000125749
2	chr16:57307512:G:A	57307512	NA,A	NA,G	NA,1	NA,-inf	NA,inf	NA,0.43206	0.000125634	0.000125634
2	chr16:56695808:G:A	56695808	NA,A	NA,G	NA,1	NA,-inf	NA,inf	NA,0.64559	0.000125628	0.000125628
2	chr16:57252502:C:A	57252502	NA,A	NA,C	NA,1	NA,inf	NA,inf	NA,0.52343	0.000125576	0.000125576
2	chr16:56876381:G:A	56876381	A,NA	G,NA	1,NA	inf,NA	inf,NA	0.359367,NA	0.000125522	0.000125522
2	chr16:57114570:C:T	57114570	T,NA	C,NA	1,NA	-inf,NA	inf,NA	0.96137,NA	0.000125347	0.000125347
2	chr16:57009020:C:T	57009020	NA,T	NA,C	NA,1	NA,-inf	NA,inf	NA,0.596079	0.000125171	0.000125171
2	chr16:56966279:A:G	56966279	NA,G	NA,A	NA,1	NA,inf	NA,inf	NA,0.223979	0.000125168	0.000125168
2	chr16:57294407:C:T	57294407	NA,T	NA,C	NA,1	NA,inf	NA,inf	NA,0.48074	0.000124994	0.000124994
2	chr16:56621147:A:C	56621147	NA,C	NA,A	NA,1	NA,inf	NA,inf	NA,0.580294	0.000124779	0.000124779
2	chr16:56808613:TATTTATAA:T	56808613	NA,T	NA,TATTTATAA	NA,1	NA,inf	NA,inf	NA,0.346841	0.000124681	0.000124681
2	chr16:56580331:A:T	56580331	T,NA	A,NA	1,NA	-inf,NA	inf,NA	1.14686,NA	0.000124651	0.000124651
2	chr16:56792665:C:T	56792665	NA,T	NA,C	NA,1	NA,inf	NA,inf	NA,0.348386	0.000124636	0.000124636
2	chr16:57218621:C:T	57218621	T,NA	C,NA	1,NA	inf,NA	inf,NA	0.752224,NA	0.00012457	0.00012457
2	chr16:56825138:C:T	56825138	NA,T	NA,C	NA,1	NA,inf	NA,inf	NA,0.326748	0.000124432	0.000124432
2	chr16:57253106:T:C	57253106	NA,C	NA,T	NA,1	NA,-inf	NA,inf	NA,0.409054	0.000124387	0.000124387
2	chr16:56867019:C:T	56867019	T,T	C,C	1,1	inf,-inf	inf,inf	0.486319,1.06702	0.000124249	0.000124249
2	chr16:56975288:C:T	56975288	NA,T	NA,C	NA,1	NA,-inf	NA,inf	NA,0.342961	0.000124201	0.000124201
2	chr16:57382957:A:G	57382957	NA,G	NA,A	NA,1	NA,-inf	NA,inf	NA,0.428565	0.00012407	0.00012407
2	chr16:56634044:GT:G	56634044	NA,G	NA,GT	NA,1	NA,-inf	NA,inf	NA,0.477245	0.000124005	0.000124005
2	chr16:57278603:T:C	57278603	NA,C	NA,T	NA,1	NA,inf	NA,inf	NA,0.491117	0.000123915	0.000123915
2	chr16:56644009:G:T	56644009	NA,T	NA,G	NA,1	NA,inf	NA,inf	NA,0.209498	0.000123878	0.000123878
2	chr16:56625263:C:T	56625263	T,T	C,C	1,1	-inf,-inf	inf,inf	0.667662,1.32558	0.000123806	0.000123806
2	chr16:57267615:T:C	57267615	NA,C	NA,T	NA,1	NA,-inf	NA,inf	NA,0.435372	0.000123767	0.000123767
2	chr16:57359499:G:A	57359499	NA,A	NA,G	NA,1	NA,-inf	NA,inf	NA,0.296571	0.000123701	0.000123701
2	chr16:57048405:T:C	57048405	NA,C	NA,T	NA,1	NA,-inf	NA,inf	NA,0.469813	0.000123654	0.000123654
2	chr16:56882546:A:G	56882546	NA,G	NA,A	NA,1	NA,-inf	NA,inf	NA,0.472624	0.000123487	0.000123487
2	chr16:56569260:T:A	56569260	NA,A	NA,T	NA,1	NA,inf	NA,inf	NA,0.379849	0.000123484	0.000123484
2	chr16:57211583:A:C	57211583	NA,C	NA,A	NA,1	NA,inf	NA,inf	NA,0.514144	0.000123353	0.000123353
2	chr16:56768450:C:T	56768450	T,T	C,C	1,1	inf,inf	inf,inf	0.402921,0.775441	0.000123352	0.000123352
2	chr16:56840022:A:AT	56840022	NA,AT	NA,A	NA,1	NA,inf	NA,inf	NA,0.321313	0.000123297	0.000123297
2	chr16:57136277:T:C	57136277	C,C	T,T	1,1	inf,-inf	inf,inf	1.11961,0.940421	0.000123165	0.000123165
2	chr16:56766271:A:T	56766271	NA,T	NA,A	NA,1	NA,inf	NA,inf	NA,0.344433	0.000123151	0.000123151
2	chr16:56824298:CA:C	56824298	NA,C	NA,CA	NA,1	NA,inf	NA,inf	NA,0.34274	0.000123084	0.000123084
2	chr16:56944236:C:T	56944236	T,T	C,C	1,1	-inf,-inf	inf,inf	0.725924,2.13886	0.000123038	0.000123038
2	chr16:56745888:A:G	56745888	NA,G	NA,A	NA,1	NA,inf	NA,inf	NA,0.34374	0.000123028	0.000123028
2	chr16:57279734:G:A	57279734	NA,A	NA,G	NA,1	NA,inf	NA,inf	NA,0.492222	0.000122942	0.000122942
2	chr16:57129869:A:T	57129869	NA,T	NA,A	NA,1	NA,-inf	NA,inf	NA,0.404805	0.000122886	0.000122886
2	chr16:57396230:C:T	57396230	NA,T	NA,C	NA,1	NA,-inf	NA,inf	NA,0.406789	0.000122816	0.000122816
2	chr16:56603513:C:T	56603513	NA,T	NA,C	NA,1	NA,inf	NA,inf	NA,0.452827	0.000122682	0.000122682
2	chr16:56645295:T:G	56645295	NA,G	NA,T	NA,1	NA,inf	NA,inf	NA,0.203591	0.00012263	0.00012263
2	chr16:56644879:C:T	56644879	NA,T	NA,C	NA,1	NA,inf	NA,inf	NA,0.203591	0.00012263	0.00012263
2	chr16:56644588:A:G	56644588	NA,G	NA,A	NA,1	NA,inf	NA,inf	NA,0.203591	0.00012263	0.00012263
2	chr16:56645319:T:C	56645319	NA,C	NA,T	NA,1	NA,inf	NA,inf	NA,0.203591	0.00012263	0.00012263
2	chr16:57133755:G:A	57133755	NA,A	NA,G	NA,1	NA,inf	NA,inf	NA,0.449398	0.00012255	0.00012255
2	chr16:57319706:T:C	57319706	NA,C	NA,T	NA,1	NA,-inf	NA,inf	NA,0.296171	0.000122527	0.000122527
2	chr16:57279216:C:T	57279216	NA,T	NA,C	NA,1	NA,inf	NA,inf	NA,0.48628	0.000122518	0.000122518
2	chr16:56912994:G:C	56912994	NA,C	NA,G	NA,1	NA,inf	NA,inf	NA,0.490089	0.000122422	0.000122422
2	chr16:56785107:G:A	56785107	NA,A	NA,G	NA,1	NA,-inf	NA,inf	NA,0.453538	0.000122365	0.000122365
2	chr16:56612630:G:A	56612630	NA,A	NA,G	NA,1	NA,-inf	NA,inf	NA,0.353776	0.000122364	0.000122364
2	chr16:56523350:G:A	56523350	NA,A	NA,G	NA,1	NA,inf	NA,inf	NA,0.347623	0.000122343	0.000122343
2	chr16:56538683:AAG:A	56538683	NA,A	NA,AAG	NA,1	NA,inf	NA,inf	NA,0.328649	0.00012234	0.00012234
2	chr16:57270713:T:A	57270713	A,NA	T,NA	1,NA	-inf,NA	inf,NA	0.882713,NA	0.000122333	0.000122333
2	chr16:56960247:A:G	56960247	NA,G	NA,A	NA,1	NA,inf	NA,inf	NA,0.85325	0.000122215	0.000122215
2	chr16:57010745:C:T	57010745	NA,T	NA,C	NA,1	NA,-inf	NA,inf	NA,0.456462	0.000122121	0.000122121
2	chr16:57095827:G:A	57095827	NA,A	NA,G	NA,1	NA,-inf	NA,inf	NA,0.3325	0.000122063	0.000122063
```
