## Supplementary material for "Characterization of shared and ancestry-specific signals driving complex traits using multi-ancestry fine-mapping": susiex_nc3.cs80.snp

```
BP	SNP	PIP(CS1)	LogBF(CS1,Pop1)	LogBF(CS1,Pop2)	PIP(CS2)	LogBF(CS2,Pop1)	LogBF(CS2,Pop2)
56456881	chr16:56456881:A:T	1.03526e-17	-1.93113	-8.47093e-10	7.35269e-05	-1.65568	-8.47093e-10
56457243	chr16:56457243:A:G	3.2668e-17	-4.77919e-10	-0.78197	0.000179545	-4.77919e-10	-0.762907
56457345	chr16:56457345:A:G	6.45556e-18	-1.98871	-0.414716	3.68299e-05	-1.97249	-0.374531
56457396	chr16:56457396:A:G	2.80914e-17	-0.0636453	-0.869259	0.000132427	-0.128504	-0.938793
56457459	chr16:56457459:A:G	1.68742e-17	-4.77919e-10	-1.44258	8.99014e-05	-4.77919e-10	-1.45462
56457479	chr16:56457479:G:A	1.91532e-17	-4.77919e-10	-1.3159	0.000102302	-4.77919e-10	-1.3254
56457750	chr16:56457750:A:G	4.87108e-18	-1.96507	-0.719984	2.46241e-05	-1.99826	-0.751348
56457878	chr16:56457878:C:T	3.74749e-17	-4.77919e-10	-0.644695	0.000187	-4.77919e-10	-0.722224
56457881	chr16:56457881:C:T	3.00156e-18	-1.96958	-1.19965	1.55599e-05	-1.99562	-1.21301
56458007	chr16:56458007:A:G	1.79798e-16	-4.77919e-10	0.923467	0.00110807	-4.77919e-10	1.05704
56458241	chr16:56458241:T:C	3.04897e-17	-4.77919e-10	-0.850977	0.00015687	-4.77919e-10	-0.897915
56459233	chr16:56459233:A:G	3.82975e-18	-1.89277	-1.0328	2.10042e-05	-1.87838	-1.03023
56459264	chr16:56459264:A:G	2.60189e-18	-1.97612	-1.336	1.46584e-05	-1.92189	-1.34644
56459287	chr16:56459287:C:G	2.85034e-18	-1.98252	-1.23841	1.60366e-05	-1.98111	-1.19735
56459484	chr16:56459484:C:CAA	1.14436e-17	-1.83094	-8.47093e-10	7.45194e-05	-1.64227	-8.47093e-10
56459661	chr16:56459661:C:T	2.74593e-18	-1.98383	-1.27442	1.55444e-05	-1.93973	-1.2699
56460159	chr16:56460159:C:T	1.03254e-17	-1.70676	-0.227005	4.33787e-05	-1.87776	-0.305608
56461489	chr16:56461489:T:C	4.22994e-17	-4.77919e-10	-0.523593	0.000209047	-4.77919e-10	-0.610773
56461838	chr16:56461838:A:G	1.50716e-17	-1.55556	-8.47093e-10	7.35362e-05	-1.65555	-8.47093e-10
56462069	chr16:56462069:G:A	3.75771e-17	-4.77919e-10	-0.641973	0.000209789	-4.77919e-10	-0.607229
56462115	chr16:56462115:G:T	1.58096e-17	-0.463787	-1.04396	8.80415e-05	-0.405391	-1.07013
56464581	chr16:56464581:T:C	3.4234e-18	-1.61562	-1.42211	1.42606e-05	-1.86004	-1.4358
56464599	chr16:56464599:G:T	6.12204e-18	-1.72374	-0.732731	2.63993e-05	-1.88688	-0.793116
56464785	chr16:56464785:G:A	1.65342e-17	-4.77919e-10	-1.46293	8.79832e-05	-4.77919e-10	-1.47619
56464800	chr16:56464800:G:A	3.71658e-18	-1.88595	-1.06961	2.03131e-05	-1.87147	-1.0706
56465216	chr16:56465216:T:A	1.91243e-17	-4.77919e-10	-1.31741	0.000102967	-4.77919e-10	-1.31893
56465280	chr16:56465280:G:A	1.1886e-17	-1.793	-8.47093e-10	5.50171e-05	-1.94569	-8.47093e-10
56465446	chr16:56465446:C:T	8.3846e-17	-4.77919e-10	0.160614	0.000499803	-4.77919e-10	0.26088
56466007	chr16:56466007:A:G	2.29621e-17	-4.77919e-10	-1.13452	0.000130614	-4.77919e-10	-1.08109
56466220	chr16:56466220:C:T	2.84278e-18	-1.99999	-1.22359	1.60153e-05	-1.9997	-1.18009
56466264	chr16:56466264:T:A	2.84946e-18	-1.99809	-1.22314	1.60473e-05	-1.99911	-1.17868
56467512	chr16:56467512:C:T	1.6339e-17	-4.77919e-10	-1.47481	8.79726e-05	-4.77919e-10	-1.47631
56467531	chr16:56467531:A:G	2.32132e-17	-4.77919e-10	-1.12365	0.000131881	-4.77919e-10	-1.07143
56467647	chr16:56467647:A:G	2.28876e-18	-1.97662	-1.46373	1.25184e-05	-1.9714	-1.45474
56467894	chr16:56467894:C:T	3.03516e-18	-1.99665	-1.16145	1.60694e-05	-1.9968	-1.17962
56468159	chr16:56468159:T:C	1.63408e-17	-4.77919e-10	-1.4747	8.8993e-05	-4.77919e-10	-1.46478
56468427	chr16:56468427:A:C	5.25956e-17	-4.77919e-10	-0.305734	0.000257622	-4.77919e-10	-0.401841
56468619	chr16:56468619:A:G	3.71248e-18	-1.89296	-1.0637	2.0285e-05	-1.87854	-1.06492
56468795	chr16:56468795:C:A	2.65847e-17	-4.77919e-10	-0.988032	0.000138674	-4.77919e-10	-1.02121
56469298	chr16:56469298:A:T	2.698e-17	-4.77919e-10	-0.973269	0.00014335	-4.77919e-10	-0.988041
56469366	chr16:56469366:T:TTTTGTATC	1.69304e-17	-4.77919e-10	-1.43926	9.26768e-05	-4.77919e-10	-1.42422
56469369	chr16:56469369:T:A	1.69302e-17	-4.77919e-10	-1.43927	9.26713e-05	-4.77919e-10	-1.42427
56469504	chr16:56469504:T:G	8.52474e-18	-1.99932	-0.126076	4.68269e-05	-1.9918	-0.115076
56469711	chr16:56469711:G:A	2.7792e-17	-4.77919e-10	-0.943618	0.000163304	-4.77919e-10	-0.857717
56470099	chr16:56470099:G:C	2.10928e-16	-4.77919e-10	1.08315	0.00129979	-4.77919e-10	1.21662
56470241	chr16:56470241:A:G	2.73407e-18	-1.99941	-1.26317	1.53507e-05	-1.99997	-1.2222
56470859	chr16:56470859:A:G	2.88155e-17	-4.77919e-10	-0.907453	0.000150536	-4.77919e-10	-0.939132
56470908	chr16:56470908:C:T	1.90245e-17	-4.77919e-10	-1.32264	0.000102482	-4.77919e-10	-1.32365
56471032	chr16:56471032:C:G	2.82709e-18	-2.00002	-1.2291	1.59161e-05	-1.99981	-1.18619
56471261	chr16:56471261:C:G	2.35886e-17	-4.77919e-10	-1.1076	0.000120755	-4.77919e-10	-1.15957
56471573	chr16:56471573:G:A	1.13432e-17	-1.83975	-8.47093e-10	6.38006e-05	-1.79757	-8.47093e-10
56471595	chr16:56471595:C:A	2.8319e-18	-1.99856	-1.22886	1.5942e-05	-1.99949	-1.18488
56471861	chr16:56471861:A:C	2.96078e-18	-1.84218	-1.34073	1.41658e-05	-1.98889	-1.31361
56471918	chr16:56471918:G:C	2.86931e-18	-1.97612	-1.23818	1.60452e-05	-1.98171	-1.19621
56472071	chr16:56472071:T:C	3.59914e-18	-1.89201	-1.09566	1.96731e-05	-1.87838	-1.0957
56472214	chr16:56472214:C:A	3.45241e-18	-1.55324	-1.47605	1.43431e-05	-1.81394	-1.47613
56472739	chr16:56472739:A:G	2.05797e-17	-4.77919e-10	-1.24406	0.000109977	-4.77919e-10	-1.25306
56473033	chr16:56473033:C:T	2.2802e-16	-4.77919e-10	1.16107	0.00134937	-4.77919e-10	1.25406
56473131	chr16:56473131:C:T	3.80189e-18	-1.93178	-1.00109	2.12467e-05	-1.862	-1.03513
56474070	chr16:56474070:C:T	3.69015e-18	-1.90674	-1.05596	2.02472e-05	-1.8938	-1.05151
56474396	chr16:56474396:C:T	4.44073e-18	-1.60294	-1.17461	1.82743e-05	-1.87179	-1.17605
56474417	chr16:56474417:C:T	3.63688e-18	-1.9428	-1.03445	1.97711e-05	-1.93262	-1.03649
56474853	chr16:56474853:G:A	1.73383e-17	-4.77919e-10	-1.41545	9.16291e-05	-4.77919e-10	-1.43558
56474885	chr16:56474885:C:T	2.75698e-17	-4.77919e-10	-0.951645	0.000144417	-4.77919e-10	-0.980629
56475255	chr16:56475255:C:G	4.78639e-18	-1.27253	-1.43006	2.13775e-05	-1.45196	-1.43903
56475799	chr16:56475799:A:G	1.06752e-17	-1.90044	-8.47093e-10	6.73378e-05	-1.74361	-8.47093e-10
56476061	chr16:56476061:A:G	2.47949e-17	-4.77919e-10	-1.05773	0.00013439	-4.77919e-10	-1.05259
56476689	chr16:56476689:C:T	8.64878e-18	-1.75679	-0.354158	3.66111e-05	-1.90821	-0.44477
56476749	chr16:56476749:AT:A	1.82359e-17	-4.77919e-10	-1.36497	9.94412e-05	-4.77919e-10	-1.35377
56476767	chr16:56476767:G:GGTTTCACTTAGCATAAA	2.5722e-17	-4.77919e-10	-1.02102	0.000130663	-4.77919e-10	-1.08071
56476853	chr16:56476853:G:A	7.08033e-17	-4.77919e-10	-0.00846111	0.000460004	-4.77919e-10	0.177903
56477033	chr16:56477033:G:A	4.93183e-18	-1.62773	-1.04492	2.01182e-05	-1.86385	-1.08786
56477114	chr16:56477114:A:G	3.10012e-18	-1.99092	-1.14601	1.71587e-05	-1.95289	-1.15793
56477131	chr16:56477131:A:G	1.76049e-17	-4.77919e-10	-1.40019	9.81076e-05	-4.77919e-10	-1.36727
56477154	chr16:56477154:A:G	2.765e-18	-1.9987	-1.25262	1.56068e-05	-1.999	-1.20663
56477758	chr16:56477758:G:T	3.25064e-17	-4.77919e-10	-0.786929	0.000183037	-4.77919e-10	-0.743647
56477824	chr16:56477824:T:C	1.16142e-17	-1.74557	-0.0705685	4.9036e-05	-1.9006	-0.16018
56478024	chr16:56478024:T:G	3.56911e-18	-1.90308	-1.09297	1.95433e-05	-1.89027	-1.09043
56478099	chr16:56478099:C:T	9.97905e-18	-1.96788	-8.47093e-10	5.52204e-05	-1.942	-8.47093e-10
56478212	chr16:56478212:A:C	1.14345e-17	-1.83173	-8.47093e-10	5.55066e-05	-1.93683	-8.47093e-10
56478857	chr16:56478857:A:G	2.67251e-18	-1.99088	-1.29447	1.48406e-05	-1.95353	-1.30243
56478882	chr16:56478882:T:C	3.82726e-16	-4.77919e-10	1.67895	0.00241503	-4.77919e-10	1.83613
56478965	chr16:56478965:A:G	3.68746e-17	-4.77919e-10	-0.660843	0.000208227	-4.77919e-10	-0.614706
56479699	chr16:56479699:C:T	1.78158e-17	-4.77919e-10	-1.38828	9.45293e-05	-4.77919e-10	-1.40442
56480003	chr16:56480003:G:A	8.27127e-17	-4.77919e-10	0.147006	0.00033152	-4.77919e-10	-0.149644
56480571	chr16:56480571:A:G	5.27936e-17	-4.77919e-10	-0.301977	0.000258504	-4.77919e-10	-0.398423
56480698	chr16:56480698:T:C	3.7279e-17	-4.77919e-10	-0.649938	0.000207904	-4.77919e-10	-0.616256
56481747	chr16:56481747:G:A	3.74177e-18	-2.00001	-0.948797	2.14595e-05	-2.00011	-0.887057
56481781	chr16:56481781:A:G	3.05379e-17	-4.77919e-10	-0.849399	0.000175993	-4.77919e-10	-0.782886
56482071	chr16:56482071:T:C	3.79655e-17	-4.77919e-10	-0.631688	0.000188598	-4.77919e-10	-0.713715
56482795	chr16:56482795:T:C	1.88926e-17	-4.77919e-10	-1.3296	0.000100924	-4.77919e-10	-1.33896
56484445	chr16:56484445:T:C	2.83238e-17	-4.77919e-10	-0.924663	0.00016225	-4.77919e-10	-0.864196
56485018	chr16:56485018:G:A	9.66617e-18	-1.99974	-8.47093e-10	5.26787e-05	-1.98912	-8.47093e-10
56485185	chr16:56485185:A:G	9.02478e-18	-1.99057	-0.0778188	5.18685e-05	-1.95164	-0.052981
56485324	chr16:56485324:T:C	2.77075e-17	-4.77919e-10	-0.946664	0.000143935	-4.77919e-10	-0.98397
56485511	chr16:56485511:T:C	3.24527e-18	-1.95442	-1.13675	1.80334e-05	-1.89586	-1.16525
56486490	chr16:56486490:C:A	1.64346e-17	-4.77919e-10	-1.46898	8.83424e-05	-4.77919e-10	-1.47211
56486962	chr16:56486962:C:G	1.63181e-16	-4.77919e-10	0.826494	0.00100708	-4.77919e-10	0.961476
56487496	chr16:56487496:C:T	1.07483e-17	-1.89362	-8.47093e-10	5.84839e-05	-1.88458	-8.47093e-10
56487609	chr16:56487609:A:G	3.76135e-18	-1.89588	-1.04771	2.05683e-05	-1.88197	-1.04761
56487760	chr16:56487760:T:C	1.10422e-17	-1.86664	-8.47093e-10	6.02638e-05	-1.8546	-8.47093e-10
56487995	chr16:56487995:C:G	3.7537e-18	-1.89305	-1.05258	2.05376e-05	-1.87929	-1.05179
56488296	chr16:56488296:C:G	8.97725e-16	-4.77919e-10	2.5315	0.00649739	-4.77919e-10	2.82582
56488531	chr16:56488531:T:C	3.01844e-18	-1.87783	-1.28579	1.59296e-05	-1.97804	-1.20711
56488586	chr16:56488586:ACT:A	1.63995e-17	-4.77919e-10	-1.47112	8.81159e-05	-4.77919e-10	-1.47468
56488603	chr16:56488603:G:A	1.78158e-17	-4.77919e-10	-1.38828	9.45293e-05	-4.77919e-10	-1.40442
56488773	chr16:56488773:C:G	3.67622e-17	-4.77919e-10	-0.663896	0.000178834	-4.77919e-10	-0.766873
56488829	chr16:56488829:T:C	4.22353e-16	-4.77919e-10	1.77747	0.0028322	-4.77919e-10	1.99547
56489355	chr16:56489355:T:A	5.05074e-17	-4.77919e-10	-0.346248	0.000247867	-4.77919e-10	-0.44044
56489449	chr16:56489449:G:A	1.65805e-17	-4.77919e-10	-1.46014	8.87397e-05	-4.77919e-10	-1.46763
56490005	chr16:56490005:T:TGG	2.36441e-18	-1.94064	-1.4672	1.48952e-05	-1.79418	-1.45811
56490007	chr16:56490007:C:G	2.38633e-18	-1.93177	-1.46684	1.51463e-05	-1.77794	-1.45763
56490150	chr16:56490150:A:AC	3.80641e-18	-1.6905	-1.24118	1.58031e-05	-1.92529	-1.26784
56490735	chr16:56490735:C:T	8.64036e-17	-4.77919e-10	0.190662	0.000425888	-4.77919e-10	0.100844
56490976	chr16:56490976:C:T	8.96839e-18	-1.78026	-0.294404	3.89656e-05	-1.92216	-0.368495
56491050	chr16:56491050:C:T	3.67622e-17	-4.77919e-10	-0.663896	0.000178834	-4.77919e-10	-0.766873
56491119	chr16:56491119:G:A	1.57824e-17	-1.50947	-8.47093e-10	7.72823e-05	-1.60587	-8.47093e-10
56491154	chr16:56491154:G:A	2.981e-18	-1.98216	-1.19395	1.6884e-05	-1.98128	-1.14569
56491675	chr16:56491675:T:C	3.94331e-18	-1.81339	-1.08295	2.1618e-05	-1.79863	-1.08117
56492462	chr16:56492462:C:T	2.07297e-17	-4.77919e-10	-1.2368	0.000114035	-4.77919e-10	-1.21683
56492569	chr16:56492569:G:A	2.86352e-18	-1.97553	-1.24079	1.601e-05	-1.98113	-1.19899
56492779	chr16:56492779:G:A	2.9201e-18	-1.97683	-1.21993	1.6524e-05	-1.97583	-1.17269
56492956	chr16:56492956:A:G	1.05253e-17	-1.70769	-0.206902	4.41054e-05	-1.87771	-0.289037
56492957	chr16:56492957:A:C	1.04205e-17	-1.71651	-0.20808	4.38447e-05	-1.8825	-0.290176
56492962	chr16:56492962:A:G	1.05023e-17	-1.70869	-0.20808	4.40695e-05	-1.87739	-0.290176
56493271	chr16:56493271:A:C	1.58406e-17	-1.50579	-8.47093e-10	0.000113612	-1.22054	-8.47093e-10
56493317	chr16:56493317:T:C	2.86559e-18	-1.9769	-1.23869	1.61042e-05	-1.97601	-1.19824
56493930	chr16:56493930:T:C	3.37562e-17	-4.77919e-10	-0.749203	0.000190553	-4.77919e-10	-0.703403
56494257	chr16:56494257:C:T	3.15886e-18	-1.93741	-1.18074	1.85654e-05	-1.86261	-1.16942
56494285	chr16:56494285:A:G	1.61774e-17	-1.48475	-8.47093e-10	6.93764e-05	-1.71379	-8.47093e-10
56494337	chr16:56494337:T:A	1.08386e-17	-1.88525	-8.47093e-10	5.77416e-05	-1.89735	-8.47093e-10
56494662	chr16:56494662:G:A	2.60135e-17	-4.77919e-10	-1.00975	0.000132493	-4.77919e-10	-1.06681
56494834	chr16:56494834:C:T	2.77859e-17	-4.77919e-10	-0.943837	0.000145526	-4.77919e-10	-0.972977
56494957	chr16:56494957:G:A	1.01808e-17	-1.94787	-8.47093e-10	5.25701e-05	-1.99119	-8.47093e-10
56495013	chr16:56495013:T:C	1.05421e-15	-4.77919e-10	2.69218	0.00719979	-4.77919e-10	2.92847
56495428	chr16:56495428:T:C	3.11621e-18	-1.99556	-1.13618	1.70951e-05	-1.96596	-1.14858
56495600	chr16:56495600:T:C	3.32335e-17	-4.77919e-10	-0.76481	0.00018728	-4.77919e-10	-0.72073
56495802	chr16:56495802:A:G	3.49538e-18	-1.92566	-1.09127	1.9633e-05	-1.85514	-1.12099
56496465	chr16:56496465:A:G	3.15544e-18	-1.99936	-1.11988	1.71708e-05	-1.9779	-1.13222
56496838	chr16:56496838:G:A	4.30965e-17	-4.77919e-10	-0.504924	0.000249737	-4.77919e-10	-0.432926
56498434	chr16:56498434:T:C	3.67723e-17	-4.77919e-10	-0.663623	0.000204973	-4.77919e-10	-0.630456
56498694	chr16:56498694:C:G	1.93253e-17	-1.30695	-8.47093e-10	6.23625e-05	-1.82037	-8.47093e-10
56499047	chr16:56499047:A:G	5.63449e-17	-4.77919e-10	-0.236875	0.000302153	-4.77919e-10	-0.2424
56499794	chr16:56499794:G:A	3.17877e-17	-4.77919e-10	-0.809289	0.000179048	-4.77919e-10	-0.765679
56499892	chr16:56499892:T:G	1.07259e-17	-1.89571	-8.47093e-10	5.71614e-05	-1.90745	-8.47093e-10
56500300	chr16:56500300:T:G	4.5268e-18	-1.71959	-1.03876	2.37726e-05	-1.74717	-1.03763
56500554	chr16:56500554:G:T	1.69586e-17	-4.77919e-10	-1.43759	9.06825e-05	-4.77919e-10	-1.44597
56501147	chr16:56501147:A:G	3.48009e-18	-1.54937	-1.47194	1.44267e-05	-1.81183	-1.47242
56501468	chr16:56501468:A:G	2.56042e-17	-4.77919e-10	-1.02561	0.000133663	-4.77919e-10	-1.05801
56501598	chr16:56501598:A:G	2.04694e-17	-1.78135	0.531917	8.15824e-05	-1.88878	0.337062
56501701	chr16:56501701:A:C	1.06487e-17	-1.73095	-0.171975	4.50007e-05	-1.8914	-0.255251
56502046	chr16:56502046:C:T	3.1978e-17	-4.77919e-10	-0.803318	0.000164922	-4.77919e-10	-0.847859
56502168	chr16:56502168:C:T	3.80228e-18	-1.88254	-1.05023	2.12388e-05	-1.86996	-1.02754
56502582	chr16:56502582:G:A	2.95478e-18	-1.991	-1.19395	1.67417e-05	-1.98974	-1.14569
56504656	chr16:56504656:A:C	2.88604e-18	-1.99902	-1.20946	1.63663e-05	-1.99803	-1.16008
56505096	chr16:56505096:C:T	2.57674e-17	-4.77919e-10	-1.01926	0.000130883	-4.77919e-10	-1.07903
56505277	chr16:56505277:C:T	5.25956e-17	-4.77919e-10	-0.305734	0.000257622	-4.77919e-10	-0.401841
56505434	chr16:56505434:T:C	5.17295e-17	-4.77919e-10	-0.322339	0.000326002	-4.77919e-10	-0.166428
56506070	chr16:56506070:C:T	2.89928e-18	-1.98427	-1.21964	1.64174e-05	-1.98247	-1.17252
56506278	chr16:56506278:G:C	9.80861e-18	-1.8833	-0.101811	4.06566e-05	-1.95029	-0.29788
56507660	chr16:56507660:G:C	2.3827e-17	-4.77919e-10	-1.09755	0.000136327	-4.77919e-10	-1.03828
56507754	chr16:56507754:G:A	3.27563e-17	-4.77919e-10	-0.77927	0.000185038	-4.77919e-10	-0.732772
56508405	chr16:56508405:T:A	3.85195e-17	-4.77919e-10	-0.617203	0.000215342	-4.77919e-10	-0.581104
56508768	chr16:56508768:C:T	3.75372e-17	-4.77919e-10	-0.643033	0.000209733	-4.77919e-10	-0.607495
56509749	chr16:56509749:T:C	5.91785e-17	-4.77919e-10	-0.187808	0.00028789	-4.77919e-10	-0.290755
56510072	chr16:56510072:T:G	2.46762e-17	-4.77919e-10	-1.06253	0.000117878	-4.77919e-10	-1.18368
56510310	chr16:56510310:C:G	2.32019e-17	-4.77919e-10	-1.12413	0.000131113	-4.77919e-10	-1.07727
56511435	chr16:56511435:C:T	1.88173e-17	-4.77919e-10	-1.33359	9.87206e-05	-4.77919e-10	-1.36104
56511748	chr16:56511748:C:T	1.91187e-17	-4.77919e-10	-1.3177	0.000102948	-4.77919e-10	-1.31911
56512003	chr16:56512003:T:G	1.9117e-17	-4.77919e-10	-1.31779	0.000107231	-4.77919e-10	-1.27835
56512516	chr16:56512516:TA:T	1.78344e-17	-4.77919e-10	-1.38724	9.71056e-05	-4.77919e-10	-1.37753
56512945	chr16:56512945:G:A	1.21124e-17	-1.77413	-8.47093e-10	8.0691e-05	-1.56271	-8.47093e-10
56513342	chr16:56513342:C:T	9.28415e-18	-1.70455	-0.335504	3.92662e-05	-1.87333	-0.409638
56514085	chr16:56514085:G:A	2.10928e-16	-4.77919e-10	1.08315	0.00129979	-4.77919e-10	1.21662
56514865	chr16:56514865:C:T	8.1438e-18	-1.70506	-0.466054	5.48642e-05	-1.47934	-0.469136
56515109	chr16:56515109:A:AT	4.28917e-18	-1.78562	-1.02665	2.34867e-05	-1.76699	-1.02991
56515980	chr16:56515980:T:A	2.9971e-18	-1.97957	-1.19115	1.69636e-05	-1.9773	-1.14496
56516117	chr16:56516117:A:G	1.61507e-17	-1.4864	-8.47093e-10	8.91638e-05	-1.46286	-8.47093e-10
56516484	chr16:56516484:C:T	1.64681e-17	-4.77919e-10	-1.46694	8.83511e-05	-4.77919e-10	-1.47201
56516499	chr16:56516499:G:C	4.05013e-18	-1.80405	-1.06556	2.20973e-05	-1.78594	-1.07194
56517519	chr16:56517519:C:G	8.97725e-16	-4.77919e-10	2.5315	0.00649739	-4.77919e-10	2.82582
56517991	chr16:56517991:A:G	2.61457e-17	-4.77919e-10	-1.00468	0.000144129	-4.77919e-10	-0.982627
56518261	chr16:56518261:A:G	3.89812e-18	-1.88457	-1.0233	2.12784e-05	-1.86804	-1.0276
56518768	chr16:56518768:A:G	5.16122e-18	-1.63186	-0.99533	2.10943e-05	-1.8667	-1.03763
56518907	chr16:56518907:G:A	2.81592e-18	-1.99828	-1.2348	1.58464e-05	-1.99906	-1.19133
56518914	chr16:56518914:G:GTA	2.53157e-17	-4.77919e-10	-1.03694	0.000129182	-4.77919e-10	-1.09211
56518974	chr16:56518974:G:T	2.26517e-17	-4.77919e-10	-1.14813	0.000116046	-4.77919e-10	-1.19935
56519377	chr16:56519377:G:A	5.45032e-18	-1.81131	-0.761384	3.08706e-05	-1.68503	-0.838502
56519551	chr16:56519551:CA:C	2.99944e-17	-4.77919e-10	-0.867357	0.000157099	-4.77919e-10	-0.896454
56519902	chr16:56519902:A:G	3.71893e-18	-1.89471	-1.06022	2.0333e-05	-1.87914	-1.06195
56519904	chr16:56519904:A:C	3.65971e-18	-1.90272	-1.06826	2.00001e-05	-1.88763	-1.06997
56520180	chr16:56520180:G:C	2.96548e-18	-1.99984	-1.18149	1.67926e-05	-2.0001	-1.13229
56520206	chr16:56520206:T:C	3.68111e-18	-1.91749	-1.04767	2.00316e-05	-1.90515	-1.05087
56520207	chr16:56520207:A:G	1.98576e-17	-4.77919e-10	-1.27978	9.78223e-05	-4.77919e-10	-1.37018
56520797	chr16:56520797:G:A	5.23033e-18	-1.78797	-0.825927	3.13699e-05	-1.64738	-0.860104
56520875	chr16:56520875:G:C	5.43385e-18	-1.82177	-0.753945	3.11687e-05	-1.70744	-0.806479
56521017	chr16:56521017:G:A	3.80917e-17	-4.77919e-10	-0.628371	0.000189137	-4.77919e-10	-0.710862
56521064	chr16:56521064:G:A	1.01841e-17	-1.94754	-8.47093e-10	5.70184e-05	-1.90996	-8.47093e-10
56521086	chr16:56521086:C:T	1.65934e-17	-4.77919e-10	-1.45936	8.87949e-05	-4.77919e-10	-1.467
56521097	chr16:56521097:C:T	3.23382e-18	-1.9545	-1.1402	1.73844e-05	-1.99101	-1.10675
56521634	chr16:56521634:C:T	3.01587e-17	-4.77919e-10	-0.861893	0.000157264	-4.77919e-10	-0.895409
56521876	chr16:56521876:T:A	4.16924e-18	-1.53231	-1.30833	1.70439e-05	-1.79443	-1.32311
56522353	chr16:56522353:T:C	2.94083e-17	-4.77919e-10	-0.88709	0.000163591	-4.77919e-10	-0.855966
56522528	chr16:56522528:C:T	2.90075e-17	-4.77919e-10	-0.900811	0.000161954	-4.77919e-10	-0.86602
56522621	chr16:56522621:A:T	3.01685e-17	-4.77919e-10	-0.861567	0.00016813	-4.77919e-10	-0.828595
56522811	chr16:56522811:A:T	1.73146e-17	-4.77919e-10	-1.41682	9.1777e-05	-4.77919e-10	-1.43397
56522937	chr16:56522937:A:C	1.63378e-16	-4.77919e-10	0.827698	0.00106999	-4.77919e-10	1.02208
56523048	chr16:56523048:A:G	2.78338e-17	-4.77919e-10	-0.942117	0.000154593	-4.77919e-10	-0.912538
56523101	chr16:56523101:C:T	1.71456e-17	-4.77919e-10	-1.42662	9.10658e-05	-4.77919e-10	-1.44175
56523350	chr16:56523350:G:A	2.14832e-17	-4.77919e-10	-1.20109	0.000122343	-4.77919e-10	-1.14651
56523390	chr16:56523390:C:T	1.43453e-16	-4.77919e-10	0.697641	0.000881542	-4.77919e-10	0.82834
56524269	chr16:56524269:G:T	3.14137e-18	-1.92608	-1.19762	1.5764e-05	-2.00011	-1.19549
56524408	chr16:56524408:C:T	2.63138e-17	-4.77919e-10	-0.998273	0.000121014	-4.77919e-10	-1.15743
56524446	chr16:56524446:A:G	2.56334e-17	-4.77919e-10	-1.02447	0.000141751	-4.77919e-10	-0.999258
56524845	chr16:56524845:C:T	2.5946e-17	-4.77919e-10	-1.01235	0.000143637	-4.77919e-10	-0.986041
56524996	chr16:56524996:C:T	2.58468e-17	-4.77919e-10	-1.01618	0.000142993	-4.77919e-10	-0.990534
56525086	chr16:56525086:G:A	1.99699e-17	-4.77919e-10	-1.27414	0.000104294	-4.77919e-10	-1.30612
56525167	chr16:56525167:G:A	3.76381e-17	-4.77919e-10	-0.640351	0.000186306	-4.77919e-10	-0.72594
56525498	chr16:56525498:A:T	2.6462e-17	-4.77919e-10	-0.992656	0.000146016	-4.77919e-10	-0.969617
56525552	chr16:56525552:G:A	4.08252e-18	-1.69713	-1.16453	2.24599e-05	-1.73748	-1.10412
56525553	chr16:56525553:G:A	4.74687e-18	-1.74128	-0.969599	2.074e-05	-1.91437	-1.00689
56525911	chr16:56525911:C:T	3.56421e-17	-4.77919e-10	-0.69484	0.000193411	-4.77919e-10	-0.688517
56526069	chr16:56526069:C:T	3.68058e-18	-1.87136	-1.09394	2.10626e-05	-1.868	-1.03783
56526276	chr16:56526276:A:G	2.40957e-17	-4.77919e-10	-1.08634	0.00013394	-4.77919e-10	-1.05594
56526651	chr16:56526651:C:A	1.66416e-17	-4.77919e-10	-1.45646	9.05725e-05	-4.77919e-10	-1.44718
56526794	chr16:56526794:G:A	4.94478e-18	-1.2966	-1.37343	2.62104e-05	-1.31495	-1.37223
56527127	chr16:56527127:C:T	1.27581e-17	-1.7222	-8.47093e-10	6.70499e-05	-1.7479	-8.47093e-10
56527414	chr16:56527414:A:G	1.00456e-17	-1.96123	-8.47093e-10	6.07618e-05	-1.84637	-8.47093e-10
56527945	chr16:56527945:T:C	3.75514e-18	-1.46872	-1.47652	1.51153e-05	-1.76121	-1.47641
56528072	chr16:56528072:A:C	4.13934e-18	-1.46408	-1.38376	2.12458e-05	-1.546	-1.35118
56528436	chr16:56528436:C:T	3.81369e-17	-4.77919e-10	-0.627185	0.000215465	-4.77919e-10	-0.580534
56528558	chr16:56528558:A:G	1.08566e-17	-1.88359	-8.47093e-10	6.53415e-05	-1.77371	-8.47093e-10
56528710	chr16:56528710:C:T	2.38125e-17	-4.77919e-10	-1.09816	0.000132556	-4.77919e-10	-1.06633
56528781	chr16:56528781:T:C	9.73562e-18	-1.99258	-8.47093e-10	5.61171e-05	-1.92589	-8.47093e-10
56529033	chr16:56529033:A:T	2.08186e-17	-4.77919e-10	-1.23252	0.000113541	-4.77919e-10	-1.22117
56529149	chr16:56529149:T:G	3.99819e-18	-1.43435	-1.44818	1.61789e-05	-1.73022	-1.43941
56529855	chr16:56529855:G:T	4.14877e-18	-1.79934	-1.04622	2.30913e-05	-1.82871	-0.98516
56529886	chr16:56529886:T:C	2.39133e-17	-4.77919e-10	-1.09393	0.000133013	-4.77919e-10	-1.06288
56530055	chr16:56530055:G:A	5.86043e-18	-1.90303	-0.597118	2.88357e-05	-1.98448	-0.607241
56530071	chr16:56530071:T:TTTTGA	1.66855e-17	-4.77919e-10	-1.45382	9.10511e-05	-4.77919e-10	-1.44191
56530105	chr16:56530105:A:G	2.5747e-17	-4.77919e-10	-1.02005	0.00015704	-4.77919e-10	-0.896835
56530297	chr16:56530297:G:A	2.49158e-17	-4.77919e-10	-1.05286	0.000117831	-4.77919e-10	-1.18408
56530474	chr16:56530474:G:A	2.51988e-18	-1.96799	-1.37617	1.48672e-05	-1.88073	-1.37344
56530496	chr16:56530496:A:G	2.4468e-18	-1.94457	-1.42902	1.24387e-05	-1.99786	-1.43465
56530733	chr16:56530733:G:A	3.31237e-17	-4.77919e-10	-0.768119	0.000175132	-4.77919e-10	-0.787793
56531032	chr16:56531032:C:A	4.08606e-18	-1.46278	-1.39801	2.19883e-05	-1.45107	-1.41175
56531729	chr16:56531729:TTTTG:T	1.701e-17	-4.77919e-10	-1.43457	9.21438e-05	-4.77919e-10	-1.42998
56531965	chr16:56531965:C:T	2.9645e-18	-1.83496	-1.34669	1.33411e-05	-1.97075	-1.39174
56531975	chr16:56531975:T:C	3.20934e-18	-1.85574	-1.24656	1.49456e-05	-1.99888	-1.25004
56532299	chr16:56532299:G:T	3.22614e-17	-4.77919e-10	-0.794497	0.000165694	-4.77919e-10	-0.843189
56532517	chr16:56532517:C:T	3.54342e-18	-1.62129	-1.38198	1.98971e-05	-1.58152	-1.38124
56532540	chr16:56532540:G:A	2.3548e-17	-1.10933	-8.47093e-10	0.000226458	-0.530773	-8.47093e-10
56532708	chr16:56532708:G:A	4.04101e-18	-1.86331	-1.00856	2.32634e-05	-1.86152	-0.94493
56533192	chr16:56533192:A:C	3.53662e-18	-1.61968	-1.38552	1.98586e-05	-1.57984	-1.38486
56533779	chr16:56533779:T:C	1.7756e-17	-4.77919e-10	-1.39164	9.3936e-05	-4.77919e-10	-1.41072
56534172	chr16:56534172:G:C	2.39197e-18	-1.92125	-1.475	1.20153e-05	-1.99133	-1.47583
56534600	chr16:56534600:C:G	4.87614e-18	-1.29339	-1.39062	2.50832e-05	-1.34252	-1.38861
56535016	chr16:56535016:T:C	3.18946e-18	-1.87083	-1.23768	1.50981e-05	-1.99991	-1.23886
56535068	chr16:56535068:G:A	5.50055e-18	-1.29521	-1.26831	2.84205e-05	-1.35258	-1.25365
56535076	chr16:56535076:C:T	2.30709e-18	-2.00011	-1.43227	1.25267e-05	-1.9909	-1.43457
56536135	chr16:56536135:C:T	1.32987e-17	-1.6807	-8.47093e-10	5.99723e-05	-1.85945	-8.47093e-10
56536393	chr16:56536393:C:T	1.64862e-17	-4.77919e-10	-1.46584	8.88514e-05	-4.77919e-10	-1.46637
56536422	chr16:56536422:C:G	1.04125e-17	-1.92536	-8.47093e-10	6.038e-05	-1.85267	-8.47093e-10
56536459	chr16:56536459:G:A	1.71027e-17	-4.77919e-10	-1.42913	9.32904e-05	-4.77919e-10	-1.41762
56536582	chr16:56536582:T:C	1.35632e-16	-4.77919e-10	0.641578	0.000835432	-4.77919e-10	0.774616
56536685	chr16:56536685:A:C	4.72297e-18	-1.45364	-1.26229	2.47779e-05	-1.49669	-1.24669
56537359	chr16:56537359:A:G	4.32967e-18	-1.41541	-1.38747	2.32035e-05	-1.42144	-1.38759
56537502	chr16:56537502:C:T	4.33956e-18	-1.41765	-1.38294	2.25472e-05	-1.45539	-1.38233
56537697	chr16:56537697:G:A	1.66887e-17	-4.77919e-10	-1.45364	8.93031e-05	-4.77919e-10	-1.4613
56537740	chr16:56537740:G:A	1.01273e-17	-1.95313	-8.47093e-10	5.37213e-05	-1.96952	-8.47093e-10
56537794	chr16:56537794:C:T	2.25704e-18	-1.9832	-1.47111	1.26665e-05	-1.94532	-1.46905
56537881	chr16:56537881:A:G	4.05487e-18	-1.54061	-1.32784	2.18681e-05	-1.54282	-1.32548
56538062	chr16:56538062:C:T	5.12124e-18	-1.38303	-1.25194	2.69072e-05	-1.42661	-1.23433
56538128	chr16:56538128:C:T	4.82037e-18	-1.40662	-1.2889	2.50717e-05	-1.44128	-1.29032
56538174	chr16:56538174:G:A	4.12801e-18	-1.74804	-1.10253	2.27786e-05	-1.78045	-1.04706
56538472	chr16:56538472:G:T	4.33177e-17	-4.77919e-10	-0.499806	0.000245801	-4.77919e-10	-0.448812
56538543	chr16:56538543:G:A	6.17508e-17	-4.77919e-10	-0.145261	0.000408369	-4.77919e-10	0.0588388
56538683	chr16:56538683:AAG:A	2.23354e-17	-4.77919e-10	-1.16219	0.00012234	-4.77919e-10	-1.14653
56538768	chr16:56538768:C:A	1.91314e-17	-4.77919e-10	-1.31704	0.000101859	-4.77919e-10	-1.32975
56538789	chr16:56538789:A:G	4.16289e-18	-1.49521	-1.34694	2.34495e-05	-1.45876	-1.33972
56539385	chr16:56539385:G:T	3.61068e-18	-1.97189	-1.01258	1.84892e-05	-1.97407	-1.06208
56539390	chr16:56539390:A:G	2.79996e-17	-4.77919e-10	-0.936176	0.00016108	-4.77919e-10	-0.87143
56539486	chr16:56539486:G:A	2.94464e-17	-4.77919e-10	-0.885796	0.000139258	-4.77919e-10	-1.01701
56539783	chr16:56539783:C:T	1.19256e-17	-1.36598	-0.423701	7.08722e-05	-1.36508	-0.327372
56540174	chr16:56540174:C:T	4.13248e-17	-4.77919e-10	-0.546904	0.000204834	-4.77919e-10	-0.631131
56540306	chr16:56540306:G:A	3.64927e-18	-1.97739	-0.996451	1.86237e-05	-1.97848	-1.05042
56540516	chr16:56540516:C:A	3.08192e-18	-1.68156	-1.46125	1.70455e-05	-1.66463	-1.45282
56540665	chr16:56540665:T:C	2.25571e-18	-1.99858	-1.45632	1.23798e-05	-1.98432	-1.45294
56540881	chr16:56540881:G:A	1.65497e-17	-4.77919e-10	-1.462	8.87739e-05	-4.77919e-10	-1.46724
56540916	chr16:56540916:G:A	5.46235e-18	-1.68817	-0.882321	3.21248e-05	-1.69086	-0.792848
56540947	chr16:56540947:A:G	2.57262e-18	-1.99898	-1.32447	1.40847e-05	-1.98796	-1.32029
56541059	chr16:56541059:C:T	2.43066e-18	-1.91439	-1.46581	1.21799e-05	-1.98516	-1.46839
56541084	chr16:56541084:C:T	2.72807e-18	-1.99954	-1.26523	1.50576e-05	-1.96276	-1.27869
56541150	chr16:56541150:G:T	2.28658e-18	-1.96581	-1.4755	1.19126e-05	-1.99975	-1.47599
56541326	chr16:56541326:A:G	4.92102e-18	-1.99247	-0.68238	2.41599e-05	-1.98805	-0.780584
56541378	chr16:56541378:C:T	2.27067e-18	-1.97332	-1.47497	1.19335e-05	-2.0001	-1.47388
56541410	chr16:56541410:C:G	2.28635e-18	-1.965	-1.47641	1.1914e-05	-1.99969	-1.47593
56541508	chr16:56541508:G:C	5.67243e-18	-1.36127	-1.17148	2.1688e-05	-1.71281	-1.16377
56541536	chr16:56541536:C:T	4.42883e-18	-1.31763	-1.4626	1.46911e-05	-1.79976	-1.46632
56541771	chr16:56541771:A:G	3.70335e-17	-4.77919e-10	-0.656544	0.000176656	-4.77919e-10	-0.779129
56541789	chr16:56541789:T:C	3.46185e-18	-1.58208	-1.44449	1.44132e-05	-1.8369	-1.44828
56541799	chr16:56541799:T:G	3.28223e-18	-1.92933	-1.15051	1.69331e-05	-1.98323	-1.14083
56541805	chr16:56541805:A:G	3.17132e-18	-1.92604	-1.18817	1.61662e-05	-1.98171	-1.1887
56542041	chr16:56542041:A:G	1.65896e-17	-4.77919e-10	-1.45959	9.06209e-05	-4.77919e-10	-1.44665
56542079	chr16:56542079:T:C	1.75426e-17	-1.99757	0.593834	7.90453e-05	-1.99913	0.415822
56542116	chr16:56542116:T:G	3.45221e-18	-1.94777	-1.08158	1.78038e-05	-2.00011	-1.07381
56542147	chr16:56542147:T:C	2.75689e-18	-1.93609	-1.31818	1.6973e-05	-1.77733	-1.34438
56542157	chr16:56542157:T:C	3.85273e-18	-1.63153	-1.28806	1.85506e-05	-1.75021	-1.28262
56542367	chr16:56542367:C:A	2.2278e-18	-1.99904	-1.46831	1.25639e-05	-1.95732	-1.46518
56542441	chr16:56542441:C:A	1.00061e-17	-1.96517	-8.47093e-10	5.27385e-05	-1.98799	-8.47093e-10
56542478	chr16:56542478:C:T	3.37519e-18	-1.99101	-1.0609	2.01304e-05	-1.86626	-1.08484
56542533	chr16:56542533:G:A	2.402e-18	-1.98504	-1.40703	1.35343e-05	-1.9451	-1.40301
56542626	chr16:56542626:A:G	2.89197e-18	-1.87314	-1.33329	1.52106e-05	-1.83684	-1.3945
56542643	chr16:56542643:T:C	6.36085e-18	-1.19132	-1.22688	2.0061e-05	-1.67406	-1.28049
56542648	chr16:56542648:C:A	3.98441e-18	-1.93459	-0.951391	2.14064e-05	-1.97108	-0.918564
56542656	chr16:56542656:C:T	6.25569e-18	-1.9772	-0.45768	3.43848e-05	-1.79935	-0.616366
56542738	chr16:56542738:G:A	3.51566e-18	-1.82079	-1.19035	1.54175e-05	-1.97345	-1.24438
56542774	chr16:56542774:T:C	1.00793e-17	-1.95788	-8.47093e-10	5.22048e-05	-1.99816	-8.47093e-10
56542851	chr16:56542851:T:C	3.34267e-18	-1.95955	-1.10204	1.63854e-05	-1.97372	-1.18322
56542981	chr16:56542981:G:A	1.00405e-17	-1.96174	-8.47093e-10	5.42961e-05	-1.95888	-8.47093e-10
56542985	chr16:56542985:A:T	5.21924e-18	-1.58572	-1.03029	2.13566e-05	-1.81671	-1.07526
56542987	chr16:56542987:C:G	3.31126e-18	-1.77088	-1.30016	2.25532e-05	-1.5437	-1.29376
56542991	chr16:56542991:A:G	1.68769e-17	-4.77919e-10	-1.44242	8.86294e-05	-4.77919e-10	-1.46887
56543026	chr16:56543026:C:T	3.68232e-18	-1.99984	-0.964985	2.0625e-05	-1.92237	-1.00446
56543031	chr16:56543031:G:A	3.63969e-18	-2.00009	-0.976375	2.05017e-05	-1.91523	-1.0176
56543052	chr16:56543052:T:C	4.14217e-18	-1.75184	-1.09531	2.49206e-05	-1.65373	-1.08391
56543064	chr16:56543064:A:G	9.68704e-18	-1.71439	-0.283192	5.47386e-05	-1.62594	-0.324823
56543165	chr16:56543165:C:T	3.88669e-17	-4.77919e-10	-0.608225	0.000213517	-4.77919e-10	-0.589617
56543461	chr16:56543461:G:T	2.30159e-17	-4.77919e-10	-1.13218	0.0001177	-4.77919e-10	-1.1852
56543568	chr16:56543568:C:T	1.63504e-17	-4.77919e-10	-1.47411	8.86408e-05	-4.77919e-10	-1.46874
56543705	chr16:56543705:AAAC:A	2.93323e-17	-0.889677	-8.47093e-10	0.000192468	-0.693401	-8.47093e-10
56543742	chr16:56543742:A:AGAAG	1.63843e-17	-4.77919e-10	-1.47204	8.9057e-05	-4.77919e-10	-1.46406
56543802	chr16:56543802:A:C	1.019e-17	-1.94696	-8.47093e-10	8.38425e-05	-1.52439	-8.47093e-10
56543850	chr16:56543850:G:A	1.88212e-17	-4.77919e-10	-1.33338	0.000102327	-4.77919e-10	-1.32516
56544206	chr16:56544206:G:A	3.01064e-18	-2.00003	-1.16618	1.75304e-05	-1.85677	-1.23263
56544210	chr16:56544210:T:C	1.986e-17	-4.77919e-10	-1.27966	0.000105471	-4.77919e-10	-1.2949
56544380	chr16:56544380:T:C	6.26918e-18	-0.993386	-1.43934	2.62066e-05	-1.26364	-1.42368
56544474	chr16:56544474:T:C	4.46173e-18	-1.30762	-1.46521	1.43331e-05	-1.81461	-1.47615
56544775	chr16:56544775:G:A	7.0183e-18	-1.25641	-1.06344	2.6851e-05	-1.57183	-1.0912
56544837	chr16:56544837:T:A	3.3228e-18	-1.90474	-1.16282	2.06865e-05	-1.78722	-1.13663
56544951	chr16:56544951:G:A	1.63173e-17	-4.77919e-10	-1.47614	8.82911e-05	-4.77919e-10	-1.47269
56545252	chr16:56545252:A:G	1.64736e-17	-4.77919e-10	-1.46661	8.82046e-05	-4.77919e-10	-1.47367
56545626	chr16:56545626:C:T	2.26839e-17	-4.77919e-10	-1.14671	0.00011454	-4.77919e-10	-1.21241
56546049	chr16:56546049:G:T	2.45515e-18	-1.9912	-1.37898	1.32655e-05	-1.99212	-1.37605
56546140	chr16:56546140:C:T	2.62979e-17	-4.77919e-10	-0.998877	0.000149652	-4.77919e-10	-0.945019
56546261	chr16:56546261:G:A	2.27894e-17	-4.77919e-10	-1.14207	0.000120128	-4.77919e-10	-1.16477
56546288	chr16:56546288:T:C	2.01284e-17	-4.77919e-10	-1.26624	0.000104048	-4.77919e-10	-1.30848
56546518	chr16:56546518:A:T	3.3985e-18	-1.99837	-1.04666	1.86983e-05	-1.8886	-1.1363
56546663	chr16:56546663:C:G	4.13321e-18	-1.97988	-0.869435	2.11183e-05	-1.94688	-0.956316
56546859	chr16:56546859:C:T	1.83592e-17	-4.77919e-10	-1.35823	9.87293e-05	-4.77919e-10	-1.36095
56546870	chr16:56546870:G:A	9.9644e-18	-0.88684	-1.08251	0.000116985	-0.0842187	-1.10707
56546920	chr16:56546920:T:C	1.72616e-17	-4.77919e-10	-1.41988	9.35665e-05	-4.77919e-10	-1.41466
56547133	chr16:56547133:T:C	1.42296e-17	-1.61304	-8.47093e-10	5.97952e-05	-1.86241	-8.47093e-10
56547310	chr16:56547310:C:T	1.7277e-17	-0.447632	-0.971357	0.000143515	0.0936487	-1.08054
56547844	chr16:56547844:A:G	2.77083e-18	-1.89599	-1.35323	1.71367e-05	-1.76162	-1.35049
56547983	chr16:56547983:G:C	2.21786e-17	-4.77919e-10	-1.16924	0.000118399	-4.77919e-10	-1.17927
56548038	chr16:56548038:G:A	2.22329e-17	-4.77919e-10	-1.16679	0.00011386	-4.77919e-10	-1.21837
56548153	chr16:56548153:G:T	1.6713e-17	-4.77919e-10	-1.45218	9.23369e-05	-4.77919e-10	-1.42789
56548308	chr16:56548308:G:A	4.08231e-18	-1.76405	-1.09765	2.62407e-05	-1.49496	-1.19106
56548312	chr16:56548312:G:T	2.67268e-18	-1.9013	-1.38399	1.62485e-05	-1.77002	-1.39531
56548375	chr16:56548375:C:T	2.27395e-18	-1.98557	-1.46128	1.35095e-05	-1.90387	-1.44607
56548495	chr16:56548495:G:A	1.85655e-17	-4.77919e-10	-1.34706	9.89015e-05	-4.77919e-10	-1.35921
56548501	chr16:56548501:C:T	7.45913e-18	-0.835976	-1.42295	3.06444e-05	-1.12761	-1.40328
56548552	chr16:56548552:G:A	1.89632e-17	-4.77919e-10	-1.32587	0.0001073	-4.77919e-10	-1.27771
56549130	chr16:56549130:A:G	5.31586e-18	-1.15608	-1.44159	1.5657e-05	-1.73591	-1.46651
56549143	chr16:56549143:C:T	2.84361e-18	-1.76259	-1.4607	1.63501e-05	-1.69467	-1.46443
56549272	chr16:56549272:C:A	1.76975e-17	-4.77919e-10	-1.39495	9.4793e-05	-4.77919e-10	-1.40164
56549571	chr16:56549571:C:T	1.7782e-17	-1.39018	-8.47093e-10	8.88985e-05	-1.46584	-8.47093e-10
56549669	chr16:56549669:T:A	5.70533e-18	-1.1539	-1.37306	1.69554e-05	-1.73169	-1.39105
56549814	chr16:56549814:C:T	2.34707e-18	-1.98569	-1.42951	1.37493e-05	-1.93097	-1.40137
56549935	chr16:56549935:A:G	1.24607e-16	-4.77919e-10	0.556795	0.000685854	-4.77919e-10	0.577331
56550226	chr16:56550226:C:T	1.73226e-17	-4.77919e-10	-1.41636	9.27462e-05	-4.77919e-10	-1.42347
56550621	chr16:56550621:G:A	9.59117e-18	-0.542903	-1.46462	5.35313e-05	-0.5075	-1.46557
56550785	chr16:56550785:G:A	2.3751e-17	-0.0944923	-1.00625	6.88532e-05	-0.727939	-0.993417
56550942	chr16:56550942:C:T	1.65668e-17	-4.77919e-10	-1.46097	8.94356e-05	-4.77919e-10	-1.45981
56551285	chr16:56551285:T:C	1.2191e-16	-4.77919e-10	0.534914	0.000679686	-4.77919e-10	0.568298
56551293	chr16:56551293:G:A	4.05027e-17	-1.0086	0.441601	0.000137455	-1.3235	0.293461
56551421	chr16:56551421:T:C	1.64651e-17	-4.77919e-10	-1.46712	8.89849e-05	-4.77919e-10	-1.46487
56551581	chr16:56551581:C:A	1.68278e-17	-0.320806	-1.12453	5.1024e-05	-0.886013	-1.13502
56551818	chr16:56551818:G:A	8.88666e-18	-1.00798	-1.07584	3.21444e-05	-1.39054	-1.09255
56552010	chr16:56552010:A:G	2.33859e-18	-1.987	-1.43182	1.3424e-05	-1.94913	-1.40716
56552364	chr16:56552364:G:A	2.35022e-18	-1.965	-1.44886	1.36812e-05	-1.8727	-1.46461
56552776	chr16:56552776:T:A	3.90036e-18	-1.85241	-1.05489	2.47492e-05	-1.70241	-1.04213
56552815	chr16:56552815:C:T	1.75466e-17	-4.77919e-10	-1.40351	9.31278e-05	-4.77919e-10	-1.41936
56553150	chr16:56553150:T:C	3.19268e-18	-1.93114	-1.17637	1.87348e-05	-1.82349	-1.19946
56553345	chr16:56553345:C:T	2.27206e-17	-4.77919e-10	-1.1451	0.000116019	-4.77919e-10	-1.19957
56553404	chr16:56553404:A:G	1.63273e-17	-4.77919e-10	-1.47553	8.80559e-05	-4.77919e-10	-1.47536
56553813	chr16:56553813:A:T	1.07154e-17	-1.4176	-0.479081	7.19722e-05	-1.3613	-0.315756
56553924	chr16:56553924:G:A	2.2562e-18	-1.99918	-1.4555	1.25744e-05	-1.97044	-1.45123
56553995	chr16:56553995:C:T	3.7528e-17	-4.77919e-10	-0.64328	0.000188044	-4.77919e-10	-0.716656
56554140	chr16:56554140:T:C	2.35222e-18	-1.96811	-1.44489	1.33955e-05	-1.91832	-1.4401
56554147	chr16:56554147:T:C	1.75415e-17	-4.77919e-10	-1.4038	9.29478e-05	-4.77919e-10	-1.42129
56554339	chr16:56554339:A:G	2.95766e-18	-1.7312	-1.45277	1.85955e-05	-1.57323	-1.45719
56554425	chr16:56554425:CAGAT:C	2.91898e-18	-1.9144	-1.28273	1.95015e-05	-1.68416	-1.29868
56554505	chr16:56554505:C:T	1.69246e-17	-4.77919e-10	-1.4396	9.07091e-05	-4.77919e-10	-1.44568
56554558	chr16:56554558:T:A	1.22669e-17	-1.09693	-0.664538	6.75735e-05	-1.12501	-0.615105
56554569	chr16:56554569:A:G	8.03984e-18	-0.714133	-1.46983	4.68689e-05	-0.640096	-1.46588
56554593	chr16:56554593:T:C	8.35715e-17	0.157336	-8.47093e-10	0.000767089	0.689271	-8.47093e-10
56555456	chr16:56555456:T:C	2.85149e-17	-4.77919e-10	-0.91794	0.000135637	-4.77919e-10	-1.04335
56555875	chr16:56555875:T:G	9.05941e-18	-1.58966	-0.474901	3.92315e-05	-1.75716	-0.526692
56555916	chr16:56555916:G:A	8.17079e-18	-1.58597	-0.581836	3.54807e-05	-1.7536	-0.630747
56555947	chr16:56555947:G:A	8.51963e-18	-1.97448	-0.151512	5.08031e-05	-2.00011	-0.0252625
56556047	chr16:56556047:G:A	2.218e-17	-4.77919e-10	-1.16918	0.000112527	-4.77919e-10	-1.23014
56556050	chr16:56556050:G:T	1.83936e-17	-4.77919e-10	-1.35636	0.000104657	-4.77919e-10	-1.30264
56556136	chr16:56556136:C:A	1.6354e-17	-4.77919e-10	-1.47389	8.79523e-05	-4.77919e-10	-1.47654
56556711	chr16:56556711:G:A	4.03901e-17	-0.569782	-8.47093e-10	0.000112563	-1.22982	-8.47093e-10
56557027	chr16:56557027:A:T	6.90919e-17	0.360993	-0.393923	0.000471961	0.648716	-0.445152
56557824	chr16:56557824:T:C	2.41043e-18	-1.91257	-1.47599	1.21217e-05	-1.98503	-1.47331
56559072	chr16:56559072:A:G	3.17508e-18	-1.84361	-1.26942	1.57971e-05	-1.92666	-1.26685
56559199	chr16:56559199:G:A	1.39068e-17	-1.63599	-8.47093e-10	8.31611e-05	-1.53255	-8.47093e-10
56559834	chr16:56559834:C:T	3.35298e-18	-1.59031	-1.4682	2.43574e-05	-1.29135	-1.46914
56559839	chr16:56559839:G:A	4.44228e-18	-1.52306	-1.25414	3.24608e-05	-1.20307	-1.27023
56559846	chr16:56559846:C:T	2.2524e-17	0.106982	-1.26077	0.000111532	-0.0125873	-1.22643
56559879	chr16:56559879:C:T	2.25976e-18	-1.98347	-1.46964	1.29156e-05	-1.91861	-1.47629
56559998	chr16:56559998:AG:A	2.31383e-18	-1.99383	-1.43563	1.30194e-05	-1.99888	-1.38802
56560685	chr16:56560685:G:T	2.5882e-17	-4.77919e-10	-1.01482	0.000138431	-4.77919e-10	-1.02296
56560753	chr16:56560753:T:C	2.58077e-17	-4.77919e-10	-1.01769	0.000138053	-4.77919e-10	-1.0257
56560783	chr16:56560783:T:C	1.85829e-17	-4.77919e-10	-1.34612	9.97621e-05	-4.77919e-10	-1.35054
56561068	chr16:56561068:C:A	5.12759e-18	-1.98554	-0.648193	2.62332e-05	-2.00005	-0.686256
56561309	chr16:56561309:A:G	5.41605e-17	-0.276415	-8.47093e-10	0.000140402	-1.00883	-8.47093e-10
56561457	chr16:56561457:T:TG	1.84855e-16	-4.77919e-10	0.951203	0.00118805	-4.77919e-10	1.12674
56562231	chr16:56562231:G:A	5.38698e-16	-4.77919e-10	2.02079	0.00212787	-4.77919e-10	1.70954
56562243	chr16:56562243:G:T	3.00685e-18	-1.99915	-1.16833	1.71157e-05	-1.97738	-1.13596
56562481	chr16:56562481:C:T	5.41235e-18	-1.99074	-0.588944	2.77822e-05	-1.99994	-0.628996
56562495	chr16:56562495:T:C	2.34282e-18	-1.98117	-1.43584	1.24945e-05	-1.97592	-1.45212
56562815	chr16:56562815:T:C	1.49461e-17	-0.568717	-0.995201	0.000108672	-0.279845	-0.985155
56562833	chr16:56562833:G:C	1.77146e-17	-4.77919e-10	-1.39398	9.82804e-05	-4.77919e-10	-1.36551
56562900	chr16:56562900:C:T	2.80108e-17	-0.601553	-0.334225	7.84039e-05	-1.07591	-0.51555
56563143	chr16:56563143:G:A	1.64348e-17	-4.77919e-10	-1.46896	8.97516e-05	-4.77919e-10	-1.45629
56563207	chr16:56563207:C:T	3.15146e-17	-4.77919e-10	-0.817916	0.000152635	-4.77919e-10	-0.925282
56563303	chr16:56563303:T:A	2.77371e-18	-1.91978	-1.32841	1.46426e-05	-1.91059	-1.35881
56563362	chr16:56563362:A:G	4.87666e-18	-1.67572	-1.00819	1.99913e-05	-1.84056	-1.11748
56563438	chr16:56563438:G:A	7.90202e-18	-1.76585	-0.4354	5.06131e-05	-1.5972	-0.43192
56563515	chr16:56563515:G:A	5.85772e-18	-1.91714	-0.583464	3.00779e-05	-1.99677	-0.552775
56563529	chr16:56563529:C:T	1.63985e-17	-4.77919e-10	-1.47118	8.94083e-05	-4.77919e-10	-1.46012
56563571	chr16:56563571:C:T	2.94283e-17	-1.79361	0.907202	0.000119095	-1.90493	0.731514
56563694	chr16:56563694:C:A	3.55793e-18	-1.995	-1.00419	2.19949e-05	-1.98667	-0.875852
56563724	chr16:56563724:G:T	4.89676e-18	-1.79881	-0.880985	2.81192e-05	-1.70649	-0.910385
56563896	chr16:56563896:A:G	8.04636e-17	-4.77919e-10	0.119438	0.000406097	-4.77919e-10	0.0532594
56564342	chr16:56564342:G:A	2.63988e-17	0.398447	-1.3935	8.45181e-05	-0.081884	-1.43448
56564992	chr16:56564992:G:A	5.10458e-18	-1.6827	-0.955525	2.65015e-05	-1.65954	-1.01659
56565309	chr16:56565309:C:G	1.14748e-17	-1.72043	-0.107786	5.72281e-05	-1.68588	-0.220406
56565860	chr16:56565860:T:A	2.51329e-17	-4.77919e-10	-1.04419	0.000128721	-4.77919e-10	-1.09569
56565885	chr16:56565885:G:A	9.09465e-18	-0.981738	-1.07894	6.44818e-05	-0.764717	-1.02223
56566568	chr16:56566568:G:A	2.26168e-18	-1.99284	-1.45942	1.34319e-05	-1.92456	-1.43114
56567186	chr16:56567186:G:T	6.91615e-18	-0.871741	-1.46277	5.20045e-05	-0.543286	-1.45872
56567808	chr16:56567808:A:G	3.4968e-18	-1.57093	-1.44558	2.48595e-05	-1.32165	-1.41844
56567810	chr16:56567810:T:C	5.7787e-18	-1.53182	-0.982371	4.33463e-05	-1.27559	-0.908525
56567921	chr16:56567921:G:A	6.62926e-18	-1.00497	-1.3719	3.5704e-05	-0.991789	-1.38628
56567922	chr16:56567922:G:C	6.6534e-18	-1.00134	-1.3719	3.5905e-05	-0.986175	-1.38628
56568363	chr16:56568363:A:G	4.39142e-17	-4.77919e-10	-0.486128	0.000238205	-4.77919e-10	-0.480203
56568440	chr16:56568440:T:C	8.19975e-18	-1.06785	-1.09641	3.65805e-05	-1.1933	-1.16051
56568571	chr16:56568571:A:G	1.6989e-17	-4.77919e-10	-1.4358	8.90647e-05	-4.77919e-10	-1.46397
56568624	chr16:56568624:C:T	1.64594e-17	-4.77919e-10	-1.46747	9.02632e-05	-4.77919e-10	-1.4506
56568699	chr16:56568699:C:T	1.71454e-17	-4.77919e-10	-1.42664	8.95558e-05	-4.77919e-10	-1.45847
56568704	chr16:56568704:T:C	8.3364e-18	-1.06824	-1.07949	3.71392e-05	-1.19307	-1.14559
56568759	chr16:56568759:C:T	2.40062e-16	0.791139	0.421393	0.00239669	1.46698	0.361534
56568886	chr16:56568886:G:A	4.50361e-18	-1.30665	-1.45683	3.11795e-05	-1.04174	-1.47183
56569000	chr16:56569000:C:T	3.4247e-16	-4.77919e-10	1.56782	0.00175133	-4.77919e-10	1.5148
56569260	chr16:56569260:T:A	2.23952e-17	-4.77919e-10	-1.15952	0.000123484	-4.77919e-10	-1.13722
56569326	chr16:56569326:C:T	1.23075e-17	-1.76116	0.00299815	5.88753e-05	-1.87867	0.000762206
56569715	chr16:56569715:G:A	3.36817e-16	-4.77919e-10	1.55117	0.00171949	-4.77919e-10	1.49645
56569877	chr16:56569877:G:A	1.73493e-17	-4.77919e-10	-1.41481	9.02182e-05	-4.77919e-10	-1.4511
56570096	chr16:56570096:G:A	4.22577e-17	0.470212	-0.994792	0.000204709	0.413378	-1.04512
56570305	chr16:56570305:T:C	1.82221e-17	-4.77919e-10	-1.36573	0.000102878	-4.77919e-10	-1.31979
56570418	chr16:56570418:G:A	5.82911e-18	-1.03271	-1.47279	4.30202e-05	-0.721029	-1.47063
56570691	chr16:56570691:C:T	1.73935e-17	0.0258062	-1.43808	9.50309e-05	0.0544925	-1.45362
56570869	chr16:56570869:C:T	2.55661e-18	-1.86212	-1.46757	1.28221e-05	-1.93545	-1.46672
56570913	chr16:56570913:T:C	2.54918e-18	-1.88222	-1.45037	1.28999e-05	-1.94891	-1.4472
56570988	chr16:56570988:G:A	2.51329e-17	-4.77919e-10	-1.04419	0.000128721	-4.77919e-10	-1.09569
56571028	chr16:56571028:G:T	2.69152e-18	-1.85497	-1.42329	1.35006e-05	-1.93049	-1.42011
56571191	chr16:56571191:A:T	5.42042e-18	-1.11797	-1.46022	3.0444e-05	-1.06725	-1.47019
56571252	chr16:56571252:C:T	3.23642e-17	-0.791313	-8.47093e-10	0.000105297	-1.29655	-8.47093e-10
56571638	chr16:56571638:C:T	5.43905e-18	-1.13095	-1.44381	2.99263e-05	-1.09615	-1.45844
56571673	chr16:56571673:A:G	1.63244e-17	-4.77919e-10	-1.4757	8.79987e-05	-4.77919e-10	-1.47601
56571743	chr16:56571743:T:C	1.27046e-17	-1.7264	-8.47093e-10	8.98059e-05	-1.45568	-8.47093e-10
56571824	chr16:56571824:T:C	2.66949e-18	-1.968	-1.31848	1.47675e-05	-2.00006	-1.26084
56572226	chr16:56572226:T:C	9.24355e-16	1.38547	1.17526	0.0050723	1.63524	0.942978
56572322	chr16:56572322:C:T	3.26112e-16	-4.77919e-10	1.51887	0.00166733	-4.77919e-10	1.46565
56572444	chr16:56572444:C:A	1.69602e-17	-4.77919e-10	-1.4375	9.36913e-05	-4.77919e-10	-1.41333
56572774	chr16:56572774:A:C	3.23539e-16	-4.77919e-10	1.51095	0.00165484	-4.77919e-10	1.45812
56572775	chr16:56572775:G:A	3.23539e-16	-4.77919e-10	1.51095	0.00165484	-4.77919e-10	1.45812
56572801	chr16:56572801:G:A	2.56131e-16	1.17709	0.100229	0.0018256	1.44552	0.110809
56572868	chr16:56572868:G:A	8.10994e-18	-1.76724	-0.408034	4.71546e-05	-1.6868	-0.413105
56573091	chr16:56573091:A:G	3.69829e-18	-1.50873	-1.45177	2.03986e-05	-1.47158	-1.46629
56573105	chr16:56573105:A:G	9.81688e-18	-1.98426	-8.47093e-10	5.41896e-05	-1.96084	-8.47093e-10
56573566	chr16:56573566:C:A	3.13538e-17	-0.82303	-8.47093e-10	0.000102944	-1.31915	-8.47093e-10
56573582	chr16:56573582:G:C	2.04594e-17	0.198808	-1.44873	0.000106003	0.173154	-1.46302
56573788	chr16:56573788:T:C	1.65495e-16	-4.77919e-10	0.840577	0.00106104	-4.77919e-10	1.01367
56574138	chr16:56574138:C:T	5.71152e-17	0.559976	-0.783273	0.000162418	0.0484681	-0.911628
56574228	chr16:56574228:A:C	3.05334e-17	-4.77919e-10	-0.849546	0.000179285	-4.77919e-10	-0.764358
56574431	chr16:56574431:G:A	4.72612e-17	-1.84146	1.42879	0.000227143	-1.93115	1.4034
56575222	chr16:56575222:G:T	1.92321e-17	-4.77919e-10	-1.31179	0.000107875	-4.77919e-10	-1.27236
56575957	chr16:56575957:C:T	6.11372e-17	0.598456	-0.753702	0.000172762	0.0827965	-0.884217
56576463	chr16:56576463:T:A	3.7681e-18	-1.81622	-1.12557	2.5841e-05	-1.67367	-1.0277
56576549	chr16:56576549:A:G	1.63416e-17	-4.77919e-10	-1.47465	8.81501e-05	-4.77919e-10	-1.47429
56576556	chr16:56576556:C:T	7.20691e-18	-0.830288	-1.46304	5.45778e-05	-0.494229	-1.45948
56577000	chr16:56577000:C:T	6.25972e-17	-4.77919e-10	-0.131647	0.000313957	-4.77919e-10	-0.204076
56577214	chr16:56577214:T:G	2.04252e-16	-4.77919e-10	1.05099	0.00135243	-4.77919e-10	1.25633
56577347	chr16:56577347:T:A	2.03106e-16	-4.77919e-10	1.04536	0.00134453	-4.77919e-10	1.25047
56577359	chr16:56577359:A:G	3.87639e-17	-0.610877	-8.47093e-10	0.000119978	-1.16603	-8.47093e-10
56577667	chr16:56577667:G:T	2.63963e-17	-4.77919e-10	-0.995145	0.000127361	-4.77919e-10	-1.10631
56577743	chr16:56577743:C:T	1.21111e-17	-1.77424	-8.47093e-10	6.7949e-05	-1.73457	-8.47093e-10
56577891	chr16:56577891:G:A	2.38762e-16	1.07453	0.132568	0.00172542	1.34827	0.151624
56577940	chr16:56577940:G:A	5.10534e-18	-1.2046	-1.43348	3.61217e-05	-0.907693	-1.45875
56577972	chr16:56577972:G:T	2.76518e-17	-4.77919e-10	-0.948678	0.000160148	-4.77919e-10	-0.877235
56577991	chr16:56577991:ACT:A	8.58654e-18	-0.821237	-1.29693	2.76358e-05	-1.32114	-1.31308
56578100	chr16:56578100:C:T	3.17009e-18	-1.65979	-1.45482	2.14359e-05	-1.41375	-1.47452
56578188	chr16:56578188:A:G	2.67516e-18	-1.8896	-1.39476	1.3462e-05	-1.9517	-1.40176
56578472	chr16:56578472:T:C	4.43037e-18	-1.39109	-1.3888	2.63386e-05	-1.26156	-1.42074
56578635	chr16:56578635:T:A	1.46156e-17	-1.58628	-8.47093e-10	8.40236e-05	-1.52223	-8.47093e-10
56578685	chr16:56578685:G:A	1.01714e-17	-0.478353	-1.47043	4.28906e-05	-0.722859	-1.47182
56578790	chr16:56578790:C:T	2.44683e-16	1.36608	-0.134482	0.00179125	1.64329	-0.105953
56578891	chr16:56578891:A:T	3.39988e-17	-0.742043	-8.47093e-10	0.000109182	-1.26031	-8.47093e-10
56579059	chr16:56579059:TGAG:T	3.483e-17	-0.717887	-8.47093e-10	0.000111053	-1.24333	-8.47093e-10
56579173	chr16:56579173:A:G	2.86991e-17	-4.77919e-10	-0.911502	0.000149128	-4.77919e-10	-0.94853
56579204	chr16:56579204:T:A	2.99283e-18	-1.82499	-1.34716	1.46967e-05	-1.90898	-1.35673
56579578	chr16:56579578:A:G	8.03737e-18	-0.719544	-1.46472	2.54148e-05	-1.25183	-1.46617
56579659	chr16:56579659:C:A	4.86813e-17	-1.85419	1.47112	0.000234754	-1.93991	1.44512
56580331	chr16:56580331:A:T	4.05819e-17	-0.565045	-8.47093e-10	0.000124651	-1.12781	-8.47093e-10
56580608	chr16:56580608:T:C	4.32818e-17	-1.77411	1.27347	0.000165012	-1.88938	1.04207
56580649	chr16:56580649:T:C	1.5137e-17	-1.55123	-8.47093e-10	7.6444e-05	-1.61677	-8.47093e-10
56580766	chr16:56580766:T:C	2.82873e-16	-4.77919e-10	1.37663	0.001434	-4.77919e-10	1.31489
56581023	chr16:56581023:C:T	6.34754e-17	-4.77919e-10	-0.117715	0.00032081	-4.77919e-10	-0.182484
56581323	chr16:56581323:C:T	2.34506e-17	-0.171144	-0.942329	0.00021365	0.319613	-0.908609
56581499	chr16:56581499:C:G	1.65918e-17	-4.77919e-10	-1.45946	8.95468e-05	-4.77919e-10	-1.45857
56581636	chr16:56581636:C:G	8.06233e-17	-4.77919e-10	0.121421	0.000406528	-4.77919e-10	0.0543188
56581864	chr16:56581864:T:C	1.01867e-17	-1.94728	-8.47093e-10	5.76057e-05	-1.89971	-8.47093e-10
56581997	chr16:56581997:G:A	4.22211e-18	-1.87923	-0.9488	1.99292e-05	-1.92759	-1.03355
56582250	chr16:56582250:C:A	5.3556e-16	-4.77919e-10	2.01495	0.00328853	-4.77919e-10	2.14486
56582359	chr16:56582359:A:G	7.09058e-18	-1.93239	-0.377212	4.42543e-05	-1.8174	-0.345978
56582786	chr16:56582786:T:C	3.19905e-18	-1.99979	-1.10572	1.53088e-05	-1.99053	-1.23437
56583035	chr16:56583035:C:T	2.57686e-17	-4.77919e-10	-1.01921	0.0001278	-4.77919e-10	-1.10286
56583459	chr16:56583459:G:A	4.98561e-17	-4.77919e-10	-0.359226	0.000255997	-4.77919e-10	-0.408166
56583505	chr16:56583505:A:G	2.89326e-18	-1.9302	-1.27579	1.45025e-05	-1.98153	-1.29748
56583687	chr16:56583687:A:C	1.69363e-17	-4.77919e-10	-1.43891	9.00727e-05	-4.77919e-10	-1.45272
56584031	chr16:56584031:C:T	1.79128e-17	-4.77919e-10	-1.38285	9.67201e-05	-4.77919e-10	-1.38151
56584487	chr16:56584487:A:G	4.04484e-18	-1.39591	-1.47501	2.05031e-05	-1.4583	-1.47445
56584576	chr16:56584576:C:T	1.46897e-17	-0.445083	-1.13614	0.000167338	0.273511	-1.10683
56584651	chr16:56584651:TA:T	4.71277e-18	-1.40729	-1.3108	2.38684e-05	-1.47553	-1.30525
56584749	chr16:56584749:C:T	9.78393e-18	-1.98763	-8.47093e-10	5.4348e-05	-1.95793	-8.47093e-10
56585156	chr16:56585156:T:G	4.60453e-18	-1.2669	-1.47443	2.41463e-05	-1.29543	-1.47377
56585599	chr16:56585599:C:T	1.36637e-17	-1.65362	-8.47093e-10	7.59598e-05	-1.62313	-8.47093e-10
56586060	chr16:56586060:C:T	4.52061e-18	-1.49511	-1.26461	2.98935e-05	-1.31404	-1.24165
56586136	chr16:56586136:T:A	2.39621e-18	-1.95904	-1.43545	1.70228e-05	-1.66727	-1.45151
56586201	chr16:56586201:T:C	4.27891e-17	-4.77919e-10	-0.512084	0.00021552	-4.77919e-10	-0.580279
56586377	chr16:56586377:G:A	1.64976e-17	-4.77919e-10	-1.46515	8.81334e-05	-4.77919e-10	-1.47448
56586516	chr16:56586516:C:T	2.47758e-18	-1.89408	-1.467	2.02859e-05	-1.46926	-1.47414
56586651	chr16:56586651:T:C	3.98564e-18	-1.42378	-1.46189	2.01697e-05	-1.47969	-1.46946
56587028	chr16:56587028:A:T	5.28254e-18	-1.55734	-1.04662	2.52327e-05	-1.63313	-1.09206
56587455	chr16:56587455:C:T	5.80737e-18	-1.03273	-1.47651	4.29198e-05	-0.723466	-1.47053
56587694	chr16:56587694:T:C	1.4482e-17	-1.39033	-0.205133	7.09489e-05	-1.38232	-0.309048
56588193	chr16:56588193:C:T	4.15129e-18	-1.52273	-1.32222	3.29861e-05	-1.11322	-1.34403
56588230	chr16:56588230:C:T	1.23362e-17	-1.75583	-8.47093e-10	6.8288e-05	-1.7296	-8.47093e-10
56588409	chr16:56588409:G:A	3.00704e-18	-1.75642	-1.41099	1.522e-05	-1.77712	-1.4536
56588614	chr16:56588614:G:A	4.50729e-17	-4.77919e-10	-0.460086	0.000274528	-4.77919e-10	-0.33828
56588777	chr16:56588777:T:C	4.14987e-18	-1.84679	-0.998504	2.16944e-05	-1.8374	-1.03888
56589024	chr16:56589024:C:T	5.25539e-17	-4.77919e-10	-0.306527	0.000279498	-4.77919e-10	-0.320338
56589279	chr16:56589279:C:T	3.46589e-18	-1.55851	-1.46689	1.62462e-05	-1.69188	-1.4736
56589332	chr16:56589332:C:T	4.31565e-17	-4.77919e-10	-0.503535	0.000203346	-4.77919e-10	-0.638424
56589732	chr16:56589732:C:A	1.65428e-17	-4.77919e-10	-1.46242	9.01612e-05	-4.77919e-10	-1.45173
56590120	chr16:56590120:G:A	1.24988e-17	-1.74274	-8.47093e-10	6.92095e-05	-1.71619	-8.47093e-10
56590312	chr16:56590312:G:C	9.20843e-18	-1.16059	-0.88766	8.49359e-05	-0.630138	-0.881298
56590466	chr16:56590466:C:A	4.5119e-17	-4.77919e-10	-0.459063	0.000274851	-4.77919e-10	-0.337105
56590531	chr16:56590531:A:C	2.32002e-18	-1.99801	-1.42879	1.23202e-05	-1.98552	-1.45657
56590564	chr16:56590564:G:C	2.21887e-18	-1.99978	-1.47159	1.21753e-05	-1.97736	-1.47656
56590622	chr16:56590622:T:A	4.67286e-18	-1.99912	-0.727475	2.82357e-05	-1.80776	-0.804988
56590999	chr16:56590999:G:T	4.01388e-17	-4.77919e-10	-0.576022	0.000243399	-4.77919e-10	-0.458631
56591113	chr16:56591113:G:C	1.87177e-17	-4.77919e-10	-1.3389	9.79007e-05	-4.77919e-10	-1.36938
56591892	chr16:56591892:T:A	1.87691e-17	-4.77919e-10	-1.33616	9.82104e-05	-4.77919e-10	-1.36622
56592857	chr16:56592857:A:G	1.43365e-17	-1.17632	-0.429244	0.000152169	-0.428992	-0.49935
56592890	chr16:56592890:C:T	3.49813e-17	-4.77919e-10	-0.713553	0.000208991	-4.77919e-10	-0.611043
56592974	chr16:56592974:T:A	3.08549e-18	-1.83553	-1.30613	1.4854e-05	-1.89639	-1.35868
56592984	chr16:56592984:A:G	3.08723e-18	-1.8299	-1.31119	1.486e-05	-1.89155	-1.36311
56593154	chr16:56593154:A:G	3.67816e-17	-4.77919e-10	-0.663369	0.000220033	-4.77919e-10	-0.559554
56593350	chr16:56593350:A:G	3.67816e-17	-4.77919e-10	-0.663369	0.000220033	-4.77919e-10	-0.559554
56593459	chr16:56593459:T:C	2.33115e-18	-1.99479	-1.42722	1.27401e-05	-1.95279	-1.45579
56593554	chr16:56593554:C:T	1.22789e-17	-0.678111	-1.08238	7.1631e-05	-0.49345	-1.18836
56593609	chr16:56593609:A:G	1.70346e-17	-4.77919e-10	-1.43312	8.90943e-05	-4.77919e-10	-1.46364
56593620	chr16:56593620:C:T	2.84076e-18	-1.81139	-1.41291	1.95987e-05	-1.56611	-1.41176
56593695	chr16:56593695:G:T	9.93977e-18	-1.97182	-8.47093e-10	5.57913e-05	-1.93171	-8.47093e-10
56593696	chr16:56593696:A:T	9.87811e-18	-1.97805	-8.47093e-10	5.52423e-05	-1.9416	-8.47093e-10
56594254	chr16:56594254:C:T	2.90883e-18	-1.78967	-1.41094	2.03029e-05	-1.53256	-1.41001
56594506	chr16:56594506:G:A	1.67985e-17	-1.44708	-8.47093e-10	6.81947e-05	-1.73097	-8.47093e-10
56594552	chr16:56594552:A:C	2.94062e-18	-1.76285	-1.4269	2.07739e-05	-1.49377	-1.42586
56594569	chr16:56594569:C:T	1.02709e-17	-1.93905	-8.47093e-10	6.4996e-05	-1.77901	-8.47093e-10
56594615	chr16:56594615:G:A	1.92964e-17	-1.46371	0.155258	9.30731e-05	-1.49417	0.0742177
56594862	chr16:56594862:T:C	2.76441e-18	-1.99979	-1.25175	1.61883e-05	-1.98467	-1.18437
56594990	chr16:56594990:T:C	2.77026e-18	-1.99997	-1.24946	1.62459e-05	-1.98586	-1.17963
56595094	chr16:56595094:G:A	3.83339e-17	-4.77919e-10	-0.622033	0.00022439	-4.77919e-10	-0.539946
56595126	chr16:56595126:T:C	2.75142e-18	-1.99954	-1.25671	1.6134e-05	-1.98316	-1.18924
56595239	chr16:56595239:CAAATG:C	2.1342e-17	-4.77919e-10	-1.20769	0.000112385	-4.77919e-10	-1.2314
56595570	chr16:56595570:A:G	2.41515e-18	-1.99975	-1.38685	1.2854e-05	-1.97364	-1.42603
56595599	chr16:56595599:C:T	1.04916e-17	-0.998733	-0.91906	0.000100716	-0.440396	-0.900627
56595716	chr16:56595716:G:T	2.617e-18	-1.84371	-1.46263	1.8013e-05	-1.5999	-1.46234
56595736	chr16:56595736:A:G	3.16851e-17	-4.77919e-10	-0.812522	0.000155109	-4.77919e-10	-0.909204
56595792	chr16:56595792:G:A	1.7009e-17	-4.77919e-10	-1.43462	9.04337e-05	-4.77919e-10	-1.44872
56596126	chr16:56596126:T:C	3.45891e-18	-1.73002	-1.2974	2.6053e-05	-1.41129	-1.28191
56596224	chr16:56596224:T:C	3.36076e-18	-1.92535	-1.13085	1.68218e-05	-1.96508	-1.16557
56596313	chr16:56596313:A:G	4.77074e-18	-1.99764	-0.708227	2.94316e-05	-1.79037	-0.78089
56596314	chr16:56596314:T:C	1.22936e-17	-1.75929	-8.47093e-10	6.79918e-05	-1.73395	-8.47093e-10
56596902	chr16:56596902:G:A	2.64042e-18	-1.83118	-1.46625	1.85113e-05	-1.56842	-1.46653
56596978	chr16:56596978:T:C	3.39101e-18	-1.57401	-1.47323	2.17305e-05	-1.40334	-1.47128
56597022	chr16:56597022:C:T	2.56112e-18	-2.00006	-1.32786	1.48541e-05	-1.98541	-1.26965
56597338	chr16:56597338:A:G	2.30998e-18	-1.99936	-1.43177	1.32206e-05	-1.97758	-1.39398
56597721	chr16:56597721:G:A	1.73952e-17	-1.41217	-8.47093e-10	0.000218752	-0.565392	-8.47093e-10
56597810	chr16:56597810:T:C	2.45886e-18	-1.99901	-1.36966	1.3079e-05	-1.9662	-1.41612
56597824	chr16:56597824:A:G	9.68651e-18	-1.99763	-8.47093e-10	6.04952e-05	-1.85077	-8.47093e-10
56597893	chr16:56597893:T:TA	5.16307e-18	-1.15717	-1.46967	2.69512e-05	-1.1847	-1.4746
56598094	chr16:56598094:T:C	3.06203e-18	-1.99967	-1.14962	1.51063e-05	-1.98422	-1.254
56598539	chr16:56598539:G:A	3.29087e-17	-4.77919e-10	-0.774631	0.000157763	-4.77919e-10	-0.892239
56599034	chr16:56599034:C:T	2.57843e-18	-2.00008	-1.3211	1.47094e-05	-1.91368	-1.35117
56599210	chr16:56599210:G:A	4.99206e-18	-1.40402	-1.25649	4.36099e-05	-0.911813	-1.26624
56599313	chr16:56599313:A:ATT	3.05932e-18	-1.7401	-1.41008	1.83097e-05	-1.59033	-1.45558
56599392	chr16:56599392:T:C	4.47343e-17	-4.77919e-10	-0.467627	0.000268372	-4.77919e-10	-0.360957
56599409	chr16:56599409:C:T	8.23044e-18	-1.99545	-0.16508	4.76245e-05	-1.72333	-0.366657
56599527	chr16:56599527:G:A	1.67385e-17	-4.77919e-10	-1.45066	9.00476e-05	-4.77919e-10	-1.45299
56599635	chr16:56599635:T:C	5.60484e-18	-1.33973	-1.205	2.8221e-05	-1.34566	-1.2676
56599710	chr16:56599710:C:T	1.77852e-17	-4.77919e-10	-1.39	9.99008e-05	-4.77919e-10	-1.34916
56599855	chr16:56599855:A:G	1.67366e-17	-4.77919e-10	-1.45077	9.00362e-05	-4.77919e-10	-1.45312
56600187	chr16:56600187:T:C	2.89746e-18	-1.73713	-1.4674	1.82491e-05	-1.61944	-1.42978
56600411	chr16:56600411:T:C	4.62567e-18	-1.56494	-1.17181	2.74536e-05	-1.35513	-1.28571
56600567	chr16:56600567:G:C	1.64054e-17	-4.77919e-10	-1.47076	8.8334e-05	-4.77919e-10	-1.47221
56600668	chr16:56600668:A:T	2.76319e-18	-1.78295	-1.46903	1.72098e-05	-1.6743	-1.43355
56600852	chr16:56600852:T:C	2.22306e-17	-4.77919e-10	-1.1669	0.000116998	-4.77919e-10	-1.19118
56601066	chr16:56601066:A:G	4.10758e-18	-1.51382	-1.34171	3.70452e-05	-1.02063	-1.32056
56601146	chr16:56601146:G:C	1.83494e-17	-4.77919e-10	-1.35877	9.63599e-05	-4.77919e-10	-1.38524
56601189	chr16:56601189:A:G	2.24817e-18	-1.99561	-1.46264	1.2503e-05	-1.95746	-1.46991
56601413	chr16:56601413:C:T	1.03411e-17	-1.93224	-8.47093e-10	5.3584e-05	-1.97208	-8.47093e-10
56601528	chr16:56601528:C:T	1.63308e-17	-4.77919e-10	-1.47531	8.85189e-05	-4.77919e-10	-1.47012
56601840	chr16:56601840:G:T	3.72546e-18	-1.59454	-1.35864	2.32998e-05	-1.51089	-1.294
56601866	chr16:56601866:C:T	3.0286e-17	-4.77919e-10	-0.85768	0.000146881	-4.77919e-10	-0.963709
56602011	chr16:56602011:T:C	1.09406e-17	-1.87588	-8.47093e-10	5.84619e-05	-1.88496	-8.47093e-10
56602055	chr16:56602055:A:G	2.85538e-17	-4.77919e-10	-0.916578	0.000139504	-4.77919e-10	-1.01524
56602146	chr16:56602146:G:T	1.95612e-17	-1.15085	-0.143976	0.000229925	-0.284973	-0.230608
56602227	chr16:56602227:TG:T	1.96034e-17	-4.77919e-10	-1.29266	0.000117534	-4.77919e-10	-1.1866
56602288	chr16:56602288:T:C	3.01108e-18	-1.69258	-1.47349	1.42284e-05	-1.82296	-1.47513
56602381	chr16:56602381:A:G	4.35071e-18	-1.3732	-1.42483	2.27936e-05	-1.3675	-1.45935
56602415	chr16:56602415:T:C	2.21262e-17	-4.77919e-10	-1.1716	0.000116359	-4.77919e-10	-1.19666
56602566	chr16:56602566:C:T	3.03177e-18	-1.68405	-1.47517	1.88808e-05	-1.56231	-1.45288
56603141	chr16:56603141:T:C	7.56789e-18	-0.988299	-1.25615	4.96632e-05	-0.84176	-1.20631
56603418	chr16:56603418:A:G	3.14226e-18	-1.72142	-1.40201	1.96631e-05	-1.52443	-1.45016
56603513	chr16:56603513:C:T	2.40941e-17	-4.77919e-10	-1.0864	0.000122682	-4.77919e-10	-1.14373
56603860	chr16:56603860:C:T	1.97713e-17	-4.77919e-10	-1.28413	0.000108486	-4.77919e-10	-1.26671
56603930	chr16:56603930:G:A	1.65728e-17	-4.77919e-10	-1.46061	9.9241e-05	-4.77919e-10	-1.35578
56604109	chr16:56604109:G:A	9.9002e-18	-1.97581	-8.47093e-10	7.20282e-05	-1.67627	-8.47093e-10
56604320	chr16:56604320:G:A	9.25896e-18	-0.596157	-1.44662	5.07666e-05	-0.557297	-1.4688
56604495	chr16:56604495:T:A	6.00237e-18	-1.47675	-0.99946	4.80081e-05	-1.06095	-1.02101
56604499	chr16:56604499:T:TA	3.54661e-18	-1.67388	-1.32849	2.68908e-05	-1.30705	-1.3545
56604772	chr16:56604772:G:A	1.82175e-17	-4.77919e-10	-1.36598	9.91806e-05	-4.77919e-10	-1.35639
56604999	chr16:56604999:T:C	6.65755e-18	-1.38877	-0.983846	5.46685e-05	-0.946054	-1.00599
56605322	chr16:56605322:A:G	8.87435e-18	-0.915751	-1.16945	3.77674e-05	-1.14548	-1.17641
56605329	chr16:56605329:C:T	5.53593e-17	-4.77919e-10	-0.254523	0.00028363	-4.77919e-10	-0.305664
56605360	chr16:56605360:G:A	2.02348e-17	-4.77919e-10	-1.26096	0.000106721	-4.77919e-10	-1.28311
56605676	chr16:56605676:T:C	7.76173e-18	-0.785112	-1.43405	9.83551e-05	0.0736606	-1.43841
56605909	chr16:56605909:T:A	3.79635e-18	-1.59957	-1.33475	2.66166e-05	-1.3494	-1.3224
56606031	chr16:56606031:T:C	9.67115e-18	-1.99922	-8.47093e-10	5.22784e-05	-1.99675	-8.47093e-10
56606362	chr16:56606362:C:G	1.82018e-17	-4.77919e-10	-1.36685	9.45177e-05	-4.77919e-10	-1.40455
56606566	chr16:56606566:T:C	2.31061e-17	-1.12827	-8.47093e-10	0.00013502	-1.04791	-8.47093e-10
56606827	chr16:56606827:C:T	6.38241e-18	-0.959181	-1.45564	7.62499e-05	-0.16074	-1.45858
56607120	chr16:56607120:T:C	3.35435e-17	-4.77919e-10	-0.755524	0.000175693	-4.77919e-10	-0.784596
56607691	chr16:56607691:A:C	5.0858e-18	-1.23069	-1.41123	2.22219e-05	-1.41723	-1.43502
56607929	chr16:56607929:T:C	1.63806e-17	-4.77919e-10	-1.47227	8.79511e-05	-4.77919e-10	-1.47655
56608372	chr16:56608372:A:G	3.93405e-18	-1.61452	-1.28418	4.18775e-05	-0.89762	-1.32096
56608705	chr16:56608705:G:C	1.05552e-16	0.390833	-8.47093e-10	0.000510757	0.282562	-8.47093e-10
56609225	chr16:56609225:G:C	6.57852e-18	-1.58968	-0.794875	4.60793e-05	-1.59158	-0.531392
56609605	chr16:56609605:A:G	1.51733e-17	-1.55426	0.00543691	5.89016e-05	-1.85696	-0.0205006
56609682	chr16:56609682:A:G	3.48579e-18	-1.83997	-1.1797	3.24417e-05	-1.31479	-1.1591
56609838	chr16:56609838:T:G	1.12767e-17	-1.84562	-8.47093e-10	5.95254e-05	-1.86693	-8.47093e-10
56610597	chr16:56610597:G:C	1.65165e-17	-4.77919e-10	-1.46401	9.14561e-05	-4.77919e-10	-1.43747
56610738	chr16:56610738:C:A	5.97755e-18	-1.301	-1.17936	3.94117e-05	-1.10943	-1.16984
56611086	chr16:56611086:A:C	2.28634e-18	-1.98524	-1.45618	1.40208e-05	-1.86944	-1.44335
56611307	chr16:56611307:A:G	1.303e-17	-1.70111	-8.47093e-10	5.63256e-05	-1.92218	-8.47093e-10
56612178	chr16:56612178:C:T	2.08861e-17	-4.77919e-10	-1.22928	0.000107062	-4.77919e-10	-1.27992
56612369	chr16:56612369:A:G	1.82059e-17	-0.150547	-1.21607	4.63688e-05	-0.976557	-1.14015
56612630	chr16:56612630:G:A	2.18361e-17	-4.77919e-10	-1.1848	0.000122364	-4.77919e-10	-1.14633
56612750	chr16:56612750:T:C	1.30101e-16	0.599945	-8.47093e-10	0.000642953	0.512739	-8.47093e-10
56613037	chr16:56613037:T:C	5.5103e-18	-1.73512	-0.82663	5.39776e-05	-1.41342	-0.551343
56613129	chr16:56613129:T:C	1.06799e-17	-1.9	-8.47093e-10	5.85458e-05	-1.88352	-8.47093e-10
56613224	chr16:56613224:A:G	2.94483e-18	-1.93565	-1.25266	2.51249e-05	-1.57001	-1.15946
56613344	chr16:56613344:G:A	1.01264e-17	-1.95322	-8.47093e-10	5.36596e-05	-1.97067	-8.47093e-10
56613812	chr16:56613812:C:CAT	2.15487e-17	-4.77919e-10	-1.19805	0.000121593	-4.77919e-10	-1.15265
56613887	chr16:56613887:G:T	1.90344e-17	-4.77919e-10	-1.32212	0.000106603	-4.77919e-10	-1.28422
56614027	chr16:56614027:A:G	1.95559e-17	-4.77919e-10	-1.29509	0.000101072	-4.77919e-10	-1.3375
56614089	chr16:56614089:A:T	1.93076e-17	-4.77919e-10	-1.30787	0.00010833	-4.77919e-10	-1.26815
56614282	chr16:56614282:C:T	9.89374e-18	-1.97646	-8.47093e-10	5.32375e-05	-1.97857	-8.47093e-10
56614283	chr16:56614283:G:A	1.64256e-17	-4.77919e-10	-1.46953	8.89519e-05	-4.77919e-10	-1.46524
56614463	chr16:56614463:T:C	1.07563e-17	-1.89288	-8.47093e-10	5.8971e-05	-1.87629	-8.47093e-10
56614618	chr16:56614618:C:T	2.24345e-17	-4.77919e-10	-1.15777	0.000111376	-4.77919e-10	-1.24042
56614714	chr16:56614714:G:A	7.18484e-18	-1.88564	-0.410755	4.88665e-05	-1.78497	-0.279272
56614719	chr16:56614719:T:C	1.87661e-17	-4.77919e-10	-1.33632	0.000104951	-4.77919e-10	-1.29984
56614876	chr16:56614876:C:A	1.66587e-17	-4.77919e-10	-1.45543	9.2581e-05	-4.77919e-10	-1.42525
56615034	chr16:56615034:T:C	7.09496e-18	-1.88881	-0.420167	4.86637e-05	-1.78929	-0.279111
56615072	chr16:56615072:C:A	6.60311e-18	-1.06795	-1.31287	2.23094e-05	-1.62484	-1.22348
56615111	chr16:56615111:T:G	2.33184e-18	-1.94584	-1.47587	1.21174e-05	-1.98326	-1.47542
56615341	chr16:56615341:G:A	1.03465e-17	-1.93172	-8.47093e-10	5.21121e-05	-1.99994	-8.47093e-10
56615420	chr16:56615420:A:C	2.41846e-18	-1.91148	-1.47375	1.70947e-05	-1.64115	-1.47342
56615551	chr16:56615551:T:C	3.22771e-18	-1.92081	-1.17578	2.21791e-05	-1.75207	-1.10211
56615680	chr16:56615680:C:T	2.69041e-18	-1.83733	-1.44134	1.22339e-05	-1.99935	-1.44977
56615725	chr16:56615725:C:T	7.10194e-18	-1.06163	-1.24637	2.43447e-05	-1.6206	-1.14042
56615874	chr16:56615874:G:A	7.00438e-18	-0.985044	-1.33679	2.29226e-05	-1.57324	-1.24797
56616352	chr16:56616352:ATC:A	1.63112e-17	-4.77919e-10	-1.47652	8.803e-05	-4.77919e-10	-1.47565
56616779	chr16:56616779:C:T	1.63403e-17	-4.77919e-10	-1.47473	8.8406e-05	-4.77919e-10	-1.47139
56616795	chr16:56616795:G:A	1.75129e-17	-4.77919e-10	-1.40543	9.22066e-05	-4.77919e-10	-1.4293
56617248	chr16:56617248:A:T	3.53342e-18	-1.84789	-1.15821	3.29056e-05	-1.34476	-1.11493
56617293	chr16:56617293:CG:C	1.32441e-17	-1.68481	-8.47093e-10	5.58847e-05	-1.93004	-8.47093e-10
56617462	chr16:56617462:T:C	2.80304e-17	-1.98129	1.04621	0.000162645	-1.93585	1.07408
56617689	chr16:56617689:C:A	1.15274e-17	-0.408331	-1.41531	5.86716e-05	-0.428362	-1.45302
56618139	chr16:56618139:C:A	3.02844e-18	-1.98872	-1.1716	1.75586e-05	-1.99717	-1.09062
56618181	chr16:56618181:G:A	9.92103e-18	-1.97371	-8.47093e-10	5.21314e-05	-1.99956	-8.47093e-10
56618303	chr16:56618303:C:A	1.012e-17	-0.509916	-1.44394	5.20678e-05	-0.532434	-1.46835
56618360	chr16:56618360:T:C	2.14653e-17	-4.77919e-10	-1.20193	0.000105536	-4.77919e-10	-1.29428
56618519	chr16:56618519:G:A	2.83504e-18	-1.85844	-1.36787	1.25027e-05	-1.997	-1.43038
56618639	chr16:56618639:G:A	9.71861e-18	-1.99432	-8.47093e-10	5.21117e-05	-1.99994	-8.47093e-10
56618723	chr16:56618723:C:A	7.45071e-18	-1.99992	-0.260137	3.33313e-05	-2.0001	-0.446733
56618743	chr16:56618743:T:C	9.72574e-18	-1.99359	-8.47093e-10	5.25678e-05	-1.99123	-8.47093e-10
56618759	chr16:56618759:A:G	5.6546e-18	-1.22043	-1.31546	4.28611e-05	-0.903615	-1.29175
56618825	chr16:56618825:C:T	1.63858e-17	-4.77919e-10	-1.47195	9.01717e-05	-4.77919e-10	-1.45162
56618902	chr16:56618902:T:A	7.42429e-18	-1.99987	-0.263736	3.32428e-05	-1.99945	-0.450049
56619435	chr16:56619435:T:C	4.52683e-17	-1.81489	1.35913	0.000308812	-1.58901	1.36841
56619544	chr16:56619544:A:G	1.06811e-16	0.402697	-8.47093e-10	0.00111725	1.06529	-8.47093e-10
56619650	chr16:56619650:C:T	1.17537e-16	-4.77919e-10	0.498383	0.000565404	-4.77919e-10	0.384209
56619833	chr16:56619833:G:T	1.44029e-17	-1.91124	0.310302	6.4486e-05	-1.98599	0.199107
56619883	chr16:56619883:T:G	6.44914e-17	-0.101835	-8.47093e-10	0.00122311	1.15582	-8.47093e-10
56620001	chr16:56620001:TC:T	1.12249e-16	-4.77919e-10	0.452351	0.000540639	-4.77919e-10	0.33942
56620112	chr16:56620112:C:G	3.45339e-17	-0.212278	-0.514147	0.000138617	-0.480301	-0.541314
56620153	chr16:56620153:C:T	1.14393e-17	-1.83131	-8.47093e-10	5.62951e-05	-1.92273	-8.47093e-10
56620492	chr16:56620492:T:A	3.57719e-18	-1.89283	-1.10096	1.88877e-05	-1.93055	-1.08428
56620569	chr16:56620569:GC:G	9.67378e-18	-1.99895	-8.47093e-10	5.25953e-05	-1.99071	-8.47093e-10
56620729	chr16:56620729:A:G	2.31111e-17	-0.342514	-0.785538	9.68708e-05	-0.604029	-0.775925
56620803	chr16:56620803:A:G	3.13001e-17	-0.385223	-0.439522	0.000131613	-0.651432	-0.422037
56620807	chr16:56620807:G:C	6.01034e-18	-0.999119	-1.47577	3.10444e-05	-1.04207	-1.47585
56620910	chr16:56620910:C:T	2.63957e-18	-1.85593	-1.44182	1.38989e-05	-1.84744	-1.47409
56621147	chr16:56621147:A:C	3.00541e-17	-4.77919e-10	-0.865368	0.000124779	-4.77919e-10	-1.12679
56621259	chr16:56621259:C:G	2.63274e-18	-1.87475	-1.42559	1.67033e-05	-1.84348	-1.29425
56621428	chr16:56621428:G:A	2.19447e-17	-4.77919e-10	-1.17984	0.00011173	-4.77919e-10	-1.23725
56621573	chr16:56621573:G:C	2.88798e-18	-1.76283	-1.44497	1.39034e-05	-1.89809	-1.42312
56621884	chr16:56621884:GAC:G	2.71909e-18	-1.79527	-1.4728	1.53153e-05	-1.75127	-1.47321
56622236	chr16:56622236:C:T	3.47824e-18	-1.59113	-1.43071	2.02135e-05	-1.51345	-1.43354
56622254	chr16:56622254:A:G	4.10349e-17	-0.798091	0.244147	0.000222399	-0.787995	0.239135
56622386	chr16:56622386:G:GC	2.65371e-17	-4.77919e-10	-0.989822	0.000136207	-4.77919e-10	-1.03916
56622596	chr16:56622596:G:C	2.68077e-18	-1.90067	-1.38159	1.62737e-05	-1.76653	-1.39725
56622697	chr16:56622697:A:G	1.52126e-17	-0.558965	-0.987278	0.000120328	-0.19798	-0.965131
56622729	chr16:56622729:C:A	1.68093e-17	-4.77919e-10	-1.44643	9.00624e-05	-4.77919e-10	-1.45283
56622819	chr16:56622819:A:G	3.84187e-17	-4.77919e-10	-0.619822	0.000207852	-4.77919e-10	-0.616506
56622827	chr16:56622827:T:C	3.49548e-18	-1.54037	-1.47652	1.54395e-05	-1.74294	-1.47346
56623333	chr16:56623333:G:A	1.90506e-17	-4.77919e-10	-1.32127	9.69175e-05	-4.77919e-10	-1.37947
56623715	chr16:56623715:A:T	2.77101e-18	-1.90635	-1.3428	1.45489e-05	-1.95262	-1.3232
56623821	chr16:56623821:G:A	2.03712e-17	-4.77919e-10	-1.25424	0.000109763	-4.77919e-10	-1.25501
56623849	chr16:56623849:T:C	2.00352e-17	-4.77919e-10	-1.27088	0.000107955	-4.77919e-10	-1.27162
56624147	chr16:56624147:A:G	1.81286e-17	-4.77919e-10	-1.37088	9.51319e-05	-4.77919e-10	-1.39807
56624259	chr16:56624259:T:C	2.17357e-17	-0.771556	-0.417856	0.000117888	-0.769998	-0.413603
56624386	chr16:56624386:T:A	1.6328e-17	-4.77919e-10	-1.47548	8.83659e-05	-4.77919e-10	-1.47185
56624575	chr16:56624575:C:T	3.55707e-18	-2.0001	-0.999325	1.76748e-05	-1.99774	-1.08345
56624698	chr16:56624698:A:G	2.11811e-17	-4.77919e-10	-1.21526	0.000103534	-4.77919e-10	-1.31344
56624737	chr16:56624737:G:C	1.79262e-17	-4.77919e-10	-1.3821	0.000101575	-4.77919e-10	-1.33253
56624832	chr16:56624832:G:A	1.65004e-17	-4.77919e-10	-1.46498	8.79515e-05	-4.77919e-10	-1.47655
56624833	chr16:56624833:G:C	4.80305e-18	-1.94232	-0.756801	3.56454e-05	-1.56568	-0.814034
56625263	chr16:56625263:C:T	2.44842e-17	-1.30804	0.2377	0.000123806	-1.31836	0.183741
56625613	chr16:56625613:C:G	3.44509e-18	-1.79002	-1.2414	1.56581e-05	-1.90608	-1.29627
56626243	chr16:56626243:T:A	1.63348e-17	-4.77919e-10	-1.47507	8.7968e-05	-4.77919e-10	-1.47636
56626371	chr16:56626371:C:T	6.69281e-17	-4.77919e-10	-0.0647484	0.00039662	-4.77919e-10	0.029645
56626773	chr16:56626773:A:G	1.99207e-17	0.193296	-1.4699	3.57853e-05	-0.928824	-1.44697
56626904	chr16:56626904:G:A	2.27961e-18	-1.9678	-1.47656	1.36124e-05	-1.86613	-1.47622
56626994	chr16:56626994:G:T	2.6038e-17	-0.619092	-0.389716	0.00014438	-0.727016	-0.253866
56627240	chr16:56627240:A:AG	1.63428e-17	-4.77919e-10	-1.47458	8.82394e-05	-4.77919e-10	-1.47328
56627265	chr16:56627265:C:A	2.78382e-17	-0.636585	-0.305375	0.00015611	-0.742336	-0.160436
56627404	chr16:56627404:A:G	5.08839e-17	0.005827	-0.344647	0.000676675	0.840897	-0.277038
56627514	chr16:56627514:C:T	1.80219e-17	-4.77919e-10	-1.37678	0.00010776	-4.77919e-10	-1.27343
56627521	chr16:56627521:G:A	2.51562e-17	-4.77919e-10	-1.04326	0.00013062	-4.77919e-10	-1.08104
56627710	chr16:56627710:A:G	1.84706e-17	-4.77919e-10	-1.35219	0.000114863	-4.77919e-10	-1.20959
56627761	chr16:56627761:G:A	3.23415e-18	-1.99803	-1.09657	1.56391e-05	-1.98461	-1.21895
56628252	chr16:56628252:C:A	5.11575e-17	-0.333457	-8.47093e-10	0.000772407	0.696179	-8.47093e-10
56628329	chr16:56628329:CA:C	1.92528e-17	-4.77919e-10	-1.31071	0.000117358	-4.77919e-10	-1.1881
56628411	chr16:56628411:G:A	1.76152e-17	-4.77919e-10	-1.39961	0.000107346	-4.77919e-10	-1.27728
56628421	chr16:56628421:G:A	1.70182e-17	-4.77919e-10	-1.43409	9.29236e-05	-4.77919e-10	-1.42155
56628445	chr16:56628445:G:A	3.80009e-18	-1.46887	-1.46447	1.62829e-05	-1.69552	-1.4677
56628753	chr16:56628753:A:G	1.22832e-16	-4.77919e-10	0.542449	0.000744213	-4.77919e-10	0.658995
56628851	chr16:56628851:G:A	1.76923e-17	-4.77919e-10	-1.39524	9.17243e-05	-4.77919e-10	-1.43455
56629116	chr16:56629116:G:A	3.06864e-17	-1.7137	0.869152	0.000202708	-1.45892	0.817354
56629388	chr16:56629388:C:G	4.26099e-18	-1.91609	-0.902777	2.3926e-05	-1.98647	-0.791903
56629445	chr16:56629445:C:T	2.15292e-17	-0.897664	-0.301291	9.87622e-05	-1.013	-0.347622
56629601	chr16:56629601:C:T	1.73633e-17	-4.77919e-10	-1.41401	9.22702e-05	-4.77919e-10	-1.42861
56629808	chr16:56629808:G:T	3.08408e-17	-4.77919e-10	-0.839529	0.000190963	-4.77919e-10	-0.701254
56630016	chr16:56630016:C:A	1.65555e-17	-4.77919e-10	-1.46165	8.97273e-05	-4.77919e-10	-1.45656
56630065	chr16:56630065:A:G	2.53066e-17	-4.77919e-10	-1.0373	0.000130665	-4.77919e-10	-1.0807
56630778	chr16:56630778:C:T	1.43613e-16	0.0663246	0.632431	0.00208755	0.863502	0.82691
56631054	chr16:56631054:A:G	1.83249e-17	-4.77919e-10	-1.36011	0.000100545	-4.77919e-10	-1.34272
56631604	chr16:56631604:T:C	3.11493e-18	-1.65758	-1.47458	1.22854e-05	-1.96872	-1.4762
56631723	chr16:56631723:T:C	1.80982e-17	-4.77919e-10	-1.37256	9.91079e-05	-4.77919e-10	-1.35712
56631953	chr16:56631953:G:A	1.82203e-17	-4.77919e-10	-1.36583	9.78781e-05	-4.77919e-10	-1.36961
56632936	chr16:56632936:G:A	2.73901e-18	-1.94184	-1.31893	1.58199e-05	-1.96884	-1.22323
56633006	chr16:56633006:G:A	9.66251e-18	-2.00011	-8.47093e-10	5.26226e-05	-1.99019	-8.47093e-10
56633253	chr16:56633253:A:G	2.60815e-16	0.832976	0.462469	0.00437665	1.76463	0.666075
56633459	chr16:56633459:A:C	1.76181e-17	-4.77919e-10	-1.39944	9.4929e-05	-4.77919e-10	-1.4002
56633873	chr16:56633873:T:C	1.27296e-16	0.178872	0.399276	0.00181909	1.08841	0.464355
56633942	chr16:56633942:A:G	4.13351e-18	-1.77684	-1.0724	1.9294e-05	-1.91416	-1.07938
56634044	chr16:56634044:GT:G	2.39579e-17	-4.77919e-10	-1.09207	0.000124005	-4.77919e-10	-1.13301
56634344	chr16:56634344:C:T	7.41407e-18	-1.94303	-0.321962	3.97187e-05	-1.99757	-0.273944
56634393	chr16:56634393:C:T	1.73981e-17	-4.77919e-10	-1.41201	9.24336e-05	-4.77919e-10	-1.42684
56634421	chr16:56634421:G:A	1.7847e-17	-4.77919e-10	-1.38653	9.61546e-05	-4.77919e-10	-1.38738
56634456	chr16:56634456:A:T	3.4596e-18	-1.97077	-1.05644	2.21954e-05	-1.86787	-0.985579
56634491	chr16:56634491:T:C	3.44358e-18	-1.9743	-1.05756	2.20213e-05	-1.87522	-0.9861
56634646	chr16:56634646:T:A	1.71492e-17	-4.77919e-10	-1.42641	8.9651e-05	-4.77919e-10	-1.45741
56635010	chr16:56635010:G:T	4.62594e-18	-1.26737	-1.46932	1.82834e-05	-1.58345	-1.46389
56635205	chr16:56635205:C:T	3.93344e-17	-4.77919e-10	-0.596268	0.000197491	-4.77919e-10	-0.667638
56635220	chr16:56635220:C:T	2.87407e-18	-1.74355	-1.46909	1.31493e-05	-1.902	-1.47496
56635463	chr16:56635463:A:C	2.43273e-17	-4.77919e-10	-1.07677	0.000142994	-4.77919e-10	-0.990532
56636053	chr16:56636053:G:A	2.99778e-18	-1.70141	-1.46909	1.34277e-05	-1.88105	-1.47496
56636140	chr16:56636140:G:C	2.68704e-18	-1.84145	-1.43847	1.30826e-05	-1.96196	-1.42009
56636314	chr16:56636314:C:A	8.41537e-18	-1.95923	-0.179074	3.52871e-05	-1.99409	-0.395728
56636549	chr16:56636549:T:A	2.92562e-17	-0.140256	-0.752021	0.000160856	-0.317146	-0.55568
56636583	chr16:56636583:C:T	6.17916e-17	-4.77919e-10	-0.1446	0.000422178	-4.77919e-10	0.0920953
56637108	chr16:56637108:C:A	4.40875e-18	-1.30821	-1.47657	1.7554e-05	-1.61235	-1.4757
56637228	chr16:56637228:T:C	1.50657e-16	0.315649	0.430992	0.00220412	1.24845	0.496296
56637720	chr16:56637720:A:T	2.34089e-18	-1.95842	-1.45941	1.31018e-05	-1.95453	-1.42605
56637784	chr16:56637784:T:C	4.43582e-18	-1.9912	-0.787453	2.40842e-05	-1.99466	-0.777116
56637805	chr16:56637805:C:A	3.34897e-18	-1.97662	-1.0831	1.99608e-05	-1.93502	-1.02454
56637955	chr16:56637955:A:G	2.48844e-17	-0.225998	-0.82813	0.00013631	-0.397005	-0.641399
56638103	chr16:56638103:T:G	3.1401e-18	-1.657	-1.46711	1.38545e-05	-1.85073	-1.47399
56638104	chr16:56638104:A:C	3.1381e-18	-1.65801	-1.46674	1.38468e-05	-1.85149	-1.47379
56638187	chr16:56638187:G:A	2.08596e-17	-4.77919e-10	-1.23055	0.000107741	-4.77919e-10	-1.2736
56638829	chr16:56638829:C:G	1.75399e-17	-4.77919e-10	-1.40389	9.44467e-05	-4.77919e-10	-1.4053
56638885	chr16:56638885:T:G	2.05914e-17	-4.77919e-10	-1.24349	0.000136904	-4.77919e-10	-1.03406
56639231	chr16:56639231:A:G	9.74445e-18	-1.81525	-0.176417	5.165e-05	-1.99656	-0.0122832
56639236	chr16:56639236:A:G	9.7127e-18	-1.81835	-0.176583	5.16193e-05	-1.99698	-0.0124597
56639315	chr16:56639315:C:A	1.21404e-17	-1.96964	0.197805	5.24428e-05	-1.99929	0.00567659
56639378	chr16:56639378:G:T	2.82389e-17	-0.35296	-0.574706	0.000161975	-0.513779	-0.352115
56639524	chr16:56639524:A:AAG	1.68184e-17	-4.77919e-10	-1.44589	8.79567e-05	-4.77919e-10	-1.47649
56639584	chr16:56639584:T:C	3.13164e-17	-0.19376	-0.630465	0.00017746	-0.361159	-0.413429
56639916	chr16:56639916:A:G	1.39773e-16	0.124494	0.547158	0.00109137	-0.0266327	1.06849
56640239	chr16:56640239:C:T	2.96846e-18	-1.99282	-1.1875	1.59361e-05	-1.95733	-1.22742
56640325	chr16:56640325:A:G	1.11746e-17	-1.85473	-8.47093e-10	5.29336e-05	-1.9843	-8.47093e-10
56640424	chr16:56640424:G:A	1.64225e-17	-4.77919e-10	-1.46972	8.80595e-05	-4.77919e-10	-1.47532
56640492	chr16:56640492:A:G	2.55886e-17	-4.77919e-10	-1.02622	0.00013296	-4.77919e-10	-1.06328
56640570	chr16:56640570:C:T	4.80228e-18	-1.53902	-1.16025	2.37648e-05	-1.70578	-1.07935
56640574	chr16:56640574:T:TC	2.77366e-18	-1.77545	-1.47275	1.28393e-05	-1.92436	-1.47646
56640762	chr16:56640762:C:A	2.44252e-18	-1.92672	-1.44862	1.2162e-05	-1.99881	-1.4562
56640774	chr16:56640774:G:A	2.92668e-18	-1.72175	-1.47275	1.32743e-05	-1.89104	-1.47646
56640816	chr16:56640816:G:A	1.63345e-17	-4.77919e-10	-1.47509	8.79503e-05	-4.77919e-10	-1.47656
56640856	chr16:56640856:TG:T	1.984e-17	-1.72328	0.442606	0.000219416	-1.16709	0.604721
56640869	chr16:56640869:G:A	2.29651e-17	-4.77919e-10	-1.13439	0.000150047	-4.77919e-10	-0.942385
56640946	chr16:56640946:T:C	4.31765e-17	-1.58644	1.08337	0.000633071	-0.93211	1.42936
56640987	chr16:56640987:C:T	2.63131e-18	-1.82431	-1.47657	1.25289e-05	-1.95163	-1.47367
56641052	chr16:56641052:G:A	1.64965e-16	-1.26832	2.10569	0.00210777	-0.884783	2.58484
56641099	chr16:56641099:A:G	1.63809e-17	-4.77919e-10	-1.47225	9.04886e-05	-4.77919e-10	-1.44811
56641132	chr16:56641132:C:A	1.14837e-16	-4.77919e-10	0.475148	0.000533001	-4.77919e-10	0.325191
56641418	chr16:56641418:C:G	2.13763e-17	-4.77919e-10	-1.20608	0.000144214	-4.77919e-10	-0.982034
56641587	chr16:56641587:G:T	6.56021e-18	-1.9538	-0.433541	3.01443e-05	-2.00011	-0.547223
56641739	chr16:56641739:A:G	3.52737e-17	-4.77919e-10	-0.705229	0.000180665	-4.77919e-10	-0.756687
56641976	chr16:56641976:T:A	1.29881e-17	-0.486251	-1.21808	6.92197e-05	-0.624869	-1.09118
56642124	chr16:56642124:C:T	2.05907e-17	-1.98044	0.736917	0.00016873	-1.75631	0.931276
56642169	chr16:56642169:T:C	1.73305e-17	-4.77919e-10	-1.4159	9.21063e-05	-4.77919e-10	-1.43039
56642341	chr16:56642341:T:C	2.05626e-17	-4.77919e-10	-1.24489	9.79938e-05	-4.77919e-10	-1.36843
56642347	chr16:56642347:G:A	1.56259e-17	-1.25359	-0.265846	0.000136155	-0.90543	-0.134111
56642419	chr16:56642419:T:C	2.4945e-18	-1.98113	-1.37315	1.37994e-05	-1.95021	-1.3785
56643069	chr16:56643069:T:TG	1.8481e-17	-4.77919e-10	-1.35162	9.44692e-05	-4.77919e-10	-1.40506
56643105	chr16:56643105:TTGCTGTG:T	4.51009e-17	0.58193	-1.0414	0.00029619	0.424425	-0.686756
56643234	chr16:56643234:T:C	1.79203e-17	-4.77919e-10	-1.38243	0.000119568	-4.77919e-10	-1.16945
56643237	chr16:56643237:G:A	1.79158e-17	-4.77919e-10	-1.38269	0.000119529	-4.77919e-10	-1.16977
56643264	chr16:56643264:C:T	5.02298e-18	-1.21855	-1.43579	1.75787e-05	-1.69999	-1.38665
56643283	chr16:56643283:C:G	1.11553e-15	1.3256	1.42311	0.0165408	2.15085	1.6094
56643298	chr16:56643298:C:T	6.30091e-17	-1.03731	0.912219	0.000519202	-0.799847	1.09881
56643689	chr16:56643689:T:A	2.40662e-17	-4.77919e-10	-1.08756	0.000166124	-4.77919e-10	-0.840596
56643722	chr16:56643722:C:T	5.87925e-18	-1.98026	-0.516683	2.75333e-05	-1.95393	-0.684006
56643751	chr16:56643751:T:C	3.10507e-18	-1.768	-1.36733	1.39113e-05	-1.91963	-1.401
56643842	chr16:56643842:G:A	2.5949e-18	-1.83976	-1.47506	1.24304e-05	-1.95665	-1.47654
56644009	chr16:56644009:G:T	1.85208e-17	-4.77919e-10	-1.34948	0.000123878	-4.77919e-10	-1.13404
56644098	chr16:56644098:T:G	1.74313e-17	-4.77919e-10	-1.4101	9.51001e-05	-4.77919e-10	-1.3984
56644099	chr16:56644099:T:C	1.63725e-17	-4.77919e-10	-1.47277	8.80329e-05	-4.77919e-10	-1.47562
56644113	chr16:56644113:G:A	2.74172e-18	-1.78363	-1.47615	1.28363e-05	-1.92463	-1.47643
56644210	chr16:56644210:C:T	2.04071e-17	-4.77919e-10	-1.25248	0.000121226	-4.77919e-10	-1.15568
56644451	chr16:56644451:G:A	1.64459e-17	-4.77919e-10	-1.46829	8.82089e-05	-4.77919e-10	-1.47363
56644550	chr16:56644550:C:T	1.67604e-17	-4.77919e-10	-1.44935	9.10456e-05	-4.77919e-10	-1.44197
56644588	chr16:56644588:A:G	1.84108e-17	-4.77919e-10	-1.35543	0.00012263	-4.77919e-10	-1.14416
56644665	chr16:56644665:C:T	1.15866e-17	-1.81852	-8.47093e-10	5.24254e-05	-1.99394	-8.47093e-10
56644879	chr16:56644879:C:T	1.84108e-17	-4.77919e-10	-1.35543	0.00012263	-4.77919e-10	-1.14416
56644958	chr16:56644958:T:C	1.73487e-17	-4.77919e-10	-1.41485	0.000110461	-4.77919e-10	-1.24867
56645101	chr16:56645101:A:G	1.71289e-17	-4.77919e-10	-1.4276	9.11116e-05	-4.77919e-10	-1.44125
56645202	chr16:56645202:A:G	3.0381e-17	-0.854548	-8.47093e-10	8.23337e-05	-1.54255	-8.47093e-10
56645295	chr16:56645295:T:G	1.84108e-17	-4.77919e-10	-1.35543	0.00012263	-4.77919e-10	-1.14416
56645319	chr16:56645319:T:C	1.84108e-17	-4.77919e-10	-1.35543	0.00012263	-4.77919e-10	-1.14416
56645383	chr16:56645383:A:G	9.20073e-17	0.253501	-8.47093e-10	0.000990416	0.944793	-8.47093e-10
56645639	chr16:56645639:CT:C	9.24668e-17	-0.79075	1.04923	0.0016889	0.109322	1.36918
56645874	chr16:56645874:A:G	1.63725e-17	-4.77919e-10	-1.47277	8.80329e-05	-4.77919e-10	-1.47562
56645887	chr16:56645887:A:G	2.60309e-17	-0.376644	-0.63244	0.000112044	-0.711284	-0.523155
56645960	chr16:56645960:C:T	1.90825e-16	-0.251968	1.23496	0.0014883	0.0545471	1.29751
56645976	chr16:56645976:T:C	9.76107e-18	-1.98996	-8.47093e-10	5.2112e-05	-1.99994	-8.47093e-10
56646198	chr16:56646198:G:C	1.69483e-17	-4.77919e-10	-1.4382	9.26416e-05	-4.77919e-10	-1.42459
56646397	chr16:56646397:T:C	1.67322e-17	-4.77919e-10	-1.45103	9.1206e-05	-4.77919e-10	-1.44021
56646445	chr16:56646445:T:C	1.3613e-17	-0.183732	-1.47361	5.00384e-05	-0.57039	-1.47015
56646497	chr16:56646497:T:C	1.7082e-17	-4.77919e-10	-1.43034	8.83145e-05	-4.77919e-10	-1.47243
56647562	chr16:56647562:A:T	1.67253e-17	-4.77919e-10	-1.45144	9.07168e-05	-4.77919e-10	-1.44559
56647631	chr16:56647631:C:T	2.76323e-18	-1.77838	-1.47359	1.2688e-05	-1.95913	-1.45355
56647639	chr16:56647639:CTGCTCTGT:C	1.65833e-17	-4.77919e-10	-1.45997	8.87952e-05	-4.77919e-10	-1.467
56647712	chr16:56647712:A:G	2.95106e-17	-4.77919e-10	-0.883616	0.000154878	-4.77919e-10	-0.910698
56647785	chr16:56647785:T:C	7.33612e-18	-0.799643	-1.47591	3.3797e-05	-0.958229	-1.47473
56647790	chr16:56647790:C:T	1.77504e-17	-1.39196	-8.47093e-10	0.000100416	-1.34402	-8.47093e-10
56648597	chr16:56648597:T:C	1.63281e-17	-4.77919e-10	-1.47548	8.79498e-05	-4.77919e-10	-1.47657
56648995	chr16:56648995:C:T	1.85218e-17	-4.77919e-10	-1.34942	0.000107498	-4.77919e-10	-1.27586
56649107	chr16:56649107:C:T	1.66187e-17	-4.77919e-10	-1.45784	9.18724e-05	-4.77919e-10	-1.43293
56649222	chr16:56649222:T:C	4.73404e-18	-1.30027	-1.41332	2.22099e-05	-1.44753	-1.40527
56649229	chr16:56649229:T:C	3.06143e-17	-4.77919e-10	-0.8469	0.000221207	-4.77919e-10	-0.554234
56649714	chr16:56649714:G:A	4.30572e-18	-1.87762	-0.930799	2.92203e-05	-1.82218	-0.756293
56649741	chr16:56649741:G:A	1.00512e-17	-0.6614	-1.29927	4.75324e-05	-0.84981	-1.24211
56649838	chr16:56649838:A:G	5.64907e-18	-1.86998	-0.666896	3.85916e-05	-1.81733	-0.482968
56649864	chr16:56649864:AT:A	5.63934e-18	-1.8717	-0.666896	3.85305e-05	-1.81892	-0.482968
56649999	chr16:56649999:G:T	3.92589e-17	-1.51	0.911813	0.000199732	-1.6795	1.02315
56650081	chr16:56650081:T:C	3.81188e-18	-1.45994	-1.47031	2.19802e-05	-1.39219	-1.471
56650170	chr16:56650170:A:G	1.72275e-16	-4.77919e-10	0.880726	0.000975328	-4.77919e-10	0.929441
56650199	chr16:56650199:A:G	1.66563e-17	-4.77919e-10	-1.45558	9.04083e-05	-4.77919e-10	-1.449
56650338	chr16:56650338:G:A	6.0696e-17	-4.77919e-10	-0.162489	0.000355828	-4.77919e-10	-0.0788846
56650358	chr16:56650358:C:T	1.22095e-17	-0.336782	-1.42937	5.39335e-05	-0.512962	-1.45262
56650365	chr16:56650365:A:T	1.18115e-17	-0.364992	-1.4343	5.2355e-05	-0.539123	-1.45616
56650375	chr16:56650375:T:C	1.22529e-17	-0.338366	-1.42424	5.4075e-05	-0.514029	-1.44893
56650494	chr16:56650494:A:C	1.62002e-17	-0.0201547	-1.46319	0.000115707	0.265213	-1.46748
56650505	chr16:56650505:GA:G	1.24547e-17	-0.337683	-1.40858	5.4704e-05	-0.514833	-1.43656
56650507	chr16:56650507:GA:G	1.24661e-17	-0.337271	-1.40809	5.47592e-05	-0.514147	-1.43624
56650622	chr16:56650622:G:C	1.33973e-17	-1.67331	-8.47093e-10	5.26736e-05	-1.98922	-8.47093e-10
56650682	chr16:56650682:G:A	3.08657e-18	-1.99068	-1.15062	1.60844e-05	-1.99618	-1.1793
56650735	chr16:56650735:A:C	5.30088e-18	-2.00009	-0.600409	2.27333e-05	-1.99122	-0.838283
56650822	chr16:56650822:T:C	2.13163e-16	-4.77919e-10	1.09369	0.00135464	-4.77919e-10	1.25796
56650913	chr16:56650913:A:G	5.66997e-18	-1.05792	-1.47526	3.42366e-05	-0.943713	-1.47632
56650934	chr16:56650934:G:A	1.07174e-17	-1.8965	-8.47093e-10	5.23081e-05	-1.99618	-8.47093e-10
56650939	chr16:56650939:C:T	2.54099e-17	-4.77919e-10	-1.03323	0.000178881	-4.77919e-10	-0.766611
56651040	chr16:56651040:C:T	1.43995e-17	-0.226379	-1.3748	6.21671e-05	-0.410908	-1.4126
56651135	chr16:56651135:C:G	3.77003e-18	-1.81366	-1.12762	2.00749e-05	-1.90944	-1.04442
56651156	chr16:56651156:G:A	8.62424e-17	-4.77919e-10	0.188795	0.000535886	-4.77919e-10	0.330588
56651168	chr16:56651168:C:T	1.42263e-17	-0.245997	-1.36728	6.13563e-05	-0.429597	-1.40704
56651304	chr16:56651304:T:C	1.97051e-17	-4.77919e-10	-1.28749	9.75073e-05	-4.77919e-10	-1.37341
56651667	chr16:56651667:G:A	1.83707e-17	-4.77919e-10	-1.35761	0.0001025	-4.77919e-10	-1.32347
56651689	chr16:56651689:G:A	1.45704e-17	-0.466638	-1.12274	0.00011493	-0.0549469	-1.15406
56651699	chr16:56651699:T:C	2.78052e-18	-1.96509	-1.28064	1.36763e-05	-1.99935	-1.33831
56651951	chr16:56651951:C:T	2.11728e-17	-4.77919e-10	-1.21565	0.000103064	-4.77919e-10	-1.31799
56652118	chr16:56652118:C:G	5.5459e-18	-1.67785	-0.877461	3.03405e-05	-1.69592	-0.844928
56652330	chr16:56652330:C:T	3.90893e-18	-1.84565	-1.05945	2.11463e-05	-1.93159	-0.97028
56652468	chr16:56652468:T:C	5.16125e-18	-1.31294	-1.31425	2.24662e-05	-1.51093	-1.33039
56652598	chr16:56652598:G:C	2.01138e-17	-4.77919e-10	-1.26696	0.000105916	-4.77919e-10	-1.29069
56652792	chr16:56652792:G:A	4.50589e-18	-1.34998	-1.413	1.94801e-05	-1.55348	-1.43046
56652906	chr16:56652906:T:C	4.68784e-18	-1.30814	-1.41525	2.01293e-05	-1.51878	-1.43237
56653136	chr16:56653136:C:T	2.02371e-17	-4.77919e-10	-1.26085	0.000104832	-4.77919e-10	-1.30098
56653430	chr16:56653430:A:G	1.88459e-17	-4.77919e-10	-1.33207	0.000104874	-4.77919e-10	-1.30058
56653487	chr16:56653487:A:G	1.65518e-17	-4.77919e-10	-1.46187	8.80602e-05	-4.77919e-10	-1.47531
56653540	chr16:56653540:C:T	6.79375e-18	-1.19003	-1.16233	3.30671e-05	-1.3595	-1.09529
56653726	chr16:56653726:C:A	7.12787e-18	-1.15091	-1.15344	3.4514e-05	-1.32655	-1.08541
56653881	chr16:56653881:G:A	1.79985e-17	-4.77919e-10	-1.37808	0.000113085	-4.77919e-10	-1.2252
56654066	chr16:56654066:C:T	2.00826e-17	-4.77919e-10	-1.26851	0.000104122	-4.77919e-10	-1.30777
56654088	chr16:56654088:C:T	1.14301e-17	-0.685301	-1.14681	4.91156e-05	-0.866486	-1.19267
56654196	chr16:56654196:C:T	1.20054e-17	-0.653359	-1.12965	5.07605e-05	-0.844559	-1.18166
56654258	chr16:56654258:C:T	2.8007e-17	-4.77919e-10	-0.935914	0.000118088	-4.77919e-10	-1.1819
56654558	chr16:56654558:C:T	2.6357e-17	-4.77919e-10	-0.996632	0.000138279	-4.77919e-10	-1.02406
56654757	chr16:56654757:C:T	4.98677e-18	-1.87454	-0.787039	2.86726e-05	-1.98143	-0.615964
56654856	chr16:56654856:T:C	1.07497e-17	-0.594614	-1.29888	4.66256e-05	-0.765106	-1.34608
56654963	chr16:56654963:C:A	2.18928e-17	-4.77919e-10	-1.18221	0.000127274	-4.77919e-10	-1.10699
56654977	chr16:56654977:A:G	1.09657e-17	-0.598212	-1.27538	4.73195e-05	-0.769822	-1.32659
56655253	chr16:56655253:C:T	4.444e-18	-1.8696	-0.907213	2.99398e-05	-1.50387	-1.05027
56655417	chr16:56655417:C:T	1.66389e-17	-4.77919e-10	-1.45662	8.99325e-05	-4.77919e-10	-1.45427
56655441	chr16:56655441:G:A	1.16053e-17	-0.612412	-1.20449	4.96888e-05	-0.782577	-1.26498
56655486	chr16:56655486:T:C	1.17555e-17	-0.610988	-1.19306	5.02367e-05	-0.781378	-1.25521
56655493	chr16:56655493:C:A	2.60944e-18	-1.9532	-1.35604	1.28805e-05	-1.99688	-1.40074
56655529	chr16:56655529:G:C	1.69461e-17	-4.77919e-10	-1.43833	9.36101e-05	-4.77919e-10	-1.41419
56655663	chr16:56655663:C:T	4.45986e-18	-1.35669	-1.41656	2.17518e-05	-1.42931	-1.44433
56655773	chr16:56655773:G:A	5.76005e-18	-1.99947	-0.517947	2.40227e-05	-1.99975	-0.774584
56655905	chr16:56655905:G:A	1.776e-16	-4.77919e-10	0.911166	0.00109888	-4.77919e-10	1.04872
56655994	chr16:56655994:C:T	4.03301e-18	-1.45956	-1.41429	2.00464e-05	-1.51941	-1.43587
56656089	chr16:56656089:G:A	2.38047e-17	-4.77919e-10	-1.09848	0.000165585	-4.77919e-10	-0.843847
56656126	chr16:56656126:C:T	4.75321e-18	-1.40649	-1.30306	2.6971e-05	-1.32363	-1.33494
56656173	chr16:56656173:A:T	1.18964e-17	-1.79213	-8.47093e-10	8.02801e-05	-1.56781	-8.47093e-10
56656188	chr16:56656188:A:T	1.13265e-17	-0.638885	-1.20233	4.85142e-05	-0.807952	-1.26352
56656226	chr16:56656226:T:C	2.38584e-17	-4.77919e-10	-1.09623	0.000166085	-4.77919e-10	-0.840834
56656256	chr16:56656256:C:T	4.7366e-17	-0.410462	-8.47093e-10	0.000321426	-0.180566	-8.47093e-10
56656262	chr16:56656262:T:G	1.89957e-17	-4.77919e-10	-1.32416	0.000108697	-4.77919e-10	-1.26477
56656270	chr16:56656270:C:T	2.49803e-18	-1.89219	-1.46068	1.20789e-05	-1.98868	-1.4732
56656315	chr16:56656315:G:GA	1.19538e-17	-0.574926	-1.21239	5.10466e-05	-0.748057	-1.27254
56656452	chr16:56656452:A:G	1.14046e-17	-0.632016	-1.20233	4.8872e-05	-0.800605	-1.26352
56656538	chr16:56656538:C:T	1.17878e-17	-0.614009	-1.1873	5.01879e-05	-0.782875	-1.25468
56656660	chr16:56656660:G:A	2.31725e-17	-4.77919e-10	-1.1254	0.000127755	-4.77919e-10	-1.10322
56656946	chr16:56656946:T:C	1.06101e-17	-0.658467	-1.24809	4.56697e-05	-0.828039	-1.30386
56657000	chr16:56657000:G:A	3.86326e-18	-1.99973	-0.917123	1.70444e-05	-1.99541	-1.12211
56657330	chr16:56657330:C:A	1.71852e-17	-4.77919e-10	-1.42432	9.13581e-05	-4.77919e-10	-1.43855
56657559	chr16:56657559:C:A	1.13862e-16	-4.77919e-10	0.466621	0.000726531	-4.77919e-10	0.634949
56657848	chr16:56657848:C:A	4.81646e-17	-4.77919e-10	-0.393744	0.000298689	-4.77919e-10	-0.253929
56657899	chr16:56657899:A:T	1.637e-17	-4.77919e-10	-1.47292	8.80075e-05	-4.77919e-10	-1.47591
56657900	chr16:56657900:C:G	1.69713e-17	-4.77919e-10	-1.43684	9.02358e-05	-4.77919e-10	-1.45091
56657981	chr16:56657981:G:T	3.0069e-18	-1.7668	-1.40065	2.45466e-05	-1.28759	-1.46517
56658011	chr16:56658011:T:G	1.78571e-17	-4.77919e-10	-1.38597	9.96475e-05	-4.77919e-10	-1.35169
56658306	chr16:56658306:C:T	8.27842e-18	-0.846122	-1.30859	3.55758e-05	-1.08473	-1.29694
56658798	chr16:56658798:A:C	2.51846e-17	-4.77919e-10	-1.04213	0.00013752	-4.77919e-10	-1.02956
56658871	chr16:56658871:G:A	1.87418e-17	-4.77919e-10	-1.33761	9.79497e-05	-4.77919e-10	-1.36888
56658946	chr16:56658946:C:T	2.24786e-18	-1.99887	-1.45952	1.47146e-05	-1.79188	-1.47262
56659108	chr16:56659108:T:C	2.69529e-17	-4.77919e-10	-0.974277	0.000160061	-4.77919e-10	-0.877775
56659146	chr16:56659146:G:C	1.70781e-17	-4.77919e-10	-1.43057	9.13405e-05	-4.77919e-10	-1.43874
56659349	chr16:56659349:G:T	3.38745e-18	-1.95061	-1.09767	1.88085e-05	-1.83339	-1.18564
56660411	chr16:56660411:C:G	1.55962e-17	-1.73507	0.213732	9.07694e-05	-1.51917	0.0741614
56660463	chr16:56660463:G:A	4.01553e-18	-1.8102	-1.068	2.19467e-05	-1.86555	-0.999166
56660966	chr16:56660966:C:T	1.06131e-17	-1.90627	-8.47093e-10	6.84801e-05	-1.72679	-8.47093e-10
56661190	chr16:56661190:T:G	7.29837e-17	-4.77919e-10	0.0218691	0.000450914	-4.77919e-10	0.157944
56661339	chr16:56661339:C:A	4.2211e-18	-1.7918	-1.03647	2.29423e-05	-1.85106	-0.969291
56661752	chr16:56661752:G:C	1.18473e-17	-0.320629	-1.47563	8.51283e-05	-0.0342022	-1.47497
56661903	chr16:56661903:G:A	1.66083e-17	-1.81191	0.353445	9.30803e-05	-1.62512	0.205246
56662300	chr16:56662300:G:C	4.85976e-18	-1.65037	-1.03701	2.31746e-05	-1.64802	-1.16226
56662415	chr16:56662415:T:G	1.50047e-17	-1.80623	0.246224	8.39445e-05	-1.61828	0.0951073
56662606	chr16:56662606:C:T	3.16957e-18	-1.81907	-1.2957	2.01249e-05	-1.60171	-1.34966
56662639	chr16:56662639:A:G	4.42681e-18	-1.68394	-1.09675	2.16384e-05	-1.75161	-1.12726
56662848	chr16:56662848:A:C	1.07834e-17	-1.96179	0.0714284	4.74713e-05	-1.85951	-0.233702
56662855	chr16:56662855:G:T	1.72436e-17	-1.42093	-8.47093e-10	9.36315e-05	-1.41397	-8.47093e-10
56662874	chr16:56662874:T:C	1.02807e-17	-1.97927	0.0411691	4.47772e-05	-1.89527	-0.25636
56662884	chr16:56662884:G:A	1.11487e-17	-1.98268	0.125632	4.78062e-05	-1.90297	-0.183205
56663012	chr16:56663012:T:C	2.41719e-18	-1.97333	-1.41243	1.52155e-05	-1.79062	-1.4404
56663111	chr16:56663111:G:A	2.79982e-17	-4.77919e-10	-0.936227	0.00011651	-4.77919e-10	-1.19536
56663562	chr16:56663562:C:A	1.84994e-17	-4.77919e-10	-1.35063	9.43409e-05	-4.77919e-10	-1.40642
56663669	chr16:56663669:A:G	2.38545e-18	-1.96494	-1.43404	1.81243e-05	-1.60033	-1.45574
56663705	chr16:56663705:G:A	1.09046e-17	-1.87918	-8.47093e-10	7.17527e-05	-1.68011	-8.47093e-10
56663777	chr16:56663777:C:T	2.78675e-18	-1.92617	-1.31732	1.72343e-05	-1.73798	-1.36846
56663826	chr16:56663826:T:C	6.56486e-18	-1.53217	-0.854468	4.8278e-05	-1.09542	-0.98094
56663936	chr16:56663936:C:T	5.56125e-18	-1.07613	-1.47641	6.18502e-05	-0.352288	-1.47633
56663954	chr16:56663954:A:AGT	5.75172e-18	-1.04248	-1.47639	6.50194e-05	-0.302344	-1.4763
56664082	chr16:56664082:G:C	3.18805e-17	0.642454	-1.44883	0.000177508	0.674187	-1.4485
56664309	chr16:56664309:C:T	5.46636e-17	1.09414	-1.36131	0.000315257	1.20546	-1.4054
56664356	chr16:56664356:C:T	5.96906e-18	-1.05707	-1.4247	6.79082e-05	-0.320594	-1.41458
56664619	chr16:56664619:C:T	6.84879e-18	-1.99291	-0.351388	4.22859e-05	-1.74212	-0.466761
56664771	chr16:56664771:T:C	4.18217e-17	-4.77919e-10	-0.534951	0.000222519	-4.77919e-10	-0.548321
56665361	chr16:56665361:G:A	1.04284e-17	-1.92384	-8.47093e-10	5.21232e-05	-1.99972	-8.47093e-10
56665397	chr16:56665397:T:C	2.26348e-17	-4.77919e-10	-1.14888	0.000119317	-4.77919e-10	-1.17155
56665567	chr16:56665567:G:A	2.33082e-18	-1.97329	-1.44886	1.35723e-05	-1.92405	-1.42126
56665589	chr16:56665589:C:A	7.11645e-18	-0.847809	-1.45815	4.46738e-05	-0.709463	-1.44448
56665811	chr16:56665811:G:C	4.51394e-17	-0.458611	-8.47093e-10	0.000584041	0.416638	-8.47093e-10
56665844	chr16:56665844:T:G	7.18377e-18	-1.96975	-0.326791	3.72461e-05	-1.90714	-0.428646
56666015	chr16:56666015:A:G	4.93363e-17	0.188678	-0.558384	0.00020142	0.0826902	-0.730631
56666226	chr16:56666226:A:T	9.06106e-18	-1.75056	-0.31382	3.91318e-05	-1.75085	-0.53555
56666273	chr16:56666273:T:C	1.63214e-17	-4.77919e-10	-1.47589	8.89471e-05	-4.77919e-10	-1.46529
56666376	chr16:56666376:G:A	2.45445e-17	-4.77919e-10	-1.06788	0.00014475	-4.77919e-10	-0.978326
56666442	chr16:56666442:G:A	6.44437e-18	-1.68956	-0.715596	2.63908e-05	-1.99399	-0.68633
56666491	chr16:56666491:TGGA:T	3.4112e-17	-4.77919e-10	-0.738718	0.000169361	-4.77919e-10	-0.821303
56666510	chr16:56666510:C:T	8.10509e-18	-1.73833	-0.437544	3.49688e-05	-1.73933	-0.659551
56666609	chr16:56666609:G:A	1.74748e-17	-4.77919e-10	-1.40761	9.15778e-05	-4.77919e-10	-1.43614
56666810	chr16:56666810:G:T	4.19098e-18	-1.778	-1.05743	1.78854e-05	-1.96479	-1.10456
56667232	chr16:56667232:G:A	1.30035e-17	-1.70315	-8.47093e-10	9.18116e-05	-1.43359	-8.47093e-10
56667382	chr16:56667382:T:A	1.34321e-17	-0.525924	-1.14479	5.80089e-05	-0.642793	-1.24994
56667401	chr16:56667401:GAA:G	1.84684e-17	-4.77919e-10	-1.35231	0.000103499	-4.77919e-10	-1.31377
56667403	chr16:56667403:A:G	4.11741e-17	0.636565	-1.18712	0.000698098	1.75384	-1.15881
56667436	chr16:56667436:G:A	9.67184e-18	-1.99915	-8.47093e-10	5.82142e-05	-1.8892	-8.47093e-10
56667439	chr16:56667439:A:T	2.97875e-17	-4.77919e-10	-0.874277	0.000184141	-4.77919e-10	-0.737631
56667641	chr16:56667641:G:C	4.3285e-17	-4.77919e-10	-0.500562	0.000217488	-4.77919e-10	-0.571187
56667660	chr16:56667660:C:A	3.10449e-17	-4.77919e-10	-0.832932	0.00019298	-4.77919e-10	-0.690744
56667915	chr16:56667915:T:C	2.34784e-18	-1.95193	-1.46294	1.62348e-05	-1.68963	-1.47655
56668249	chr16:56668249:C:G	1.70811e-17	-4.77919e-10	-1.4304	9.79582e-05	-4.77919e-10	-1.36879
56668521	chr16:56668521:AAAGGGCAGGCC:A	7.1688e-17	-4.77919e-10	0.00395692	0.000373504	-4.77919e-10	-0.0304032
56668654	chr16:56668654:T:C	7.14276e-17	-4.77919e-10	0.000317716	0.000371466	-4.77919e-10	-0.0358748
56668779	chr16:56668779:G:A	1.75776e-17	-4.77919e-10	-1.40174	9.19927e-05	-4.77919e-10	-1.43162
56669082	chr16:56669082:A:G	7.30228e-17	-4.77919e-10	0.0224052	0.000379124	-4.77919e-10	-0.0154684
56669084	chr16:56669084:A:G	9.80888e-18	-1.98508	-8.47093e-10	6.32228e-05	-1.80667	-8.47093e-10
56669259	chr16:56669259:C:A	1.73919e-17	-4.77919e-10	-1.41236	9.22912e-05	-4.77919e-10	-1.42838
56669345	chr16:56669345:C:T	1.72928e-17	-4.77919e-10	-1.41808	9.54357e-05	-4.77919e-10	-1.39488
56669679	chr16:56669679:C:A	2.65835e-17	-4.77919e-10	-0.988078	0.000133758	-4.77919e-10	-1.0573
56669895	chr16:56669895:A:G	1.63258e-17	-4.77919e-10	-1.47562	8.8033e-05	-4.77919e-10	-1.47562
56669975	chr16:56669975:C:T	1.77694e-17	-4.77919e-10	-1.39089	9.27338e-05	-4.77919e-10	-1.4236
56670032	chr16:56670032:C:G	1.68561e-17	-4.77919e-10	-1.44365	8.8712e-05	-4.77919e-10	-1.46794
56670253	chr16:56670253:C:G	1.68808e-17	-4.77919e-10	-1.44219	8.87712e-05	-4.77919e-10	-1.46727
56670258	chr16:56670258:A:G	1.69226e-17	-4.77919e-10	-1.43972	8.88912e-05	-4.77919e-10	-1.46592
56670316	chr16:56670316:TACA:T	2.91334e-17	-4.77919e-10	-0.896481	0.000169293	-4.77919e-10	-0.821702
56670526	chr16:56670526:G:A	1.63187e-17	-4.77919e-10	-1.47606	8.98558e-05	-4.77919e-10	-1.45513
56670661	chr16:56670661:C:T	3.79403e-17	-0.632354	-8.47093e-10	0.000415012	0.0749748	-8.47093e-10
56670771	chr16:56670771:A:G	2.93519e-18	-1.73533	-1.45627	1.2831e-05	-1.95463	-1.44684
56670776	chr16:56670776:G:T	1.63473e-17	-4.77919e-10	-1.4743	8.92758e-05	-4.77919e-10	-1.4616
56670856	chr16:56670856:C:G	6.28187e-17	-4.77919e-10	-0.128115	0.000437918	-4.77919e-10	0.128698
56670885	chr16:56670885:C:T	1.78183e-17	-4.77919e-10	-1.38814	9.42689e-05	-4.77919e-10	-1.40718
56670886	chr16:56670886:C:T	1.85155e-17	-4.77919e-10	-1.34976	9.78298e-05	-4.77919e-10	-1.3701
56670940	chr16:56670940:A:C	2.64289e-17	-4.77919e-10	-0.993908	0.000165705	-4.77919e-10	-0.843124
56671082	chr16:56671082:C:CT	2.87072e-18	-1.75812	-1.45569	1.27217e-05	-1.96387	-1.44616
56671306	chr16:56671306:C:G	2.81242e-17	-4.77919e-10	-0.931736	0.000178107	-4.77919e-10	-0.770949
56671524	chr16:56671524:A:C	1.90253e-17	-4.77919e-10	-1.3226	9.65489e-05	-4.77919e-10	-1.38328
56671681	chr16:56671681:C:A	3.27704e-17	-4.77919e-10	-0.77884	0.00015555	-4.77919e-10	-0.906368
56671819	chr16:56671819:A:G	2.76687e-17	0.273939	-1.222	0.000400561	1.30298	-1.26345
56671957	chr16:56671957:T:C	2.23379e-18	-1.99479	-1.46987	1.32144e-05	-1.90933	-1.4627
56672557	chr16:56672557:G:A	3.80569e-17	-4.77919e-10	-0.629285	0.000218693	-4.77919e-10	-0.565665
56672678	chr16:56672678:A:G	1.65862e-17	-4.77919e-10	-1.4598	8.98027e-05	-4.77919e-10	-1.45572
56673420	chr16:56673420:T:C	1.03611e-17	-1.93031	-8.47093e-10	5.67358e-05	-1.91493	-8.47093e-10
56673466	chr16:56673466:A:G	2.32932e-18	-2.00011	-1.42268	1.46864e-05	-1.83402	-1.43239
56673836	chr16:56673836:G:GA	4.25081e-17	-4.77919e-10	-0.518672	0.000249484	-4.77919e-10	-0.433938
56673842	chr16:56673842:C:T	1.72851e-17	-4.77919e-10	-1.41852	9.10364e-05	-4.77919e-10	-1.44207
56673870	chr16:56673870:C:T	2.64549e-17	0.476175	-1.4691	0.00042051	1.55912	-1.47098
56674031	chr16:56674031:G:A	1.07238e-17	-1.28872	-0.607177	3.96888e-05	-1.44034	-0.831928
56674041	chr16:56674041:C:T	2.54718e-17	-4.77919e-10	-1.0308	0.000129166	-4.77919e-10	-1.09224
56674244	chr16:56674244:T:C	2.87213e-17	-4.77919e-10	-0.910728	0.000152874	-4.77919e-10	-0.923719
56674514	chr16:56674514:A:C	1.63469e-17	-4.77919e-10	-1.47433	8.83723e-05	-4.77919e-10	-1.47177
56674548	chr16:56674548:A:G	4.17938e-18	-1.55969	-1.27851	2.3056e-05	-1.50408	-1.31132
56674599	chr16:56674599:G:A	3.32684e-18	-1.63104	-1.4353	1.33179e-05	-1.90685	-1.45737
56674667	chr16:56674667:A:G	4.49255e-18	-1.51425	-1.2517	2.47315e-05	-1.45592	-1.28933
56675235	chr16:56675235:T:C	1.20594e-17	-1.77852	-8.47093e-10	5.24451e-05	-1.99357	-8.47093e-10
56675244	chr16:56675244:C:A	3.28176e-17	-4.77919e-10	-0.777403	0.000192152	-4.77919e-10	-0.695047
56675896	chr16:56675896:C:G	6.89834e-18	-1.6481	-0.688983	3.59037e-05	-1.62658	-0.745909
56676025	chr16:56676025:G:A	1.74363e-17	-4.77919e-10	-1.40981	0.000100661	-4.77919e-10	-1.34157
56676477	chr16:56676477:T:C	2.10903e-17	-4.77919e-10	-1.21956	0.000128733	-4.77919e-10	-1.09559
56676533	chr16:56676533:C:T	1.99703e-17	-4.77919e-10	-1.27412	0.000119903	-4.77919e-10	-1.16665
56676579	chr16:56676579:C:T	4.30497e-17	-0.506012	-8.47093e-10	0.000239937	-0.472956	-8.47093e-10
56676607	chr16:56676607:AATTTTTTGTATTTTTGGT:A	9.66432e-18	-1.99993	-8.47093e-10	5.49799e-05	-1.94636	-8.47093e-10
56676988	chr16:56676988:A:G	5.03588e-18	-1.64436	-1.00742	2.49436e-05	-1.62957	-1.10715
56677074	chr16:56677074:CTGCAAATGCAGAGAG:C	1.27766e-17	-1.72075	-8.47093e-10	5.50603e-05	-1.9449	-8.47093e-10
56677463	chr16:56677463:T:A	2.48499e-18	-1.98852	-1.36958	1.4582e-05	-1.89203	-1.38152
56677472	chr16:56677472:T:G	1.67792e-17	-4.77919e-10	-1.44822	9.48306e-05	-4.77919e-10	-1.40124
56677646	chr16:56677646:C:T	3.36478e-18	-1.74636	-1.30864	2.2552e-05	-1.52868	-1.30883
56678562	chr16:56678562:AAC:A	4.17953e-17	-4.77919e-10	-0.535584	0.000237186	-4.77919e-10	-0.484488
56678749	chr16:56678749:C:T	1.8273e-17	-4.77919e-10	-1.36294	9.52576e-05	-4.77919e-10	-1.39675
56679210	chr16:56679210:G:A	9.28539e-18	-1.22631	-0.813615	4.82997e-05	-1.12816	-0.947745
56679628	chr16:56679628:T:C	4.35334e-17	-4.77919e-10	-0.494839	0.000247415	-4.77919e-10	-0.442266
56679907	chr16:56679907:A:G	2.39303e-17	-4.77919e-10	-1.09322	0.000130247	-4.77919e-10	-1.0839
56679958	chr16:56679958:G:A	1.93506e-17	-4.77919e-10	-1.30564	0.000101682	-4.77919e-10	-1.33149
56679980	chr16:56679980:C:T	2.49921e-17	-4.77919e-10	-1.04981	0.00013558	-4.77919e-10	-1.04377
56680137	chr16:56680137:C:T	3.30982e-17	-4.77919e-10	-0.768888	0.000223685	-4.77919e-10	-0.543093
56680357	chr16:56680357:G:A	2.86986e-17	-4.77919e-10	-0.911519	0.000148214	-4.77919e-10	-0.954676
56680589	chr16:56680589:C:T	5.97158e-17	0.429043	-0.607813	0.000827791	1.52528	-0.759857
56680608	chr16:56680608:T:C	3.95245e-18	-1.59537	-1.29867	3.94824e-05	-1.04546	-1.23202
56680835	chr16:56680835:G:A	4.59311e-18	-1.6433	-1.10051	2.30777e-05	-1.62849	-1.18598
56680877	chr16:56680877:C:T	3.8323e-18	-1.87392	-1.05098	1.95061e-05	-1.82411	-1.1585
56680896	chr16:56680896:G:A	4.32754e-18	-1.4968	-1.30657	2.61165e-05	-1.37685	-1.31391
56681053	chr16:56681053:A:T	1.90854e-17	-4.77919e-10	-1.31944	0.000112751	-4.77919e-10	-1.22815
56681405	chr16:56681405:T:C	3.10825e-18	-1.86931	-1.265	1.6124e-05	-1.81971	-1.35331
56681409	chr16:56681409:G:T	4.50584e-17	0.553568	-1.01398	0.000670133	1.67518	-1.12104
56681885	chr16:56681885:A:G	4.73252e-18	-1.5484	-1.16551	2.41265e-05	-1.52486	-1.24517
56681931	chr16:56681931:G:GC	4.42616e-18	-1.50639	-1.27444	2.26883e-05	-1.48207	-1.34942
56682066	chr16:56682066:T:G	2.08859e-17	-4.77919e-10	-1.22929	0.000111071	-4.77919e-10	-1.24316
56682508	chr16:56682508:T:A	1.64807e-17	-4.77919e-10	-1.46618	9.16296e-05	-4.77919e-10	-1.43558
56682571	chr16:56682571:A:G	1.66178e-17	-4.77919e-10	-1.45789	8.8254e-05	-4.77919e-10	-1.47311
56682712	chr16:56682712:C:G	1.64828e-17	-4.77919e-10	-1.46605	8.91732e-05	-4.77919e-10	-1.46275
56682885	chr16:56682885:C:T	2.87282e-18	-1.76359	-1.44948	2.25908e-05	-1.43413	-1.40166
56683070	chr16:56683070:T:G	2.93873e-18	-1.74467	-1.44571	2.3378e-05	-1.40579	-1.39574
56683203	chr16:56683203:G:C	2.66656e-17	-4.77919e-10	-0.984993	0.000139013	-4.77919e-10	-1.01877
56683290	chr16:56683290:A:C	1.65503e-17	-4.77919e-10	-1.46196	8.95876e-05	-4.77919e-10	-1.45812
56683597	chr16:56683597:T:C	3.09253e-18	-1.96298	-1.1764	1.72301e-05	-1.80103	-1.30565
56683632	chr16:56683632:T:C	5.36758e-18	-1.55471	-1.03328	2.58658e-05	-1.53057	-1.16984
56683658	chr16:56683658:G:T	6.46107e-17	0.81406	-0.914048	0.00100068	1.9927	-1.0376
56683684	chr16:56683684:G:A	3.96839e-18	-1.5471	-1.34291	3.71285e-05	-1.01446	-1.32449
56684682	chr16:56684682:G:C	1.04108e-17	-1.92553	-8.47093e-10	5.47116e-05	-1.95126	-8.47093e-10
56684830	chr16:56684830:T:C	1.28446e-15	-4.77919e-10	2.88973	0.00568386	-4.77919e-10	2.69205
56684885	chr16:56684885:C:T	1.64925e-17	-4.77919e-10	-1.46546	9.06592e-05	-4.77919e-10	-1.44623
56684943	chr16:56684943:T:C	1.94269e-17	-4.77919e-10	-1.30171	9.99122e-05	-4.77919e-10	-1.34904
56685092	chr16:56685092:G:A	1.82686e-17	-4.77919e-10	-1.36318	0.000114935	-4.77919e-10	-1.20896
56685245	chr16:56685245:T:C	3.6047e-18	-1.86185	-1.12428	1.67407e-05	-1.88579	-1.2497
56685277	chr16:56685277:T:C	1.64203e-17	-4.77919e-10	-1.46985	8.84283e-05	-4.77919e-10	-1.47114
56685446	chr16:56685446:ACT:A	4.1439e-18	-1.8714	-0.975328	2.89719e-05	-1.61279	-0.974211
56685492	chr16:56685492:C:T	4.22533e-18	-1.85555	-0.971719	2.98264e-05	-1.58636	-0.971578
56686349	chr16:56686349:G:A	4.38363e-18	-1.78052	-1.00997	1.98473e-05	-1.97749	-0.987774
56686366	chr16:56686366:G:A	3.28019e-18	-1.88892	-1.19155	2.35434e-05	-1.64912	-1.14537
56686534	chr16:56686534:GCC:G	3.8303e-18	-1.47943	-1.446	2.57336e-05	-1.23529	-1.47024
56686753	chr16:56686753:T:C	4.25849e-18	-1.37253	-1.44692	2.91999e-05	-1.10845	-1.47071
56686787	chr16:56686787:C:T	3.29629e-17	-4.77919e-10	-0.772984	0.000193495	-4.77919e-10	-0.688081
56686833	chr16:56686833:A:T	3.8399e-18	-1.4481	-1.47482	2.6546e-05	-1.19933	-1.47512
56686950	chr16:56686950:G:T	9.8859e-18	-1.6317	-0.345559	4.64708e-05	-1.59676	-0.517747
56686969	chr16:56686969:C:T	4.07514e-18	-1.41754	-1.44592	2.77127e-05	-1.16119	-1.47025
56687120	chr16:56687120:G:A	1.65229e-17	-4.77919e-10	-1.46362	8.88521e-05	-4.77919e-10	-1.46636
56687206	chr16:56687206:G:A	1.63103e-17	-4.77919e-10	-1.47657	8.79735e-05	-4.77919e-10	-1.4763
56687350	chr16:56687350:A:T	3.48693e-18	-1.55795	-1.4614	2.60399e-05	-1.24918	-1.44452
56687861	chr16:56687861:A:T	4.05021e-18	-1.63208	-1.23752	3.656e-05	-1.04523	-1.30915
56688107	chr16:56688107:G:A	3.43478e-17	-4.77919e-10	-0.731828	0.000167198	-4.77919e-10	-0.834156
56688362	chr16:56688362:C:A	8.91495e-17	0.221947	-8.47093e-10	0.000132553	-1.06635	-8.47093e-10
56688556	chr16:56688556:C:T	3.11379e-18	-1.759	-1.37352	1.74779e-05	-1.77227	-1.32013
56688658	chr16:56688658:A:G	1.77131e-17	-4.77919e-10	-1.39406	9.46066e-05	-4.77919e-10	-1.40361
56688660	chr16:56688660:C:T	3.24799e-18	-1.75186	-1.33847	3.13493e-05	-1.18817	-1.31997
56689391	chr16:56689391:G:A	3.18674e-18	-1.75527	-1.35409	1.79876e-05	-1.76944	-1.29421
56689707	chr16:56689707:C:T	1.97737e-17	-4.77919e-10	-1.28402	9.631e-05	-4.77919e-10	-1.38576
56689911	chr16:56689911:G:A	2.04522e-17	-4.77919e-10	-1.25028	9.8262e-05	-4.77919e-10	-1.36569
56690898	chr16:56690898:G:A	2.39306e-18	-1.99116	-1.40464	1.34131e-05	-1.99331	-1.36379
56690963	chr16:56690963:C:T	9.93277e-18	-1.93077	-0.0417588	4.59338e-05	-1.99225	-0.133877
56691261	chr16:56691261:A:G	3.85163e-18	-1.9722	-0.947672	1.68728e-05	-1.99996	-1.12767
56691389	chr16:56691389:T:C	7.20895e-18	-1.7157	-0.577342	3.43989e-05	-1.65797	-0.757336
56691454	chr16:56691454:A:G	2.7442e-18	-1.84767	-1.4112	2.01948e-05	-1.47599	-1.47192
56691461	chr16:56691461:T:C	2.40821e-17	-4.77919e-10	-1.0869	0.00015018	-4.77919e-10	-0.941499
56691677	chr16:56691677:C:G	3.19771e-17	-4.77919e-10	-0.803348	0.000194297	-4.77919e-10	-0.683947
56691679	chr16:56691679:CA:C	7.52093e-18	-1.70804	-0.542635	3.60148e-05	-1.65395	-0.715457
56691813	chr16:56691813:C:T	3.97301e-18	-1.91715	-0.971692	1.57062e-05	-1.97851	-1.22077
56691830	chr16:56691830:C:T	2.69582e-17	-4.77919e-10	-0.974079	0.000161555	-4.77919e-10	-0.86849
56692214	chr16:56692214:A:G	7.73908e-18	-1.72317	-0.49892	3.63841e-05	-1.67021	-0.688986
56692644	chr16:56692644:A:G	2.27863e-18	-1.97377	-1.47103	1.31174e-05	-1.91048	-1.46891
56692764	chr16:56692764:C:T	1.97086e-17	-4.77919e-10	-1.28731	9.97711e-05	-4.77919e-10	-1.35045
56692855	chr16:56692855:G:A	2.89961e-18	-1.97759	-1.2262	1.67471e-05	-1.90473	-1.23038
56692921	chr16:56692921:C:CAGTCTATGGCA	1.75177e-17	-4.77919e-10	-1.40515	9.08098e-05	-4.77919e-10	-1.44457
56693118	chr16:56693118:A:G	2.44264e-18	-1.98328	-1.392	1.50961e-05	-1.8313	-1.40759
56693400	chr16:56693400:G:A	1.67555e-17	-4.77919e-10	-1.44964	9.81524e-05	-4.77919e-10	-1.36681
56693860	chr16:56693860:C:A	3.53731e-18	-1.79332	-1.21168	1.65066e-05	-1.97653	-1.17304
56693874	chr16:56693874:A:C	3.36803e-18	-1.81108	-1.24296	1.58337e-05	-1.9816	-1.20959
56694061	chr16:56694061:G:A	2.41415e-17	-4.77919e-10	-1.08443	0.000142769	-4.77919e-10	-0.992107
56694079	chr16:56694079:C:T	3.85652e-18	-1.99995	-0.918655	2.34316e-05	-1.81157	-0.987678
56694081	chr16:56694081:C:G	2.70476e-17	-4.77919e-10	-0.970768	0.000162194	-4.77919e-10	-0.864538
56694915	chr16:56694915:C:T	2.26101e-18	-1.99769	-1.45486	1.42266e-05	-1.86306	-1.43516
56694982	chr16:56694982:G:T	2.30092e-18	-1.99944	-1.43562	1.48502e-05	-1.799	-1.45632
56695296	chr16:56695296:G:C	2.3555e-18	-1.99312	-1.4185	1.45851e-05	-1.88563	-1.3877
56695383	chr16:56695383:C:G	3.36278e-18	-1.5871	-1.4685	2.33384e-05	-1.3465	-1.45673
56695412	chr16:56695412:G:A	3.43567e-18	-1.5864	-1.44775	2.40563e-05	-1.34646	-1.42648
56695583	chr16:56695583:T:C	2.74083e-18	-1.7836	-1.47651	1.22323e-05	-1.97268	-1.47657
56695808	chr16:56695808:G:A	2.88484e-17	-4.77919e-10	-0.906313	0.000125628	-4.77919e-10	-1.12001
56696026	chr16:56696026:G:A	1.88987e-17	-4.77919e-10	-1.32927	0.000108546	-4.77919e-10	-1.26616
56696036	chr16:56696036:G:A	2.75566e-17	-4.77919e-10	-0.952124	0.000232188	-4.77919e-10	-0.505787
56696070	chr16:56696070:T:C	2.75803e-18	-1.77728	-1.47657	1.22603e-05	-1.97044	-1.47652
56696129	chr16:56696129:G:A	2.83082e-18	-1.75127	-1.47653	1.23781e-05	-1.96083	-1.47657
56696627	chr16:56696627:G:A	1.91285e-17	-4.77919e-10	-1.31719	0.00011222	-4.77919e-10	-1.23288
56696662	chr16:56696662:A:G	1.96949e-17	-4.77919e-10	-1.28801	0.00010171	-4.77919e-10	-1.33121
56696698	chr16:56696698:G:A	2.76503e-18	-1.77495	-1.47637	1.22672e-05	-1.96986	-1.47653
56696786	chr16:56696786:C:T	1.81306e-17	-4.77919e-10	-1.37077	9.08468e-05	-4.77919e-10	-1.44416
56697054	chr16:56697054:C:T	2.79983e-18	-1.76332	-1.47549	1.23488e-05	-1.96515	-1.47462
56697881	chr16:56697881:G:A	2.22559e-18	-1.99216	-1.47618	1.33899e-05	-1.89085	-1.46798
56697958	chr16:56697958:C:T	5.59283e-18	-1.3871	-1.15978	2.85981e-05	-1.47275	-1.12725
56697978	chr16:56697978:G:C	5.73663e-17	-4.77919e-10	-0.21891	0.000357426	-4.77919e-10	-0.0744057
56698081	chr16:56698081:G:A	1.6736e-17	-4.77919e-10	-1.4508	9.2448e-05	-4.77919e-10	-1.42669
56698213	chr16:56698213:G:A	4.58193e-18	-1.43549	-1.31075	3.08339e-05	-1.27717	-1.24755
56698234	chr16:56698234:G:A	2.5833e-17	-4.77919e-10	-1.01672	0.000149861	-4.77919e-10	-0.943627
56698292	chr16:56698292:G:A	2.93973e-18	-1.71348	-1.47657	1.94044e-05	-1.51889	-1.46894
56698314	chr16:56698314:T:C	2.6124e-17	-4.77919e-10	-1.00551	0.000149957	-4.77919e-10	-0.942984
56698342	chr16:56698342:T:C	2.69104e-17	-4.77919e-10	-0.975853	0.000154601	-4.77919e-10	-0.912482
56698351	chr16:56698351:T:C	2.78117e-17	-4.77919e-10	-0.942909	0.000160048	-4.77919e-10	-0.877861
56698410	chr16:56698410:T:A	3.25555e-18	-1.61392	-1.47409	2.21611e-05	-1.3922	-1.4628
56699204	chr16:56699204:T:C	2.61539e-18	-1.99731	-1.30964	1.50255e-05	-1.89813	-1.34546
56699234	chr16:56699234:A:G	1.70798e-17	-4.77919e-10	-1.43047	9.12324e-05	-4.77919e-10	-1.43992
56699367	chr16:56699367:C:A	2.9309e-18	-1.93745	-1.2556	1.28632e-05	-1.999	-1.39996
56699379	chr16:56699379:T:C	3.69397e-17	-4.77919e-10	-0.659081	0.000235186	-4.77919e-10	-0.492956
56699962	chr16:56699962:C:T	3.0959e-18	-1.94684	-1.19144	1.64765e-05	-1.9992	-1.1522
56700029	chr16:56700029:C:T	3.06487e-18	-1.95676	-1.1916	1.63566e-05	-2.00006	-1.15864
56700199	chr16:56700199:C:T	4.3654e-18	-1.95613	-0.838524	1.66113e-05	-1.99537	-1.14788
56700410	chr16:56700410:G:A	2.23168e-18	-1.99546	-1.47015	1.36526e-05	-1.86706	-1.47234
56701405	chr16:56701405:C:T	2.46011e-18	-1.99156	-1.3766	1.88048e-05	-1.73586	-1.28336
56701503	chr16:56701503:C:A	2.90637e-17	0.402306	-1.30118	2.24755e-05	-1.37068	-1.47023
56701531	chr16:56701531:T:G	2.55907e-18	-1.87108	-1.45765	1.21768e-05	-1.99124	-1.46256
56701870	chr16:56701870:G:A	3.50301e-18	-1.55664	-1.45811	1.24901e-05	-1.97421	-1.45419
56701896	chr16:56701896:C:T	9.76751e-18	-1.98931	-8.47093e-10	5.2115e-05	-1.99988	-8.47093e-10
56702094	chr16:56702094:A:T	5.93739e-17	-4.77919e-10	-0.184512	0.000274879	-4.77919e-10	-0.337003
56702293	chr16:56702293:A:T	3.1853e-18	-1.69578	-1.41404	1.26219e-05	-1.99927	-1.41863
56702309	chr16:56702309:AC:A	2.35467e-18	-1.94281	-1.46916	1.19946e-05	-1.99882	-1.47006
56702578	chr16:56702578:G:A	5.7387e-18	-1.22633	-1.2948	1.37368e-05	-1.99922	-1.33403
56702904	chr16:56702904:C:A	1.02924e-17	-1.93696	-8.47093e-10	5.71117e-05	-1.90832	-8.47093e-10
56702968	chr16:56702968:G:A	4.01097e-17	-4.77919e-10	-0.57675	0.000194561	-4.77919e-10	-0.682586
56703000	chr16:56703000:A:T	1.20724e-16	-1.13711	1.66225	0.0014581	-0.541418	1.87297
56703299	chr16:56703299:T:C	1.54374e-16	-1.9011	2.67211	0.00121703	-1.67455	2.82538
56703367	chr16:56703367:T:C	6.79638e-17	-1.22041	1.17101	0.000769546	-0.647832	1.3403
56703477	chr16:56703477:A:G	2.65889e-18	-1.81702	-1.47344	1.19323e-05	-1.99994	-1.47415
56703531	chr16:56703531:A:G	2.36211e-17	-4.77919e-10	-1.10623	0.000128198	-4.77919e-10	-1.09975
56703590	chr16:56703590:T:G	7.6306e-18	-1.70404	-0.532157	4.80196e-05	-1.41759	-0.664136
56703708	chr16:56703708:G:T	1.4942e-17	-0.56929	-0.994901	8.66389e-05	-0.474617	-1.01697
56704069	chr16:56704069:C:T	1.35272e-17	-0.593684	-1.06998	7.84867e-05	-0.502004	-1.0884
56704074	chr16:56704074:G:A	1.50679e-16	-4.77919e-10	0.746783	0.00098419	-4.77919e-10	0.938486
56704452	chr16:56704452:G:A	6.22945e-18	-1.58723	-0.851848	4.52389e-05	-1.26688	-0.874496
56704502	chr16:56704502:G:C	1.49197e-17	-0.62741	-0.938274	8.66989e-05	-0.531164	-0.959728
56704536	chr16:56704536:C:T	1.44506e-17	-0.600686	-0.996949	8.37621e-05	-0.506385	-1.01897
56704560	chr16:56704560:A:G	2.27998e-17	-4.77919e-10	-1.14161	0.000112053	-4.77919e-10	-1.23436
56704654	chr16:56704654:G:A	7.62582e-17	-1.21923	1.28499	0.000864595	-0.649364	1.45829
56704696	chr16:56704696:C:T	3.92601e-18	-1.75293	-1.14781	1.69813e-05	-1.94148	-1.17974
56705214	chr16:56705214:C:T	2.28239e-17	-1.28703	0.146477	0.000207135	-0.73877	0.118807
56705351	chr16:56705351:G:A	1.95483e-17	-4.77919e-10	-1.29548	0.000101273	-4.77919e-10	-1.33551
56705737	chr16:56705737:C:T	6.28551e-18	-1.57489	-0.855232	4.59229e-05	-1.25098	-0.875393
56706321	chr16:56706321:C:T	2.19015e-17	-1.10803	-0.0737841	0.00012792	-1.39592	0.293986
56706418	chr16:56706418:C:T	8.15631e-18	-0.719696	-1.44988	4.97574e-05	-0.592198	-1.45398
56706744	chr16:56706744:G:A	1.6313e-17	-4.77919e-10	-1.4764	9.54605e-05	-4.77919e-10	-1.39462
56706865	chr16:56706865:C:T	1.03636e-17	-1.56732	-0.362747	7.26801e-05	-1.11817	-0.549091
56707291	chr16:56707291:A:G	1.15813e-17	-1.02912	-0.789854	5.20826e-05	-1.1941	-0.806399
56707448	chr16:56707448:C:T	1.05525e-17	-1.14568	-0.766326	4.26674e-05	-1.29613	-0.903766
56707465	chr16:56707465:C:T	1.98771e-17	-4.77919e-10	-1.2788	9.95394e-05	-4.77919e-10	-1.35278
56707475	chr16:56707475:G:A	9.2614e-18	-1.19353	-0.848983	3.81047e-05	-1.34054	-0.972457
56707637	chr16:56707637:C:T	3.83105e-16	-4.77919e-10	1.67994	0.00366639	-4.77919e-10	2.25363
56707666	chr16:56707666:G:A	3.74749e-17	-4.77919e-10	-0.644697	0.000178367	-4.77919e-10	-0.76949
56708114	chr16:56708114:C:T	1.19945e-16	-4.77919e-10	0.518668	0.000654807	-4.77919e-10	0.531008
56708298	chr16:56708298:G:A	2.51212e-18	-1.88853	-1.45871	1.41141e-05	-1.833	-1.47315
56708754	chr16:56708754:T:C	8.09693e-17	1.24394	-1.11824	0.00135193	2.47592	-1.21997
56708781	chr16:56708781:A:T	1.97715e-17	-1.28413	-8.47093e-10	8.99236e-05	-1.45437	-8.47093e-10
56708820	chr16:56708820:G:A	1.86494e-17	-1.34255	-8.47093e-10	8.54066e-05	-1.50591	-8.47093e-10
56708834	chr16:56708834:T:C	1.39966e-17	-0.228034	-1.40152	2.50421e-05	-1.43913	-1.29365
56708868	chr16:56708868:C:T	1.76038e-17	-1.40025	-8.47093e-10	8.12216e-05	-1.55615	-8.47093e-10
56709485	chr16:56709485:G:T	1.69069e-17	-4.77919e-10	-1.44064	9.05651e-05	-4.77919e-10	-1.44726
56710851	chr16:56710851:G:A	1.33056e-17	-1.83528	0.1551	7.65329e-05	-1.89657	0.280961
56711224	chr16:56711224:C:T	1.85208e-17	-4.77919e-10	-1.34947	0.000110869	-4.77919e-10	-1.24499
56711765	chr16:56711765:T:C	2.18656e-17	-1.18345	-8.47093e-10	0.000224973	-0.537351	-8.47093e-10
56712448	chr16:56712448:T:C	2.23181e-18	-1.98974	-1.47581	1.9989e-05	-1.50349	-1.45466
56712801	chr16:56712801:C:T	1.77429e-17	-4.77919e-10	-1.39238	9.23117e-05	-4.77919e-10	-1.42816
56713320	chr16:56713320:C:T	1.79083e-17	-4.77919e-10	-1.38311	9.64605e-05	-4.77919e-10	-1.3842
56713450	chr16:56713450:A:G	2.63563e-17	0.415929	-1.41259	3.0913e-05	-1.05943	-1.46273
56713664	chr16:56713664:A:C	1.75626e-17	-4.77919e-10	-1.4026	9.84497e-05	-4.77919e-10	-1.36379
56713764	chr16:56713764:C:T	2.3469e-17	0.153123	-1.26581	0.000144169	0.0485461	-1.03089
56714131	chr16:56714131:G:A	1.99996e-17	0.13993	-1.41258	2.57236e-05	-1.2421	-1.46382
56714695	chr16:56714695:C:T	2.93172e-18	-1.88801	-1.30477	1.9372e-05	-1.78557	-1.20394
56714754	chr16:56714754:G:A	9.98972e-18	-1.96681	-8.47093e-10	5.23499e-05	-1.99538	-8.47093e-10
56715194	chr16:56715194:C:G	1.77988e-17	-4.77919e-10	-1.38924	9.59512e-05	-4.77919e-10	-1.38949
56715244	chr16:56715244:C:T	5.43431e-18	-1.79572	-0.779917	2.44673e-05	-1.7833	-0.972699
56715722	chr16:56715722:T:C	2.36907e-17	-1.10329	-8.47093e-10	0.000249595	-0.433495	-8.47093e-10
56715997	chr16:56715997:C:T	2.30597e-17	0.286205	-1.41648	2.8087e-05	-1.15265	-1.46538
56716082	chr16:56716082:C:T	3.00828e-17	0.402692	-1.2671	4.37387e-05	-1.08022	-1.09488
56716128	chr16:56716128:A:G	6.46249e-17	-4.77919e-10	-0.0997671	0.000398022	-4.77919e-10	0.0331748
56716624	chr16:56716624:G:A	9.98998e-18	-1.96678	-8.47093e-10	5.23538e-05	-1.99531	-8.47093e-10
56716685	chr16:56716685:T:C	1.7731e-17	-4.77919e-10	-1.39305	9.22649e-05	-4.77919e-10	-1.42867
56717059	chr16:56717059:C:G	1.00063e-17	-1.96515	-8.47093e-10	5.23778e-05	-1.99485	-8.47093e-10
56717353	chr16:56717353:T:C	4.53211e-17	-4.77919e-10	-0.454595	0.000306445	-4.77919e-10	-0.228296
56717739	chr16:56717739:T:C	1.9374e-17	-4.77919e-10	-1.30443	0.000100019	-4.77919e-10	-1.34797
56718300	chr16:56718300:T:A	1.86694e-17	-0.634818	-0.706662	0.0002091	0.284908	-0.895429
56718393	chr16:56718393:G:A	2.52845e-17	-4.77919e-10	-1.03818	0.000134452	-4.77919e-10	-1.05213
56718457	chr16:56718457:G:A	2.37739e-17	-4.77919e-10	-1.09978	0.000127005	-4.77919e-10	-1.10911
56718553	chr16:56718553:G:A	1.63916e-16	-4.77919e-10	0.830988	0.000969925	-4.77919e-10	0.923886
56718802	chr16:56718802:T:G	1.7731e-17	-4.77919e-10	-1.39305	9.22649e-05	-4.77919e-10	-1.42867
56718924	chr16:56718924:A:G	1.77341e-17	-4.77919e-10	-1.39288	9.2278e-05	-4.77919e-10	-1.42853
56718970	chr16:56718970:C:A	1.15575e-17	-1.82103	-8.47093e-10	5.27637e-05	-1.98751	-8.47093e-10
56719444	chr16:56719444:T:G	1.00277e-17	-1.96302	-8.47093e-10	5.2408e-05	-1.99427	-8.47093e-10
56719609	chr16:56719609:A:T	2.84701e-18	-1.92325	-1.29885	1.82094e-05	-1.69982	-1.35157
56719719	chr16:56719719:C:T	9.49125e-18	-1.02207	-0.99593	2.64587e-05	-1.76527	-0.912481
56719761	chr16:56719761:TA:T	5.56958e-17	-0.248462	-8.47093e-10	0.000273713	-0.341253	-8.47093e-10
56719822	chr16:56719822:C:G	1.80321e-17	-4.77919e-10	-1.37621	9.91259e-05	-4.77919e-10	-1.35694
56719830	chr16:56719830:C:T	4.72347e-17	-0.865083	0.451844	0.000490982	-0.078009	0.321084
56720161	chr16:56720161:T:A	2.20338e-17	0.0589922	-1.23478	0.000137149	-0.0370995	-0.995163
56721352	chr16:56721352:C:T	3.35829e-16	-4.77919e-10	1.54824	0.00180047	-4.77919e-10	1.54247
56721441	chr16:56721441:T:C	1.28266e-17	-1.71684	-8.47093e-10	9.2773e-05	-1.42318	-8.47093e-10
56721508	chr16:56721508:C:A	2.49176e-17	0.18944	-1.24223	0.000153299	0.0845924	-1.00553
56721569	chr16:56721569:G:C	2.24736e-18	-1.98682	-1.47179	1.9828e-05	-1.5256	-1.44064
56721905	chr16:56721905:C:A	2.25795e-18	-1.98203	-1.47188	1.91561e-05	-1.55971	-1.441
56722160	chr16:56722160:G:A	2.23166e-17	-4.77919e-10	-1.16304	0.000141959	-4.77919e-10	-0.997794
56723803	chr16:56723803:T:C	2.76309e-17	0.0254952	-0.974928	0.00013222	-0.079213	-0.989656
56723904	chr16:56723904:A:G	4.31937e-18	-1.49801	-1.30725	2.01096e-05	-1.67596	-1.27618
56723922	chr16:56723922:G:T	4.89558e-17	-0.754045	0.376595	0.000497688	0.084607	0.172034
56724219	chr16:56724219:T:C	4.16589e-18	-1.73571	-1.10573	1.61637e-05	-1.80955	-1.36102
56724221	chr16:56724221:T:A	1.7694e-17	-4.77919e-10	-1.39514	9.87953e-05	-4.77919e-10	-1.36028
56724381	chr16:56724381:C:T	1.25496e-17	-1.73868	-8.47093e-10	9.00247e-05	-1.45325	-8.47093e-10
56724632	chr16:56724632:T:C	1.78405e-17	-4.77919e-10	-1.38689	9.26921e-05	-4.77919e-10	-1.42405
56724650	chr16:56724650:C:G	3.89916e-16	-4.77919e-10	1.69756	0.00189222	-4.77919e-10	1.59217
56724684	chr16:56724684:G:A	2.23269e-18	-1.99806	-1.4671	1.63837e-05	-1.68615	-1.4709
56724852	chr16:56724852:A:G	1.91733e-17	-4.77919e-10	-1.31485	0.00010619	-4.77919e-10	-1.2881
56725103	chr16:56725103:A:T	2.0617e-17	-1.24225	-8.47093e-10	0.000208371	-0.614013	-8.47093e-10
56725318	chr16:56725318:G:A	7.74741e-17	-4.77919e-10	0.0815772	0.000496698	-4.77919e-10	0.254649
56725620	chr16:56725620:G:A	2.0632e-17	-1.24152	-8.47093e-10	5.36625e-05	-1.97062	-8.47093e-10
56725776	chr16:56725776:G:A	1.71233e-17	-4.77919e-10	-1.42793	9.21792e-05	-4.77919e-10	-1.4296
56725783	chr16:56725783:G:A	1.01584e-17	-1.95006	-8.47093e-10	5.60178e-05	-1.92766	-8.47093e-10
56726097	chr16:56726097:C:T	2.44969e-17	-1.06982	-8.47093e-10	0.000261355	-0.387452	-8.47093e-10
56726505	chr16:56726505:C:G	3.82229e-17	-0.920468	0.295535	0.000390193	-0.156957	0.170267
56726527	chr16:56726527:C:T	2.5554e-18	-1.87175	-1.45841	1.25396e-05	-1.96848	-1.45596
56726698	chr16:56726698:C:G	1.96811e-17	-4.77919e-10	-1.28871	0.00010983	-4.77919e-10	-1.2544
56727381	chr16:56727381:T:G	2.22925e-17	-4.77919e-10	-1.16412	0.000141798	-4.77919e-10	-0.998931
56727387	chr16:56727387:G:A	1.00153e-17	-1.96425	-8.47093e-10	5.23902e-05	-1.99461	-8.47093e-10
56728068	chr16:56728068:A:AT	2.76332e-17	0.526471	-1.47582	3.31719e-05	-0.990333	-1.4613
56728539	chr16:56728539:T:C	2.84287e-17	-0.920967	-8.47093e-10	0.000325712	-0.167318	-8.47093e-10
56728705	chr16:56728705:AATT:A	2.26242e-17	-4.77919e-10	-1.14935	0.000144806	-4.77919e-10	-0.977936
56728867	chr16:56728867:TG:T	1.75425e-17	-4.77919e-10	-1.40374	9.83112e-05	-4.77919e-10	-1.3652
56729072	chr16:56729072:G:A	1.71233e-17	-4.77919e-10	-1.42793	9.21792e-05	-4.77919e-10	-1.4296
56729100	chr16:56729100:A:T	6.00335e-18	-1.7336	-0.742453	2.44726e-05	-1.84336	-0.912416
56729324	chr16:56729324:A:C	1.77433e-17	-4.77919e-10	-1.39236	9.23134e-05	-4.77919e-10	-1.42814
56729844	chr16:56729844:T:C	1.20549e-17	-1.7789	-8.47093e-10	5.73942e-05	-1.90339	-8.47093e-10
56730563	chr16:56730563:A:G	2.56976e-18	-1.97345	-1.35111	1.49767e-05	-1.99925	-1.24759
56730566	chr16:56730566:C:T	1.66007e-17	-4.77919e-10	-1.45892	8.88866e-05	-4.77919e-10	-1.46597
56731168	chr16:56731168:C:T	2.23134e-18	-1.99316	-1.47261	2.06051e-05	-1.48483	-1.44297
56731191	chr16:56731191:T:C	1.01961e-17	-1.47224	-0.474124	5.74623e-05	-1.48685	-0.415358
56731650	chr16:56731650:C:T	2.51393e-18	-1.90068	-1.44584	1.29211e-05	-1.9514	-1.44308
56731774	chr16:56731774:A:T	4.86769e-18	-1.55468	-1.13107	1.50598e-05	-1.94598	-1.29533
56732119	chr16:56732119:T:A	1.05695e-17	-1.91039	-8.47093e-10	5.26593e-05	-1.98949	-8.47093e-10
56732145	chr16:56732145:C:G	1.82944e-17	-4.77919e-10	-1.36177	9.43107e-05	-4.77919e-10	-1.40674
56732581	chr16:56732581:A:G	1.65422e-17	-4.77919e-10	-1.46245	8.8923e-05	-4.77919e-10	-1.46556
56732661	chr16:56732661:A:G	2.08313e-17	-4.77919e-10	-1.23191	0.000129962	-4.77919e-10	-1.08609
56733179	chr16:56733179:G:A	7.8809e-18	-1.06991	-1.13402	2.1831e-05	-1.802	-1.068
56733213	chr16:56733213:T:A	8.01639e-18	-1.06293	-1.12395	2.216e-05	-1.79804	-1.05701
56733424	chr16:56733424:AAGTAGAGC:A	3.72824e-18	-1.47843	-1.474	3.57493e-05	-0.901367	-1.47544
56733687	chr16:56733687:G:T	2.23729e-18	-1.99441	-1.46869	2.09491e-05	-1.47855	-1.43269
56733890	chr16:56733890:C:T	7.59574e-18	-1.11736	-1.12342	2.16326e-05	-1.82269	-1.05644
56733969	chr16:56733969:T:C	1.69253e-17	-4.77919e-10	-1.43956	8.92164e-05	-4.77919e-10	-1.46227
56734635	chr16:56734635:CAT:C	4.25395e-18	-1.60342	-1.2171	1.45859e-05	-1.9223	-1.35098
56734661	chr16:56734661:T:C	1.8641e-17	-4.77919e-10	-1.343	0.000113845	-4.77919e-10	-1.21849
56734676	chr16:56734676:C:T	1.82944e-17	-4.77919e-10	-1.36177	9.43107e-05	-4.77919e-10	-1.40674
56735103	chr16:56735103:A:G	2.2079e-17	-1.17374	-8.47093e-10	0.000227382	-0.5267	-8.47093e-10
56736258	chr16:56736258:G:A	1.42452e-17	-1.60523	-0.00671352	0.000160822	-1.11783	0.244792
56736735	chr16:56736735:G:A	1.66007e-17	-4.77919e-10	-1.45892	8.88866e-05	-4.77919e-10	-1.46597
56736739	chr16:56736739:A:C	1.91886e-17	-4.77919e-10	-1.31405	9.99315e-05	-4.77919e-10	-1.34885
56737531	chr16:56737531:A:G	3.50362e-18	-1.54024	-1.47433	3.25011e-05	-0.996859	-1.4752
56737720	chr16:56737720:CTG:C	4.41768e-18	-1.30843	-1.47433	4.59919e-05	-0.649665	-1.4752
56737879	chr16:56737879:T:C	6.77077e-18	-1.68047	-0.675282	3.17294e-05	-1.99445	-0.501638
56738139	chr16:56738139:A:G	1.82897e-17	-4.77919e-10	-1.36203	9.429e-05	-4.77919e-10	-1.40696
56738245	chr16:56738245:T:C	5.03213e-18	-1.53791	-1.11462	1.51435e-05	-1.95174	-1.28402
56738485	chr16:56738485:T:C	3.77934e-16	-4.77919e-10	1.66635	0.00201972	-4.77919e-10	1.65738
56738541	chr16:56738541:T:C	3.57111e-17	0.655159	-1.34806	3.73078e-05	-0.907666	-1.42646
56738643	chr16:56738643:CAAT:C	2.12756e-17	-4.77919e-10	-1.21081	0.00011395	-4.77919e-10	-1.21758
56738701	chr16:56738701:A:C	1.82834e-17	-4.77919e-10	-1.36237	9.4268e-05	-4.77919e-10	-1.40719
56738893	chr16:56738893:G:T	4.35391e-18	-1.47673	-1.32057	1.30134e-05	-1.97063	-1.41672
56741006	chr16:56741006:G:A	1.67928e-17	-4.77919e-10	-1.44742	8.8075e-05	-4.77919e-10	-1.47514
56741144	chr16:56741144:T:C	2.42745e-17	-4.77919e-10	-1.07894	0.00012946	-4.77919e-10	-1.08996
56741605	chr16:56741605:C:T	3.64951e-17	0.737951	-1.40914	3.79773e-05	-0.854606	-1.46174
56741805	chr16:56741805:A:G	2.94371e-16	-4.77919e-10	1.41647	0.001787	-4.77919e-10	1.53496
56742275	chr16:56742275:G:T	4.14489e-17	0.736499	-1.28041	5.37265e-05	-0.854704	-1.11472
56742868	chr16:56742868:C:T	6.49518e-17	-4.77919e-10	-0.0947215	0.000426118	-4.77919e-10	0.101384
56744155	chr16:56744155:G:A	6.65965e-18	-1.61983	-0.752467	2.0199e-05	-1.91263	-1.03507
56744589	chr16:56744589:C:T	7.29123e-17	0.0208898	-8.47093e-10	7.76715e-05	-1.60084	-8.47093e-10
56744734	chr16:56744734:G:A	4.24978e-18	-1.34691	-1.47459	4.32667e-05	-0.71184	-1.47411
56744924	chr16:56744924:G:A	5.95498e-17	-4.77919e-10	-0.181555	0.000413474	-4.77919e-10	0.0712625
56745009	chr16:56745009:A:G	6.0008e-17	-4.77919e-10	-0.17389	0.00039152	-4.77919e-10	0.0167041
56745063	chr16:56745063:C:T	5.07454e-17	-4.77919e-10	-0.341545	0.000329175	-4.77919e-10	-0.156744
56745356	chr16:56745356:G:A	4.0824e-18	-1.6025	-1.25918	1.41478e-05	-1.92351	-1.38027
56745888	chr16:56745888:A:G	2.30214e-17	-4.77919e-10	-1.13194	0.000123028	-4.77919e-10	-1.14092
56746418	chr16:56746418:G:A	3.77934e-16	-4.77919e-10	1.66635	0.00201972	-4.77919e-10	1.65738
56746479	chr16:56746479:T:C	6.61053e-18	-1.77842	-0.601286	3.41672e-05	-1.99963	-0.42244
56747019	chr16:56747019:A:G	1.27337e-17	-1.72411	-8.47093e-10	8.89089e-05	-1.46572	-8.47093e-10
56747123	chr16:56747123:C:T	4.84809e-18	-1.5866	-1.10319	1.56111e-05	-1.92878	-1.27657
56747384	chr16:56747384:A:G	2.49547e-18	-1.99648	-1.35741	2.7324e-05	-1.435	-1.21057
56747820	chr16:56747820:A:G	5.17896e-18	-1.2838	-1.33997	1.28937e-05	-1.99219	-1.40441
56747918	chr16:56747918:C:T	3.16692e-17	0.663208	-1.47623	3.66736e-05	-0.903072	-1.4482
56749091	chr16:56749091:G:A	1.83832e-17	-4.77919e-10	-1.35693	0.000109464	-4.77919e-10	-1.25774
56749318	chr16:56749318:C:T	2.0376e-17	-4.77919e-10	-1.25401	0.000106796	-4.77919e-10	-1.28241
56750268	chr16:56750268:A:T	2.75102e-17	-4.77919e-10	-0.95381	0.000169446	-4.77919e-10	-0.820798
56750489	chr16:56750489:A:G	4.66126e-18	-1.25829	-1.47079	4.90299e-05	-0.584661	-1.47624
56751196	chr16:56751196:A:G	4.68124e-18	-1.59241	-1.1324	1.53192e-05	-1.92599	-1.29824
56751387	chr16:56751387:G:A	2.36025e-17	-4.77919e-10	-1.10701	0.000126074	-4.77919e-10	-1.11646
56751408	chr16:56751408:G:A	4.05142e-18	-1.59005	-1.27925	1.38957e-05	-1.92864	-1.39311
56751478	chr16:56751478:A:G	4.06491e-18	-1.59252	-1.27345	1.39675e-05	-1.92747	-1.38913
56752092	chr16:56752092:T:A	1.8641e-17	-4.77919e-10	-1.343	0.000112194	-4.77919e-10	-1.23311
56752937	chr16:56752937:G:A	1.69734e-17	-4.77919e-10	-1.43672	9.17571e-05	-4.77919e-10	-1.43419
56753195	chr16:56753195:T:C	4.15306e-18	-1.7386	-1.10592	2.31886e-05	-1.73797	-1.07171
56753249	chr16:56753249:A:G	2.24959e-18	-1.99459	-1.46303	2.14911e-05	-1.46539	-1.4203
56753434	chr16:56753434:T:C	4.72489e-18	-1.23931	-1.47621	5.05145e-05	-0.560141	-1.47093
56753490	chr16:56753490:A:G	8.88447e-17	-4.77919e-10	0.218523	0.000433468	-4.77919e-10	0.118484
56753570	chr16:56753570:G:A	1.7731e-17	-4.77919e-10	-1.39305	9.22649e-05	-4.77919e-10	-1.42867
56753970	chr16:56753970:T:C	7.15636e-18	-0.847499	-1.45287	6.96132e-05	-0.241309	-1.46907
56754156	chr16:56754156:A:G	1.64044e-17	-4.77919e-10	-1.47082	8.81199e-05	-4.77919e-10	-1.47463
56754209	chr16:56754209:CT:C	4.08238e-18	-1.38636	-1.47533	4.07702e-05	-0.771163	-1.47422
56754279	chr16:56754279:G:T	2.52905e-18	-1.94931	-1.39122	1.57322e-05	-1.89686	-1.30076
56754627	chr16:56754627:C:A	2.75102e-17	-4.77919e-10	-0.95381	0.000169446	-4.77919e-10	-0.820798
56754842	chr16:56754842:G:A	7.9744e-18	-1.11236	-1.07977	2.27295e-05	-1.82055	-1.00912
56754922	chr16:56754922:C:T	4.34955e-18	-1.32296	-1.47534	4.50402e-05	-0.672693	-1.47308
56754996	chr16:56754996:G:A	4.19423e-16	-4.77919e-10	1.77051	0.00223307	-4.77919e-10	1.7578
56755164	chr16:56755164:C:G	2.6103e-18	-1.88639	-1.42251	1.31293e-05	-1.96054	-1.41795
56755427	chr16:56755427:A:G	2.47711e-18	-1.99584	-1.36544	2.67442e-05	-1.44197	-1.22505
56755595	chr16:56755595:G:A	1.94464e-17	-4.77919e-10	-1.30071	9.88953e-05	-4.77919e-10	-1.35927
56756200	chr16:56756200:A:T	1.87312e-17	-4.77919e-10	-1.33818	9.54451e-05	-4.77919e-10	-1.39478
56756431	chr16:56756431:A:G	2.49522e-18	-1.97157	-1.38242	2.28603e-05	-1.51768	-1.30626
56756440	chr16:56756440:A:G	3.0675e-17	0.564328	-1.40925	3.40727e-05	-0.963926	-1.46091
56756795	chr16:56756795:C:T	9.81157e-18	-1.98481	-8.47093e-10	5.37404e-05	-1.96917	-8.47093e-10
56756966	chr16:56756966:T:C	3.30086e-17	-0.771598	-8.47093e-10	5.96199e-05	-1.86534	-8.47093e-10
56757304	chr16:56757304:A:G	1.81028e-17	-4.77919e-10	-1.3723	0.000107641	-4.77919e-10	-1.27453
56757419	chr16:56757419:C:A	2.23515e-17	-4.77919e-10	-1.16147	0.000142635	-4.77919e-10	-0.993046
56757471	chr16:56757471:C:G	1.78988e-17	-4.77919e-10	-1.38364	9.88983e-05	-4.77919e-10	-1.35924
56757568	chr16:56757568:T:C	2.49685e-17	-1.05075	-8.47093e-10	0.000269031	-0.358507	-8.47093e-10
56757572	chr16:56757572:A:G	1.65328e-17	-4.77919e-10	-1.46302	8.83528e-05	-4.77919e-10	-1.472
56757585	chr16:56757585:A:AAT	2.94834e-16	-4.77919e-10	1.41804	0.0017895	-4.77919e-10	1.53636
56757767	chr16:56757767:A:G	1.00601e-17	-0.756283	-1.2035	5.68005e-05	-0.847355	-1.06643
56757951	chr16:56757951:T:C	5.59237e-17	-4.77919e-10	-0.24438	0.000190792	-4.77919e-10	-0.702146
56757963	chr16:56757963:C:T	3.12786e-17	0.445123	-1.27056	0.00020083	0.333932	-0.984805
56758020	chr16:56758020:G:A	5.64406e-17	-4.77919e-10	-0.235178	0.000355767	-4.77919e-10	-0.0790561
56758071	chr16:56758071:AG:A	4.235e-18	-1.59618	-1.2288	1.44106e-05	-1.92636	-1.359
56758104	chr16:56758104:A:G	5.37303e-18	-1.24925	-1.33772	1.29695e-05	-1.98829	-1.40244
56759015	chr16:56759015:C:T	1.01202e-17	-1.95384	-8.47093e-10	5.26159e-05	-1.99031	-8.47093e-10
56759045	chr16:56759045:T:A	1.01158e-17	-1.95426	-8.47093e-10	5.26053e-05	-1.99052	-8.47093e-10
56759073	chr16:56759073:G:T	1.84639e-17	-4.77919e-10	-1.35255	9.50611e-05	-4.77919e-10	-1.39881
56760403	chr16:56760403:G:C	3.6175e-17	-0.68	-8.47093e-10	0.000438748	0.130592	-8.47093e-10
56760678	chr16:56760678:C:G	1.07003e-17	-1.44067	-0.457424	0.000130404	-0.870808	-0.211891
56760770	chr16:56760770:C:T	1.75467e-17	-4.77919e-10	-1.4035	9.8345e-05	-4.77919e-10	-1.36485
56760967	chr16:56760967:C:A	2.61607e-17	0.274456	-1.27857	0.000164391	0.167115	-1.0182
56761025	chr16:56761025:A:G	3.12356e-18	-1.98943	-1.13996	3.37147e-05	-1.49637	-0.939026
56761209	chr16:56761209:T:C	3.04039e-17	-0.853796	-8.47093e-10	0.000202826	-0.640985	-8.47093e-10
56761421	chr16:56761421:T:C	4.39073e-17	-4.77919e-10	-0.486287	0.000293466	-4.77919e-10	-0.271572
56762169	chr16:56762169:T:C	1.16222e-16	-4.77919e-10	0.487135	0.000495378	-4.77919e-10	0.251988
56762421	chr16:56762421:A:G	3.65376e-17	-0.670025	-8.47093e-10	0.000387559	0.00653418	-8.47093e-10
56762464	chr16:56762464:A:AT	1.82944e-17	-4.77919e-10	-1.36177	9.43107e-05	-4.77919e-10	-1.40674
56762992	chr16:56762992:A:G	1.61217e-17	-1.4882	-8.47093e-10	5.31171e-05	-1.98083	-8.47093e-10
56763892	chr16:56763892:A:G	1.83832e-17	-4.77919e-10	-1.35693	0.000109464	-4.77919e-10	-1.25774
56764377	chr16:56764377:C:G	6.40693e-17	-4.77919e-10	-0.108402	0.000467139	-4.77919e-10	0.193293
56764707	chr16:56764707:T:TG	3.77934e-16	-4.77919e-10	1.66635	0.00201972	-4.77919e-10	1.65738
56765302	chr16:56765302:T:C	1.86288e-17	-4.77919e-10	-1.34366	0.000113747	-4.77919e-10	-1.21936
56765315	chr16:56765315:C:T	2.03992e-17	-4.77919e-10	-1.25287	0.000104604	-4.77919e-10	-1.30315
56765379	chr16:56765379:A:T	3.39751e-18	-1.5799	-1.46543	1.27984e-05	-1.9308	-1.47321
56765682	chr16:56765682:A:G	1.82895e-17	-4.77919e-10	-1.36204	9.42904e-05	-4.77919e-10	-1.40695
56766130	chr16:56766130:A:G	1.83803e-17	-4.77919e-10	-1.35709	0.000109438	-4.77919e-10	-1.25798
56766271	chr16:56766271:A:T	2.30433e-17	-4.77919e-10	-1.13099	0.000123151	-4.77919e-10	-1.13992
56766421	chr16:56766421:T:A	6.52083e-18	-1.10218	-1.29118	1.79706e-05	-1.81431	-1.25028
56766715	chr16:56766715:C:T	1.23876e-16	0.550913	-8.47093e-10	9.65475e-05	-1.3833	-8.47093e-10
56766831	chr16:56766831:GA:G	1.85345e-16	0.953852	-8.47093e-10	0.000251049	-0.427685	-8.47093e-10
56767135	chr16:56767135:C:T	3.5336e-18	-1.5357	-1.47035	3.26353e-05	-0.991412	-1.47653
56767370	chr16:56767370:A:T	1.78729e-17	-4.77919e-10	-1.38508	9.87348e-05	-4.77919e-10	-1.3609
56767695	chr16:56767695:G:A	2.59162e-18	-1.87075	-1.44533	1.27149e-05	-1.96914	-1.44141
56767784	chr16:56767784:G:A	2.27133e-18	-1.98605	-1.46195	2.02127e-05	-1.52886	-1.41816
56767848	chr16:56767848:C:T	6.40439e-17	-4.77919e-10	-0.108799	0.000466877	-4.77919e-10	0.192732
56767946	chr16:56767946:A:T	1.75467e-17	-4.77919e-10	-1.4035	9.8345e-05	-4.77919e-10	-1.36485
56768013	chr16:56768013:A:G	5.82995e-17	-4.77919e-10	-0.202773	0.00035857	-4.77919e-10	-0.0712078
56768180	chr16:56768180:A:G	4.25834e-18	-1.34554	-1.47395	4.33787e-05	-0.707911	-1.47545
56768301	chr16:56768301:C:T	1.3023e-17	-1.43675	-0.264898	3.31215e-05	-1.97291	-0.480239
56768450	chr16:56768450:C:T	1.15379e-17	-1.49636	-0.326367	0.000123352	-0.95637	-0.181918
56768575	chr16:56768575:T:A	6.02168e-17	-4.77919e-10	-0.170416	0.000394618	-4.77919e-10	0.0245849
56768683	chr16:56768683:G:A	2.63445e-18	-1.82546	-1.47423	1.359e-05	-1.98919	-1.35481
56769113	chr16:56769113:A:G	4.44613e-17	-0.473748	-8.47093e-10	0.000120187	-1.16429	-8.47093e-10
56769287	chr16:56769287:C:T	9.77991e-18	-1.98804	-8.47093e-10	5.39353e-05	-1.96555	-8.47093e-10
56769288	chr16:56769288:G:A	4.9164e-17	-4.77919e-10	-0.373205	0.000171543	-4.77919e-10	-0.808499
56770213	chr16:56770213:A:G	1.81607e-17	-4.77919e-10	-1.36911	0.000108232	-4.77919e-10	-1.26905
56770282	chr16:56770282:G:A	1.09286e-17	-1.87699	-8.47093e-10	5.50234e-05	-1.94557	-8.47093e-10
56770492	chr16:56770492:G:A	1.63381e-17	-4.77919e-10	-1.47487	8.93596e-05	-4.77919e-10	-1.46066
56770979	chr16:56770979:T:G	1.82568e-17	-4.77919e-10	-1.36383	9.41589e-05	-4.77919e-10	-1.40835
56771566	chr16:56771566:G:A	1.69821e-17	-4.77919e-10	-1.43621	9.70859e-05	-4.77919e-10	-1.37774
56771598	chr16:56771598:A:T	2.44879e-18	-1.98686	-1.38591	2.31335e-05	-1.52392	-1.28813
56771642	chr16:56771642:A:G	5.57695e-17	-4.77919e-10	-0.24714	0.000380996	-4.77919e-10	-0.0105445
56771670	chr16:56771670:A:G	2.59224e-18	-1.88608	-1.42976	1.30262e-05	-1.96198	-1.42438
56771993	chr16:56771993:T:C	1.83347e-17	-4.77919e-10	-1.35957	9.45356e-05	-4.77919e-10	-1.40436
56772167	chr16:56772167:G:A	4.58592e-18	-1.27057	-1.47481	4.78372e-05	-0.610602	-1.47493
56772358	chr16:56772358:C:T	6.08046e-17	-4.77919e-10	-0.160701	0.000369544	-4.77919e-10	-0.0410642
56772549	chr16:56772549:T:C	5.57695e-17	-4.77919e-10	-0.24714	0.000380996	-4.77919e-10	-0.0105445
56773667	chr16:56773667:G:C	6.10239e-18	-1.12346	-1.33623	1.32323e-05	-1.96924	-1.40143
56773718	chr16:56773718:G:A	1.75037e-17	-4.77919e-10	-1.40595	9.67589e-05	-4.77919e-10	-1.38111
56773984	chr16:56773984:C:A	1.75408e-17	-4.77919e-10	-1.40384	9.83048e-05	-4.77919e-10	-1.36526
56774445	chr16:56774445:T:C	1.64697e-17	-4.77919e-10	-1.46685	9.16949e-05	-4.77919e-10	-1.43487
56774624	chr16:56774624:A:G	4.10517e-16	-4.77919e-10	1.74905	0.000776471	-4.77919e-10	0.701427
56774891	chr16:56774891:G:T	2.88414e-17	-4.77919e-10	-0.906557	0.00026836	-4.77919e-10	-0.361003
56775541	chr16:56775541:AG:A	4.23919e-18	-1.55965	-1.26435	1.39056e-05	-1.94048	-1.38056
56775834	chr16:56775834:G:T	1.92229e-17	0.0216409	-1.3339	0.000103831	-0.114439	-1.19612
56776219	chr16:56776219:T:C	1.82571e-17	-4.77919e-10	-1.36381	0.000108771	-4.77919e-10	-1.26409
56777275	chr16:56777275:A:G	4.82252e-17	-0.176995	-0.215491	6.72801e-05	-1.56395	-0.180518
56777466	chr16:56777466:AT:A	1.86452e-17	-4.77919e-10	-1.34278	0.000113882	-4.77919e-10	-1.21817
56777488	chr16:56777488:G:A	1.63746e-17	-1.47263	-8.47093e-10	5.28895e-05	-1.98513	-8.47093e-10
56777501	chr16:56777501:C:A	4.54763e-16	-4.77919e-10	1.85141	0.00238262	-4.77919e-10	1.82262
56777549	chr16:56777549:A:C	1.47855e-17	-0.673444	-0.901278	8.16528e-05	-0.720946	-0.829911
56777780	chr16:56777780:T:C	6.44538e-18	-1.17801	-1.22699	1.44017e-05	-1.97707	-1.30892
56778101	chr16:56778101:C:T	2.18407e-17	-4.77919e-10	-1.18459	0.00011311	-4.77919e-10	-1.22497
56778388	chr16:56778388:C:T	6.04443e-18	-1.16253	-1.3067	1.3527e-05	-1.97469	-1.37396
56778765	chr16:56778765:A:C	2.04584e-17	-4.77919e-10	-1.24997	0.000110257	-4.77919e-10	-1.25052
56780413	chr16:56780413:A:T	2.50002e-18	-1.95465	-1.39741	2.41784e-05	-1.45403	-1.31384
56780583	chr16:56780583:A:C	1.96769e-17	-1.36179	0.0728694	0.000257093	-0.766331	0.362435
56780935	chr16:56780935:G:A	2.54789e-18	-1.85687	-1.47623	1.225e-05	-1.99504	-1.45277
56781288	chr16:56781288:A:G	2.74685e-17	0.421606	-1.37693	3.09027e-05	-1.0772	-1.44529
56782499	chr16:56782499:ACTT:A	1.79693e-17	-4.77919e-10	-1.3797	0.000105945	-4.77919e-10	-1.29042
56783250	chr16:56783250:C:T	4.67543e-18	-1.57852	-1.14752	1.50975e-05	-1.93192	-1.30688
56784329	chr16:56784329:A:G	7.54652e-17	-4.77919e-10	0.0553046	0.000500747	-4.77919e-10	0.262769
56784347	chr16:56784347:A:C	2.4126e-18	-1.97976	-1.40791	2.16746e-05	-1.55348	-1.32371
56785075	chr16:56785075:A:G	5.25966e-18	-1.5726	-1.0357	1.61534e-05	-1.93467	-1.23653
56785107	chr16:56785107:G:A	2.35686e-17	-4.77919e-10	-1.10845	0.000122365	-4.77919e-10	-1.14632
56785259	chr16:56785259:T:G	7.05576e-18	-1.12324	-1.19128	1.99556e-05	-1.82374	-1.13608
56786007	chr16:56786007:C:T	2.30207e-18	-1.99911	-1.43545	1.66868e-05	-1.77858	-1.36013
56786967	chr16:56786967:T:C	6.43893e-17	-4.77919e-10	-0.10342	0.000409786	-4.77919e-10	0.0623015
56787204	chr16:56787204:GAAAGAATGTTTGAAT:G	1.30303e-17	-0.367182	-1.3339	7.25468e-05	-0.472976	-1.19612
56787275	chr16:56787275:T:C	2.54758e-17	-4.77919e-10	-1.03064	0.000156228	-4.77919e-10	-0.902014
56787359	chr16:56787359:C:T	2.01588e-17	-4.77919e-10	-1.26473	0.000101534	-4.77919e-10	-1.33294
56787607	chr16:56787607:C:G	1.37085e-16	-4.77919e-10	0.652231	0.00058338	-4.77919e-10	0.415506
56788127	chr16:56788127:G:C	4.68305e-16	-4.77919e-10	1.88075	0.00246454	-4.77919e-10	1.85643
56788156	chr16:56788156:C:T	1.83832e-17	-4.77919e-10	-1.35693	0.000109464	-4.77919e-10	-1.25774
56788581	chr16:56788581:G:A	1.78235e-17	-4.77919e-10	-1.38785	9.03096e-05	-4.77919e-10	-1.45009
56788977	chr16:56788977:C:T	1.90936e-17	-4.77919e-10	-1.31901	9.72508e-05	-4.77919e-10	-1.37604
56788995	chr16:56788995:A:G	1.7731e-17	-4.77919e-10	-1.39305	9.22649e-05	-4.77919e-10	-1.42867
56789000	chr16:56789000:G:A	2.42163e-16	1.22124	-8.47093e-10	0.000308212	-0.222545	-8.47093e-10
56789089	chr16:56789089:T:G	2.24928e-17	-4.77919e-10	-1.15517	0.000121452	-4.77919e-10	-1.15381
56789510	chr16:56789510:G:A	1.90783e-17	-4.77919e-10	-1.31982	9.71862e-05	-4.77919e-10	-1.3767
56789614	chr16:56789614:C:T	5.2072e-17	-0.315739	-8.47093e-10	0.0002547	-0.413247	-8.47093e-10
56789836	chr16:56789836:C:T	5.67127e-16	-4.77919e-10	2.07222	0.00281972	-4.77919e-10	1.99106
56790115	chr16:56790115:A:AACAAAACAAC	1.83728e-17	-4.77919e-10	-1.3575	0.000109424	-4.77919e-10	-1.2581
56790271	chr16:56790271:T:G	5.66004e-16	2.07023	-8.47093e-10	0.000488399	0.237799	-8.47093e-10
56790407	chr16:56790407:A:T	1.64124e-17	-4.77919e-10	-1.47033	8.81415e-05	-4.77919e-10	-1.47439
56790633	chr16:56790633:T:A	2.50536e-18	-1.9979	-1.35204	1.7692e-05	-1.73567	-1.34455
56790792	chr16:56790792:A:G	1.85353e-17	-4.77919e-10	-1.34869	0.000111416	-4.77919e-10	-1.24006
56790969	chr16:56790969:A:G	2.94834e-16	-4.77919e-10	1.41804	0.0017895	-4.77919e-10	1.53636
56791523	chr16:56791523:C:T	1.22433e-17	-1.76339	-8.47093e-10	6.96602e-05	-1.7097	-8.47093e-10
56791668	chr16:56791668:G:A	1.65341e-17	-4.77919e-10	-1.46294	9.17298e-05	-4.77919e-10	-1.43449
56791754	chr16:56791754:G:A	1.04996e-16	0.782587	-0.397035	4.61459e-05	-1.70047	-0.421055
56792191	chr16:56792191:AAAAC:A	1.63148e-17	-4.77919e-10	-1.4763	8.85043e-05	-4.77919e-10	-1.47028
56792450	chr16:56792450:A:C	2.45512e-18	-1.95951	-1.41068	2.36381e-05	-1.47145	-1.31902
56792521	chr16:56792521:G:A	1.24702e-17	-0.509212	-1.23581	7.84312e-05	-0.594573	-0.996538
56792665	chr16:56792665:C:T	2.31797e-17	-4.77919e-10	-1.12509	0.000124636	-4.77919e-10	-1.12794
56792706	chr16:56792706:A:C	1.78755e-17	-4.77919e-10	-1.38494	9.8754e-05	-4.77919e-10	-1.3607
56792854	chr16:56792854:T:C	4.14119e-18	-1.71573	-1.13165	1.4548e-05	-1.99	-1.28588
56793264	chr16:56793264:G:A	2.42586e-17	-4.77919e-10	-1.0796	0.000156434	-4.77919e-10	-0.900699
56794034	chr16:56794034:G:A	1.97512e-17	-1.28515	-8.47093e-10	5.41221e-05	-1.96209	-8.47093e-10
56794136	chr16:56794136:T:A	2.01579e-17	-4.77919e-10	-1.26477	0.000106567	-4.77919e-10	-1.28456
56794409	chr16:56794409:A:ATATTT	3.56558e-17	0.708434	-1.40289	3.74139e-05	-0.873833	-1.45746
56794421	chr16:56794421:G:T	7.4312e-17	0.0399048	-8.47093e-10	0.000106792	-1.28245	-8.47093e-10
56794563	chr16:56794563:G:A	2.52936e-18	-1.98813	-1.35228	1.6715e-05	-1.79243	-1.3446
56794826	chr16:56794826:G:A	1.22995e-17	-1.75881	-8.47093e-10	6.99779e-05	-1.70515	-8.47093e-10
56794858	chr16:56794858:G:A	2.75238e-17	-0.953318	-8.47093e-10	0.000304753	-0.233831	-8.47093e-10
56795266	chr16:56795266:G:A	1.37342e-17	-0.411051	-1.23743	8.67228e-05	-0.491808	-0.998808
56795655	chr16:56795655:TA:T	1.71459e-17	-4.77919e-10	-1.42661	9.83239e-05	-4.77919e-10	-1.36507
56795698	chr16:56795698:G:A	1.16006e-17	-1.81731	-8.47093e-10	5.72432e-05	-1.90602	-8.47093e-10
56795791	chr16:56795791:C:T	1.9545e-17	-4.77919e-10	-1.29565	0.000100444	-4.77919e-10	-1.34373
56795796	chr16:56795796:G:A	1.90936e-17	-4.77919e-10	-1.31901	9.72508e-05	-4.77919e-10	-1.37604
56795893	chr16:56795893:C:T	1.74872e-17	-4.77919e-10	-1.4069	9.80239e-05	-4.77919e-10	-1.36812
56796067	chr16:56796067:T:C	1.75467e-17	-4.77919e-10	-1.4035	9.8345e-05	-4.77919e-10	-1.36485
56796432	chr16:56796432:A:G	1.66129e-17	-4.77919e-10	-1.45819	8.83013e-05	-4.77919e-10	-1.47258
56796437	chr16:56796437:C:A	1.66402e-17	-1.48427	0.0277301	0.000197925	-0.945165	0.279722
56796867	chr16:56796867:G:C	4.92345e-18	-1.77298	-0.901381	2.49759e-05	-2.00005	-0.735371
56796987	chr16:56796987:A:G	2.55133e-18	-1.98972	-1.34203	1.69544e-05	-1.7895	-1.3333
56797234	chr16:56797234:C:T	4.50351e-18	-1.6274	-1.13611	1.53332e-05	-1.91061	-1.3127
56797902	chr16:56797902:T:C	4.07517e-17	-4.77919e-10	-0.56087	0.000177413	-4.77919e-10	-0.774855
56797924	chr16:56797924:C:T	1.58506e-17	-1.50803	0.0028704	0.000185235	-0.97919	0.247483
56798078	chr16:56798078:G:A	5.3195e-17	-4.77919e-10	-0.294403	0.00023626	-4.77919e-10	-0.488402
56798381	chr16:56798381:T:C	1.65743e-17	-4.77919e-10	-1.46051	8.87116e-05	-4.77919e-10	-1.46794
56798390	chr16:56798390:C:T	1.24228e-17	-0.791568	-0.957267	7.00244e-05	-0.826182	-0.878307
56798679	chr16:56798679:G:A	1.6707e-17	-4.77919e-10	-1.45254	8.92295e-05	-4.77919e-10	-1.46212
56798741	chr16:56798741:C:T	1.77182e-17	-4.77919e-10	-1.39377	0.000107072	-4.77919e-10	-1.27983
56799583	chr16:56799583:G:A	1.78718e-17	-4.77919e-10	-1.38514	9.87251e-05	-4.77919e-10	-1.36099
56800041	chr16:56800041:G:A	1.63125e-17	-4.77919e-10	-1.47644	8.80096e-05	-4.77919e-10	-1.47589
56800184	chr16:56800184:A:G	5.58239e-18	-1.75979	-0.788963	1.8071e-05	-1.99711	-1.06191
56800322	chr16:56800322:G:A	2.24379e-18	-1.99901	-1.4612	1.59199e-05	-1.77972	-1.40604
56800417	chr16:56800417:G:A	5.89292e-17	-4.77919e-10	-0.19203	0.000255121	-4.77919e-10	-0.411595
56801081	chr16:56801081:C:T	2.01493e-17	-4.77919e-10	-1.2652	0.000101878	-4.77919e-10	-1.32956
56801464	chr16:56801464:G:T	2.06978e-17	-4.77919e-10	-1.23834	0.000131147	-4.77919e-10	-1.07702
56801897	chr16:56801897:C:G	5.31935e-17	-4.77919e-10	-0.294431	0.000236273	-4.77919e-10	-0.488343
56801983	chr16:56801983:T:G	5.86499e-16	-4.77919e-10	2.1058	0.00284507	-4.77919e-10	2.00001
56802077	chr16:56802077:G:A	1.04237e-17	-1.92428	-8.47093e-10	5.32963e-05	-1.97747	-8.47093e-10
56802196	chr16:56802196:T:C	3.49166e-18	-1.81357	-1.20441	1.36974e-05	-1.99965	-1.33647
56802647	chr16:56802647:A:G	3.16824e-16	-4.77919e-10	1.48998	0.00166479	-4.77919e-10	1.46412
56804189	chr16:56804189:T:A	4.71004e-18	-1.24381	-1.47486	5.04295e-05	-0.574633	-1.45812
56804675	chr16:56804675:G:A	8.01723e-18	-1.85791	-0.328865	4.72393e-05	-1.99479	-0.103317
56804691	chr16:56804691:C:T	2.47565e-18	-1.92828	-1.43358	1.34026e-05	-1.92783	-1.43006
56805066	chr16:56805066:T:G	4.41999e-18	-1.53123	-1.251	1.54491e-05	-1.88208	-1.3337
56805107	chr16:56805107:G:A	1.61524e-17	-1.4863	-8.47093e-10	6.68422e-05	-1.751	-8.47093e-10
56805124	chr16:56805124:C:T	2.09731e-17	-4.77919e-10	-1.22513	0.000116142	-4.77919e-10	-1.19852
56805434	chr16:56805434:T:A	6.08046e-17	-4.77919e-10	-0.160701	0.000369544	-4.77919e-10	-0.0410642
56805527	chr16:56805527:C:T	2.46195e-18	-1.96439	-1.40302	2.44429e-05	-1.51036	-1.24664
56805673	chr16:56805673:A:G	1.83002e-17	-4.77919e-10	-1.36146	9.43381e-05	-4.77919e-10	-1.40645
56805797	chr16:56805797:A:G	4.57168e-16	-4.77919e-10	1.85668	0.00221195	-4.77919e-10	1.7483
56805908	chr16:56805908:C:T	1.66064e-17	-1.46772	0.00914007	0.000196847	-0.92516	0.254251
56806115	chr16:56806115:T:C	2.55461e-18	-1.9921	-1.33836	1.72002e-05	-1.77799	-1.33042
56806259	chr16:56806259:A:G	4.78471e-18	-1.71549	-0.987452	1.58897e-05	-1.98942	-1.19824
56806416	chr16:56806416:G:A	3.98643e-18	-1.81861	-1.06686	2.11862e-05	-1.99631	-0.90367
56806963	chr16:56806963:C:T	1.08671e-16	-4.77919e-10	0.419959	0.000296704	-4.77919e-10	-0.260598
56807356	chr16:56807356:T:G	2.56329e-18	-1.88858	-1.4385	1.31856e-05	-1.94508	-1.42913
56807748	chr16:56807748:C:T	1.72347e-17	-4.77919e-10	-1.42144	9.50839e-05	-4.77919e-10	-1.39857
56807823	chr16:56807823:C:T	1.96769e-17	-4.77919e-10	-1.28892	9.96461e-05	-4.77919e-10	-1.35171
56808016	chr16:56808016:C:T	1.96629e-17	-4.77919e-10	-1.28964	0.000110537	-4.77919e-10	-1.24799
56808581	chr16:56808581:TATTTATAA:T	2.36439e-17	-4.77919e-10	-1.10526	0.000145496	-4.77919e-10	-0.973181
56808613	chr16:56808613:TATTTATAA:T	2.02996e-17	-4.77919e-10	-1.25776	0.000124681	-4.77919e-10	-1.12757
56808871	chr16:56808871:A:G	1.65386e-17	-4.77919e-10	-1.46267	9.00224e-05	-4.77919e-10	-1.45327
56809086	chr16:56809086:G:A	1.29321e-17	-0.372659	-1.33599	7.1947e-05	-0.477279	-1.20012
56809157	chr16:56809157:T:A	1.90861e-17	-4.77919e-10	-1.31941	9.72219e-05	-4.77919e-10	-1.37634
56809414	chr16:56809414:T:TA	3.52793e-17	0.698695	-1.40376	3.71791e-05	-0.879683	-1.4579
56809531	chr16:56809531:G:A	2.27742e-18	-1.98918	-1.45615	1.88135e-05	-1.64375	-1.37501
56810252	chr16:56810252:C:T	3.2014e-17	0.60157	-1.40376	3.49572e-05	-0.941307	-1.4579
56811263	chr16:56811263:C:A	1.6629e-17	-4.77919e-10	-1.45722	8.92889e-05	-4.77919e-10	-1.46146
56811388	chr16:56811388:A:T	2.74689e-18	-1.95962	-1.29828	1.58816e-05	-1.99481	-1.19337
56812010	chr16:56812010:A:T	2.30349e-17	-4.77919e-10	-1.13136	0.00014788	-4.77919e-10	-0.95693
56812624	chr16:56812624:T:C	7.34403e-18	-1.08308	-1.1914	2.02337e-05	-1.80495	-1.14103
56813003	chr16:56813003:A:G	2.68522e-17	-4.77919e-10	-0.978021	0.000196693	-4.77919e-10	-0.671687
56813358	chr16:56813358:G:A	2.13916e-17	-1.16476	-0.0406056	7.49317e-05	-1.84382	0.20706
56813472	chr16:56813472:G:A	4.71571e-18	-1.24114	-1.47632	5.04192e-05	-0.568367	-1.46459
56813808	chr16:56813808:C:A	2.2858e-17	-4.77919e-10	-1.13907	0.000146377	-4.77919e-10	-0.967144
56813838	chr16:56813838:C:T	1.67329e-17	-4.77919e-10	-1.45099	9.09635e-05	-4.77919e-10	-1.44287
56814017	chr16:56814017:C:A	3.9558e-17	0.801745	-1.39235	4.00236e-05	-0.812038	-1.45183
56814157	chr16:56814157:G:A	2.49042e-18	-1.9929	-1.36301	1.68557e-05	-1.77345	-1.3552
56814330	chr16:56814330:C:T	1.70095e-16	0.86799	-8.47093e-10	0.000238416	-0.479318	-8.47093e-10
56814635	chr16:56814635:TG:T	5.33083e-17	-4.77919e-10	-0.292275	0.00023676	-4.77919e-10	-0.486285
56815181	chr16:56815181:TACA:T	3.83836e-17	-0.620738	-8.47093e-10	0.00047194	0.203519	-8.47093e-10
56815202	chr16:56815202:A:G	1.9671e-17	-1.36975	0.0805275	0.000257326	-0.774412	0.371421
56815548	chr16:56815548:CTGT:C	2.15571e-17	-4.77919e-10	-1.19766	0.000116282	-4.77919e-10	-1.19731
56815584	chr16:56815584:G:A	3.85298e-18	-1.78137	-1.13815	1.41547e-05	-1.99863	-1.30466
56815678	chr16:56815678:A:C	1.69923e-17	-4.77919e-10	-1.4356	8.94288e-05	-4.77919e-10	-1.45989
56815743	chr16:56815743:A:G	1.69345e-17	-4.77919e-10	-1.43901	9.11355e-05	-4.77919e-10	-1.44099
56815973	chr16:56815973:T:A	1.84697e-17	-4.77919e-10	-1.35224	0.000110221	-4.77919e-10	-1.25084
56816611	chr16:56816611:A:G	1.54016e-17	-0.706294	-0.827602	8.64927e-05	-0.755735	-0.737538
56817655	chr16:56817655:CTG:C	2.80979e-17	-0.932674	-8.47093e-10	0.000311665	-0.211405	-8.47093e-10
56817893	chr16:56817893:T:A	1.82242e-17	-1.07374	-0.291873	0.000373797	0.227689	-0.257309
56818380	chr16:56818380:A:G	5.31389e-17	-4.77919e-10	-0.295458	0.000236073	-4.77919e-10	-0.489193
56818399	chr16:56818399:A:C	8.42936e-18	-0.677364	-1.45928	1.47227e-05	-1.78818	-1.47576
56818456	chr16:56818456:A:G	1.78718e-17	-4.77919e-10	-1.38514	9.87251e-05	-4.77919e-10	-1.36099
56818477	chr16:56818477:T:C	7.1508e-18	-1.75312	-0.548021	3.63267e-05	-1.99811	-0.362669
56819678	chr16:56819678:C:T	2.24814e-17	-4.77919e-10	-1.15568	0.000143414	-4.77919e-10	-0.9876
56820372	chr16:56820372:C:T	7.52597e-18	-1.7466	-0.503408	3.81105e-05	-1.99756	-0.315284
56820615	chr16:56820615:C:T	1.63199e-17	-4.77919e-10	-1.47598	8.81796e-05	-4.77919e-10	-1.47396
56820837	chr16:56820837:A:G	3.83748e-16	-4.77919e-10	1.68162	0.00205124	-4.77919e-10	1.67287
56820953	chr16:56820953:C:T	1.36994e-17	-1.65102	-8.47093e-10	9.8475e-05	-1.36353	-8.47093e-10
56821280	chr16:56821280:C:T	2.28417e-18	-1.9717	-1.47067	1.37385e-05	-1.89047	-1.44266
56821575	chr16:56821575:C:T	1.90783e-17	-4.77919e-10	-1.31982	9.71862e-05	-4.77919e-10	-1.3767
56821584	chr16:56821584:C:G	8.86126e-18	-0.637712	-1.44897	1.49658e-05	-1.77105	-1.47651
56821637	chr16:56821637:TC:T	2.32565e-18	-1.99912	-1.42525	1.7623e-05	-1.77031	-1.31382
56822446	chr16:56822446:C:A	4.21216e-17	0.848952	-1.37676	4.15586e-05	-0.783101	-1.44313
56822660	chr16:56822660:A:G	3.8631e-16	0.72502	0.963255	0.000107009	-1.7021	0.421682
56822713	chr16:56822713:A:AC	1.90819e-17	-4.77919e-10	-1.31963	9.72019e-05	-4.77919e-10	-1.37654
56822933	chr16:56822933:C:T	2.20419e-17	-4.77919e-10	-1.17542	0.000115827	-4.77919e-10	-1.20123
56822936	chr16:56822936:G:T	1.72499e-17	-1.37447	-0.0460913	0.000220212	-0.781101	0.222358
56823043	chr16:56823043:G:A	2.27595e-18	-1.9761	-1.46987	1.38828e-05	-1.88105	-1.44163
56823318	chr16:56823318:A:G	1.24427e-17	-1.74723	-8.47093e-10	7.49323e-05	-1.63675	-8.47093e-10
56823528	chr16:56823528:A:C	1.63123e-17	-4.77919e-10	-1.47645	8.81612e-05	-4.77919e-10	-1.47417
56823678	chr16:56823678:T:C	1.91127e-17	-4.77919e-10	-1.31801	9.73284e-05	-4.77919e-10	-1.37524
56823768	chr16:56823768:C:T	2.45652e-17	-4.77919e-10	-1.06703	0.000127073	-4.77919e-10	-1.10857
56823841	chr16:56823841:G:A	1.65978e-17	-4.77919e-10	-1.4591	8.90156e-05	-4.77919e-10	-1.46452
56824298	chr16:56824298:CA:C	2.29533e-17	-4.77919e-10	-1.13491	0.000123084	-4.77919e-10	-1.14047
56824478	chr16:56824478:A:G	1.91372e-17	-4.77919e-10	-1.31673	9.74279e-05	-4.77919e-10	-1.37422
56824806	chr16:56824806:T:TCAGA	1.91122e-17	-4.77919e-10	-1.31804	9.73238e-05	-4.77919e-10	-1.37529
56825138	chr16:56825138:C:T	2.00117e-17	-4.77919e-10	-1.27205	0.000124432	-4.77919e-10	-1.12957
56825304	chr16:56825304:C:T	3.55879e-18	-1.81398	-1.18497	1.84644e-05	-1.99639	-1.0411
56825322	chr16:56825322:C:G	1.8431e-17	-4.77919e-10	-1.35434	0.000112136	-4.77919e-10	-1.23362
56825475	chr16:56825475:G:A	1.14493e-17	-1.83043	-8.47093e-10	6.12456e-05	-1.83844	-8.47093e-10
56825985	chr16:56825985:A:G	8.59119e-17	0.184956	-8.47093e-10	8.34126e-05	-1.52953	-8.47093e-10
56826311	chr16:56826311:A:G	1.76239e-17	-1.34719	-0.051918	0.000227	-0.743144	0.214763
56826374	chr16:56826374:T:A	2.74588e-17	-4.77919e-10	-0.955681	0.000169176	-4.77919e-10	-0.822392
56826391	chr16:56826391:C:T	1.66746e-17	-4.77919e-10	-1.45448	9.11668e-05	-4.77919e-10	-1.44064
56826542	chr16:56826542:A:G	1.80696e-17	-4.77919e-10	-1.37414	9.32232e-05	-4.77919e-10	-1.41834
56827308	chr16:56827308:CAAAT:C	1.91017e-17	-4.77919e-10	-1.31859	9.72806e-05	-4.77919e-10	-1.37573
56827389	chr16:56827389:T:C	1.70833e-17	-4.77919e-10	-1.43027	8.90823e-05	-4.77919e-10	-1.46377
56827631	chr16:56827631:G:T	4.91966e-17	-0.372543	-8.47093e-10	0.000129421	-1.09027	-8.47093e-10
56827881	chr16:56827881:A:C	1.56732e-17	-0.31837	-1.19805	0.000101037	-0.391218	-0.94663
56828083	chr16:56828083:C:G	9.0188e-18	-1.79766	-0.271392	2.96176e-05	-1.99972	-0.565247
56828231	chr16:56828231:GA:G	6.45466e-18	-1.78897	-0.614596	2.22088e-05	-1.9978	-0.85505
56828854	chr16:56828854:G:T	3.44236e-17	-0.729625	-8.47093e-10	0.000173144	-0.799211	-8.47093e-10
56829115	chr16:56829115:G:A	2.0595e-17	-1.24332	-8.47093e-10	0.000106533	-1.28487	-8.47093e-10
56829303	chr16:56829303:C:T	2.55242e-18	-1.99338	-1.33795	1.73256e-05	-1.77104	-1.33011
56829317	chr16:56829317:T:C	2.26954e-18	-1.9725	-1.47629	1.96869e-05	-1.51937	-1.45401
56829555	chr16:56829555:A:T	1.78961e-17	-4.77919e-10	-1.38378	9.86867e-05	-4.77919e-10	-1.36138
56829584	chr16:56829584:T:C	2.39849e-17	-4.77919e-10	-1.09094	0.000128876	-4.77919e-10	-1.09448
56829708	chr16:56829708:A:G	1.65952e-17	-4.77919e-10	-1.45925	8.90028e-05	-4.77919e-10	-1.46466
56829770	chr16:56829770:C:T	1.63486e-17	-4.77919e-10	-1.47422	8.83366e-05	-4.77919e-10	-1.47218
56830089	chr16:56830089:G:A	1.71233e-17	-4.77919e-10	-1.42793	9.21792e-05	-4.77919e-10	-1.4296
56830382	chr16:56830382:G:A	2.18019e-17	-4.77919e-10	-1.18637	0.000158941	-4.77919e-10	-0.884799
56830486	chr16:56830486:C:T	1.11385e-17	-1.4149	-0.443064	6.30843e-05	-1.42761	-0.381255
56830487	chr16:56830487:T:C	2.23713e-17	-4.77919e-10	-1.16059	0.000120246	-4.77919e-10	-1.16379
56830706	chr16:56830706:C:T	4.4117e-18	-1.5522	-1.2319	1.56151e-05	-1.88529	-1.3198
56830938	chr16:56830938:G:A	1.10783e-17	-1.86338	-8.47093e-10	5.54183e-05	-1.93842	-8.47093e-10
56831337	chr16:56831337:C:A	4.70989e-18	-1.53072	-1.18798	1.63107e-05	-1.87696	-1.28456
56831793	chr16:56831793:G:T	1.85664e-17	-4.77919e-10	-1.34702	0.000110116	-4.77919e-10	-1.2518
56832284	chr16:56832284:T:C	2.27677e-18	-1.97299	-1.47262	1.93085e-05	-1.52107	-1.47172
56832638	chr16:56832638:A:G	1.63109e-17	-4.77919e-10	-1.47653	8.79964e-05	-4.77919e-10	-1.47604
56832833	chr16:56832833:G:A	2.37866e-17	-4.77919e-10	-1.09924	0.000143086	-4.77919e-10	-0.989884
56833152	chr16:56833152:G:A	2.02236e-17	-4.77919e-10	-1.26152	0.000102011	-4.77919e-10	-1.32825
56833892	chr16:56833892:C:T	3.55276e-17	0.703913	-1.40197	3.73988e-05	-0.873752	-1.45794
56833977	chr16:56833977:A:G	3.21232e-16	-4.77919e-10	1.5038	0.00172923	-4.77919e-10	1.5021
56834397	chr16:56834397:C:T	4.99e-16	-4.77919e-10	1.94424	0.0026743	-4.77919e-10	1.93811
56834788	chr16:56834788:A:G	5.15422e-18	-1.54546	-1.08309	1.73278e-05	-1.88384	-1.21718
56835107	chr16:56835107:G:T	2.38071e-17	-4.77919e-10	-1.09838	0.000128472	-4.77919e-10	-1.09762
56835635	chr16:56835635:G:T	9.68783e-17	-4.77919e-10	0.305089	0.00077358	-4.77919e-10	0.697697
56835704	chr16:56835704:G:A	1.73104e-17	-4.77919e-10	-1.41706	9.65377e-05	-4.77919e-10	-1.3834
56835803	chr16:56835803:T:A	1.48435e-15	0.456816	2.57755	0.00052197	-1.78061	2.08488
56835854	chr16:56835854:C:T	1.90936e-17	-4.77919e-10	-1.31901	9.72508e-05	-4.77919e-10	-1.37604
56835902	chr16:56835902:G:T	6.30546e-17	-4.77919e-10	-0.124366	0.00045736	-4.77919e-10	0.172138
56836111	chr16:56836111:A:G	2.24648e-17	-4.77919e-10	-1.15642	0.000101972	-4.77919e-10	-1.32863
56836171	chr16:56836171:G:GT	2.44649e-17	-0.99711	-0.0740172	7.8453e-05	-1.76262	0.17179
56836233	chr16:56836233:A:G	1.63439e-17	-4.77919e-10	-1.47451	8.84186e-05	-4.77919e-10	-1.47125
56836955	chr16:56836955:A:C	1.25649e-17	-1.73746	-8.47093e-10	5.58776e-05	-1.93017	-8.47093e-10
56837212	chr16:56837212:T:A	1.90936e-17	-4.77919e-10	-1.31901	9.72508e-05	-4.77919e-10	-1.37604
56837557	chr16:56837557:TTTTATTGATTAC:T	1.70658e-17	-0.62191	-0.809378	9.64125e-05	-0.66787	-0.716827
56837784	chr16:56837784:C:T	1.6468e-17	-4.77919e-10	-1.46695	8.98886e-05	-4.77919e-10	-1.45476
56837893	chr16:56837893:C:T	1.79781e-17	-4.77919e-10	-1.37921	9.911e-05	-4.77919e-10	-1.3571
56838810	chr16:56838810:C:T	1.56914e-17	-0.657868	-0.857384	8.87236e-05	-0.700525	-0.767281
56838866	chr16:56838866:T:G	1.79231e-17	-4.77919e-10	-1.38228	0.000100819	-4.77919e-10	-1.34001
56838912	chr16:56838912:G:A	2.35624e-18	-1.97629	-1.43501	2.20308e-05	-1.53459	-1.3263
56839583	chr16:56839583:C:T	5.34066e-16	0.910867	1.10129	0.000130781	-1.64318	0.563374
56839701	chr16:56839701:T:TA	2.25767e-18	-1.98043	-1.47361	1.9022e-05	-1.55933	-1.44841
56839877	chr16:56839877:T:C	2.46953e-18	-1.92871	-1.43562	2.60619e-05	-1.36532	-1.32754
56839902	chr16:56839902:A:G	1.82249e-17	-1.36558	-8.47093e-10	5.87624e-05	-1.87983	-8.47093e-10
56839928	chr16:56839928:G:A	5.38712e-16	0.851083	1.16973	0.00013614	-1.66396	0.624311
56840022	chr16:56840022:A:AT	1.9893e-17	-4.77919e-10	-1.278	0.000123297	-4.77919e-10	-1.13874
56840179	chr16:56840179:C:T	4.0737e-16	-4.77919e-10	1.74136	0.00218377	-4.77919e-10	1.73547
56840272	chr16:56840272:G:A	5.8023e-16	0.872631	1.22243	0.000143738	-1.65796	0.672615
56840285	chr16:56840285:G:A	4.73157e-18	-1.73966	-0.97445	1.58983e-05	-1.99452	-1.19261
56840564	chr16:56840564:A:G	7.07583e-18	-1.89553	-0.416148	6.19342e-05	-1.63567	-0.191594
56840945	chr16:56840945:C:T	4.55997e-18	-1.75244	-0.998614	1.55912e-05	-1.99628	-1.21035
56840976	chr16:56840976:G:A	5.53046e-17	-4.77919e-10	-0.25551	0.00037572	-4.77919e-10	-0.0244877
56840991	chr16:56840991:T:C	4.25016e-17	0.854617	-1.37344	4.20516e-05	-0.773738	-1.4407
56841041	chr16:56841041:C:T	1.71203e-17	-4.77919e-10	-1.42811	9.21664e-05	-4.77919e-10	-1.42974
56841291	chr16:56841291:G:A	1.82593e-17	-4.77919e-10	-1.36369	0.000154567	-4.77919e-10	-0.912706
56841323	chr16:56841323:C:T	1.08613e-17	-1.88316	-8.47093e-10	5.21083e-05	-2.00001	-8.47093e-10
56841331	chr16:56841331:A:G	1.90936e-17	-4.77919e-10	-1.31901	9.72508e-05	-4.77919e-10	-1.37604
56841383	chr16:56841383:G:A	8.57053e-18	-1.88038	-0.239654	7.68531e-05	-1.61764	0.00620047
56841819	chr16:56841819:G:A	1.88542e-17	-4.77919e-10	-1.33163	0.000115848	-4.77919e-10	-1.20105
56841897	chr16:56841897:C:T	2.27634e-17	-4.77919e-10	-1.14321	0.000141815	-4.77919e-10	-0.998812
56842448	chr16:56842448:A:G	4.04359e-16	-4.77919e-10	1.73394	0.00216618	-4.77919e-10	1.72739
56842699	chr16:56842699:C:T	1.74823e-17	-4.77919e-10	-1.40718	8.9893e-05	-4.77919e-10	-1.45471
56842933	chr16:56842933:T:G	2.30848e-18	-1.9609	-1.47088	2.0124e-05	-1.47823	-1.47318
56842963	chr16:56842963:A:G	9.74601e-18	-1.99151	-8.47093e-10	7.68129e-05	-1.61196	-8.47093e-10
56842983	chr16:56842983:C:T	1.68166e-17	-4.77919e-10	-1.446	8.88164e-05	-4.77919e-10	-1.46676
56843173	chr16:56843173:C:T	2.79417e-18	-1.77598	-1.46485	2.14851e-05	-1.4098	-1.47617
56843565	chr16:56843565:C:T	2.85444e-18	-1.75679	-1.4627	2.22198e-05	-1.37667	-1.47568
56843742	chr16:56843742:G:A	1.6506e-17	-4.77919e-10	-1.46464	8.99595e-05	-4.77919e-10	-1.45397
56843909	chr16:56843909:C:A	5.52012e-17	-4.77919e-10	-0.257383	0.000374629	-4.77919e-10	-0.0273957
56844303	chr16:56844303:G:A	1.63148e-17	-4.77919e-10	-1.4763	8.81079e-05	-4.77919e-10	-1.47477
56844466	chr16:56844466:C:T	2.79402e-18	-1.77885	-1.46204	2.14616e-05	-1.41157	-1.4755
56844623	chr16:56844623:T:G	1.82375e-17	-4.77919e-10	-1.36489	9.36716e-05	-4.77919e-10	-1.41354
56844637	chr16:56844637:G:A	2.37041e-17	-4.77919e-10	-1.10272	0.00012694	-4.77919e-10	-1.10962
56844823	chr16:56844823:T:C	1.76429e-17	-4.77919e-10	-1.39804	9.87346e-05	-4.77919e-10	-1.3609
56845150	chr16:56845150:A:G	2.12314e-17	-4.77919e-10	-1.21289	0.000114266	-4.77919e-10	-1.21481
56845290	chr16:56845290:T:C	2.56568e-18	-1.97301	-1.35313	1.49507e-05	-1.9989	-1.24968
56845302	chr16:56845302:C:T	4.07269e-16	-4.77919e-10	1.74111	0.00218279	-4.77919e-10	1.73503
56845484	chr16:56845484:A:G	2.09174e-17	-4.77919e-10	-1.22779	0.000131105	-4.77919e-10	-1.07734
56845659	chr16:56845659:G:C	4.54565e-18	-1.9926	-0.761593	1.97627e-05	-1.96555	-1.00398
56845726	chr16:56845726:G:C	2.59176e-17	-1.07763	0.0641854	8.8387e-05	-1.80231	0.330707
56845948	chr16:56845948:C:G	1.12978e-17	-1.84376	-8.47093e-10	5.62011e-05	-1.9244	-8.47093e-10
56846239	chr16:56846239:C:T	1.64857e-17	-4.77919e-10	-1.46587	8.84567e-05	-4.77919e-10	-1.47082
56846246	chr16:56846246:A:G	9.41913e-18	-1.84207	-0.183558	3.22288e-05	-1.99913	-0.481348
56846493	chr16:56846493:T:C	8.78482e-18	-1.01369	-1.08165	2.3857e-05	-1.77093	-1.01033
56846700	chr16:56846700:G:T	4.08177e-16	-4.77919e-10	1.74333	0.00218903	-4.77919e-10	1.73788
56846930	chr16:56846930:T:C	4.63264e-17	0.937529	-1.37018	4.44746e-05	-0.71935	-1.43906
56847479	chr16:56847479:A:G	2.89915e-18	-1.73851	-1.46544	2.29268e-05	-1.34472	-1.4763
56847948	chr16:56847948:A:G	1.73837e-17	-4.77919e-10	-1.41283	9.68283e-05	-4.77919e-10	-1.38039
56848050	chr16:56848050:T:C	1.90936e-17	-4.77919e-10	-1.31901	9.72508e-05	-4.77919e-10	-1.37604
56848151	chr16:56848151:A:G	1.86255e-17	-4.77919e-10	-1.34383	0.000113725	-4.77919e-10	-1.21955
56848952	chr16:56848952:AAG:A	2.8445e-18	-1.97417	-1.24881	1.71639e-05	-1.99927	-1.11125
56849172	chr16:56849172:T:C	1.12213e-17	-1.85056	-8.47093e-10	5.588e-05	-1.93013	-8.47093e-10
56849526	chr16:56849526:G:A	7.17402e-18	-1.37891	-0.918991	3.93129e-05	-1.41197	-0.869809
56849649	chr16:56849649:GACACT:G	3.5767e-18	-1.64089	-1.35304	2.97683e-05	-1.25441	-1.30547
56849792	chr16:56849792:C:T	3.82361e-17	0.534964	-1.15955	7.98592e-05	-0.311836	-1.26123
56849797	chr16:56849797:G:C	4.67622e-18	-1.78184	-0.944036	1.61958e-05	-1.999	-1.16959
56850012	chr16:56850012:A:G	4.69771e-18	-1.76666	-0.954634	1.60422e-05	-1.99792	-1.18019
56850093	chr16:56850093:A:G	1.63792e-17	-4.77919e-10	-1.47236	8.86575e-05	-4.77919e-10	-1.46855
56850651	chr16:56850651:C:G	1.90936e-17	-4.77919e-10	-1.31901	9.72508e-05	-4.77919e-10	-1.37604
56850753	chr16:56850753:G:T	4.76911e-17	0.944358	-1.34798	5.4793e-05	-0.732505	-1.21727
56850926	chr16:56850926:G:A	3.68047e-17	-4.77919e-10	-0.662741	0.000171794	-4.77919e-10	-0.807036
56851178	chr16:56851178:C:T	2.74854e-17	-0.954712	-8.47093e-10	0.000339555	-0.125697	-8.47093e-10
56851226	chr16:56851226:T:G	6.23882e-18	-1.61543	-0.822145	2.23086e-05	-1.91183	-0.936534
56852003	chr16:56852003:C:T	2.28698e-18	-1.96888	-1.47226	1.95228e-05	-1.5095	-1.47225
56852047	chr16:56852047:T:C	2.13346e-17	-4.77919e-10	-1.20804	0.000113807	-4.77919e-10	-1.21883
56852330	chr16:56852330:G:A	1.63743e-17	-4.77919e-10	-1.47265	8.8639e-05	-4.77919e-10	-1.46876
56852724	chr16:56852724:C:G	4.73664e-17	1.00953	-1.41998	5.26786e-05	-0.661424	-1.3277
56853979	chr16:56853979:G:A	1.72515e-17	-4.77919e-10	-1.42047	9.59244e-05	-4.77919e-10	-1.38977
56854094	chr16:56854094:T:C	4.48047e-17	1.00699	-1.47304	4.52005e-05	-0.673006	-1.46922
56854567	chr16:56854567:A:C	3.00771e-17	-4.77919e-10	-0.864603	0.000280498	-4.77919e-10	-0.316766
56854724	chr16:56854724:A:T	3.43325e-18	-1.64286	-1.392	2.84559e-05	-1.25499	-1.34999
56854925	chr16:56854925:A:G	2.14442e-17	-4.77919e-10	-1.20291	9.90916e-05	-4.77919e-10	-1.35729
56855035	chr16:56855035:A:C	1.91214e-17	-4.77919e-10	-1.31756	9.73559e-05	-4.77919e-10	-1.37496
56855110	chr16:56855110:C:T	1.71409e-17	-4.77919e-10	-1.4269	9.00818e-05	-4.77919e-10	-1.45261
56855150	chr16:56855150:C:A	6.44057e-18	-1.12828	-1.27747	3.29789e-05	-1.18854	-1.26893
56855199	chr16:56855199:CAG:C	2.15191e-17	-4.77919e-10	-1.19943	0.000132047	-4.77919e-10	-1.07018
56855314	chr16:56855314:C:A	1.43146e-17	-1.60709	-8.47093e-10	0.000115853	-1.20101	-8.47093e-10
56855908	chr16:56855908:T:A	1.00845e-17	-1.95737	-8.47093e-10	5.21541e-05	-1.99913	-8.47093e-10
56856051	chr16:56856051:G:A	1.36391e-17	-1.65542	-8.47093e-10	0.000107339	-1.27734	-8.47093e-10
56856303	chr16:56856303:G:A	4.0737e-16	-4.77919e-10	1.74136	0.00218377	-4.77919e-10	1.73547
56856657	chr16:56856657:C:T	1.88643e-17	-4.77919e-10	-1.3311	0.000117786	-4.77919e-10	-1.18446
56857021	chr16:56857021:G:A	2.45006e-17	-4.77919e-10	-1.06967	0.000114905	-4.77919e-10	-1.20923
56857529	chr16:56857529:C:T	5.52914e-17	-0.25575	-8.47093e-10	0.000150543	-0.939087	-8.47093e-10
56857754	chr16:56857754:C:T	2.46062e-17	-1.31561	0.25024	0.000208742	-0.765402	0.153169
56857980	chr16:56857980:G:A	1.64819e-17	-4.77919e-10	-1.4661	8.86592e-05	-4.77919e-10	-1.46853
56858681	chr16:56858681:G:A	2.22381e-17	-1.37867	0.212112	0.000183974	-0.855672	0.117134
56858728	chr16:56858728:C:T	3.50761e-16	-4.77919e-10	1.59174	0.00188056	-4.77919e-10	1.58599
56858772	chr16:56858772:C:T	1.63489e-17	-4.77919e-10	-1.4742	8.80381e-05	-4.77919e-10	-1.47556
56858820	chr16:56858820:C:T	4.54539e-16	-4.77919e-10	1.85092	0.00239731	-4.77919e-10	1.82877
56858857	chr16:56858857:G:A	2.24704e-18	-1.98909	-1.46966	1.93829e-05	-1.57919	-1.40975
56858906	chr16:56858906:A:G	1.42928e-16	0.693972	-8.47093e-10	0.00022545	-0.535236	-8.47093e-10
56859485	chr16:56859485:A:G	2.67614e-18	-1.82622	-1.45777	2.02249e-05	-1.47048	-1.47594
56860154	chr16:56860154:C:T	1.94806e-17	-4.77919e-10	-1.29895	0.000115052	-4.77919e-10	-1.20795
56860174	chr16:56860174:A:G	1.89019e-17	-4.77919e-10	-1.32911	9.83935e-05	-4.77919e-10	-1.36436
56860192	chr16:56860192:T:C	7.47898e-18	-1.19736	-1.05891	2.17369e-05	-1.90849	-0.965837
56860578	chr16:56860578:G:A	1.71009e-17	-4.77919e-10	-1.42924	8.90691e-05	-4.77919e-10	-1.46392
56860593	chr16:56860593:G:T	1.00392e-17	-0.939826	-1.02205	2.60468e-05	-1.75073	-0.942712
56861007	chr16:56861007:G:C	4.19384e-16	-4.77919e-10	1.77042	0.00218533	-4.77919e-10	1.73619
56861122	chr16:56861122:G:T	4.97633e-18	-1.85678	-0.806896	1.76995e-05	-2	-1.0798
56861244	chr16:56861244:C:A	1.35034e-17	-1.66542	-8.47093e-10	6.36799e-05	-1.79946	-8.47093e-10
56861972	chr16:56861972:A:G	1.79436e-17	-4.77919e-10	-1.38113	9.27434e-05	-4.77919e-10	-1.4235
56862124	chr16:56862124:T:C	4.38218e-18	-1.85173	-0.939093	1.62697e-05	-2.00002	-1.164
56862277	chr16:56862277:A:G	6.27334e-18	-0.965693	-1.46636	1.61047e-05	-1.76166	-1.41257
56862574	chr16:56862574:G:A	3.93888e-16	-4.77919e-10	1.7077	0.00190316	-4.77919e-10	1.59794
56862726	chr16:56862726:C:T	1.57727e-17	-0.547691	-0.962394	7.41171e-05	-0.638535	-1.00915
56862765	chr16:56862765:AG:A	2.27935e-17	-4.77919e-10	-1.14189	0.000130915	-4.77919e-10	-1.07878
56862790	chr16:56862790:A:G	1.62852e-15	3.12706	-8.47093e-10	0.000781724	0.708169	-8.47093e-10
56862818	chr16:56862818:G:A	3.55161e-18	-1.9315	-1.06946	1.49148e-05	-1.98922	-1.26176
56863245	chr16:56863245:C:A	2.95452e-17	-1.09678	0.214335	0.000166092	-0.7602	-0.0805913
56863528	chr16:56863528:G:C	1.92371e-17	-4.77919e-10	-1.31153	9.49119e-05	-4.77919e-10	-1.40038
56863535	chr16:56863535:G:T	1.92371e-17	-4.77919e-10	-1.31153	9.49119e-05	-4.77919e-10	-1.40038
56863843	chr16:56863843:T:A	2.66233e-17	0.485295	-1.47187	3.07067e-05	-1.09248	-1.43637
56864078	chr16:56864078:T:G	3.47503e-18	-1.67643	-1.34633	2.07724e-05	-1.49432	-1.42539
56864157	chr16:56864157:T:C	3.64482e-17	0.80375	-1.47623	3.66366e-05	-0.897651	-1.45463
56864580	chr16:56864580:G:C	4.48113e-17	-4.77919e-10	-0.465908	0.000302543	-4.77919e-10	-0.241109
56864631	chr16:56864631:C:T	1.11867e-17	-1.85364	-8.47093e-10	6.72829e-05	-1.74443	-8.47093e-10
56864847	chr16:56864847:G:A	1.65474e-17	-4.77919e-10	-1.46214	8.96362e-05	-4.77919e-10	-1.45757
56865023	chr16:56865023:C:G	1.11451e-17	-1.85737	-8.47093e-10	6.70261e-05	-1.74825	-8.47093e-10
56865094	chr16:56865094:C:T	2.41434e-17	0.392115	-1.47647	1.89054e-05	-1.55749	-1.4564
56865596	chr16:56865596:T:G	1.44573e-17	-0.541028	-1.05614	6.79435e-05	-0.632941	-1.10172
56865628	chr16:56865628:G:A	2.3248e-17	-1.12215	-8.47093e-10	0.000120355	-1.16288	-8.47093e-10
56865641	chr16:56865641:G:A	1.32064e-17	-1.68767	-8.47093e-10	5.52132e-05	-1.94213	-8.47093e-10
56866278	chr16:56866278:G:A	1.00018e-17	-1.9656	-8.47093e-10	6.36099e-05	-1.80056	-8.47093e-10
56866304	chr16:56866304:T:C	3.62133e-17	-4.77919e-10	-0.678941	0.000227761	-4.77919e-10	-0.525034
56866607	chr16:56866607:C:T	6.2557e-18	-1.12872	-1.30616	1.78669e-05	-1.78403	-1.28635
56866639	chr16:56866639:C:T	1.63915e-17	-4.77919e-10	-1.47161	8.87474e-05	-4.77919e-10	-1.46754
56866989	chr16:56866989:T:C	1.63139e-17	-4.77919e-10	-1.47635	8.79574e-05	-4.77919e-10	-1.47648
56867019	chr16:56867019:C:T	1.21762e-17	-1.42055	-0.348333	0.000124249	-0.397618	-0.733428
56867153	chr16:56867153:A:G	7.89578e-18	-1.76318	-0.438854	6.6696e-05	-1.13212	-0.621071
56868029	chr16:56868029:A:G	3.91859e-17	-4.77919e-10	-0.60005	0.000192341	-4.77919e-10	-0.694063
56868490	chr16:56868490:G:A	1.75965e-17	-4.77919e-10	-1.40067	8.847e-05	-4.77919e-10	-1.47067
56868585	chr16:56868585:G:C	1.74558e-17	-4.77919e-10	-1.40869	8.89404e-05	-4.77919e-10	-1.46537
56868995	chr16:56868995:A:G	3.01001e-18	-1.71328	-1.45314	1.45474e-05	-1.98052	-1.2954
56869240	chr16:56869240:G:A	1.67674e-17	-4.77919e-10	-1.44893	8.86286e-05	-4.77919e-10	-1.46888
56869413	chr16:56869413:C:T	3.97515e-18	-1.75806	-1.13025	2.04962e-05	-1.98917	-0.943927
56870043	chr16:56870043:A:G	1.8748e-17	-4.77919e-10	-1.33728	0.00010248	-4.77919e-10	-1.32367
56870658	chr16:56870658:C:T	1.99809e-17	-4.77919e-10	-1.27359	0.000104805	-4.77919e-10	-1.30123
56870823	chr16:56870823:CCTTTT:C	5.78793e-17	-4.77919e-10	-0.210006	0.000442588	-4.77919e-10	0.139306
56871398	chr16:56871398:G:T	1.46387e-15	-4.77919e-10	3.02047	0.00601664	-4.77919e-10	2.74895
56871546	chr16:56871546:T:G	2.36242e-16	1.19596	0.000528583	0.000232242	-0.911868	0.406317
56871774	chr16:56871774:G:T	2.72696e-17	-0.996482	0.0338865	4.53092e-05	-1.85028	-0.289541
56872094	chr16:56872094:C:T	8.26699e-14	2.41167	4.64257	0.00663159	-1.12593	3.9722
56873040	chr16:56873040:CT:C	1.59064e-16	0.810358	-0.00942129	0.000232945	-0.340148	-0.162382
56873851	chr16:56873851:A:G	1.82975e-17	-4.77919e-10	-1.3616	9.9978e-05	-4.77919e-10	-1.34838
56874133	chr16:56874133:C:T	6.5256e-14	1.58099	5.23672	0.00901165	-1.40949	4.56244
56874617	chr16:56874617:A:G	5.85693e-18	-1.74276	-0.757982	3.10554e-05	-1.99672	-0.520845
56874791	chr16:56874791:C:T	1.15784e-14	1.48169	3.60683	0.00197955	-1.49497	3.13226
56874972	chr16:56874972:G:A	4.0561e-14	2.03458	4.30761	0.0037818	-1.30114	3.58576
56875152	chr16:56875152:GT:G	4.43519e-16	-4.77919e-10	1.82637	0.00208384	-4.77919e-10	1.68863
56875410	chr16:56875410:A:G	2.32879e-18	-1.99495	-1.42806	2.22396e-05	-1.38329	-1.46817
56875686	chr16:56875686:C:T	2.70454e-18	-1.85617	-1.41727	2.46486e-05	-1.29106	-1.45755
56875884	chr16:56875884:C:G	5.41018e-18	-1.70218	-0.877901	2.73339e-05	-1.92184	-0.72337
56875925	chr16:56875925:G:A	2.25044e-17	-4.77919e-10	-1.15466	0.000106828	-4.77919e-10	-1.28212
56875972	chr16:56875972:A:G	3.04472e-17	-4.77919e-10	-0.852374	0.000354768	-4.77919e-10	-0.0818684
56876188	chr16:56876188:A:G	2.84112e-17	-4.77919e-10	-0.921585	0.000164301	-4.77919e-10	-0.851633
56876374	chr16:56876374:G:A	4.0877e-17	-1.22633	0.668534	0.000213049	-1.66344	1.07163
56876381	chr16:56876381:G:A	1.34102e-17	-1.67235	-8.47093e-10	0.000125522	-1.12085	-8.47093e-10
56876509	chr16:56876509:C:A	2.44437e-16	-4.77919e-10	1.23059	0.00119049	-4.77919e-10	1.12879
56876529	chr16:56876529:G:A	2.34887e-17	-1.11185	-8.47093e-10	7.85969e-05	-1.589	-8.47093e-10
56876651	chr16:56876651:C:T	2.22917e-18	-1.99976	-1.46698	1.92981e-05	-1.51777	-1.47556
56876725	chr16:56876725:G:A	1.88595e-17	-4.77919e-10	-1.33135	9.85734e-05	-4.77919e-10	-1.36253
56876780	chr16:56876780:T:G	1.10952e-17	-1.86185	-8.47093e-10	6.17437e-05	-1.83034	-8.47093e-10
56877074	chr16:56877074:G:A	2.70889e-18	-1.79947	-1.47236	1.19156e-05	-2	-1.47548
56877126	chr16:56877126:T:C	2.89429e-18	-1.73212	-1.47351	1.23718e-05	-1.97118	-1.46673
56877157	chr16:56877157:T:C	6.73381e-18	-1.38779	-0.973432	2.63541e-05	-1.78589	-0.89582
56877220	chr16:56877220:C:T	1.29874e-17	-1.70439	-8.47093e-10	7.52304e-05	-1.63278	-8.47093e-10
56877351	chr16:56877351:A:G	7.43359e-18	-1.24742	-1.01494	1.85147e-05	-1.99768	-1.03708
56877352	chr16:56877352:T:C	7.35522e-18	-1.26131	-1.01165	1.85742e-05	-1.99684	-1.03472
56877728	chr16:56877728:A:G	1.19487e-17	-0.405549	-1.3822	1.59879e-05	-1.7492	-1.4323
56877744	chr16:56877744:C:A	5.02285e-17	-0.34643	-0.00535534	2.96076e-05	-1.97092	-0.594386
56877944	chr16:56877944:G:T	1.41595e-17	-1.61798	-8.47093e-10	6.1401e-05	-1.83591	-8.47093e-10
56878263	chr16:56878263:G:A	1.96506e-17	-4.77919e-10	-1.29026	0.000115967	-4.77919e-10	-1.20003
56878696	chr16:56878696:A:G	7.37748e-18	-1.54323	-0.726704	2.44494e-05	-1.97498	-0.781743
56879507	chr16:56879507:C:T	2.89844e-18	-1.99321	-1.21099	1.48205e-05	-1.98041	-1.27691
56879963	chr16:56879963:G:A	1.47462e-17	-0.601168	-0.976216	5.77364e-05	-1.1679	-0.729542
56880113	chr16:56880113:G:A	1.248e-17	-0.675325	-1.06891	4.75212e-05	-1.22784	-0.864318
56880443	chr16:56880443:C:T	2.26798e-18	-1.97291	-1.47657	1.27513e-05	-1.99861	-1.40909
56880543	chr16:56880543:G:A	4.82396e-17	-0.392187	-8.47093e-10	6.47674e-05	-1.78253	-8.47093e-10
56880646	chr16:56880646:A:G	1.64935e-17	-0.743269	-0.722134	7.07622e-05	-1.27552	-0.418485
56880654	chr16:56880654:G:A	1.63478e-17	-4.77919e-10	-1.47428	8.82102e-05	-4.77919e-10	-1.47361
56880816	chr16:56880816:C:T	5.47459e-18	-1.23627	-1.33198	1.346e-05	-1.96263	-1.39098
56881104	chr16:56881104:TCCCCTGG:T	2.46949e-18	-1.96287	-1.40149	1.27494e-05	-1.99791	-1.40994
56881495	chr16:56881495:C:T	9.99795e-18	-1.96599	-8.47093e-10	5.42035e-05	-1.96059	-8.47093e-10
56882024	chr16:56882024:G:A	5.29395e-18	-1.1271	-1.4747	1.31059e-05	-1.91253	-1.46774
56882035	chr16:56882035:C:T	4.75861e-18	-1.31616	-1.39225	1.2039e-05	-1.99221	-1.47297
56882058	chr16:56882058:AAAAAAG:A	1.96002e-17	-4.77919e-10	-1.29283	8.82338e-05	-4.77919e-10	-1.47334
56882190	chr16:56882190:G:T	1.74701e-17	-4.77919e-10	-1.40788	0.000101712	-4.77919e-10	-1.33119
56882285	chr16:56882285:C:T	1.40755e-17	-1.62393	-8.47093e-10	5.4326e-05	-1.95833	-8.47093e-10
56882546	chr16:56882546:A:G	2.41215e-17	-4.77919e-10	-1.08526	0.000123487	-4.77919e-10	-1.13719
56882992	chr16:56882992:C:T	1.12026e-17	-1.85222	-8.47093e-10	6.23347e-05	-1.82082	-8.47093e-10
56883033	chr16:56883033:C:T	1.4274e-17	-1.40666	-0.20327	3.987e-05	-1.9998	-0.267907
56883117	chr16:56883117:G:T	1.12552e-17	-1.84754	-8.47093e-10	6.25684e-05	-1.81707	-8.47093e-10
56883118	chr16:56883118:C:T	1.12746e-17	-1.84582	-8.47093e-10	6.26894e-05	-1.81514	-8.47093e-10
56883333	chr16:56883333:A:T	7.54529e-18	-0.777384	-1.47006	1.46629e-05	-1.79264	-1.47538
56883470	chr16:56883470:C:T	3.77956e-18	-1.51644	-1.42232	1.25136e-05	-1.9505	-1.47602
56883546	chr16:56883546:C:G	3.78644e-17	0.183796	-0.818151	4.07361e-05	-1.41543	-0.830793
56883938	chr16:56883938:G:T	6.7253e-17	-4.77919e-10	-0.0599055	0.000223328	-4.77919e-10	-0.544693
56884041	chr16:56884041:T:C	3.52886e-18	-1.5449	-1.4625	1.20836e-05	-1.99538	-1.46611
56884247	chr16:56884247:G:A	2.33022e-17	-0.521673	-0.598148	9.93145e-05	-1.11351	-0.241535
56885056	chr16:56885056:C:T	1.8655e-17	-4.77919e-10	-1.34225	9.31045e-05	-4.77919e-10	-1.41961
56885161	chr16:56885161:G:A	3.17657e-18	-1.86418	-1.24838	1.65669e-05	-1.85105	-1.29488
56885304	chr16:56885304:A:G	1.86643e-17	-4.77919e-10	-1.34176	8.79493e-05	-4.77919e-10	-1.47657
56885323	chr16:56885323:G:A	1.59358e-17	-0.39887	-1.10093	1.71237e-05	-1.93249	-1.18038
56885671	chr16:56885671:C:T	1.73103e-17	-4.77919e-10	-1.41706	8.90612e-05	-4.77919e-10	-1.46401
56885829	chr16:56885829:C:A	5.66536e-18	-1.06649	-1.46751	1.36823e-05	-1.8817	-1.45553
56886192	chr16:56886192:G:A	3.56403e-18	-1.54911	-1.44837	1.27302e-05	-1.93672	-1.47263
56886234	chr16:56886234:G:A	4.16476e-17	-0.808483	0.26936	3.57918e-05	-1.99539	-0.380224
56886316	chr16:56886316:C:T	1.64411e-17	-4.77919e-10	-1.46858	8.7954e-05	-4.77919e-10	-1.47652
56886656	chr16:56886656:G:A	4.24151e-18	-1.77659	-1.04686	1.59431e-05	-1.8882	-1.2961
56886998	chr16:56886998:G:A	1.76319e-17	-4.77919e-10	-1.39866	9.54346e-05	-4.77919e-10	-1.39489
56887057	chr16:56887057:C:T	5.29519e-18	-1.16751	-1.43406	1.29318e-05	-1.91863	-1.47501
56887128	chr16:56887128:C:T	1.63441e-17	-0.48275	-0.991747	7.31404e-05	-1.06593	-0.595023
56887167	chr16:56887167:G:A	1.92822e-17	-4.77919e-10	-1.30918	0.000101695	-4.77919e-10	-1.33135
56887398	chr16:56887398:G:A	1.66378e-17	-4.77919e-10	-1.45669	8.79662e-05	-4.77919e-10	-1.47638
56887803	chr16:56887803:T:A	2.21947e-17	-4.77919e-10	-1.16852	0.000104205	-4.77919e-10	-1.30697
56887917	chr16:56887917:C:T	3.96823e-18	-1.46595	-1.42409	1.24922e-05	-1.95168	-1.47655
56888238	chr16:56888238:T:C	1.6686e-16	-4.77919e-10	0.848789	0.000642307	-4.77919e-10	0.511733
56888511	chr16:56888511:C:T	1.67628e-17	-4.77919e-10	-1.4492	9.10818e-05	-4.77919e-10	-1.44157
56888856	chr16:56888856:C:A	4.66675e-18	-1.35195	-1.37596	1.21824e-05	-1.98629	-1.46705
56888878	chr16:56888878:A:G	2.09042e-17	-4.77919e-10	-1.22842	0.000109677	-4.77919e-10	-1.25579
56889196	chr16:56889196:G:T	2.50813e-17	-4.77919e-10	-1.04624	0.000112557	-4.77919e-10	-1.22987
56889650	chr16:56889650:G:A	1.72806e-17	-4.77919e-10	-1.41878	9.09904e-05	-4.77919e-10	-1.44258
56889754	chr16:56889754:C:T	1.72208e-17	-4.77919e-10	-1.42225	8.97361e-05	-4.77919e-10	-1.45646
56890248	chr16:56890248:C:T	4.81917e-18	-1.21974	-1.47603	1.29284e-05	-1.93624	-1.45767
56890588	chr16:56890588:A:G	2.04439e-17	-4.77919e-10	-1.25068	0.000107287	-4.77919e-10	-1.27783
56890624	chr16:56890624:C:T	1.74532e-16	-4.77919e-10	0.893743	0.000880232	-4.77919e-10	0.826853
56890634	chr16:56890634:C:T	1.90789e-17	-4.77919e-10	-1.31978	9.01159e-05	-4.77919e-10	-1.45224
56891982	chr16:56891982:C:T	5.25897e-18	-1.17801	-1.43042	1.282e-05	-1.92585	-1.47647
56892013	chr16:56892013:T:C	1.67672e-17	-4.77919e-10	-1.44894	9.09898e-05	-4.77919e-10	-1.44259
56892264	chr16:56892264:G:A	4.52153e-18	-1.41631	-1.3432	1.37263e-05	-1.97813	-1.35589
56892283	chr16:56892283:G:A	1.56599e-17	-0.183241	-1.33402	1.57761e-05	-1.86705	-1.32779
56893384	chr16:56893384:C:T	8.38978e-18	-0.95692	-1.18443	1.98845e-05	-1.98527	-0.978123
56893394	chr16:56893394:A:T	1.96368e-17	-1.29096	-8.47093e-10	0.000158593	-0.886992	-8.47093e-10
56893411	chr16:56893411:A:T	1.17984e-17	-0.695163	-1.10524	4.54988e-05	-1.36972	-0.76593
56893416	chr16:56893416:A:C	7.85588e-18	-0.751692	-1.45541	1.32053e-05	-1.95048	-1.42224
56893808	chr16:56893808:T:C	7.80537e-18	-0.766294	-1.44726	1.33528e-05	-1.95343	-1.40817
56893935	chr16:56893935:A:G	9.56604e-18	-0.62734	-1.38281	1.48186e-05	-1.92164	-1.3358
56894073	chr16:56894073:G:A	3.61852e-17	-4.77919e-10	-0.679716	0.000251638	-4.77919e-10	-0.42534
56894165	chr16:56894165:A:G	9.04261e-18	-0.65967	-1.40675	1.42873e-05	-1.92848	-1.36548
56894192	chr16:56894192:A:G	4.33485e-17	-4.77919e-10	-0.499096	0.000157494	-4.77919e-10	-0.893948
56894270	chr16:56894270:G:A	8.07973e-18	-0.768387	-1.41062	1.3885e-05	-1.95174	-1.37078
56894301	chr16:56894301:G:T	1.8197e-17	-4.77919e-10	-1.36711	9.45135e-05	-4.77919e-10	-1.40459
56894368	chr16:56894368:G:C	8.33051e-18	-0.73416	-1.41428	1.3911e-05	-1.94451	-1.37614
56894436	chr16:56894436:A:G	1.83071e-17	-4.77919e-10	-1.36108	9.49779e-05	-4.77919e-10	-1.39969
56894607	chr16:56894607:C:T	4.37063e-18	-1.33303	-1.46043	1.30348e-05	-1.97045	-1.41526
56894731	chr16:56894731:A:G	1.71413e-17	-4.77919e-10	-1.42688	9.41286e-05	-4.77919e-10	-1.40867
56894793	chr16:56894793:A:C	8.40959e-18	-0.747713	-1.39128	1.42779e-05	-1.9478	-1.34682
56894851	chr16:56894851:C:T	4.0066e-18	-1.40654	-1.47388	1.24844e-05	-1.98168	-1.44717
56894964	chr16:56894964:A:C	7.78251e-18	-1.02439	-1.1921	1.95424e-05	-1.99258	-0.988169
56894999	chr16:56894999:G:A	6.70818e-18	-1.16791	-1.19713	1.54784e-05	-1.98851	-1.22538
56895108	chr16:56895108:G:C	6.81943e-18	-0.972776	-1.37581	1.564e-05	-1.9876	-1.2159
56895252	chr16:56895252:C:T	5.32212e-18	-1.12963	-1.46686	1.3035e-05	-1.99967	-1.38602
56895392	chr16:56895392:C:T	1.63331e-17	-4.77919e-10	-1.47517	9.16459e-05	-4.77919e-10	-1.4354
56895442	chr16:56895442:C:T	1.65015e-17	-4.77919e-10	-1.46492	8.86399e-05	-4.77919e-10	-1.46875
56895532	chr16:56895532:T:A	1.63196e-17	-0.630147	-0.845853	2.55076e-05	-1.9204	-0.793957
56895597	chr16:56895597:A:T	8.0651e-18	-1.07632	-1.1045	2.16751e-05	-1.99651	-0.880656
56895644	chr16:56895644:T:C	5.39422e-18	-1.1898	-1.39324	1.47798e-05	-2.00006	-1.26001
56895645	chr16:56895645:T:A	5.36565e-18	-1.19402	-1.39433	1.47556e-05	-2.00002	-1.26169
56895929	chr16:56895929:T:C	2.31063e-17	0.343466	-1.47173	1.64173e-05	-1.71906	-1.43594
56895931	chr16:56895931:T:C	4.15294e-17	-0.541964	-8.47093e-10	0.00011934	-1.17136	-8.47093e-10
56895989	chr16:56895989:A:G	1.34045e-17	-0.562675	-1.1101	2.02449e-05	-1.90791	-1.03752
56896007	chr16:56896007:C:T	1.54944e-17	-0.555591	-0.972301	2.29035e-05	-1.90319	-0.918851
56896008	chr16:56896008:T:G	1.30346e-17	-0.582077	-1.11869	1.99596e-05	-1.91288	-1.04674
56896032	chr16:56896032:A:G	2.42373e-17	0.346702	-1.42717	1.53805e-05	-1.81084	-1.4094
56896339	chr16:56896339:T:C	1.81984e-17	-0.452214	-0.914817	2.37001e-05	-1.87055	-0.9173
56896436	chr16:56896436:T:C	4.66226e-18	-1.26962	-1.45925	1.75751e-05	-1.61051	-1.47633
56896519	chr16:56896519:A:G	1.54662e-17	-0.567874	-0.961838	2.30708e-05	-1.90618	-0.908582
56896600	chr16:56896600:A:C	1.66114e-17	-4.77919e-10	-1.45828	8.8114e-05	-4.77919e-10	-1.4747
56896638	chr16:56896638:G:A	3.71427e-17	0.634416	-1.28802	2.0863e-05	-1.5873	-1.32806
56896696	chr16:56896696:A:G	1.45769e-17	-0.497551	-1.09138	4.62741e-05	-1.24046	-0.878286
56896723	chr16:56896723:G:A	1.58169e-17	-0.557996	-0.94929	2.34621e-05	-1.90376	-0.894187
56896753	chr16:56896753:T:A	1.53444e-17	-0.559692	-0.977927	2.27455e-05	-1.90425	-0.924714
56896903	chr16:56896903:C:T	3.87779e-17	-4.77919e-10	-0.610516	0.000144598	-4.77919e-10	-0.979377
56897008	chr16:56897008:T:C	3.89514e-17	0.587955	-1.19401	1.94612e-05	-1.62333	-1.36158
56897058	chr16:56897058:C:T	1.64089e-17	-4.77919e-10	-1.47054	8.79661e-05	-4.77919e-10	-1.47638
56897136	chr16:56897136:G:C	3.97863e-17	0.600125	-1.18497	1.9664e-05	-1.61875	-1.35579
56897409	chr16:56897409:A:G	3.97955e-17	0.608321	-1.19293	1.96789e-05	-1.61366	-1.36013
56897553	chr16:56897553:T:A	3.28122e-17	0.505766	-1.28333	1.99266e-05	-1.63781	-1.32347
56897653	chr16:56897653:C:T	3.50098e-17	0.569204	-1.28194	2.04382e-05	-1.61368	-1.32225
56897792	chr16:56897792:G:A	1.56007e-17	-0.148866	-1.37218	1.36035e-05	-1.94396	-1.39905
56897962	chr16:56897962:G:A	1.6981e-17	-4.77919e-10	-1.43627	8.80408e-05	-4.77919e-10	-1.47553
56898020	chr16:56898020:C:G	1.50661e-17	-0.288508	-1.26741	4.26968e-05	-1.09169	-1.10752
56898036	chr16:56898036:G:A	1.65009e-17	-4.77919e-10	-1.46495	8.86385e-05	-4.77919e-10	-1.46877
56898410	chr16:56898410:T:C	1.42751e-17	-0.240627	-1.36922	1.34713e-05	-1.95924	-1.39353
56898419	chr16:56898419:C:T	4.08759e-17	-4.77919e-10	-0.557826	0.000169365	-4.77919e-10	-0.821279
56898521	chr16:56898521:G:A	1.34502e-17	-0.503865	-1.16551	4.10881e-05	-1.24934	-0.988275
56898808	chr16:56898808:C:T	1.65166e-17	-4.77919e-10	-1.464	8.87103e-05	-4.77919e-10	-1.46796
56898811	chr16:56898811:T:C	4.73254e-17	-0.411319	-8.47093e-10	0.000152987	-0.922981	-8.47093e-10
56898877	chr16:56898877:A:G	1.3678e-17	-0.447441	-1.20514	4.06151e-05	-1.21036	-1.03883
56898946	chr16:56898946:G:A	4.02369e-18	-1.40314	-1.47303	1.27487e-05	-1.93134	-1.47656
56899285	chr16:56899285:C:CAGG	7.51773e-18	-0.826588	-1.42451	1.44249e-05	-1.84274	-1.44164
56899403	chr16:56899403:T:C	9.76144e-18	-1.98993	-8.47093e-10	5.50895e-05	-1.94437	-8.47093e-10
56899497	chr16:56899497:G:A	2.77095e-18	-1.77849	-1.47068	1.19616e-05	-1.99986	-1.47177
56899607	chr16:56899607:G:A	1.72892e-17	-1.29343	-0.124852	2.73578e-05	-1.94938	-0.694955
56899767	chr16:56899767:G:A	1.76678e-17	-4.77919e-10	-1.39662	8.98948e-05	-4.77919e-10	-1.45469
56899871	chr16:56899871:G:A	1.10453e-17	-1.86636	-8.47093e-10	5.27389e-05	-1.98798	-8.47093e-10
56899886	chr16:56899886:C:G	1.67022e-17	-4.77919e-10	-1.45283	9.46176e-05	-4.77919e-10	-1.40349
56900020	chr16:56900020:G:A	2.38044e-17	-4.77919e-10	-1.0985	0.000108106	-4.77919e-10	-1.27022
56900553	chr16:56900553:TAG:T	1.74978e-17	-4.77919e-10	-1.40629	9.1665e-05	-4.77919e-10	-1.43519
56901106	chr16:56901106:G:A	1.64781e-17	-4.77919e-10	-1.46633	8.80305e-05	-4.77919e-10	-1.47565
56901208	chr16:56901208:C:T	4.07672e-18	-1.49626	-1.36681	1.49338e-05	-1.81231	-1.4374
56901251	chr16:56901251:C:T	1.74752e-17	-1.99189	0.584311	6.75427e-05	-1.98234	0.241762
56901278	chr16:56901278:G:A	1.68015e-17	-4.77919e-10	-1.4469	0.000105079	-4.77919e-10	-1.29862
56901496	chr16:56901496:C:T	3.76e-16	-4.77919e-10	1.66122	0.00132164	-4.77919e-10	1.2333
56901592	chr16:56901592:G:A	1.70459e-17	-4.77919e-10	-1.43246	8.91258e-05	-4.77919e-10	-1.46328
56901882	chr16:56901882:C:T	2.01818e-17	-4.77919e-10	-1.26359	9.16917e-05	-4.77919e-10	-1.4349
56902204	chr16:56902204:C:G	4.17216e-16	-4.77919e-10	1.76524	0.00150839	-4.77919e-10	1.36547
56902360	chr16:56902360:T:C	1.28505e-17	-1.00208	-0.712901	1.62467e-05	-1.99512	-1.17033
56902546	chr16:56902546:A:G	2.81036e-18	-1.76846	-1.4666	1.19539e-05	-2.00007	-1.47221
56902650	chr16:56902650:C:T	1.93866e-17	-4.77919e-10	-1.30378	9.96994e-05	-4.77919e-10	-1.35117
56902651	chr16:56902651:A:G	1.15378e-17	-0.981637	-0.841103	1.52783e-05	-1.99361	-1.23328
56902656	chr16:56902656:T:C	1.08227e-17	-0.751523	-1.1352	3.60875e-05	-1.41906	-0.948323
56902746	chr16:56902746:A:G	5.25657e-17	0.0153774	-0.321681	2.989e-05	-1.83506	-0.720748
56902776	chr16:56902776:TCC:T	1.05023e-17	-0.617174	-1.2996	3.25993e-05	-1.32564	-1.1434
56902779	chr16:56902779:TC:T	1.05636e-17	-0.614924	-1.29603	3.28148e-05	-1.32402	-1.13843
56902811	chr16:56902811:G:A	1.63104e-17	-4.77919e-10	-1.47656	8.80379e-05	-4.77919e-10	-1.47557
56903054	chr16:56903054:C:G	8.37213e-18	-0.874621	-1.26884	1.85931e-05	-1.97546	-1.05508
56903147	chr16:56903147:T:C	2.84028e-18	-1.83326	-1.3912	1.2094e-05	-1.99239	-1.46823
56903291	chr16:56903291:A:C	4.45188e-17	-4.77919e-10	-0.472456	0.000174627	-4.77919e-10	-0.79068
56903294	chr16:56903294:G:A	1.26178e-17	-0.372182	-1.36108	1.35121e-05	-1.87366	-1.47608
56903371	chr16:56903371:A:G	3.05817e-18	-1.71431	-1.43624	1.53291e-05	-1.78064	-1.44294
56903551	chr16:56903551:A:G	2.73886e-18	-1.78443	-1.47639	1.28169e-05	-1.96632	-1.43625
56903563	chr16:56903563:A:G	1.84188e-17	-4.77919e-10	-1.355	0.000114587	-4.77919e-10	-1.212
56903604	chr16:56903604:TCCAGAATC:T	1.00336e-17	-0.789372	-1.17306	3.35635e-05	-1.44753	-0.992363
56903943	chr16:56903943:G:A	4.83282e-18	-1.88989	-0.80305	1.85363e-05	-1.85234	-1.18127
56904044	chr16:56904044:A:G	9.01269e-18	-1.64305	-0.42668	2.68164e-05	-1.84455	-0.819768
56904086	chr16:56904086:T:C	3.04178e-18	-1.72837	-1.42756	1.53367e-05	-1.78881	-1.43427
56904104	chr16:56904104:A:G	1.51294e-17	-0.151718	-1.40001	1.50093e-05	-1.86403	-1.38064
56904207	chr16:56904207:T:C	1.89504e-17	-4.77919e-10	-1.32654	9.78518e-05	-4.77919e-10	-1.36988
56904217	chr16:56904217:T:A	2.26699e-17	-4.77919e-10	-1.14733	9.73222e-05	-4.77919e-10	-1.37531
56904222	chr16:56904222:C:T	9.68727e-18	-1.99755	-8.47093e-10	6.28315e-05	-1.81288	-8.47093e-10
56904235	chr16:56904235:T:G	1.6425e-17	-4.77919e-10	-1.46956	9.7453e-05	-4.77919e-10	-1.37396
56904275	chr16:56904275:A:G	1.82869e-17	-4.77919e-10	-1.36218	8.88429e-05	-4.77919e-10	-1.46646
56904332	chr16:56904332:G:A	8.23835e-18	-0.997716	-1.16185	2.96607e-05	-1.58611	-0.977402
56904378	chr16:56904378:G:A	8.38235e-18	-1.69511	-0.447127	2.73043e-05	-1.80983	-0.83646
56904475	chr16:56904475:C:T	3.13674e-18	-1.69988	-1.4253	1.57378e-05	-1.76471	-1.43256
56904868	chr16:56904868:C:G	7.30316e-18	-1.01122	-1.26884	1.83041e-05	-1.99113	-1.05508
56904937	chr16:56904937:C:T	4.44061e-17	-4.77919e-10	-0.47499	0.000170436	-4.77919e-10	-0.81497
56905043	chr16:56905043:A:C	1.42032e-17	-1.6149	-8.47093e-10	5.80176e-05	-1.89259	-8.47093e-10
56905067	chr16:56905067:C:T	1.69181e-17	-4.77919e-10	-1.43998	0.000104573	-4.77919e-10	-1.30344
56905136	chr16:56905136:T:A	1.75021e-17	-4.77919e-10	-1.40605	9.17585e-05	-4.77919e-10	-1.43417
56905138	chr16:56905138:G:A	1.75198e-17	-4.77919e-10	-1.40503	9.18268e-05	-4.77919e-10	-1.43343
56905202	chr16:56905202:G:A	4.73588e-17	-4.77919e-10	-0.410615	0.00017991	-4.77919e-10	-0.760876
56905232	chr16:56905232:G:A	3.10586e-18	-1.69579	-1.43928	1.56249e-05	-1.75888	-1.44558
56905313	chr16:56905313:T:TG	2.86157e-18	-1.74686	-1.47014	1.49079e-05	-1.77625	-1.47519
56905568	chr16:56905568:T:G	2.71193e-18	-1.91113	-1.35957	1.70425e-05	-1.79047	-1.32715
56905613	chr16:56905613:C:T	1.74366e-17	-4.77919e-10	-1.4098	9.14831e-05	-4.77919e-10	-1.43718
56905621	chr16:56905621:A:G	4.82031e-17	-4.77919e-10	-0.392944	0.000167898	-4.77919e-10	-0.829977
56905634	chr16:56905634:G:T	3.97604e-18	-1.45889	-1.42919	1.33417e-05	-1.90731	-1.45512
56905727	chr16:56905727:A:G	4.28616e-17	-4.77919e-10	-0.51039	0.00021527	-4.77919e-10	-0.58144
56905882	chr16:56905882:A:C	2.61748e-18	-1.91607	-1.39008	1.65744e-05	-1.78383	-1.36165
56905898	chr16:56905898:C:T	2.0893e-16	-4.77919e-10	1.07363	0.000760288	-4.77919e-10	0.680365
56905993	chr16:56905993:C:T	1.79256e-17	-4.77919e-10	-1.38214	8.95086e-05	-4.77919e-10	-1.459
56906051	chr16:56906051:GGTGATA:G	3.76012e-16	-4.77919e-10	1.66126	0.00135917	-4.77919e-10	1.26129
56906057	chr16:56906057:A:G	4.00686e-18	-1.72939	-1.15096	1.7198e-05	-1.77309	-1.33545
56906139	chr16:56906139:C:A	2.20956e-17	-4.77919e-10	-1.17299	9.59704e-05	-4.77919e-10	-1.38929
56906216	chr16:56906216:T:C	2.62583e-18	-1.90856	-1.39441	1.63394e-05	-1.79572	-1.36403
56906601	chr16:56906601:T:C	8.54466e-18	-0.879057	-1.244	1.93151e-05	-1.97542	-1.01703
56906740	chr16:56906740:A:T	8.10507e-18	-1.14313	-1.03274	2.90527e-05	-1.68959	-0.894634
56906962	chr16:56906962:C:T	5.99184e-18	-1.67219	-0.805775	2.04502e-05	-1.82542	-1.10992
56906985	chr16:56906985:T:C	3.56863e-17	-0.693601	-8.47093e-10	0.000119488	-1.17012	-8.47093e-10
56907319	chr16:56907319:T:A	2.52006e-18	-1.93339	-1.41069	1.66764e-05	-1.75414	-1.3852
56907363	chr16:56907363:CAGG:C	8.10319e-18	-1.04532	-1.13079	2.97893e-05	-1.61655	-0.94263
56907394	chr16:56907394:G:C	1.6378e-17	-4.77919e-10	-1.47243	8.79622e-05	-4.77919e-10	-1.47643
56907407	chr16:56907407:A:G	1.6331e-17	-4.77919e-10	-1.4753	8.8646e-05	-4.77919e-10	-1.46868
56907413	chr16:56907413:A:C	1.64471e-17	-4.77919e-10	-1.46822	8.81036e-05	-4.77919e-10	-1.47482
56907414	chr16:56907414:T:C	1.632e-17	-4.77919e-10	-1.47597	8.80083e-05	-4.77919e-10	-1.4759
56907692	chr16:56907692:C:T	6.92667e-18	-1.04047	-1.29252	1.96952e-05	-1.63019	-1.34277
56907693	chr16:56907693:G:A	2.46262e-17	-4.77919e-10	-1.06456	0.000133	-4.77919e-10	-1.06298
56907845	chr16:56907845:T:C	3.54704e-16	-4.77919e-10	1.60292	0.00128352	-4.77919e-10	1.20403
56907907	chr16:56907907:C:T	1.64182e-17	-4.77919e-10	-1.46998	9.73049e-05	-4.77919e-10	-1.37548
56908291	chr16:56908291:T:C	2.32743e-18	-1.95448	-1.46913	1.73816e-05	-1.69986	-1.39806
56908418	chr16:56908418:T:C	1.84156e-17	-4.77919e-10	-1.35517	8.88797e-05	-4.77919e-10	-1.46605
56908532	chr16:56908532:A:C	1.66106e-17	-4.77919e-10	-1.45833	0.000100885	-4.77919e-10	-1.33935
56908563	chr16:56908563:G:A	4.83152e-17	-4.77919e-10	-0.390621	0.00016935	-4.77919e-10	-0.821364
56908705	chr16:56908705:T:A	1.74098e-17	-4.77919e-10	-1.41134	0.000111825	-4.77919e-10	-1.2364
56908722	chr16:56908722:GA:G	1.95438e-17	-4.77919e-10	-1.29571	9.35312e-05	-4.77919e-10	-1.41504
56908966	chr16:56908966:C:T	1.76864e-17	-4.77919e-10	-1.39557	9.27459e-05	-4.77919e-10	-1.42347
56908990	chr16:56908990:C:T	4.5807e-18	-1.96082	-0.785696	2.29223e-05	-1.87731	-0.943906
56909009	chr16:56909009:A:T	1.04635e-17	-0.539323	-1.38115	1.95305e-05	-1.68886	-1.2925
56909019	chr16:56909019:T:C	4.54514e-17	-4.77919e-10	-0.451723	0.000160616	-4.77919e-10	-0.874317
56909610	chr16:56909610:G:A	1.64767e-17	-4.77919e-10	-1.46642	9.42037e-05	-4.77919e-10	-1.40787
56909629	chr16:56909629:A:G	1.06051e-17	-1.35568	-0.551348	2.71041e-05	-1.94165	-0.712
56909760	chr16:56909760:G:A	4.62048e-18	-1.43776	-1.30011	1.44984e-05	-1.91774	-1.36155
56909767	chr16:56909767:G:A	3.17271e-17	-4.77919e-10	-0.811197	0.000105263	-4.77919e-10	-1.29687
56910120	chr16:56910120:G:T	1.77035e-17	-4.77919e-10	-1.3946	9.28146e-05	-4.77919e-10	-1.42273
56910121	chr16:56910121:C:T	1.77064e-17	-4.77919e-10	-1.39444	9.28307e-05	-4.77919e-10	-1.42256
56910210	chr16:56910210:G:A	3.8283e-18	-1.87487	-1.05107	1.64563e-05	-1.81571	-1.33692
56910233	chr16:56910233:G:A	1.64734e-17	-4.77919e-10	-1.46662	8.89981e-05	-4.77919e-10	-1.46472
56910377	chr16:56910377:C:T	1.71552e-17	-4.77919e-10	-1.42607	8.9442e-05	-4.77919e-10	-1.45974
56910512	chr16:56910512:A:AT	1.73746e-17	-4.77919e-10	-1.41336	0.000101679	-4.77919e-10	-1.33151
56910815	chr16:56910815:C:T	4.95636e-17	-4.77919e-10	-0.365111	0.000172003	-4.77919e-10	-0.805824
56910875	chr16:56910875:T:C	6.91524e-18	-1.0606	-1.27404	1.90086e-05	-1.96167	-1.04677
56911035	chr16:56911035:A:G	3.12479e-18	-1.65244	-1.47656	1.19313e-05	-1.99943	-1.47473
56911137	chr16:56911137:C:A	1.82248e-16	1.83261	-0.895611	3.02968e-05	-1.28731	-1.25498
56911469	chr16:56911469:C:T	2.21764e-17	-4.77919e-10	-1.16934	9.54973e-05	-4.77919e-10	-1.39423
56911627	chr16:56911627:A:G	6.53936e-17	1.0655	-1.15344	0.000157646	0.0183123	-0.911296
56911683	chr16:56911683:TC:T	9.8623e-17	1.53207	-1.20913	0.000119435	0.213285	-1.38385
56911707	chr16:56911707:T:G	6.48498e-16	1.64176	0.564534	0.000204786	-0.759434	0.128065
56912076	chr16:56912076:G:A	3.11106e-17	-0.830818	-8.47093e-10	8.81053e-05	-1.4748	-8.47093e-10
56912160	chr16:56912160:C:T	2.35822e-17	0.367302	-1.47518	2.26045e-05	-1.36003	-1.47515
56912285	chr16:56912285:A:G	5.19768e-17	-1.94936	1.63179	0.00017292	-1.97797	1.17746
56912389	chr16:56912389:T:C	2.53322e-17	-4.77919e-10	-1.03629	0.000156963	-4.77919e-10	-0.897322
56912472	chr16:56912472:C:T	3.41857e-17	-0.112746	-0.623812	3.32901e-05	-1.64843	-0.79964
56912478	chr16:56912478:C:T	2.79279e-17	-4.77919e-10	-0.938741	0.000212065	-4.77919e-10	-0.596439
56912509	chr16:56912509:T:C	3.18645e-17	-0.121186	-0.685687	3.12904e-05	-1.65244	-0.857584
56912625	chr16:56912625:T:C	1.64033e-17	-4.77919e-10	-1.47088	9.24243e-05	-4.77919e-10	-1.42694
56912669	chr16:56912669:G:A	3.33469e-17	-0.120567	-0.640835	3.24892e-05	-1.65186	-0.820569
56912682	chr16:56912682:C:G	3.19587e-17	-0.119267	-0.684656	3.126e-05	-1.65119	-0.859803
56912735	chr16:56912735:C:G	3.27583e-17	-0.320945	-0.458265	5.02142e-05	-1.6956	-0.34144
56912892	chr16:56912892:T:C	4.13566e-17	0.39178	-0.937915	3.22628e-05	-1.44115	-1.03827
56912994	chr16:56912994:G:C	3.10086e-17	-4.77919e-10	-0.834103	0.000122422	-4.77919e-10	-1.14586
56913219	chr16:56913219:G:A	1.90302e-17	-4.77919e-10	-1.32234	9.86163e-05	-4.77919e-10	-1.3621
56913303	chr16:56913303:G:A	1.94383e-17	-4.77919e-10	-1.30112	0.000189988	-4.77919e-10	-0.706374
56913363	chr16:56913363:C:T	1.88469e-17	-4.77919e-10	-1.33202	0.000234899	-4.77919e-10	-0.494177
56913610	chr16:56913610:A:G	5.37931e-16	0.243018	1.77635	9.96326e-05	-1.54321	0.191365
56913809	chr16:56913809:C:T	7.32429e-17	-0.378223	0.403638	4.55785e-05	-1.76713	-0.366768
56914157	chr16:56914157:C:T	2.35577e-17	-4.77919e-10	-1.10892	0.00012575	-4.77919e-10	-1.11904
56914336	chr16:56914336:C:T	1.87726e-16	-0.176744	1.14336	6.3956e-05	-1.69908	-0.0960566
56914380	chr16:56914380:A:G	6.29923e-18	-0.955177	-1.47276	1.25955e-05	-1.99597	-1.42402
56914566	chr16:56914566:A:G	1.82059e-17	-4.77919e-10	-1.36662	9.73104e-05	-4.77919e-10	-1.37543
56914706	chr16:56914706:A:C	3.11727e-16	-1.32012	2.79388	8.56702e-05	-1.99001	0.487184
56914929	chr16:56914929:C:T	5.85527e-17	-0.410704	0.212263	3.85722e-05	-1.78011	-0.520694
56914970	chr16:56914970:T:TTGGAGG	1.75533e-17	-4.77919e-10	-1.40313	0.000108258	-4.77919e-10	-1.26881
56915079	chr16:56915079:C:T	3.02046e-18	-1.72964	-1.43331	1.23342e-05	-1.97872	-1.46224
56915256	chr16:56915256:A:G	1.25391e-16	-0.272158	0.835231	4.8796e-05	-1.73886	-0.326825
56915837	chr16:56915837:T:C	1.94733e-17	-4.77919e-10	-1.29932	9.30222e-05	-4.77919e-10	-1.4205
56915905	chr16:56915905:T:A	4.15151e-17	-4.77919e-10	-0.54231	0.000275639	-4.77919e-10	-0.334239
56916222	chr16:56916222:T:C	1.58267e-16	-0.0876647	0.883584	5.44197e-05	-1.66356	-0.293049
56916229	chr16:56916229:G:A	1.68578e-17	-4.77919e-10	-1.44355	0.000101072	-4.77919e-10	-1.3375
56916298	chr16:56916298:G:A	1.02852e-15	2.33821	0.329298	4.43495e-05	-1.69851	-0.462718
56916661	chr16:56916661:G:T	1.65486e-17	-4.77919e-10	-1.46206	8.83671e-05	-4.77919e-10	-1.47183
56916731	chr16:56916731:C:T	7.7912e-18	-0.760457	-1.45491	1.2198e-05	-2	-1.45207
56917039	chr16:56917039:G:A	2.99928e-17	-0.867409	-8.47093e-10	7.80823e-05	-1.59557	-8.47093e-10
56917627	chr16:56917627:G:T	1.05174e-17	-1.91534	-8.47093e-10	5.24079e-05	-1.99427	-8.47093e-10
56918053	chr16:56918053:T:C	1.65114e-17	-4.77919e-10	-1.46431	8.82093e-05	-4.77919e-10	-1.47362
56918134	chr16:56918134:G:A	1.79287e-17	-4.77919e-10	-1.38197	9.36364e-05	-4.77919e-10	-1.41391
56918186	chr16:56918186:A:G	1.58304e-16	1.66532	-0.869173	1.56123e-05	-1.82786	-1.37742
56918676	chr16:56918676:T:C	5.64043e-17	-0.322982	0.0871597	3.12724e-05	-1.75297	-0.757625
56919284	chr16:56919284:C:T	1.64961e-17	-4.77919e-10	-1.46525	8.82151e-05	-4.77919e-10	-1.47355
56919349	chr16:56919349:A:G	1.35372e-16	1.40934	-0.769686	1.56745e-05	-1.8813	-1.32
56920402	chr16:56920402:C:T	1.86152e-17	-4.77919e-10	-1.34439	0.000184209	-4.77919e-10	-0.737263
56921159	chr16:56921159:A:G	1.05898e-16	-0.986744	1.38085	4.77649e-05	-1.99223	-0.0948137
56921279	chr16:56921279:A:G	9.70995e-17	-1.10674	1.41411	4.82347e-05	-1.99935	-0.0779082
56921500	chr16:56921500:G:C	2.14535e-17	-4.77919e-10	-1.20248	9.45631e-05	-4.77919e-10	-1.40407
56922298	chr16:56922298:G:A	1.65822e-17	-4.77919e-10	-1.46004	9.75016e-05	-4.77919e-10	-1.37346
56923483	chr16:56923483:G:A	1.67046e-17	-4.77919e-10	-1.45268	9.91546e-05	-4.77919e-10	-1.35665
56923544	chr16:56923544:G:A	6.26574e-18	-1.69213	-0.741139	2.18921e-05	-1.59988	-1.26733
56923605	chr16:56923605:C:T	1.63242e-17	-1.47572	-8.47093e-10	7.40954e-05	-1.64798	-8.47093e-10
56923757	chr16:56923757:A:T	1.72933e-17	-4.77919e-10	-1.41805	8.8394e-05	-4.77919e-10	-1.47153
56923886	chr16:56923886:A:G	9.92578e-17	0.263566	0.0657877	4.89768e-05	-1.49256	-0.569422
56923897	chr16:56923897:G:A	3.37514e-17	-4.77919e-10	-0.749344	0.000154184	-4.77919e-10	-0.915185
56923952	chr16:56923952:T:C	3.24947e-16	-0.848611	2.36391	9.07784e-05	-1.98047	0.535559
56924061	chr16:56924061:GTAAT:G	1.99007e-17	-4.77919e-10	-1.27761	0.000257268	-4.77919e-10	-0.403214
56924382	chr16:56924382:G:A	1.68078e-17	-4.77919e-10	-1.44652	8.8635e-05	-4.77919e-10	-1.46881
56924889	chr16:56924889:A:C	7.5324e-18	-1.75362	-0.495532	2.37362e-05	-1.66831	-1.11802
56925107	chr16:56925107:C:T	5.94773e-18	-1.10882	-1.37654	1.58788e-05	-1.9706	-1.21775
56925373	chr16:56925373:G:A	1.52556e-16	-0.890369	1.64953	5.40578e-05	-1.98507	0.0217922
56925494	chr16:56925494:A:G	2.04659e-16	-0.97451	2.02749	7.01006e-05	-1.99372	0.290319
56925809	chr16:56925809:C:T	2.82541e-17	-4.77919e-10	-0.927129	0.000256162	-4.77919e-10	-0.407521
56926363	chr16:56926363:T:A	2.97144e-16	-0.871365	2.29721	8.75186e-05	-1.98234	0.500858
56926702	chr16:56926702:A:G	1.03412e-17	-1.93223	-8.47093e-10	6.22615e-05	-1.82199	-8.47093e-10
56926869	chr16:56926869:C:T	1.64291e-16	-0.956625	1.7899	6.09851e-05	-1.99179	0.149088
56927126	chr16:56927126:G:A	1.63643e-17	-4.77919e-10	-1.47327	8.79977e-05	-4.77919e-10	-1.47602
56927292	chr16:56927292:G:A	5.16604e-16	0.26467	1.71424	0.000104728	-1.65137	0.349404
56928020	chr16:56928020:C:T	8.254e-18	-0.739448	-1.41822	1.27869e-05	-1.99922	-1.40569
56928257	chr16:56928257:A:G	5.22958e-16	0.126454	1.86468	0.000115728	-1.70618	0.504093
56928542	chr16:56928542:TC:T	3.7558e-17	-4.77919e-10	-0.64248	0.000369562	-4.77919e-10	-0.0410134
56928691	chr16:56928691:A:G	2.51571e-17	-4.77919e-10	-1.04323	8.85457e-05	-4.77919e-10	-1.46981
56928713	chr16:56928713:C:G	1.67783e-17	-4.77919e-10	-1.44828	9.03839e-05	-4.77919e-10	-1.44927
56928771	chr16:56928771:C:T	1.66122e-17	-4.77919e-10	-1.45823	8.95394e-05	-4.77919e-10	-1.45865
56929230	chr16:56929230:A:G	1.71345e-13	2.12801	5.65506	0.00280824	-1.53719	3.52417
56929359	chr16:56929359:C:T	8.06867e-17	-4.77919e-10	0.122207	0.00028192	-4.77919e-10	-0.31171
56929410	chr16:56929410:G:A	4.4025e-16	0.246227	1.57275	0.000132983	-1.66533	0.60222
56929522	chr16:56929522:GT:G	2.01922e-17	-4.77919e-10	-1.26307	9.23313e-05	-4.77919e-10	-1.42795
56929556	chr16:56929556:C:T	5.06252e-16	0.224929	1.73374	0.00010827	-1.66841	0.399704
56929674	chr16:56929674:C:A	1.64051e-17	-4.77919e-10	-1.47078	8.86264e-05	-4.77919e-10	-1.4689
56929682	chr16:56929682:T:C	3.12443e-16	-0.950073	2.42613	9.49465e-05	-1.99118	0.591163
56929731	chr16:56929731:T:A	4.97113e-16	0.197964	1.74249	0.000149904	-1.68462	0.74128
56929735	chr16:56929735:A:G	1.67426e-16	0.0860519	0.76612	7.77262e-05	-1.57468	-0.0254607
56930083	chr16:56930083:G:A	1.82267e-17	-4.77919e-10	-1.36548	9.83084e-05	-4.77919e-10	-1.36522
56930495	chr16:56930495:T:C	1.53845e-13	2.05928	5.61605	0.0026211	-1.55986	3.47788
56930533	chr16:56930533:G:T	6.92752e-18	-1.08205	-1.25082	1.90199e-05	-1.97528	-1.03256
56931293	chr16:56931293:A:G	1.64237e-17	-4.77919e-10	-1.46964	8.85512e-05	-4.77919e-10	-1.46975
56931374	chr16:56931374:T:A	1.6402e-17	-4.77919e-10	-1.47096	8.85462e-05	-4.77919e-10	-1.46981
56931489	chr16:56931489:T:C	1.67431e-17	-4.77919e-10	-1.45038	8.9789e-05	-4.77919e-10	-1.45587
56931602	chr16:56931602:G:C	1.63151e-17	-4.77919e-10	-1.47627	8.96881e-05	-4.77919e-10	-1.457
56931656	chr16:56931656:C:T	8.15655e-17	-4.77919e-10	0.133039	0.000324511	-4.77919e-10	-0.171014
56931795	chr16:56931795:A:G	6.3984e-16	0.697814	1.49504	0.000160597	-1.29259	0.41816
56932504	chr16:56932504:C:G	2.75575e-16	-0.949095	2.29959	0.000111184	-1.99319	0.751043
56932642	chr16:56932642:T:C	6.37808e-17	0.858211	-0.971127	2.53765e-05	-1.43112	-1.28839
56932870	chr16:56932870:G:A	1.81024e-17	-4.77919e-10	-1.37232	0.000104471	-4.77919e-10	-1.30442
56932874	chr16:56932874:A:G	2.40854e-16	-0.882739	2.09856	9.59566e-05	-1.98749	0.598052
56933265	chr16:56933265:T:G	3.26443e-17	-0.782696	-8.47093e-10	7.77013e-05	-1.60046	-8.47093e-10
56933611	chr16:56933611:T:C	2.19041e-17	-4.77919e-10	-1.18169	0.000138089	-4.77919e-10	-1.02544
56933620	chr16:56933620:A:G	7.3694e-16	-0.824729	3.15887	0.000261017	-1.99987	1.61113
56933846	chr16:56933846:G:A	6.9443e-16	-0.771278	3.046	0.00023861	-1.99858	1.52008
56934127	chr16:56934127:G:A	7.16444e-16	-0.790958	3.09689	0.000248472	-1.99912	1.56111
56934440	chr16:56934440:T:C	7.10157e-17	-4.77919e-10	-0.00546565	0.000409255	-4.77919e-10	0.0610063
56934442	chr16:56934442:A:G	2.16114e-17	-4.77919e-10	-1.19514	0.000305224	-4.77919e-10	-0.232288
56934977	chr16:56934977:G:A	1.0309e-17	-1.51128	-0.424073	5.49726e-05	-1.23112	-0.715374
56935771	chr16:56935771:C:T	4.54429e-16	0.58569	1.26499	0.000140122	-1.34142	0.330606
56935873	chr16:56935873:G:C	8.41979e-17	-4.77919e-10	0.164803	0.00029472	-4.77919e-10	-0.267306
56936291	chr16:56936291:A:G	1.00865e-15	-0.948619	3.59662	0.000418972	-1.99849	2.08296
56936298	chr16:56936298:T:A	2.60083e-17	-1.00995	-8.47093e-10	5.21094e-05	-1.99999	-8.47093e-10
56936436	chr16:56936436:A:G	1.96931e-16	-4.77919e-10	1.01449	0.000714757	-4.77919e-10	0.61861
56936997	chr16:56936997:C:G	2.12438e-17	-4.77919e-10	-1.2123	0.000308593	-4.77919e-10	-0.221311
56937003	chr16:56937003:G:A	2.54761e-17	-4.77919e-10	-1.03062	0.000125806	-4.77919e-10	-1.11859
56937473	chr16:56937473:G:A	5.23051e-16	-4.77919e-10	1.99131	0.000653567	-4.77919e-10	0.529113
56938301	chr16:56938301:C:T	1.04461e-16	-4.77919e-10	0.380451	0.000354852	-4.77919e-10	-0.0816311
56938338	chr16:56938338:C:T	1.20081e-17	-0.849559	-0.933227	3.21314e-05	-1.95783	-0.525666
56938433	chr16:56938433:T:G	1.6813e-16	0.983866	-0.127498	6.96966e-05	-1.00332	-0.705859
56938507	chr16:56938507:G:A	2.06455e-17	-1.24087	-8.47093e-10	7.40451e-05	-1.64866	-8.47093e-10
56938801	chr16:56938801:G:A	9.31051e-17	1.13897	-0.873606	2.64036e-05	-1.28907	-1.39076
56939423	chr16:56939423:A:G	3.32975e-18	-1.60071	-1.46477	2.06362e-05	-1.45468	-1.4716
56939500	chr16:56939500:G:A	2.54761e-17	-4.77919e-10	-1.03062	0.000125806	-4.77919e-10	-1.11859
56939549	chr16:56939549:G:A	1.33295e-17	-1.55611	-0.122276	5.72185e-05	-1.27331	-0.633141
56940081	chr16:56940081:T:C	1.67541e-17	-4.77919e-10	-1.44972	0.000100152	-4.77919e-10	-1.34664
56940434	chr16:56940434:G:A	1.64365e-17	-4.77919e-10	-1.46886	9.54143e-05	-4.77919e-10	-1.3951
56940647	chr16:56940647:AAGG:A	2.34011e-18	-1.99437	-1.4238	1.92952e-05	-1.54132	-1.45216
56940727	chr16:56940727:C:T	2.35977e-17	-4.77919e-10	-1.10722	0.00011736	-4.77919e-10	-1.18809
56940809	chr16:56940809:A:G	1.74298e-17	-4.77919e-10	-1.41018	8.96804e-05	-4.77919e-10	-1.45708
56940879	chr16:56940879:A:G	8.14579e-16	0.79702	1.63728	0.000128947	-1.42539	0.331462
56940912	chr16:56940912:C:T	1.63113e-17	-4.77919e-10	-1.47651	9.02264e-05	-4.77919e-10	-1.45101
56940947	chr16:56940947:G:GAC	7.20267e-18	-1.16436	-1.12956	2.23853e-05	-1.88288	-0.962051
56941043	chr16:56941043:T:G	1.64648e-17	-4.77919e-10	-1.46714	8.83709e-05	-4.77919e-10	-1.47179
56941153	chr16:56941153:CTG:C	8.13574e-18	-1.54404	-0.628062	4.37873e-05	-1.27496	-0.899031
56941193	chr16:56941193:A:G	3.28647e-18	-1.60641	-1.47214	2.04857e-05	-1.45873	-1.47487
56941365	chr16:56941365:A:C	9.3549e-16	0.935104	1.6376	0.000136906	-1.36315	0.32911
56941447	chr16:56941447:A:C	2.62585e-17	-4.77919e-10	-1.00038	0.000129438	-4.77919e-10	-1.09013
56941862	chr16:56941862:G:A	3.86425e-14	1.63919	4.65455	0.00085838	-1.69708	2.49879
56941863	chr16:56941863:T:TATA	3.8387e-14	1.64923	4.63788	0.000850041	-1.69403	2.48598
56941864	chr16:56941864:C:A	4.03607e-14	1.65396	4.68328	0.000882372	-1.69266	2.52194
56941875	chr16:56941875:A:G	1.71238e-17	-4.77919e-10	-1.4279	8.80805e-05	-4.77919e-10	-1.47508
56941934	chr16:56941934:A:C	8.98171e-17	-4.77919e-10	0.229408	0.00031065	-4.77919e-10	-0.214666
56942124	chr16:56942124:C:A	1.74501e-17	-4.77919e-10	-1.40902	8.97409e-05	-4.77919e-10	-1.45641
56942199	chr16:56942199:C:G	2.09426e-17	-4.77919e-10	-1.22658	0.000300338	-4.77919e-10	-0.248424
56942254	chr16:56942254:G:A	1.13922e-16	-4.77919e-10	0.467143	0.000430293	-4.77919e-10	0.111134
56942552	chr16:56942552:A:G	1.64648e-17	-4.77919e-10	-1.46714	8.83709e-05	-4.77919e-10	-1.47179
56942608	chr16:56942608:G:A	7.15025e-18	-1.89381	-0.407408	3.11495e-05	-1.74689	-0.767641
56942630	chr16:56942630:A:G	2.21515e-17	-1.17046	-8.47093e-10	6.42414e-05	-1.79068	-8.47093e-10
56942832	chr16:56942832:G:A	9.96797e-16	0.911439	1.72474	0.000145295	-1.37277	0.398199
56943291	chr16:56943291:T:C	1.6985e-16	-4.77919e-10	0.866548	0.000625942	-4.77919e-10	0.485925
56943884	chr16:56943884:A:G	1.63948e-17	-4.77919e-10	-1.47141	8.86899e-05	-4.77919e-10	-1.46819
56943986	chr16:56943986:G:A	2.42449e-18	-1.97081	-1.41194	1.59393e-05	-1.73543	-1.44911
56944040	chr16:56944040:C:T	3.28784e-18	-1.6088	-1.46933	2.04664e-05	-1.46221	-1.47234
56944204	chr16:56944204:T:C	3.14219e-18	-1.65397	-1.46948	1.9397e-05	-1.51552	-1.47269
56944236	chr16:56944236:C:T	1.84118e-16	-0.563954	1.51116	0.000123038	-1.96623	0.825395
56944270	chr16:56944270:A:G	1.08433e-17	-1.95134	0.0665212	4.23155e-05	-1.75106	-0.457119
56944521	chr16:56944521:C:T	1.09812e-17	-1.60234	-0.269839	5.18848e-05	-1.34411	-0.660192
56944760	chr16:56944760:A:AC	1.7614e-17	-4.77919e-10	-1.39968	9.54665e-05	-4.77919e-10	-1.39456
56945167	chr16:56945167:A:G	7.84277e-16	-4.77919e-10	2.39639	0.00356228	-4.77919e-10	2.22482
56945250	chr16:56945250:C:T	1.91169e-17	-4.77919e-10	-1.3178	9.38801e-05	-4.77919e-10	-1.41131
56945470	chr16:56945470:G:A	1.13689e-17	-1.85283	0.0153462	4.87921e-05	-1.56112	-0.504644
56945668	chr16:56945668:C:T	1.15064e-17	-1.71162	-0.113837	5.22081e-05	-1.46228	-0.535814
56945669	chr16:56945669:A:G	2.69695e-18	-1.80041	-1.47584	1.64672e-05	-1.67541	-1.47655
56945682	chr16:56945682:A:G	2.30332e-17	-4.77919e-10	-1.13143	9.39258e-05	-4.77919e-10	-1.41083
56946142	chr16:56946142:A:G	1.83607e-17	-4.77919e-10	-1.35816	0.000119371	-4.77919e-10	-1.1711
56946223	chr16:56946223:G:A	6.42356e-18	-1.02897	-1.37942	1.34002e-05	-1.94834	-1.40972
56946412	chr16:56946412:C:T	2.05826e-17	-4.77919e-10	-1.24392	0.000289136	-4.77919e-10	-0.286435
56946427	chr16:56946427:G:A	5.21764e-16	-4.77919e-10	1.98885	0.000648607	-4.77919e-10	0.521494
56946996	chr16:56946996:T:C	3.93157e-18	-1.4522	-1.44713	2.5614e-05	-1.2549	-1.4553
56947214	chr16:56947214:G:T	2.32627e-18	-1.98365	-1.44045	1.65078e-05	-1.68388	-1.46562
56947328	chr16:56947328:G:A	4.43995e-17	-1.24801	0.772872	0.000227102	-0.860658	0.332723
56947840	chr16:56947840:G:A	1.6323e-17	-4.77919e-10	-1.47579	9.14516e-05	-4.77919e-10	-1.43752
56947969	chr16:56947969:C:T	4.27241e-18	-1.37236	-1.44383	2.81281e-05	-1.16028	-1.45629
56948242	chr16:56948242:G:A	2.14225e-17	-4.77919e-10	-1.20392	0.000169728	-4.77919e-10	-0.819134
56948387	chr16:56948387:T:C	4.58709e-14	1.99738	4.46784	0.000811382	-1.57074	2.31614
56948398	chr16:56948398:T:C	1.76399e-17	-4.77919e-10	-1.3982	9.56084e-05	-4.77919e-10	-1.39307
56948582	chr16:56948582:TACAC:T	1.667e-17	-4.77919e-10	-1.45476	9.20052e-05	-4.77919e-10	-1.43149
56948637	chr16:56948637:C:T	6.22173e-16	2.32831	-0.163453	7.1618e-05	-0.70676	-0.975226
56948673	chr16:56948673:G:A	1.68048e-17	-4.77919e-10	-1.4467	0.00010155	-4.77919e-10	-1.33278
56948883	chr16:56948883:T:C	1.4024e-17	-1.6276	-8.47093e-10	6.39219e-05	-1.79567	-8.47093e-10
56948907	chr16:56948907:A:G	4.4358e-18	-1.30911	-1.46954	2.99894e-05	-1.08057	-1.47192
56948927	chr16:56948927:C:T	4.61156e-18	-1.30513	-1.43467	3.0807e-05	-1.07694	-1.44865
56948966	chr16:56948966:A:G	2.3186e-18	-1.98967	-1.43774	1.6987e-05	-1.65586	-1.46503
56949009	chr16:56949009:C:G	8.97312e-17	-4.77919e-10	0.228452	0.00031036	-4.77919e-10	-0.215601
56949443	chr16:56949443:T:G	1.65379e-17	-4.77919e-10	-1.46271	9.51381e-05	-4.77919e-10	-1.398
56949492	chr16:56949492:T:C	1.63441e-17	-4.77919e-10	-1.4745	9.20222e-05	-4.77919e-10	-1.4313
56949571	chr16:56949571:G:A	2.19411e-17	-4.77919e-10	-1.18001	0.000329687	-4.77919e-10	-0.155189
56949960	chr16:56949960:A:G	1.70467e-17	-4.77919e-10	-1.43241	9.48713e-05	-4.77919e-10	-1.40081
56950075	chr16:56950075:G:A	4.10116e-18	-1.38064	-1.47646	2.7278e-05	-1.17465	-1.47261
56950122	chr16:56950122:T:C	1.81727e-17	-4.77919e-10	-1.36845	8.98967e-05	-4.77919e-10	-1.45467
56950238	chr16:56950238:G:A	2.09725e-17	-4.77919e-10	-1.22516	0.000130074	-4.77919e-10	-1.08523
56950570	chr16:56950570:C:T	4.60457e-17	-0.207665	-0.231069	4.77284e-05	-1.98284	-0.104971
56950678	chr16:56950678:T:C	1.19986e-15	4.28012	-1.45853	2.73993e-05	-1.17229	-1.47053
56950851	chr16:56950851:A:G	1.11888e-14	3.41682	1.63748	0.000466419	0.289739	-0.0979881
56950993	chr16:56950993:A:G	2.31807e-17	-4.77919e-10	-1.12505	0.000103088	-4.77919e-10	-1.31775
56951227	chr16:56951227:A:G	2.47835e-11	13.9933	-1.23599	0.00026847	0.898855	-1.25945
56951602	chr16:56951602:G:A	2.06148e-09	17.3088	-0.130518	1.39011e-05	-1.97638	-1.34499
56951643	chr16:56951643:A:G	2.33012e-13	9.35802	-1.26754	0.0001524	0.507978	-1.4348
56951728	chr16:56951728:C:T	2.0073e-17	-4.77919e-10	-1.26899	8.82837e-05	-4.77919e-10	-1.47278
56952295	chr16:56952295:G:A	6.65873e-17	-4.77919e-10	-0.0698529	0.00013668	-4.77919e-10	-1.03569
56952729	chr16:56952729:C:T	8.03713e-17	-4.77919e-10	0.11829	0.000176343	-4.77919e-10	-0.7809
56953002	chr16:56953002:A:G	1.90114e-16	0.943732	0.035524	1.25918e-05	-1.98115	-1.43914
56953064	chr16:56953064:C:T	1.93316e-17	-1.29981	-0.00681655	1.37337e-05	-1.99999	-1.33349
56953457	chr16:56953457:T:C	5.95628e-05	26.5371	0.912591	1.55719e-05	-1.99928	-1.20858
56953523	chr16:56953523:G:A	1.65151e-17	-4.77919e-10	-1.46409	9.83416e-05	-4.77919e-10	-1.36489
56953527	chr16:56953527:T:C	1.7821e-17	-4.77919e-10	-1.38799	8.79515e-05	-4.77919e-10	-1.47655
56954048	chr16:56954048:A:T	1.63913e-17	-4.77919e-10	-1.47162	9.1339e-05	-4.77919e-10	-1.43875
56954131	chr16:56954131:C:T	1.65323e-17	-4.77919e-10	-1.46305	9.86329e-05	-4.77919e-10	-1.36193
56954132	chr16:56954132:C:T	0.000226042	26.0849	2.69852	1.24584e-05	-1.99687	-1.43407
56954590	chr16:56954590:G:A	1.21793e-16	1.0784	-0.544448	1.23595e-05	-1.96259	-1.47632
56954591	chr16:56954591:C:T	1.01517e-17	-1.95073	-8.47093e-10	7.55785e-05	-1.62816	-8.47093e-10
56955103	chr16:56955103:T:C	1.75488e-17	-1.40338	-8.47093e-10	5.47903e-05	-1.94982	-8.47093e-10
56955624	chr16:56955624:A:AT	2.22949e-17	-4.77919e-10	-1.16401	0.00010125	-4.77919e-10	-1.33574
56955678	chr16:56955678:C:T	0.367909	28.1062	8.072	1.23912e-05	-1.99376	-1.44258
56955723	chr16:56955723:C:T	2.36453e-18	-1.94946	-1.45832	3.05534e-05	-1.18194	-1.35192
56955918	chr16:56955918:G:A	1.21455e-08	16.8678	2.08405	3.78519e-05	-0.857975	-1.46168
56956310	chr16:56956310:T:C	1.86195e-17	-4.77919e-10	-1.34416	0.000126587	-4.77919e-10	-1.11241
56956804	chr16:56956804:C:A	0.631576	28.5709	8.14772	1.25383e-05	-1.98566	-1.43889
56956891	chr16:56956891:G:A	4.01515e-18	-1.40824	-1.47005	7.12005e-05	-0.512617	-1.17522
56957166	chr16:56957166:A:G	2.0653e-17	-4.77919e-10	-1.24051	9.63524e-05	-4.77919e-10	-1.38532
56957518	chr16:56957518:C:A	7.81413e-17	-4.77919e-10	0.0901515	0.00012881	-4.77919e-10	-1.09499
56957550	chr16:56957550:G:A	8.1321e-17	-4.77919e-10	0.130037	0.000280813	-4.77919e-10	-0.315644
56957583	chr16:56957583:C:G	1.03007e-16	1.30998	-0.943551	1.36435e-05	-1.93422	-1.40585
56957601	chr16:56957601:G:A	3.99928e-18	-1.44695	-1.4353	1.29033e-05	-1.91972	-1.47613
56957612	chr16:56957612:G:A	9.84011e-17	0.848	-0.527315	1.23668e-05	-1.9875	-1.45082
56957755	chr16:56957755:C:T	1.6453e-17	-4.77919e-10	-1.46786	0.000131333	-4.77919e-10	-1.0756
56957829	chr16:56957829:C:T	9.39219e-13	9.75153	-0.267098	0.000231759	0.86897	-1.37661
56958045	chr16:56958045:AG:A	6.06423e-17	-4.77919e-10	-0.163374	0.000209131	-4.77919e-10	-0.610373
56958105	chr16:56958105:G:A	4.88849e-17	0.678237	-1.05713	1.38959e-05	-1.99545	-1.32629
56958648	chr16:56958648:G:A	3.30996e-17	-4.77919e-10	-0.768846	0.000113478	-4.77919e-10	-1.22172
56959249	chr16:56959249:G:A	9.9441e-06	24.5799	1.07972	1.21174e-05	-1.99766	-1.46103
56959507	chr16:56959507:T:C	1.1669e-16	-4.77919e-10	0.491156	0.000226022	-4.77919e-10	-0.532701
56959777	chr16:56959777:G:A	3.32792e-17	-4.77919e-10	-0.763435	0.000112887	-4.77919e-10	-1.22694
56960097	chr16:56960097:C:G	2.00235e-17	-4.77919e-10	-1.27146	9.30714e-05	-4.77919e-10	-1.41997
56960223	chr16:56960223:A:G	3.30809e-17	-4.77919e-10	-0.76941	0.000112999	-4.77919e-10	-1.22595
56960247	chr16:56960247:A:G	5.39973e-17	-4.77919e-10	-0.279433	0.000122215	-4.77919e-10	-1.14755
56960280	chr16:56960280:C:T	3.58791e-17	-1.16812	0.479912	5.0963e-05	-0.750514	-1.27172
56960300	chr16:56960300:T:C	3.56805e-13	9.1491	-0.632524	3.41251e-05	-0.952941	-1.47036
56960332	chr16:56960332:T:TA	0.000121775	27.2824	0.882472	1.59491e-05	-1.99297	-1.19096
56960616	chr16:56960616:C:T	9.30527e-05	26.9005	0.995281	1.52576e-05	-1.99728	-1.23098
56960907	chr16:56960907:T:C	4.91432e-18	-1.5727	-1.10351	1.7756e-05	-1.63454	-1.44207
56960929	chr16:56960929:C:G	3.40995e-17	-4.77919e-10	-0.739085	0.000114118	-4.77919e-10	-1.2161
56960982	chr16:56960982:G:A	4.97109e-14	4.18821	2.35741	4.91022e-05	-0.585224	-1.4742
56961009	chr16:56961009:C:T	1.97772e-17	-4.77919e-10	-1.28384	8.90615e-05	-4.77919e-10	-1.46401
56961126	chr16:56961126:T:C	4.23507e-18	-1.35537	-1.4696	6.5185e-05	-0.5985	-1.1776
56961174	chr16:56961174:T:TAA	4.08659e-17	-4.77919e-10	-0.558071	8.79597e-05	-4.77919e-10	-1.47645
56961248	chr16:56961248:C:A	2.64999e-16	-4.77919e-10	1.31136	0.000546116	-4.77919e-10	0.349498
56961322	chr16:56961322:C:A	4.1897e-18	-1.37916	-1.45658	1.5932e-05	-1.96959	-1.21542
56961915	chr16:56961915:G:A	1.30194e-14	-4.77919e-10	5.20583	0.000459639	-4.77919e-10	0.177108
56962045	chr16:56962045:C:A	3.38826e-17	-4.77919e-10	-0.745465	0.000114715	-4.77919e-10	-1.21089
56962148	chr16:56962148:C:A	2.80444e-17	-4.77919e-10	-0.934577	0.000126947	-4.77919e-10	-1.10956
56962246	chr16:56962246:T:C	1.43629e-12	11.048	-1.13879	2.67973e-05	-1.99978	-0.665257
56962299	chr16:56962299:G:A	2.22756e-06	15.3815	8.78208	2.4969e-05	-1.96927	-0.766431
56962367	chr16:56962367:C:T	9.79036e-18	-1.98697	-8.47093e-10	6.70073e-05	-1.74853	-8.47093e-10
56962376	chr16:56962376:G:A	2.4105e-06	15.5483	8.6942	2.46014e-05	-1.96108	-0.789449
56962737	chr16:56962737:C:A	1.93791e-09	14.9245	2.19197	1.25163e-05	-1.97	-1.4563
56962795	chr16:56962795:G:T	2.03121e-17	-4.77919e-10	-1.25715	9.44571e-05	-4.77919e-10	-1.40519
56963160	chr16:56963160:A:G	3.90599e-17	-4.77919e-10	-0.603271	0.000110846	-4.77919e-10	-1.24519
56963321	chr16:56963321:G:A	3.17323e-14	7.40668	-1.30995	4.56874e-05	-0.929401	-1.20211
56963351	chr16:56963351:G:T	1.8431e-17	-4.77919e-10	-1.35433	9.13685e-05	-4.77919e-10	-1.43843
56963406	chr16:56963406:G:A	2.40984e-16	-4.77919e-10	1.21636	0.000511037	-4.77919e-10	0.28311
56963457	chr16:56963457:A:T	7.33125e-18	-1.0205	-1.25572	3.58273e-05	-1.10877	-1.26585
56963639	chr16:56963639:C:T	7.03318e-18	-1.02249	-1.29523	7.27587e-05	-0.218016	-1.44817
56964357	chr16:56964357:C:A	2.08225e-17	-4.77919e-10	-1.23233	9.46737e-05	-4.77919e-10	-1.4029
56964660	chr16:56964660:G:C	1.00321e-12	9.63972	-0.0893722	0.000115482	0.222395	-1.42661
56964849	chr16:56964849:T:G	5.54029e-17	-0.254943	0.0012068	5.76078e-05	-1.26557	-0.634105
56965015	chr16:56965015:G:A	2.17058e-17	-4.77919e-10	-1.19079	9.08443e-05	-4.77919e-10	-1.44419
56965188	chr16:56965188:T:A	4.12947e-17	-4.77919e-10	-0.547632	0.000152938	-4.77919e-10	-0.923298
56965346	chr16:56965346:A:C	9.88218e-15	6.27869	-1.34857	0.000100784	-0.10382	-1.23654
56965433	chr16:56965433:T:C	1.87835e-17	-4.77919e-10	-1.33539	9.01364e-05	-4.77919e-10	-1.45201
56965440	chr16:56965440:TC:T	6.85324e-17	0.453609	-0.494668	3.36668e-05	-1.72317	-0.713648
56965651	chr16:56965651:C:A	1.64235e-17	-4.77919e-10	-1.46965	9.59117e-05	-4.77919e-10	-1.3899
56966037	chr16:56966037:A:G	6.9674e-18	-0.98141	-1.34572	6.75441e-05	-0.363697	-1.37685
56966048	chr16:56966048:G:C	6.18068e-17	-4.77919e-10	-0.144354	0.000213795	-4.77919e-10	-0.588316
56966233	chr16:56966233:C:T	3.66385e-17	-0.667268	-8.47093e-10	8.61884e-05	-1.4968	-8.47093e-10
56966279	chr16:56966279:A:G	1.99817e-17	-4.77919e-10	-1.27355	0.000125168	-4.77919e-10	-1.12367
56966309	chr16:56966309:C:T	1.63595e-17	-4.77919e-10	-1.47356	9.76381e-05	-4.77919e-10	-1.37207
56966372	chr16:56966372:G:A	2.87001e-16	1.71776	-0.326647	4.55636e-05	-1.3586	-0.77562
56966485	chr16:56966485:G:A	2.16407e-17	-4.77919e-10	-1.19379	9.08101e-05	-4.77919e-10	-1.44456
56966764	chr16:56966764:TA:T	5.20762e-17	-0.315658	-8.47093e-10	0.000101561	-1.33267	-8.47093e-10
56966973	chr16:56966973:G:A	1.52772e-14	6.52328	-1.15753	0.000158686	-0.267171	-0.619233
56967026	chr16:56967026:G:A	8.27758e-16	3.71051	-1.26015	4.4755e-05	-0.689337	-1.46279
56967191	chr16:56967191:T:C	2.01042e-17	-4.77919e-10	-1.26744	0.000126332	-4.77919e-10	-1.11442
56967304	chr16:56967304:C:T	2.97063e-10	16.3287	-1.08761	1.36347e-05	-1.8867	-1.45401
56967338	chr16:56967338:T:C	2.40465e-17	-0.636122	-0.452254	5.19532e-05	-1.70766	-0.295324
56967342	chr16:56967342:T:TCACA	1.79489e-15	4.43332	-1.20899	6.94975e-05	-0.997315	-0.714727
56967526	chr16:56967526:G:A	1.75732e-10	15.8734	-1.15731	1.35979e-05	-1.91955	-1.42386
56967604	chr16:56967604:G:A	5.85339e-17	0.783261	-0.982023	1.81802e-05	-1.60348	-1.44952
56968073	chr16:56968073:A:C	1.05869e-17	-0.579393	-1.32936	4.52473e-05	-0.754778	-1.38641
56968206	chr16:56968206:G:T	1.79811e-17	-1.37904	-8.47093e-10	5.48705e-05	-1.94836	-8.47093e-10
56968209	chr16:56968209:A:T	1.90519e-17	-1.3212	-8.47093e-10	5.40488e-05	-1.96345	-8.47093e-10
56968240	chr16:56968240:T:C	4.26793e-17	0.0657424	-0.580396	2.81331e-05	-1.83096	-0.785428
56968330	chr16:56968330:C:T	2.89631e-17	0.254879	-1.15722	1.72149e-05	-1.77667	-1.33089
56968336	chr16:56968336:C:G	2.70598e-17	-4.77919e-10	-0.970317	0.000195549	-4.77919e-10	-0.67752
56968387	chr16:56968387:A:G	1.63121e-17	-4.77919e-10	-1.47646	0.000101854	-4.77919e-10	-1.32979
56968463	chr16:56968463:A:G	1.70768e-17	-4.77919e-10	-1.43065	8.84907e-05	-4.77919e-10	-1.47044
56968492	chr16:56968492:C:A	9.36658e-18	-0.603452	-1.42777	5.08129e-05	-0.752372	-1.27281
56968567	chr16:56968567:C:A	2.41078e-17	-1.08583	-8.47093e-10	7.33385e-05	-1.65825	-8.47093e-10
56968798	chr16:56968798:A:G	2.68955e-17	-4.77919e-10	-0.976407	8.89073e-05	-4.77919e-10	-1.46574
56969113	chr16:56969113:G:T	2.89294e-17	-0.903508	-8.47093e-10	7.50484e-05	-1.6352	-8.47093e-10
56969131	chr16:56969131:C:T	1.63524e-17	-4.77919e-10	-1.47399	9.63164e-05	-4.77919e-10	-1.38569
56969234	chr16:56969234:T:C	2.77698e-16	2.01763	-0.659468	2.78418e-05	-1.22544	-1.40135
56969549	chr16:56969549:T:C	7.24398e-17	-4.77919e-10	0.0143884	0.000244549	-4.77919e-10	-0.453918
56970065	chr16:56970065:T:C	2.23733e-15	-4.77919e-10	3.44467	0.000824192	-4.77919e-10	0.761071
56970068	chr16:56970068:T:C	2.62632e-15	-4.77919e-10	3.60497	0.000875375	-4.77919e-10	0.821319
56970547	chr16:56970547:G:A	1.64429e-17	-4.77919e-10	-1.46847	9.11923e-05	-4.77919e-10	-1.44036
56970835	chr16:56970835:A:G	1.64593e-17	-4.77919e-10	-1.46748	9.12084e-05	-4.77919e-10	-1.44019
56971389	chr16:56971389:C:T	7.56819e-10	17.529	-1.35273	1.76693e-05	-1.8695	-1.21201
56971567	chr16:56971567:C:A	5.98204e-10	17.2846	-1.34357	1.71061e-05	-1.88836	-1.22554
56971638	chr16:56971638:C:T	7.34081e-18	-0.806767	-1.46815	1.3354e-05	-1.98716	-1.37435
56971708	chr16:56971708:T:C	2.05342e-17	0.0946839	-1.34096	3.66809e-05	-0.892462	-1.45861
56971850	chr16:56971850:C:T	9.66904e-18	-1.99944	-8.47093e-10	0.000113432	-1.22213	-8.47093e-10
56971852	chr16:56971852:C:G	1.58123e-16	-4.77919e-10	0.795004	0.000464289	-4.77919e-10	0.187175
56971970	chr16:56971970:C:T	2.18317e-17	-4.77919e-10	-1.18501	8.81235e-05	-4.77919e-10	-1.47459
56972466	chr16:56972466:A:G	2.3767e-13	8.91648	-0.806214	0.000199735	0.81986	-1.4762
56972678	chr16:56972678:C:T	4.48105e-12	8.72341	2.32359	0.00102545	0.667916	0.311642
56972917	chr16:56972917:T:A	5.33079e-14	7.34011	-0.724641	0.000294213	0.585789	-0.854817
56973027	chr16:56973027:T:A	1.65559e-17	-4.77919e-10	-1.46162	9.62036e-05	-4.77919e-10	-1.38687
56973038	chr16:56973038:G:A	1.71159e-17	-4.77919e-10	-1.42836	9.59936e-05	-4.77919e-10	-1.38905
56973280	chr16:56973280:T:C	3.27325e-18	-1.6806	-1.40199	1.32218e-05	-1.92472	-1.44674
56973336	chr16:56973336:T:C	2.11083e-17	-4.77919e-10	-1.2187	9.98699e-05	-4.77919e-10	-1.34946
56973441	chr16:56973441:C:T	2.61744e-18	-1.84875	-1.45742	1.5761e-05	-1.81814	-1.37766
56973600	chr16:56973600:G:A	2.98747e-17	-0.871357	-8.47093e-10	8.19401e-05	-1.54734	-8.47093e-10
56973698	chr16:56973698:G:A	6.42077e-16	3.65374	-1.4574	1.56539e-05	-1.84173	-1.36089
56973740	chr16:56973740:A:G	1.4336e-17	-1.60559	-8.47093e-10	5.30137e-05	-1.98278	-8.47093e-10
56974136	chr16:56974136:G:A	1.40025e-16	2.06634	-1.39289	2.97482e-05	-1.37943	-1.18114
56974249	chr16:56974249:G:A	1.63103e-17	-4.77919e-10	-1.47657	0.000151655	-4.77919e-10	-0.931726
56974315	chr16:56974315:G:A	4.31886e-16	2.50203	-0.702237	1.30607e-05	-1.90883	-1.4749
56974375	chr16:56974375:A:G	8.4851e-16	2.15702	0.318095	1.86782e-05	-1.95596	-1.07002
56974496	chr16:56974496:CAGAT:C	1.71395e-17	-4.77919e-10	-1.42698	0.000104119	-4.77919e-10	-1.3078
56974586	chr16:56974586:T:G	2.7446e-17	-0.956148	-8.47093e-10	8.13516e-05	-1.55455	-8.47093e-10
56975253	chr16:56975253:A:G	4.03869e-17	-4.77919e-10	-0.569863	0.000328371	-4.77919e-10	-0.159188
56975288	chr16:56975288:C:T	1.89654e-17	-4.77919e-10	-1.32575	0.000124201	-4.77919e-10	-1.13143
56975464	chr16:56975464:T:A	4.31292e-17	-0.581322	0.0771562	3.34382e-05	-1.72283	-0.720807
56975599	chr16:56975599:C:T	1.789e-17	-4.77919e-10	-1.38412	0.00013623	-4.77919e-10	-1.03899
56975632	chr16:56975632:T:C	2.85335e-17	-0.917289	-8.47093e-10	8.33608e-05	-1.53015	-8.47093e-10
56975739	chr16:56975739:TC:T	1.87375e-17	-0.785887	-0.551955	2.08365e-05	-1.8458	-1.07082
56975857	chr16:56975857:T:A	4.60252e-15	4.98082	-0.814829	1.94527e-05	-1.54268	-1.44266
56976029	chr16:56976029:T:C	7.69249e-17	0.145134	-0.0706719	4.73172e-05	-1.51529	-0.581172
56976073	chr16:56976073:T:C	7.1168e-18	-1.55126	-0.754648	6.62047e-05	-1.28314	-0.477437
56976075	chr16:56976075:T:G	2.80884e-17	-0.933012	-8.47093e-10	8.24696e-05	-1.5409	-8.47093e-10
56976210	chr16:56976210:TCCCTGTGTCCTGATA:T	1.88569e-17	-4.77919e-10	-1.33149	9.25904e-05	-4.77919e-10	-1.42515
56976420	chr16:56976420:A:G	2.15467e-17	-4.77919e-10	-1.19815	0.00029096	-4.77919e-10	-0.280145
56976470	chr16:56976470:T:G	3.62139e-18	-1.62859	-1.35292	2.10394e-05	-1.91796	-0.988979
56976574	chr16:56976574:C:T	7.13239e-17	0.995154	-0.99629	8.00798e-05	-0.476701	-1.09361
56976916	chr16:56976916:A:G	1.13514e-17	-1.60437	-0.234649	0.000147321	-1.19019	0.229469
56976920	chr16:56976920:A:G	1.86259e-17	-4.77919e-10	-1.34381	9.19049e-05	-4.77919e-10	-1.43258
56976992	chr16:56976992:T:A	3.96085e-17	-4.77919e-10	-0.589322	0.000158679	-4.77919e-10	-0.886449
56977036	chr16:56977036:T:G	5.18828e-18	-1.60558	-1.01639	2.86638e-05	-1.96825	-0.629442
56977082	chr16:56977082:T:G	2.42993e-18	-1.986	-1.39451	2.60908e-05	-1.29728	-1.39447
56977211	chr16:56977211:G:A	1.78603e-17	-4.77919e-10	-1.38579	0.000113868	-4.77919e-10	-1.21829
56977273	chr16:56977273:G:A	1.64011e-16	2.28879	-1.45723	1.5108e-05	-1.97166	-1.26645
56977540	chr16:56977540:G:A	7.06387e-17	1.40199	-1.41278	1.49513e-05	-1.89517	-1.35337
56977914	chr16:56977914:C:T	8.39148e-18	-0.686542	-1.45461	2.37556e-05	-1.37101	-1.4145
56977972	chr16:56977972:C:T	1.97006e-17	-4.77919e-10	-1.28772	0.000134736	-4.77919e-10	-1.05002
56978024	chr16:56978024:C:T	5.29298e-18	-1.99976	-0.602224	9.94714e-05	-1.99633	0.642872
56978467	chr16:56978467:T:G	1.40915e-17	-1.70934	0.0865412	0.000109656	-1.01714	-0.238848
56978651	chr16:56978651:A:T	2.60656e-17	-0.500746	-0.507003	6.19253e-05	-1.51316	-0.314239
56978800	chr16:56978800:C:T	1.91372e-17	-4.77919e-10	-1.31673	9.34655e-05	-4.77919e-10	-1.41574
56978881	chr16:56978881:G:A	3.19481e-17	-0.804255	-8.47093e-10	5.70057e-05	-1.91018	-8.47093e-10
56978975	chr16:56978975:G:A	2.36835e-18	-1.96618	-1.44	2.87522e-05	-1.19987	-1.39474
56979024	chr16:56979024:G:A	3.99669e-17	-4.77919e-10	-0.580316	0.000157344	-4.77919e-10	-0.894899
56979104	chr16:56979104:G:A	2.51721e-17	-1.04263	-8.47093e-10	7.68556e-05	-1.6114	-8.47093e-10
56979572	chr16:56979572:G:A	3.31957e-17	-4.77919e-10	-0.765948	0.000197422	-4.77919e-10	-0.667987
56979614	chr16:56979614:G:A	1.88791e-17	-4.77919e-10	-1.33031	8.89656e-05	-4.77919e-10	-1.46508
56979659	chr16:56979659:C:T	1.57987e-17	-1.04653	-0.461902	3.72102e-05	-1.792	-0.544746
56979660	chr16:56979660:G:A	1.89011e-17	-4.77919e-10	-1.32915	8.91741e-05	-4.77919e-10	-1.46274
56979694	chr16:56979694:G:A	1.16199e-17	-1.81565	-8.47093e-10	5.21063e-05	-2.00005	-8.47093e-10
56979753	chr16:56979753:T:C	1.78113e-17	-4.77919e-10	-1.38853	8.81239e-05	-4.77919e-10	-1.47459
56979842	chr16:56979842:G:A	1.85648e-17	-4.77919e-10	-1.3471	8.86514e-05	-4.77919e-10	-1.46862
56979934	chr16:56979934:G:T	1.91697e-17	-4.77919e-10	-1.31504	8.96214e-05	-4.77919e-10	-1.45774
56980337	chr16:56980337:T:C	1.92178e-17	-4.77919e-10	-1.31253	8.96793e-05	-4.77919e-10	-1.45709
56980407	chr16:56980407:A:G	1.44293e-16	2.08531	-1.38183	1.2589e-05	-1.95168	-1.46883
56980427	chr16:56980427:C:T	1.91697e-17	-4.77919e-10	-1.31504	8.96214e-05	-4.77919e-10	-1.45774
56980495	chr16:56980495:T:G	1.88314e-17	-4.77919e-10	-1.33284	9.25162e-05	-4.77919e-10	-1.42595
56980499	chr16:56980499:T:C	2.7857e-16	1.3613	-8.47093e-10	7.40037e-05	-1.64922	-8.47093e-10
56980694	chr16:56980694:T:C	1.91697e-17	-4.77919e-10	-1.31504	8.96214e-05	-4.77919e-10	-1.45774
56980698	chr16:56980698:T:C	8.90052e-16	3.24063	-0.717718	1.67508e-05	-1.88093	-1.25396
56980778	chr16:56980778:C:T	4.32398e-17	-4.77919e-10	-0.501606	0.000167673	-4.77919e-10	-0.831318
56980897	chr16:56980897:G:A	3.3339e-17	-4.77919e-10	-0.761639	0.000132815	-4.77919e-10	-1.06437
56980908	chr16:56980908:T:C	1.87846e-17	-4.77919e-10	-1.33533	8.90618e-05	-4.77919e-10	-1.464
56981179	chr16:56981179:G:C	2.85309e-17	0.363866	-1.28125	5.35227e-05	-0.679503	-1.29372
56981333	chr16:56981333:T:C	1.86097e-17	-4.77919e-10	-1.34468	8.88266e-05	-4.77919e-10	-1.46665
56981377	chr16:56981377:A:C	3.09519e-17	-4.77919e-10	-0.835934	0.00024057	-4.77919e-10	-0.470322
56981423	chr16:56981423:GCTGCCAGGAAGA:G	1.51476e-15	4.48698	-1.43234	1.88257e-05	-1.73511	-1.283
56981468	chr16:56981468:A:G	1.88544e-17	-4.77919e-10	-1.33162	8.91489e-05	-4.77919e-10	-1.46303
56981507	chr16:56981507:G:A	1.06733e-16	-4.77919e-10	0.401961	0.000718697	-4.77919e-10	0.624107
56981535	chr16:56981535:C:G	1.99478e-17	-4.77919e-10	-1.27525	9.05768e-05	-4.77919e-10	-1.44713
56981551	chr16:56981551:G:A	2.84686e-16	-4.77919e-10	1.38302	0.000383662	-4.77919e-10	-0.00357184
56981813	chr16:56981813:T:C	1.87629e-17	-4.77919e-10	-1.33649	8.88197e-05	-4.77919e-10	-1.46672
56981990	chr16:56981990:C:T	1.91976e-17	-4.77919e-10	-1.31358	9.32142e-05	-4.77919e-10	-1.41843
56982180	chr16:56982180:G:A	9.32271e-18	-0.913093	-1.12282	1.80811e-05	-1.67096	-1.38751
56982215	chr16:56982215:G:A	1.67474e-17	-4.77919e-10	-1.45012	8.88874e-05	-4.77919e-10	-1.46596
56982390	chr16:56982390:T:C	1.13619e-17	-0.534543	-1.30356	2.72483e-05	-1.19722	-1.45112
56982607	chr16:56982607:T:C	1.55642e-17	-0.447503	-1.07589	3.25626e-05	-1.1344	-1.33577
56982615	chr16:56982615:T:G	1.64044e-17	-4.77919e-10	-1.47082	9.0189e-05	-4.77919e-10	-1.45142
56982736	chr16:56982736:G:A	1.39973e-17	-0.48477	-1.14473	3.03969e-05	-1.16304	-1.37596
56983038	chr16:56983038:C:T	2.28079e-16	-4.77919e-10	1.16132	0.000445766	-4.77919e-10	0.146462
56983850	chr16:56983850:C:G	1.47399e-15	4.48458	-1.45722	2.57036e-05	-1.71453	-0.992171
56984190	chr16:56984190:G:T	2.17846e-17	0.171397	-1.35856	2.37392e-05	-1.31243	-1.47377
56984554	chr16:56984554:C:T	1.66549e-17	-4.77919e-10	-1.45566	9.3697e-05	-4.77919e-10	-1.41327
56984641	chr16:56984641:G:T	2.15593e-17	-4.77919e-10	-1.19756	9.36392e-05	-4.77919e-10	-1.41388
56984944	chr16:56984944:T:A	2.55951e-15	3.55217	0.0270331	0.000139346	-1.80136	0.784982
56985119	chr16:56985119:T:C	1.26365e-16	-1.41795	1.98875	0.000636432	-1.88083	2.38338
56985273	chr16:56985273:A:G	7.15451e-17	-4.77919e-10	0.00196105	0.0002611	-4.77919e-10	-0.38843
56985480	chr16:56985480:T:C	1.06691e-17	-1.34213	-0.558882	2.36168e-05	-1.93952	-0.851849
56985620	chr16:56985620:C:A	1.18842e-17	-1.77782	-0.0153362	2.73211e-05	-1.86227	-0.783405
56986621	chr16:56986621:A:G	2.17704e-17	-4.77919e-10	-1.18782	0.000106532	-4.77919e-10	-1.28488
56987290	chr16:56987290:C:T	3.23176e-17	-4.77919e-10	-0.792757	0.000202714	-4.77919e-10	-0.641535
56987291	chr16:56987291:G:A	9.89773e-18	-1.97606	-8.47093e-10	0.00011495	-1.20883	-8.47093e-10
56987326	chr16:56987326:C:T	2.18987e-17	-4.77919e-10	-1.18194	0.000148757	-4.77919e-10	-0.951021
56987355	chr16:56987355:C:T	2.19367e-17	-4.77919e-10	-1.1802	8.87859e-05	-4.77919e-10	-1.4671
56987456	chr16:56987456:C:T	1.85527e-17	-4.77919e-10	-1.34775	9.08526e-05	-4.77919e-10	-1.44409
56987521	chr16:56987521:A:G	3.72236e-18	-2.00011	-0.953904	3.40476e-05	-1.64127	-0.784304
56987529	chr16:56987529:T:C	2.94755e-17	-4.77919e-10	-0.884809	0.000135938	-4.77919e-10	-1.04114
56987612	chr16:56987612:C:T	2.73307e-16	0.78855	0.553677	0.000726583	0.539272	0.0957478
56987692	chr16:56987692:T:C	1.92745e-17	-4.77919e-10	-1.30958	8.80534e-05	-4.77919e-10	-1.47539
56987864	chr16:56987864:G:A	1.9102e-16	-4.77919e-10	0.984009	0.000703705	-4.77919e-10	0.603026
56987910	chr16:56987910:C:T	1.87594e-17	-4.77919e-10	-1.33667	8.83401e-05	-4.77919e-10	-1.47214
56988063	chr16:56988063:C:T	1.67908e-17	-4.77919e-10	-1.44754	9.15288e-05	-4.77919e-10	-1.43668
56988440	chr16:56988440:C:T	4.4061e-16	0.445489	1.3743	0.0013563	0.195812	1.06337
56988559	chr16:56988559:T:G	1.63108e-17	-4.77919e-10	-1.47654	8.81912e-05	-4.77919e-10	-1.47383
56988588	chr16:56988588:G:A	1.68725e-17	-4.77919e-10	-1.44268	8.83057e-05	-4.77919e-10	-1.47253
56988836	chr16:56988836:T:C	1.36255e-17	-1.00514	-0.651282	0.000467744	0.46722	-0.272631
56989076	chr16:56989076:C:T	2.62575e-17	-1.00042	-8.47093e-10	6.99881e-05	-1.70501	-8.47093e-10
56989470	chr16:56989470:TG:T	1.65102e-17	-4.77919e-10	-1.46439	9.28557e-05	-4.77919e-10	-1.42229
56989538	chr16:56989538:G:T	2.52912e-17	-1.03791	-8.47093e-10	0.000211103	-0.600987	-8.47093e-10
56990026	chr16:56990026:C:T	5.0225e-17	-0.45999	0.108136	0.000107676	-0.562931	-0.71128
56990405	chr16:56990405:G:C	4.61022e-18	-1.7189	-1.02119	5.19324e-05	-1.01617	-0.987216
56990520	chr16:56990520:A:G	3.44161e-16	-4.77919e-10	1.57274	0.00121861	-4.77919e-10	1.15214
56990710	chr16:56990710:A:G	1.7725e-17	-4.77919e-10	-1.39339	8.91321e-05	-4.77919e-10	-1.46321
56990750	chr16:56990750:T:C	3.02849e-17	0.379067	-1.23678	0.000125844	0.153494	-1.27178
56991113	chr16:56991113:A:G	9.68198e-18	-1.9981	-8.47093e-10	5.26237e-05	-1.99017	-8.47093e-10
56991151	chr16:56991151:A:G	8.49032e-18	-1.10695	-1.02249	1.93467e-05	-1.70163	-1.28918
56991259	chr16:56991259:T:C	4.35475e-18	-1.78359	-1.01351	4.67694e-05	-1.13507	-0.973032
56991506	chr16:56991506:C:T	9.7394e-18	-1.99219	-8.47093e-10	5.21733e-05	-1.99876	-8.47093e-10
56991634	chr16:56991634:G:A	2.49316e-17	-4.77919e-10	-1.05223	0.00012979	-4.77919e-10	-1.08741
56992064	chr16:56992064:G:A	1.67968e-17	-4.77919e-10	-1.44718	9.24996e-05	-4.77919e-10	-1.42613
56992169	chr16:56992169:G:A	1.64854e-17	-4.77919e-10	-1.46589	8.96458e-05	-4.77919e-10	-1.45747
56992194	chr16:56992194:T:C	2.30934e-17	-1.12882	-8.47093e-10	0.000188688	-0.713237	-8.47093e-10
56992345	chr16:56992345:T:C	1.3602e-16	-4.77919e-10	0.644432	0.000580674	-4.77919e-10	0.410857
56992382	chr16:56992382:G:A	2.60297e-18	-1.98779	-1.32393	1.20683e-05	-1.99372	-1.46904
56992584	chr16:56992584:C:A	9.6744e-18	-1.99888	-8.47093e-10	5.21249e-05	-1.99969	-8.47093e-10
56992852	chr16:56992852:T:C	1.1905e-17	-1.97101	0.179605	2.7908e-05	-1.98692	-0.637498
56992853	chr16:56992853:G:A	1.73191e-17	-4.77919e-10	-1.41656	8.86388e-05	-4.77919e-10	-1.46876
56992855	chr16:56992855:G:A	2.26357e-17	-1.14884	-8.47093e-10	0.000179905	-0.760902	-8.47093e-10
56992863	chr16:56992863:G:A	2.52596e-18	-1.94355	-1.39819	1.82967e-05	-1.57321	-1.4734
56993005	chr16:56993005:A:G	9.66279e-18	-2.00008	-8.47093e-10	5.22411e-05	-1.99746	-8.47093e-10
56993024	chr16:56993024:A:G	3.98902e-18	-1.95706	-0.927758	2.05493e-05	-1.70463	-1.22587
56993154	chr16:56993154:T:C	1.04e-17	-1.92656	-8.47093e-10	5.45065e-05	-1.95501	-8.47093e-10
56993550	chr16:56993550:C:T	1.644e-17	-4.77919e-10	-1.46865	8.81467e-05	-4.77919e-10	-1.47433
56994044	chr16:56994044:G:A	5.73035e-18	-1.1032	-1.41939	4.86842e-05	-0.636792	-1.43119
56994412	chr16:56994412:C:T	1.67769e-17	-4.77919e-10	-1.44837	8.80396e-05	-4.77919e-10	-1.47555
56994539	chr16:56994539:C:T	2.48014e-18	-1.93001	-1.43005	1.27896e-05	-1.94057	-1.46413
56994603	chr16:56994603:G:A	2.69587e-18	-1.8952	-1.38145	1.35929e-05	-1.90859	-1.4352
56994842	chr16:56994842:T:A	3.19193e-17	-4.77919e-10	-0.805156	0.000164862	-4.77919e-10	-0.848224
56994846	chr16:56994846:A:G	3.1419e-17	-0.820953	-8.47093e-10	9.11232e-05	-1.44112	-8.47093e-10
56995221	chr16:56995221:G:A	2.82995e-17	-0.925523	-8.47093e-10	0.000239883	-0.473183	-8.47093e-10
56995443	chr16:56995443:A:G	2.78823e-18	-1.99661	-1.24636	1.43519e-05	-1.95971	-1.32974
56995607	chr16:56995607:A:ACCC	2.3006e-18	-1.97743	-1.45777	1.23218e-05	-1.99942	-1.44255
56995650	chr16:56995650:C:T	2.28377e-18	-1.98748	-1.45506	1.22742e-05	-2.0001	-1.44574
56995724	chr16:56995724:G:A	2.06486e-17	-4.77919e-10	-1.24072	0.00011491	-4.77919e-10	-1.20919
56995885	chr16:56995885:T:C	1.69112e-17	-4.77919e-10	-1.44039	0.000110696	-4.77919e-10	-1.24654
56996035	chr16:56996035:G:A	3.15445e-17	-0.816969	-8.47093e-10	9.93464e-05	-1.35472	-8.47093e-10
56996195	chr16:56996195:G:T	1.04783e-17	-1.91906	-8.47093e-10	7.68833e-05	-1.61104	-8.47093e-10
56996506	chr16:56996506:T:C	1.07858e-16	-4.77919e-10	0.412448	0.000362955	-4.77919e-10	-0.0590535
56997227	chr16:56997227:A:G	1.6266e-16	-4.77919e-10	0.823294	0.000541623	-4.77919e-10	0.341238
56997283	chr16:56997283:G:A	1.19058e-17	-1.79134	-8.47093e-10	6.31366e-05	-1.80803	-8.47093e-10
56997298	chr16:56997298:T:C	1.81074e-17	-1.0097	-0.362348	9.47832e-05	-1.41903	0.0172869
56997557	chr16:56997557:CT:C	1.67763e-17	-4.77919e-10	-1.4484	9.35746e-05	-4.77919e-10	-1.41457
56997804	chr16:56997804:C:T	8.40672e-18	-1.65365	-0.485685	2.23086e-05	-1.92325	-0.925106
56997865	chr16:56997865:G:A	3.07105e-18	-1.80316	-1.34319	2.93507e-05	-1.20429	-1.36972
56997899	chr16:56997899:G:A	1.62889e-17	-0.0375591	-1.44033	0.000182388	0.685213	-1.43241
56998006	chr16:56998006:C:G	2.26404e-17	-4.77919e-10	-1.14863	0.000134733	-4.77919e-10	-1.05004
56998178	chr16:56998178:C:T	1.79303e-17	-4.77919e-10	-1.38188	0.000108564	-4.77919e-10	-1.26599
56998371	chr16:56998371:T:C	3.8828e-17	-0.609226	-8.47093e-10	0.000333317	-0.144238	-8.47093e-10
56998907	chr16:56998907:C:T	5.08256e-17	-0.339968	-8.47093e-10	0.000463807	0.186136	-8.47093e-10
56999016	chr16:56999016:T:A	1.65312e-17	-4.77919e-10	-1.46312	8.84444e-05	-4.77919e-10	-1.47096
56999141	chr16:56999141:G:A	1.65741e-17	-4.77919e-10	-1.46053	9.17539e-05	-4.77919e-10	-1.43422
56999695	chr16:56999695:A:G	4.21283e-18	-1.36682	-1.46341	2.00837e-05	-1.70644	-1.24699
56999784	chr16:56999784:G:A	2.67434e-18	-1.93501	-1.34965	1.49472e-05	-1.78589	-1.46292
57000203	chr16:57000203:T:C	2.73721e-18	-1.89904	-1.36239	1.42222e-05	-1.83983	-1.45871
57000446	chr16:57000446:C:T	1.82924e-17	-4.77919e-10	-1.36188	0.000111952	-4.77919e-10	-1.23526
57000733	chr16:57000733:C:T	9.31035e-18	-0.574041	-1.4632	3.71917e-05	-0.88165	-1.4556
57000812	chr16:57000812:T:C	3.92097e-17	-0.599444	-8.47093e-10	0.000339511	-0.125827	-8.47093e-10
57001463	chr16:57001463:T:C	2.89063e-18	-1.86902	-1.33787	2.56397e-05	-1.79866	-0.910527
57001546	chr16:57001546:G:A	1.1791e-17	-1.80103	-8.47093e-10	6.25298e-05	-1.81769	-8.47093e-10
57002370	chr16:57002370:A:G	4.86484e-18	-1.38672	-1.29961	3.88452e-05	-1.07952	-1.21423
57002446	chr16:57002446:C:G	1.89583e-16	1.51968	-0.54322	0.00298525	1.88512	0.162986
57002577	chr16:57002577:T:C	1.13043e-17	-1.84318	-8.47093e-10	6.04669e-05	-1.85124	-8.47093e-10
57002727	chr16:57002727:T:C	1.07404e-16	1.47243	-1.0642	0.00130111	1.83231	-0.614671
57002975	chr16:57002975:G:A	2.23843e-17	-4.77919e-10	-1.16001	0.00010902	-4.77919e-10	-1.26181
57003341	chr16:57003341:T:C	1.72482e-17	-4.77919e-10	-1.42066	0.00011529	-4.77919e-10	-1.20588
57003806	chr16:57003806:C:T	1.77107e-17	-4.77919e-10	-1.3942	0.000163767	-4.77919e-10	-0.854888
57003952	chr16:57003952:G:A	5.16137e-18	-1.78755	-0.839612	3.56393e-05	-1.55386	-0.826024
57003991	chr16:57003991:T:C	8.90238e-17	0.952227	-0.73169	0.00135968	1.29292	-0.0312434
57004250	chr16:57004250:A:G	1.26384e-17	-0.439677	-1.29195	8.24755e-05	-0.445788	-1.09504
57004391	chr16:57004391:G:A	5.79435e-18	-1.04401	-1.46748	4.68854e-05	-0.670304	-1.43532
57004855	chr16:57004855:T:C	2.91295e-18	-1.89003	-1.30917	2.2561e-05	-1.82747	-1.00964
57005104	chr16:57005104:C:T	2.42354e-18	-1.97112	-1.41202	1.52451e-05	-1.94155	-1.28752
57005241	chr16:57005241:A:G	3.14143e-17	-4.77919e-10	-0.821104	0.000102651	-4.77919e-10	-1.322
57005556	chr16:57005556:G:A	1.64159e-17	-4.77919e-10	-1.47012	9.61773e-05	-4.77919e-10	-1.38714
57005827	chr16:57005827:G:A	1.14689e-17	-1.82873	-8.47093e-10	5.33282e-05	-1.97687	-8.47093e-10
57006001	chr16:57006001:T:C	2.47928e-17	-4.77919e-10	-1.05782	9.25315e-05	-4.77919e-10	-1.42578
57006145	chr16:57006145:T:C	4.25465e-17	-4.77919e-10	-0.51777	0.000195896	-4.77919e-10	-0.67575
57006181	chr16:57006181:T:C	5.68896e-18	-1.07721	-1.45263	2.18113e-05	-1.46704	-1.40387
57006612	chr16:57006612:C:A	1.75298e-17	-4.77919e-10	-1.40447	0.00015885	-4.77919e-10	-0.885371
57006675	chr16:57006675:G:A	4.29831e-17	-4.77919e-10	-0.50756	0.000197646	-4.77919e-10	-0.666856
57007144	chr16:57007144:T:G	2.42799e-17	-4.77919e-10	-1.07872	0.000179244	-4.77919e-10	-0.764585
57007223	chr16:57007223:G:A	7.21075e-18	-1.07078	-1.22201	6.28005e-05	-0.688161	-1.12521
57007477	chr16:57007477:C:T	1.20477e-17	-1.77949	-8.47093e-10	8.3544e-05	-1.52796	-8.47093e-10
57007997	chr16:57007997:A:G	4.13929e-17	-0.545258	-8.47093e-10	0.000364758	-0.054098	-8.47093e-10
57008197	chr16:57008197:G:A	2.05986e-17	0.0510448	-1.29419	0.000127968	-0.0552328	-1.04632
57008246	chr16:57008246:T:A	2.57689e-18	-1.91155	-1.41024	1.69681e-05	-1.86265	-1.25935
57008412	chr16:57008412:A:C	5.65046e-17	-4.77919e-10	-0.234045	0.000270495	-4.77919e-10	-0.353079
57008486	chr16:57008486:T:C	1.75514e-17	-4.77919e-10	-1.40323	0.000159492	-4.77919e-10	-0.881337
57008690	chr16:57008690:T:A	2.50838e-18	-1.87992	-1.46881	1.64164e-05	-1.81627	-1.33878
57008729	chr16:57008729:AT:A	4.24148e-18	-1.43289	-1.39057	3.23516e-05	-1.10588	-1.37079
57008797	chr16:57008797:A:G	1.66452e-17	-4.77919e-10	-1.45624	8.81537e-05	-4.77919e-10	-1.47425
57009000	chr16:57009000:A:G	2.3824e-18	-1.99625	-1.40401	1.6173e-05	-1.99816	-1.17183
57009020	chr16:57009020:C:T	2.83512e-17	-4.77919e-10	-0.923696	0.000125171	-4.77919e-10	-1.12366
57009428	chr16:57009428:C:T	5.76804e-16	2.08913	-8.47093e-10	0.000978353	0.932538	-8.47093e-10
57009612	chr16:57009612:C:A	1.64706e-17	-4.77919e-10	-1.46679	8.79499e-05	-4.77919e-10	-1.47657
57009736	chr16:57009736:G:A	1.04883e-17	-1.9181	-8.47093e-10	5.77161e-05	-1.8978	-8.47093e-10
57010410	chr16:57010410:T:C	2.83082e-18	-1.97496	-1.25284	1.46305e-05	-1.94826	-1.32196
57010436	chr16:57010436:G:A	3.5795e-16	-4.77919e-10	1.61203	0.000905449	-4.77919e-10	0.855098
57010477	chr16:57010477:C:A	1.80128e-17	-4.77919e-10	-1.37729	0.000106477	-4.77919e-10	-1.28541
57010666	chr16:57010666:C:T	5.05109e-18	-1.8814	-0.767357	3.90962e-05	-1.50541	-0.781901
57010745	chr16:57010745:C:T	2.34441e-17	-4.77919e-10	-1.11375	0.000122121	-4.77919e-10	-1.14832
57011077	chr16:57011077:A:G	1.96182e-17	-4.77919e-10	-1.29191	9.78236e-05	-4.77919e-10	-1.37017
57011247	chr16:57011247:T:C	1.02316e-17	-1.71215	-0.23074	3.46083e-05	-1.859	-0.550236
57011604	chr16:57011604:C:T	1.68077e-17	-4.77919e-10	-1.44653	8.79501e-05	-4.77919e-10	-1.47656
57011708	chr16:57011708:A:G	8.88634e-18	-1.88792	-0.195936	2.61523e-05	-1.87232	-0.817076
57011753	chr16:57011753:A:G	2.12579e-17	-4.77919e-10	-1.21164	0.000154362	-4.77919e-10	-0.914032
57011779	chr16:57011779:C:G	1.6445e-17	-4.77919e-10	-1.46835	8.91917e-05	-4.77919e-10	-1.46255
57011871	chr16:57011871:A:T	1.16042e-17	-1.817	-8.47093e-10	6.02821e-05	-1.8543	-8.47093e-10
57011922	chr16:57011922:T:C	2.60846e-17	-4.77919e-10	-1.00702	0.000147269	-4.77919e-10	-0.961075
57012052	chr16:57012052:C:G	4.54705e-18	-1.59212	-1.16176	2.16936e-05	-1.62295	-1.25336
57012157	chr16:57012157:T:G	9.89087e-18	-1.97675	-8.47093e-10	5.35138e-05	-1.97339	-8.47093e-10
57012164	chr16:57012164:A:G	2.72199e-17	-4.77919e-10	-0.964417	0.00016432	-4.77919e-10	-0.851519
57012459	chr16:57012459:C:T	2.69495e-17	-4.77919e-10	-0.974404	0.000298361	-4.77919e-10	-0.255029
57012511	chr16:57012511:C:T	1.6131e-17	-0.666538	-0.821084	0.000169293	-0.0992375	-0.722464
57012775	chr16:57012775:C:T	3.41332e-18	-1.98735	-1.05333	1.6706e-05	-1.90352	-1.23404
57012825	chr16:57012825:A:G	1.96097e-17	-4.77919e-10	-1.29234	8.81815e-05	-4.77919e-10	-1.47394
57012911	chr16:57012911:T:C	1.68445e-17	-0.705471	-0.738872	0.000157434	-0.177012	-0.717317
57013190	chr16:57013190:C:T	1.83501e-17	-4.77919e-10	-1.35873	0.000102748	-4.77919e-10	-1.32105
57013210	chr16:57013210:G:A	1.9835e-17	-4.77919e-10	-1.28092	9.57812e-05	-4.77919e-10	-1.39127
57013252	chr16:57013252:C:T	3.03729e-18	-1.96412	-1.19328	1.58535e-05	-1.85212	-1.33782
57013361	chr16:57013361:T:C	2.50379e-17	-4.77919e-10	-1.04797	0.000110241	-4.77919e-10	-1.25066
57013387	chr16:57013387:T:C	6.09408e-18	-1.66617	-0.794876	1.61204e-05	-1.99056	-1.18268
57013388	chr16:57013388:G:A	2.17414e-17	-4.77919e-10	-1.18915	9.12443e-05	-4.77919e-10	-1.43979
57013501	chr16:57013501:A:T	2.57824e-18	-1.99813	-1.32313	1.23751e-05	-1.96689	-1.47075
57013596	chr16:57013596:G:C	1.7694e-17	-4.77919e-10	-1.39514	0.00015178	-4.77919e-10	-0.930899
57013840	chr16:57013840:C:T	1.76629e-17	-4.77919e-10	-1.3969	9.69647e-05	-4.77919e-10	-1.37899
57014206	chr16:57014206:C:T	2.49654e-18	-1.97153	-1.38193	1.31481e-05	-1.94633	-1.43073
57014327	chr16:57014327:T:C	1.87301e-17	-4.77919e-10	-1.33823	9.06434e-05	-4.77919e-10	-1.4464
57014594	chr16:57014594:T:C	2.63055e-17	-4.77919e-10	-0.998588	0.000101382	-4.77919e-10	-1.33443
57014694	chr16:57014694:A:G	4.15801e-17	-4.77919e-10	-0.540745	0.000129347	-4.77919e-10	-1.09083
57014795	chr16:57014795:A:G	8.42118e-18	-1.37141	-0.76621	1.63448e-05	-1.90199	-1.25743
57015225	chr16:57015225:G:A	4.78192e-17	-0.400939	-8.47093e-10	0.000146547	-0.96599	-8.47093e-10
57015357	chr16:57015357:T:TG	2.47768e-17	-4.77919e-10	-1.05846	0.000104038	-4.77919e-10	-1.30858
57015363	chr16:57015363:A:T	2.47735e-17	-4.77919e-10	-1.05859	0.000104038	-4.77919e-10	-1.30858
57015601	chr16:57015601:A:AGT	6.89734e-17	-0.907712	0.873065	0.000482083	-0.486076	0.71086
57015606	chr16:57015606:A:G	8.21547e-18	-1.1458	-1.01655	6.63019e-05	-0.66431	-1.0948
57015614	chr16:57015614:A:G	2.67871e-17	-4.77919e-10	-0.980448	0.000138363	-4.77919e-10	-1.02346
57016263	chr16:57016263:T:C	2.14263e-17	-4.77919e-10	-1.20375	9.73064e-05	-4.77919e-10	-1.37547
57016277	chr16:57016277:T:G	1.92105e-17	-4.77919e-10	-1.31291	9.47497e-05	-4.77919e-10	-1.40209
57016401	chr16:57016401:C:T	4.73476e-18	-1.90628	-0.807154	1.56894e-05	-1.9621	-1.23824
57016436	chr16:57016436:G:T	3.58938e-18	-1.85955	-1.13084	2.45545e-05	-1.41827	-1.33417
57016770	chr16:57016770:C:T	1.67299e-17	-4.77919e-10	-1.45117	9.41628e-05	-4.77919e-10	-1.40831
57016897	chr16:57016897:A:G	2.22167e-18	-1.99972	-1.47039	1.29112e-05	-1.98285	-1.41239
57017459	chr16:57017459:C:T	7.02409e-17	0.370926	-0.387362	0.000320799	-0.370025	0.187506
57017493	chr16:57017493:A:G	1.6312e-17	-4.77919e-10	-1.47647	9.05262e-05	-4.77919e-10	-1.44769
57017589	chr16:57017589:T:C	7.08983e-18	-1.7158	-0.593906	1.88286e-05	-1.84293	-1.17502
57017631	chr16:57017631:G:A	2.26005e-17	-1.28406	0.133667	6.34807e-05	-1.83333	0.0307336
57018072	chr16:57018072:C:A	2.17082e-17	-1.35361	0.162935	6.28214e-05	-1.86639	0.0533543
57018121	chr16:57018121:C:T	2.96798e-18	-1.97666	-1.20382	2.00028e-05	-1.6288	-1.32866
57018173	chr16:57018173:T:C	1.63654e-17	-4.77919e-10	-1.4732	9.01489e-05	-4.77919e-10	-1.45187
57018431	chr16:57018431:T:C	1.09625e-17	-1.87389	-8.47093e-10	5.43577e-05	-1.95775	-8.47093e-10
57018597	chr16:57018597:C:A	3.15872e-18	-1.99399	-1.12421	1.43777e-05	-2.00011	-1.28754
57018671	chr16:57018671:C:T	1.39201e-17	-1.63504	-8.47093e-10	9.58442e-05	-1.39061	-8.47093e-10
57018989	chr16:57018989:G:T	3.4497e-18	-1.98486	-1.04522	1.54339e-05	-1.99824	-1.21853
57019033	chr16:57019033:A:G	1.12426e-16	-4.77919e-10	0.453928	0.000274778	-4.77919e-10	-0.337368
57019127	chr16:57019127:G:A	2.8793e-17	-1.79759	0.889358	8.6997e-05	-1.95929	0.471832
57019984	chr16:57019984:G:A	4.76504e-17	0.104852	-0.509328	8.53407e-05	-0.679559	-0.827123
57020042	chr16:57020042:T:C	3.62265e-17	-4.77919e-10	-0.678575	0.000148749	-4.77919e-10	-0.951075
57020215	chr16:57020215:C:T	1.71016e-17	-4.77919e-10	-1.4292	0.000105206	-4.77919e-10	-1.29741
57021142	chr16:57021142:C:T	1.63818e-17	-4.77919e-10	-1.47219	8.81341e-05	-4.77919e-10	-1.47447
57021502	chr16:57021502:G:A	2.97311e-18	-1.87402	-1.30474	1.46726e-05	-1.98488	-1.28247
57021533	chr16:57021533:G:T	4.67366e-18	-1.26983	-1.45659	6.1934e-05	-0.407193	-1.42007
57021924	chr16:57021924:A:C	1.49335e-17	-1.56476	-8.47093e-10	5.36266e-05	-1.97129	-8.47093e-10
57021986	chr16:57021986:C:T	1.81008e-17	-1.37241	-8.47093e-10	9.0502e-05	-1.44796	-8.47093e-10
57022347	chr16:57022347:G:T	2.78487e-17	-4.77919e-10	-0.941582	0.000156149	-4.77919e-10	-0.902523
57022383	chr16:57022383:AGGAGGCTGT:A	3.25849e-18	-1.61103	-1.47608	3.45434e-05	-0.988549	-1.42257
57022456	chr16:57022456:C:T	2.11025e-17	-1.21898	-8.47093e-10	0.000105876	-1.29107	-8.47093e-10
57022551	chr16:57022551:A:C	2.33654e-18	-1.95719	-1.46251	1.28578e-05	-1.92792	-1.47146
57022596	chr16:57022596:C:T	7.85589e-18	-0.996021	-1.21108	5.822e-05	-0.691755	-1.19735
57022662	chr16:57022662:C:T	2.40319e-18	-1.94616	-1.44541	1.4547e-05	-1.83501	-1.44094
57022697	chr16:57022697:A:G	2.99233e-18	-1.99863	-1.17368	1.62792e-05	-1.95764	-1.2058
57022959	chr16:57022959:G:T	1.73553e-17	-4.77919e-10	-1.41447	8.81907e-05	-4.77919e-10	-1.47383
57023112	chr16:57023112:C:T	1.81537e-17	-4.77919e-10	-1.3695	9.00772e-05	-4.77919e-10	-1.45267
57023504	chr16:57023504:G:A	1.63202e-17	-4.77919e-10	-1.47597	9.2815e-05	-4.77919e-10	-1.42272
57023520	chr16:57023520:T:C	6.25855e-17	-4.77919e-10	-0.131833	0.000336069	-4.77919e-10	-0.136015
57023633	chr16:57023633:T:A	3.619e-18	-1.54208	-1.44009	4.18669e-05	-0.822359	-1.39648
57023742	chr16:57023742:A:G	1.81028e-17	-0.982348	-0.38995	0.000126335	-0.405957	-0.708441
57023929	chr16:57023929:T:A	2.23764e-16	-1.15926	2.30149	0.00104379	-1.56095	2.55822
57024039	chr16:57024039:G:A	7.69879e-17	-1.06644	1.14172	9.83963e-05	-1.76615	0.401824
57024145	chr16:57024145:C:G	3.14614e-17	-4.77919e-10	-0.819607	0.000152864	-4.77919e-10	-0.923787
57024204	chr16:57024204:G:A	2.35166e-16	-1.10261	2.29454	0.00108018	-1.52021	2.55176
57024492	chr16:57024492:C:T	3.51644e-17	-0.91155	0.203217	5.68572e-05	-1.65724	-0.255555
57024670	chr16:57024670:A:G	6.12529e-18	-1.387	-1.06894	5.74027e-05	-0.87565	-1.02759
57024954	chr16:57024954:A:G	1.6217e-17	-1.48231	-8.47093e-10	8.26201e-05	-1.53908	-8.47093e-10
57025062	chr16:57025062:C:T	9.76127e-18	-0.726639	-1.26331	8.50037e-05	-0.33253	-1.17811
57025075	chr16:57025075:A:C	2.49095e-18	-1.88897	-1.46673	1.36378e-05	-1.86794	-1.47254
57025089	chr16:57025089:T:C	1.71913e-17	-4.77919e-10	-1.42396	8.8354e-05	-4.77919e-10	-1.47198
57025142	chr16:57025142:G:C	6.12542e-17	-1.2912	1.13786	0.000325869	-1.62593	1.45909
57025329	chr16:57025329:G:C	1.41284e-17	-0.531925	-1.08826	2.83032e-05	-1.51764	-1.09272
57025572	chr16:57025572:C:T	9.7174e-18	-1.99445	-8.47093e-10	5.27595e-05	-1.98759	-8.47093e-10
57026185	chr16:57026185:C:T	1.45902e-17	-1.58801	-8.47093e-10	5.47953e-05	-1.94973	-8.47093e-10
57026301	chr16:57026301:C:T	3.04695e-18	-1.73287	-1.42135	2.68489e-05	-1.19126	-1.47185
57026428	chr16:57026428:T:C	3.31779e-18	-1.65332	-1.41574	2.55667e-05	-1.42048	-1.29156
57026441	chr16:57026441:T:C	3.33604e-18	-1.64192	-1.42166	2.56867e-05	-1.40559	-1.30177
57026755	chr16:57026755:C:T	1.64333e-17	-4.77919e-10	-1.46906	9.63792e-05	-4.77919e-10	-1.38504
57026812	chr16:57026812:G:A	1.46827e-17	-0.319128	-1.26257	3.63432e-05	-1.17725	-1.18307
57027035	chr16:57027035:G:A	9.67404e-18	-1.99892	-8.47093e-10	5.63957e-05	-1.92094	-8.47093e-10
57027055	chr16:57027055:G:A	2.29166e-17	-4.77919e-10	-1.13651	0.000144954	-4.77919e-10	-0.976916
57027140	chr16:57027140:G:T	1.82509e-17	-4.77919e-10	-1.36415	9.06378e-05	-4.77919e-10	-1.44646
57027277	chr16:57027277:T:C	2.42697e-18	-1.99344	-1.38828	1.61133e-05	-1.76085	-1.41284
57027303	chr16:57027303:A:G	2.5993e-17	-4.77919e-10	-1.01054	0.000136734	-4.77919e-10	-1.0353
57027646	chr16:57027646:TG:T	4.32783e-18	-1.87035	-0.932945	3.71527e-05	-1.15027	-1.18802
57027705	chr16:57027705:C:G	1.64711e-17	-4.77919e-10	-1.46676	9.71044e-05	-4.77919e-10	-1.37755
57028012	chr16:57028012:G:A	1.63256e-17	-4.77919e-10	-1.47563	9.3432e-05	-4.77919e-10	-1.4161
57028015	chr16:57028015:G:A	1.63133e-17	-4.77919e-10	-1.47639	8.79946e-05	-4.77919e-10	-1.47606
57029043	chr16:57029043:C:T	3.31932e-18	-1.6594	-1.40921	3.03659e-05	-1.07152	-1.46849
57029065	chr16:57029065:T:C	3.46128e-18	-1.6813	-1.34543	2.95412e-05	-1.1199	-1.44765
57029259	chr16:57029259:C:T	5.04912e-17	-4.77919e-10	-0.346569	0.000246413	-4.77919e-10	-0.446323
57029364	chr16:57029364:G:A	1.64564e-17	-4.77919e-10	-1.46765	8.81322e-05	-4.77919e-10	-1.4745
57029582	chr16:57029582:C:T	3.87947e-18	-1.80275	-1.10992	2.84138e-05	-1.51413	-1.09233
57029674	chr16:57029674:T:C	2.08444e-17	-4.77919e-10	-1.23128	9.87432e-05	-4.77919e-10	-1.36081
57029763	chr16:57029763:C:A	1.70542e-17	-4.77919e-10	-1.43197	8.79823e-05	-4.77919e-10	-1.4762
57030170	chr16:57030170:G:A	5.04912e-17	-4.77919e-10	-0.346569	0.000246413	-4.77919e-10	-0.446323
57030661	chr16:57030661:T:C	1.70974e-17	-4.77919e-10	-1.42944	0.000100207	-4.77919e-10	-1.34609
57030735	chr16:57030735:C:A	2.51808e-17	-4.77919e-10	-1.04228	9.55574e-05	-4.77919e-10	-1.39361
57030901	chr16:57030901:G:T	1.66627e-17	-4.77919e-10	-1.4552	8.85623e-05	-4.77919e-10	-1.46963
57031024	chr16:57031024:G:A	1.5299e-17	-0.563892	-0.976686	2.65073e-05	-1.45322	-1.22269
57031078	chr16:57031078:T:C	1.85301e-17	-4.77919e-10	-1.34897	9.42046e-05	-4.77919e-10	-1.40786
57031140	chr16:57031140:C:T	3.00495e-18	-1.7114	-1.45671	2.69564e-05	-1.19977	-1.45935
57031209	chr16:57031209:C:A	4.49846e-18	-1.38053	-1.3841	2.13013e-05	-1.42347	-1.47109
57031287	chr16:57031287:G:A	3.09473e-18	-1.87396	-1.26471	2.12095e-05	-1.63316	-1.26572
57031644	chr16:57031644:C:T	3.64134e-18	-1.95684	-1.01918	2.02618e-05	-1.98568	-0.958915
57031754	chr16:57031754:T:C	1.95379e-17	-4.77919e-10	-1.29601	9.41543e-05	-4.77919e-10	-1.4084
57031777	chr16:57031777:T:G	4.92745e-17	-4.77919e-10	-0.370961	0.000222637	-4.77919e-10	-0.547791
57031826	chr16:57031826:G:A	2.51127e-17	-4.77919e-10	-1.04499	9.54382e-05	-4.77919e-10	-1.39485
57031963	chr16:57031963:G:A	2.65637e-17	-4.77919e-10	-0.988821	0.000120363	-4.77919e-10	-1.16282
57032004	chr16:57032004:CCA:C	1.72103e-17	-4.77919e-10	-1.42286	0.000101282	-4.77919e-10	-1.33542
57032164	chr16:57032164:C:A	3.25335e-17	-0.786096	-8.47093e-10	0.000134636	-1.05076	-8.47093e-10
57032170	chr16:57032170:A:G	2.42263e-17	-4.77919e-10	-1.08093	0.000131577	-4.77919e-10	-1.07374
57032264	chr16:57032264:G:A	4.57038e-18	-1.47758	-1.2712	2.04923e-05	-1.50744	-1.42584
57032283	chr16:57032283:C:A	1.69973e-17	-4.77919e-10	-1.43531	9.13042e-05	-4.77919e-10	-1.43914
57032682	chr16:57032682:C:T	3.30449e-18	-1.598	-1.47509	3.72569e-05	-0.86807	-1.46743
57032759	chr16:57032759:G:A	2.08136e-17	-4.77919e-10	-1.23276	0.000104032	-4.77919e-10	-1.30863
57032797	chr16:57032797:A:G	2.44305e-17	-4.77919e-10	-1.07254	9.42367e-05	-4.77919e-10	-1.40752
57032964	chr16:57032964:C:T	1.71796e-17	-4.77919e-10	-1.42464	9.04405e-05	-4.77919e-10	-1.44864
57033081	chr16:57033081:G:A	1.91636e-17	-4.77919e-10	-1.31535	9.13994e-05	-4.77919e-10	-1.43809
57033683	chr16:57033683:A:T	5.32215e-18	-1.34675	-1.24974	2.339e-05	-1.38439	-1.41663
57033890	chr16:57033890:A:G	1.6665e-17	-4.77919e-10	-1.45505	9.54092e-05	-4.77919e-10	-1.39516
57034136	chr16:57034136:C:T	3.13635e-18	-1.70474	-1.42057	2.59344e-05	-1.31074	-1.38702
57034373	chr16:57034373:G:A	1.63199e-17	-4.77919e-10	-1.47598	9.20045e-05	-4.77919e-10	-1.43149
57034448	chr16:57034448:G:A	2.56848e-18	-1.85313	-1.47192	1.88736e-05	-1.54933	-1.46624
57034476	chr16:57034476:T:A	2.25083e-17	-4.77919e-10	-1.15448	0.000101714	-4.77919e-10	-1.33116
57034481	chr16:57034481:T:C	1.67616e-17	-4.77919e-10	-1.44928	9.29581e-05	-4.77919e-10	-1.42118
57034774	chr16:57034774:A:T	1.10356e-17	-0.412244	-1.455	0.000138099	0.438432	-1.46379
57034785	chr16:57034785:C:T	3.93175e-17	-4.77919e-10	-0.596696	0.000195046	-4.77919e-10	-0.680098
57035042	chr16:57035042:T:G	1.65735e-17	-4.77919e-10	-1.46056	0.000100185	-4.77919e-10	-1.34632
57035044	chr16:57035044:T:A	2.11559e-17	-4.77919e-10	-1.21645	8.93656e-05	-4.77919e-10	-1.4606
57035241	chr16:57035241:T:C	7.68898e-18	-0.762432	-1.46615	2.59558e-05	-1.29991	-1.39703
57035424	chr16:57035424:G:T	2.17979e-17	-4.77919e-10	-1.18655	0.00013733	-4.77919e-10	-1.03095
57035537	chr16:57035537:G:A	3.19856e-18	-1.93777	-1.1679	1.69078e-05	-1.94952	-1.17604
57035595	chr16:57035595:A:G	2.44534e-18	-1.94721	-1.42697	1.28393e-05	-1.95046	-1.45037
57035738	chr16:57035738:G:T	8.52904e-18	-0.818074	-1.30682	2.24542e-05	-1.39646	-1.4454
57035814	chr16:57035814:C:G	1.65004e-17	-4.77919e-10	-1.46498	8.98366e-05	-4.77919e-10	-1.45534
57035891	chr16:57035891:C:T	3.26119e-17	-0.783689	-8.47093e-10	0.000108793	-1.26388	-8.47093e-10
57036705	chr16:57036705:T:G	5.88609e-18	-1.65884	-0.836935	2.41478e-05	-1.72217	-1.04697
57037003	chr16:57037003:A:G	2.2292e-18	-1.99166	-1.47507	1.21063e-05	-1.9992	-1.4604
57037091	chr16:57037091:G:A	1.68882e-17	-4.77919e-10	-1.44175	9.08406e-05	-4.77919e-10	-1.44423
57037201	chr16:57037201:T:C	2.71947e-18	-1.7921	-1.47583	2.16465e-05	-1.40413	-1.47435
57037202	chr16:57037202:A:G	2.817e-17	-0.930108	-8.47093e-10	0.000128247	-1.09938	-8.47093e-10
57037297	chr16:57037297:T:C	3.05153e-18	-1.71983	-1.43289	1.43397e-05	-1.8344	-1.4559
57037477	chr16:57037477:G:A	4.20567e-17	-4.77919e-10	-0.529349	0.000258417	-4.77919e-10	-0.398758
57037527	chr16:57037527:C:T	2.89926e-18	-1.74051	-1.4634	1.38151e-05	-1.8535	-1.47407
57037536	chr16:57037536:T:C	2.25533e-18	-1.99107	-1.464	1.48827e-05	-1.77888	-1.47425
57037547	chr16:57037547:A:G	2.36232e-17	-4.77919e-10	-1.10614	0.000121163	-4.77919e-10	-1.15619
57037643	chr16:57037643:G:A	2.32754e-17	-1.12097	-8.47093e-10	8.36034e-05	-1.52725	-8.47093e-10
57037668	chr16:57037668:G:A	3.03974e-18	-1.77637	-1.38023	1.41886e-05	-1.88044	-1.42045
57037688	chr16:57037688:G:A	7.1039e-17	-4.77919e-10	-0.00513798	0.000839313	-4.77919e-10	0.779251
57038051	chr16:57038051:C:T	4.05049e-18	-1.96475	-0.904783	2.40894e-05	-1.67199	-1.09957
57038092	chr16:57038092:G:A	3.55748e-18	-1.98945	-1.00987	1.81209e-05	-1.91745	-1.13882
57038272	chr16:57038272:C:A	2.31013e-17	-4.77919e-10	-1.12848	0.000147154	-4.77919e-10	-0.961853
57038803	chr16:57038803:C:T	3.15231e-18	-1.73474	-1.38549	1.5358e-05	-1.82298	-1.39872
57039633	chr16:57039633:C:CTT	4.14181e-17	-4.77919e-10	-0.544649	0.000223913	-4.77919e-10	-0.542077
57039771	chr16:57039771:G:C	2.38173e-18	-1.94958	-1.45096	2.3659e-05	-1.32136	-1.46823
57039870	chr16:57039870:A:G	3.81356e-17	-4.77919e-10	-0.627219	0.000164479	-4.77919e-10	-0.850552
57040280	chr16:57040280:C:T	1.89611e-17	-4.77919e-10	-1.32598	0.000104071	-4.77919e-10	-1.30826
57040539	chr16:57040539:T:C	2.88903e-18	-1.73588	-1.47157	1.20582e-05	-1.99742	-1.46617
57040759	chr16:57040759:C:T	7.67261e-18	-0.76363	-1.46708	6.39328e-05	-0.333346	-1.46215
57041051	chr16:57041051:C:G	3.29041e-17	-0.774769	-8.47093e-10	7.4845e-05	-1.63791	-8.47093e-10
57041268	chr16:57041268:A:G	2.30883e-18	-2.00009	-1.43154	1.49453e-05	-1.77242	-1.47651
57041467	chr16:57041467:G:GT	2.33176e-18	-1.97279	-1.44895	1.22062e-05	-1.99537	-1.45601
57041494	chr16:57041494:T:C	2.39227e-18	-1.96128	-1.43485	1.48489e-05	-1.80141	-1.454
57041766	chr16:57041766:G:A	2.84786e-17	-4.77919e-10	-0.919216	0.000166566	-4.77919e-10	-0.83794
57041869	chr16:57041869:C:T	3.21617e-18	-1.72388	-1.3763	1.27109e-05	-1.96788	-1.44299
57042000	chr16:57042000:G:A	1.28953e-16	-4.77919e-10	0.591082	0.000407081	-4.77919e-10	0.0556802
57042203	chr16:57042203:T:G	2.89269e-17	-0.903597	-8.47093e-10	0.000131841	-1.07173	-8.47093e-10
57042492	chr16:57042492:G:A	7.32025e-18	-1.22246	-1.05526	2.29349e-05	-1.82172	-0.998948
57042554	chr16:57042554:A:G	4.51496e-18	-1.35662	-1.40435	3.2246e-05	-1.03328	-1.44666
57042580	chr16:57042580:T:C	1.69187e-17	-4.77919e-10	-1.43995	9.80675e-05	-4.77919e-10	-1.36768
57042608	chr16:57042608:A:G	4.53846e-18	-1.35805	-1.39773	3.23444e-05	-1.03455	-1.44234
57042785	chr16:57042785:C:T	2.7614e-18	-1.92861	-1.32402	1.37251e-05	-1.99411	-1.33999
57043056	chr16:57043056:G:T	1.68998e-17	-4.77919e-10	-1.44106	9.78794e-05	-4.77919e-10	-1.3696
57043064	chr16:57043064:T:C	2.27243e-18	-1.97149	-1.47602	2.14142e-05	-1.4355	-1.45378
57043147	chr16:57043147:A:G	1.07323e-17	-1.89511	-8.47093e-10	7.36298e-05	-1.65428	-8.47093e-10
57043182	chr16:57043182:C:T	2.5433e-18	-1.97128	-1.36363	1.84706e-05	-1.93715	-1.1
57043219	chr16:57043219:G:C	7.10508e-18	-0.899003	-1.40855	7.21605e-05	-0.452737	-1.2217
57043267	chr16:57043267:A:G	7.44964e-18	-1.97701	-0.283191	3.71043e-05	-1.98795	-0.351653
57043439	chr16:57043439:G:A	2.26546e-17	-4.77919e-10	-1.148	0.00014358	-4.77919e-10	-0.98644
57043621	chr16:57043621:G:A	7.85415e-18	-0.733404	-1.47392	6.48253e-05	-0.337222	-1.44442
57043669	chr16:57043669:C:T	1.19476e-17	-1.99688	0.20905	5.36058e-05	-1.95202	-0.0196513
57043675	chr16:57043675:C:T	4.92094e-17	-4.77919e-10	-0.372282	0.000239407	-4.77919e-10	-0.475169
57043755	chr16:57043755:G:A	1.71606e-17	-4.77919e-10	-1.42575	9.71984e-05	-4.77919e-10	-1.37658
57044116	chr16:57044116:G:A	1.73653e-17	-4.77919e-10	-1.41389	0.000102614	-4.77919e-10	-1.32236
57044851	chr16:57044851:A:C	1.05241e-17	-1.9147	-8.47093e-10	0.000103787	-1.31099	-8.47093e-10
57045352	chr16:57045352:C:T	1.73381e-17	-4.77919e-10	-1.41546	8.93171e-05	-4.77919e-10	-1.46114
57045410	chr16:57045410:T:A	1.59863e-17	-1.49664	-8.47093e-10	7.776e-05	-1.59971	-8.47093e-10
57045472	chr16:57045472:G:A	2.01482e-17	-4.77919e-10	-1.26525	9.60798e-05	-4.77919e-10	-1.38815
57045821	chr16:57045821:G:A	2.36959e-17	-4.77919e-10	-1.10307	0.000106862	-4.77919e-10	-1.28179
57045915	chr16:57045915:G:A	3.85804e-17	-4.77919e-10	-0.615623	0.000385844	-4.77919e-10	0.0020997
57046491	chr16:57046491:G:A	2.89989e-17	-0.901108	-8.47093e-10	9.74179e-05	-1.37432	-8.47093e-10
57046614	chr16:57046614:G:A	2.96319e-17	-4.77919e-10	-0.879517	0.000320214	-4.77919e-10	-0.184343
57046616	chr16:57046616:C:A	2.59596e-18	-1.84394	-1.47047	1.26099e-05	-1.94239	-1.47645
57046783	chr16:57046783:G:A	1.13123e-16	-4.77919e-10	0.460105	0.000459103	-4.77919e-10	0.175943
57046954	chr16:57046954:T:A	1.3528e-17	-0.691644	-0.971965	2.98852e-05	-1.589	-0.966973
57047016	chr16:57047016:C:T	1.41172e-17	-1.62097	-8.47093e-10	6.02073e-05	-1.85554	-8.47093e-10
57047195	chr16:57047195:T:C	2.16848e-17	-4.77919e-10	-1.19176	9.82316e-05	-4.77919e-10	-1.366
57048121	chr16:57048121:GCTT:G	2.28631e-17	-4.77919e-10	-1.13884	0.00015124	-4.77919e-10	-0.934462
57048405	chr16:57048405:T:C	2.40827e-17	-4.77919e-10	-1.08687	0.000123654	-4.77919e-10	-1.13585
57048721	chr16:57048721:G:A	2.35037e-18	-1.99316	-1.42064	1.35884e-05	-1.97155	-1.37256
57048735	chr16:57048735:T:C	2.53904e-17	-1.034	-8.47093e-10	0.000131023	-1.07796	-8.47093e-10
57048854	chr16:57048854:C:T	7.6128e-18	-1.965	-0.273539	4.06275e-05	-1.9648	-0.284088
57048956	chr16:57048956:G:A	1.84344e-17	-4.77919e-10	-1.35415	9.31643e-05	-4.77919e-10	-1.41897
57048979	chr16:57048979:C:T	1.938e-17	-4.77919e-10	-1.30413	9.64425e-05	-4.77919e-10	-1.38439
57049062	chr16:57049062:T:C	2.79379e-18	-1.80796	-1.43301	1.589e-05	-1.74446	-1.44318
57049120	chr16:57049120:C:A	4.9794e-17	-4.77919e-10	-0.360474	0.000214408	-4.77919e-10	-0.585453
57049221	chr16:57049221:G:A	1.67181e-17	-4.77919e-10	-1.45187	8.87779e-05	-4.77919e-10	-1.4672
57049320	chr16:57049320:G:A	1.40249e-17	-1.62753	-8.47093e-10	6.04175e-05	-1.85205	-8.47093e-10
57049394	chr16:57049394:C:T	1.67713e-17	-4.77919e-10	-1.4487	8.8247e-05	-4.77919e-10	-1.47319
57049418	chr16:57049418:C:A	1.90842e-17	-4.77919e-10	-1.3195	0.000141264	-4.77919e-10	-1.0027
57049441	chr16:57049441:A:G	1.35073e-17	-1.99327	0.328135	9.1832e-05	-1.98787	0.554494
57049997	chr16:57049997:G:T	2.37533e-17	-4.77919e-10	-1.10065	0.000114006	-4.77919e-10	-1.21708
57050341	chr16:57050341:G:A	3.6639e-18	-1.68174	-1.2881	2.14066e-05	-1.46678	-1.42285
57050388	chr16:57050388:T:G	2.31913e-17	-4.77919e-10	-1.12459	0.000155696	-4.77919e-10	-0.905425
57050609	chr16:57050609:G:T	2.22342e-17	-4.77919e-10	-1.16674	0.000111734	-4.77919e-10	-1.23721
57050871	chr16:57050871:G:A	1.69169e-17	-4.77919e-10	-1.44006	9.3126e-05	-4.77919e-10	-1.41938
57051003	chr16:57051003:C:T	2.01901e-17	-4.77919e-10	-1.26317	0.000119314	-4.77919e-10	-1.17158
57051077	chr16:57051077:C:G	2.39625e-17	-4.77919e-10	-1.09188	0.000119244	-4.77919e-10	-1.17216
57051128	chr16:57051128:C:T	2.8882e-18	-1.77532	-1.43241	1.2083e-05	-1.98737	-1.47416
57051160	chr16:57051160:C:T	2.39145e-17	-4.77919e-10	-1.09388	0.000119037	-4.77919e-10	-1.1739
57051377	chr16:57051377:C:T	2.03477e-17	-4.77919e-10	-1.2554	0.000156606	-4.77919e-10	-0.899601
57051635	chr16:57051635:T:G	1.51499e-17	-2.00009	0.449722	6.34396e-05	-1.96094	0.157698
57051850	chr16:57051850:G:A	4.4615e-18	-1.96303	-0.809849	2.52745e-05	-1.99122	-0.732315
57051871	chr16:57051871:G:A	1.73772e-17	-4.77919e-10	-1.41321	8.93232e-05	-4.77919e-10	-1.46107
57051915	chr16:57051915:C:T	1.648e-17	-4.77919e-10	-1.46622	8.80046e-05	-4.77919e-10	-1.47594
57052540	chr16:57052540:G:A	3.97192e-17	-4.77919e-10	-0.586532	0.000237412	-4.77919e-10	-0.483536
57052555	chr16:57052555:G:A	3.66283e-18	-1.49512	-1.47501	1.3867e-05	-1.86658	-1.45724
57052930	chr16:57052930:G:A	1.65638e-17	-4.77919e-10	-1.46115	8.79525e-05	-4.77919e-10	-1.47654
57053213	chr16:57053213:C:A	3.94104e-18	-1.96136	-0.93556	3.39223e-05	-1.83504	-0.59422
57053312	chr16:57053312:C:T	3.49461e-17	-4.77919e-10	-0.714559	0.000252735	-4.77919e-10	-0.42099
57053329	chr16:57053329:T:A	1.70424e-17	-4.77919e-10	-1.43266	8.81873e-05	-4.77919e-10	-1.47387
57053367	chr16:57053367:C:T	1.73244e-17	-4.77919e-10	-1.41625	0.000107476	-4.77919e-10	-1.27606
57053825	chr16:57053825:G:A	2.06866e-17	-1.23888	-8.47093e-10	7.43374e-05	-1.64472	-8.47093e-10
57053826	chr16:57053826:T:G	6.42099e-18	-1.933	-0.475793	3.70452e-05	-1.97587	-0.365321
57053938	chr16:57053938:T:G	1.63128e-17	-4.77919e-10	-1.47642	8.92753e-05	-4.77919e-10	-1.46161
57054232	chr16:57054232:C:T	3.12661e-18	-1.67804	-1.45037	1.41274e-05	-1.83183	-1.47338
57054380	chr16:57054380:C:T	1.23499e-17	-1.75472	-8.47093e-10	8.5105e-05	-1.50945	-8.47093e-10
57054953	chr16:57054953:C:T	1.06831e-17	-1.8997	-8.47093e-10	5.275e-05	-1.98777	-8.47093e-10
57055218	chr16:57055218:C:A	3.49762e-18	-1.69088	-1.32541	1.68678e-05	-1.75703	-1.3709
57055283	chr16:57055283:G:A	2.06466e-17	-4.77919e-10	-1.24082	0.000108831	-4.77919e-10	-1.26354
57055874	chr16:57055874:C:T	4.55623e-18	-1.91961	-0.832259	2.56667e-05	-1.99843	-0.709709
57055939	chr16:57055939:C:A	3.32017e-17	-4.77919e-10	-0.765766	0.000181067	-4.77919e-10	-0.754466
57056047	chr16:57056047:G:C	3.77357e-18	-1.86618	-1.07416	1.6986e-05	-1.96366	-1.15728
57056159	chr16:57056159:C:T	2.15749e-17	-4.77919e-10	-1.19684	0.000106726	-4.77919e-10	-1.28307
57056265	chr16:57056265:A:G	1.67482e-17	-4.77919e-10	-1.45008	8.86729e-05	-4.77919e-10	-1.46838
57056659	chr16:57056659:TC:T	2.85242e-17	-4.77919e-10	-0.917615	0.000126102	-4.77919e-10	-1.11624
57056670	chr16:57056670:T:C	3.21515e-18	-1.70213	-1.39836	1.33588e-05	-1.92692	-1.43424
57056754	chr16:57056754:G:A	5.42016e-18	-1.81569	-0.762556	2.82306e-05	-1.7923	-0.820628
57056946	chr16:57056946:A:G	5.4773e-18	-1.23949	-1.32827	3.04292e-05	-1.25097	-1.28696
57057287	chr16:57057287:A:G	3.15095e-18	-1.70573	-1.41493	1.31844e-05	-1.92814	-1.44615
57057488	chr16:57057488:G:A	2.24723e-17	-4.77919e-10	-1.15608	0.000116506	-4.77919e-10	-1.19539
57057489	chr16:57057489:G:A	1.68248e-17	-1.44551	-8.47093e-10	0.000129712	-1.08802	-8.47093e-10
57057623	chr16:57057623:G:A	3.61132e-17	-4.77919e-10	-0.681709	0.000163099	-4.77919e-10	-0.858978
57058065	chr16:57058065:T:C	4.22762e-18	-1.42061	-1.40611	1.55906e-05	-1.76529	-1.44137
57058087	chr16:57058087:G:A	9.68183e-18	-1.99812	-8.47093e-10	5.66044e-05	-1.91725	-8.47093e-10
57058367	chr16:57058367:A:G	2.17689e-17	-4.77919e-10	-1.18788	0.00011303	-4.77919e-10	-1.22568
57058494	chr16:57058494:C:T	6.51724e-18	-1.87561	-0.518306	2.84678e-05	-1.96358	-0.64098
57058515	chr16:57058515:C:A	2.7693e-17	-4.77919e-10	-0.947186	0.000130518	-4.77919e-10	-1.08182
57058550	chr16:57058550:T:C	6.35872e-18	-1.4108	-1.00774	2.19588e-05	-1.77712	-1.08704
57058608	chr16:57058608:T:C	2.03633e-17	-1.07855	-0.176083	5.99105e-05	-1.53796	-0.322516
57058629	chr16:57058629:C:T	1.79943e-17	-4.77919e-10	-1.37831	9.53328e-05	-4.77919e-10	-1.39596
57058993	chr16:57058993:T:C	3.84769e-17	-4.77919e-10	-0.618309	0.000172866	-4.77919e-10	-0.800815
57059758	chr16:57059758:G:T	2.03212e-17	-4.77919e-10	-1.2567	0.000101152	-4.77919e-10	-1.33671
57059763	chr16:57059763:A:G	4.39552e-17	-4.77919e-10	-0.485196	0.00030908	-4.77919e-10	-0.219734
57060131	chr16:57060131:A:C	3.01986e-17	-4.77919e-10	-0.860572	0.000134454	-4.77919e-10	-1.05211
57060240	chr16:57060240:T:C	7.40752e-17	-4.77919e-10	0.0367136	0.000338253	-4.77919e-10	-0.129538
57060241	chr16:57060241:A:T	7.60761e-17	-4.77919e-10	0.0633669	0.000346927	-4.77919e-10	-0.104218
57060374	chr16:57060374:G:A	7.30669e-18	-1.55754	-0.722041	2.47126e-05	-1.82826	-0.917759
57060376	chr16:57060376:C:T	7.06092e-18	-1.61081	-0.702981	2.42996e-05	-1.86186	-0.90101
57060401	chr16:57060401:G:T	1.57346e-17	-1.27981	-0.232695	5.01271e-05	-1.62261	-0.416163
57060436	chr16:57060436:C:T	6.03065e-18	-1.01094	-1.46058	3.4827e-05	-1.0013	-1.40164
57060732	chr16:57060732:G:A	3.09735e-17	-0.688598	-0.146637	0.000108142	-0.897041	-0.372849
57060863	chr16:57060863:G:A	9.69407e-18	-1.46479	-0.532064	3.86956e-05	-1.71213	-0.585478
57061008	chr16:57061008:C:T	2.90479e-17	-4.77919e-10	-0.89942	0.00020484	-4.77919e-10	-0.631104
57061273	chr16:57061273:G:A	3.5358e-18	-1.55221	-1.45321	1.62155e-05	-1.71048	-1.45688
57061863	chr16:57061863:C:T	4.23749e-18	-1.63498	-1.18941	1.8585e-05	-1.79273	-1.23824
57062198	chr16:57062198:T:C	5.68005e-18	-1.58247	-0.948932	2.62968e-05	-1.78076	-0.903124
57062938	chr16:57062938:C:T	2.44717e-17	-4.77919e-10	-1.07085	0.000160949	-4.77919e-10	-0.872243
57063362	chr16:57063362:C:T	2.73933e-17	-0.958068	-8.47093e-10	0.000251599	-0.425497	-8.47093e-10
57063368	chr16:57063368:G:A	2.92912e-18	-1.99991	-1.19375	1.58478e-05	-1.93731	-1.25299
57063370	chr16:57063370:C:T	6.50061e-18	-1.54558	-0.850893	3.0091e-05	-1.75636	-0.792749
57064053	chr16:57064053:A:C	3.92747e-17	-4.77919e-10	-0.597788	0.000176408	-4.77919e-10	-0.780534
57064594	chr16:57064594:T:C	3.03758e-17	-4.77919e-10	-0.854722	0.000142052	-4.77919e-10	-0.99714
57064796	chr16:57064796:T:C	8.26111e-16	-4.77919e-10	2.44836	0.00305407	-4.77919e-10	2.0709
57065070	chr16:57065070:T:C	5.89354e-18	-1.57837	-0.916138	2.71054e-05	-1.77406	-0.879537
57065383	chr16:57065383:G:A	6.76679e-18	-0.981766	-1.37457	3.3472e-05	-1.06728	-1.37535
57065409	chr16:57065409:T:C	4.88449e-18	-1.63474	-1.04756	2.24396e-05	-1.81512	-1.02739
57065503	chr16:57065503:G:A	5.97343e-18	-1.1066	-1.37444	4.14466e-05	-0.861331	-1.3676
57065540	chr16:57065540:A:G	2.59139e-17	-4.77919e-10	-1.01359	0.00024742	-4.77919e-10	-0.442246
57065778	chr16:57065778:C:T	5.27059e-18	-1.49866	-1.10757	2.32653e-05	-1.72045	-1.08592
57066462	chr16:57066462:G:A	1.84963e-17	-4.77919e-10	-1.35079	0.000108372	-4.77919e-10	-1.26776
57066492	chr16:57066492:G:T	1.70232e-17	-4.77919e-10	-1.43379	9.20668e-05	-4.77919e-10	-1.43082
57067015	chr16:57067015:A:G	1.65887e-17	-4.77919e-10	-1.45965	8.8391e-05	-4.77919e-10	-1.47156
57067428	chr16:57067428:T:C	5.95963e-18	-1.59667	-0.886688	2.85171e-05	-1.72739	-0.875442
57067461	chr16:57067461:A:G	6.21533e-18	-1.59249	-0.848855	3.09522e-05	-1.72447	-0.796421
57067502	chr16:57067502:G:C	1.78611e-17	-4.77919e-10	-1.38574	9.69223e-05	-4.77919e-10	-1.37942
57067640	chr16:57067640:G:A	6.83695e-18	-1.51886	-0.827164	3.3699e-05	-1.66663	-0.769229
57067919	chr16:57067919:C:T	3.21548e-17	-4.77919e-10	-0.797804	0.000198167	-4.77919e-10	-0.664223
57067991	chr16:57067991:G:A	3.36163e-18	-1.57958	-1.47636	1.49247e-05	-1.78629	-1.46403
57068201	chr16:57068201:A:G	5.0934e-17	-1.07432	0.736482	0.00014549	-1.59341	0.620191
57068477	chr16:57068477:C:T	8.13581e-18	-0.996074	-1.17602	3.90063e-05	-1.08274	-1.20687
57068593	chr16:57068593:G:A	1.64011e-17	-4.77919e-10	-1.47102	9.05816e-05	-4.77919e-10	-1.44708
57068819	chr16:57068819:C:T	2.4771e-17	-4.77919e-10	-1.05869	0.000119628	-4.77919e-10	-1.16894
57068835	chr16:57068835:C:T	2.79392e-17	-4.77919e-10	-0.938336	0.000140342	-4.77919e-10	-1.00925
57069467	chr16:57069467:A:C	8.32315e-17	-4.77919e-10	0.153258	0.000341152	-4.77919e-10	-0.121004
57069667	chr16:57069667:G:A	8.6921e-18	-0.665303	-1.44065	2.65861e-05	-1.22268	-1.45026
57069942	chr16:57069942:T:C	8.98115e-18	-1.04263	-1.03061	2.48321e-05	-1.61486	-1.12634
57069991	chr16:57069991:C:T	1.99766e-17	-1.27381	-8.47093e-10	8.51425e-05	-1.50901	-8.47093e-10
57070180	chr16:57070180:G:T	1.84096e-17	-1.3555	-8.47093e-10	8.05438e-05	-1.56453	-8.47093e-10
57070607	chr16:57070607:A:G	1.08991e-17	-0.547957	-1.33173	6.62504e-05	-0.404175	-1.35572
57071764	chr16:57071764:G:A	4.21008e-17	-4.77919e-10	-0.528301	0.000175093	-4.77919e-10	-0.788017
57071814	chr16:57071814:A:G	3.00283e-18	-1.82533	-1.34348	1.99616e-05	-1.63882	-1.3207
57071927	chr16:57071927:A:G	2.71516e-18	-1.80858	-1.46093	1.27451e-05	-1.96603	-1.44216
57072046	chr16:57072046:A:G	2.57667e-18	-1.98541	-1.33646	1.41037e-05	-1.95149	-1.35541
57072128	chr16:57072128:A:G	2.74319e-18	-1.82837	-1.43088	1.31215e-05	-1.97402	-1.40506
57072646	chr16:57072646:A:T	6.29445e-17	-1.15247	1.02636	0.000116098	-1.75986	0.560964
57072989	chr16:57072989:C:T	4.54423e-17	-4.77919e-10	-0.451923	0.000220478	-4.77919e-10	-0.557534
57073214	chr16:57073214:T:C	3.25963e-17	-4.77919e-10	-0.784169	0.000240874	-4.77919e-10	-0.469059
57073294	chr16:57073294:G:A	1.66825e-17	-4.77919e-10	-1.45401	8.80296e-05	-4.77919e-10	-1.47566
57073629	chr16:57073629:C:T	2.27757e-17	-4.77919e-10	-1.14267	0.000106394	-4.77919e-10	-1.28618
57073648	chr16:57073648:C:T	2.76972e-18	-1.93434	-1.31528	1.4145e-05	-1.99545	-1.30852
57073658	chr16:57073658:G:A	2.74676e-18	-1.95136	-1.30658	1.43637e-05	-1.98927	-1.29936
57073741	chr16:57073741:A:G	2.53705e-17	-4.77919e-10	-1.03478	0.000140012	-4.77919e-10	-1.01161
57073813	chr16:57073813:C:T	2.24094e-17	-4.77919e-10	-1.15889	0.000150522	-4.77919e-10	-0.939222
57073924	chr16:57073924:C:T	2.90006e-17	-4.77919e-10	-0.90105	0.000211331	-4.77919e-10	-0.599905
57074019	chr16:57074019:A:G	1.65766e-17	-4.77919e-10	-1.46037	9.23125e-05	-4.77919e-10	-1.42815
57074493	chr16:57074493:G:T	3.75398e-17	-4.77919e-10	-0.642966	0.000215098	-4.77919e-10	-0.582241
57074553	chr16:57074553:G:C	1.63254e-17	-4.77919e-10	-1.47565	8.95852e-05	-4.77919e-10	-1.45814
57074905	chr16:57074905:C:T	2.90378e-17	-4.77919e-10	-0.899768	0.000210656	-4.77919e-10	-0.603105
57074909	chr16:57074909:G:A	9.62765e-18	-0.648324	-1.3554	4.3611e-05	-0.815517	-1.36251
57075249	chr16:57075249:C:T	2.92498e-17	-4.77919e-10	-0.892496	0.000160201	-4.77919e-10	-0.876906
57075300	chr16:57075300:A:ACCTC	3.25795e-17	-1.56271	0.778024	0.000168588	-1.69065	0.864776
57075592	chr16:57075592:T:C	1.25191e-16	-1.00733	1.56881	0.000212707	-1.66409	1.07068
57075774	chr16:57075774:C:T	1.76327e-17	-1.4054	0.00678259	5.73972e-05	-1.79648	-0.106854
57075882	chr16:57075882:G:A	2.1756e-16	-4.77919e-10	1.11411	0.00214126	-4.77919e-10	1.71581
57075987	chr16:57075987:C:T	5.51008e-17	-4.77919e-10	-0.259202	0.000266151	-4.77919e-10	-0.369269
57076040	chr16:57076040:A:G	8.26961e-18	-0.679314	-1.47647	5.07943e-05	-0.549212	-1.47634
57076125	chr16:57076125:G:A	1.1438e-17	-0.57224	-1.25918	4.76703e-05	-0.757974	-1.33105
57076376	chr16:57076376:A:G	2.47412e-17	-4.77919e-10	-1.0599	0.000145927	-4.77919e-10	-0.970224
57076723	chr16:57076723:C:T	1.23008e-17	-0.467283	-1.29142	5.09641e-05	-0.657442	-1.36477
57077090	chr16:57077090:T:C	5.15577e-17	-0.818659	0.492993	0.00013208	-1.36891	0.298979
57077320	chr16:57077320:C:T	2.49467e-17	-1.85513	0.803505	9.736e-05	-1.9868	0.61188
57077356	chr16:57077356:G:A	3.59025e-17	-4.77919e-10	-0.68756	0.000225673	-4.77919e-10	-0.534244
57077452	chr16:57077452:G:C	1.01049e-17	-1.3192	-0.636142	6.01327e-05	-1.1891	-0.667679
57077504	chr16:57077504:G:A	9.94249e-18	-1.97155	-8.47093e-10	5.40639e-05	-1.96317	-8.47093e-10
57077532	chr16:57077532:C:T	3.40893e-18	-1.61473	-1.42724	1.72339e-05	-1.67133	-1.43513
57077897	chr16:57077897:G:A	1.17342e-17	-1.80586	-8.47093e-10	5.61024e-05	-1.92615	-8.47093e-10
57077913	chr16:57077913:T:C	2.97439e-18	-1.7211	-1.45723	1.67256e-05	-1.67027	-1.46613
57078040	chr16:57078040:T:C	1.87272e-17	-4.77919e-10	-1.33839	9.53082e-05	-4.77919e-10	-1.39622
57078377	chr16:57078377:C:T	3.11562e-18	-1.98115	-1.15079	1.79342e-05	-1.98011	-1.08651
57078793	chr16:57078793:C:G	8.01588e-17	-4.77919e-10	0.115643	0.000344981	-4.77919e-10	-0.109842
57078953	chr16:57078953:G:A	2.49801e-16	-0.46692	1.71922	0.00121751	-0.551223	1.70245
57079015	chr16:57079015:C:T	1.6323e-17	-4.77919e-10	-1.47579	8.87389e-05	-4.77919e-10	-1.46763
57079298	chr16:57079298:T:C	2.11354e-16	-4.77919e-10	1.08517	0.00125044	-4.77919e-10	1.17792
57079317	chr16:57079317:A:G	2.29006e-18	-2.00004	-1.43975	1.28162e-05	-1.96482	-1.4378
57079379	chr16:57079379:T:G	2.33699e-17	-4.77919e-10	-1.11692	0.000187375	-4.77919e-10	-0.720223
57079429	chr16:57079429:A:G	6.03495e-18	-1.97235	-0.498452	2.6804e-05	-1.95041	-0.714372
57079952	chr16:57079952:C:T	1.13206e-17	-1.2571	-0.58465	9.38104e-05	-1.08763	-0.324426
57079977	chr16:57079977:C:A	2.96754e-18	-1.8395	-1.34114	2.07045e-05	-1.55216	-1.37082
57079992	chr16:57079992:A:T	2.90898e-18	-1.99954	-1.20103	1.63182e-05	-1.95593	-1.20512
57079996	chr16:57079996:G:C	1.64532e-17	-4.77919e-10	-1.46785	8.79603e-05	-4.77919e-10	-1.47645
57080103	chr16:57080103:A:G	2.24514e-18	-1.99597	-1.46363	1.28435e-05	-1.93491	-1.46559
57080700	chr16:57080700:G:A	1.67964e-17	-1.4472	-8.47093e-10	8.66681e-05	-1.49125	-8.47093e-10
57080728	chr16:57080728:A:G	1.90715e-17	-1.32017	-8.47093e-10	9.59323e-05	-1.38969	-8.47093e-10
57080759	chr16:57080759:G:A	1.14943e-17	-1.448	-0.378518	4.90607e-05	-1.6502	-0.410074
57080864	chr16:57080864:G:A	4.03814e-17	-4.77919e-10	-0.569998	0.000191312	-4.77919e-10	-0.699426
57081005	chr16:57081005:G:A	1.67641e-17	-4.77919e-10	-1.44913	9.52966e-05	-4.77919e-10	-1.39634
57081012	chr16:57081012:A:G	4.34484e-18	-2.0001	-0.799283	2.72079e-05	-1.88314	-0.766688
57081025	chr16:57081025:C:T	1.7623e-17	-4.77919e-10	-1.39916	8.96686e-05	-4.77919e-10	-1.45721
57081070	chr16:57081070:C:T	5.55075e-18	-2.00011	-0.554324	2.87497e-05	-1.92774	-0.666962
57081362	chr16:57081362:T:C	4.02075e-18	-1.90344	-0.973461	2.0589e-05	-1.87762	-1.05095
57081692	chr16:57081692:C:T	3.3427e-18	-1.99578	-1.06581	1.90651e-05	-1.99342	-1.01205
57081891	chr16:57081891:G:A	6.29924e-18	-2.00007	-0.427864	3.31244e-05	-1.90875	-0.544316
57082124	chr16:57082124:A:C	7.43847e-18	-1.99173	-0.269973	4.15197e-05	-1.83389	-0.393279
57082375	chr16:57082375:A:G	3.72151e-18	-1.90662	-1.04761	2.04033e-05	-1.84972	-1.08792
57082546	chr16:57082546:T:C	1.80298e-17	-1.37634	-8.47093e-10	8.81757e-05	-1.474	-8.47093e-10
57082625	chr16:57082625:G:A	1.73215e-17	-4.77919e-10	-1.41642	9.28885e-05	-4.77919e-10	-1.42193
57082874	chr16:57082874:G:A	1.63105e-17	-4.77919e-10	-1.47656	8.91752e-05	-4.77919e-10	-1.46273
57082907	chr16:57082907:A:G	5.95759e-18	-2.00007	-0.483635	3.39246e-05	-1.93076	-0.498438
57083004	chr16:57083004:C:A	1.35043e-16	-4.77919e-10	0.637229	0.00115713	-4.77919e-10	1.10037
57083367	chr16:57083367:AGG:A	4.25801e-17	-4.77919e-10	-0.51698	0.000192933	-4.77919e-10	-0.690992
57083390	chr16:57083390:T:C	1.70466e-17	-4.77919e-10	-1.43242	9.07121e-05	-4.77919e-10	-1.44564
57083419	chr16:57083419:A:G	1.63343e-17	-4.77919e-10	-1.4751	8.88341e-05	-4.77919e-10	-1.46656
57083493	chr16:57083493:C:T	3.12554e-18	-1.93032	-1.19844	1.66927e-05	-1.91042	-1.22794
57084032	chr16:57084032:G:T	1.87212e-17	-4.77919e-10	-1.33871	0.000113509	-4.77919e-10	-1.22145
57084078	chr16:57084078:G:A	1.65467e-17	-4.77919e-10	-1.46218	8.9105e-05	-4.77919e-10	-1.46352
57084200	chr16:57084200:A:T	3.52098e-17	-4.77919e-10	-0.707044	0.000173119	-4.77919e-10	-0.799356
57084368	chr16:57084368:C:G	1.88972e-17	-4.77919e-10	-1.32935	9.35576e-05	-4.77919e-10	-1.41476
57084446	chr16:57084446:A:C	5.47642e-17	-4.77919e-10	-0.265331	0.000385465	-4.77919e-10	0.00111832
57084469	chr16:57084469:T:C	3.88044e-18	-1.68725	-1.22517	1.62791e-05	-1.83609	-1.32736
57084503	chr16:57084503:G:A	2.23591e-17	-1.65838	0.497244	0.00010684	-1.81281	0.53081
57084555	chr16:57084555:A:G	1.86926e-17	-1.72381	0.383567	9.05589e-05	-1.86828	0.420943
57084572	chr16:57084572:T:C	1.66158e-17	-4.77919e-10	-1.45801	9.01536e-05	-4.77919e-10	-1.45182
57084824	chr16:57084824:T:C	1.18561e-17	-1.969	0.173482	5.88262e-05	-1.99542	0.116675
57084960	chr16:57084960:C:T	9.85377e-18	-1.98051	-8.47093e-10	5.28331e-05	-1.9862	-8.47093e-10
57085114	chr16:57085114:G:T	2.39968e-17	-4.77919e-10	-1.09045	0.000113214	-4.77919e-10	-1.22405
57085281	chr16:57085281:T:C	2.65571e-17	-4.77919e-10	-0.989069	0.000158207	-4.77919e-10	-0.88943
57085908	chr16:57085908:T:G	1.77472e-17	-4.77919e-10	-1.39214	9.20794e-05	-4.77919e-10	-1.43068
57085960	chr16:57085960:T:G	3.15624e-18	-1.7554	-1.36359	1.57979e-05	-1.94109	-1.25236
57085995	chr16:57085995:G:A	2.56115e-18	-1.87303	-1.45488	1.22675e-05	-1.97114	-1.47524
57086167	chr16:57086167:C:T	1.63799e-17	-4.77919e-10	-1.47231	8.79889e-05	-4.77919e-10	-1.47612
57086307	chr16:57086307:A:T	1.71263e-17	-4.77919e-10	-1.42775	8.9955e-05	-4.77919e-10	-1.45402
57086365	chr16:57086365:C:T	3.33612e-17	-4.77919e-10	-0.760974	0.000158732	-4.77919e-10	-0.886118
57086642	chr16:57086642:G:A	1.66533e-17	-1.45576	-8.47093e-10	7.15428e-05	-1.68304	-8.47093e-10
57087010	chr16:57087010:T:C	2.2172e-18	-1.99587	-1.47625	1.22379e-05	-1.97573	-1.47307
57087186	chr16:57087186:G:C	3.48052e-17	-4.77919e-10	-0.718599	0.00016562	-4.77919e-10	-0.843636
57087471	chr16:57087471:A:G	2.65526e-18	-1.98123	-1.3106	1.46244e-05	-1.96353	-1.30711
57087715	chr16:57087715:G:A	1.64428e-17	-4.77919e-10	-1.46848	9.03669e-05	-4.77919e-10	-1.44946
57088417	chr16:57088417:T:C	2.20836e-18	-2.00006	-1.47606	1.20093e-05	-1.99234	-1.47531
57088418	chr16:57088418:G:A	1.47225e-17	-1.57899	-8.47093e-10	6.81468e-05	-1.73167	-8.47093e-10
57088455	chr16:57088455:C:T	4.26065e-18	-1.57791	-1.24103	1.69986e-05	-1.84053	-1.27967
57088515	chr16:57088515:C:G	1.32053e-17	-1.68775	-8.47093e-10	9.02706e-05	-1.45052	-8.47093e-10
57088668	chr16:57088668:G:A	2.34868e-18	-1.94943	-1.46509	1.26343e-05	-1.94203	-1.47489
57088700	chr16:57088700:A:C	1.71465e-17	-1.42657	-8.47093e-10	7.33716e-05	-1.6578	-8.47093e-10
57089236	chr16:57089236:C:T	2.25636e-18	-1.97845	-1.47617	1.31321e-05	-1.91161	-1.46666
57089511	chr16:57089511:T:C	2.34495e-18	-1.95807	-1.45803	1.30332e-05	-1.96081	-1.42502
57089539	chr16:57089539:C:T	1.99634e-17	-4.77919e-10	-1.27446	0.000119464	-4.77919e-10	-1.17032
57089941	chr16:57089941:TG:T	2.32854e-18	-1.99071	-1.43241	1.23813e-05	-1.99821	-1.43893
57090168	chr16:57090168:G:T	8.65591e-18	-1.19196	-0.918169	3.70638e-05	-1.23287	-1.10782
57090469	chr16:57090469:A:G	5.63085e-18	-1.95468	-0.585425	3.53881e-05	-1.93343	-0.453527
57090529	chr16:57090529:TC:T	2.04188e-17	-4.77919e-10	-1.25191	0.000121975	-4.77919e-10	-1.14952
57090530	chr16:57090530:C:T	3.2335e-18	-1.68988	-1.40492	1.8523e-05	-1.67403	-1.36029
57090599	chr16:57090599:A:G	1.67172e-17	-4.77919e-10	-1.45193	8.86133e-05	-4.77919e-10	-1.46905
57090725	chr16:57090725:T:C	3.38838e-18	-1.99918	-1.04883	1.72559e-05	-1.99499	-1.11019
57090835	chr16:57090835:C:T	9.76218e-18	-1.98985	-8.47093e-10	5.23307e-05	-1.99575	-8.47093e-10
57090912	chr16:57090912:A:G	3.3884e-18	-1.99805	-1.04996	1.72598e-05	-1.99679	-1.10817
57091085	chr16:57091085:C:G	3.48206e-18	-1.99322	-1.02753	2.01152e-05	-1.99787	-0.953988
57091160	chr16:57091160:C:T	8.89166e-18	-0.884618	-1.19864	6.67726e-05	-0.619686	-1.13235
57091421	chr16:57091421:G:A	9.82958e-18	-1.98297	-8.47093e-10	5.21029e-05	-2.00011	-8.47093e-10
57091454	chr16:57091454:A:G	2.30476e-18	-1.9995	-1.43389	1.24905e-05	-1.98683	-1.44153
57091484	chr16:57091484:G:A	2.24282e-18	-1.98762	-1.47301	1.2298e-05	-1.98412	-1.45977
57091556	chr16:57091556:G:A	1.65908e-17	-4.77919e-10	-1.45952	9.19129e-05	-4.77919e-10	-1.43249
57092088	chr16:57092088:T:A	2.84958e-17	-4.77919e-10	-0.918609	0.000167897	-4.77919e-10	-0.829984
57092542	chr16:57092542:C:T	1.23663e-17	-1.11927	-0.634121	4.78937e-05	-1.18207	-0.902277
57092572	chr16:57092572:C:T	2.31366e-18	-1.95533	-1.47421	1.35785e-05	-1.8691	-1.47575
57093522	chr16:57093522:C:T	2.02331e-17	-1.26105	-8.47093e-10	0.000111398	-1.24022	-8.47093e-10
57093596	chr16:57093596:C:T	1.70036e-17	-4.77919e-10	-1.43494	9.55191e-05	-4.77919e-10	-1.39401
57093841	chr16:57093841:G:A	2.25205e-18	-1.98506	-1.47147	1.19965e-05	-1.99564	-1.47308
57093895	chr16:57093895:G:A	8.874e-17	-4.77919e-10	0.217343	0.000506332	-4.77919e-10	0.27386
57094095	chr16:57094095:AGCTCCAGGACC:A	1.68911e-17	-4.77919e-10	-1.44158	8.86223e-05	-4.77919e-10	-1.46895
57094184	chr16:57094184:G:A	2.03822e-17	-4.77919e-10	-1.25371	0.000103468	-4.77919e-10	-1.31407
57094187	chr16:57094187:T:C	3.85031e-18	-1.70071	-1.2195	1.74061e-05	-1.82459	-1.27192
57094476	chr16:57094476:G:A	6.05582e-18	-1.0545	-1.41285	1.84469e-05	-1.60166	-1.43677
57094478	chr16:57094478:T:C	1.63281e-17	-4.77919e-10	-1.47548	8.86657e-05	-4.77919e-10	-1.46846
57094489	chr16:57094489:G:A	3.98552e-17	-4.77919e-10	-0.583115	0.000281772	-4.77919e-10	-0.312235
57094529	chr16:57094529:A:G	2.94671e-17	-4.77919e-10	-0.885093	0.000173282	-4.77919e-10	-0.79841
57094543	chr16:57094543:A:G	1.63267e-17	-4.77919e-10	-1.47556	8.86468e-05	-4.77919e-10	-1.46867
57094833	chr16:57094833:G:A	7.91216e-18	-1.40784	-0.792122	3.21884e-05	-1.45736	-1.02436
57094959	chr16:57094959:G:A	9.46467e-18	-1.22106	-0.79974	3.22442e-05	-1.68392	-0.796077
57094976	chr16:57094976:T:C	1.65681e-17	-4.77919e-10	-1.46089	8.79826e-05	-4.77919e-10	-1.47619
57095712	chr16:57095712:A:T	1.61164e-17	-0.0245287	-1.464	5.40059e-05	-0.515505	-1.44873
57095768	chr16:57095768:G:A	1.67453e-17	-4.77919e-10	-1.45025	9.46544e-05	-4.77919e-10	-1.4031
57095827	chr16:57095827:G:A	2.06414e-17	-4.77919e-10	-1.24107	0.000122063	-4.77919e-10	-1.14879
57096573	chr16:57096573:C:T	2.90068e-17	-4.77919e-10	-0.900837	0.000139737	-4.77919e-10	-1.01357
57096725	chr16:57096725:G:T	3.69617e-17	-4.77919e-10	-0.658486	0.00025702	-4.77919e-10	-0.404178
57097285	chr16:57097285:A:T	1.65188e-17	-4.77919e-10	-1.46387	8.8139e-05	-4.77919e-10	-1.47442
57097388	chr16:57097388:A:G	7.65341e-18	-1.74992	-0.483295	3.87801e-05	-1.80397	-0.491458
57097416	chr16:57097416:A:T	1.75301e-17	-4.77919e-10	-1.40445	9.37513e-05	-4.77919e-10	-1.41269
57097490	chr16:57097490:G:T	8.48178e-18	-0.952148	-1.1783	6.41494e-05	-0.686174	-1.10594
57097622	chr16:57097622:T:C	2.09701e-17	-1.22527	-8.47093e-10	8.62599e-05	-1.49597	-8.47093e-10
57097865	chr16:57097865:C:T	8.68437e-18	-0.891688	-1.21515	6.50197e-05	-0.621216	-1.15743
57097917	chr16:57097917:C:T	2.27918e-17	-4.77919e-10	-1.14197	0.000118437	-4.77919e-10	-1.17895
57098151	chr16:57098151:G:A	1.74558e-17	-4.77919e-10	-1.4087	9.33242e-05	-4.77919e-10	-1.41725
57098342	chr16:57098342:G:A	8.99117e-18	-0.801096	-1.27103	6.8004e-05	-0.51906	-1.21471
57098351	chr16:57098351:A:G	7.72064e-17	1.10206	-1.02395	0.000158805	0.173004	-1.05866
57098873	chr16:57098873:G:C	1.86192e-17	-1.22311	-0.121064	6.67543e-05	-1.71591	-0.0364079
57098937	chr16:57098937:T:C	1.43693e-16	-4.77919e-10	0.699309	0.00111861	-4.77919e-10	1.06651
57099092	chr16:57099092:C:A	4.52253e-18	-1.30649	-1.4528	1.75336e-05	-1.61286	-1.47635
57099157	chr16:57099157:A:G	1.05595e-17	-1.6528	-0.258534	6.03749e-05	-1.70478	-0.147975
57099261	chr16:57099261:C:T	4.14968e-18	-1.97982	-0.865519	2.37423e-05	-2.00002	-0.786058
57099291	chr16:57099291:A:G	2.25743e-17	-4.77919e-10	-1.15155	0.000118371	-4.77919e-10	-1.17951
57099349	chr16:57099349:A:G	2.48223e-17	-1.05662	-8.47093e-10	9.84458e-05	-1.36383	-8.47093e-10
57099439	chr16:57099439:C:T	2.42537e-17	-1.0798	-8.47093e-10	9.68737e-05	-1.37992	-8.47093e-10
57099660	chr16:57099660:C:T	9.3678e-18	-0.760342	-1.27075	6.771e-05	-0.482724	-1.25537
57099748	chr16:57099748:T:C	3.02132e-17	-0.0395251	-0.820564	7.0981e-05	-0.800036	-0.890884
57099995	chr16:57099995:G:A	3.04305e-17	-0.85292	-8.47093e-10	0.000233099	-0.501871	-8.47093e-10
57100024	chr16:57100024:C:T	1.73601e-17	-0.270646	-1.14354	0.000131869	0.00809137	-1.07961
57100426	chr16:57100426:A:G	8.18425e-18	-0.910656	-1.2555	5.82386e-05	-0.649889	-1.2389
57100526	chr16:57100526:A:G	2.50058e-17	-4.77919e-10	-1.04926	0.000146558	-4.77919e-10	-0.965913
57100822	chr16:57100822:G:C	8.80447e-18	-0.986845	-1.10626	6.20518e-05	-0.722236	-1.10313
57101009	chr16:57101009:G:A	9.49114e-18	-0.803834	-1.21417	6.71606e-05	-0.533819	-1.21243
57101065	chr16:57101065:G:A	9.38662e-18	-0.798928	-1.23015	6.6463e-05	-0.528085	-1.2286
57101140	chr16:57101140:G:A	9.27204e-18	-0.816421	-1.22494	6.55141e-05	-0.547362	-1.2237
57101680	chr16:57101680:C:T	9.02646e-18	-0.856162	-1.21205	6.3633e-05	-0.589811	-1.21039
57101722	chr16:57101722:G:C	9.19993e-18	-0.824463	-1.22471	6.49918e-05	-0.555999	-1.22307
57101889	chr16:57101889:A:G	9.43793e-18	-0.805216	-1.21841	6.68195e-05	-0.534655	-1.21668
57101892	chr16:57101892:A:G	9.3595e-18	-0.815243	-1.21673	6.61864e-05	-0.545244	-1.21561
57102079	chr16:57102079:C:T	2.81579e-17	-4.77919e-10	-0.930538	0.000130872	-4.77919e-10	-1.07911
57102171	chr16:57102171:T:C	7.29019e-18	-1.72808	-0.553757	4.12985e-05	-1.77128	-0.461224
57102196	chr16:57102196:T:C	9.0077e-18	-0.83995	-1.23034	6.35431e-05	-0.573225	-1.22839
57102274	chr16:57102274:G:A	4.19029e-18	-1.78221	-1.05338	2.47423e-05	-1.7365	-1.00832
57102284	chr16:57102284:G:A	6.51575e-17	-4.77919e-10	-0.0915591	0.000312726	-4.77919e-10	-0.208006
57102295	chr16:57102295:A:G	9.7875e-18	-0.813944	-1.17332	6.89777e-05	-0.544523	-1.17503
57102502	chr16:57102502:C:T	1.80969e-17	-4.77919e-10	-1.37263	0.00010246	-4.77919e-10	-1.32386
57102703	chr16:57102703:G:C	2.67069e-17	-0.983446	-8.47093e-10	0.000203393	-0.638195	-8.47093e-10
57102861	chr16:57102861:C:G	5.25872e-17	-0.305895	-8.47093e-10	0.00021743	-0.571455	-8.47093e-10
57103030	chr16:57103030:G:A	6.51271e-17	-4.77919e-10	-0.0920258	0.000311702	-4.77919e-10	-0.211285
57103053	chr16:57103053:C:T	3.65412e-17	-4.77919e-10	-0.669928	0.000172215	-4.77919e-10	-0.804587
57103097	chr16:57103097:C:T	1.58509e-17	-1.50514	-8.47093e-10	0.000102065	-1.32772	-8.47093e-10
57103543	chr16:57103543:C:G	1.39209e-17	-1.04945	-0.585526	0.000107841	-0.793337	-0.479333
57104162	chr16:57104162:G:C	6.63094e-18	-1.82627	-0.550348	3.41581e-05	-1.86856	-0.553775
57104295	chr16:57104295:G:C	1.25811e-17	-0.828216	-0.907959	4.89612e-05	-1.09139	-0.970912
57104567	chr16:57104567:C:T	2.50352e-17	-1.04808	-8.47093e-10	0.000108849	-1.26337	-8.47093e-10
57104985	chr16:57104985:G:A	1.63877e-17	-4.77919e-10	-1.47184	8.93641e-05	-4.77919e-10	-1.46061
57105157	chr16:57105157:C:T	1.60942e-17	-1.48991	-8.47093e-10	5.78584e-05	-1.89533	-8.47093e-10
57105627	chr16:57105627:G:A	2.40239e-17	-1.08932	-8.47093e-10	0.00010487	-1.30061	-8.47093e-10
57105692	chr16:57105692:T:G	1.69269e-17	-4.77919e-10	-1.43946	9.20026e-05	-4.77919e-10	-1.43152
57105722	chr16:57105722:A:G	3.33771e-18	-1.58651	-1.47657	1.41837e-05	-1.84663	-1.45461
57105735	chr16:57105735:A:G	8.44532e-18	-1.1423	-0.992453	5.2818e-05	-1.05357	-0.93291
57105766	chr16:57105766:C:T	3.24643e-17	-4.77919e-10	-0.788225	0.000168442	-4.77919e-10	-0.826743
57105851	chr16:57105851:C:A	8.5991e-18	-1.50154	-0.615167	3.82579e-05	-1.50781	-0.801174
57106180	chr16:57106180:T:C	5.5416e-17	-4.77919e-10	-0.253499	0.000387	-4.77919e-10	0.00509307
57106526	chr16:57106526:G:T	2.74076e-18	-1.9907	-1.26944	1.38212e-05	-1.99378	-1.33335
57106611	chr16:57106611:AGAAGAGAAGTGTCTGATTTGGCAGCAGGAGATGGTGGCCCAGGTGGCATCTAACATGTCACAGAGGGGGCCTGTGAAGTGAGGAGGGG:A	1.15625e-17	-1.8206	-8.47093e-10	5.37289e-05	-1.96938	-8.47093e-10
57106872	chr16:57106872:C:T	1.63335e-17	-4.77919e-10	-1.47515	8.83234e-05	-4.77919e-10	-1.47233
57107155	chr16:57107155:C:T	1.87396e-17	-4.77919e-10	-1.33773	9.42712e-05	-4.77919e-10	-1.40716
57107207	chr16:57107207:A:G	1.01634e-17	-1.94958	-8.47093e-10	5.25741e-05	-1.99111	-8.47093e-10
57107310	chr16:57107310:A:G	2.63976e-17	-0.995094	-8.47093e-10	0.000113883	-1.21816	-8.47093e-10
57107341	chr16:57107341:G:A	9.31197e-18	-1.49757	-0.5395	4.13847e-05	-1.50291	-0.727507
57107399	chr16:57107399:A:G	1.73228e-17	-0.151397	-1.26495	3.91029e-05	-0.93628	-1.35086
57107948	chr16:57107948:G:A	3.03959e-17	-4.77919e-10	-0.854058	0.000148087	-4.77919e-10	-0.955532
57107961	chr16:57107961:C:G	1.76896e-17	-4.77919e-10	-1.39539	9.31466e-05	-4.77919e-10	-1.41916
57108241	chr16:57108241:A:C	4.48727e-17	-4.77919e-10	-0.464538	0.00031975	-4.77919e-10	-0.185793
57108337	chr16:57108337:C:T	5.25063e-17	-4.77919e-10	-0.307433	0.000361654	-4.77919e-10	-0.062644
57109115	chr16:57109115:G:A	1.63335e-17	-4.77919e-10	-1.47515	8.84735e-05	-4.77919e-10	-1.47063
57109310	chr16:57109310:T:TA	4.77179e-18	-1.92828	-0.777366	2.63301e-05	-1.98048	-0.702135
57109505	chr16:57109505:T:C	1.63073e-17	-1.47675	-8.47093e-10	0.000111929	-1.23547	-8.47093e-10
57109518	chr16:57109518:A:G	1.86439e-17	-1.34285	-8.47093e-10	8.4075e-05	-1.52162	-8.47093e-10
57109868	chr16:57109868:G:A	3.29057e-17	-4.77919e-10	-0.77472	0.000184404	-4.77919e-10	-0.736205
57110569	chr16:57110569:T:C	1.88974e-17	-4.77919e-10	-1.32934	0.000105213	-4.77919e-10	-1.29735
57110901	chr16:57110901:G:C	1.73215e-17	-4.77919e-10	-1.41642	9.01719e-05	-4.77919e-10	-1.45161
57111008	chr16:57111008:T:A	2.39169e-18	-2.00011	-1.39626	1.26653e-05	-1.998	-1.41647
57111228	chr16:57111228:G:A	1.88938e-17	-4.77919e-10	-1.32953	0.000100331	-4.77919e-10	-1.34485
57111360	chr16:57111360:G:A	2.10771e-17	-4.77919e-10	-1.22018	0.000128673	-4.77919e-10	-1.09606
57111439	chr16:57111439:A:G	2.21216e-18	-1.99953	-1.47486	1.20729e-05	-1.99116	-1.47121
57111526	chr16:57111526:G:A	3.10741e-17	-4.77919e-10	-0.831993	0.000174884	-4.77919e-10	-0.789212
57111590	chr16:57111590:G:A	7.77634e-18	-1.31731	-0.899967	2.74948e-05	-1.79466	-0.844674
57112377	chr16:57112377:C:A	2.61555e-17	-1.00431	-8.47093e-10	0.00011046	-1.24868	-8.47093e-10
57112421	chr16:57112421:C:T	1.21252e-17	-1.77308	-8.47093e-10	7.42331e-05	-1.64612	-8.47093e-10
57112490	chr16:57112490:C:T	2.44122e-18	-1.91356	-1.46231	1.30322e-05	-1.92165	-1.46426
57112692	chr16:57112692:A:G	4.20916e-18	-1.46969	-1.36141	1.54063e-05	-1.87276	-1.3458
57112744	chr16:57112744:T:C	2.22941e-18	-1.99389	-1.47274	1.2152e-05	-1.97943	-1.4764
57112768	chr16:57112768:G:A	3.75901e-18	-1.91772	-1.02649	2.02124e-05	-2.00011	-0.946926
57112789	chr16:57112789:G:A	3.16287e-18	-1.95867	-1.15822	1.81501e-05	-1.99629	-1.05837
57112879	chr16:57112879:C:T	2.22073e-17	-4.77919e-10	-1.16794	0.000117629	-4.77919e-10	-1.1858
57112985	chr16:57112985:C:T	2.6604e-17	-0.987305	-8.47093e-10	0.000112698	-1.22862	-8.47093e-10
57113225	chr16:57113225:A:G	1.63644e-17	-4.77919e-10	-1.47326	8.79495e-05	-4.77919e-10	-1.47657
57113362	chr16:57113362:C:T	3.50039e-18	-1.6348	-1.38069	1.62138e-05	-1.82633	-1.34113
57113479	chr16:57113479:C:T	4.08255e-17	-4.77919e-10	-0.559061	0.000228146	-4.77919e-10	-0.523346
57113610	chr16:57113610:C:T	4.66005e-18	-1.32662	-1.40272	1.59553e-05	-1.79639	-1.38715
57113714	chr16:57113714:A:G	2.52464e-18	-1.86737	-1.47489	1.37618e-05	-1.85832	-1.47312
57113735	chr16:57113735:C:T	3.93213e-17	-4.77919e-10	-0.5966	0.00022148	-4.77919e-10	-0.553
57113776	chr16:57113776:C:T	2.52655e-18	-1.86552	-1.47599	1.30957e-05	-1.90486	-1.47619
57113940	chr16:57113940:T:G	1.35736e-17	-0.254292	-1.40595	4.98324e-05	-0.596195	-1.44847
57114033	chr16:57114033:T:C	2.61395e-18	-1.83101	-1.4765	1.34779e-05	-1.87684	-1.47544
57114041	chr16:57114041:A:G	2.57128e-18	-1.84744	-1.47653	1.33038e-05	-1.89003	-1.47526
57114143	chr16:57114143:G:A	2.54745e-18	-1.85675	-1.47652	1.3205e-05	-1.8975	-1.47524
57114280	chr16:57114280:G:T	2.66401e-17	-4.77919e-10	-0.985949	0.000151198	-4.77919e-10	-0.934741
57114393	chr16:57114393:G:C	2.02665e-17	-4.77919e-10	-1.2594	0.000102111	-4.77919e-10	-1.32727
57114536	chr16:57114536:C:T	3.38391e-17	-4.77919e-10	-0.746751	0.000190953	-4.77919e-10	-0.701305
57114538	chr16:57114538:C:T	2.5628e-18	-1.85087	-1.4764	1.32632e-05	-1.8927	-1.47565
57114570	chr16:57114570:C:T	3.01431e-17	-0.862412	-8.47093e-10	0.000125347	-1.12225	-8.47093e-10
57114775	chr16:57114775:A:G	2.57023e-18	-1.8479	-1.47647	1.32954e-05	-1.89051	-1.4754
57114789	chr16:57114789:T:C	2.54473e-18	-1.85786	-1.47648	1.31878e-05	-1.89866	-1.47538
57115370	chr16:57115370:G:A	1.78377e-17	-4.77919e-10	-1.38705	9.25162e-05	-4.77919e-10	-1.42595
57116066	chr16:57116066:C:T	2.29638e-18	-1.96497	-1.47206	1.19331e-05	-1.99796	-1.47606
57116108	chr16:57116108:C:T	1.52441e-17	-1.54418	-8.47093e-10	0.000135969	-1.04091	-8.47093e-10
57116279	chr16:57116279:C:T	5.99274e-17	-4.77919e-10	-0.175233	0.000453217	-4.77919e-10	0.163038
57116337	chr16:57116337:G:A	4.72243e-18	-1.28344	-1.4326	2.08633e-05	-1.49943	-1.41591
57116498	chr16:57116498:G:A	1.64136e-17	-4.77919e-10	-1.47026	8.97788e-05	-4.77919e-10	-1.45598
57116628	chr16:57116628:G:A	2.68207e-17	-4.77919e-10	-0.979194	0.000169757	-4.77919e-10	-0.818962
57116975	chr16:57116975:G:A	2.00582e-17	-4.77919e-10	-1.26973	0.000115481	-4.77919e-10	-1.20423
57117031	chr16:57117031:T:G	3.34399e-18	-1.72684	-1.33436	2.21161e-05	-1.49569	-1.36133
57117263	chr16:57117263:A:T	2.10316e-17	-1.22234	-8.47093e-10	8.29375e-05	-1.53524	-8.47093e-10
57117704	chr16:57117704:G:A	1.83546e-17	-4.77919e-10	-1.35848	0.000100305	-4.77919e-10	-1.34512
57117884	chr16:57117884:C:T	3.84742e-18	-1.46048	-1.46049	1.48863e-05	-1.77643	-1.47646
57117942	chr16:57117942:C:T	4.31311e-18	-1.63066	-1.17605	2.09658e-05	-1.88417	-1.02627
57118082	chr16:57118082:G:A	1.81808e-15	-4.77919e-10	3.23717	0.0131812	-4.77919e-10	3.53321
57118129	chr16:57118129:G:A	1.63104e-17	-4.77919e-10	-1.47656	8.86421e-05	-4.77919e-10	-1.46873
57118250	chr16:57118250:C:G	1.80765e-17	-1.37376	-8.47093e-10	8.41983e-05	-1.52016	-8.47093e-10
57118311	chr16:57118311:G:A	3.45146e-18	-1.77794	-1.25163	1.74184e-05	-1.96397	-1.13184
57118322	chr16:57118322:C:T	7.27389e-17	-4.77919e-10	0.0185098	0.00038031	-4.77919e-10	-0.0123468
57118524	chr16:57118524:A:C	2.81208e-18	-1.92782	-1.30662	1.74435e-05	-1.79452	-1.29984
57118564	chr16:57118564:C:A	1.63163e-17	-4.77919e-10	-1.4762	8.84192e-05	-4.77919e-10	-1.47124
57118580	chr16:57118580:G:A	1.0914e-17	-1.87832	-8.47093e-10	5.89772e-05	-1.87618	-8.47093e-10
57118696	chr16:57118696:A:G	1.69138e-15	-4.77919e-10	3.16493	0.0130198	-4.77919e-10	3.52089
57118958	chr16:57118958:G:T	2.83817e-17	-4.77919e-10	-0.922623	0.000134617	-4.77919e-10	-1.0509
57119020	chr16:57119020:A:G	2.43831e-17	-4.77919e-10	-1.07448	0.000117902	-4.77919e-10	-1.18348
57119107	chr16:57119107:G:A	7.48198e-18	-1.76033	-0.495539	3.51789e-05	-1.85604	-0.536844
57119491	chr16:57119491:T:C	1.63167e-17	-4.77919e-10	-1.47618	8.91356e-05	-4.77919e-10	-1.46317
57119652	chr16:57119652:TG:T	1.15232e-17	-1.824	-8.47093e-10	6.08528e-05	-1.84488	-8.47093e-10
57119655	chr16:57119655:G:A	1.15237e-17	-1.82396	-8.47093e-10	6.08563e-05	-1.84482	-8.47093e-10
57120195	chr16:57120195:T:C	3.98049e-18	-1.56273	-1.32423	1.68842e-05	-1.89619	-1.23077
57121286	chr16:57121286:C:T	2.99747e-17	-4.77919e-10	-0.868015	0.000163003	-4.77919e-10	-0.859561
57121484	chr16:57121484:G:A	2.44449e-18	-1.91818	-1.45635	1.23893e-05	-2.0001	-1.4364
57121783	chr16:57121783:G:A	2.93088e-17	-4.77919e-10	-0.89048	0.000159154	-4.77919e-10	-0.883458
57122417	chr16:57122417:A:G	1.76314e-17	-4.77919e-10	-1.39869	0.000101083	-4.77919e-10	-1.33739
57122454	chr16:57122454:A:G	1.64289e-17	-4.77919e-10	-1.46933	8.81399e-05	-4.77919e-10	-1.47441
57122797	chr16:57122797:C:T	1.0116e-17	-1.95425	-8.47093e-10	5.37592e-05	-1.96882	-8.47093e-10
57123123	chr16:57123123:G:T	2.99592e-18	-1.89678	-1.27433	1.45133e-05	-2.00011	-1.27816
57123294	chr16:57123294:C:T	2.76896e-18	-1.92136	-1.32854	1.38633e-05	-1.99939	-1.3247
57123917	chr16:57123917:TC:T	2.89412e-18	-1.79502	-1.41067	1.35902e-05	-1.89167	-1.45231
57124122	chr16:57124122:C:T	1.0156e-17	-1.9503	-8.47093e-10	5.45119e-05	-1.95491	-8.47093e-10
57124440	chr16:57124440:C:A	5.01785e-17	-1.9667	1.61392	0.000308353	-1.9571	1.73502
57124552	chr16:57124552:A:C	1.75312e-17	-4.77919e-10	-1.40438	9.63179e-05	-4.77919e-10	-1.38568
57124767	chr16:57124767:G:A	4.185e-18	-1.97863	-0.85823	2.02057e-05	-1.9976	-0.949773
57124960	chr16:57124960:C:T	2.57332e-18	-1.98061	-1.34256	1.47996e-05	-1.8524	-1.40634
57124995	chr16:57124995:C:T	1.14961e-17	-1.94126	0.114896	6.25745e-05	-1.99635	0.179376
57125321	chr16:57125321:A:T	2.87094e-17	-0.911143	-8.47093e-10	8.39311e-05	-1.52334	-8.47093e-10
57125490	chr16:57125490:A:G	6.63e-18	-1.96891	-0.407854	3.03039e-05	-1.99965	-0.542406
57125633	chr16:57125633:C:T	1.74401e-17	-4.77919e-10	-1.40959	9.01128e-05	-4.77919e-10	-1.45227
57126205	chr16:57126205:A:G	3.30735e-17	-1.99979	1.23015	0.000194064	-1.9983	1.31316
57126326	chr16:57126326:G:A	1.51827e-17	-1.54821	-8.47093e-10	7.26675e-05	-1.66744	-8.47093e-10
57126427	chr16:57126427:T:C	9.75712e-18	-1.99037	-8.47093e-10	5.25227e-05	-1.99209	-8.47093e-10
57126931	chr16:57126931:C:G	1.76147e-17	-4.77919e-10	-1.39963	9.32923e-05	-4.77919e-10	-1.41759
57127108	chr16:57127108:C:T	9.8894e-18	-1.9769	-8.47093e-10	5.21398e-05	-1.9994	-8.47093e-10
57127131	chr16:57127131:C:T	1.0255e-17	-1.9406	-8.47093e-10	5.49802e-05	-1.94636	-8.47093e-10
57127592	chr16:57127592:T:C	9.70395e-18	-1.99583	-8.47093e-10	5.40086e-05	-1.96419	-8.47093e-10
57127785	chr16:57127785:G:GGTTCCTGGGCCTGGCGCCTAGTTCCCTAATGGTCTCGCTTCT	1.64422e-17	-4.77919e-10	-1.46852	8.86058e-05	-4.77919e-10	-1.46914
57128520	chr16:57128520:A:C	9.3304e-18	-1.93763	-0.0974545	5.62481e-05	-1.99382	0.0702572
57128744	chr16:57128744:G:A	7.25933e-18	-1.96544	-0.320641	4.12001e-05	-1.99948	-0.235412
57128951	chr16:57128951:C:CA	1.64882e-17	-4.77919e-10	-1.46572	8.81981e-05	-4.77919e-10	-1.47375
57129005	chr16:57129005:A:G	1.63371e-17	-4.77919e-10	-1.47493	8.84906e-05	-4.77919e-10	-1.47044
57129119	chr16:57129119:G:A	1.729e-17	-4.77919e-10	-1.41824	9.20033e-05	-4.77919e-10	-1.43151
57129635	chr16:57129635:A:G	1.07551e-17	-1.89299	-8.47093e-10	5.74263e-05	-1.90283	-8.47093e-10
57129789	chr16:57129789:A:G	2.42239e-18	-2.00007	-1.38355	1.28906e-05	-1.99947	-1.39737
57129869	chr16:57129869:A:T	2.28954e-17	-4.77919e-10	-1.13743	0.000122886	-4.77919e-10	-1.14208
57130127	chr16:57130127:T:C	1.05014e-17	-1.91686	-8.47093e-10	5.6222e-05	-1.92403	-8.47093e-10
57130176	chr16:57130176:C:T	3.31162e-17	-4.77919e-10	-0.768343	0.000201308	-4.77919e-10	-0.648498
57130269	chr16:57130269:C:T	5.2419e-18	-1.24913	-1.36255	1.9795e-05	-1.57013	-1.39778
57130445	chr16:57130445:G:A	2.31632e-17	-4.77919e-10	-1.1258	0.000137676	-4.77919e-10	-1.02843
57130566	chr16:57130566:A:G	1.79947e-17	-4.77919e-10	-1.37829	9.16799e-05	-4.77919e-10	-1.43503
57131051	chr16:57131051:A:G	5.41781e-18	-1.96317	-0.615505	3.71222e-05	-1.8607	-0.478422
57131089	chr16:57131089:A:C	2.6762e-15	-4.77919e-10	3.62379	0.023883	-4.77919e-10	4.12759
57131148	chr16:57131148:T:A	8.3102e-18	-1.96718	-0.183705	5.78328e-05	-1.87437	-0.0214029
57131257	chr16:57131257:C:A	1.78694e-17	-4.77919e-10	-1.38527	9.13823e-05	-4.77919e-10	-1.43828
57131633	chr16:57131633:C:T	6.13049e-18	-1.2511	-1.20399	2.30098e-05	-1.56914	-1.24827
57131725	chr16:57131725:C:T	2.86115e-16	-4.77919e-10	1.38803	0.00118518	-4.77919e-10	1.12431
57131836	chr16:57131836:G:A	7.57639e-18	-1.43473	-0.808601	3.12263e-05	-1.61864	-0.893435
57132066	chr16:57132066:G:A	8.07674e-18	-1.48894	-0.690438	3.34907e-05	-1.66444	-0.777624
57132334	chr16:57132334:T:A	2.36254e-18	-1.93673	-1.4719	1.28356e-05	-1.93306	-1.46805
57132900	chr16:57132900:C:T	2.89584e-17	-4.77919e-10	-0.902506	0.000171323	-4.77919e-10	-0.809782
57132992	chr16:57132992:T:A	1.1077e-16	-4.77919e-10	0.439087	0.000442983	-4.77919e-10	0.140198
57132993	chr16:57132993:C:A	1.1077e-16	-4.77919e-10	0.439087	0.000442983	-4.77919e-10	0.140198
57133073	chr16:57133073:T:C	3.60874e-18	-1.96306	-1.02194	1.80897e-05	-1.96476	-1.09323
57133268	chr16:57133268:C:T	2.1608e-17	-1.19531	-8.47093e-10	0.000106287	-1.28719	-8.47093e-10
57133318	chr16:57133318:G:A	5.04433e-18	-1.17381	-1.47629	2.36457e-05	-1.31951	-1.47064
57133567	chr16:57133567:C:T	6.98191e-17	-4.77919e-10	-0.0224593	0.000312189	-4.77919e-10	-0.209726
57133706	chr16:57133706:C:T	2.58005e-17	-1.01797	-8.47093e-10	0.000119443	-1.17049	-8.47093e-10
57133755	chr16:57133755:G:A	2.29034e-17	-4.77919e-10	-1.13708	0.00012255	-4.77919e-10	-1.14481
57134047	chr16:57134047:G:A	1.63713e-17	-4.77919e-10	-1.47284	8.97543e-05	-4.77919e-10	-1.45626
57134102	chr16:57134102:A:T	1.63605e-17	-4.77919e-10	-1.4735	8.796e-05	-4.77919e-10	-1.47645
57134320	chr16:57134320:A:G	2.3831e-18	-1.93231	-1.46765	1.19846e-05	-2.00011	-1.4696
57134523	chr16:57134523:A:G	2.46807e-17	-1.06234	-8.47093e-10	0.000115631	-1.20293	-8.47093e-10
57134945	chr16:57134945:T:C	1.63785e-17	-4.77919e-10	-1.4724	8.83199e-05	-4.77919e-10	-1.47237
57135565	chr16:57135565:G:C	1.72373e-17	-4.77919e-10	-1.42129	9.58062e-05	-4.77919e-10	-1.39101
57135851	chr16:57135851:G:A	1.64539e-17	-4.77919e-10	-1.4678	8.85092e-05	-4.77919e-10	-1.47023
57135978	chr16:57135978:G:A	1.7897e-17	-1.35564	-0.0280918	8.92488e-05	-1.43047	-0.0314317
57136110	chr16:57136110:ACT:A	2.35854e-17	-1.10774	-8.47093e-10	0.000118352	-1.17967	-8.47093e-10
57136277	chr16:57136277:T:C	2.48277e-17	-0.717086	-0.339323	0.000123165	-0.773485	-0.366322
57136842	chr16:57136842:G:A	3.72913e-18	-1.54621	-1.40599	1.91789e-05	-1.58928	-1.41025
57136946	chr16:57136946:G:A	1.38382e-17	-1.64093	-8.47093e-10	6.33897e-05	-1.80403	-8.47093e-10
57137485	chr16:57137485:C:T	2.71089e-17	0.213579	-1.18208	0.000104455	-0.0730209	-1.23155
57137553	chr16:57137553:A:T	2.80739e-17	-4.77919e-10	-0.933525	0.00015243	-4.77919e-10	-0.926628
57137645	chr16:57137645:C:G	1.84179e-17	-4.77919e-10	-1.35505	9.85809e-05	-4.77919e-10	-1.36246
57137728	chr16:57137728:G:A	3.44089e-18	-1.56773	-1.46491	2.89463e-05	-1.12469	-1.4632
57138095	chr16:57138095:C:T	2.03984e-17	-1.25291	-8.47093e-10	0.000139537	-1.015	-8.47093e-10
57138107	chr16:57138107:G:A	3.42813e-18	-1.56658	-1.46977	2.88349e-05	-1.12341	-1.46834
57138120	chr16:57138120:C:T	1.66093e-17	-4.77919e-10	-1.45841	8.83082e-05	-4.77919e-10	-1.4725
57138421	chr16:57138421:G:A	2.33529e-17	-0.0266397	-1.091	9.00508e-05	-0.306388	-1.14657
57138717	chr16:57138717:T:C	6.17515e-18	-1.12359	-1.32425	2.63701e-05	-1.35834	-1.32277
57138946	chr16:57138946:C:T	2.28678e-16	-4.77919e-10	1.16395	0.00163283	-4.77919e-10	1.44473
57138947	chr16:57138947:G:A	1.71244e-17	-4.77919e-10	-1.42786	8.84306e-05	-4.77919e-10	-1.47112
57139059	chr16:57139059:G:C	6.14604e-18	-1.06464	-1.38792	2.48656e-05	-1.31962	-1.42023
57139096	chr16:57139096:T:A	5.42331e-18	-1.10557	-1.47209	2.31895e-05	-1.33742	-1.47222
57139099	chr16:57139099:C:G	3.87404e-17	0.319345	-0.930829	0.000151922	-0.0238827	-0.906082
57139208	chr16:57139208:A:AG	1.75112e-17	-4.77919e-10	-1.40552	9.18475e-05	-4.77919e-10	-1.4332
57139358	chr16:57139358:A:T	2.29681e-16	-4.77919e-10	1.16833	0.00164009	-4.77919e-10	1.44917
57139497	chr16:57139497:C:T	1.85229e-17	-4.77919e-10	-1.34936	9.25495e-05	-4.77919e-10	-1.42559
57139717	chr16:57139717:T:C	6.17221e-18	-1.04931	-1.399	2.4966e-05	-1.30619	-1.42963
57139855	chr16:57139855:C:T	4.08114e-17	-0.24586	-0.313546	0.000201067	-0.316052	-0.333641
57140042	chr16:57140042:G:A	2.34174e-17	-4.77919e-10	-1.11489	0.000141592	-4.77919e-10	-1.00039
57140254	chr16:57140254:T:G	1.82533e-17	-4.77919e-10	-1.36402	0.000102755	-4.77919e-10	-1.32098
57140495	chr16:57140495:G:A	1.68188e-17	-4.77919e-10	-1.44587	9.32724e-05	-4.77919e-10	-1.41781
57140775	chr16:57140775:C:T	2.11137e-17	-4.77919e-10	-1.21845	0.000113616	-4.77919e-10	-1.2205
57140785	chr16:57140785:G:A	4.79785e-18	-1.24046	-1.45974	2.08735e-05	-1.46804	-1.44681
57140810	chr16:57140810:C:G	3.03627e-17	-4.77919e-10	-0.855153	0.000170922	-4.77919e-10	-0.812128
57140820	chr16:57140820:C:T	3.21367e-17	-4.77919e-10	-0.79837	0.000195254	-4.77919e-10	-0.67903
57141193	chr16:57141193:G:A	6.71229e-18	-1.17749	-1.18694	3.08792e-05	-1.38968	-1.13357
57141637	chr16:57141637:T:C	3.4043e-17	-4.77919e-10	-0.740744	0.000197658	-4.77919e-10	-0.666796
57141837	chr16:57141837:T:C	2.3045e-17	-4.77919e-10	-1.13092	0.000138163	-4.77919e-10	-1.0249
57142376	chr16:57142376:G:A	1.65407e-17	-4.77919e-10	-1.46254	8.9396e-05	-4.77919e-10	-1.46026
57142438	chr16:57142438:T:C	3.37076e-17	-4.77919e-10	-0.750645	0.00018767	-4.77919e-10	-0.718648
57142737	chr16:57142737:A:G	4.72796e-18	-1.32326	-1.39162	2.39931e-05	-1.40247	-1.37309
57142751	chr16:57142751:C:A	2.24332e-17	-4.77919e-10	-1.15783	0.000114215	-4.77919e-10	-1.21525
57142756	chr16:57142756:C:T	2.24428e-17	-4.77919e-10	-1.1574	0.000137376	-4.77919e-10	-1.03061
57143055	chr16:57143055:C:G	6.29007e-17	-0.46965	0.34284	0.000383633	-0.517239	0.513592
57143343	chr16:57143343:C:T	1.71104e-17	-4.77919e-10	-1.42868	9.60727e-05	-4.77919e-10	-1.38823
57144501	chr16:57144501:G:C	1.66297e-17	-4.77919e-10	-1.45718	9.37914e-05	-4.77919e-10	-1.41226
57144591	chr16:57144591:G:A	1.76762e-17	-4.77919e-10	-1.39615	9.21097e-05	-4.77919e-10	-1.43035
57144762	chr16:57144762:A:T	1.63218e-17	-4.77919e-10	-1.47587	8.97674e-05	-4.77919e-10	-1.45611
57145491	chr16:57145491:A:ACCTGCTTTAGCT	1.66514e-17	-4.77919e-10	-1.45587	8.97698e-05	-4.77919e-10	-1.45608
57145701	chr16:57145701:A:G	1.58565e-17	-0.925575	-0.579215	9.59375e-05	-0.864042	-0.525594
57145764	chr16:57145764:C:T	1.63828e-17	-0.0734867	-1.39865	7.95629e-05	-0.188121	-1.38866
57145998	chr16:57145998:C:T	2.35729e-17	-4.77919e-10	-1.10827	0.000102964	-4.77919e-10	-1.31895
57146624	chr16:57146624:G:A	3.17812e-17	-0.809492	-8.47093e-10	0.000112106	-1.23389	-8.47093e-10
57147222	chr16:57147222:C:T	1.01673e-17	-1.94919	-8.47093e-10	5.27739e-05	-1.98732	-8.47093e-10
57147360	chr16:57147360:CAG:C	6.39126e-18	-1.99442	-0.419017	4.06833e-05	-1.96602	-0.281497
57147559	chr16:57147559:A:G	1.87623e-17	-4.77919e-10	-1.33652	0.000103437	-4.77919e-10	-1.31437
57148265	chr16:57148265:T:C	1.66165e-17	-4.77919e-10	-1.45797	9.26225e-05	-4.77919e-10	-1.4248
57148356	chr16:57148356:A:G	1.13552e-17	-0.400297	-1.4384	5.56978e-05	-0.502347	-1.43105
57148560	chr16:57148560:C:T	1.63156e-17	-4.77919e-10	-1.47624	8.82953e-05	-4.77919e-10	-1.47265
57148715	chr16:57148715:G:A	1.68837e-17	-4.77919e-10	-1.44202	9.43098e-05	-4.77919e-10	-1.40675
57149362	chr16:57149362:A:G	1.08417e-17	-1.88497	-8.47093e-10	5.80289e-05	-1.89239	-8.47093e-10
57149435	chr16:57149435:AT:A	1.30882e-16	-4.77919e-10	0.605929	0.000893333	-4.77919e-10	0.841627
57149837	chr16:57149837:A:T	1.1592e-17	-0.379177	-1.43887	5.67768e-05	-0.482234	-1.43197
57150245	chr16:57150245:C:T	1.66816e-17	-4.77919e-10	-1.45406	9.25947e-05	-4.77919e-10	-1.4251
57150321	chr16:57150321:C:CA	6.72091e-18	-1.87843	-0.484716	4.24909e-05	-1.53665	-0.667391
57150715	chr16:57150715:CCT:C	1.0084e-17	-1.95742	-8.47093e-10	5.25825e-05	-1.99095	-8.47093e-10
57150806	chr16:57150806:C:T	5.58343e-17	-4.77919e-10	-0.245979	0.000248547	-4.77919e-10	-0.437702
57150831	chr16:57150831:A:G	3.4133e-18	-1.94342	-1.09727	1.78563e-05	-1.99996	-1.07102
57150960	chr16:57150960:C:T	1.41468e-17	-1.98603	0.367154	5.32416e-05	-2.00002	0.021522
57151176	chr16:57151176:C:T	2.10355e-17	-4.77919e-10	-1.22216	0.000139736	-4.77919e-10	-1.01358
57151219	chr16:57151219:A:G	4.28618e-18	-1.55285	-1.26013	2.20434e-05	-1.58263	-1.27768
57151761	chr16:57151761:G:A	2.50204e-16	-4.77919e-10	1.25391	0.00156404	-4.77919e-10	1.40169
57151849	chr16:57151849:C:T	7.57653e-18	-1.58299	-0.660319	4.74006e-05	-1.48142	-0.613274
57152017	chr16:57152017:C:T	7.18829e-17	-4.77919e-10	0.00667137	0.000448564	-4.77919e-10	0.152718
57152034	chr16:57152034:G:A	1.64964e-17	-4.77919e-10	-1.46522	8.79713e-05	-4.77919e-10	-1.47632
57152270	chr16:57152270:C:G	2.13658e-16	-4.77919e-10	1.09601	0.00147423	-4.77919e-10	1.34256
57153807	chr16:57153807:C:T	6.78674e-18	-0.887309	-1.46609	3.02161e-05	-1.08674	-1.45822
57153849	chr16:57153849:G:A	9.66344e-18	-2.00002	-8.47093e-10	5.22814e-05	-1.99669	-8.47093e-10
57154485	chr16:57154485:G:A	5.676e-17	-4.77919e-10	-0.229535	0.000308266	-4.77919e-10	-0.222369
57154799	chr16:57154799:G:A	2.40368e-17	-1.08878	-8.47093e-10	0.000138795	-1.02033	-8.47093e-10
57155761	chr16:57155761:G:A	5.31739e-17	-4.77919e-10	-0.294799	0.000284729	-4.77919e-10	-0.301795
57156114	chr16:57156114:T:C	6.03561e-17	-4.77919e-10	-0.168104	0.000372543	-4.77919e-10	-0.0329795
57156190	chr16:57156190:T:C	1.63685e-17	-4.77919e-10	-1.47301	9.00263e-05	-4.77919e-10	-1.45323
57156226	chr16:57156226:C:T	1.01906e-17	-1.9469	-8.47093e-10	5.28479e-05	-1.98591	-8.47093e-10
57156247	chr16:57156247:C:T	1.60585e-17	-0.0714272	-1.4207	7.72842e-05	-0.193068	-1.41278
57156259	chr16:57156259:C:A	2.37984e-17	-4.77919e-10	-1.09875	0.000146145	-4.77919e-10	-0.968736
57156660	chr16:57156660:T:A	1.64943e-17	-4.77919e-10	-1.46535	9.14587e-05	-4.77919e-10	-1.43745
57157624	chr16:57157624:T:C	1.29658e-17	-0.2358	-1.47025	6.249e-05	-0.346732	-1.47159
57157873	chr16:57157873:G:A	4.55838e-17	-4.77919e-10	-0.448815	0.000227854	-4.77919e-10	-0.524628
57158314	chr16:57158314:G:A	1.51612e-16	-4.77919e-10	0.752955	0.000888892	-4.77919e-10	0.836643
57158398	chr16:57158398:G:A	1.28599e-17	-0.243667	-1.47059	6.19631e-05	-0.354908	-1.47189
57158797	chr16:57158797:A:G	1.64346e-17	-4.77919e-10	-1.46898	9.06623e-05	-4.77919e-10	-1.44619
57158947	chr16:57158947:A:C	1.73579e-16	-4.77919e-10	0.888265	0.00121141	-4.77919e-10	1.1462
57158985	chr16:57158985:G:A	1.91373e-17	-4.77919e-10	-1.31673	0.000102202	-4.77919e-10	-1.32638
57159083	chr16:57159083:T:C	5.48253e-17	-4.77919e-10	-0.264215	0.000293471	-4.77919e-10	-0.271553
57159267	chr16:57159267:T:A	1.50349e-16	-4.77919e-10	0.744589	0.00104286	-4.77919e-10	0.996385
57159536	chr16:57159536:C:T	1.29222e-17	-0.239353	-1.47007	6.22487e-05	-0.350763	-1.47143
57159759	chr16:57159759:TC:T	2.15177e-16	-4.77919e-10	1.10309	0.00138264	-4.77919e-10	1.27842
57160089	chr16:57160089:G:A	4.54863e-17	-4.77919e-10	-0.450955	0.000243658	-4.77919e-10	-0.457568
57160151	chr16:57160151:G:A	1.83549e-17	-1.35847	-8.47093e-10	6.97297e-05	-1.70871	-8.47093e-10
57160243	chr16:57160243:T:C	1.33721e-16	-4.77919e-10	0.627391	0.00091372	-4.77919e-10	0.864191
57160247	chr16:57160247:G:A	1.98938e-16	-4.77919e-10	1.02462	0.00130219	-4.77919e-10	1.21847
57160288	chr16:57160288:C:T	1.18778e-17	-0.318186	-1.47551	5.75039e-05	-0.42544	-1.47604
57160725	chr16:57160725:G:A	1.23359e-17	-1.75585	-8.47093e-10	7.36755e-05	-1.65366	-8.47093e-10
57160876	chr16:57160876:C:T	2.57941e-17	-1.01822	-8.47093e-10	0.000115382	-1.20509	-8.47093e-10
57160912	chr16:57160912:A:G	6.1247e-17	-4.77919e-10	-0.153453	0.000271579	-4.77919e-10	-0.349078
57161455	chr16:57161455:T:TA	1.3437e-16	-4.77919e-10	0.632233	0.000916517	-4.77919e-10	0.867248
57161457	chr16:57161457:A:T	2.43755e-17	-4.77919e-10	-1.07479	0.000148814	-4.77919e-10	-0.950637
57161666	chr16:57161666:G:C	1.35552e-17	-0.558499	-1.1031	6.65632e-05	-0.77813	-0.977051
57161753	chr16:57161753:T:C	4.84881e-17	-4.77919e-10	-0.387048	0.000240362	-4.77919e-10	-0.471185
57161852	chr16:57161852:T:C	1.03301e-17	-1.93331	-8.47093e-10	5.32402e-05	-1.97852	-8.47093e-10
57161898	chr16:57161898:G:A	1.74457e-17	-4.77919e-10	-1.40927	9.43427e-05	-4.77919e-10	-1.4064
57162737	chr16:57162737:A:C	4.91511e-17	-4.77919e-10	-0.373467	0.000244239	-4.77919e-10	-0.455187
57163560	chr16:57163560:G:C	1.98704e-17	-4.77919e-10	-1.27914	0.000110313	-4.77919e-10	-1.25001
57163833	chr16:57163833:G:T	6.00915e-18	-1.01486	-1.46022	2.71632e-05	-1.20101	-1.45046
57163937	chr16:57163937:A:G	1.49742e-17	-1.93446	0.372423	5.4474e-05	-1.97838	0.0227683
57164401	chr16:57164401:A:G	2.33936e-17	-4.77919e-10	-1.1159	0.000129104	-4.77919e-10	-1.09271
57164946	chr16:57164946:G:A	1.61932e-17	-0.0723104	-1.41147	7.83591e-05	-0.189174	-1.40286
57165210	chr16:57165210:G:T	1.55676e-16	-4.77919e-10	0.779412	0.00107786	-4.77919e-10	1.0294
57165648	chr16:57165648:A:G	6.72319e-17	-0.186087	0.125868	0.000392086	-0.23711	0.255258
57165920	chr16:57165920:C:T	1.93246e-16	-4.77919e-10	0.995596	0.00123763	-4.77919e-10	1.16762
57166282	chr16:57166282:C:G	1.85077e-17	-4.77919e-10	-1.35018	9.75267e-05	-4.77919e-10	-1.37321
57166707	chr16:57166707:G:A	1.10315e-17	-0.696924	-1.17069	5.1968e-05	-0.848395	-1.15431
57166751	chr16:57166751:C:T	5.43517e-17	-4.77919e-10	-0.272891	0.000341756	-4.77919e-10	-0.119236
57166894	chr16:57166894:T:C	1.64254e-17	-4.77919e-10	-1.46954	9.06103e-05	-4.77919e-10	-1.44676
57167011	chr16:57167011:C:T	1.86232e-17	-4.77919e-10	-1.34396	9.72677e-05	-4.77919e-10	-1.37587
57167047	chr16:57167047:A:G	1.6661e-17	-4.77919e-10	-1.45529	9.30243e-05	-4.77919e-10	-1.42047
57167049	chr16:57167049:T:C	1.95518e-16	-4.77919e-10	1.00728	0.00125036	-4.77919e-10	1.17785
57167218	chr16:57167218:G:A	1.98704e-17	-4.77919e-10	-1.27914	0.000110313	-4.77919e-10	-1.25001
57167498	chr16:57167498:C:A	9.66253e-18	-2.00011	-8.47093e-10	5.22314e-05	-1.99765	-8.47093e-10
57167517	chr16:57167517:C:T	1.43337e-17	-0.135503	-1.47025	6.91342e-05	-0.24569	-1.47159
57167573	chr16:57167573:G:A	1.64987e-17	-4.77919e-10	-1.46509	8.94273e-05	-4.77919e-10	-1.45991
57168022	chr16:57168022:G:A	1.6687e-17	-4.77919e-10	-1.45374	9.30621e-05	-4.77919e-10	-1.42007
57168522	chr16:57168522:C:G	2.70639e-17	-4.77919e-10	-0.970168	0.000151739	-4.77919e-10	-0.931172
57168629	chr16:57168629:C:G	1.4078e-17	-0.147461	-1.47629	6.73685e-05	-0.268875	-1.47428
57168693	chr16:57168693:G:C	2.82468e-16	-4.77919e-10	1.3752	0.00176136	-4.77919e-10	1.52051
57168696	chr16:57168696:G:A	1.90195e-17	-4.77919e-10	-1.3229	0.000101238	-4.77919e-10	-1.33586
57168968	chr16:57168968:A:C	2.83205e-17	-4.77919e-10	-0.924781	0.000130126	-4.77919e-10	-1.08483
57169245	chr16:57169245:C:T	7.08215e-17	-4.77919e-10	-0.00820373	0.000442797	-4.77919e-10	0.139779
57169669	chr16:57169669:C:T	2.47285e-16	-4.77919e-10	1.24217	0.00155204	-4.77919e-10	1.39399
57169746	chr16:57169746:A:G	1.74512e-17	-4.77919e-10	-1.40896	9.43821e-05	-4.77919e-10	-1.40598
57170144	chr16:57170144:G:A	1.65791e-17	-4.77919e-10	-1.46023	9.21425e-05	-4.77919e-10	-1.43
57170155	chr16:57170155:G:A	1.6725e-17	-4.77919e-10	-1.45147	9.28927e-05	-4.77919e-10	-1.42189
57170490	chr16:57170490:G:A	1.37474e-16	-4.77919e-10	0.655067	0.00093625	-4.77919e-10	0.888549
57170756	chr16:57170756:C:T	5.66651e-17	-4.77919e-10	-0.231209	0.000254671	-4.77919e-10	-0.41336
57170901	chr16:57170901:C:T	2.54954e-16	-4.77919e-10	1.27272	0.0016051	-4.77919e-10	1.42761
57171134	chr16:57171134:A:G	5.28417e-17	-4.77919e-10	-0.301067	0.000282919	-4.77919e-10	-0.308172
57171173	chr16:57171173:A:G	6.8859e-18	-0.916096	-1.4228	3.10572e-05	-1.11351	-1.40399
57172061	chr16:57172061:C:T	1.65662e-17	-4.77919e-10	-1.461	9.21575e-05	-4.77919e-10	-1.42983
57172687	chr16:57172687:C:T	1.63514e-17	-4.77919e-10	-1.47405	8.96422e-05	-4.77919e-10	-1.45751
57172725	chr16:57172725:G:A	5.25589e-18	-1.15906	-1.44996	4.65483e-05	-0.643831	-1.46901
57172750	chr16:57172750:T:C	7.48773e-18	-1.34148	-0.913623	3.21874e-05	-1.47967	-1.00209
57173465	chr16:57173465:C:T	1.66789e-17	-4.77919e-10	-1.45422	9.25699e-05	-4.77919e-10	-1.42537
57173504	chr16:57173504:C:T	2.70745e-17	-4.77919e-10	-0.969776	0.000151846	-4.77919e-10	-0.930463
57173542	chr16:57173542:T:C	2.55982e-16	-4.77919e-10	1.27674	0.00160864	-4.77919e-10	1.42981
57174253	chr16:57174253:C:T	1.86282e-17	-4.77919e-10	-1.34369	0.000102641	-4.77919e-10	-1.32209
57174498	chr16:57174498:A:T	2.46358e-16	-4.77919e-10	1.23842	0.00154307	-4.77919e-10	1.3882
57174509	chr16:57174509:C:T	1.37474e-16	-4.77919e-10	0.655067	0.00093625	-4.77919e-10	0.888549
57174857	chr16:57174857:G:A	6.67037e-18	-1.35306	-1.01763	3.77393e-05	-1.38219	-0.940438
57174934	chr16:57174934:G:A	2.26778e-18	-1.99943	-1.45014	1.26339e-05	-1.98751	-1.42943
57174953	chr16:57174953:G:A	4.09292e-17	-4.77919e-10	-0.556524	0.000212195	-4.77919e-10	-0.595829
57175345	chr16:57175345:T:C	9.84693e-18	-1.98121	-8.47093e-10	5.21184e-05	-1.99981	-8.47093e-10
57175464	chr16:57175464:A:G	1.96746e-16	-4.77919e-10	1.01355	0.00125582	-4.77919e-10	1.18221
57177078	chr16:57177078:C:G	1.70195e-17	-4.77919e-10	-1.43401	9.68939e-05	-4.77919e-10	-1.37972
57177151	chr16:57177151:G:A	2.58937e-16	-4.77919e-10	1.28822	0.00162842	-4.77919e-10	1.44203
57177514	chr16:57177514:C:T	1.6361e-17	-4.77919e-10	-1.47347	8.98054e-05	-4.77919e-10	-1.45569
57178738	chr16:57178738:A:G	3.54226e-17	0.39417	-1.09519	0.000136482	0.0336957	-1.07084
57179458	chr16:57179458:G:A	1.64151e-17	-4.77919e-10	-1.47017	9.04947e-05	-4.77919e-10	-1.44804
57179555	chr16:57179555:T:C	7.05304e-17	-4.77919e-10	-0.0123225	0.00044077	-4.77919e-10	0.13519
57179583	chr16:57179583:C:T	2.2365e-17	-4.77919e-10	-1.16087	0.000136397	-4.77919e-10	-1.03776
57179738	chr16:57179738:C:G	2.76078e-18	-1.97029	-1.28256	1.50279e-05	-1.97915	-1.26428
57179813	chr16:57179813:T:G	9.66353e-18	-2.00001	-8.47093e-10	5.23811e-05	-1.99479	-8.47093e-10
57179854	chr16:57179854:C:T	1.23136e-17	-0.695044	-1.06262	6.19458e-05	-0.896366	-0.930708
57179936	chr16:57179936:C:A	2.816e-18	-1.95678	-1.27627	1.4983e-05	-1.9887	-1.25772
57180566	chr16:57180566:TG:T	7.10337e-17	-4.77919e-10	-0.00521222	0.00044406	-4.77919e-10	0.142626
57180682	chr16:57180682:T:C	1.658e-17	-4.77919e-10	-1.46017	8.95642e-05	-4.77919e-10	-1.45838
57181027	chr16:57181027:AGACC:A	1.06782e-17	-0.804541	-1.09563	5.02531e-05	-0.950919	-1.08534
57181353	chr16:57181353:G:A	1.30819e-16	-4.77919e-10	0.605448	0.000893303	-4.77919e-10	0.841593
57181488	chr16:57181488:C:G	1.90834e-17	-4.77919e-10	-1.31955	0.000104929	-4.77919e-10	-1.30005
57181560	chr16:57181560:G:A	1.63859e-17	-4.77919e-10	-1.47195	9.00939e-05	-4.77919e-10	-1.45248
57181580	chr16:57181580:T:C	2.49903e-16	-4.77919e-10	1.25271	0.00156999	-4.77919e-10	1.40549
57182800	chr16:57182800:C:T	2.70753e-17	-4.77919e-10	-0.969744	0.00015184	-4.77919e-10	-0.930508
57182841	chr16:57182841:C:T	3.42725e-17	-4.77919e-10	-0.734024	0.000178334	-4.77919e-10	-0.769675
57183023	chr16:57183023:T:C	2.72425e-18	-1.91129	-1.35489	1.54422e-05	-1.8511	-1.36513
57183029	chr16:57183029:T:C	1.66295e-17	-4.77919e-10	-1.45719	9.2744e-05	-4.77919e-10	-1.42349
57183301	chr16:57183301:C:T	7.0856e-17	-4.77919e-10	-0.00771697	0.000442838	-4.77919e-10	0.139871
57184063	chr16:57184063:TAA:T	5.30644e-17	-4.77919e-10	-0.296861	0.000284052	-4.77919e-10	-0.304175
57184065	chr16:57184065:A:G	2.51011e-17	-4.77919e-10	-1.04546	0.000131657	-4.77919e-10	-1.07314
57184221	chr16:57184221:T:C	2.51904e-16	-4.77919e-10	1.26068	0.00158048	-4.77919e-10	1.41215
57184355	chr16:57184355:T:A	1.03135e-17	-1.93492	-8.47093e-10	6.2025e-05	-1.8258	-8.47093e-10
57184356	chr16:57184356:A:C	1.03499e-17	-1.93139	-8.47093e-10	6.23777e-05	-1.82012	-8.47093e-10
57184414	chr16:57184414:A:C	1.25501e-17	-0.272761	-1.46588	6.07748e-05	-0.378649	-1.46751
57184452	chr16:57184452:G:A	2.62541e-16	-4.77919e-10	1.30204	0.00164357	-4.77919e-10	1.45129
57184481	chr16:57184481:A:T	2.60706e-17	-4.77919e-10	-1.00756	0.00014492	-4.77919e-10	-0.977151
57185135	chr16:57185135:G:A	1.24647e-17	-0.661391	-1.08407	6.24382e-05	-0.863022	-0.956133
57186463	chr16:57186463:A:C	2.00374e-17	-1.91804	0.647276	7.10717e-05	-1.96801	0.278368
57186762	chr16:57186762:G:C	9.92105e-18	-1.97371	-8.47093e-10	5.21949e-05	-1.99835	-8.47093e-10
57187649	chr16:57187649:C:T	1.0011e-17	-1.96468	-8.47093e-10	5.23572e-05	-1.99524	-8.47093e-10
57187953	chr16:57187953:G:T	3.02268e-18	-1.89543	-1.26679	1.49685e-05	-2.00008	-1.24731
57188401	chr16:57188401:C:T	1.04965e-17	-1.91733	-8.47093e-10	5.37597e-05	-1.96881	-8.47093e-10
57188527	chr16:57188527:G:GTTTGT	8.96187e-17	-4.77919e-10	0.227197	0.000555092	-4.77919e-10	0.365802
57189090	chr16:57189090:T:G	1.69055e-17	-4.77919e-10	-1.44073	9.1779e-05	-4.77919e-10	-1.43395
57189155	chr16:57189155:T:C	6.56701e-18	-1.01385	-1.37246	3.00925e-05	-1.20159	-1.34746
57189509	chr16:57189509:A:G	2.7659e-17	0.370103	-1.31852	0.000136926	0.2828	-1.31669
57189838	chr16:57189838:AC:A	1.97163e-16	-4.77919e-10	1.01566	0.00137899	-4.77919e-10	1.27577
57190230	chr16:57190230:G:A	8.9154e-17	-4.77919e-10	0.221999	0.000552115	-4.77919e-10	0.360424
57190357	chr16:57190357:C:T	2.31017e-17	0.345858	-1.47432	0.000114952	0.265878	-1.47469
57190928	chr16:57190928:A:G	3.33832e-17	-4.77919e-10	-0.760313	0.000174366	-4.77919e-10	-0.792177
57191119	chr16:57191119:A:G	3.24861e-17	0.170333	-0.957889	0.000115656	-0.147308	-1.0554
57191193	chr16:57191193:G:A	2.26632e-17	-1.84489	0.697263	7.29789e-05	-1.92183	0.258669
57191295	chr16:57191295:T:C	3.29029e-17	-4.77919e-10	-0.774807	0.000171763	-4.77919e-10	-0.807218
57191538	chr16:57191538:G:A	2.59357e-17	-4.77919e-10	-1.01275	0.000154063	-4.77919e-10	-0.915974
57192718	chr16:57192718:T:TC	2.70849e-17	0.507177	-1.47657	0.000132882	0.412186	-1.47606
57192798	chr16:57192798:C:T	5.00128e-17	-4.77919e-10	-0.356088	0.00022612	-4.77919e-10	-0.532269
57192990	chr16:57192990:A:G	2.45777e-17	-4.77919e-10	-1.06653	0.000150327	-4.77919e-10	-0.940517
57193034	chr16:57193034:G:GA	3.28722e-17	-4.77919e-10	-0.775739	0.000171604	-4.77919e-10	-0.808141
57193654	chr16:57193654:G:A	1.63133e-17	-4.77919e-10	-1.47639	9.03346e-05	-4.77919e-10	-1.44981
57193678	chr16:57193678:CA:C	1.92897e-17	-4.77919e-10	-1.3088	0.00010265	-4.77919e-10	-1.322
57194096	chr16:57194096:A:G	9.74617e-18	-1.99149	-8.47093e-10	5.21233e-05	-1.99972	-8.47093e-10
57195314	chr16:57195314:C:T	5.82066e-17	-4.77919e-10	-0.204368	0.000358783	-4.77919e-10	-0.070616
57195374	chr16:57195374:T:C	1.6318e-17	-4.77919e-10	-1.4761	8.89779e-05	-4.77919e-10	-1.46495
57195904	chr16:57195904:C:G	1.66919e-17	-1.45344	-8.47093e-10	8.67266e-05	-1.49057	-8.47093e-10
57196036	chr16:57196036:T:A	1.00622e-17	-1.95958	-8.47093e-10	5.28764e-05	-1.98538	-8.47093e-10
57196038	chr16:57196038:T:A	2.03801e-17	-4.77919e-10	-1.25381	0.000101337	-4.77919e-10	-1.33488
57196340	chr16:57196340:T:A	3.76802e-17	-4.77919e-10	-0.639232	0.000186168	-4.77919e-10	-0.726682
57196675	chr16:57196675:A:T	6.59163e-18	-1.04059	-1.34197	3.03914e-05	-1.22536	-1.31381
57196805	chr16:57196805:T:C	3.03624e-17	-4.77919e-10	-0.855162	0.000168515	-4.77919e-10	-0.826311
57197171	chr16:57197171:T:C	1.95907e-16	-4.77919e-10	1.00928	0.00136914	-4.77919e-10	1.26861
57197185	chr16:57197185:C:T	8.99406e-17	-4.77919e-10	0.230783	0.000557277	-4.77919e-10	0.369729
57197836	chr16:57197836:A:C	3.26411e-17	-4.77919e-10	-0.782794	0.000170401	-4.77919e-10	-0.815179
57197894	chr16:57197894:C:T	6.46259e-17	0.818999	-0.918751	0.000245642	0.444672	-0.894131
57197923	chr16:57197923:GCTACATTACCCAAGCTGGTCTCAGCCTCCTGGGCTCAAGCAATC:G	1.31986e-17	-0.268326	-1.41993	5.53221e-05	-0.494455	-1.4457
57198110	chr16:57198110:G:A	1.63343e-17	-4.77919e-10	-1.4751	8.82183e-05	-4.77919e-10	-1.47352
57198371	chr16:57198371:A:G	1.07052e-17	-1.89764	-8.47093e-10	5.42643e-05	-1.95947	-8.47093e-10
57198474	chr16:57198474:A:T	9.02804e-17	-4.77919e-10	0.234553	0.00055938	-4.77919e-10	0.373496
57199125	chr16:57199125:A:G	3.25081e-18	-1.84853	-1.24094	1.54849e-05	-1.99509	-1.21838
57199173	chr16:57199173:A:G	1.66533e-17	-0.155984	-1.29978	7.81948e-05	-0.373049	-1.22108
57199448	chr16:57199448:T:C	1.2169e-17	-0.419017	-1.35046	5.60403e-05	-0.577461	-1.3498
57199535	chr16:57199535:T:C	2.80421e-17	-4.77919e-10	-0.934661	0.0001216	-4.77919e-10	-1.1526
57200360	chr16:57200360:C:A	2.60221e-17	-4.77919e-10	-1.00942	0.00013518	-4.77919e-10	-1.04672
57200417	chr16:57200417:T:G	5.99661e-17	-4.77919e-10	-0.174588	0.000267398	-4.77919e-10	-0.364596
57201629	chr16:57201629:TCGAG:T	3.55557e-17	-4.77919e-10	-0.697267	0.000187977	-4.77919e-10	-0.717014
57201690	chr16:57201690:A:C	1.32078e-17	-0.252306	-1.43525	5.58075e-05	-0.474776	-1.45665
57201732	chr16:57201732:G:A	2.56646e-18	-1.85743	-1.46841	1.20473e-05	-1.99688	-1.46761
57201778	chr16:57201778:G:A	1.66915e-17	-4.77919e-10	-1.45347	9.26796e-05	-4.77919e-10	-1.42418
57201824	chr16:57201824:C:T	2.84967e-17	-1.78534	0.866763	8.79788e-05	-1.87682	0.400585
57201864	chr16:57201864:C:T	2.84271e-17	-1.78685	0.865826	8.78082e-05	-1.87835	0.40017
57202053	chr16:57202053:A:T	3.38107e-17	-0.747588	-8.47093e-10	0.000116886	-1.19214	-8.47093e-10
57202056	chr16:57202056:T:C	1.67889e-17	-4.77919e-10	-1.44765	9.10454e-05	-4.77919e-10	-1.44197
57203008	chr16:57203008:TAAA:T	2.42034e-17	0.394027	-1.4759	0.000118941	0.299112	-1.47382
57203349	chr16:57203349:T:A	8.79076e-17	-4.77919e-10	0.207919	0.000543745	-4.77919e-10	0.345147
57203460	chr16:57203460:A:G	4.99154e-17	-4.77919e-10	-0.358037	0.000225735	-4.77919e-10	-0.533972
57204034	chr16:57204034:G:A	1.63848e-17	-4.77919e-10	-1.47201	8.9767e-05	-4.77919e-10	-1.45611
57204084	chr16:57204084:G:A	1.75814e-17	-1.40153	-8.47093e-10	9.12178e-05	-1.44008	-8.47093e-10
57204505	chr16:57204505:A:G	4.99154e-17	-4.77919e-10	-0.358037	0.000225735	-4.77919e-10	-0.533972
57204847	chr16:57204847:C:T	1.68849e-17	-4.77919e-10	-1.44195	9.38858e-05	-4.77919e-10	-1.41125
57205060	chr16:57205060:G:A	1.65151e-17	-4.77919e-10	-1.46409	8.88877e-05	-4.77919e-10	-1.46596
57205068	chr16:57205068:G:A	2.23975e-17	0.313957	-1.47337	0.000111139	0.23113	-1.47368
57205151	chr16:57205151:G:A	1.97503e-17	-4.77919e-10	-1.2852	0.000105081	-4.77919e-10	-1.2986
57205155	chr16:57205155:A:G	1.6463e-17	-4.77919e-10	-1.46725	8.80041e-05	-4.77919e-10	-1.47595
57205384	chr16:57205384:A:G	1.95568e-17	-1.29504	-8.47093e-10	0.000116267	-1.19744	-8.47093e-10
57205804	chr16:57205804:T:C	9.53003e-18	-0.537823	-1.4761	4.30597e-05	-0.714178	-1.47657
57205924	chr16:57205924:G:T	2.40244e-17	-1.81948	0.730177	7.55438e-05	-1.90328	0.27466
57206429	chr16:57206429:T:A	1.65679e-17	-4.77919e-10	-1.4609	8.95435e-05	-4.77919e-10	-1.45861
57206757	chr16:57206757:G:GTC	5.17349e-17	-4.77919e-10	-0.322234	0.000268138	-4.77919e-10	-0.361831
57206889	chr16:57206889:G:A	3.10835e-17	-4.77919e-10	-0.831689	0.000163614	-4.77919e-10	-0.855823
57207258	chr16:57207258:A:G	4.51319e-18	-1.35457	-1.40679	3.92128e-05	-0.870243	-1.41409
57207462	chr16:57207462:A:T	1.66915e-17	-4.77919e-10	-1.45347	9.26796e-05	-4.77919e-10	-1.42418
57207833	chr16:57207833:G:A	1.05053e-17	-1.91649	-8.47093e-10	5.37942e-05	-1.96817	-8.47093e-10
57207890	chr16:57207890:A:AC	2.59085e-17	0.461926	-1.47572	0.000127224	0.366095	-1.47348
57208228	chr16:57208228:T:G	1.01121e-17	-1.95464	-8.47093e-10	5.25831e-05	-1.99094	-8.47093e-10
57208438	chr16:57208438:C:T	2.51969e-18	-1.97873	-1.3655	1.61931e-05	-1.84459	-1.32415
57208460	chr16:57208460:C:T	4.17805e-18	-1.39964	-1.43889	3.57756e-05	-0.930508	-1.44556
57208920	chr16:57208920:G:A	3.29029e-17	-4.77919e-10	-0.774807	0.000171763	-4.77919e-10	-0.807218
57209057	chr16:57209057:T:A	2.62709e-17	-4.77919e-10	-0.999907	0.000137712	-4.77919e-10	-1.02817
57209583	chr16:57209583:T:G	1.67739e-17	-4.77919e-10	-1.44854	9.09585e-05	-4.77919e-10	-1.44293
57209713	chr16:57209713:A:C	2.19868e-17	-4.77919e-10	-1.17793	0.000133999	-4.77919e-10	-1.0555
57209764	chr16:57209764:C:T	4.04715e-17	-0.567769	-8.47093e-10	0.000148576	-0.952234	-8.47093e-10
57209847	chr16:57209847:T:G	1.63616e-17	-4.77919e-10	-1.47343	8.94795e-05	-4.77919e-10	-1.45932
57209880	chr16:57209880:G:A	6.93938e-18	-1.43288	-0.898271	3.99918e-05	-1.45583	-0.808829
57209935	chr16:57209935:C:T	1.99442e-17	0.197955	-1.47339	9.9117e-05	0.116679	-1.47371
57209988	chr16:57209988:A:G	1.67901e-17	-4.77919e-10	-1.44758	9.10711e-05	-4.77919e-10	-1.44169
57210329	chr16:57210329:C:T	3.97449e-17	-4.77919e-10	-0.585885	0.000173852	-4.77919e-10	-0.79513
57210667	chr16:57210667:T:C	7.19938e-18	-0.952397	-1.34197	3.28521e-05	-1.1475	-1.31381
57210788	chr16:57210788:C:T	9.59616e-17	-4.77919e-10	0.295581	0.000596819	-4.77919e-10	0.438282
57211022	chr16:57211022:G:A	1.04254e-17	-1.92412	-8.47093e-10	5.3543e-05	-1.97285	-8.47093e-10
57211067	chr16:57211067:C:T	2.23212e-16	-4.77919e-10	1.13976	0.00159331	-4.77919e-10	1.42024
57211155	chr16:57211155:G:A	4.9027e-17	-4.77919e-10	-0.375995	0.00022242	-4.77919e-10	-0.548768
57211244	chr16:57211244:C:G	5.01371e-17	-4.77919e-10	-0.353606	0.000230182	-4.77919e-10	-0.514461
57211583	chr16:57211583:A:C	2.8588e-17	-4.77919e-10	-0.91538	0.000123353	-4.77919e-10	-1.13829
57212550	chr16:57212550:A:T	2.7303e-18	-1.90622	-1.35773	1.33281e-05	-1.95599	-1.40747
57212637	chr16:57212637:C:T	1.72594e-17	-4.77919e-10	-1.42001	9.38076e-05	-4.77919e-10	-1.41209
57212745	chr16:57212745:G:A	1.04845e-17	-1.91847	-8.47093e-10	5.37312e-05	-1.96934	-8.47093e-10
57212835	chr16:57212835:G:A	8.98386e-17	-4.77919e-10	0.229647	0.000556517	-4.77919e-10	0.368364
57213128	chr16:57213128:T:G	2.84637e-17	-0.919739	-8.47093e-10	8.57563e-05	-1.50182	-8.47093e-10
57213347	chr16:57213347:G:A	2.21375e-17	-4.77919e-10	-1.17109	0.00012852	-4.77919e-10	-1.09725
57213458	chr16:57213458:G:A	8.99191e-17	-4.77919e-10	0.230544	0.000557045	-4.77919e-10	0.369314
57213664	chr16:57213664:G:C	4.40523e-18	-1.3733	-1.41227	3.80634e-05	-0.894276	-1.4198
57213742	chr16:57213742:A:G	1.28695e-17	-0.36821	-1.34529	5.90029e-05	-0.530374	-1.34537
57213965	chr16:57213965:CTATT:C	8.99406e-17	-4.77919e-10	0.230783	0.000557277	-4.77919e-10	0.369729
57214069	chr16:57214069:T:G	2.19708e-16	-4.77919e-10	1.12393	0.00154839	-4.77919e-10	1.39163
57214082	chr16:57214082:T:G	2.71879e-17	-4.77919e-10	-0.965594	0.000114386	-4.77919e-10	-1.21375
57214534	chr16:57214534:TG:T	1.96974e-17	-4.77919e-10	-1.28788	0.000104804	-4.77919e-10	-1.30124
57214906	chr16:57214906:G:A	1.97282e-17	-4.77919e-10	-1.28632	0.000104896	-4.77919e-10	-1.30037
57214921	chr16:57214921:C:T	1.69256e-17	-4.77919e-10	-1.43954	8.86861e-05	-4.77919e-10	-1.46823
57215055	chr16:57215055:G:A	1.96655e-16	-4.77919e-10	1.01308	0.00137479	-4.77919e-10	1.27273
57217707	chr16:57217707:A:G	1.71026e-17	-4.77919e-10	-1.42914	9.29351e-05	-4.77919e-10	-1.42143
57217791	chr16:57217791:A:G	2.1572e-17	-4.77919e-10	-1.19697	0.000110519	-4.77919e-10	-1.24815
57218008	chr16:57218008:T:C	1.65588e-17	-4.77919e-10	-1.46145	8.79874e-05	-4.77919e-10	-1.47614
57218158	chr16:57218158:A:G	1.67739e-17	-4.77919e-10	-1.44854	9.09585e-05	-4.77919e-10	-1.44293
57218590	chr16:57218590:T:G	1.06828e-17	-1.89973	-8.47093e-10	5.444e-05	-1.95623	-8.47093e-10
57218621	chr16:57218621:C:T	2.48755e-17	-1.05448	-8.47093e-10	0.00012457	-1.12847	-8.47093e-10
57218937	chr16:57218937:C:T	1.67997e-17	-4.77919e-10	-1.447	9.18591e-05	-4.77919e-10	-1.43308
57219239	chr16:57219239:G:C	2.98514e-17	-4.77919e-10	-0.872136	0.000193129	-4.77919e-10	-0.689974
57219361	chr16:57219361:G:A	1.67591e-17	-4.77919e-10	-1.44942	9.08786e-05	-4.77919e-10	-1.44381
57219433	chr16:57219433:A:G	3.41261e-18	-1.90108	-1.13981	1.75313e-05	-1.99631	-1.09304
57219835	chr16:57219835:G:A	6.69893e-17	-4.77919e-10	-0.0638337	0.000417015	-4.77919e-10	0.0797895
57220249	chr16:57220249:G:A	5.62076e-17	-4.77919e-10	-0.239315	0.000251792	-4.77919e-10	-0.424728
57220475	chr16:57220475:T:C	9.89955e-18	-1.97588	-8.47093e-10	5.2191e-05	-1.99842	-8.47093e-10
57220866	chr16:57220866:G:A	6.71754e-17	-4.77919e-10	-0.0610599	0.000418286	-4.77919e-10	0.0828321
57221132	chr16:57221132:C:G	8.99573e-17	-4.77919e-10	0.230968	0.000557307	-4.77919e-10	0.369784
57221523	chr16:57221523:T:A	1.69284e-17	-4.77919e-10	-1.43938	8.8694e-05	-4.77919e-10	-1.46814
57221761	chr16:57221761:A:G	6.39027e-18	-1.06368	-1.34991	2.95214e-05	-1.24666	-1.32156
57221892	chr16:57221892:T:C	1.06571e-17	-1.90214	-8.47093e-10	5.43497e-05	-1.95789	-8.47093e-10
57222095	chr16:57222095:T:G	1.6796e-17	-4.77919e-10	-1.44723	9.1088e-05	-4.77919e-10	-1.44151
57222137	chr16:57222137:A:AT	1.07251e-17	-1.89578	-8.47093e-10	5.45837e-05	-1.9536	-8.47093e-10
57222212	chr16:57222212:A:G	9.09391e-17	-4.77919e-10	0.241823	0.00056359	-4.77919e-10	0.380993
57222217	chr16:57222217:A:AT	9.70844e-18	-1.99537	-8.47093e-10	5.23585e-05	-1.99522	-8.47093e-10
57222343	chr16:57222343:C:G	1.67567e-17	-4.77919e-10	-1.44957	9.08652e-05	-4.77919e-10	-1.44396
57222924	chr16:57222924:C:G	2.99574e-17	-4.77919e-10	-0.868589	0.000127851	-4.77919e-10	-1.10247
57223001	chr16:57223001:T:TA	1.67592e-17	-4.77919e-10	-1.44942	9.08773e-05	-4.77919e-10	-1.44382
57223037	chr16:57223037:T:C	3.21081e-18	-1.84056	-1.26128	1.52257e-05	-1.99338	-1.23697
57223049	chr16:57223049:C:T	1.20116e-17	-1.02476	-0.757729	5.81434e-05	-1.20276	-0.687661
57223796	chr16:57223796:C:A	1.01339e-17	-1.95248	-8.47093e-10	5.26335e-05	-1.98998	-8.47093e-10
57224036	chr16:57224036:T:C	3.81161e-17	-0.62773	-8.47093e-10	0.000138336	-1.02365	-8.47093e-10
57224070	chr16:57224070:A:C	2.7984e-17	0.539536	-1.47627	0.000137102	0.442037	-1.47465
57224174	chr16:57224174:A:G	6.26405e-17	-4.77919e-10	-0.130955	0.000391339	-4.77919e-10	0.0162422
57224196	chr16:57224196:C:T	2.23594e-17	0.312253	-1.47337	0.000110962	0.229535	-1.47368
57224348	chr16:57224348:A:C	3.03624e-17	-4.77919e-10	-0.855162	0.000168515	-4.77919e-10	-0.826311
57224920	chr16:57224920:G:A	1.8745e-17	-1.33744	-8.47093e-10	0.000126599	-1.11231	-8.47093e-10
57224960	chr16:57224960:C:T	3.24878e-17	-4.77919e-10	-0.787504	0.000201814	-4.77919e-10	-0.645988
57225083	chr16:57225083:C:CAG	1.7178e-17	-0.113255	-1.31148	8.08247e-05	-0.328041	-1.23301
57225151	chr16:57225151:C:T	1.66773e-17	-4.77919e-10	-1.45432	8.79497e-05	-4.77919e-10	-1.47657
57225257	chr16:57225257:C:T	1.56547e-17	-0.193337	-1.32426	7.38264e-05	-0.403128	-1.24849
57225885	chr16:57225885:C:G	1.88573e-17	-4.77919e-10	-1.33147	0.000113522	-4.77919e-10	-1.22133
57226314	chr16:57226314:C:T	8.26494e-17	-4.77919e-10	0.14624	0.000519764	-4.77919e-10	0.300042
57226375	chr16:57226375:A:G	2.82552e-17	-4.77919e-10	-0.927088	0.000177922	-4.77919e-10	-0.771988
57226410	chr16:57226410:C:T	3.29029e-17	-4.77919e-10	-0.774807	0.000171763	-4.77919e-10	-0.807218
57226739	chr16:57226739:C:T	2.84694e-17	-4.77919e-10	-0.919538	0.000150112	-4.77919e-10	-0.941951
57226879	chr16:57226879:C:T	3.45107e-17	-4.77919e-10	-0.727098	0.000187338	-4.77919e-10	-0.720418
57227124	chr16:57227124:G:A	4.86117e-17	-4.77919e-10	-0.384503	0.000220754	-4.77919e-10	-0.556284
57227210	chr16:57227210:A:C	3.45107e-17	-4.77919e-10	-0.727098	0.000187338	-4.77919e-10	-0.720418
57227234	chr16:57227234:A:C	3.376e-17	0.658641	-1.40773	0.000125749	0.308805	-1.42785
57227371	chr16:57227371:C:T	9.39652e-17	-4.77919e-10	0.274558	0.00058181	-4.77919e-10	0.412812
57227432	chr16:57227432:A:G	8.91101e-17	-4.77919e-10	0.221505	0.000551992	-4.77919e-10	0.360201
57227765	chr16:57227765:C:T	2.8501e-17	-4.77919e-10	-0.918427	0.000178912	-4.77919e-10	-0.766437
57227887	chr16:57227887:C:A	2.93221e-17	-4.77919e-10	-0.890026	0.000184728	-4.77919e-10	-0.734446
57227888	chr16:57227888:C:T	9.91997e-18	-1.97382	-8.47093e-10	5.5217e-05	-1.94206	-8.47093e-10
57228147	chr16:57228147:C:A	3.41077e-18	-1.6238	-1.41763	1.69788e-05	-1.689	-1.43236
57228168	chr16:57228168:G:T	1.67616e-17	-4.77919e-10	-1.44928	9.08838e-05	-4.77919e-10	-1.44375
57229327	chr16:57229327:C:T	1.92983e-17	-4.77919e-10	-1.30835	0.000102695	-4.77919e-10	-1.32157
57229434	chr16:57229434:A:T	3.29479e-17	-4.77919e-10	-0.773438	0.000171969	-4.77919e-10	-0.806016
57229917	chr16:57229917:T:G	7.61381e-17	-4.77919e-10	0.0641811	0.000474295	-4.77919e-10	0.208496
57229963	chr16:57229963:C:T	2.21764e-17	0.304632	-1.47397	0.000109635	0.218046	-1.47422
57230904	chr16:57230904:C:T	1.97364e-16	-4.77919e-10	1.01668	0.00137968	-4.77919e-10	1.27628
57230907	chr16:57230907:T:C	3.07975e-17	-4.77919e-10	-0.840933	0.000162427	-4.77919e-10	-0.863105
57231370	chr16:57231370:A:G	2.60243e-17	-4.77919e-10	-1.00934	0.000162464	-4.77919e-10	-0.862876
57231428	chr16:57231428:G:A	1.63768e-17	-4.77919e-10	-1.4725	8.96722e-05	-4.77919e-10	-1.45717
57231806	chr16:57231806:A:G	2.41617e-17	0.389959	-1.47356	0.000119649	0.305187	-1.47396
57232542	chr16:57232542:G:A	3.84473e-18	-1.99932	-0.922343	2.08729e-05	-1.98683	-0.928047
57233152	chr16:57233152:T:C	2.43359e-17	0.399556	-1.47597	0.000120419	0.313633	-1.47599
57233751	chr16:57233751:A:G	8.18129e-17	-4.77919e-10	0.136068	0.000502156	-4.77919e-10	0.265578
57234014	chr16:57234014:T:C	2.19096e-17	-4.77919e-10	-1.18144	0.000129502	-4.77919e-10	-1.08963
57234496	chr16:57234496:C:T	2.70154e-17	-4.77919e-10	-0.971959	0.000113692	-4.77919e-10	-1.21984
57235019	chr16:57235019:G:A	1.26989e-17	-1.72685	-8.47093e-10	6.58017e-05	-1.76669	-8.47093e-10
57235091	chr16:57235091:CAA:C	2.17986e-17	-4.77919e-10	-1.18652	0.000113596	-4.77919e-10	-1.22068
57235142	chr16:57235142:G:C	4.19848e-17	-4.77919e-10	-0.531058	0.000266641	-4.77919e-10	-0.36743
57236077	chr16:57236077:C:A	1.09388e-17	-1.87605	-8.47093e-10	5.54659e-05	-1.93756	-8.47093e-10
57236270	chr16:57236270:C:G	3.06164e-17	-4.77919e-10	-0.84683	0.000187653	-4.77919e-10	-0.718738
57236517	chr16:57236517:GAGGA:G	2.53471e-17	-4.77919e-10	-1.0357	0.000148294	-4.77919e-10	-0.954139
57236522	chr16:57236522:G:C	2.52661e-17	-4.77919e-10	-1.0389	0.000147788	-4.77919e-10	-0.957552
57236870	chr16:57236870:AT:A	2.03997e-17	-0.0818925	-1.17096	9.71932e-05	-0.305137	-1.07149
57237332	chr16:57237332:C:T	3.76503e-17	-4.77919e-10	-0.640025	0.00022536	-4.77919e-10	-0.535632
57237893	chr16:57237893:A:G	1.81004e-17	-4.77919e-10	-1.37243	9.91035e-05	-4.77919e-10	-1.35717
57237938	chr16:57237938:C:T	1.06524e-17	-1.90258	-8.47093e-10	5.44538e-05	-1.95598	-8.47093e-10
57238249	chr16:57238249:T:A	2.81776e-17	-4.77919e-10	-0.929838	0.000121955	-4.77919e-10	-1.14968
57238262	chr16:57238262:A:G	3.66248e-18	-1.53468	-1.43555	2.96401e-05	-1.12165	-1.44256
57240679	chr16:57240679:A:T	1.64821e-17	-4.77919e-10	-1.46609	8.90287e-05	-4.77919e-10	-1.46437
57241005	chr16:57241005:G:A	1.63733e-17	-4.77919e-10	-1.47271	8.96296e-05	-4.77919e-10	-1.45765
57241121	chr16:57241121:A:G	1.0377e-17	-1.92878	-8.47093e-10	5.34623e-05	-1.97436	-8.47093e-10
57241748	chr16:57241748:C:T	2.29285e-17	-4.77919e-10	-1.13599	0.000138955	-4.77919e-10	-1.01918
57241829	chr16:57241829:T:C	1.77393e-17	-4.77919e-10	-1.39258	9.59306e-05	-4.77919e-10	-1.38971
57242234	chr16:57242234:T:C	2.19675e-17	-4.77919e-10	-1.1788	0.000103406	-4.77919e-10	-1.31467
57242759	chr16:57242759:G:A	2.74762e-17	0.520681	-1.47573	0.000134234	0.419734	-1.47348
57242879	chr16:57242879:A:G	2.36482e-16	-4.77919e-10	1.19751	0.00167298	-4.77919e-10	1.46903
57242891	chr16:57242891:G:A	5.18018e-17	-4.77919e-10	-0.320942	0.000234782	-4.77919e-10	-0.494676
57243284	chr16:57243284:T:A	2.22371e-17	-1.16661	-8.47093e-10	0.000136491	-1.03707	-8.47093e-10
57243673	chr16:57243673:T:C	2.79166e-17	-4.77919e-10	-0.939145	0.000179052	-4.77919e-10	-0.765654
57243706	chr16:57243706:G:A	2.74231e-17	-4.77919e-10	-0.956983	0.00011485	-4.77919e-10	-1.20971
57243836	chr16:57243836:A:C	2.66746e-17	-0.984656	-8.47093e-10	0.000118406	-1.17921	-8.47093e-10
57244172	chr16:57244172:T:A	1.49718e-17	-0.122871	-1.43933	6.96185e-05	-0.318463	-1.39184
57244488	chr16:57244488:A:G	1.52494e-17	-1.54382	-8.47093e-10	0.000109326	-1.259	-8.47093e-10
57244656	chr16:57244656:C:T	1.64993e-17	-0.0343635	-1.43069	7.64492e-05	-0.234825	-1.38188
57244794	chr16:57244794:C:T	1.69334e-17	-4.77919e-10	-1.43908	9.18511e-05	-4.77919e-10	-1.43316
57244945	chr16:57244945:A:G	1.81004e-17	-4.77919e-10	-1.37243	9.91035e-05	-4.77919e-10	-1.35717
57245044	chr16:57245044:T:C	9.8532e-18	-1.98057	-8.47093e-10	5.2275e-05	-1.99681	-8.47093e-10
57245135	chr16:57245135:G:A	2.64132e-17	-4.77919e-10	-0.994504	0.000165938	-4.77919e-10	-0.841721
57245682	chr16:57245682:A:G	3.42895e-17	-4.77919e-10	-0.733528	0.00019035	-4.77919e-10	-0.704469
57247313	chr16:57247313:A:G	1.67538e-17	-4.77919e-10	-1.44974	9.055e-05	-4.77919e-10	-1.44743
57247413	chr16:57247413:G:A	1.4349e-16	-4.77919e-10	0.6979	0.000970804	-4.77919e-10	0.924792
57247494	chr16:57247494:A:C	5.24281e-17	-4.77919e-10	-0.308925	0.000341579	-4.77919e-10	-0.119754
57247513	chr16:57247513:CTG:C	1.71795e-17	-4.77919e-10	-1.42465	9.31345e-05	-4.77919e-10	-1.41929
57248050	chr16:57248050:A:G	2.19592e-17	-4.77919e-10	-1.17918	0.00012024	-4.77919e-10	-1.16384
57248079	chr16:57248079:G:A	2.19892e-17	0.297479	-1.47529	0.000109127	0.213903	-1.47473
57248408	chr16:57248408:A:T	6.16089e-18	-1.75362	-0.696529	2.50038e-05	-1.83909	-0.895214
57248866	chr16:57248866:A:G	1.79638e-17	-0.0235824	-1.35642	8.54364e-05	-0.226639	-1.27892
57249664	chr16:57249664:C:T	1.69412e-17	-4.77919e-10	-1.43862	9.15221e-05	-4.77919e-10	-1.43675
57249818	chr16:57249818:G:A	2.40311e-17	-1.08902	-8.47093e-10	0.000165638	-0.843529	-8.47093e-10
57250901	chr16:57250901:G:A	2.22007e-17	-4.77919e-10	-1.16824	0.000111552	-4.77919e-10	-1.23884
57251609	chr16:57251609:A:G	1.73931e-17	-0.135185	-1.27711	7.5023e-05	-0.326874	-1.30866
57251635	chr16:57251635:G:A	1.65374e-17	-4.77919e-10	-1.46274	8.79693e-05	-4.77919e-10	-1.47635
57251723	chr16:57251723:G:A	4.63493e-17	0.921037	-1.3532	0.000214994	0.811731	-1.39445
57252077	chr16:57252077:C:G	1.67611e-17	-4.77919e-10	-1.44931	9.57481e-05	-4.77919e-10	-1.39161
57252299	chr16:57252299:C:T	2.40343e-16	-4.77919e-10	1.2137	0.00169523	-4.77919e-10	1.48224
57252502	chr16:57252502:C:A	2.92897e-17	-4.77919e-10	-0.89113	0.000125576	-4.77919e-10	-1.12042
57252733	chr16:57252733:G:A	2.28294e-16	-4.77919e-10	1.16227	0.0016062	-4.77919e-10	1.42829
57253077	chr16:57253077:G:A	3.43695e-17	0.723481	-1.45468	0.000166532	0.613563	-1.45171
57253106	chr16:57253106:T:C	2.3975e-17	-4.77919e-10	-1.09135	0.000124387	-4.77919e-10	-1.12993
57253970	chr16:57253970:C:T	2.06098e-17	-4.77919e-10	-1.2426	0.000103671	-4.77919e-10	-1.31211
57253977	chr16:57253977:G:A	1.63481e-17	-4.77919e-10	-1.47426	8.94152e-05	-4.77919e-10	-1.46004
57254041	chr16:57254041:G:A	3.97054e-17	0.885986	-1.47287	0.000198784	0.808429	-1.46954
57254198	chr16:57254198:G:A	1.63704e-17	-4.77919e-10	-1.47289	8.9598e-05	-4.77919e-10	-1.458
57254284	chr16:57254284:A:T	1.02972e-17	-1.9365	-8.47093e-10	5.32399e-05	-1.97852	-8.47093e-10
57254982	chr16:57254982:G:A	3.12351e-18	-1.67646	-1.45295	2.42063e-05	-1.33302	-1.4337
57255333	chr16:57255333:C:T	1.13703e-17	-1.83736	-8.47093e-10	5.72382e-05	-1.90611	-8.47093e-10
57255340	chr16:57255340:T:C	2.14301e-17	0.177898	-1.38147	0.000100754	-0.0314701	-1.30918
57255552	chr16:57255552:G:A	3.52234e-16	-4.77919e-10	1.59593	0.00255392	-4.77919e-10	1.89205
57255687	chr16:57255687:T:C	1.68034e-17	-4.77919e-10	-1.44679	9.10367e-05	-4.77919e-10	-1.44207
57256501	chr16:57256501:A:G	2.73603e-16	-4.77919e-10	1.34331	0.00199848	-4.77919e-10	1.64681
57256876	chr16:57256876:C:T	1.6688e-17	-0.376406	-1.07727	6.80975e-05	-0.563944	-1.16845
57257229	chr16:57257229:C:T	2.55974e-17	-4.77919e-10	-1.02588	0.000151532	-4.77919e-10	-0.932536
57257360	chr16:57257360:C:T	4.19829e-17	-4.77919e-10	-0.531105	0.000271895	-4.77919e-10	-0.347918
57257490	chr16:57257490:G:A	5.91923e-17	-4.77919e-10	-0.187575	0.000291811	-4.77919e-10	-0.277227
57257497	chr16:57257497:T:C	4.55004e-17	-4.77919e-10	-0.450646	0.000191867	-4.77919e-10	-0.69653
57257692	chr16:57257692:T:C	3.89648e-17	-4.77919e-10	-0.605708	0.000251342	-4.77919e-10	-0.426518
57258036	chr16:57258036:C:A	4.05966e-17	-4.77919e-10	-0.564683	0.000263458	-4.77919e-10	-0.379439
57258088	chr16:57258088:G:A	5.00791e-17	-4.77919e-10	-0.354764	0.000281855	-4.77919e-10	-0.311941
57258286	chr16:57258286:T:C	4.10561e-17	-4.77919e-10	-0.553428	0.000266575	-4.77919e-10	-0.367677
57258359	chr16:57258359:C:T	4.11901e-17	-4.77919e-10	-0.550168	0.000267464	-4.77919e-10	-0.364349
57258644	chr16:57258644:A:G	4.22109e-17	-4.77919e-10	-0.525688	0.000276658	-4.77919e-10	-0.33055
57259256	chr16:57259256:G:C	1.77596e-17	-4.77919e-10	-1.39144	0.000105364	-4.77919e-10	-1.29592
57259697	chr16:57259697:G:A	3.59558e-18	-1.99751	-0.991152	2.06903e-05	-1.77359	-1.15008
57261105	chr16:57261105:A:G	2.03775e-17	-4.77919e-10	-1.25394	0.000107689	-4.77919e-10	-1.27408
57261132	chr16:57261132:C:T	1.65933e-17	-4.77919e-10	-1.45937	8.99749e-05	-4.77919e-10	-1.4538
57261193	chr16:57261193:C:T	2.63874e-17	-4.77919e-10	-0.995482	0.000156485	-4.77919e-10	-0.900374
57261247	chr16:57261247:C:T	2.45606e-17	-0.0970948	-0.97013	8.07313e-05	-0.561096	-1.00111
57261595	chr16:57261595:C:A	2.14605e-17	-4.77919e-10	-1.20215	0.000117464	-4.77919e-10	-1.1872
57261784	chr16:57261784:T:C	4.36679e-16	-4.77919e-10	1.81083	0.00313046	-4.77919e-10	2.0956
57262014	chr16:57262014:C:T	2.86677e-17	-0.912596	-8.47093e-10	0.000120903	-1.15834	-8.47093e-10
57262047	chr16:57262047:C:T	1.91923e-17	-4.77919e-10	-1.31386	0.000111934	-4.77919e-10	-1.23542
57262278	chr16:57262278:G:A	2.45991e-17	-4.77919e-10	-1.06566	0.000158551	-4.77919e-10	-0.887257
57262431	chr16:57262431:A:C	1.88765e-17	-4.77919e-10	-1.33045	0.000109905	-4.77919e-10	-1.25372
57262548	chr16:57262548:G:A	1.34682e-16	1.98921	-1.35466	0.000317919	1.17197	-1.3635
57262646	chr16:57262646:G:T	1.69334e-17	-4.77919e-10	-1.43908	9.18511e-05	-4.77919e-10	-1.43316
57262922	chr16:57262922:C:T	1.21449e-16	0.84698	-0.315851	0.000337798	0.339559	-0.470444
57263072	chr16:57263072:G:C	1.64999e-17	-4.77919e-10	-1.46501	8.94932e-05	-4.77919e-10	-1.45917
57263118	chr16:57263118:C:T	9.40002e-17	0.241393	0.0335367	0.000203291	-0.353205	-0.285491
57263190	chr16:57263190:G:A	1.32214e-17	-1.68653	-8.47093e-10	5.73158e-05	-1.90476	-8.47093e-10
57263299	chr16:57263299:G:A	9.93783e-18	-1.97202	-8.47093e-10	5.24184e-05	-1.99408	-8.47093e-10
57263400	chr16:57263400:G:A	1.70051e-17	-1.43485	-8.47093e-10	6.71746e-05	-1.74604	-8.47093e-10
57263802	chr16:57263802:C:T	2.31926e-17	-4.77919e-10	-1.12453	0.000119133	-4.77919e-10	-1.17309
57263809	chr16:57263809:G:T	1.64348e-17	-4.77919e-10	-1.46897	9.10045e-05	-4.77919e-10	-1.44242
57263965	chr16:57263965:G:A	1.63117e-17	-4.77919e-10	-1.47648	8.83344e-05	-4.77919e-10	-1.4722
57263970	chr16:57263970:C:T	5.79876e-18	-1.29135	-1.21937	2.51258e-05	-1.39206	-1.33737
57264440	chr16:57264440:C:T	1.15061e-17	-1.82549	-8.47093e-10	5.44257e-05	-1.9565	-8.47093e-10
57264614	chr16:57264614:G:A	3.84448e-18	-1.60502	-1.31671	2.63945e-05	-1.38288	-1.29729
57264877	chr16:57264877:TAAGTA:T	1.71453e-17	-4.77919e-10	-1.42665	9.50621e-05	-4.77919e-10	-1.3988
57265118	chr16:57265118:T:G	1.86837e-17	-4.77919e-10	-1.34072	9.2442e-05	-4.77919e-10	-1.42675
57265326	chr16:57265326:T:A	1.91709e-17	-4.77919e-10	-1.31498	9.81057e-05	-4.77919e-10	-1.36729
57265684	chr16:57265684:T:C	1.098e-17	-0.770372	-1.10192	4.55246e-05	-1.00747	-1.12761
57265946	chr16:57265946:A:T	9.73477e-18	-1.99266	-8.47093e-10	5.34921e-05	-1.9738	-8.47093e-10
57266120	chr16:57266120:A:G	1.73634e-17	-4.77919e-10	-1.414	9.23476e-05	-4.77919e-10	-1.42777
57266190	chr16:57266190:C:T	2.3114e-17	-4.77919e-10	-1.12793	0.000131984	-4.77919e-10	-1.07065
57266333	chr16:57266333:C:T	1.79924e-17	-4.77919e-10	-1.37841	9.6168e-05	-4.77919e-10	-1.38724
57266429	chr16:57266429:G:C	7.68791e-18	-0.784212	-1.44451	3.1806e-05	-1.03961	-1.45407
57266675	chr16:57266675:A:T	3.45338e-18	-1.55286	-1.47616	1.70315e-05	-1.64493	-1.47333
57266683	chr16:57266683:G:A	1.23754e-17	-1.75265	-8.47093e-10	7.11608e-05	-1.68839	-8.47093e-10
57266755	chr16:57266755:C:A	1.28471e-17	-1.71525	-8.47093e-10	8.14929e-05	-1.55282	-8.47093e-10
57266962	chr16:57266962:T:C	1.73773e-17	-4.77919e-10	-1.4132	8.97099e-05	-4.77919e-10	-1.45675
57267025	chr16:57267025:T:C	4.08756e-17	-4.77919e-10	-0.557833	0.00022806	-4.77919e-10	-0.523723
57267045	chr16:57267045:G:A	2.66983e-17	-1.98519	1.00143	0.000162273	-1.92851	1.06446
57267194	chr16:57267194:T:A	3.54609e-17	-4.77919e-10	-0.699937	0.000162312	-4.77919e-10	-0.863814
57267200	chr16:57267200:A:G	2.45713e-18	-1.96509	-1.40428	1.35059e-05	-1.97634	-1.37387
57267424	chr16:57267424:G:A	1.75317e-17	-4.77919e-10	-1.40436	9.36891e-05	-4.77919e-10	-1.41335
57267472	chr16:57267472:C:G	3.83644e-17	-0.621237	-8.47093e-10	0.000162116	-0.865021	-8.47093e-10
57267615	chr16:57267615:T:C	2.55997e-17	-4.77919e-10	-1.02579	0.000123767	-4.77919e-10	-1.13493
57267693	chr16:57267693:C:T	4.72336e-18	-1.99604	-0.719807	2.16829e-05	-1.9657	-0.911111
57267830	chr16:57267830:G:A	1.9601e-17	-4.77919e-10	-1.29279	0.000109604	-4.77919e-10	-1.25646
57268037	chr16:57268037:T:C	2.45917e-18	-1.89261	-1.47593	1.58232e-05	-1.72814	-1.46372
57268103	chr16:57268103:G:A	4.20267e-17	-4.77919e-10	-0.530062	0.000274169	-4.77919e-10	-0.339588
57268250	chr16:57268250:A:G	4.8765e-18	-1.9997	-0.684243	2.52203e-05	-1.84008	-0.885599
57268415	chr16:57268415:C:T	2.44461e-18	-1.89876	-1.47572	1.57108e-05	-1.73589	-1.4631
57268556	chr16:57268556:T:C	2.29804e-17	-4.77919e-10	-1.13373	0.000131151	-4.77919e-10	-1.07698
57268882	chr16:57268882:C:T	1.73735e-17	-4.77919e-10	-1.41342	9.95157e-05	-4.77919e-10	-1.35302
57269244	chr16:57269244:T:C	2.45712e-18	-1.95069	-1.41869	1.31673e-05	-1.98596	-1.38963
57269282	chr16:57269282:G:A	4.71548e-18	-1.26583	-1.45169	1.78441e-05	-1.64262	-1.42903
57269514	chr16:57269514:T:C	4.08152e-17	-4.77919e-10	-0.559313	0.00022768	-4.77919e-10	-0.525393
57269573	chr16:57269573:C:T	2.44981e-18	-1.96118	-1.41118	1.33562e-05	-1.97934	-1.38202
57269754	chr16:57269754:T:C	2.71834e-18	-1.8515	-1.41685	1.80218e-05	-1.67061	-1.39114
57269787	chr16:57269787:A:G	1.71581e-17	-4.77919e-10	-1.4259	8.9122e-05	-4.77919e-10	-1.46333
57270713	chr16:57270713:T:A	3.02052e-17	-0.860353	-8.47093e-10	0.000122333	-1.14659	-8.47093e-10
57270899	chr16:57270899:T:C	2.37874e-18	-1.92523	-1.47656	1.65946e-05	-1.67413	-1.47013
57270906	chr16:57270906:C:T	2.14036e-17	-4.77919e-10	-1.20481	9.74167e-05	-4.77919e-10	-1.37434
57271029	chr16:57271029:G:A	3.36764e-17	-4.77919e-10	-0.751569	0.000154064	-4.77919e-10	-0.915964
57271120	chr16:57271120:T:C	2.52726e-17	-4.77919e-10	-1.03865	0.00010974	-4.77919e-10	-1.25522
57271260	chr16:57271260:T:C	1.74335e-17	-4.77919e-10	-1.40998	9.31712e-05	-4.77919e-10	-1.41889
57271477	chr16:57271477:C:G	9.85433e-18	-1.98046	-8.47093e-10	5.26111e-05	-1.9904	-8.47093e-10
57271791	chr16:57271791:G:A	1.91081e-17	-4.77919e-10	-1.31825	0.000101511	-4.77919e-10	-1.33316
57272006	chr16:57272006:A:G	3.61481e-17	-4.77919e-10	-0.680742	0.000165668	-4.77919e-10	-0.843349
57272387	chr16:57272387:C:A	1.81967e-17	-4.77919e-10	-1.36713	9.26778e-05	-4.77919e-10	-1.4242
57272444	chr16:57272444:A:G	2.53042e-18	-1.98149	-1.35849	1.48251e-05	-1.92043	-1.33658
57272987	chr16:57272987:C:T	6.95824e-17	-4.77919e-10	-0.0258554	0.000314048	-4.77919e-10	-0.203787
57272988	chr16:57272988:G:A	1.85843e-17	-4.77919e-10	-1.34605	9.43011e-05	-4.77919e-10	-1.40684
57273117	chr16:57273117:G:A	2.03705e-17	-4.77919e-10	-1.25428	0.000110811	-4.77919e-10	-1.2455
57273284	chr16:57273284:A:G	2.95133e-18	-1.99575	-1.19036	1.52184e-05	-1.94975	-1.28108
57273451	chr16:57273451:T:C	3.60562e-18	-1.98484	-1.00104	1.75067e-05	-1.97376	-1.11699
57273527	chr16:57273527:A:G	3.03432e-18	-1.98098	-1.1774	1.49631e-05	-1.97859	-1.26916
57273566	chr16:57273566:G:A	4.23614e-17	-4.77919e-10	-0.52213	0.000205524	-4.77919e-10	-0.627768
57273621	chr16:57273621:A:AT	3.47308e-17	-0.72074	-8.47093e-10	0.000170885	-0.812344	-8.47093e-10
57273661	chr16:57273661:T:C	3.29282e-18	-1.85588	-1.22074	1.60181e-05	-1.99504	-1.18458
57273696	chr16:57273696:A:G	3.45228e-18	-1.9947	-1.03463	2.07519e-05	-1.88241	-1.03829
57273890	chr16:57273890:C:T	3.97847e-17	-0.584885	-8.47093e-10	0.000159611	-0.880594	-8.47093e-10
57274041	chr16:57274041:G:A	1.00444e-17	-1.96135	-8.47093e-10	5.30531e-05	-1.98204	-8.47093e-10
57274147	chr16:57274147:C:T	1.66598e-17	-4.77919e-10	-1.45537	8.82968e-05	-4.77919e-10	-1.47263
57274213	chr16:57274213:G:C	2.30163e-18	-1.98078	-1.45397	1.44452e-05	-1.84077	-1.4422
57274511	chr16:57274511:T:G	2.32826e-18	-1.99595	-1.42729	1.4079e-05	-1.89612	-1.41253
57274577	chr16:57274577:C:T	1.87568e-17	-4.77919e-10	-1.33681	9.474e-05	-4.77919e-10	-1.4022
57274679	chr16:57274679:C:T	1.77708e-17	-4.77919e-10	-1.39081	9.37718e-05	-4.77919e-10	-1.41247
57274801	chr16:57274801:A:G	1.82726e-17	-4.77919e-10	-1.36296	9.95023e-05	-4.77919e-10	-1.35315
57274938	chr16:57274938:T:C	2.25936e-18	-1.99481	-1.45848	1.36879e-05	-1.88835	-1.44847
57275120	chr16:57275120:CACACACACAT:C	3.76817e-18	-1.98417	-0.957608	2.14389e-05	-1.94238	-0.945751
57275192	chr16:57275192:C:T	2.48932e-17	-4.77919e-10	-1.05377	0.000139868	-4.77919e-10	-1.01264
57276270	chr16:57276270:G:A	2.29788e-18	-1.99595	-1.44043	1.28478e-05	-1.96899	-1.43117
57276403	chr16:57276403:C:T	2.19635e-16	-4.77919e-10	1.1236	0.00137159	-4.77919e-10	1.27039
57276514	chr16:57276514:C:T	2.73991e-18	-1.96713	-1.29331	1.56689e-05	-1.89278	-1.30888
57276795	chr16:57276795:A:C	2.25109e-17	-4.77919e-10	-1.15437	0.000118756	-4.77919e-10	-1.17626
57277299	chr16:57277299:G:T	2.29367e-18	-2.00008	-1.43814	1.32022e-05	-1.94449	-1.42846
57277436	chr16:57277436:A:T	2.02605e-17	-4.77919e-10	-1.25969	0.000108777	-4.77919e-10	-1.26404
57277442	chr16:57277442:TAGTC:T	3.71196e-17	-0.654223	-8.47093e-10	0.000150437	-0.939791	-8.47093e-10
57277516	chr16:57277516:G:C	1.66351e-17	-4.77919e-10	-1.45685	9.07227e-05	-4.77919e-10	-1.44553
57277754	chr16:57277754:A:AG	1.63714e-17	-4.77919e-10	-1.47283	8.80975e-05	-4.77919e-10	-1.47489
57277900	chr16:57277900:T:C	2.21924e-18	-2.00005	-1.47115	1.27398e-05	-1.93275	-1.47585
57277992	chr16:57277992:G:A	1.8733e-17	-1.33808	-8.47093e-10	0.000103081	-1.31782	-8.47093e-10
57278330	chr16:57278330:A:T	2.35546e-17	-4.77919e-10	-1.10905	0.00011848	-4.77919e-10	-1.17858
57278603	chr16:57278603:T:C	2.4756e-17	-4.77919e-10	-1.0593	0.000123915	-4.77919e-10	-1.13374
57278621	chr16:57278621:C:T	1.39929e-17	-1.62982	-8.47093e-10	7.52309e-05	-1.63277	-8.47093e-10
57279216	chr16:57279216:C:T	2.45038e-17	-4.77919e-10	-1.06954	0.000122518	-4.77919e-10	-1.14508
57279360	chr16:57279360:TCC:T	2.01144e-17	-4.77919e-10	-1.26693	0.000102415	-4.77919e-10	-1.3243
57279734	chr16:57279734:G:A	2.466e-17	-4.77919e-10	-1.06318	0.000122942	-4.77919e-10	-1.14162
57279859	chr16:57279859:A:G	2.10109e-17	-4.77919e-10	-1.22333	0.000113967	-4.77919e-10	-1.21743
57280186	chr16:57280186:G:A	2.10638e-17	-4.77919e-10	-1.22081	0.000117191	-4.77919e-10	-1.18953
57280275	chr16:57280275:C:T	2.26886e-17	-4.77919e-10	-1.1465	0.000108598	-4.77919e-10	-1.26568
57280289	chr16:57280289:G:A	2.25246e-18	-1.98393	-1.47242	1.20272e-05	-1.9986	-1.46756
57280305	chr16:57280305:G:A	1.93889e-17	-4.77919e-10	-1.30367	0.000101213	-4.77919e-10	-1.33611
57280396	chr16:57280396:T:C	1.82621e-17	-4.77919e-10	-1.36354	9.85034e-05	-4.77919e-10	-1.36324
57280400	chr16:57280400:A:T	3.00038e-18	-1.99264	-1.17698	1.71539e-05	-1.97062	-1.14048
57280467	chr16:57280467:CA:C	1.96101e-17	-4.77919e-10	-1.29232	0.000101646	-4.77919e-10	-1.33183
57280498	chr16:57280498:T:A	1.78257e-17	-4.77919e-10	-1.38773	9.66282e-05	-4.77919e-10	-1.38246
57280560	chr16:57280560:A:C	2.33089e-18	-1.99884	-1.42328	1.35278e-05	-1.95889	-1.3897
57280598	chr16:57280598:C:T	1.64851e-17	-4.77919e-10	-1.46591	8.95802e-05	-4.77919e-10	-1.4582
57280908	chr16:57280908:C:G	2.07459e-17	-4.77919e-10	-1.23602	0.000106182	-4.77919e-10	-1.28818
57281194	chr16:57281194:C:T	1.63955e-17	-4.77919e-10	-1.47136	9.0006e-05	-4.77919e-10	-1.45346
57281301	chr16:57281301:C:CTG	2.69057e-18	-1.99771	-1.2809	1.53119e-05	-1.94912	-1.27559
57281316	chr16:57281316:C:A	3.13844e-17	-4.77919e-10	-0.822056	0.000145479	-4.77919e-10	-0.973304
57281455	chr16:57281455:C:T	2.65945e-18	-1.99658	-1.29367	1.51718e-05	-1.94389	-1.29
57281656	chr16:57281656:A:G	1.73194e-17	-4.77919e-10	-1.41654	9.88459e-05	-4.77919e-10	-1.35977
57281834	chr16:57281834:C:G	1.7581e-17	-4.77919e-10	-1.40155	9.15334e-05	-4.77919e-10	-1.43663
57282114	chr16:57282114:C:T	1.77756e-17	-4.77919e-10	-1.39054	9.04331e-05	-4.77919e-10	-1.44872
57282328	chr16:57282328:A:G	2.89181e-18	-1.80751	-1.39897	1.36006e-05	-1.9561	-1.38713
57282434	chr16:57282434:G:C	1.77111e-17	-4.77919e-10	-1.39418	9.94663e-05	-4.77919e-10	-1.35351
57283187	chr16:57283187:G:A	2.26548e-18	-1.97498	-1.4756	1.26838e-05	-1.93992	-1.47309
57283318	chr16:57283318:G:A	3.13174e-18	-1.90519	-1.22159	1.89759e-05	-1.8567	-1.15346
57283508	chr16:57283508:T:C	1.64113e-17	-4.77919e-10	-1.4704	8.84757e-05	-4.77919e-10	-1.47061
57283605	chr16:57283605:T:A	1.63727e-17	-4.77919e-10	-1.47275	8.83188e-05	-4.77919e-10	-1.47238
57283895	chr16:57283895:T:G	1.65046e-17	-4.77919e-10	-1.46473	9.04719e-05	-4.77919e-10	-1.44829
57284073	chr16:57284073:C:T	1.63302e-17	-4.77919e-10	-1.47535	8.89448e-05	-4.77919e-10	-1.46532
57284166	chr16:57284166:G:A	1.81026e-17	-1.37231	-8.47093e-10	6.46547e-05	-1.78427	-8.47093e-10
57284223	chr16:57284223:G:A	2.60353e-18	-1.95246	-1.35904	1.37181e-05	-1.98475	-1.34987
57284478	chr16:57284478:G:A	1.64064e-17	-4.77919e-10	-1.4707	8.79789e-05	-4.77919e-10	-1.47624
57284674	chr16:57284674:G:C	3.7046e-17	-0.656206	-8.47093e-10	9.08425e-05	-1.44421	-8.47093e-10
57284827	chr16:57284827:G:A	7.05488e-18	-1.6284	-0.686252	3.19624e-05	-1.8492	-0.63957
57284962	chr16:57284962:A:G	2.62571e-18	-1.88996	-1.41305	1.31966e-05	-1.95116	-1.42222
57285230	chr16:57285230:G:A	2.56821e-18	-1.92925	-1.3959	1.4951e-05	-1.88861	-1.35994
57285567	chr16:57285567:G:A	2.61221e-18	-1.91604	-1.39213	1.52857e-05	-1.8716	-1.35482
57285595	chr16:57285595:T:C	2.57483e-18	-1.9234	-1.39919	1.50167e-05	-1.8814	-1.36277
57285785	chr16:57285785:A:G	1.73982e-17	-1.412	-8.47093e-10	6.31951e-05	-1.80711	-8.47093e-10
57285873	chr16:57285873:G:A	2.61812e-18	-1.91449	-1.39142	1.53407e-05	-1.87063	-1.35219
57286010	chr16:57286010:T:G	5.7678e-17	0.995672	-1.20916	0.000150477	0.0960503	-1.03557
57286053	chr16:57286053:A:G	1.00566e-17	-0.733658	-1.22648	3.1212e-05	-1.215	-1.29753
57286079	chr16:57286079:T:C	2.4901e-18	-2.00011	-1.35594	1.44061e-05	-1.97042	-1.31526
57286114	chr16:57286114:T:C	2.21856e-18	-1.99496	-1.47655	1.26344e-05	-1.94296	-1.47395
57286174	chr16:57286174:A:T	2.6091e-18	-1.92636	-1.38301	1.26971e-05	-1.99513	-1.41683
57286408	chr16:57286408:C:T	1.1957e-16	-4.77919e-10	0.515536	0.000608534	-4.77919e-10	0.45772
57286435	chr16:57286435:A:G	3.36615e-16	-4.77919e-10	1.55057	0.00171623	-4.77919e-10	1.49455
57286724	chr16:57286724:C:A	5.57312e-18	-1.95873	-0.59168	2.91374e-05	-1.90303	-0.678277
57286772	chr16:57286772:C:T	2.57471e-18	-1.94726	-1.37537	1.37861e-05	-1.92767	-1.40201
57286990	chr16:57286990:C:T	1.5409e-17	-1.57738	0.0439631	9.89965e-05	-1.52479	0.166542
57287156	chr16:57287156:G:T	1.25611e-17	-1.92979	0.192028	6.96813e-05	-1.89799	0.188584
57287200	chr16:57287200:G:A	1.12856e-17	-1.98682	0.141978	6.1874e-05	-1.97374	0.145508
57287361	chr16:57287361:CCA:C	1.67534e-17	-4.77919e-10	-1.44977	9.35313e-05	-4.77919e-10	-1.41504
57287450	chr16:57287450:G:A	2.7518e-18	-1.92465	-1.33146	1.46739e-05	-1.95959	-1.30767
57287569	chr16:57287569:T:A	1.30453e-17	-1.99976	0.299815	7.00505e-05	-1.99797	0.293851
57287631	chr16:57287631:A:G	1.39907e-17	-1.99923	0.369258	7.54097e-05	-1.99674	0.366346
57287650	chr16:57287650:A:G	1.40653e-17	-1.9999	0.375238	7.57096e-05	-1.99835	0.371925
57287820	chr16:57287820:T:C	1.84872e-17	-1.91591	0.564621	9.83997e-05	-1.9519	0.5876
57288083	chr16:57288083:C:A	2.59842e-17	-1.01088	-8.47093e-10	7.49796e-05	-1.63612	-8.47093e-10
57288398	chr16:57288398:T:C	7.11738e-18	-1.98344	-0.322383	3.65117e-05	-1.99628	-0.359421
57288402	chr16:57288402:C:T	7.18879e-18	-1.98784	-0.308008	3.70317e-05	-1.99817	-0.343387
57288525	chr16:57288525:C:T	7.14081e-18	-1.98248	-0.320063	3.68225e-05	-1.99591	-0.351319
57288579	chr16:57288579:G:A	7.59778e-18	-1.99142	-0.249089	3.67479e-05	-1.9992	-0.35005
57288816	chr16:57288816:C:T	1.32364e-17	-1.97364	0.288248	7.16884e-05	-1.95662	0.275615
57288861	chr16:57288861:G:T	1.27545e-17	-1.97786	0.25538	6.91888e-05	-1.96199	0.245499
57288907	chr16:57288907:T:G	1.34378e-17	-1.97573	0.305427	7.2297e-05	-1.9593	0.286752
57289099	chr16:57289099:A:C	4.99176e-18	-1.98003	-0.680549	2.66843e-05	-1.96382	-0.705441
57289210	chr16:57289210:G:A	4.94956e-18	-1.97798	-0.691089	2.64871e-05	-1.96122	-0.715458
57289215	chr16:57289215:G:A	4.87338e-18	-1.98221	-0.702371	2.60476e-05	-1.96682	-0.726583
57289241	chr16:57289241:C:T	3.70995e-17	-1.60229	0.947522	0.000188919	-1.56901	0.856999
57289318	chr16:57289318:G:C	1.4079e-17	-1.98355	0.359865	7.64724e-05	-1.96935	0.35295
57289344	chr16:57289344:T:G	6.48599e-17	-1.83704	1.7409	0.000300113	-1.79295	1.54377
57289356	chr16:57289356:G:A	1.11698e-17	-1.56709	-0.28806	6.81917e-05	-1.60187	-0.129138
57289582	chr16:57289582:C:A	6.88446e-18	-1.99353	-0.345573	3.53532e-05	-1.99659	-0.391351
57289619	chr16:57289619:G:A	7.36887e-18	-1.98206	-0.289046	4.1068e-05	-1.96804	-0.270062
57289668	chr16:57289668:G:A	7.42589e-17	-4.77919e-10	0.0391911	0.00042838	-4.77919e-10	0.106677
57289732	chr16:57289732:G:A	4.63644e-18	-1.97973	-0.754687	2.49021e-05	-1.9627	-0.77568
57290017	chr16:57290017:C:T	1.28937e-17	-1.99719	0.285559	6.82106e-05	-1.99861	0.267879
57290158	chr16:57290158:C:T	4.81722e-17	-1.80374	1.41015	0.000245299	-1.78259	1.33173
57290200	chr16:57290200:C:T	8.48449e-18	-1.98465	-0.145476	4.09024e-05	-1.98227	-0.259872
57290260	chr16:57290260:G:T	2.58444e-17	-1.96844	0.952165	0.000132208	-1.96913	0.900174
57290646	chr16:57290646:A:G	1.4029e-16	-4.77919e-10	0.675347	0.000875106	-4.77919e-10	0.821012
57290908	chr16:57290908:T:C	3.48468e-17	0.46922	-1.18663	0.000207971	0.528129	-1.14406
57291124	chr16:57291124:C:T	5.83053e-18	-1.92476	-0.580501	3.03134e-05	-1.96181	-0.579936
57291149	chr16:57291149:C:T	5.82731e-18	-1.91058	-0.595235	3.01521e-05	-1.95148	-0.595603
57291189	chr16:57291189:C:T	1.74018e-17	-4.77919e-10	-1.41179	9.15485e-05	-4.77919e-10	-1.43646
57291208	chr16:57291208:T:C	6.48574e-18	-1.94229	-0.456469	3.383e-05	-1.97412	-0.457862
57291209	chr16:57291209:G:T	6.21756e-18	-1.9487	-0.492289	3.25758e-05	-1.97817	-0.49159
57291444	chr16:57291444:T:C	6.71735e-18	-1.93481	-0.428864	3.55171e-05	-1.96834	-0.414982
57291570	chr16:57291570:G:GGT	6.70116e-18	-1.12934	-1.23674	3.14542e-05	-1.27853	-1.22627
57291826	chr16:57291826:A:AT	1.04349e-15	-4.77919e-10	2.68196	0.00513777	-4.77919e-10	2.59104
57291954	chr16:57291954:T:C	6.14042e-18	-1.94402	-0.509452	3.20832e-05	-1.97516	-0.509843
57291987	chr16:57291987:A:G	6.11634e-18	-1.9542	-0.503205	3.20484e-05	-1.98184	-0.504246
57292124	chr16:57292124:A:T	6.32073e-18	-1.95515	-0.469381	3.27991e-05	-1.98228	-0.480649
57293254	chr16:57293254:G:A	4.65413e-16	-4.77919e-10	1.87456	0.00245847	-4.77919e-10	1.85396
57293884	chr16:57293884:G:A	1.64682e-17	-4.77919e-10	-1.46694	9.00924e-05	-4.77919e-10	-1.4525
57294320	chr16:57294320:G:A	8.46891e-18	-0.658309	-1.47366	3.78698e-05	-0.847276	-1.4719
57294359	chr16:57294359:A:T	1.81719e-17	-4.77919e-10	-1.36849	9.91738e-05	-4.77919e-10	-1.35646
57294407	chr16:57294407:C:T	2.47674e-17	-4.77919e-10	-1.05884	0.000124994	-4.77919e-10	-1.12507
57294650	chr16:57294650:C:T	4.8468e-18	-1.98346	-0.706587	2.60006e-05	-1.99749	-0.697723
57294739	chr16:57294739:G:A	6.63467e-18	-1.98907	-0.386986	3.52287e-05	-1.99942	-0.392049
57294870	chr16:57294870:G:A	5.87969e-18	-1.93869	-0.55817	3.05791e-05	-1.97146	-0.561554
57295050	chr16:57295050:C:T	2.29138e-18	-1.98236	-1.45685	1.21718e-05	-1.99968	-1.45452
57295144	chr16:57295144:A:G	6.18035e-18	-1.93888	-0.508112	3.21419e-05	-1.97169	-0.511481
57295349	chr16:57295349:T:A	6.53669e-18	-1.94761	-0.443328	3.42669e-05	-1.97753	-0.441621
57295715	chr16:57295715:T:A	1.91225e-17	-1.3175	-8.47093e-10	0.000101071	-1.33751	-8.47093e-10
57295929	chr16:57295929:G:A	5.51767e-17	-4.77919e-10	-0.257827	0.000304678	-4.77919e-10	-0.234079
57295971	chr16:57295971:T:TA	7.91321e-18	-1.83408	-0.36575	5.13468e-05	-1.76174	-0.252993
57295985	chr16:57295985:T:TATTAAATAAAAA	7.78656e-18	-1.85935	-0.356614	5.02903e-05	-1.79222	-0.243306
57296032	chr16:57296032:T:C	3.57839e-18	-1.98275	-1.01071	1.91315e-05	-1.98624	-1.01576
57296116	chr16:57296116:T:C	6.18731e-18	-1.93017	-0.5157	3.21261e-05	-1.96507	-0.518593
57296235	chr16:57296235:C:A	5.78749e-18	-1.93466	-0.578003	3.00931e-05	-1.96802	-0.581012
57296666	chr16:57296666:T:A	6.40076e-18	-1.92678	-0.48517	3.31787e-05	-1.96337	-0.488058
57297235	chr16:57297235:T:C	3.68274e-18	-1.95534	-1.00937	1.95325e-05	-1.96224	-1.01901
57297334	chr16:57297334:T:C	5.94261e-18	-1.9139	-0.572319	3.09349e-05	-1.95335	-0.568101
57297539	chr16:57297539:T:C	1.74306e-17	-1.63236	0.222224	9.75336e-05	-1.5372	0.164069
57297835	chr16:57297835:G:A	6.2002e-18	-1.91262	-0.531169	3.22822e-05	-1.9524	-0.526419
57298044	chr16:57298044:TCA:T	6.17656e-18	-1.90864	-0.538966	3.21329e-05	-1.95008	-0.533373
57298351	chr16:57298351:G:A	7.6828e-17	-4.77919e-10	0.0732026	0.000408985	-4.77919e-10	0.0603464
57298578	chr16:57298578:G:A	6.97369e-18	-1.14323	-1.18299	3.32431e-05	-1.28432	-1.16517
57298610	chr16:57298610:A:G	3.57535e-18	-1.59196	-1.40235	2.33874e-05	-1.39346	-1.40767
57298654	chr16:57298654:A:C	3.16456e-18	-1.63978	-1.47657	1.61511e-05	-1.69477	-1.47657
57298937	chr16:57298937:T:C	1.65285e-17	-4.77919e-10	-1.46328	8.87001e-05	-4.77919e-10	-1.46807
57298985	chr16:57298985:T:G	7.35863e-18	-1.14408	-1.12842	3.53358e-05	-1.28145	-1.10698
57299625	chr16:57299625:G:A	1.66472e-17	-4.77919e-10	-1.45612	8.90555e-05	-4.77919e-10	-1.46407
57300366	chr16:57300366:T:C	1.7188e-17	-4.77919e-10	-1.42415	9.13743e-05	-4.77919e-10	-1.43837
57300396	chr16:57300396:A:G	1.52929e-17	-0.164201	-1.37678	0.000106984	0.0838538	-1.36451
57300448	chr16:57300448:T:C	1.86256e-17	-1.61462	0.270793	9.82632e-05	-1.67161	0.305922
57300609	chr16:57300609:A:G	5.27772e-18	-1.95118	-0.653696	2.74239e-05	-1.95688	-0.685043
57300618	chr16:57300618:C:T	2.05197e-17	-4.77919e-10	-1.24698	0.000117079	-4.77919e-10	-1.19048
57300844	chr16:57300844:C:G	1.66429e-17	-4.77919e-10	-1.45639	8.90372e-05	-4.77919e-10	-1.46428
57300912	chr16:57300912:C:T	2.24949e-18	-1.98147	-1.4762	1.19248e-05	-1.99904	-1.47567
57300983	chr16:57300983:A:G	1.05964e-17	-1.90785	-8.47093e-10	5.22376e-05	-1.99753	-8.47093e-10
57300993	chr16:57300993:T:C	2.29447e-17	-4.77919e-10	-1.13528	0.000127468	-4.77919e-10	-1.10547
57301301	chr16:57301301:A:T	1.63898e-17	-1.47171	-8.47093e-10	9.21134e-05	-1.43031	-8.47093e-10
57301629	chr16:57301629:A:G	1.93196e-16	-4.77919e-10	0.995337	0.00100407	-4.77919e-10	0.958484
57301778	chr16:57301778:T:C	3.8484e-18	-1.99848	-0.922227	2.05656e-05	-1.99925	-0.930465
57301934	chr16:57301934:T:C	3.65462e-18	-1.91611	-1.05627	2.00174e-05	-1.92968	-1.02705
57302126	chr16:57302126:T:C	2.13933e-17	-4.77919e-10	-1.20529	0.00012159	-4.77919e-10	-1.15268
57302454	chr16:57302454:C:T	1.49566e-15	3.04195	-8.47093e-10	0.0177574	3.83122	-8.47093e-10
57302639	chr16:57302639:C:A	2.12437e-17	-1.21231	-8.47093e-10	8.71036e-05	-1.48623	-8.47093e-10
57302766	chr16:57302766:T:G	1.39143e-15	2.96972	-8.47093e-10	0.011808	3.4232	-8.47093e-10
57303039	chr16:57303039:C:G	8.40954e-18	-1.89053	-0.248475	4.55586e-05	-1.792	-0.342338
57303915	chr16:57303915:G:A	3.20258e-17	-4.77919e-10	-0.801826	0.000160873	-4.77919e-10	-0.872718
57304014	chr16:57304014:G:C	2.22965e-17	-4.77919e-10	-1.16394	0.000113209	-4.77919e-10	-1.2241
57304235	chr16:57304235:C:T	1.63558e-17	-4.77919e-10	-1.47379	8.82077e-05	-4.77919e-10	-1.47364
57304497	chr16:57304497:T:G	1.68674e-17	-4.77919e-10	-1.44298	9.18875e-05	-4.77919e-10	-1.43277
57304875	chr16:57304875:T:A	1.90431e-17	-4.77919e-10	-1.32166	0.000107534	-4.77919e-10	-1.27553
57304927	chr16:57304927:G:A	2.08798e-17	-4.77919e-10	-1.22959	0.000116588	-4.77919e-10	-1.19469
57305075	chr16:57305075:G:A	1.69921e-17	-1.97419	0.538576	7.1804e-05	-1.92596	0.24657
57305664	chr16:57305664:G:A	1.84367e-17	-4.77919e-10	-1.35402	0.000101796	-4.77919e-10	-1.33036
57306180	chr16:57306180:A:T	1.76293e-17	-4.77919e-10	-1.39881	9.61262e-05	-4.77919e-10	-1.38767
57306217	chr16:57306217:A:G	2.45545e-16	-4.77919e-10	1.23511	0.0014413	-4.77919e-10	1.31997
57306608	chr16:57306608:A:C	2.39111e-16	-4.77919e-10	1.20856	0.00161904	-4.77919e-10	1.43626
57306627	chr16:57306627:C:A	1.67681e-17	-4.77919e-10	-1.44889	9.18224e-05	-4.77919e-10	-1.43348
57306703	chr16:57306703:G:C	5.83674e-18	-1.99571	-0.508484	2.60991e-05	-1.97115	-0.720281
57307236	chr16:57307236:A:G	5.96145e-18	-1.99764	-0.485414	2.59376e-05	-1.99534	-0.702301
57307366	chr16:57307366:G:A	2.45435e-17	-4.77919e-10	-1.06792	0.000133006	-4.77919e-10	-1.06294
57307512	chr16:57307512:G:A	2.40342e-17	-4.77919e-10	-1.08889	0.000125634	-4.77919e-10	-1.11996
57307687	chr16:57307687:A:G	2.67619e-18	-1.96391	-1.32007	1.39837e-05	-1.93211	-1.38333
57307691	chr16:57307691:A:G	2.66224e-18	-1.94608	-1.34312	1.41249e-05	-1.99691	-1.30848
57308282	chr16:57308282:G:A	4.31351e-17	-1.99983	1.4958	0.000155894	-1.98662	1.08246
57308469	chr16:57308469:T:A	4.3542e-18	-1.99404	-0.803187	1.9551e-05	-1.99851	-0.981799
57308731	chr16:57308731:G:C	1.97259e-16	-4.77919e-10	1.01615	0.00115064	-4.77919e-10	1.09474
57309065	chr16:57309065:A:G	1.64981e-17	-4.77919e-10	-1.46512	8.84853e-05	-4.77919e-10	-1.4705
57309263	chr16:57309263:A:C	1.7356e-17	-4.77919e-10	-1.41443	9.52926e-05	-4.77919e-10	-1.39638
57309347	chr16:57309347:T:C	1.44202e-17	-1.59973	-8.47093e-10	7.4984e-05	-1.63606	-8.47093e-10
57309391	chr16:57309391:G:A	9.67938e-18	-1.99837	-8.47093e-10	5.31699e-05	-1.97984	-8.47093e-10
57309460	chr16:57309460:A:G	5.55772e-18	-1.97977	-0.573409	3.27867e-05	-1.98585	-0.477458
57310063	chr16:57310063:C:T	1.63243e-17	-4.77919e-10	-1.47571	8.82433e-05	-4.77919e-10	-1.47324
57310245	chr16:57310245:G:C	5.46372e-18	-1.99338	-0.57686	3.67323e-05	-1.87653	-0.47314
57310326	chr16:57310326:G:A	1.83152e-17	-4.77919e-10	-1.36064	9.8681e-05	-4.77919e-10	-1.36144
57310378	chr16:57310378:G:A	1.10838e-17	-1.86288	-8.47093e-10	5.96453e-05	-1.86492	-8.47093e-10
57310439	chr16:57310439:G:A	1.66166e-17	-4.77919e-10	-1.45797	8.90257e-05	-4.77919e-10	-1.46441
57310687	chr16:57310687:C:T	1.8475e-17	-4.77919e-10	-1.35195	9.84507e-05	-4.77919e-10	-1.36378
57310758	chr16:57310758:T:A	3.17955e-17	-4.77919e-10	-0.809042	0.000177334	-4.77919e-10	-0.775298
57311254	chr16:57311254:T:C	1.04853e-17	-1.91839	-8.47093e-10	6.13341e-05	-1.837	-8.47093e-10
57311413	chr16:57311413:C:A	2.17739e-17	-4.77919e-10	-1.18766	0.00011816	-4.77919e-10	-1.18129
57311483	chr16:57311483:TGTGTCA:T	1.04923e-17	-1.91773	-8.47093e-10	5.28831e-05	-1.98525	-8.47093e-10
57311729	chr16:57311729:C:T	8.59166e-18	-1.96798	-0.149592	5.27082e-05	-1.85831	-0.130248
57311881	chr16:57311881:C:CCTTTTGG	2.09321e-17	-4.77919e-10	-1.22708	0.000118312	-4.77919e-10	-1.18001
57312030	chr16:57312030:A:T	6.43038e-17	-4.77919e-10	-0.104749	0.000344573	-4.77919e-10	-0.111026
57312509	chr16:57312509:G:A	1.78689e-17	-4.77919e-10	-1.3853	9.68727e-05	-4.77919e-10	-1.37994
57312604	chr16:57312604:G:A	6.43788e-17	-4.77919e-10	-0.103582	0.00034414	-4.77919e-10	-0.112285
57312913	chr16:57312913:G:A	2.3572e-18	-1.96894	-1.44196	1.26156e-05	-1.99955	-1.41884
57313281	chr16:57313281:A:G	5.02672e-18	-1.9739	-0.679696	2.93225e-05	-1.87913	-0.695853
57313473	chr16:57313473:G:A	6.10628e-18	-1.97128	-0.487773	3.52202e-05	-1.99352	-0.398193
57313607	chr16:57313607:T:A	2.24235e-18	-1.98556	-1.47529	1.24333e-05	-1.95645	-1.4765
57313705	chr16:57313705:T:C	8.16605e-17	-4.77919e-10	0.134203	0.000503652	-4.77919e-10	0.268553
57313754	chr16:57313754:GTA:G	1.80787e-17	-1.53202	0.158386	0.000105895	-1.54054	0.249656
57314099	chr16:57314099:T:C	1.80644e-17	-4.77919e-10	-1.37442	9.71728e-05	-4.77919e-10	-1.37684
57314154	chr16:57314154:AAAG:A	1.80038e-17	-4.77919e-10	-1.37778	9.68502e-05	-4.77919e-10	-1.38017
57314217	chr16:57314217:G:A	1.80435e-17	-4.77919e-10	-1.37558	9.70589e-05	-4.77919e-10	-1.37801
57314474	chr16:57314474:C:T	1.74884e-17	-4.77919e-10	-1.40683	9.52121e-05	-4.77919e-10	-1.39723
57314825	chr16:57314825:A:G	5.22082e-18	-1.35122	-1.26449	2.32809e-05	-1.5869	-1.21881
57315256	chr16:57315256:A:T	1.81947e-17	-1.36723	-8.47093e-10	9.49115e-05	-1.40039	-8.47093e-10
57315257	chr16:57315257:T:TCCC	1.84461e-17	-1.35351	-8.47093e-10	9.61838e-05	-1.38707	-8.47093e-10
57315259	chr16:57315259:TGG:T	1.84249e-17	-1.35466	-8.47093e-10	9.60804e-05	-1.38815	-8.47093e-10
57315285	chr16:57315285:A:C	1.74304e-17	-4.77919e-10	-1.41015	9.42663e-05	-4.77919e-10	-1.40721
57315356	chr16:57315356:G:A	1.64022e-17	-4.77919e-10	-1.47095	8.83498e-05	-4.77919e-10	-1.47203
57315563	chr16:57315563:C:T	4.16167e-17	-4.77919e-10	-0.539865	0.000201189	-4.77919e-10	-0.64909
57315882	chr16:57315882:A:G	2.44542e-18	-1.91841	-1.45574	1.28479e-05	-1.964	-1.43616
57315942	chr16:57315942:A:G	2.76416e-18	-1.84801	-1.40362	1.34244e-05	-1.93561	-1.42065
57316119	chr16:57316119:G:C	2.63289e-18	-1.82387	-1.47641	1.32779e-05	-1.89221	-1.47502
57316189	chr16:57316189:G:C	1.64106e-17	-4.77919e-10	-1.47044	8.88516e-05	-4.77919e-10	-1.46637
57317062	chr16:57317062:T:C	3.35338e-18	-1.65967	-1.39873	1.51541e-05	-1.83563	-1.39943
57317181	chr16:57317181:G:A	2.74535e-18	-1.80804	-1.45042	1.43917e-05	-1.83294	-1.45374
57317308	chr16:57317308:G:A	1.3514e-17	-1.66464	-8.47093e-10	7.45012e-05	-1.64252	-8.47093e-10
57317491	chr16:57317491:T:A	8.05786e-18	-0.794842	-1.38688	3.23751e-05	-1.09333	-1.38261
57317659	chr16:57317659:T:C	1.47297e-17	-1.5785	-8.47093e-10	7.72999e-05	-1.60564	-8.47093e-10
57317673	chr16:57317673:G:C	5.74936e-18	-1.13664	-1.38264	2.36811e-05	-1.3943	-1.39436
57317683	chr16:57317683:A:T	1.03175e-17	-1.93452	-8.47093e-10	5.58578e-05	-1.93052	-8.47093e-10
57317753	chr16:57317753:G:A	3.00851e-17	-4.77919e-10	-0.864335	0.000213873	-4.77919e-10	-0.587949
57317860	chr16:57317860:C:T	8.38825e-18	-0.775813	-1.36572	3.36297e-05	-1.07736	-1.36056
57318212	chr16:57318212:A:G	6.85122e-18	-1.99011	-0.353828	3.5015e-05	-1.99949	-0.398067
57318370	chr16:57318370:A:C	4.18392e-17	-4.77919e-10	-0.534534	0.000236183	-4.77919e-10	-0.488728
57318421	chr16:57318421:G:A	9.69976e-18	-1.99627	-8.47093e-10	5.25865e-05	-1.99087	-8.47093e-10
57318769	chr16:57318769:T:C	8.55809e-17	0.181095	-8.47093e-10	0.000366437	-0.0495049	-8.47093e-10
57318833	chr16:57318833:G:A	1.73636e-17	-4.77919e-10	-1.41399	9.24167e-05	-4.77919e-10	-1.42703
57318877	chr16:57318877:C:T	1.68776e-17	-4.77919e-10	-1.44238	8.99137e-05	-4.77919e-10	-1.45448
57318999	chr16:57318999:C:T	1.24773e-17	-1.74446	-8.47093e-10	6.47726e-05	-1.78245	-8.47093e-10
57319144	chr16:57319144:C:T	1.53193e-17	-1.835	0.295748	7.15152e-05	-1.88087	0.197449
57319232	chr16:57319232:A:G	1.90071e-17	-4.77919e-10	-1.32356	0.000116188	-4.77919e-10	-1.19812
57319233	chr16:57319233:T:C	1.64967e-17	-4.77919e-10	-1.46521	8.80029e-05	-4.77919e-10	-1.47596
57319396	chr16:57319396:A:G	2.88928e-17	-4.77919e-10	-0.904776	0.000149564	-4.77919e-10	-0.945609
57319706	chr16:57319706:T:C	1.99949e-17	-4.77919e-10	-1.27289	0.000122527	-4.77919e-10	-1.145
57319853	chr16:57319853:T:C	6.30133e-18	-1.64305	-0.784558	2.6277e-05	-1.83717	-0.847465
57319874	chr16:57319874:G:A	1.93665e-17	-4.77919e-10	-1.30482	0.000116987	-4.77919e-10	-1.19127
57319891	chr16:57319891:A:G	1.93182e-17	-4.77919e-10	-1.30732	0.000116625	-4.77919e-10	-1.19437
57319904	chr16:57319904:T:C	1.99079e-17	-4.77919e-10	-1.27725	0.000108029	-4.77919e-10	-1.27093
57319976	chr16:57319976:T:C	3.2437e-18	-1.61825	-1.4734	1.45904e-05	-1.79689	-1.47608
57320022	chr16:57320022:G:A	9.11502e-18	-0.906615	-1.15183	4.67712e-05	-1.03349	-1.07458
57320212	chr16:57320212:G:C	1.67919e-17	-4.77919e-10	-1.44747	8.9543e-05	-4.77919e-10	-1.45861
57320354	chr16:57320354:A:G	1.72515e-17	-4.77919e-10	-1.42047	9.22934e-05	-4.77919e-10	-1.42836
57320578	chr16:57320578:T:C	5.6936e-18	-1.48971	-1.03931	2.50531e-05	-1.69611	-1.03623
57320743	chr16:57320743:A:G	1.63395e-17	-4.77919e-10	-1.47478	8.87062e-05	-4.77919e-10	-1.468
57320849	chr16:57320849:C:T	2.33479e-17	-4.77919e-10	-1.11786	0.000140104	-4.77919e-10	-1.01095
57321063	chr16:57321063:T:C	1.89587e-17	-4.77919e-10	-1.3261	0.000102807	-4.77919e-10	-1.32048
57321170	chr16:57321170:C:T	2.09613e-17	-4.77919e-10	-1.22569	0.0001141	-4.77919e-10	-1.21625
57321210	chr16:57321210:A:G	1.0258e-17	-1.60867	-0.331642	5.13267e-05	-1.76042	-0.254705
57321518	chr16:57321518:C:T	6.24236e-18	-1.66345	-0.773554	2.61369e-05	-1.85015	-0.839834
57321562	chr16:57321562:G:T	5.29974e-17	-4.77919e-10	-0.298124	0.000235283	-4.77919e-10	-0.492544
57321648	chr16:57321648:G:A	6.65017e-18	-1.63342	-0.740305	2.76535e-05	-1.83015	-0.803429
57321663	chr16:57321663:A:G	1.98833e-17	-4.77919e-10	-1.27849	0.000107887	-4.77919e-10	-1.27225
57321978	chr16:57321978:A:T	3.03643e-17	-4.77919e-10	-0.855099	0.000217203	-4.77919e-10	-0.572499
57322142	chr16:57322142:A:AAT	6.47703e-18	-1.69083	-0.709276	2.74979e-05	-1.86905	-0.77017
57322438	chr16:57322438:A:G	1.41139e-17	-1.62121	-8.47093e-10	6.81701e-05	-1.73133	-8.47093e-10
57322515	chr16:57322515:A:G	8.12724e-18	-1.51206	-0.661084	3.59033e-05	-1.73813	-0.634376
57322951	chr16:57322951:T:A	2.09916e-17	-4.77919e-10	-1.22424	0.000114145	-4.77919e-10	-1.21587
57323150	chr16:57323150:TAAATAAATAAAC:T	1.75479e-17	-4.77919e-10	-1.40343	9.47277e-05	-4.77919e-10	-1.40233
57323853	chr16:57323853:C:T	1.74483e-17	-4.77919e-10	-1.40912	9.24675e-05	-4.77919e-10	-1.42648
57324255	chr16:57324255:T:C	1.64247e-17	-4.77919e-10	-1.46958	8.91757e-05	-4.77919e-10	-1.46272
57324643	chr16:57324643:G:A	1.06525e-17	-1.61168	-0.290886	5.36099e-05	-1.76206	-0.209542
57324648	chr16:57324648:G:A	7.21187e-18	-1.59111	-0.70153	2.96803e-05	-1.80298	-0.759868
57324801	chr16:57324801:C:T	3.03568e-17	-4.77919e-10	-0.855345	0.000151492	-4.77919e-10	-0.932799
57325381	chr16:57325381:A:G	5.36674e-17	-4.77919e-10	-0.285561	0.000239886	-4.77919e-10	-0.473169
57325525	chr16:57325525:T:C	1.70699e-17	-4.77919e-10	-1.43105	9.25522e-05	-4.77919e-10	-1.42556
57325709	chr16:57325709:A:G	1.86451e-17	-4.77919e-10	-1.34279	0.000107203	-4.77919e-10	-1.27861
57325934	chr16:57325934:C:T	1.71163e-17	-4.77919e-10	-1.42833	9.18373e-05	-4.77919e-10	-1.43331
57325935	chr16:57325935:G:A	1.64105e-17	-4.77919e-10	-1.47044	8.85548e-05	-4.77919e-10	-1.46971
57326416	chr16:57326416:C:T	1.76951e-17	-4.77919e-10	-1.39508	9.35127e-05	-4.77919e-10	-1.41524
57326653	chr16:57326653:C:T	1.68807e-17	-4.77919e-10	-1.44219	8.9923e-05	-4.77919e-10	-1.45438
57326673	chr16:57326673:G:A	1.74099e-17	-4.77919e-10	-1.41133	9.22707e-05	-4.77919e-10	-1.42861
57326781	chr16:57326781:C:A	2.32481e-17	-4.77919e-10	-1.12214	0.000139431	-4.77919e-10	-1.01576
57326895	chr16:57326895:G:A	5.78897e-17	-4.77919e-10	-0.209827	0.000256546	-4.77919e-10	-0.406024
57326932	chr16:57326932:A:G	1.98935e-17	-4.77919e-10	-1.27797	0.000107954	-4.77919e-10	-1.27163
57326963	chr16:57326963:A:G	3.01372e-17	-4.77919e-10	-0.862606	0.00016479	-4.77919e-10	-0.848661
57327171	chr16:57327171:A:G	1.82612e-17	-4.77919e-10	-1.36359	9.98969e-05	-4.77919e-10	-1.34919
57327434	chr16:57327434:C:A	7.36044e-18	-1.68536	-0.586884	3.47935e-05	-1.83088	-0.573022
57327552	chr16:57327552:A:G	1.99344e-17	-4.77919e-10	-1.27592	0.000108171	-4.77919e-10	-1.26962
57328023	chr16:57328023:C:T	1.69332e-17	-4.77919e-10	-1.43909	9.01913e-05	-4.77919e-10	-1.4514
57328198	chr16:57328198:C:T	8.27533e-18	-1.4812	-0.673888	3.28712e-05	-1.72643	-0.734307
57328216	chr16:57328216:T:C	1.85062e-17	-4.77919e-10	-1.35026	0.000106485	-4.77919e-10	-1.28533
57328334	chr16:57328334:G:A	1.74106e-17	-4.77919e-10	-1.41129	9.21265e-05	-4.77919e-10	-1.43017
57328366	chr16:57328366:C:T	1.99382e-17	-4.77919e-10	-1.27573	0.000108203	-4.77919e-10	-1.26933
57328570	chr16:57328570:G:A	2.94744e-17	-4.77919e-10	-0.884844	0.000208107	-4.77919e-10	-0.615282
57329084	chr16:57329084:T:C	1.55975e-17	-1.52126	-8.47093e-10	8.97737e-05	-1.45604	-8.47093e-10
57329154	chr16:57329154:G:A	7.13754e-18	-1.39	-0.913003	3.41655e-05	-1.55612	-0.865992
57329544	chr16:57329544:T:C	2.79436e-18	-1.76423	-1.47653	1.35326e-05	-1.87169	-1.47654
57329981	chr16:57329981:C:T	3.49167e-18	-1.74312	-1.27487	2.17482e-05	-1.58397	-1.28983
57330033	chr16:57330033:G:A	2.76917e-17	-4.77919e-10	-0.947235	0.000143211	-4.77919e-10	-0.989017
57330254	chr16:57330254:G:A	2.8955e-17	-4.77919e-10	-0.902626	0.00020353	-4.77919e-10	-0.637518
57330571	chr16:57330571:G:A	2.64542e-17	-4.77919e-10	-0.992951	0.000161738	-4.77919e-10	-0.867354
57330860	chr16:57330860:A:G	2.69904e-17	-4.77919e-10	-0.972887	0.000140429	-4.77919e-10	-1.00863
57331042	chr16:57331042:G:C	3.19104e-17	-4.77919e-10	-0.805435	0.000150246	-4.77919e-10	-0.94106
57331059	chr16:57331059:T:C	1.70586e-17	-4.77919e-10	-1.43171	9.07476e-05	-4.77919e-10	-1.44525
57331305	chr16:57331305:T:C	2.33514e-17	-1.11771	-8.47093e-10	0.000142763	-0.992147	-8.47093e-10
57331326	chr16:57331326:A:C	2.82284e-17	-4.77919e-10	-0.928038	0.000146063	-4.77919e-10	-0.969293
57331527	chr16:57331527:A:G	4.96277e-17	-4.77919e-10	-0.363818	0.000275351	-4.77919e-10	-0.335286
57331623	chr16:57331623:A:G	2.70258e-17	-4.77919e-10	-0.971577	0.00014061	-4.77919e-10	-1.00734
57332751	chr16:57332751:T:C	1.63261e-17	-4.77919e-10	-1.4756	8.79498e-05	-4.77919e-10	-1.47657
57332971	chr16:57332971:T:C	2.91742e-17	-4.77919e-10	-0.895083	0.000203909	-4.77919e-10	-0.635659
57333366	chr16:57333366:G:A	2.10179e-17	-4.77919e-10	-1.22299	0.000116349	-4.77919e-10	-1.19674
57334010	chr16:57334010:CT:C	1.0505e-17	-1.91651	-8.47093e-10	5.63594e-05	-1.92158	-8.47093e-10
57334250	chr16:57334250:C:T	1.69985e-17	-4.77919e-10	-1.43524	9.0453e-05	-4.77919e-10	-1.4485
57334540	chr16:57334540:C:T	2.27114e-17	-4.77919e-10	-1.1455	0.000149648	-4.77919e-10	-0.945046
57334597	chr16:57334597:CT:C	3.17324e-17	-4.77919e-10	-0.811028	0.000152606	-4.77919e-10	-0.925474
57334649	chr16:57334649:G:A	2.1779e-17	-4.77919e-10	-1.18742	0.000129368	-4.77919e-10	-1.09067
57334912	chr16:57334912:T:C	4.60113e-18	-1.63868	-1.10339	1.94564e-05	-1.83696	-1.1482
57335149	chr16:57335149:G:A	5.03763e-18	-1.83176	-0.819667	2.8161e-05	-1.91958	-0.695819
57335221	chr16:57335221:A:G	1.85666e-17	-4.77919e-10	-1.347	9.78988e-05	-4.77919e-10	-1.3694
57335456	chr16:57335456:C:A	1.98935e-17	-4.77919e-10	-1.27797	0.000107954	-4.77919e-10	-1.27163
57335932	chr16:57335932:C:T	2.25212e-17	-4.77919e-10	-1.15391	0.000148035	-4.77919e-10	-0.955885
57336187	chr16:57336187:C:T	9.6634e-18	-2.00002	-8.47093e-10	5.27727e-05	-1.98734	-8.47093e-10
57336300	chr16:57336300:G:A	1.27116e-17	-1.72585	-8.47093e-10	6.64764e-05	-1.75649	-8.47093e-10
57336414	chr16:57336414:C:T	6.52902e-18	-1.90636	-0.485745	3.20168e-05	-1.96892	-0.518148
57336620	chr16:57336620:T:A	2.27652e-17	-4.77919e-10	-1.14313	0.000150341	-4.77919e-10	-0.94043
57336639	chr16:57336639:C:T	5.66434e-18	-1.57848	-0.955695	2.32201e-05	-1.80219	-1.00612
57336687	chr16:57336687:C:T	1.98168e-17	-4.77919e-10	-1.28184	0.000107391	-4.77919e-10	-1.27685
57336797	chr16:57336797:C:T	9.68976e-18	-1.9973	-8.47093e-10	5.22058e-05	-1.99814	-8.47093e-10
57336819	chr16:57336819:G:A	1.88906e-17	-4.77919e-10	-1.3297	0.000113333	-4.77919e-10	-1.223
57336858	chr16:57336858:C:T	1.71354e-17	-4.77919e-10	-1.42722	9.10797e-05	-4.77919e-10	-1.4416
57337052	chr16:57337052:G:A	1.72138e-17	-4.77919e-10	-1.42266	9.14349e-05	-4.77919e-10	-1.43771
57337136	chr16:57337136:T:C	1.71761e-17	-4.77919e-10	-1.42485	9.475e-05	-4.77919e-10	-1.40209
57337213	chr16:57337213:A:G	3.10374e-18	-1.68953	-1.44623	1.47028e-05	-1.81544	-1.44985
57337420	chr16:57337420:G:A	1.02935e-17	-1.93686	-8.47093e-10	5.21263e-05	-1.99966	-8.47093e-10
57337623	chr16:57337623:C:T	3.29563e-17	-0.773183	-8.47093e-10	0.000182397	-0.747149	-8.47093e-10
57337644	chr16:57337644:T:C	1.71026e-17	-4.77919e-10	-1.42914	9.09694e-05	-4.77919e-10	-1.44281
57338398	chr16:57338398:C:A	2.26191e-17	-4.77919e-10	-1.14957	0.000148849	-4.77919e-10	-0.950398
57338430	chr16:57338430:C:T	1.77804e-17	-1.39027	-8.47093e-10	0.000106589	-1.28435	-8.47093e-10
57338616	chr16:57338616:T:C	4.34253e-18	-1.9798	-0.82011	2.02864e-05	-1.99075	-0.952636
57338788	chr16:57338788:A:C	2.26474e-17	-4.77919e-10	-1.14832	0.000149221	-4.77919e-10	-0.947903
57339078	chr16:57339078:C:T	3.20767e-18	-1.658	-1.44482	1.50786e-05	-1.7911	-1.44896
57340206	chr16:57340206:C:T	1.6499e-17	-4.77919e-10	-1.46506	8.89698e-05	-4.77919e-10	-1.46504
57340506	chr16:57340506:C:T	3.6468e-18	-1.97746	-0.99706	1.8692e-05	-1.94014	-1.0851
57340528	chr16:57340528:C:T	1.05524e-17	-1.91202	-8.47093e-10	5.63924e-05	-1.921	-8.47093e-10
57340798	chr16:57340798:C:T	5.57113e-18	-1.6569	-0.893865	2.64302e-05	-1.81476	-0.864063
57340844	chr16:57340844:T:G	1.63308e-17	-4.77919e-10	-1.47531	8.88716e-05	-4.77919e-10	-1.46614
57341020	chr16:57341020:T:C	3.36664e-18	-1.8592	-1.19525	1.72135e-05	-1.75446	-1.35318
57341052	chr16:57341052:T:C	3.26279e-18	-1.86008	-1.22571	1.68581e-05	-1.75511	-1.37339
57341709	chr16:57341709:G:A	1.57374e-17	-1.51233	-8.47093e-10	8.49461e-05	-1.51132	-8.47093e-10
57341722	chr16:57341722:T:C	3.68813e-17	-0.660662	-8.47093e-10	0.000212817	-0.592899	-8.47093e-10
57342178	chr16:57342178:A:C	1.644e-17	-4.77919e-10	-1.46865	8.83632e-05	-4.77919e-10	-1.47188
57342459	chr16:57342459:C:T	5.12013e-18	-1.67887	-0.956312	2.46648e-05	-1.75524	-0.992721
57342609	chr16:57342609:C:T	1.64351e-17	-4.77919e-10	-1.46895	8.93125e-05	-4.77919e-10	-1.46119
57342669	chr16:57342669:C:A	3.08711e-18	-1.67565	-1.46548	1.82606e-05	-1.65754	-1.39105
57342735	chr16:57342735:G:A	2.18699e-17	-4.77919e-10	-1.18325	0.000104188	-4.77919e-10	-1.30714
57342764	chr16:57342764:A:G	9.63987e-17	0.300126	-8.47093e-10	0.000656812	0.534066	-8.47093e-10
57342821	chr16:57342821:T:C	1.7708e-17	-4.77919e-10	-1.39435	9.15153e-05	-4.77919e-10	-1.43683
57342886	chr16:57342886:G:A	9.92278e-18	-1.97353	-8.47093e-10	5.32399e-05	-1.97853	-8.47093e-10
57343341	chr16:57343341:G:A	2.80048e-17	-4.77919e-10	-0.935992	0.000151967	-4.77919e-10	-0.929669
57343634	chr16:57343634:C:T	1.88563e-17	-4.77919e-10	-1.33152	9.70617e-05	-4.77919e-10	-1.37799
57343649	chr16:57343649:C:G	3.3591e-18	-1.99562	-1.06107	1.81466e-05	-1.91582	-1.13903
57343734	chr16:57343734:G:A	1.66568e-17	-4.77919e-10	-1.45555	8.89991e-05	-4.77919e-10	-1.46471
57343808	chr16:57343808:G:A	4.91792e-18	-1.67404	-1.00144	2.37243e-05	-1.75143	-1.0354
57344416	chr16:57344416:G:A	5.63655e-18	-1.58945	-0.949648	2.61756e-05	-1.76654	-0.921965
57344784	chr16:57344784:G:C	1.78382e-17	-4.77919e-10	-1.38703	0.000108914	-4.77919e-10	-1.26277
57344892	chr16:57344892:G:A	4.55262e-18	-1.94515	-0.80752	2.34025e-05	-1.89434	-0.906148
57345465	chr16:57345465:A:G	4.89342e-18	-1.64279	-1.03769	2.36301e-05	-1.72432	-1.06649
57345946	chr16:57345946:A:G	3.72378e-16	-4.77919e-10	1.65154	0.00266672	-4.77919e-10	1.93527
57346502	chr16:57346502:G:A	5.57188e-18	-1.59268	-0.957951	2.5884e-05	-1.76957	-0.93014
57346615	chr16:57346615:A:G	3.4845e-17	-0.717458	-8.47093e-10	0.000199941	-0.65531	-8.47093e-10
57346805	chr16:57346805:AAATAAATG:A	4.37668e-18	-1.94607	-0.846008	2.25651e-05	-1.89524	-0.941689
57347044	chr16:57347044:A:G	9.20533e-18	-0.996448	-1.05214	5.20413e-05	-1.15975	-0.841547
57347371	chr16:57347371:G:A	1.15632e-16	-4.77919e-10	0.482046	0.00061892	-4.77919e-10	0.474643
57347690	chr16:57347690:A:G	1.71604e-17	-4.77919e-10	-1.42577	8.9608e-05	-4.77919e-10	-1.45789
57347697	chr16:57347697:A:G	1.83432e-17	-1.35911	-8.47093e-10	7.79144e-05	-1.59772	-8.47093e-10
57348031	chr16:57348031:T:C	4.67845e-18	-1.6665	-1.0589	2.26345e-05	-1.74529	-1.08857
57348257	chr16:57348257:T:C	5.67757e-18	-1.58943	-0.942419	2.63531e-05	-1.76768	-0.914063
57348336	chr16:57348336:G:A	2.82738e-18	-1.75445	-1.47456	1.45825e-05	-1.79706	-1.47645
57348513	chr16:57348513:C:T	4.01365e-18	-1.41976	-1.4589	2.01667e-05	-1.5005	-1.44881
57348684	chr16:57348684:A:G	5.24758e-18	-1.6159	-0.994699	2.44818e-05	-1.78754	-0.967861
57348990	chr16:57348990:T:C	1.68782e-17	-4.77919e-10	-1.44234	9.92909e-05	-4.77919e-10	-1.35528
57349494	chr16:57349494:T:C	1.1571e-17	-0.88707	-0.932798	6.21825e-05	-0.994698	-0.828561
57349996	chr16:57349996:A:G	1.23914e-17	-1.75136	-8.47093e-10	8.18739e-05	-1.54815	-8.47093e-10
57350100	chr16:57350100:G:T	2.94955e-17	-4.77919e-10	-0.884129	0.000162177	-4.77919e-10	-0.864641
57350214	chr16:57350214:A:G	3.22469e-18	-1.98743	-1.1101	1.82023e-05	-2.00006	-1.05173
57350322	chr16:57350322:A:G	4.8844e-17	-0.379736	-8.47093e-10	0.000277847	-0.326264	-8.47093e-10
57350344	chr16:57350344:T:G	3.1511e-18	-1.68398	-1.43664	1.58273e-05	-1.73468	-1.45692
57350527	chr16:57350527:A:G	1.64374e-17	-4.77919e-10	-1.46881	8.93309e-05	-4.77919e-10	-1.46099
57350756	chr16:57350756:G:A	4.54612e-17	-0.451507	-8.47093e-10	0.000257945	-0.400586	-8.47093e-10
57350853	chr16:57350853:T:C	3.05751e-18	-1.76122	-1.38955	1.52865e-05	-1.805	-1.42137
57351096	chr16:57351096:C:T	2.9617e-18	-1.75211	-1.43049	1.49151e-05	-1.79828	-1.45268
57351114	chr16:57351114:A:G	3.16192e-18	-1.67658	-1.4406	1.58928e-05	-1.72789	-1.45958
57351180	chr16:57351180:TA:T	1.66805e-17	-4.77919e-10	-1.45413	9.06638e-05	-4.77919e-10	-1.44617
57351257	chr16:57351257:C:T	2.36388e-18	-1.98731	-1.42075	1.22856e-05	-1.99918	-1.44572
57351423	chr16:57351423:G:A	3.32856e-18	-1.63878	-1.42705	1.6619e-05	-1.6924	-1.45039
57351513	chr16:57351513:T:C	3.0383e-18	-1.74567	-1.4114	1.51717e-05	-1.79362	-1.44028
57351623	chr16:57351623:C:G	1.63118e-17	-4.77919e-10	-1.47648	8.99421e-05	-4.77919e-10	-1.45417
57351933	chr16:57351933:T:A	3.39156e-18	-1.66696	-1.38012	1.67698e-05	-1.71989	-1.41386
57352024	chr16:57352024:G:A	4.78054e-17	-0.401229	-8.47093e-10	0.000269543	-0.356604	-8.47093e-10
57352142	chr16:57352142:A:C	2.07737e-17	-1.23468	-8.47093e-10	0.000137823	-1.02736	-8.47093e-10
57352274	chr16:57352274:A:G	3.07748e-18	-1.68656	-1.4577	1.72972e-05	-1.63438	-1.46841
57352447	chr16:57352447:AAAG:A	2.74981e-18	-1.79053	-1.46631	1.34181e-05	-1.88607	-1.47066
57352591	chr16:57352591:T:C	1.85844e-17	-4.77919e-10	-1.34604	0.00011595	-4.77919e-10	-1.20018
57352952	chr16:57352952:G:A	1.67745e-17	-4.77919e-10	-1.44851	9.91033e-05	-4.77919e-10	-1.35717
57352954	chr16:57352954:G:A	1.658e-17	-4.77919e-10	-1.46017	9.65644e-05	-4.77919e-10	-1.38312
57353294	chr16:57353294:A:T	2.69114e-17	-4.77919e-10	-0.975817	0.000129104	-4.77919e-10	-1.09271
57353341	chr16:57353341:CTA:C	1.63109e-17	-4.77919e-10	-1.47653	8.80582e-05	-4.77919e-10	-1.47533
57353898	chr16:57353898:G:A	1.63931e-17	-4.77919e-10	-1.47151	8.97067e-05	-4.77919e-10	-1.45679
57354106	chr16:57354106:A:G	6.51085e-18	-1.83571	-0.559188	4.01427e-05	-1.6541	-0.606789
57354203	chr16:57354203:G:A	2.62205e-17	-0.474305	-0.52752	0.000140818	-0.421063	-0.5848
57354552	chr16:57354552:C:CTG	1.13853e-17	-1.97389	0.137847	6.00083e-05	-1.92224	0.0633864
57354620	chr16:57354620:T:A	6.01949e-18	-1.68508	-0.788282	3.69852e-05	-1.52721	-0.815607
57354678	chr16:57354678:T:A	4.98323e-18	-1.83173	-0.830555	3.1007e-05	-1.64895	-0.870169
57354974	chr16:57354974:A:T	1.63109e-17	-4.77919e-10	-1.47653	9.06925e-05	-4.77919e-10	-1.44586
57355469	chr16:57355469:G:A	1.55252e-17	-1.5259	-8.47093e-10	8.33481e-05	-1.53031	-8.47093e-10
57355742	chr16:57355742:A:G	3.10917e-16	-0.571665	2.04283	0.00228099	-0.795305	2.57434
57355812	chr16:57355812:G:A	3.01496e-17	-4.77919e-10	-0.862195	0.000195636	-4.77919e-10	-0.677076
57355878	chr16:57355878:C:T	6.9264e-18	-1.77523	-0.557793	4.37973e-05	-1.56798	-0.605785
57355879	chr16:57355879:A:G	3.76589e-17	-0.510412	-0.129385	0.000183524	-0.609165	-0.131822
57355914	chr16:57355914:T:A	1.35791e-17	-0.955423	-0.70441	7.80333e-05	-0.870178	-0.726019
57356127	chr16:57356127:G:A	1.63212e-17	-4.77919e-10	-1.4759	9.08329e-05	-4.77919e-10	-1.44431
57356149	chr16:57356149:G:T	4.60406e-18	-1.98723	-0.754196	2.54653e-05	-1.94508	-0.77093
57356556	chr16:57356556:C:T	8.7226e-17	0.200136	-8.47093e-10	0.000585394	0.418952	-8.47093e-10
57356566	chr16:57356566:C:G	2.80642e-18	-1.86502	-1.37144	1.59495e-05	-1.78544	-1.39846
57356609	chr16:57356609:T:C	1.1254e-17	-1.84764	-8.47093e-10	6.14417e-05	-1.83524	-8.47093e-10
57356684	chr16:57356684:A:G	3.47256e-17	-0.72089	-8.47093e-10	0.000159356	-0.882194	-8.47093e-10
57356779	chr16:57356779:C:T	6.50298e-18	-1.83652	-0.559585	4.01195e-05	-1.65451	-0.606964
57357022	chr16:57357022:G:A	4.93004e-18	-1.97859	-0.694427	2.74779e-05	-1.92811	-0.711844
57357042	chr16:57357042:G:T	1.45827e-17	-1.58853	-8.47093e-10	0.000101827	-1.33006	-8.47093e-10
57357302	chr16:57357302:G:T	4.03888e-18	-1.49462	-1.37778	2.45531e-05	-1.37898	-1.37352
57357358	chr16:57357358:T:A	6.40809e-18	-1.85474	-0.556068	3.91496e-05	-1.68281	-0.603135
57357479	chr16:57357479:G:A	2.63101e-17	-0.464102	-0.534312	0.000297434	-0.0724493	-0.185691
57357548	chr16:57357548:A:G	1.35365e-17	-1.66298	-8.47093e-10	9.20609e-05	-1.43088	-8.47093e-10
57357592	chr16:57357592:C:A	1.68192e-17	-4.77919e-10	-1.44585	9.50161e-05	-4.77919e-10	-1.39929
57357836	chr16:57357836:T:C	8.36515e-18	-1.66276	-0.481535	6.007e-05	-1.46315	-0.39467
57357856	chr16:57357856:A:G	1.57823e-17	-0.0903381	-1.41914	0.000141955	0.329139	-1.32696
57358000	chr16:57358000:T:G	2.36146e-17	-4.77919e-10	-1.1065	0.00012872	-4.77919e-10	-1.09569
57358077	chr16:57358077:A:G	2.50475e-18	-1.8751	-1.47508	1.45793e-05	-1.82113	-1.4526
57358125	chr16:57358125:C:A	3.89507e-16	-4.77919e-10	1.69651	0.00282387	-4.77919e-10	1.99253
57358307	chr16:57358307:A:G	1.74012e-17	-4.77919e-10	-1.41183	9.57288e-05	-4.77919e-10	-1.39181
57358329	chr16:57358329:T:C	3.04063e-17	0.0772603	-0.930979	0.000166076	0.147923	-0.988807
57359094	chr16:57359094:G:A	1.72656e-17	-4.77919e-10	-1.41965	9.49691e-05	-4.77919e-10	-1.39978
57359309	chr16:57359309:T:C	2.74654e-18	-1.93851	-1.31952	1.48201e-05	-1.9827	-1.27465
57359373	chr16:57359373:T:C	1.68955e-17	-4.77919e-10	-1.44132	9.09745e-05	-4.77919e-10	-1.44275
57359375	chr16:57359375:G:A	4.72218e-17	0.0838565	-0.497369	0.00017279	-0.260489	-0.540766
57359384	chr16:57359384:T:C	1.01003e-17	-1.9558	-8.47093e-10	5.34002e-05	-1.97552	-8.47093e-10
57359423	chr16:57359423:C:G	1.25691e-17	-1.73713	-8.47093e-10	7.10208e-05	-1.69036	-8.47093e-10
57359499	chr16:57359499:G:A	1.94585e-17	-4.77919e-10	-1.30009	0.000123701	-4.77919e-10	-1.13546
57359718	chr16:57359718:C:T	3.06323e-17	-0.0087357	-0.837575	0.000103744	-0.337635	-0.973768
57360027	chr16:57360027:G:C	3.83078e-17	-4.77919e-10	-0.622714	0.000189934	-4.77919e-10	-0.706658
57360125	chr16:57360125:G:C	5.55794e-17	-0.250554	-8.47093e-10	0.000185294	-0.731388	-8.47093e-10
57360379	chr16:57360379:GC:G	3.67661e-18	-1.67748	-1.2889	1.72932e-05	-1.74326	-1.35976
57360383	chr16:57360383:AGGGTG:A	3.64471e-18	-1.68619	-1.2889	1.71594e-05	-1.75103	-1.35976
57360444	chr16:57360444:C:T	1.8238e-17	-4.77919e-10	-1.36486	9.82921e-05	-4.77919e-10	-1.36539
57360846	chr16:57360846:C:G	5.11857e-17	0.132882	-0.465789	0.000205805	-0.0372648	-0.58914
57360950	chr16:57360950:C:T	4.72031e-17	0.351727	-0.765635	0.000189021	0.164953	-0.876428
57360980	chr16:57360980:C:CCAGGA	3.41337e-18	-1.92715	-1.11352	2.02434e-05	-1.78269	-1.16281
57361014	chr16:57361014:C:T	4.63661e-17	0.345458	-0.777255	0.000185898	0.158938	-0.887073
57361130	chr16:57361130:G:A	2.40162e-18	-1.93304	-1.45919	1.42965e-05	-1.82304	-1.47028
57361302	chr16:57361302:G:A	2.29426e-17	-4.77919e-10	-1.13537	0.000126671	-4.77919e-10	-1.11174
57361576	chr16:57361576:T:C	3.07005e-18	-1.9292	-1.21747	1.8373e-05	-1.78692	-1.25553
57361752	chr16:57361752:G:A	4.73519e-17	0.00863283	-0.419393	0.000143793	-0.395395	-0.589562
57361878	chr16:57361878:A:G	2.66819e-18	-1.82786	-1.45911	1.72757e-05	-1.71039	-1.39364
57361991	chr16:57361991:A:C	1.72689e-17	-4.77919e-10	-1.41946	9.49897e-05	-4.77919e-10	-1.39956
57362074	chr16:57362074:G:T	1.76338e-17	-4.77919e-10	-1.39855	9.05939e-05	-4.77919e-10	-1.44695
57362387	chr16:57362387:G:T	2.16417e-16	-4.77919e-10	1.10884	0.00123919	-4.77919e-10	1.16888
57362786	chr16:57362786:A:G	1.24373e-17	-0.319719	-1.42795	5.66028e-05	-0.466684	-1.45059
57362911	chr16:57362911:G:A	1.75358e-17	-4.77919e-10	-1.40412	9.4346e-05	-4.77919e-10	-1.40636
57363977	chr16:57363977:G:A	1.57442e-17	-1.51189	-8.47093e-10	7.06262e-05	-1.69593	-8.47093e-10
57364038	chr16:57364038:C:T	5.63861e-16	2.98447	-0.918025	0.00181251	2.45022	-0.90108
57365328	chr16:57365328:T:C	2.02523e-17	-1.2601	-8.47093e-10	0.000179869	-0.761105	-8.47093e-10
57365437	chr16:57365437:G:A	1.04923e-17	-0.618886	-1.29884	4.36026e-05	-0.903083	-1.27513
57365590	chr16:57365590:T:A	2.3251e-18	-1.94933	-1.47528	1.45047e-05	-1.8166	-1.46225
57365774	chr16:57365774:C:G	3.94667e-17	-0.59291	-8.47093e-10	0.000335123	-0.138836	-8.47093e-10
57366471	chr16:57366471:C:T	1.96095e-17	-4.77919e-10	-1.29235	0.000106008	-4.77919e-10	-1.28982
57366723	chr16:57366723:C:T	2.1969e-17	-4.77919e-10	-1.17874	0.000119954	-4.77919e-10	-1.16622
57366963	chr16:57366963:T:C	4.04586e-18	-1.57506	-1.29561	1.96143e-05	-1.62882	-1.34826
57367181	chr16:57367181:A:ACAG	9.67087e-18	-1.99925	-8.47093e-10	5.53207e-05	-1.94019	-8.47093e-10
57367397	chr16:57367397:T:C	1.70676e-17	-1.43119	-8.47093e-10	0.000143532	-0.986775	-8.47093e-10
57367882	chr16:57367882:C:T	6.03567e-17	-4.77919e-10	-0.168095	0.000334684	-4.77919e-10	-0.140145
57368307	chr16:57368307:G:A	3.59997e-17	-4.77919e-10	-0.684857	0.000195123	-4.77919e-10	-0.679702
57368569	chr16:57368569:A:G	1.63903e-17	-0.582978	-0.888701	0.000101671	-0.256036	-1.07556
57368620	chr16:57368620:G:A	1.74031e-17	-4.77919e-10	-1.41172	9.78822e-05	-4.77919e-10	-1.36957
57368699	chr16:57368699:A:C	1.74176e-17	-4.77919e-10	-1.41088	9.31684e-05	-4.77919e-10	-1.41892
57368795	chr16:57368795:GAATAA:G	1.43608e-17	-0.438964	-1.1649	0.000109127	-0.0244478	-1.23637
57369468	chr16:57369468:C:T	1.72062e-17	-4.77919e-10	-1.4231	9.28195e-05	-4.77919e-10	-1.42268
57369588	chr16:57369588:G:A	3.38821e-17	0.642707	-1.38819	0.000233034	0.898587	-1.40074
57370138	chr16:57370138:G:A	9.76648e-18	-1.98941	-8.47093e-10	5.38548e-05	-1.96704	-8.47093e-10
57370281	chr16:57370281:C:T	1.83617e-17	-4.77919e-10	-1.3581	0.000100553	-4.77919e-10	-1.34264
57370544	chr16:57370544:A:G	3.46148e-17	-4.77919e-10	-0.724087	0.000166114	-4.77919e-10	-0.840661
57370742	chr16:57370742:C:T	3.02362e-18	-1.98372	-1.1782	1.8393e-05	-1.88747	-1.15389
57370858	chr16:57370858:C:T	3.20353e-16	1.17385	0.327204	0.00252021	1.83023	0.0485361
57370938	chr16:57370938:C:T	2.86699e-18	-1.89181	-1.32329	1.51596e-05	-1.86297	-1.37173
57371847	chr16:57371847:T:C	9.66415e-18	-1.99994	-8.47093e-10	5.22522e-05	-1.99725	-8.47093e-10
57371884	chr16:57371884:C:T	1.15837e-17	-1.81877	-8.47093e-10	5.61389e-05	-1.9255	-8.47093e-10
57372750	chr16:57372750:C:T	1.63116e-17	-4.77919e-10	-1.47649	8.81057e-05	-4.77919e-10	-1.4748
57372780	chr16:57372780:A:G	1.79294e-17	-4.77919e-10	-1.38193	9.73515e-05	-4.77919e-10	-1.375
57372962	chr16:57372962:C:T	1.87492e-17	-4.77919e-10	-1.33722	9.13951e-05	-4.77919e-10	-1.43814
57373215	chr16:57373215:C:T	2.49657e-17	-1.05087	-8.47093e-10	0.000255587	-0.409769	-8.47093e-10
57373318	chr16:57373318:A:T	1.51678e-16	0.753392	-8.47093e-10	0.00108745	1.03826	-8.47093e-10
57373757	chr16:57373757:G:T	1.47151e-17	-1.5795	-8.47093e-10	7.98894e-05	-1.57269	-8.47093e-10
57373883	chr16:57373883:C:T	1.88545e-17	-4.77919e-10	-1.33161	9.17032e-05	-4.77919e-10	-1.43478
57373899	chr16:57373899:A:G	1.15391e-17	-0.539424	-1.2832	9.06183e-05	-0.119361	-1.32732
57374483	chr16:57374483:A:G	5.32148e-17	-4.77919e-10	-0.29403	0.000253646	-4.77919e-10	-0.417393
57374749	chr16:57374749:G:A	3.97699e-18	-1.64272	-1.24512	2.47904e-05	-1.51884	-1.22403
57374864	chr16:57374864:G:A	4.94073e-17	-4.77919e-10	-0.368269	0.000260843	-4.77919e-10	-0.389413
57374866	chr16:57374866:C:T	4.57698e-18	-1.29155	-1.45577	3.00021e-05	-1.08417	-1.46789
57374952	chr16:57374952:C:T	2.87775e-17	-0.908774	-8.47093e-10	0.000307212	-0.225794	-8.47093e-10
57374992	chr16:57374992:T:C	3.93262e-18	-1.44299	-1.45607	2.62991e-05	-1.24904	-1.43476
57375089	chr16:57375089:G:A	1.77021e-17	-4.77919e-10	-1.39468	9.45321e-05	-4.77919e-10	-1.40439
57375358	chr16:57375358:A:C	3.93939e-17	-1.88475	1.29	0.000205272	-1.80825	1.17925
57375432	chr16:57375432:G:T	2.672e-17	-0.982955	-8.47093e-10	0.000156265	-0.901782	-8.47093e-10
57376022	chr16:57376022:T:G	7.48445e-18	-1.68489	-0.570649	4.23349e-05	-1.55767	-0.650049
57376073	chr16:57376073:G:A	2.48435e-17	-4.77919e-10	-1.05577	0.000135345	-4.77919e-10	-1.04551
57376170	chr16:57376170:C:T	1.31786e-17	-1.71514	0.0253646	7.70316e-05	-1.68692	0.0777996
57376734	chr16:57376734:G:C	1.81377e-17	-4.77919e-10	-1.37038	9.01994e-05	-4.77919e-10	-1.45131
57377086	chr16:57377086:G:A	1.10634e-16	0.43786	-8.47093e-10	0.0012513	1.1786	-8.47093e-10
57377146	chr16:57377146:C:T	2.68713e-17	-4.77919e-10	-0.97731	0.000118369	-4.77919e-10	-1.17952
57378079	chr16:57378079:C:A	1.2145e-16	-4.77919e-10	0.531138	0.000578045	-4.77919e-10	0.406318
57378288	chr16:57378288:A:G	6.48637e-17	-1.85978	1.7637	0.000347676	-1.77903	1.67697
57378890	chr16:57378890:C:G	3.99183e-18	-1.43696	-1.44716	2.56693e-05	-1.24578	-1.46226
57379053	chr16:57379053:A:C	2.15928e-17	-1.09218	-0.103825	0.000161528	-0.708596	-0.160057
57379218	chr16:57379218:C:T	9.58172e-18	-1.84856	-0.159951	5.49591e-05	-1.831	-0.115744
57379229	chr16:57379229:G:A	3.14842e-18	-1.82816	-1.29331	1.97389e-05	-1.77655	-1.19419
57379240	chr16:57379240:C:T	1.13845e-17	-1.83612	-8.47093e-10	6.2207e-05	-1.82287	-8.47093e-10
57379241	chr16:57379241:G:A	6.43737e-16	-4.77919e-10	2.19892	0.00412007	-4.77919e-10	2.37029
57379275	chr16:57379275:G:A	2.96401e-17	-0.879239	-8.47093e-10	0.000322369	-0.177636	-8.47093e-10
57380016	chr16:57380016:A:G	7.58984e-17	-4.77919e-10	0.0610288	0.000364552	-4.77919e-10	-0.0546648
57380375	chr16:57380375:C:T	2.83644e-18	-1.97579	-1.25003	1.4556e-05	-1.99832	-1.277
57380667	chr16:57380667:G:A	1.01282e-17	-1.95305	-8.47093e-10	5.65994e-05	-1.91733	-8.47093e-10
57380676	chr16:57380676:G:A	7.31292e-16	-4.77919e-10	2.32645	0.00586937	-4.77919e-10	2.72417
57380711	chr16:57380711:A:G	5.07298e-18	-1.86176	-0.782678	3.34487e-05	-1.77773	-0.665592
57381313	chr16:57381313:C:T	3.37186e-18	-1.63207	-1.42083	2.13142e-05	-1.48848	-1.40548
57381530	chr16:57381530:C:G	1.27277e-16	-4.77919e-10	0.577995	0.000625206	-4.77919e-10	0.484749
57381617	chr16:57381617:T:G	3.60054e-17	-4.77919e-10	-0.684699	0.000174925	-4.77919e-10	-0.788975
57381853	chr16:57381853:T:A	2.43022e-17	-4.77919e-10	-1.0778	0.000109143	-4.77919e-10	-1.26067
57381895	chr16:57381895:A:T	1.27962e-16	-4.77919e-10	0.583369	0.000628594	-4.77919e-10	0.490153
57381898	chr16:57381898:C:T	1.56253e-17	-1.51948	-8.47093e-10	8.21339e-05	-1.54498	-8.47093e-10
57381912	chr16:57381912:A:G	1.97662e-17	-4.77919e-10	-1.28439	0.000118519	-4.77919e-10	-1.17826
57382093	chr16:57382093:G:A	1.04175e-16	-4.77919e-10	0.377705	0.000513207	-4.77919e-10	0.287347
57382414	chr16:57382414:C:T	3.09152e-17	-4.77919e-10	-0.837119	0.000165613	-4.77919e-10	-0.843677
57382957	chr16:57382957:A:G	2.49902e-17	-4.77919e-10	-1.04988	0.00012407	-4.77919e-10	-1.13248
57383187	chr16:57383187:T:C	3.57891e-17	-4.77919e-10	-0.690723	0.000169827	-4.77919e-10	-0.81855
57383918	chr16:57383918:G:C	5.83594e-17	-4.77919e-10	-0.201747	0.000305459	-4.77919e-10	-0.231517
57383956	chr16:57383956:C:G	3.57309e-17	-4.77919e-10	-0.692351	0.000184725	-4.77919e-10	-0.734466
57383967	chr16:57383967:A:G	3.53962e-17	-4.77919e-10	-0.701763	0.000183067	-4.77919e-10	-0.743483
57384055	chr16:57384055:G:GGGA	9.98514e-17	-4.77919e-10	0.335316	0.000490122	-4.77919e-10	0.241321
57384186	chr16:57384186:C:T	1.82133e-16	-4.77919e-10	0.936373	0.000869778	-4.77919e-10	0.814906
57384211	chr16:57384211:C:T	4.48215e-17	-0.667131	0.201451	0.000481584	0.0158139	0.207933
57384276	chr16:57384276:C:T	4.67413e-17	-4.77919e-10	-0.423739	0.000237749	-4.77919e-10	-0.482117
57384641	chr16:57384641:C:A	4.12651e-17	-4.77919e-10	-0.54835	0.000192135	-4.77919e-10	-0.695136
57384770	chr16:57384770:C:T	6.76251e-18	-1.70202	-0.654958	3.6066e-05	-1.58843	-0.779551
57384813	chr16:57384813:C:T	1.36595e-17	-0.827263	-0.826666	0.000101631	-0.422213	-0.90977
57385075	chr16:57385075:G:A	2.1899e-17	0.0599168	-1.24184	0.000187464	0.467292	-1.18704
57385453	chr16:57385453:C:G	6.51062e-17	-0.0923472	-8.47093e-10	0.000330903	-0.151507	-8.47093e-10
57385517	chr16:57385517:T:C	2.98651e-17	-4.77919e-10	-0.871675	0.000142438	-4.77919e-10	-0.994427
57385624	chr16:57385624:G:A	3.8661e-18	-1.4425	-1.47363	1.96319e-05	-1.5041	-1.47207
57386420	chr16:57386420:G:C	2.5696e-17	-1.02203	-8.47093e-10	0.000149247	-0.947731	-8.47093e-10
57386934	chr16:57386934:A:G	5.24396e-18	-1.9999	-0.61139	2.6011e-05	-1.99844	-0.696376
57387107	chr16:57387107:G:A	4.58819e-18	-1.78078	-0.964104	3.09901e-05	-1.65218	-0.86749
57387187	chr16:57387187:C:T	4.03978e-18	-1.47099	-1.40119	2.14454e-05	-1.50035	-1.38747
57387353	chr16:57387353:C:G	1.63491e-17	-4.77919e-10	-1.47419	8.91319e-05	-4.77919e-10	-1.46322
57387691	chr16:57387691:T:C	4.11786e-18	-1.47582	-1.37722	2.22181e-05	-1.43379	-1.41864
57388203	chr16:57388203:G:A	1.03737e-17	-1.92909	-8.47093e-10	5.63925e-05	-1.921	-8.47093e-10
57388280	chr16:57388280:G:A	3.29533e-17	-4.77919e-10	-0.773276	0.000165943	-4.77919e-10	-0.841691
57388847	chr16:57388847:T:C	2.73848e-17	-4.77919e-10	-0.958378	0.000161039	-4.77919e-10	-0.871683
57389527	chr16:57389527:G:A	3.04604e-17	-0.85194	-8.47093e-10	0.000315643	-0.19872	-8.47093e-10
57389547	chr16:57389547:C:T	3.34376e-18	-1.92864	-1.13263	1.63517e-05	-1.92585	-1.23315
57389631	chr16:57389631:C:T	9.22599e-17	-4.77919e-10	0.256242	0.000425148	-4.77919e-10	0.099105
57389946	chr16:57389946:C:T	9.9977e-18	-1.13945	-0.826563	6.15951e-05	-0.9844	-0.848351
57390013	chr16:57390013:C:T	2.65295e-17	-4.77919e-10	-0.990111	0.000130678	-4.77919e-10	-1.0806
57390504	chr16:57390504:C:T	2.15446e-17	-4.77919e-10	-1.19824	0.00010715	-4.77919e-10	-1.2791
57390521	chr16:57390521:AATTG:A	7.09459e-18	-1.03272	-1.27632	3.89922e-05	-0.921146	-1.36883
57390551	chr16:57390551:C:A	2.43563e-17	-4.77919e-10	-1.07558	0.000129257	-4.77919e-10	-1.09153
57391291	chr16:57391291:A:G	4.04566e-17	-0.568136	-8.47093e-10	0.000460915	0.17988	-8.47093e-10
57391872	chr16:57391872:G:T	1.97535e-17	-1.28504	-8.47093e-10	0.000120543	-1.16132	-8.47093e-10
57391913	chr16:57391913:C:T	2.47424e-17	-1.05985	-8.47093e-10	0.000137131	-1.0324	-8.47093e-10
57391944	chr16:57391944:G:A	4.22076e-18	-1.61555	-1.2128	2.08557e-05	-1.71446	-1.20124
57392342	chr16:57392342:T:C	3.97315e-18	-1.97646	-0.912349	2.38914e-05	-1.9868	-0.793016
57392482	chr16:57392482:G:A	5.79811e-18	-1.84391	-0.666923	2.92435e-05	-1.83152	-0.746158
57392882	chr16:57392882:C:T	7.83123e-17	-4.77919e-10	0.0923379	0.000549701	-4.77919e-10	0.356042
57392902	chr16:57392902:C:T	1.19345e-16	-4.77919e-10	0.513654	0.000888722	-4.77919e-10	0.836452
57393024	chr16:57393024:C:T	1.04559e-17	-0.526372	-1.39483	4.79212e-05	-0.701861	-1.38191
57393157	chr16:57393157:C:T	5.1164e-18	-1.61858	-1.01734	2.50506e-05	-1.71679	-1.01564
57393318	chr16:57393318:G:C	3.63978e-18	-1.98766	-0.988779	2.17368e-05	-1.99491	-0.879412
57393572	chr16:57393572:C:T	5.20573e-18	-1.31485	-1.30376	2.7072e-05	-1.27878	-1.37605
57393617	chr16:57393617:G:A	9.34318e-17	-4.77919e-10	0.268864	0.000551201	-4.77919e-10	0.358766
57394953	chr16:57394953:A:G	1.15691e-17	-0.746787	-1.07324	7.17816e-05	-0.558535	-1.12117
57395387	chr16:57395387:G:A	1.20202e-17	-0.906616	-0.875166	9.2993e-05	-0.563385	-0.857424
57395472	chr16:57395472:C:T	7.70394e-18	-1.05384	-1.1728	4.28108e-05	-0.906937	-1.2896
57395473	chr16:57395473:G:A	1.76124e-17	-4.77919e-10	-1.39976	9.44552e-05	-4.77919e-10	-1.40521
57395547	chr16:57395547:A:G	1.2348e-16	0.547713	-8.47093e-10	0.00141679	1.30281	-8.47093e-10
57395783	chr16:57395783:T:C	1.2272e-16	0.541537	-8.47093e-10	0.00140367	1.29351	-8.47093e-10
57395803	chr16:57395803:C:T	1.03823e-17	-1.92826	-8.47093e-10	5.45736e-05	-1.95378	-8.47093e-10
57395804	chr16:57395804:G:A	1.20812e-16	0.525872	-8.47093e-10	0.00138595	1.28081	-8.47093e-10
57395828	chr16:57395828:G:A	9.69398e-18	-1.99686	-8.47093e-10	5.21098e-05	-1.99998	-8.47093e-10
57395867	chr16:57395867:T:C	4.96836e-18	-1.33418	-1.3311	2.59691e-05	-1.30232	-1.3941
57395905	chr16:57395905:G:A	2.69995e-18	-1.81298	-1.46216	1.38461e-05	-1.8675	-1.45783
57396185	chr16:57396185:A:G	1.26907e-16	0.575087	-8.47093e-10	0.00146045	1.33317	-8.47093e-10
57396229	chr16:57396229:G:A	1.63134e-17	-4.77919e-10	-1.47638	8.92113e-05	-4.77919e-10	-1.46232
57396230	chr16:57396230:C:T	2.43092e-17	-4.77919e-10	-1.07751	0.000122816	-4.77919e-10	-1.14264
57396324	chr16:57396324:T:C	1.96216e-17	-4.77919e-10	-1.29174	0.000116841	-4.77919e-10	-1.19251
57396645	chr16:57396645:A:G	5.55978e-18	-1.98569	-0.567117	2.88379e-05	-1.96149	-0.630157
57396782	chr16:57396782:ACT:A	5.23813e-18	-1.596	-1.0164	2.55845e-05	-1.69667	-1.01467
57396808	chr16:57396808:G:A	5.1864e-18	-1.29305	-1.32928	2.71915e-05	-1.25751	-1.39292
57397022	chr16:57397022:T:G	2.21531e-18	-1.99721	-1.47577	1.19454e-05	-1.9967	-1.47629
57397170	chr16:57397170:A:G	5.74099e-17	-4.77919e-10	-0.21815	0.00028263	-4.77919e-10	-0.309194
57397235	chr16:57397235:G:A	7.38224e-17	-4.77919e-10	0.0332953	0.000515613	-4.77919e-10	0.292024
57397312	chr16:57397312:C:T	7.7342e-17	-4.77919e-10	0.0798695	0.000542254	-4.77919e-10	0.342402
57397580	chr16:57397580:A:G	7.73467e-18	-1.8633	-0.359359	3.86907e-05	-1.8519	-0.445828
57397945	chr16:57397945:T:G	4.73827e-18	-1.91232	-0.800376	2.96088e-05	-1.91715	-0.648117
57398071	chr16:57398071:T:C	1.97739e-17	-1.284	-8.47093e-10	9.75469e-05	-1.373	-8.47093e-10
57398245	chr16:57398245:C:T	4.36568e-18	-1.88835	-0.906243	2.56281e-05	-1.87177	-0.837877
57398256	chr16:57398256:A:G	1.66492e-17	-4.77919e-10	-1.45601	8.93857e-05	-4.77919e-10	-1.46037
57398765	chr16:57398765:T:G	1.11568e-17	-1.08037	-0.775944	6.90715e-05	-0.917363	-0.800828
57398841	chr16:57398841:A:C	5.37282e-18	-1.15684	-1.43018	3.04664e-05	-1.12107	-1.41564
57398891	chr16:57398891:A:G	2.97504e-15	-4.77919e-10	3.72965	0.0283645	-4.77919e-10	4.29956
57398911	chr16:57398911:A:C	7.43518e-18	-1.04386	-1.21829	4.18772e-05	-0.893417	-1.32517
57398977	chr16:57398977:G:A	1.04139e-16	-4.77919e-10	0.377356	0.000758759	-4.77919e-10	0.678351
57399429	chr16:57399429:T:C	1.06109e-17	-1.10793	-0.798556	6.60363e-05	-0.946476	-0.816653
57399486	chr16:57399486:TGTCGCCCAGGCTGGAGTGCAAA:T	2.65271e-17	-4.77919e-10	-0.9902	0.000130673	-4.77919e-10	-1.08063
57399659	chr16:57399659:A:C	1.42068e-16	0.687938	-8.47093e-10	0.00165874	1.46048	-8.47093e-10
57399978	chr16:57399978:C:A	2.1338e-17	-4.77919e-10	-1.20788	0.000118067	-4.77919e-10	-1.18208
57400174	chr16:57400174:G:A	6.16013e-18	-0.995733	-1.45454	3.47426e-05	-0.961294	-1.44407
57400175	chr16:57400175:C:T	1.70069e-17	-4.77919e-10	-1.43475	9.06295e-05	-4.77919e-10	-1.44655
57400215	chr16:57400215:T:C	1.35463e-16	0.640331	-8.47093e-10	0.00157414	1.40813	-8.47093e-10
57400504	chr16:57400504:A:G	1.43437e-16	0.697529	-8.47093e-10	0.00167714	1.47151	-8.47093e-10
57400865	chr16:57400865:A:T	2.40502e-17	-1.08823	-8.47093e-10	0.000132976	-1.06317	-8.47093e-10
57402240	chr16:57402240:ATTGTG:A	5.79995e-17	-4.77919e-10	-0.207932	0.000282684	-4.77919e-10	-0.309003
57402241	chr16:57402241:T:C	4.11915e-18	-1.92638	-0.926338	2.20691e-05	-1.90688	-0.952273
57402308	chr16:57402308:G:T	1.04784e-16	-4.77919e-10	0.38353	0.00059935	-4.77919e-10	0.442513
57402675	chr16:57402675:T:C	3.49619e-18	-1.94039	-1.0763	2.18441e-05	-1.94234	-0.927059
57402976	chr16:57402976:A:C	3.41631e-17	-0.737222	-8.47093e-10	0.000384768	-0.000690979	-8.47093e-10
57403923	chr16:57403923:C:T	3.71852e-18	-1.56999	-1.38505	2.11614e-05	-1.46956	-1.43159
57403939	chr16:57403939:G:A	1.64199e-17	-4.77919e-10	-1.46987	8.83759e-05	-4.77919e-10	-1.47173
57403978	chr16:57403978:A:T	6.0849e-18	-1.99502	-0.46754	3.50051e-05	-1.99261	-0.405234
57404232	chr16:57404232:C:T	1.66226e-17	-4.77919e-10	-1.4576	8.93253e-05	-4.77919e-10	-1.46105
57404260	chr16:57404260:C:T	3.55841e-17	-0.696469	-8.47093e-10	0.000393351	0.0213695	-8.47093e-10
57404435	chr16:57404435:G:A	6.72452e-18	-0.972833	-1.38977	3.66453e-05	-0.945283	-1.40677
57404821	chr16:57404821:C:T	5.24369e-18	-1.59494	-1.0164	2.56563e-05	-1.69387	-1.01467
57404950	chr16:57404950:G:A	1.75908e-17	-4.77919e-10	-1.40099	0.000100599	-4.77919e-10	-1.34219
57404959	chr16:57404959:T:C	8.51623e-17	-4.77919e-10	0.176192	0.00059751	-4.77919e-10	0.439439
57405128	chr16:57405128:A:G	6.54702e-18	-1.00061	-1.38874	3.56545e-05	-0.973566	-1.40589
57405412	chr16:57405412:G:A	2.06323e-16	-4.77919e-10	1.06108	0.00155355	-4.77919e-10	1.39497
57405676	chr16:57405676:G:A	3.79304e-18	-1.99839	-0.936815	2.09847e-05	-1.94348	-0.966057
57405729	chr16:57405729:A:G	4.5763e-17	-4.77919e-10	-0.444892	0.000317557	-4.77919e-10	-0.192676
57405846	chr16:57405846:A:T	2.54437e-18	-1.9947	-1.33978	1.34252e-05	-1.99299	-1.36321
57405907	chr16:57405907:T:C	1.67316e-17	-4.77919e-10	-1.45107	8.90088e-05	-4.77919e-10	-1.4646
57405921	chr16:57405921:A:G	8.8225e-17	-4.77919e-10	0.211523	0.000621143	-4.77919e-10	0.478229
57406020	chr16:57406020:C:T	8.81533e-17	0.21071	-8.47093e-10	0.000996205	0.95062	-8.47093e-10
57406339	chr16:57406339:C:T	9.72521e-18	-1.99365	-8.47093e-10	5.21327e-05	-1.99954	-8.47093e-10
57406378	chr16:57406378:A:G	2.29676e-17	-4.77919e-10	-1.13428	0.000119416	-4.77919e-10	-1.17072
57406683	chr16:57406683:G:A	1.45061e-17	-1.48448	-0.109314	8.37232e-05	-1.62321	0.0973922
57406909	chr16:57406909:A:G	4.20319e-18	-1.60235	-1.23017	2.07041e-05	-1.70257	-1.22044
57406984	chr16:57406984:T:C	2.89079e-17	0.480814	-1.38507	0.000245304	0.899012	-1.34984
57407197	chr16:57407197:T:C	9.68396e-18	-1.9979	-8.47093e-10	5.21334e-05	-1.99953	-8.47093e-10
57407495	chr16:57407495:C:A	8.89977e-17	0.220243	-8.47093e-10	0.00100494	0.959345	-8.47093e-10
57407652	chr16:57407652:C:T	8.26709e-18	-1.6492	-0.506889	4.20155e-05	-1.65122	-0.564075
57407688	chr16:57407688:C:A	5.30156e-18	-1.63697	-0.963395	2.61837e-05	-1.73183	-0.956363
57408025	chr16:57408025:C:T	2.20674e-17	-1.17427	-8.47093e-10	0.000135238	-1.04629	-8.47093e-10
57408279	chr16:57408279:T:C	6.60915e-18	-1.99207	-0.387847	2.99032e-05	-1.97533	-0.580036
57408513	chr16:57408513:G:T	1.0542e-16	-4.77919e-10	0.389586	0.000516671	-4.77919e-10	0.294074
57408716	chr16:57408716:A:G	8.79616e-17	-4.77919e-10	0.208533	0.000615452	-4.77919e-10	0.469024
57408782	chr16:57408782:G:A	1.94076e-17	-4.77919e-10	-1.3027	0.000103163	-4.77919e-10	-1.31702
57408921	chr16:57408921:G:A	4.13763e-18	-1.60191	-1.24633	2.04305e-05	-1.70207	-1.23423
57408942	chr16:57408942:T:G	4.36074e-18	-1.5963	-1.19942	2.15098e-05	-1.69707	-1.18775
57409056	chr16:57409056:G:A	5.65723e-18	-1.99065	-0.544781	2.60219e-05	-1.97354	-0.720853
57409259	chr16:57409259:G:A	2.71684e-18	-1.98983	-1.27907	1.43031e-05	-1.98733	-1.30553
57409285	chr16:57409285:C:T	5.50709e-18	-1.60305	-0.959285	2.70671e-05	-1.70273	-0.95228
57409771	chr16:57409771:C:T	1.12043e-17	-1.85206	-8.47093e-10	6.25054e-05	-1.81808	-8.47093e-10
57410006	chr16:57410006:G:A	5.91232e-18	-1.9903	-0.501028	2.71064e-05	-1.97292	-0.680645
57410484	chr16:57410484:T:C	3.1752e-17	-0.297346	-0.513066	0.00026377	0.241373	-0.619629
57410664	chr16:57410664:T:G	8.9846e-18	-1.39072	-0.682131	5.73352e-05	-1.19552	-0.708898
57410797	chr16:57410797:C:T	4.17051e-18	-1.58149	-1.25884	2.0524e-05	-1.68452	-1.24721
57410859	chr16:57410859:A:G	2.7535e-18	-1.92429	-1.3312	1.62007e-05	-1.92438	-1.2439
57411283	chr16:57411283:C:T	3.91268e-17	-4.77919e-10	-0.60156	0.000195248	-4.77919e-10	-0.679063
57411342	chr16:57411342:C:T	5.8516e-17	-0.00192161	-0.197145	0.00038478	0.250356	-0.251017
57411464	chr16:57411464:T:C	3.21507e-17	-0.300286	-0.497648	0.000267243	0.238137	-0.603312
57411628	chr16:57411628:G:A	1.68381e-17	-4.77919e-10	-1.44472	9.46465e-05	-4.77919e-10	-1.40318
57411986	chr16:57411986:G:C	8.29433e-17	-4.77919e-10	0.149791	0.000584491	-4.77919e-10	0.417408
57412095	chr16:57412095:C:T	1.60479e-17	-0.14466	-1.34813	0.000112235	0.117779	-1.35052
57412312	chr16:57412312:T:C	2.72509e-17	-4.77919e-10	-0.963282	0.000154435	-4.77919e-10	-0.913558
57412429	chr16:57412429:C:T	1.8753e-16	-4.77919e-10	0.965572	0.00141866	-4.77919e-10	1.30413
57412466	chr16:57412466:C:T	1.54366e-17	-1.53163	-8.47093e-10	8.89679e-05	-1.46506	-8.47093e-10
57412727	chr16:57412727:C:T	9.77752e-18	-1.98828	-8.47093e-10	5.26304e-05	-1.99004	-8.47093e-10
57412897	chr16:57412897:C:T	2.50291e-18	-1.87454	-1.47637	1.35951e-05	-1.87142	-1.4722
57413172	chr16:57413172:G:A	1.68381e-17	-4.77919e-10	-1.44472	9.46465e-05	-4.77919e-10	-1.40318
57413947	chr16:57413947:G:T	1.92314e-16	-4.77919e-10	0.990763	0.000939236	-4.77919e-10	0.891734
57414039	chr16:57414039:G:A	1.03444e-16	0.370664	-8.47093e-10	0.00119287	1.13078	-8.47093e-10
57414449	chr16:57414449:T:C	9.66908e-18	-1.99943	-8.47093e-10	5.22237e-05	-1.9978	-8.47093e-10
57414567	chr16:57414567:C:T	6.47649e-17	-4.77919e-10	-0.0976038	0.000450591	-4.77919e-10	0.157228
57415094	chr16:57415094:T:C	7.87688e-17	-4.77919e-10	0.0981496	0.000551521	-4.77919e-10	0.359346
57415743	chr16:57415743:G:A	5.85914e-17	-4.77919e-10	-0.197778	0.000365911	-4.77919e-10	-0.0509422
57415775	chr16:57415775:G:A	9.81204e-18	-1.98476	-8.47093e-10	5.23271e-05	-1.99582	-8.47093e-10
57416516	chr16:57416516:G:A	1.6334e-17	-4.77919e-10	-1.47512	8.91767e-05	-4.77919e-10	-1.46271
57416837	chr16:57416837:G:C	1.82354e-17	-4.77919e-10	-1.365	9.78297e-05	-4.77919e-10	-1.3701
57416839	chr16:57416839:G:C	1.84458e-17	-4.77919e-10	-1.35353	0.000106022	-4.77919e-10	-1.28969
57417422	chr16:57417422:G:A	2.33836e-18	-1.94448	-1.47443	1.27635e-05	-1.9399	-1.46684
57417658	chr16:57417658:T:C	4.75279e-17	-4.77919e-10	-0.40705	0.000286968	-4.77919e-10	-0.293962
57417783	chr16:57417783:A:C	1.685e-15	-4.77919e-10	3.16115	0.0158152	-4.77919e-10	3.71539
57418059	chr16:57418059:C:T	3.20888e-17	-1.05735	0.257492	0.000201553	-0.827262	0.179982
57418528	chr16:57418528:T:G	9.16832e-18	-0.576231	-1.47638	6.90746e-05	-0.241916	-1.47623
57419495	chr16:57419495:C:T	8.13209e-18	-0.739116	-1.43343	6.10127e-05	-0.393413	-1.44884
57419863	chr16:57419863:T:C	7.71285e-17	-4.77919e-10	0.0771057	0.000540295	-4.77919e-10	0.338782
57419952	chr16:57419952:G:A	4.41984e-17	-4.77919e-10	-0.479678	0.00022665	-4.77919e-10	-0.529927
57419985	chr16:57419985:G:A	2.65384e-18	-1.99918	-1.29318	1.47172e-05	-1.99131	-1.27301
57420444	chr16:57420444:T:C	2.62254e-18	-1.99987	-1.30436	1.4703e-05	-1.98063	-1.28464
57420531	chr16:57420531:C:G	2.47368e-18	-1.96362	-1.39904	1.31969e-05	-1.95569	-1.41766
57420590	chr16:57420590:C:T	3.84342e-17	-4.77919e-10	-0.61942	0.000198398	-4.77919e-10	-0.663056
57421127	chr16:57421127:T:C	1.85151e-17	-4.77919e-10	-1.34978	0.000101661	-4.77919e-10	-1.33169
57422060	chr16:57422060:C:T	1.06957e-17	-1.99414	0.0956163	6.82192e-05	-1.99552	0.264909
57422786	chr16:57422786:A:G	3.82323e-18	-1.4529	-1.47437	2.64267e-05	-1.20879	-1.47017
57422859	chr16:57422859:C:T	2.61167e-17	-1.00579	-8.47093e-10	0.000265078	-0.373308	-8.47093e-10
57423560	chr16:57423560:G:A	7.00064e-17	-0.0197809	-8.47093e-10	0.000764115	0.685386	-8.47093e-10
57423651	chr16:57423651:A:T	6.51955e-17	-4.77919e-10	-0.0909766	0.000444891	-4.77919e-10	0.144495
57424069	chr16:57424069:C:T	2.62249e-17	-1.00166	-8.47093e-10	0.000144915	-0.977184	-8.47093e-10
57424119	chr16:57424119:A:G	1.8348e-17	-4.77919e-10	-1.35885	9.39509e-05	-4.77919e-10	-1.41056
57424273	chr16:57424273:T:C	4.2854e-17	-4.77919e-10	-0.510568	0.000301106	-4.77919e-10	-0.245872
57424698	chr16:57424698:C:T	1.00559e-17	-0.60429	-1.35592	5.44729e-05	-0.571406	-1.38422
57424919	chr16:57424919:A:C	1.47057e-17	-1.58013	-8.47093e-10	0.000127627	-1.10422	-8.47093e-10
57425114	chr16:57425114:C:T	7.25908e-18	-0.868613	-1.4175	3.95834e-05	-0.839743	-1.43518
57425547	chr16:57425547:C:T	2.7695e-18	-1.94095	-1.30875	1.45011e-05	-1.93857	-1.34054
57425715	chr16:57425715:C:T	3.22785e-17	-4.77919e-10	-0.793967	0.000159497	-4.77919e-10	-0.88131
57426012	chr16:57426012:T:A	1.24322e-17	-0.745707	-1.00237	6.71563e-05	-0.708656	-1.03765
57426021	chr16:57426021:C:T	8.27032e-18	-0.735252	-1.42044	4.51355e-05	-0.705655	-1.43801
57426052	chr16:57426052:C:G	2.52741e-17	-4.77919e-10	-1.03859	0.000131182	-4.77919e-10	-1.07675
57426441	chr16:57426441:G:C	2.55669e-18	-1.96244	-1.36721	1.34626e-05	-1.96023	-1.39319
57426473	chr16:57426473:G:T	1.64536e-17	-4.77919e-10	-1.46782	8.92463e-05	-4.77919e-10	-1.46193
57426581	chr16:57426581:T:C	2.56739e-18	-1.96765	-1.35783	1.46936e-05	-1.92067	-1.34525
57426887	chr16:57426887:G:A	8.1408e-18	-0.939631	-1.23185	5.69084e-05	-0.62397	-1.28792
57427105	chr16:57427105:G:A	3.40938e-18	-1.79489	-1.24694	2.08033e-05	-1.63792	-1.2803
57427157	chr16:57427157:G:A	3.69356e-18	-1.53117	-1.43061	1.82727e-05	-1.6227	-1.42523
57427277	chr16:57427277:G:C	5.46394e-17	-4.77919e-10	-0.267611	0.000311728	-4.77919e-10	-0.211202
57427313	chr16:57427313:T:A	1.95631e-17	-0.6812	-0.613522	0.000102313	-0.625201	-0.700092
57428439	chr16:57428439:G:A	1.6509e-17	-4.77919e-10	-1.46446	9.04454e-05	-4.77919e-10	-1.44859
57428725	chr16:57428725:T:C	1.70669e-17	-4.77919e-10	-1.43123	9.11746e-05	-4.77919e-10	-1.44056
57429549	chr16:57429549:T:C	3.623e-18	-1.65486	-1.3262	2.26367e-05	-1.50806	-1.3257
57429643	chr16:57429643:T:C	1.00933e-17	-1.95649	-8.47093e-10	5.69614e-05	-1.91096	-8.47093e-10
57429694	chr16:57429694:A:G	5.77886e-18	-1.32523	-1.18893	2.65564e-05	-1.45342	-1.22064
57429817	chr16:57429817:C:T	1.35439e-17	-1.66243	-8.47093e-10	6.73979e-05	-1.74272	-8.47093e-10
57430324	chr16:57430324:G:A	6.29459e-18	-1.01687	-1.41181	3.44597e-05	-0.985275	-1.42827
57430754	chr16:57430754:T:C	6.22148e-17	-0.137775	-8.47093e-10	0.000666626	0.548897	-8.47093e-10
57430841	chr16:57430841:C:T	1.81727e-17	-4.77919e-10	-1.36845	9.60115e-05	-4.77919e-10	-1.38886
57432011	chr16:57432011:A:G	2.00503e-17	-4.77919e-10	-1.27012	0.000114643	-4.77919e-10	-1.21151
57432262	chr16:57432262:G:A	1.63232e-17	-4.77919e-10	-1.47578	8.82279e-05	-4.77919e-10	-1.47341
57432627	chr16:57432627:A:G	3.35365e-18	-1.92634	-1.13197	1.96841e-05	-1.86642	-1.1071
57432637	chr16:57432637:C:T	2.85999e-18	-1.91108	-1.30647	1.68722e-05	-1.84396	-1.28371
57432690	chr16:57432690:C:A	1.28464e-17	-1.87299	0.157687	7.05824e-05	-1.79766	0.101113
57432970	chr16:57432970:C:A	3.04889e-17	-4.77919e-10	-0.851006	0.000202787	-4.77919e-10	-0.641178
57433105	chr16:57433105:CAAGAA:C	2.67823e-17	-0.980624	-8.47093e-10	0.00027541	-0.33507	-8.47093e-10
57433544	chr16:57433544:C:T	1.65881e-17	-4.77919e-10	-1.45968	8.89018e-05	-4.77919e-10	-1.4658
57434024	chr16:57434024:T:A	7.55906e-17	-4.77919e-10	0.056965	0.000516386	-4.77919e-10	0.293522
57434198	chr16:57434198:G:A	1.6647e-17	-4.77919e-10	-1.45614	8.84935e-05	-4.77919e-10	-1.4704
57434496	chr16:57434496:T:C	2.48039e-18	-1.92092	-1.43903	1.33276e-05	-1.91032	-1.45318
57434944	chr16:57434944:G:A	4.52611e-17	-4.77919e-10	-0.455918	0.000233097	-4.77919e-10	-0.501877
57435033	chr16:57435033:C:A	2.69705e-17	-0.973622	-8.47093e-10	0.000109019	-1.26181	-8.47093e-10
57435080	chr16:57435080:G:T	6.14008e-17	-0.150944	-8.47093e-10	0.000655093	0.531444	-8.47093e-10
57435164	chr16:57435164:T:C	3.65397e-18	-1.70083	-1.27172	1.90413e-05	-1.65056	-1.35616
57435597	chr16:57435597:G:A	1.40575e-17	-1.87317	0.247952	7.6792e-05	-1.79877	0.186533
57435865	chr16:57435865:G:GCTAT	2.13671e-17	-0.91576	-0.290755	0.000110762	-0.84875	-0.397203
57436347	chr16:57436347:C:T	7.43559e-18	-0.829954	-1.43214	4.05483e-05	-0.802912	-1.44793
57436450	chr16:57436450:G:A	2.84395e-17	-4.77919e-10	-0.92059	0.000144662	-4.77919e-10	-0.978935
57436888	chr16:57436888:G:A	1.69513e-17	-4.77919e-10	-1.43802	9.22687e-05	-4.77919e-10	-1.42863
57437194	chr16:57437194:T:C	4.84725e-18	-1.48416	-1.2058	2.34837e-05	-1.59755	-1.19948
57437230	chr16:57437230:A:G	3.52644e-18	-1.933	-1.07508	2.10335e-05	-1.86734	-1.03988
57437486	chr16:57437486:T:C	2.93709e-17	-4.77919e-10	-0.888362	0.000166213	-4.77919e-10	-0.840061
57437498	chr16:57437498:T:A	3.48192e-17	-4.77919e-10	-0.718197	0.000181327	-4.77919e-10	-0.753032
57437561	chr16:57437561:T:A	1.63106e-17	-4.77919e-10	-1.47655	8.95399e-05	-4.77919e-10	-1.45865
57437670	chr16:57437670:T:C	9.72539e-18	-1.99363	-8.47093e-10	5.2201e-05	-1.99823	-8.47093e-10
57437780	chr16:57437780:C:A	2.94346e-17	-4.77919e-10	-0.886195	0.000166551	-4.77919e-10	-0.83803
57438011	chr16:57438011:A:G	2.5263e-15	3.56614	-8.47093e-10	0.0228355	4.08274	-8.47093e-10
57438197	chr16:57438197:T:C	5.80931e-18	-1.47896	-1.02994	2.7868e-05	-1.59254	-1.03332
57438383	chr16:57438383:T:C	2.81825e-17	-0.929665	-8.47093e-10	0.00029423	-0.268971	-8.47093e-10
57438533	chr16:57438533:G:A	2.94346e-17	-4.77919e-10	-0.886195	0.000166551	-4.77919e-10	-0.83803
57438801	chr16:57438801:T:C	3.20397e-18	-1.94421	-1.15977	1.89418e-05	-1.88291	-1.12906
57438948	chr16:57438948:G:T	2.40755e-18	-1.93793	-1.45182	1.29594e-05	-1.92857	-1.46294
57439379	chr16:57439379:T:TCAG	4.02686e-17	-4.77919e-10	-0.572796	0.000211173	-4.77919e-10	-0.600657
57439798	chr16:57439798:G:A	3.3598e-17	-4.77919e-10	-0.753901	0.000227711	-4.77919e-10	-0.525258
57439935	chr16:57439935:G:A	4.38445e-18	-1.63964	-1.15067	2.16717e-05	-1.7395	-1.13782
57440174	chr16:57440174:C:T	3.04889e-17	-4.77919e-10	-0.851006	0.000202787	-4.77919e-10	-0.641178
57440474	chr16:57440474:C:T	1.63301e-17	-4.77919e-10	-1.47536	8.88349e-05	-4.77919e-10	-1.46655
57440512	chr16:57440512:A:G	6.32927e-17	-0.120597	-8.47093e-10	0.000677513	0.565096	-8.47093e-10
57440565	chr16:57440565:G:A	4.81504e-18	-1.49044	-1.20618	2.33126e-05	-1.60443	-1.19991
57440597	chr16:57440597:T:C	1.70126e-17	-4.77919e-10	-1.43441	9.06422e-05	-4.77919e-10	-1.44641
57440756	chr16:57440756:G:A	4.58263e-18	-1.50479	-1.24131	2.22205e-05	-1.61539	-1.23692
57440775	chr16:57440775:G:C	4.84168e-18	-1.48492	-1.20618	2.34438e-05	-1.59882	-1.19991
57440934	chr16:57440934:CAGTGCAGT:C	6.15537e-17	-0.148457	-8.47093e-10	0.000656669	0.533847	-8.47093e-10
57441059	chr16:57441059:C:T	3.73504e-18	-1.48208	-1.46853	2.36664e-05	-1.32373	-1.46555
57441294	chr16:57441294:G:A	3.37885e-17	-4.77919e-10	-0.748245	0.000190498	-4.77919e-10	-0.703689
57441611	chr16:57441611:T:A	2.7392e-17	-4.77919e-10	-0.958115	0.000179023	-4.77919e-10	-0.765821
57442111	chr16:57442111:C:T	9.76097e-18	-1.98997	-8.47093e-10	5.4651e-05	-1.95237	-8.47093e-10
57442241	chr16:57442241:G:A	2.39325e-18	-1.93471	-1.461	1.29274e-05	-1.92447	-1.46951
57442332	chr16:57442332:G:A	4.01925e-17	-4.77919e-10	-0.574687	0.000208475	-4.77919e-10	-0.613513
57442365	chr16:57442365:A:T	2.5733e-17	-0.72579	-0.294804	0.000134251	-0.653336	-0.400286
57442386	chr16:57442386:C:T	1.89979e-17	-4.77919e-10	-1.32404	0.000110487	-4.77919e-10	-1.24844
57442654	chr16:57442654:C:T	2.08204e-17	-4.77919e-10	-1.23243	0.000107585	-4.77919e-10	-1.27505
57442824	chr16:57442824:G:C	5.02132e-18	-1.44721	-1.20746	2.41816e-05	-1.56654	-1.20121
57442842	chr16:57442842:G:A	3.10169e-17	0.412361	-1.2462	0.00013776	0.194191	-1.22201
57443043	chr16:57443043:T:G	2.8707e-17	-4.77919e-10	-0.911224	0.000161887	-4.77919e-10	-0.866432
57443117	chr16:57443117:C:G	3.96307e-18	-1.90363	-0.987717	2.41071e-05	-1.8261	-0.944729
57443155	chr16:57443155:G:A	1.66736e-17	-4.77919e-10	-1.45454	8.91956e-05	-4.77919e-10	-1.4625
57443200	chr16:57443200:T:A	4.89369e-18	-1.44599	-1.23444	2.3616e-05	-1.56253	-1.22888
57443428	chr16:57443428:G:A	2.2228e-17	-0.900739	-0.266277	0.000114422	-0.840584	-0.372858
57443494	chr16:57443494:G:A	4.91631e-18	-1.57724	-1.09857	2.40964e-05	-1.68647	-1.0848
57443740	chr16:57443740:C:T	2.77112e-18	-1.95249	-1.29662	1.49947e-05	-1.93081	-1.31483
57443905	chr16:57443905:A:G	1.04727e-17	-0.87922	-1.04038	5.5424e-05	-0.855845	-1.08248
57444022	chr16:57444022:C:T	1.52326e-17	-1.87963	0.334698	8.3728e-05	-1.80484	0.279082
57444444	chr16:57444444:C:A	1.68939e-17	-4.77919e-10	-1.44142	9.01527e-05	-4.77919e-10	-1.45183
57444598	chr16:57444598:T:C	5.93753e-18	-1.45986	-1.02721	2.8414e-05	-1.57586	-1.0306
57445103	chr16:57445103:G:A	3.74618e-18	-1.73879	-1.20884	1.92441e-05	-1.68962	-1.30651
57445842	chr16:57445842:T:G	2.36542e-17	-1.10483	-8.47093e-10	0.000133231	-1.06125	-8.47093e-10
57446036	chr16:57446036:C:T	3.81446e-18	-1.74009	-1.18948	1.95211e-05	-1.69105	-1.29079
57446150	chr16:57446150:T:A	4.03325e-18	-1.69843	-1.17537	2.06456e-05	-1.64575	-1.28008
57446162	chr16:57446162:A:C	3.74322e-18	-1.47758	-1.47084	2.37313e-05	-1.31818	-1.46836
57446742	chr16:57446742:C:A	1.91535e-17	-0.821575	-0.494308	9.89578e-05	-0.754865	-0.603774
57446980	chr16:57446980:C:T	1.2759e-17	-0.774816	-0.947312	6.65144e-05	-0.730413	-1.0255
57446991	chr16:57446991:T:C	3.41949e-17	-4.77919e-10	-0.736292	0.000165643	-4.77919e-10	-0.843498
57447089	chr16:57447089:G:A	9.81036e-18	-0.856556	-1.12837	5.18731e-05	-0.83533	-1.1692
57447288	chr16:57447288:G:C	3.48685e-18	-1.99253	-1.02684	2.01916e-05	-1.99644	-0.951626
57447326	chr16:57447326:C:A	2.76369e-18	-1.99757	-1.25423	1.45437e-05	-1.99965	-1.27653
57447385	chr16:57447385:C:T	1.63103e-17	-4.77919e-10	-1.47657	8.79614e-05	-4.77919e-10	-1.47644
57447393	chr16:57447393:T:C	1.84806e-17	-1.84839	0.496744	0.000102024	-1.76684	0.438723
57447758	chr16:57447758:T:C	3.0208e-17	-1.87597	1.01571	0.000150427	-1.80403	0.864179
57448285	chr16:57448285:T:G	1.63608e-17	-4.77919e-10	-1.47348	8.84552e-05	-4.77919e-10	-1.47084
57448454	chr16:57448454:C:T	3.11992e-17	-0.827974	-8.47093e-10	0.000158999	-0.884438	-8.47093e-10
57448644	chr16:57448644:C:T	2.5161e-17	-4.77919e-10	-1.04307	0.000128799	-4.77919e-10	-1.09508
57448745	chr16:57448745:A:C	5.30149e-18	-1.39561	-1.20477	2.53593e-05	-1.51855	-1.20164
57448949	chr16:57448949:A:G	1.81536e-16	0.933086	-8.47093e-10	0.00224493	1.7631	-8.47093e-10
57449278	chr16:57449278:T:C	9.25928e-18	-1.48865	-0.554088	5.27307e-05	-1.44583	-0.542305
57449283	chr16:57449283:C:T	3.2391e-17	-4.77919e-10	-0.790488	0.000216369	-4.77919e-10	-0.576349
57449763	chr16:57449763:A:G	3.49032e-18	-1.69939	-1.31898	1.86615e-05	-1.65136	-1.37551
57451005	chr16:57451005:G:A	2.9288e-17	-0.377722	-0.513465	0.00014526	-0.330489	-0.644315
57451068	chr16:57451068:G:A	9.46022e-18	-0.550705	-1.47057	5.26851e-05	-0.514622	-1.47438
57451458	chr16:57451458:C:A	9.6425e-17	-4.77919e-10	0.300398	0.000663719	-4.77919e-10	0.544526
57452099	chr16:57452099:G:A	3.51576e-18	-1.69526	-1.31585	1.88105e-05	-1.64627	-1.37264
57452514	chr16:57452514:C:T	1.6327e-17	-4.77919e-10	-1.47555	8.82653e-05	-4.77919e-10	-1.47299
57452671	chr16:57452671:T:C	2.52796e-18	-1.90435	-1.43661	1.35739e-05	-1.89399	-1.45119
57452701	chr16:57452701:C:T	3.86064e-18	-1.45485	-1.46268	2.45268e-05	-1.29493	-1.45864
57453079	chr16:57453079:A:G	4.92632e-18	-1.39725	-1.27653	2.35214e-05	-1.52415	-1.27127
57453460	chr16:57453460:T:A	2.84952e-17	-4.77919e-10	-0.918631	0.000168301	-4.77919e-10	-0.827578
57453787	chr16:57453787:T:A	4.69259e-16	-4.77919e-10	1.88279	0.00403638	-4.77919e-10	2.34977
57454374	chr16:57454374:G:A	1.8337e-17	-4.77919e-10	-1.35945	9.58353e-05	-4.77919e-10	-1.3907
57454538	chr16:57454538:G:T	8.82906e-17	-4.77919e-10	0.212267	0.000604012	-4.77919e-10	0.450262
57454622	chr16:57454622:C:A	3.85096e-18	-1.45704	-1.46301	2.44007e-05	-1.29975	-1.45897
57455022	chr16:57455022:G:T	2.76012e-17	-4.77919e-10	-0.950509	0.000180273	-4.77919e-10	-0.758861
57455044	chr16:57455044:A:G	4.95264e-18	-1.2159	-1.45255	3.75379e-05	-0.872877	-1.45511
57455626	chr16:57455626:G:A	4.05718e-18	-1.40749	-1.46039	2.59398e-05	-1.24147	-1.45608
57455868	chr16:57455868:A:G	5.93405e-17	-4.77919e-10	-0.185075	0.000283886	-4.77919e-10	-0.304762
57456809	chr16:57456809:G:A	2.13333e-17	-1.84941	0.641308	0.000108056	-1.7675	0.496817
57457613	chr16:57457613:A:G	4.27324e-17	-1.8865	1.37309	0.000212147	-1.81664	1.22059
57457619	chr16:57457619:G:A	1.64399e-17	-4.77919e-10	-1.46865	8.8283e-05	-4.77919e-10	-1.47279
57458084	chr16:57458084:C:T	1.0422e-17	-0.789088	-1.13536	5.62345e-05	-0.752523	-1.17128
57459349	chr16:57459349:ACTCTT:A	4.69259e-16	-4.77919e-10	1.88279	0.00403638	-4.77919e-10	2.34977
57459371	chr16:57459371:G:A	1.10081e-17	-1.86973	-8.47093e-10	6.03968e-05	-1.8524	-8.47093e-10
57459385	chr16:57459385:A:C	2.10119e-17	-4.77919e-10	-1.22328	0.000119169	-4.77919e-10	-1.17279
57459717	chr16:57459717:G:C	2.74838e-17	-4.77919e-10	-0.954771	0.000179745	-4.77919e-10	-0.761793
```
