## Supplementary material for "Characterization of shared and ancestry-specific signals driving complex traits using multi-ancestry fine-mapping": susiex_nc2.cs80.snp

```
BP	SNP
58068419	chr16:58068419:T:C
58068517	chr16:58068517:A:G
58068545	chr16:58068545:G:A
58068548	chr16:58068548:A:G
58068646	chr16:58068646:C:A
58068722	chr16:58068722:T:C
58069076	chr16:58069076:T:G
58069173	chr16:58069173:G:A
58069216	chr16:58069216:A:G
58069563	chr16:58069563:G:A
58069924	chr16:58069924:A:G
58070136	chr16:58070136:G:A
58070302	chr16:58070302:T:C
58070402	chr16:58070402:G:T
58070559	chr16:58070559:G:A
58070760	chr16:58070760:C:T
58070938	chr16:58070938:C:T
58071115	chr16:58071115:C:T
58071131	chr16:58071131:C:T
58071773	chr16:58071773:T:C
58071829	chr16:58071829:A:C
58072223	chr16:58072223:G:A
58072684	chr16:58072684:G:A
58073639	chr16:58073639:A:G
58074287	chr16:58074287:G:A
58074413	chr16:58074413:A:G
58074629	chr16:58074629:G:A
58074694	chr16:58074694:G:A
58074708	chr16:58074708:AC:A
58075121	chr16:58075121:C:T
58075409	chr16:58075409:C:T
58075420	chr16:58075420:A:G
58075511	chr16:58075511:G:A
58075805	chr16:58075805:G:A
58075824	chr16:58075824:G:A
58075992	chr16:58075992:T:C
58076038	chr16:58076038:G:T
58076086	chr16:58076086:G:A
58076110	chr16:58076110:G:A
58076391	chr16:58076391:A:G
58076899	chr16:58076899:G:T
58077169	chr16:58077169:G:T
58077187	chr16:58077187:C:T
58077228	chr16:58077228:G:A
58078092	chr16:58078092:A:G
58078199	chr16:58078199:G:A
58078276	chr16:58078276:T:C
58078383	chr16:58078383:A:C
58078587	chr16:58078587:G:A
58078682	chr16:58078682:C:T
58078699	chr16:58078699:C:A
58078707	chr16:58078707:T:C
58079026	chr16:58079026:T:G
58079028	chr16:58079028:T:C
58079167	chr16:58079167:T:C
58079329	chr16:58079329:A:G
58079359	chr16:58079359:A:C
58079379	chr16:58079379:T:C
58079554	chr16:58079554:G:A
58079587	chr16:58079587:G:A
58079763	chr16:58079763:A:G
58079837	chr16:58079837:G:C
58080130	chr16:58080130:G:A
58080834	chr16:58080834:A:T
58081022	chr16:58081022:G:A
58081130	chr16:58081130:A:G
58081272	chr16:58081272:T:C
58081530	chr16:58081530:G:A
58081587	chr16:58081587:C:T
58081603	chr16:58081603:G:A
58081863	chr16:58081863:T:C
58081923	chr16:58081923:G:A
58082037	chr16:58082037:C:T
58083558	chr16:58083558:G:A
58084089	chr16:58084089:G:A
58084154	chr16:58084154:A:G
58084322	chr16:58084322:T:C
58085063	chr16:58085063:C:T
58085117	chr16:58085117:G:A
58085228	chr16:58085228:G:C
58085295	chr16:58085295:A:G
58085305	chr16:58085305:A:G
58085444	chr16:58085444:A:G
58086237	chr16:58086237:C:T
58086527	chr16:58086527:T:A
58086557	chr16:58086557:C:G
58086771	chr16:58086771:C:T
58087129	chr16:58087129:G:A
58087316	chr16:58087316:GCA:G
58087458	chr16:58087458:ACT:A
58087681	chr16:58087681:A:G
58087781	chr16:58087781:G:A
58087814	chr16:58087814:C:T
58087828	chr16:58087828:C:T
58088046	chr16:58088046:A:T
58088325	chr16:58088325:C:A
58088917	chr16:58088917:C:T
58088949	chr16:58088949:C:T
58088980	chr16:58088980:C:T
58089212	chr16:58089212:G:T
58089350	chr16:58089350:G:A
58089511	chr16:58089511:A:G
58090111	chr16:58090111:A:G
58090240	chr16:58090240:C:T
58090662	chr16:58090662:G:A
58090803	chr16:58090803:C:A
58090876	chr16:58090876:C:T
58091223	chr16:58091223:G:A
58091746	chr16:58091746:G:C
58091827	chr16:58091827:T:A
58091935	chr16:58091935:G:A
58092868	chr16:58092868:G:A
58092893	chr16:58092893:C:T
58093083	chr16:58093083:C:T
58093523	chr16:58093523:G:A
58093597	chr16:58093597:A:G
58093661	chr16:58093661:C:T
58093992	chr16:58093992:T:C
58094014	chr16:58094014:C:T
58094424	chr16:58094424:T:C
58094723	chr16:58094723:G:A
58094987	chr16:58094987:G:A
58095024	chr16:58095024:C:G
58095463	chr16:58095463:T:C
58095566	chr16:58095566:C:T
58095567	chr16:58095567:G:A
58095596	chr16:58095596:G:A
58095667	chr16:58095667:C:A
58095715	chr16:58095715:G:A
58096385	chr16:58096385:G:A
58096441	chr16:58096441:G:A
58096457	chr16:58096457:C:T
58096961	chr16:58096961:T:G
58097694	chr16:58097694:G:A
58098591	chr16:58098591:G:A
58098631	chr16:58098631:G:A
58099209	chr16:58099209:C:A
58099441	chr16:58099441:A:G
58099517	chr16:58099517:G:T
58099660	chr16:58099660:C:A
58099707	chr16:58099707:A:T
58100384	chr16:58100384:G:A
58100753	chr16:58100753:G:A
58101116	chr16:58101116:G:A
58101197	chr16:58101197:C:T
58101274	chr16:58101274:G:A
58101711	chr16:58101711:G:A
58101715	chr16:58101715:C:T
58101995	chr16:58101995:T:G
58102314	chr16:58102314:C:T
58102388	chr16:58102388:T:C
58102431	chr16:58102431:TG:T
58103012	chr16:58103012:A:G
58103206	chr16:58103206:C:G
58103499	chr16:58103499:C:T
58103522	chr16:58103522:G:A
58103984	chr16:58103984:T:C
58104194	chr16:58104194:A:G
58104644	chr16:58104644:A:G
58104939	chr16:58104939:G:A
58105088	chr16:58105088:G:A
58105180	chr16:58105180:AC:A
58105522	chr16:58105522:G:A
58105645	chr16:58105645:G:A
58105861	chr16:58105861:T:G
58106589	chr16:58106589:T:C
58107281	chr16:58107281:T:G
58107322	chr16:58107322:G:A
58107537	chr16:58107537:A:G
58107659	chr16:58107659:C:T
58107923	chr16:58107923:T:C
58108029	chr16:58108029:G:A
58108222	chr16:58108222:T:C
58108470	chr16:58108470:A:G
58108521	chr16:58108521:G:A
58108634	chr16:58108634:C:T
58108930	chr16:58108930:C:A
58109069	chr16:58109069:C:T
58109074	chr16:58109074:T:G
58109349	chr16:58109349:A:G
58109464	chr16:58109464:C:T
58109794	chr16:58109794:C:T
58109985	chr16:58109985:T:G
58110213	chr16:58110213:A:G
58110275	chr16:58110275:G:C
58110283	chr16:58110283:A:G
58110753	chr16:58110753:C:T
58110857	chr16:58110857:A:G
58111034	chr16:58111034:T:C
58111206	chr16:58111206:G:C
58111268	chr16:58111268:A:G
58111387	chr16:58111387:A:G
58111553	chr16:58111553:G:A
58111575	chr16:58111575:G:A
58111944	chr16:58111944:C:T
58112364	chr16:58112364:G:A
58112599	chr16:58112599:G:A
58112609	chr16:58112609:G:A
58112638	chr16:58112638:T:C
58112883	chr16:58112883:G:A
58113783	chr16:58113783:G:A
58113995	chr16:58113995:AG:A
58114307	chr16:58114307:C:T
58114342	chr16:58114342:G:A
58114630	chr16:58114630:A:G
58114680	chr16:58114680:G:A
58115193	chr16:58115193:T:C
58116226	chr16:58116226:C:T
58116306	chr16:58116306:G:A
58116693	chr16:58116693:A:G
58117070	chr16:58117070:A:G
58117119	chr16:58117119:AACC:A
58117328	chr16:58117328:T:C
58119638	chr16:58119638:C:T
58119740	chr16:58119740:T:C
58120338	chr16:58120338:T:G
58120386	chr16:58120386:A:C
58120751	chr16:58120751:T:C
58122082	chr16:58122082:G:A
58122402	chr16:58122402:A:G
58122747	chr16:58122747:A:G
58122843	chr16:58122843:A:G
58123042	chr16:58123042:T:C
58123088	chr16:58123088:G:A
58123394	chr16:58123394:AGAC:A
58123490	chr16:58123490:G:A
58123909	chr16:58123909:T:C
58123958	chr16:58123958:A:C
58123959	chr16:58123959:C:T
58124288	chr16:58124288:G:A
58124686	chr16:58124686:A:G
58125105	chr16:58125105:G:A
58125553	chr16:58125553:G:A
58125940	chr16:58125940:T:C
58125984	chr16:58125984:A:G
58126320	chr16:58126320:G:C
58126394	chr16:58126394:G:C
58126797	chr16:58126797:A:G
58127026	chr16:58127026:T:C
58127070	chr16:58127070:A:G
58127326	chr16:58127326:C:T
58127856	chr16:58127856:C:T
58128306	chr16:58128306:T:A
58128499	chr16:58128499:A:G
58129575	chr16:58129575:A:G
58129702	chr16:58129702:T:A
58130043	chr16:58130043:T:C
58130489	chr16:58130489:G:A
58130802	chr16:58130802:A:G
58130991	chr16:58130991:A:C
58131162	chr16:58131162:T:C
58131451	chr16:58131451:A:G
58131478	chr16:58131478:C:T
58131843	chr16:58131843:A:G
58132164	chr16:58132164:G:T
58132321	chr16:58132321:A:C
58132421	chr16:58132421:G:A
58132496	chr16:58132496:C:T
58132826	chr16:58132826:A:G
58132961	chr16:58132961:A:G
58133090	chr16:58133090:CTT:C
58133105	chr16:58133105:T:C
58133118	chr16:58133118:T:C
58133120	chr16:58133120:T:C
58133143	chr16:58133143:C:T
58133182	chr16:58133182:C:T
58133606	chr16:58133606:G:A
58133711	chr16:58133711:G:A
58133807	chr16:58133807:T:C
58133913	chr16:58133913:G:C
58134469	chr16:58134469:G:A
58134616	chr16:58134616:T:C
58134949	chr16:58134949:A:G
58135174	chr16:58135174:G:A
58135532	chr16:58135532:C:T
58135609	chr16:58135609:C:T
58135820	chr16:58135820:C:T
58136182	chr16:58136182:C:T
58136457	chr16:58136457:A:G
58136519	chr16:58136519:T:C
58136589	chr16:58136589:A:G
58136836	chr16:58136836:T:C
58136945	chr16:58136945:C:T
58136984	chr16:58136984:C:A
58137058	chr16:58137058:T:G
58137074	chr16:58137074:C:T
58137801	chr16:58137801:C:G
58137959	chr16:58137959:T:C
58138508	chr16:58138508:C:G
58139147	chr16:58139147:A:G
58139309	chr16:58139309:C:T
58139547	chr16:58139547:C:A
58139610	chr16:58139610:C:A
58140012	chr16:58140012:C:A
58140040	chr16:58140040:C:T
58140527	chr16:58140527:C:T
58140774	chr16:58140774:A:T
58141130	chr16:58141130:TA:T
58141430	chr16:58141430:C:A
58141535	chr16:58141535:T:C
58141695	chr16:58141695:T:C
58141729	chr16:58141729:G:A
58142038	chr16:58142038:A:G
58142333	chr16:58142333:T:C
58142976	chr16:58142976:G:T
58143066	chr16:58143066:T:A
58143640	chr16:58143640:A:T
58144445	chr16:58144445:G:A
58144692	chr16:58144692:G:A
58144865	chr16:58144865:T:C
58145127	chr16:58145127:C:T
58145155	chr16:58145155:C:T
58145446	chr16:58145446:G:A
58145533	chr16:58145533:T:A
58145568	chr16:58145568:T:C
58145594	chr16:58145594:C:T
58145658	chr16:58145658:C:T
58145876	chr16:58145876:T:C
58145917	chr16:58145917:T:C
58145939	chr16:58145939:CA:C
58146500	chr16:58146500:G:A
58146928	chr16:58146928:C:T
58146944	chr16:58146944:C:T
58146957	chr16:58146957:G:A
58147115	chr16:58147115:C:T
58147151	chr16:58147151:G:A
58147587	chr16:58147587:AAT:A
58147907	chr16:58147907:T:A
58147939	chr16:58147939:C:T
58148999	chr16:58148999:C:T
58149679	chr16:58149679:T:C
58149829	chr16:58149829:G:A
58150092	chr16:58150092:A:C
58150557	chr16:58150557:AGTTT:A
58150594	chr16:58150594:C:A
58150596	chr16:58150596:CTG:C
58150602	chr16:58150602:C:T
58151091	chr16:58151091:T:C
58151110	chr16:58151110:C:T
58151847	chr16:58151847:T:C
58151890	chr16:58151890:G:A
58151929	chr16:58151929:G:A
58152617	chr16:58152617:T:C
58152684	chr16:58152684:T:C
58152813	chr16:58152813:C:G
58153048	chr16:58153048:C:T
58153064	chr16:58153064:C:T
58153156	chr16:58153156:AC:A
58153182	chr16:58153182:G:A
58153384	chr16:58153384:T:C
58153922	chr16:58153922:A:G
58154065	chr16:58154065:A:G
58154207	chr16:58154207:T:A
58154888	chr16:58154888:C:A
58155258	chr16:58155258:G:A
58155853	chr16:58155853:T:A
58156289	chr16:58156289:G:A
58156528	chr16:58156528:T:C
58156820	chr16:58156820:T:C
58156866	chr16:58156866:G:T
58157287	chr16:58157287:T:C
58157396	chr16:58157396:C:T
58157401	chr16:58157401:C:T
58158062	chr16:58158062:C:T
58159427	chr16:58159427:C:G
58159613	chr16:58159613:A:G
58160422	chr16:58160422:A:G
58160616	chr16:58160616:A:G
58160652	chr16:58160652:G:A
58160748	chr16:58160748:A:T
58160798	chr16:58160798:C:T
58161022	chr16:58161022:C:T
58161728	chr16:58161728:G:A
58162257	chr16:58162257:A:G
58162659	chr16:58162659:T:C
58162676	chr16:58162676:T:G
58162832	chr16:58162832:C:T
58163508	chr16:58163508:T:TAC
58163695	chr16:58163695:A:G
58164653	chr16:58164653:T:G
58164904	chr16:58164904:C:T
58164911	chr16:58164911:C:A
58165005	chr16:58165005:G:A
58165013	chr16:58165013:A:T
58165052	chr16:58165052:G:A
58165766	chr16:58165766:C:T
58166131	chr16:58166131:A:C
58166149	chr16:58166149:T:C
58166713	chr16:58166713:A:C
58167069	chr16:58167069:C:T
58167841	chr16:58167841:C:T
58167945	chr16:58167945:C:T
58167960	chr16:58167960:T:C
58168027	chr16:58168027:T:C
58168180	chr16:58168180:A:T
58168203	chr16:58168203:C:T
58168246	chr16:58168246:C:A
58169102	chr16:58169102:A:AT
58169252	chr16:58169252:T:G
58169376	chr16:58169376:A:G
58169426	chr16:58169426:G:A
58169959	chr16:58169959:T:C
58170033	chr16:58170033:G:A
58170226	chr16:58170226:T:A
58170415	chr16:58170415:T:C
58170516	chr16:58170516:T:C
58170526	chr16:58170526:A:G
58170543	chr16:58170543:T:A
58170741	chr16:58170741:T:A
58170859	chr16:58170859:A:C
58170996	chr16:58170996:C:G
58171101	chr16:58171101:T:C
58171111	chr16:58171111:T:G
58171206	chr16:58171206:C:T
58171394	chr16:58171394:G:A
58171716	chr16:58171716:G:A
58172539	chr16:58172539:T:G
58172717	chr16:58172717:T:C
58172746	chr16:58172746:G:A
58172922	chr16:58172922:T:C
58173128	chr16:58173128:T:G
58174632	chr16:58174632:T:C
58174873	chr16:58174873:C:T
58174878	chr16:58174878:G:GT
58174928	chr16:58174928:C:T
58175159	chr16:58175159:T:A
58175370	chr16:58175370:G:A
58175412	chr16:58175412:T:C
58175492	chr16:58175492:C:G
58175841	chr16:58175841:C:T
58175977	chr16:58175977:C:T
58176190	chr16:58176190:A:C
58176608	chr16:58176608:C:T
58176624	chr16:58176624:G:A
58176983	chr16:58176983:G:A
58177462	chr16:58177462:T:G
58177516	chr16:58177516:C:T
58177719	chr16:58177719:T:C
58178489	chr16:58178489:T:C
58178522	chr16:58178522:T:C
58178527	chr16:58178527:C:T
58179663	chr16:58179663:T:C
58180066	chr16:58180066:G:A
58180442	chr16:58180442:T:C
58180826	chr16:58180826:C:T
58181207	chr16:58181207:C:T
58181831	chr16:58181831:C:T
58182171	chr16:58182171:G:GA
58182524	chr16:58182524:C:T
58182640	chr16:58182640:G:A
58183660	chr16:58183660:T:C
58183797	chr16:58183797:T:C
58183836	chr16:58183836:T:C
58183855	chr16:58183855:T:A
58183880	chr16:58183880:C:T
58184072	chr16:58184072:T:C
58184153	chr16:58184153:C:T
58184226	chr16:58184226:G:A
58184585	chr16:58184585:G:A
58184612	chr16:58184612:T:C
58184841	chr16:58184841:T:C
58185379	chr16:58185379:A:G
58185439	chr16:58185439:G:A
58186035	chr16:58186035:T:C
58186352	chr16:58186352:G:A
58186462	chr16:58186462:G:C
58187490	chr16:58187490:C:T
58188198	chr16:58188198:A:G
58188627	chr16:58188627:G:C
58189175	chr16:58189175:T:C
58190131	chr16:58190131:A:C
58190138	chr16:58190138:G:A
58190158	chr16:58190158:A:C
58190228	chr16:58190228:T:A
58190370	chr16:58190370:G:A
58190386	chr16:58190386:T:C
58190762	chr16:58190762:G:A
58190815	chr16:58190815:T:C
58191159	chr16:58191159:C:A
58191601	chr16:58191601:G:C
58192220	chr16:58192220:C:T
58192884	chr16:58192884:T:C
58193323	chr16:58193323:CTACT:C
58193538	chr16:58193538:A:G
58193993	chr16:58193993:T:C
58194079	chr16:58194079:C:T
58194160	chr16:58194160:T:C
58194179	chr16:58194179:G:A
58194797	chr16:58194797:C:T
58194831	chr16:58194831:G:C
58194952	chr16:58194952:A:G
58195352	chr16:58195352:G:C
58195444	chr16:58195444:T:C
58195492	chr16:58195492:AGCTT:A
58195499	chr16:58195499:C:CT
58195710	chr16:58195710:AG:A
58195724	chr16:58195724:G:A
58196420	chr16:58196420:A:G
58197362	chr16:58197362:C:T
58197439	chr16:58197439:G:C
58197773	chr16:58197773:G:A
58198333	chr16:58198333:C:A
58198357	chr16:58198357:C:A
58199063	chr16:58199063:A:G
58199734	chr16:58199734:G:A
58199805	chr16:58199805:T:C
58200052	chr16:58200052:A:G
58200231	chr16:58200231:G:A
58200356	chr16:58200356:G:GA
58200552	chr16:58200552:T:G
58200603	chr16:58200603:A:G
58202141	chr16:58202141:A:G
58203171	chr16:58203171:G:T
58203269	chr16:58203269:C:A
58203575	chr16:58203575:G:A
58203637	chr16:58203637:C:A
58203700	chr16:58203700:A:G
58203829	chr16:58203829:C:T
58204189	chr16:58204189:G:A
58204257	chr16:58204257:C:T
58204393	chr16:58204393:C:T
58204422	chr16:58204422:C:T
58204697	chr16:58204697:T:C
58204699	chr16:58204699:GC:G
58205364	chr16:58205364:A:AT
58205461	chr16:58205461:G:A
58205594	chr16:58205594:C:T
58205654	chr16:58205654:T:G
58205663	chr16:58205663:C:G
58206369	chr16:58206369:CTTTAT:C
58206831	chr16:58206831:G:T
58206832	chr16:58206832:T:C
58207068	chr16:58207068:C:T
58207267	chr16:58207267:C:T
58207495	chr16:58207495:A:G
58207594	chr16:58207594:C:T
58209184	chr16:58209184:A:G
58209640	chr16:58209640:A:G
58209649	chr16:58209649:C:T
58209680	chr16:58209680:TTG:T
58209688	chr16:58209688:G:A
58209705	chr16:58209705:G:A
58209989	chr16:58209989:A:G
58210672	chr16:58210672:A:G
58210849	chr16:58210849:C:A
58211340	chr16:58211340:A:G
58211690	chr16:58211690:A:AG
58211967	chr16:58211967:TGCAAAATTGGTGTCTGTGC:T
58212092	chr16:58212092:A:T
58212153	chr16:58212153:G:A
58212442	chr16:58212442:T:C
58212702	chr16:58212702:G:A
58213493	chr16:58213493:A:G
58213619	chr16:58213619:G:A
58213683	chr16:58213683:C:T
58213740	chr16:58213740:G:T
58213989	chr16:58213989:A:G
58215185	chr16:58215185:G:C
58215224	chr16:58215224:A:C
58215225	chr16:58215225:G:T
58215365	chr16:58215365:G:A
58215750	chr16:58215750:T:G
58216225	chr16:58216225:A:G
58216285	chr16:58216285:A:G
58216408	chr16:58216408:C:T
58216601	chr16:58216601:G:C
58216876	chr16:58216876:C:T
58217156	chr16:58217156:A:C
58217730	chr16:58217730:T:C
58217883	chr16:58217883:G:A
58217922	chr16:58217922:T:C
58217959	chr16:58217959:T:A
58218065	chr16:58218065:C:T
58218069	chr16:58218069:A:G
58218107	chr16:58218107:C:T
58218251	chr16:58218251:T:A
58218305	chr16:58218305:A:G
58218526	chr16:58218526:A:G
58218713	chr16:58218713:C:T
58218939	chr16:58218939:C:T
58219407	chr16:58219407:G:A
58219556	chr16:58219556:A:G
58220346	chr16:58220346:G:A
58220444	chr16:58220444:T:C
58220544	chr16:58220544:G:T
58220691	chr16:58220691:C:G
58221474	chr16:58221474:C:T
58221520	chr16:58221520:A:G
58221523	chr16:58221523:A:G
58221531	chr16:58221531:T:G
58221560	chr16:58221560:G:A
58221660	chr16:58221660:C:T
58221757	chr16:58221757:G:A
58221843	chr16:58221843:A:G
58222005	chr16:58222005:C:A
58222168	chr16:58222168:G:A
58222432	chr16:58222432:A:T
58222489	chr16:58222489:G:A
58223274	chr16:58223274:T:C
58223322	chr16:58223322:C:T
58223533	chr16:58223533:G:A
58223934	chr16:58223934:C:T
58224078	chr16:58224078:A:G
58224327	chr16:58224327:C:T
58224333	chr16:58224333:C:A
58224520	chr16:58224520:A:G
58224931	chr16:58224931:G:A
58224959	chr16:58224959:C:T
58225065	chr16:58225065:G:A
58225118	chr16:58225118:G:A
58225317	chr16:58225317:T:C
58225563	chr16:58225563:C:T
58225597	chr16:58225597:T:C
58225608	chr16:58225608:A:G
58225693	chr16:58225693:T:C
58225896	chr16:58225896:C:T
58226053	chr16:58226053:G:A
58226247	chr16:58226247:C:T
58226456	chr16:58226456:C:T
58227131	chr16:58227131:C:T
58227152	chr16:58227152:T:A
58227551	chr16:58227551:G:C
58227812	chr16:58227812:G:A
58227828	chr16:58227828:T:C
58228054	chr16:58228054:A:T
58228059	chr16:58228059:G:C
58228322	chr16:58228322:C:T
58228436	chr16:58228436:C:T
58228719	chr16:58228719:A:G
58228781	chr16:58228781:T:C
58229487	chr16:58229487:A:C
58229577	chr16:58229577:G:A
58230020	chr16:58230020:A:G
58230254	chr16:58230254:G:A
58230408	chr16:58230408:A:G
58230490	chr16:58230490:C:T
58230508	chr16:58230508:G:A
58230648	chr16:58230648:G:A
58230803	chr16:58230803:TG:T
58230816	chr16:58230816:C:T
58230828	chr16:58230828:C:T
58231013	chr16:58231013:T:C
58231061	chr16:58231061:C:G
58231416	chr16:58231416:T:C
58231430	chr16:58231430:T:C
58231529	chr16:58231529:G:T
58231537	chr16:58231537:C:T
58231579	chr16:58231579:C:T
58231583	chr16:58231583:T:C
58231723	chr16:58231723:T:C
58231744	chr16:58231744:C:T
58231980	chr16:58231980:A:C
58232276	chr16:58232276:A:T
58232307	chr16:58232307:C:T
58232308	chr16:58232308:G:A
58232363	chr16:58232363:G:T
58232919	chr16:58232919:C:T
58233051	chr16:58233051:T:G
58233350	chr16:58233350:AGTTTGGC:A
58233369	chr16:58233369:T:C
58233568	chr16:58233568:G:T
58233770	chr16:58233770:C:T
58233904	chr16:58233904:T:A
58233962	chr16:58233962:T:G
58234426	chr16:58234426:ATTC:A
58234448	chr16:58234448:T:C
58234532	chr16:58234532:C:T
58234657	chr16:58234657:T:G
58234855	chr16:58234855:A:G
58235077	chr16:58235077:G:A
58235226	chr16:58235226:C:T
58235296	chr16:58235296:T:C
58235637	chr16:58235637:A:G
58235702	chr16:58235702:C:T
58235785	chr16:58235785:C:A
58236031	chr16:58236031:C:T
58236153	chr16:58236153:G:A
58236959	chr16:58236959:C:T
58237418	chr16:58237418:C:T
58237640	chr16:58237640:G:A
58238048	chr16:58238048:G:A
58238138	chr16:58238138:C:T
58238400	chr16:58238400:A:C
58238616	chr16:58238616:A:G
58238640	chr16:58238640:T:C
58238691	chr16:58238691:C:T
58239066	chr16:58239066:ACTTTGTTCTTCCTCTTC:A
58239285	chr16:58239285:TC:T
58239287	chr16:58239287:TC:T
58239661	chr16:58239661:G:A
58239804	chr16:58239804:G:A
58239860	chr16:58239860:G:C
58240137	chr16:58240137:C:A
58241007	chr16:58241007:T:C
58241153	chr16:58241153:G:A
58241208	chr16:58241208:AC:A
58241755	chr16:58241755:T:C
58241759	chr16:58241759:G:A
58241881	chr16:58241881:T:C
58242136	chr16:58242136:A:G
58242687	chr16:58242687:A:C
58242758	chr16:58242758:C:G
58243283	chr16:58243283:A:G
58243374	chr16:58243374:A:G
58243693	chr16:58243693:C:T
58244037	chr16:58244037:A:G
58244931	chr16:58244931:A:G
58245184	chr16:58245184:G:A
58245340	chr16:58245340:G:A
58246097	chr16:58246097:G:A
58246174	chr16:58246174:G:A
58247110	chr16:58247110:C:T
58247401	chr16:58247401:T:G
58247540	chr16:58247540:C:T
58247816	chr16:58247816:G:A
58247849	chr16:58247849:T:A
58247898	chr16:58247898:G:A
58248290	chr16:58248290:C:T
58248316	chr16:58248316:G:A
58248457	chr16:58248457:T:C
58248849	chr16:58248849:G:T
58249080	chr16:58249080:C:T
58249232	chr16:58249232:C:T
58249237	chr16:58249237:C:G
58249377	chr16:58249377:G:T
58250649	chr16:58250649:C:T
58251221	chr16:58251221:G:A
58251284	chr16:58251284:G:A
58251299	chr16:58251299:C:T
58251612	chr16:58251612:G:A
58251786	chr16:58251786:T:C
58252023	chr16:58252023:C:CAT
58252229	chr16:58252229:G:A
58254854	chr16:58254854:C:G
58255055	chr16:58255055:G:A
58255081	chr16:58255081:T:G
58255273	chr16:58255273:C:T
58255424	chr16:58255424:T:C
58255590	chr16:58255590:G:A
58255854	chr16:58255854:C:T
58255903	chr16:58255903:T:C
58255949	chr16:58255949:A:G
58257234	chr16:58257234:G:A
58257269	chr16:58257269:G:A
58257313	chr16:58257313:A:G
58258293	chr16:58258293:A:G
58258310	chr16:58258310:A:G
58258643	chr16:58258643:G:A
58258914	chr16:58258914:A:G
58259220	chr16:58259220:A:G
58259345	chr16:58259345:T:A
58259778	chr16:58259778:A:G
58260191	chr16:58260191:C:A
58260234	chr16:58260234:G:T
58260547	chr16:58260547:G:A
58260796	chr16:58260796:C:G
58260820	chr16:58260820:C:G
58260906	chr16:58260906:G:A
58261011	chr16:58261011:G:A
58261474	chr16:58261474:G:A
58261538	chr16:58261538:G:A
58261831	chr16:58261831:A:G
58261861	chr16:58261861:C:T
58261988	chr16:58261988:T:C
58262028	chr16:58262028:G:A
58262143	chr16:58262143:C:G
58262268	chr16:58262268:C:T
58262638	chr16:58262638:T:C
58263051	chr16:58263051:C:T
58263375	chr16:58263375:T:A
58263517	chr16:58263517:G:A
58263544	chr16:58263544:A:G
58263615	chr16:58263615:G:C
58263910	chr16:58263910:G:T
58264015	chr16:58264015:C:T
58264442	chr16:58264442:C:T
58264567	chr16:58264567:G:T
58264839	chr16:58264839:C:A
58264983	chr16:58264983:G:A
58265437	chr16:58265437:A:C
58265596	chr16:58265596:TG:T
58265666	chr16:58265666:C:T
58265807	chr16:58265807:A:G
58265909	chr16:58265909:G:A
58266160	chr16:58266160:C:T
58266283	chr16:58266283:T:G
58266695	chr16:58266695:A:G
58266787	chr16:58266787:G:A
58266793	chr16:58266793:A:G
58266795	chr16:58266795:T:C
58266838	chr16:58266838:T:C
58267283	chr16:58267283:C:A
58267481	chr16:58267481:C:G
58267925	chr16:58267925:C:T
58268076	chr16:58268076:C:T
58268136	chr16:58268136:G:A
58268369	chr16:58268369:A:G
58268678	chr16:58268678:C:A
58268754	chr16:58268754:A:G
58269695	chr16:58269695:A:G
58269696	chr16:58269696:G:A
58269944	chr16:58269944:C:G
58270554	chr16:58270554:G:T
58271270	chr16:58271270:A:G
58271676	chr16:58271676:T:C
58271864	chr16:58271864:C:T
58271902	chr16:58271902:T:C
58272054	chr16:58272054:G:A
58272258	chr16:58272258:T:C
58272278	chr16:58272278:AG:A
58272845	chr16:58272845:C:T
58273338	chr16:58273338:A:G
58273391	chr16:58273391:C:T
58274163	chr16:58274163:G:C
58274210	chr16:58274210:T:C
58274392	chr16:58274392:G:A
58274744	chr16:58274744:G:T
58274857	chr16:58274857:T:C
58275004	chr16:58275004:T:C
58275100	chr16:58275100:G:C
58275134	chr16:58275134:T:C
58275422	chr16:58275422:CAAGG:C
58276082	chr16:58276082:A:G
58276104	chr16:58276104:C:T
58276512	chr16:58276512:G:A
58276891	chr16:58276891:T:C
58277021	chr16:58277021:G:T
58277100	chr16:58277100:G:A
58277128	chr16:58277128:T:G
58277136	chr16:58277136:A:T
58277140	chr16:58277140:T:G
58277204	chr16:58277204:C:T
58277627	chr16:58277627:A:AC
58277890	chr16:58277890:G:A
58278453	chr16:58278453:CT:C
58278795	chr16:58278795:A:ATTTT
58279274	chr16:58279274:T:C
58279286	chr16:58279286:T:G
58279338	chr16:58279338:G:C
58279398	chr16:58279398:C:T
58279662	chr16:58279662:T:G
58279845	chr16:58279845:C:T
58279939	chr16:58279939:G:A
58280044	chr16:58280044:G:A
58280197	chr16:58280197:C:T
58280529	chr16:58280529:T:C
58280694	chr16:58280694:C:T
58280832	chr16:58280832:C:G
58281019	chr16:58281019:C:G
58281147	chr16:58281147:G:T
58281221	chr16:58281221:T:C
58281677	chr16:58281677:A:G
58281727	chr16:58281727:C:T
58281841	chr16:58281841:G:GGTATTTC
58281844	chr16:58281844:A:G
58282159	chr16:58282159:C:A
58282195	chr16:58282195:TG:T
58282325	chr16:58282325:G:A
58282611	chr16:58282611:G:A
58282724	chr16:58282724:A:G
58282963	chr16:58282963:T:C
58283054	chr16:58283054:C:T
58283079	chr16:58283079:T:C
58283298	chr16:58283298:G:A
58283857	chr16:58283857:T:C
58284428	chr16:58284428:G:A
58284582	chr16:58284582:G:C
58284614	chr16:58284614:T:G
58284872	chr16:58284872:T:C
58285035	chr16:58285035:G:A
58285101	chr16:58285101:C:T
58285188	chr16:58285188:C:T
58285279	chr16:58285279:G:A
58285629	chr16:58285629:G:C
58285644	chr16:58285644:G:T
58285650	chr16:58285650:A:G
58285879	chr16:58285879:A:G
58286307	chr16:58286307:T:C
58286599	chr16:58286599:G:A
58286656	chr16:58286656:G:A
58286712	chr16:58286712:A:G
58286845	chr16:58286845:C:T
58286866	chr16:58286866:C:T
58286916	chr16:58286916:G:C
58286940	chr16:58286940:A:G
58287070	chr16:58287070:G:A
58287316	chr16:58287316:G:A
58287377	chr16:58287377:G:A
58287655	chr16:58287655:A:G
58287889	chr16:58287889:T:C
58288027	chr16:58288027:G:A
58288134	chr16:58288134:ACT:A
58288887	chr16:58288887:G:GAATT
58288947	chr16:58288947:A:G
58288956	chr16:58288956:C:T
58289166	chr16:58289166:AG:A
58289264	chr16:58289264:T:C
58289265	chr16:58289265:C:T
58289419	chr16:58289419:A:G
58289594	chr16:58289594:T:C
58289818	chr16:58289818:C:T
58290056	chr16:58290056:G:A
58290381	chr16:58290381:A:G
58290575	chr16:58290575:TG:T
58290680	chr16:58290680:C:T
58290879	chr16:58290879:C:T
58290898	chr16:58290898:C:T
58290899	chr16:58290899:A:G
58290903	chr16:58290903:T:C
58291519	chr16:58291519:T:C
58291719	chr16:58291719:G:A
58291959	chr16:58291959:C:T
58291960	chr16:58291960:T:C
58292073	chr16:58292073:C:T
58292566	chr16:58292566:A:AT
58292706	chr16:58292706:G:T
58293224	chr16:58293224:C:T
58293293	chr16:58293293:C:T
58293327	chr16:58293327:T:C
58293508	chr16:58293508:C:T
58293742	chr16:58293742:A:G
58293838	chr16:58293838:C:T
58293870	chr16:58293870:A:G
58293940	chr16:58293940:C:T
58295129	chr16:58295129:T:C
58295253	chr16:58295253:G:A
58295262	chr16:58295262:G:A
58295304	chr16:58295304:A:G
58295318	chr16:58295318:G:C
58295465	chr16:58295465:C:T
58295669	chr16:58295669:A:C
58295848	chr16:58295848:C:T
58295924	chr16:58295924:T:C
58296226	chr16:58296226:A:G
58296930	chr16:58296930:T:TA
58297019	chr16:58297019:A:C
58297460	chr16:58297460:G:A
58297726	chr16:58297726:A:G
58297756	chr16:58297756:G:T
58297764	chr16:58297764:G:A
58297782	chr16:58297782:G:A
58297869	chr16:58297869:T:C
58298016	chr16:58298016:T:C
58298688	chr16:58298688:T:A
58298832	chr16:58298832:C:T
58298918	chr16:58298918:A:G
58299273	chr16:58299273:T:G
58299440	chr16:58299440:TC:T
58299471	chr16:58299471:A:T
58299667	chr16:58299667:A:G
58300079	chr16:58300079:T:A
58300135	chr16:58300135:G:T
58300237	chr16:58300237:T:C
58300275	chr16:58300275:C:G
58300292	chr16:58300292:G:A
58300547	chr16:58300547:C:T
58300576	chr16:58300576:A:G
58300830	chr16:58300830:A:T
58302084	chr16:58302084:A:G
58302089	chr16:58302089:A:AATTCCAATG
58302196	chr16:58302196:A:G
58302352	chr16:58302352:A:G
58302361	chr16:58302361:C:T
58302387	chr16:58302387:A:G
58302481	chr16:58302481:G:A
58302618	chr16:58302618:G:T
58303295	chr16:58303295:GA:G
58303302	chr16:58303302:G:A
58303674	chr16:58303674:C:A
58303804	chr16:58303804:T:C
58303847	chr16:58303847:A:C
58304323	chr16:58304323:G:A
58304487	chr16:58304487:A:AT
58304578	chr16:58304578:T:A
58305189	chr16:58305189:G:A
58305341	chr16:58305341:A:G
58305351	chr16:58305351:TG:T
58305472	chr16:58305472:G:A
58306163	chr16:58306163:T:C
58306508	chr16:58306508:G:A
58306565	chr16:58306565:C:G
58306841	chr16:58306841:A:G
58306925	chr16:58306925:G:A
58307125	chr16:58307125:T:C
58308082	chr16:58308082:C:A
58308227	chr16:58308227:G:T
58308295	chr16:58308295:A:C
58308383	chr16:58308383:G:A
58308632	chr16:58308632:A:G
58308820	chr16:58308820:GA:G
58308841	chr16:58308841:GTA:G
58308990	chr16:58308990:T:TAAAG
58309045	chr16:58309045:T:C
58309342	chr16:58309342:G:A
58310046	chr16:58310046:G:A
58310329	chr16:58310329:C:T
58310417	chr16:58310417:A:G
58311168	chr16:58311168:G:A
58312663	chr16:58312663:A:T
58312780	chr16:58312780:T:G
58313339	chr16:58313339:G:A
58313389	chr16:58313389:T:C
58313539	chr16:58313539:G:T
58313557	chr16:58313557:C:T
58313558	chr16:58313558:G:A
58314086	chr16:58314086:ATTTATAG:A
58314424	chr16:58314424:A:G
58314620	chr16:58314620:A:T
58315124	chr16:58315124:G:A
58315227	chr16:58315227:T:A
58315902	chr16:58315902:C:T
58316321	chr16:58316321:A:G
58316630	chr16:58316630:A:C
58317231	chr16:58317231:A:G
58317792	chr16:58317792:G:A
58317977	chr16:58317977:C:T
58318479	chr16:58318479:G:A
58318859	chr16:58318859:C:A
58319541	chr16:58319541:G:A
58319828	chr16:58319828:G:A
58319939	chr16:58319939:A:G
58320320	chr16:58320320:A:G
58320507	chr16:58320507:G:A
58320538	chr16:58320538:C:T
58320756	chr16:58320756:C:T
58321190	chr16:58321190:G:A
58321244	chr16:58321244:G:A
58321328	chr16:58321328:G:A
58321625	chr16:58321625:G:A
58321915	chr16:58321915:A:G
58322431	chr16:58322431:A:G
58323238	chr16:58323238:G:T
58323538	chr16:58323538:A:G
58323672	chr16:58323672:A:G
58323744	chr16:58323744:G:A
58324040	chr16:58324040:G:T
58324310	chr16:58324310:T:G
58325026	chr16:58325026:C:T
58325358	chr16:58325358:G:C
58325800	chr16:58325800:A:T
58325926	chr16:58325926:T:C
58326432	chr16:58326432:C:T
58326576	chr16:58326576:G:A
58326820	chr16:58326820:C:T
58326849	chr16:58326849:G:A
58327025	chr16:58327025:C:T
58327380	chr16:58327380:A:G
58327498	chr16:58327498:T:C
58327738	chr16:58327738:G:A
58327769	chr16:58327769:TC:T
58328169	chr16:58328169:C:T
58328247	chr16:58328247:C:T
58328441	chr16:58328441:C:T
58328509	chr16:58328509:G:T
58328768	chr16:58328768:T:A
58328821	chr16:58328821:T:A
58329127	chr16:58329127:G:A
58329162	chr16:58329162:T:C
58329399	chr16:58329399:G:C
58329658	chr16:58329658:T:C
58329672	chr16:58329672:G:C
58329774	chr16:58329774:C:T
58329775	chr16:58329775:G:A
58329990	chr16:58329990:C:T
58330030	chr16:58330030:G:A
58330663	chr16:58330663:A:C
58330729	chr16:58330729:G:A
58330737	chr16:58330737:G:A
58330749	chr16:58330749:G:A
58330789	chr16:58330789:C:T
58330814	chr16:58330814:C:T
58330935	chr16:58330935:C:T
58330964	chr16:58330964:T:C
58331002	chr16:58331002:T:A
58331841	chr16:58331841:G:A
58332031	chr16:58332031:T:C
58332095	chr16:58332095:G:A
58332179	chr16:58332179:T:C
58332402	chr16:58332402:C:T
58333331	chr16:58333331:C:A
58333479	chr16:58333479:A:C
58333691	chr16:58333691:G:A
58334196	chr16:58334196:G:T
58334449	chr16:58334449:G:A
58334720	chr16:58334720:A:G
58334827	chr16:58334827:G:C
58335163	chr16:58335163:G:T
58335233	chr16:58335233:T:G
58335344	chr16:58335344:G:A
58335663	chr16:58335663:C:T
58335768	chr16:58335768:A:G
58335956	chr16:58335956:G:A
58336093	chr16:58336093:G:A
58336699	chr16:58336699:A:C
58336933	chr16:58336933:G:A
58337103	chr16:58337103:TTTAA:T
58337242	chr16:58337242:C:T
58337435	chr16:58337435:C:T
58337479	chr16:58337479:C:T
58337531	chr16:58337531:G:A
58337857	chr16:58337857:C:T
58338109	chr16:58338109:T:G
58338468	chr16:58338468:A:G
58338473	chr16:58338473:C:T
58338705	chr16:58338705:G:A
58338849	chr16:58338849:G:A
58339037	chr16:58339037:A:G
58339080	chr16:58339080:T:A
58339282	chr16:58339282:G:T
58339337	chr16:58339337:G:A
58339503	chr16:58339503:G:A
58339884	chr16:58339884:T:C
58339945	chr16:58339945:G:C
58340165	chr16:58340165:A:G
58340174	chr16:58340174:G:A
58340723	chr16:58340723:C:G
58341090	chr16:58341090:T:C
58341166	chr16:58341166:G:T
58342303	chr16:58342303:G:T
58342563	chr16:58342563:A:C
58342612	chr16:58342612:C:T
58342622	chr16:58342622:A:C
58343331	chr16:58343331:C:T
58343494	chr16:58343494:T:C
58344255	chr16:58344255:T:C
58344645	chr16:58344645:T:C
58344818	chr16:58344818:G:A
58344914	chr16:58344914:G:A
58345066	chr16:58345066:G:A
58345457	chr16:58345457:C:A
58345538	chr16:58345538:T:A
58345708	chr16:58345708:G:A
58345897	chr16:58345897:C:T
58346128	chr16:58346128:G:T
58346210	chr16:58346210:A:T
58346478	chr16:58346478:G:A
58346585	chr16:58346585:G:T
58346649	chr16:58346649:A:G
58347090	chr16:58347090:A:G
58347117	chr16:58347117:A:T
58347673	chr16:58347673:G:A
58347809	chr16:58347809:C:T
58347917	chr16:58347917:G:A
58348342	chr16:58348342:T:G
58348654	chr16:58348654:G:A
58348724	chr16:58348724:G:A
58348831	chr16:58348831:A:G
58348902	chr16:58348902:G:A
58349324	chr16:58349324:C:A
58349928	chr16:58349928:G:A
58349958	chr16:58349958:A:G
58350327	chr16:58350327:C:G
58351479	chr16:58351479:G:A
58351561	chr16:58351561:C:T
58351694	chr16:58351694:A:C
58351979	chr16:58351979:G:T
58352002	chr16:58352002:A:G
58352067	chr16:58352067:G:A
58352448	chr16:58352448:A:G
58352730	chr16:58352730:G:A
58352851	chr16:58352851:G:A
58352887	chr16:58352887:G:A
58352901	chr16:58352901:G:T
58353042	chr16:58353042:G:A
58353197	chr16:58353197:G:A
58353334	chr16:58353334:A:G
58353580	chr16:58353580:A:G
58353735	chr16:58353735:G:T
58353836	chr16:58353836:G:A
58354263	chr16:58354263:T:A
58354625	chr16:58354625:T:C
58355397	chr16:58355397:G:A
58356042	chr16:58356042:G:A
58356062	chr16:58356062:C:A
58356603	chr16:58356603:T:C
58356709	chr16:58356709:C:T
58356759	chr16:58356759:T:C
58356781	chr16:58356781:C:A
58356867	chr16:58356867:C:T
58356927	chr16:58356927:C:T
58357472	chr16:58357472:C:T
58357505	chr16:58357505:T:C
58357557	chr16:58357557:C:T
58357609	chr16:58357609:T:G
58357993	chr16:58357993:G:A
58358041	chr16:58358041:C:T
58358248	chr16:58358248:G:A
58358442	chr16:58358442:T:C
58359101	chr16:58359101:G:A
58359476	chr16:58359476:C:A
58359629	chr16:58359629:G:A
58359905	chr16:58359905:A:G
58360233	chr16:58360233:C:G
58360822	chr16:58360822:C:T
58360919	chr16:58360919:T:C
58360998	chr16:58360998:G:A
58361254	chr16:58361254:T:G
58361337	chr16:58361337:G:C
58361378	chr16:58361378:G:A
58361418	chr16:58361418:G:A
58361470	chr16:58361470:T:C
58361551	chr16:58361551:G:A
58361716	chr16:58361716:G:A
58362016	chr16:58362016:C:A
58362616	chr16:58362616:A:G
58362724	chr16:58362724:C:T
58362826	chr16:58362826:T:G
58363022	chr16:58363022:G:A
58363535	chr16:58363535:C:T
58363753	chr16:58363753:A:C
58363786	chr16:58363786:G:A
58363835	chr16:58363835:G:C
58364191	chr16:58364191:G:A
58364500	chr16:58364500:G:A
58364574	chr16:58364574:C:T
58364628	chr16:58364628:C:G
58364939	chr16:58364939:G:A
58365861	chr16:58365861:T:C
58365951	chr16:58365951:G:A
58366248	chr16:58366248:G:A
58366531	chr16:58366531:A:G
58366844	chr16:58366844:C:T
58367149	chr16:58367149:G:A
58367289	chr16:58367289:G:A
58367494	chr16:58367494:A:G
58367657	chr16:58367657:T:C
58368415	chr16:58368415:G:A
58368691	chr16:58368691:C:T
58368718	chr16:58368718:G:A
58369178	chr16:58369178:A:G
58369400	chr16:58369400:G:A
58369586	chr16:58369586:T:C
58369880	chr16:58369880:T:C
58369918	chr16:58369918:C:A
58369939	chr16:58369939:T:G
58370039	chr16:58370039:C:A
58370388	chr16:58370388:T:C
58370600	chr16:58370600:C:T
58370679	chr16:58370679:G:C
58370808	chr16:58370808:T:C
58371019	chr16:58371019:T:C
58371038	chr16:58371038:TCTC:T
58371234	chr16:58371234:A:G
58372037	chr16:58372037:A:G
58372209	chr16:58372209:C:T
58372313	chr16:58372313:AG:A
58372454	chr16:58372454:G:A
58372483	chr16:58372483:T:G
58372660	chr16:58372660:G:A
58372802	chr16:58372802:G:A
58373126	chr16:58373126:A:G
58373900	chr16:58373900:C:G
58373931	chr16:58373931:A:G
58374451	chr16:58374451:T:A
58374609	chr16:58374609:A:G
58374670	chr16:58374670:T:C
58374864	chr16:58374864:A:C
58375231	chr16:58375231:T:C
58376084	chr16:58376084:A:G
58376118	chr16:58376118:G:A
58376135	chr16:58376135:C:A
58376791	chr16:58376791:T:C
58376859	chr16:58376859:A:G
58376933	chr16:58376933:T:C
58376947	chr16:58376947:G:A
58377269	chr16:58377269:CA:C
58377577	chr16:58377577:G:A
58377713	chr16:58377713:T:C
58377803	chr16:58377803:T:C
58378206	chr16:58378206:T:C
58378278	chr16:58378278:TA:T
58378535	chr16:58378535:T:G
58378788	chr16:58378788:T:G
58378793	chr16:58378793:C:T
58378823	chr16:58378823:G:A
58379104	chr16:58379104:A:G
58379297	chr16:58379297:A:AC
58379350	chr16:58379350:G:A
58379468	chr16:58379468:T:C
58379483	chr16:58379483:A:T
58379586	chr16:58379586:C:T
58379894	chr16:58379894:T:C
58379934	chr16:58379934:C:T
58380260	chr16:58380260:C:T
58380374	chr16:58380374:A:G
58380906	chr16:58380906:G:A
58380962	chr16:58380962:A:G
58381045	chr16:58381045:T:A
58381455	chr16:58381455:G:A
58381993	chr16:58381993:T:C
58382575	chr16:58382575:G:A
58382626	chr16:58382626:C:T
58383514	chr16:58383514:A:G
58383983	chr16:58383983:T:A
58384156	chr16:58384156:ACTT:A
58384245	chr16:58384245:A:T
58385210	chr16:58385210:C:A
58385539	chr16:58385539:TGG:T
58385621	chr16:58385621:T:C
58385760	chr16:58385760:G:T
58386053	chr16:58386053:G:T
58386227	chr16:58386227:A:G
58386242	chr16:58386242:C:T
58386382	chr16:58386382:T:C
58386516	chr16:58386516:C:T
58387194	chr16:58387194:G:A
58387324	chr16:58387324:C:A
58387412	chr16:58387412:C:T
58387603	chr16:58387603:T:C
58387615	chr16:58387615:C:T
58387796	chr16:58387796:T:C
58387828	chr16:58387828:AG:A
58388109	chr16:58388109:A:G
58388317	chr16:58388317:T:A
58388647	chr16:58388647:G:C
58388722	chr16:58388722:G:A
58388877	chr16:58388877:C:T
58389041	chr16:58389041:C:T
58389888	chr16:58389888:G:T
58389950	chr16:58389950:G:A
58390155	chr16:58390155:T:C
58390278	chr16:58390278:G:A
58390294	chr16:58390294:T:C
58390312	chr16:58390312:T:A
58391064	chr16:58391064:G:A
58391234	chr16:58391234:G:C
58392170	chr16:58392170:G:A
58392278	chr16:58392278:A:G
58392320	chr16:58392320:G:A
58392799	chr16:58392799:G:A
58392977	chr16:58392977:T:A
58393389	chr16:58393389:A:G
58393624	chr16:58393624:C:T
58393883	chr16:58393883:T:C
58394260	chr16:58394260:C:T
58394306	chr16:58394306:T:C
58394878	chr16:58394878:A:G
58395297	chr16:58395297:A:G
58395336	chr16:58395336:TA:T
58395376	chr16:58395376:A:G
58395747	chr16:58395747:A:G
58397047	chr16:58397047:C:T
58397100	chr16:58397100:C:T
58397135	chr16:58397135:A:G
58397330	chr16:58397330:C:T
58397536	chr16:58397536:T:C
58397538	chr16:58397538:A:C
58397554	chr16:58397554:C:T
58398159	chr16:58398159:C:T
58398270	chr16:58398270:G:A
58398302	chr16:58398302:T:G
58398362	chr16:58398362:C:A
58398553	chr16:58398553:T:C
58398933	chr16:58398933:G:A
58399396	chr16:58399396:G:A
58399632	chr16:58399632:T:G
58399818	chr16:58399818:C:T
58399858	chr16:58399858:C:T
58399988	chr16:58399988:T:C
58400050	chr16:58400050:C:T
58400734	chr16:58400734:T:C
58401154	chr16:58401154:C:T
58401156	chr16:58401156:A:C
58401234	chr16:58401234:G:A
58401262	chr16:58401262:G:A
58401312	chr16:58401312:A:G
58401352	chr16:58401352:T:G
58401436	chr16:58401436:G:C
58401873	chr16:58401873:GTATT:G
58401931	chr16:58401931:C:CT
58402439	chr16:58402439:C:T
58402699	chr16:58402699:G:A
58403023	chr16:58403023:T:A
58403496	chr16:58403496:C:T
58403941	chr16:58403941:T:G
58404239	chr16:58404239:T:C
58404391	chr16:58404391:C:T
58404476	chr16:58404476:T:C
58404748	chr16:58404748:A:G
58404793	chr16:58404793:T:C
58404821	chr16:58404821:T:C
58405119	chr16:58405119:T:C
58405286	chr16:58405286:G:A
58405540	chr16:58405540:C:T
58405609	chr16:58405609:C:T
58405846	chr16:58405846:C:G
58405979	chr16:58405979:G:C
58406020	chr16:58406020:G:T
58406127	chr16:58406127:C:CAAAT
58406563	chr16:58406563:A:G
58406666	chr16:58406666:C:A
58406939	chr16:58406939:C:T
58407094	chr16:58407094:G:A
58407126	chr16:58407126:C:T
58407445	chr16:58407445:C:T
58408030	chr16:58408030:C:T
58408644	chr16:58408644:A:G
58409074	chr16:58409074:C:T
58409421	chr16:58409421:T:G
58409571	chr16:58409571:T:C
58409587	chr16:58409587:G:A
58409741	chr16:58409741:T:C
58410125	chr16:58410125:C:T
58410750	chr16:58410750:A:G
58410805	chr16:58410805:C:T
58410945	chr16:58410945:A:C
58411079	chr16:58411079:C:G
58411333	chr16:58411333:C:T
58411417	chr16:58411417:A:G
58411947	chr16:58411947:C:T
58412301	chr16:58412301:AAAGAAAG:A
58412805	chr16:58412805:T:C
58412972	chr16:58412972:C:T
58413486	chr16:58413486:C:T
58413706	chr16:58413706:C:T
58414328	chr16:58414328:C:T
58414649	chr16:58414649:G:A
58415569	chr16:58415569:C:T
58416005	chr16:58416005:A:G
58416408	chr16:58416408:G:A
58417045	chr16:58417045:A:C
58417274	chr16:58417274:G:A
58417350	chr16:58417350:C:T
58417420	chr16:58417420:C:T
58417791	chr16:58417791:T:C
58417906	chr16:58417906:C:T
58418015	chr16:58418015:A:G
58418367	chr16:58418367:C:T
58418578	chr16:58418578:T:C
58418706	chr16:58418706:T:C
58418802	chr16:58418802:C:T
58418837	chr16:58418837:G:A
58419022	chr16:58419022:C:T
58419027	chr16:58419027:C:T
58419321	chr16:58419321:C:T
58419505	chr16:58419505:T:TCC
58419845	chr16:58419845:G:A
58419885	chr16:58419885:C:T
58419989	chr16:58419989:C:T
58420772	chr16:58420772:G:A
58420940	chr16:58420940:A:G
58421157	chr16:58421157:C:G
58421401	chr16:58421401:C:T
58422583	chr16:58422583:CTGTT:C
58422739	chr16:58422739:C:G
58422870	chr16:58422870:T:C
58423031	chr16:58423031:T:C
58423032	chr16:58423032:T:C
58423117	chr16:58423117:A:G
58423603	chr16:58423603:A:G
58423616	chr16:58423616:T:G
58423669	chr16:58423669:G:A
58424038	chr16:58424038:T:A
58424541	chr16:58424541:T:C
58424737	chr16:58424737:T:TG
58425134	chr16:58425134:G:A
58425319	chr16:58425319:G:T
58425340	chr16:58425340:T:C
58425609	chr16:58425609:G:A
58425620	chr16:58425620:AC:A
58425638	chr16:58425638:C:T
58426022	chr16:58426022:A:G
58426438	chr16:58426438:A:G
58426439	chr16:58426439:C:T
58426515	chr16:58426515:T:C
58426516	chr16:58426516:TC:T
58426628	chr16:58426628:T:G
58426757	chr16:58426757:ACT:A
58426829	chr16:58426829:G:T
58427072	chr16:58427072:A:G
58427193	chr16:58427193:T:G
58427212	chr16:58427212:A:G
58427461	chr16:58427461:G:A
58427563	chr16:58427563:T:A
58427905	chr16:58427905:G:A
58427970	chr16:58427970:G:A
58428723	chr16:58428723:G:A
58428735	chr16:58428735:G:C
58428776	chr16:58428776:C:T
58428865	chr16:58428865:C:T
58428931	chr16:58428931:G:GC
58429093	chr16:58429093:C:G
58429963	chr16:58429963:C:T
58430011	chr16:58430011:G:A
58430130	chr16:58430130:C:T
58430171	chr16:58430171:T:C
58430411	chr16:58430411:G:A
58430436	chr16:58430436:T:C
58430616	chr16:58430616:C:A
58430670	chr16:58430670:A:G
58430755	chr16:58430755:G:A
58430789	chr16:58430789:G:A
58430900	chr16:58430900:A:G
58431518	chr16:58431518:G:A
58431710	chr16:58431710:C:T
58431935	chr16:58431935:G:A
58432377	chr16:58432377:G:A
58432880	chr16:58432880:C:T
58433333	chr16:58433333:C:T
58433462	chr16:58433462:T:C
58433539	chr16:58433539:A:C
58433835	chr16:58433835:C:T
58433981	chr16:58433981:TG:T
58434186	chr16:58434186:G:A
58434307	chr16:58434307:T:C
58434316	chr16:58434316:T:C
58434510	chr16:58434510:C:T
58434523	chr16:58434523:C:T
58434798	chr16:58434798:ATCC:A
58434990	chr16:58434990:C:T
58434992	chr16:58434992:C:T
58435321	chr16:58435321:TG:T
58435389	chr16:58435389:T:C
58435452	chr16:58435452:G:A
58435506	chr16:58435506:T:C
58435751	chr16:58435751:G:A
58435760	chr16:58435760:TCTC:T
58435775	chr16:58435775:G:A
58435917	chr16:58435917:G:A
58435933	chr16:58435933:A:G
58436142	chr16:58436142:C:G
58436208	chr16:58436208:T:C
58436372	chr16:58436372:G:A
58436470	chr16:58436470:CA:C
58436523	chr16:58436523:G:A
58437093	chr16:58437093:G:A
58437182	chr16:58437182:A:G
58437391	chr16:58437391:A:G
58437932	chr16:58437932:ACT:A
58438249	chr16:58438249:C:T
58438671	chr16:58438671:G:T
58438704	chr16:58438704:G:A
58438917	chr16:58438917:G:T
58439120	chr16:58439120:C:T
58439291	chr16:58439291:C:T
58439358	chr16:58439358:A:T
58439442	chr16:58439442:A:G
58439477	chr16:58439477:A:G
58439499	chr16:58439499:G:A
58439791	chr16:58439791:C:T
58440594	chr16:58440594:G:T
58440764	chr16:58440764:A:G
58441301	chr16:58441301:C:T
58441525	chr16:58441525:G:A
58441763	chr16:58441763:C:T
58441958	chr16:58441958:C:T
58442037	chr16:58442037:G:A
58442105	chr16:58442105:C:A
58442342	chr16:58442342:A:C
58442507	chr16:58442507:C:T
58444167	chr16:58444167:A:C
58444316	chr16:58444316:A:G
58444323	chr16:58444323:A:G
58444427	chr16:58444427:C:T
58444795	chr16:58444795:C:T
58445095	chr16:58445095:T:TG
58445145	chr16:58445145:C:T
58445160	chr16:58445160:C:A
58445295	chr16:58445295:G:T
58445346	chr16:58445346:C:T
58445634	chr16:58445634:G:A
58445739	chr16:58445739:G:A
58446096	chr16:58446096:C:T
58446528	chr16:58446528:G:A
58447066	chr16:58447066:C:T
58447238	chr16:58447238:G:A
58447634	chr16:58447634:CT:C
58448025	chr16:58448025:G:A
58448149	chr16:58448149:G:A
58448210	chr16:58448210:G:A
58448564	chr16:58448564:C:T
58448626	chr16:58448626:T:C
58449212	chr16:58449212:G:C
58449239	chr16:58449239:A:C
58449275	chr16:58449275:A:G
58449315	chr16:58449315:C:T
58449419	chr16:58449419:A:G
58449560	chr16:58449560:G:A
58449580	chr16:58449580:T:A
58449751	chr16:58449751:C:G
58449825	chr16:58449825:C:T
58449863	chr16:58449863:G:A
58449983	chr16:58449983:C:T
58450084	chr16:58450084:C:T
58450085	chr16:58450085:A:G
58450149	chr16:58450149:T:G
58450273	chr16:58450273:G:A
58450359	chr16:58450359:C:G
58450427	chr16:58450427:A:G
58450552	chr16:58450552:A:G
58450554	chr16:58450554:A:G
58450657	chr16:58450657:G:A
58450679	chr16:58450679:C:T
58450680	chr16:58450680:G:A
58450720	chr16:58450720:A:C
58450830	chr16:58450830:G:A
58450878	chr16:58450878:A:C
58450958	chr16:58450958:G:A
58451046	chr16:58451046:A:G
58451049	chr16:58451049:A:G
58451316	chr16:58451316:C:T
58452479	chr16:58452479:A:AC
58452703	chr16:58452703:G:T
58452777	chr16:58452777:G:A
58452905	chr16:58452905:A:G
58453049	chr16:58453049:G:A
58453316	chr16:58453316:A:G
58453389	chr16:58453389:G:A
58453543	chr16:58453543:T:C
58453591	chr16:58453591:A:T
58453649	chr16:58453649:A:G
58454020	chr16:58454020:C:T
58454099	chr16:58454099:G:A
58454316	chr16:58454316:C:T
58454515	chr16:58454515:G:A
58454698	chr16:58454698:G:T
58454730	chr16:58454730:C:T
58454899	chr16:58454899:C:T
58455218	chr16:58455218:G:C
58455219	chr16:58455219:TGG:T
58455284	chr16:58455284:T:C
58455383	chr16:58455383:C:T
58455460	chr16:58455460:C:A
58455561	chr16:58455561:T:C
58455675	chr16:58455675:A:G
58455681	chr16:58455681:G:A
58455693	chr16:58455693:G:A
58455858	chr16:58455858:G:A
58456191	chr16:58456191:A:G
58456263	chr16:58456263:A:G
58456421	chr16:58456421:G:A
58456538	chr16:58456538:C:T
58456579	chr16:58456579:T:C
58456985	chr16:58456985:CT:C
58457178	chr16:58457178:A:G
58457656	chr16:58457656:G:T
58457734	chr16:58457734:T:G
58457857	chr16:58457857:T:C
58458132	chr16:58458132:A:C
58458273	chr16:58458273:G:T
58458276	chr16:58458276:G:T
58458337	chr16:58458337:TGTGTGTGTGTGTGTATATGTGTG:T
58458350	chr16:58458350:G:A
58459568	chr16:58459568:A:G
58460013	chr16:58460013:TTTATTTATTTATTTAC:T
58460179	chr16:58460179:C:T
58460211	chr16:58460211:T:A
58460404	chr16:58460404:C:T
58461150	chr16:58461150:C:T
58461459	chr16:58461459:T:C
58461851	chr16:58461851:T:C
58461874	chr16:58461874:G:T
58462101	chr16:58462101:G:A
58462197	chr16:58462197:T:C
58462201	chr16:58462201:G:A
58462277	chr16:58462277:T:G
58462382	chr16:58462382:A:G
58462719	chr16:58462719:C:T
58463066	chr16:58463066:A:C
58463070	chr16:58463070:G:A
58463394	chr16:58463394:G:T
58463936	chr16:58463936:C:T
58463938	chr16:58463938:C:T
58464028	chr16:58464028:G:C
58464080	chr16:58464080:G:T
58464698	chr16:58464698:G:A
58465285	chr16:58465285:G:A
58466046	chr16:58466046:C:T
58466880	chr16:58466880:G:A
58466924	chr16:58466924:T:A
58467157	chr16:58467157:G:T
58467653	chr16:58467653:G:A
58467875	chr16:58467875:G:A
58468306	chr16:58468306:G:A
58468375	chr16:58468375:T:C
58468549	chr16:58468549:C:T
58468578	chr16:58468578:G:A
58468771	chr16:58468771:C:T
58468947	chr16:58468947:C:T
58469526	chr16:58469526:G:A
58469767	chr16:58469767:C:T
58469775	chr16:58469775:A:G
58470190	chr16:58470190:A:T
58470211	chr16:58470211:A:C
58470368	chr16:58470368:C:G
58470829	chr16:58470829:C:A
58471387	chr16:58471387:C:T
58471471	chr16:58471471:T:C
58471583	chr16:58471583:GAGCCAGGAA:G
58471851	chr16:58471851:G:A
58471937	chr16:58471937:G:C
58471967	chr16:58471967:C:T
58472006	chr16:58472006:G:A
58472103	chr16:58472103:A:G
58472278	chr16:58472278:T:C
58472293	chr16:58472293:T:C
58472430	chr16:58472430:G:A
58473120	chr16:58473120:T:A
58473121	chr16:58473121:C:A
58473494	chr16:58473494:C:T
58473497	chr16:58473497:G:A
58473664	chr16:58473664:C:G
58474004	chr16:58474004:T:C
58474153	chr16:58474153:C:T
58474374	chr16:58474374:T:C
58474454	chr16:58474454:G:A
58474774	chr16:58474774:A:G
58474844	chr16:58474844:C:T
58474995	chr16:58474995:T:C
58475155	chr16:58475155:G:A
58475247	chr16:58475247:A:C
58475331	chr16:58475331:G:A
58475454	chr16:58475454:A:G
58475566	chr16:58475566:G:T
58475995	chr16:58475995:C:T
58476130	chr16:58476130:A:T
58476185	chr16:58476185:T:G
58476255	chr16:58476255:T:C
58476271	chr16:58476271:A:C
58476415	chr16:58476415:A:C
58476482	chr16:58476482:T:A
58476734	chr16:58476734:A:G
58477261	chr16:58477261:T:C
58477503	chr16:58477503:AC:A
58477561	chr16:58477561:T:A
58477648	chr16:58477648:T:C
58477992	chr16:58477992:T:C
58478113	chr16:58478113:G:A
58478132	chr16:58478132:T:C
58478178	chr16:58478178:CAG:C
58478264	chr16:58478264:C:T
58478368	chr16:58478368:G:A
58478386	chr16:58478386:C:CT
58478478	chr16:58478478:C:T
58478641	chr16:58478641:A:C
58479570	chr16:58479570:ATGAG:A
58479745	chr16:58479745:C:T
58479746	chr16:58479746:G:A
58479909	chr16:58479909:C:T
58480055	chr16:58480055:G:A
58480199	chr16:58480199:C:A
58481077	chr16:58481077:G:A
58481471	chr16:58481471:C:T
58481521	chr16:58481521:C:A
58481671	chr16:58481671:G:A
58481990	chr16:58481990:G:A
58482102	chr16:58482102:C:T
58482106	chr16:58482106:C:T
58482252	chr16:58482252:G:A
58482408	chr16:58482408:A:G
58483027	chr16:58483027:C:G
58483084	chr16:58483084:C:A
58483505	chr16:58483505:C:G
58484379	chr16:58484379:A:C
58484386	chr16:58484386:A:G
58484720	chr16:58484720:G:A
58484730	chr16:58484730:A:G
58484829	chr16:58484829:A:G
58485217	chr16:58485217:G:A
58485250	chr16:58485250:T:C
58485293	chr16:58485293:T:C
58485353	chr16:58485353:C:T
58485462	chr16:58485462:G:A
58485669	chr16:58485669:T:C
58486592	chr16:58486592:G:A
58486661	chr16:58486661:C:G
58486925	chr16:58486925:A:G
58487186	chr16:58487186:C:T
58487272	chr16:58487272:A:G
58487397	chr16:58487397:G:T
58487860	chr16:58487860:A:G
58488673	chr16:58488673:G:A
58488690	chr16:58488690:T:A
58489138	chr16:58489138:A:G
58489156	chr16:58489156:C:T
58489929	chr16:58489929:C:T
58490106	chr16:58490106:T:C
58490159	chr16:58490159:G:A
58490381	chr16:58490381:C:G
58490906	chr16:58490906:G:T
58491015	chr16:58491015:A:G
58491047	chr16:58491047:C:T
58491408	chr16:58491408:C:T
58491586	chr16:58491586:A:G
58491815	chr16:58491815:C:T
58491943	chr16:58491943:G:T
58491985	chr16:58491985:T:G
58492360	chr16:58492360:G:A
58493145	chr16:58493145:G:C
58493171	chr16:58493171:A:G
58493345	chr16:58493345:T:G
58493426	chr16:58493426:A:G
58493523	chr16:58493523:C:T
58493592	chr16:58493592:A:G
58493639	chr16:58493639:C:T
58494071	chr16:58494071:C:T
58494768	chr16:58494768:G:A
58494908	chr16:58494908:G:A
58495135	chr16:58495135:G:A
58495369	chr16:58495369:T:C
58495496	chr16:58495496:G:A
58495711	chr16:58495711:C:T
58495784	chr16:58495784:G:A
58495908	chr16:58495908:A:G
58496222	chr16:58496222:A:G
58496376	chr16:58496376:C:T
58496516	chr16:58496516:G:A
58496686	chr16:58496686:C:T
58496805	chr16:58496805:T:C
58496929	chr16:58496929:A:G
58498791	chr16:58498791:A:G
58498799	chr16:58498799:A:G
58498851	chr16:58498851:C:G
58498951	chr16:58498951:T:C
58499171	chr16:58499171:C:T
58499835	chr16:58499835:G:A
58500028	chr16:58500028:A:C
58500126	chr16:58500126:A:G
58501560	chr16:58501560:G:C
58501798	chr16:58501798:G:A
58502764	chr16:58502764:C:T
58503518	chr16:58503518:G:A
58503993	chr16:58503993:G:A
58504765	chr16:58504765:C:T
58505022	chr16:58505022:A:G
58505116	chr16:58505116:A:G
58505156	chr16:58505156:T:C
58505281	chr16:58505281:G:A
58505328	chr16:58505328:A:G
58505336	chr16:58505336:G:A
58505363	chr16:58505363:A:AT
58505652	chr16:58505652:G:A
58505693	chr16:58505693:T:C
58505865	chr16:58505865:G:A
58506154	chr16:58506154:GTGTC:G
58506689	chr16:58506689:C:T
58506752	chr16:58506752:C:G
58506971	chr16:58506971:G:A
58507085	chr16:58507085:G:A
58507565	chr16:58507565:C:T
58507590	chr16:58507590:G:A
58507593	chr16:58507593:G:A
58507611	chr16:58507611:G:A
58508097	chr16:58508097:G:A
58508682	chr16:58508682:C:G
58508997	chr16:58508997:G:A
58509427	chr16:58509427:T:G
58509435	chr16:58509435:C:T
58509632	chr16:58509632:G:T
58509842	chr16:58509842:C:T
58510847	chr16:58510847:G:A
58510939	chr16:58510939:G:A
58511164	chr16:58511164:G:A
58511332	chr16:58511332:G:A
58511522	chr16:58511522:A:G
58511866	chr16:58511866:C:T
58512393	chr16:58512393:C:T
58512530	chr16:58512530:C:G
58512904	chr16:58512904:G:A
58513474	chr16:58513474:G:C
58513618	chr16:58513618:C:T
58513954	chr16:58513954:C:T
58514090	chr16:58514090:C:T
58514483	chr16:58514483:T:A
58514511	chr16:58514511:G:A
58515300	chr16:58515300:G:C
58515358	chr16:58515358:T:C
58515517	chr16:58515517:G:T
58516028	chr16:58516028:T:C
58516161	chr16:58516161:G:A
58516580	chr16:58516580:G:A
58516728	chr16:58516728:G:A
58517456	chr16:58517456:C:G
58517768	chr16:58517768:G:A
58518013	chr16:58518013:G:A
58518324	chr16:58518324:G:A
58519017	chr16:58519017:G:A
58519055	chr16:58519055:A:G
58519177	chr16:58519177:A:G
58519260	chr16:58519260:A:C
58519311	chr16:58519311:G:C
58519444	chr16:58519444:T:C
58519873	chr16:58519873:G:A
58519916	chr16:58519916:G:C
58520462	chr16:58520462:A:G
58520811	chr16:58520811:G:A
58521603	chr16:58521603:C:T
58521649	chr16:58521649:T:A
58521717	chr16:58521717:C:T
58522089	chr16:58522089:A:C
58522325	chr16:58522325:T:C
58522732	chr16:58522732:C:T
58523064	chr16:58523064:G:A
58523438	chr16:58523438:G:A
58524198	chr16:58524198:C:T
58524203	chr16:58524203:T:C
58524803	chr16:58524803:T:C
58525085	chr16:58525085:C:T
58525168	chr16:58525168:G:A
58525510	chr16:58525510:C:T
58525562	chr16:58525562:C:CA
58525725	chr16:58525725:T:C
58526301	chr16:58526301:G:C
58526418	chr16:58526418:C:G
58526730	chr16:58526730:C:T
58526871	chr16:58526871:C:T
58526973	chr16:58526973:G:A
58527044	chr16:58527044:TAAAC:T
58527165	chr16:58527165:T:C
58527481	chr16:58527481:T:G
58527775	chr16:58527775:G:A
58527922	chr16:58527922:C:T
58528062	chr16:58528062:G:A
58529165	chr16:58529165:C:T
58529295	chr16:58529295:T:A
58529934	chr16:58529934:T:C
58530411	chr16:58530411:G:A
58530644	chr16:58530644:C:T
58531505	chr16:58531505:TGA:T
58532400	chr16:58532400:G:A
58532421	chr16:58532421:G:C
58532767	chr16:58532767:A:G
58532838	chr16:58532838:CACTG:C
58533021	chr16:58533021:C:T
58533334	chr16:58533334:A:G
58533682	chr16:58533682:G:A
58533687	chr16:58533687:T:C
58533857	chr16:58533857:T:A
58534213	chr16:58534213:A:G
58534423	chr16:58534423:C:A
58535185	chr16:58535185:C:T
58535916	chr16:58535916:A:C
58536145	chr16:58536145:C:A
58536501	chr16:58536501:T:C
58536908	chr16:58536908:C:T
58537285	chr16:58537285:T:C
58537405	chr16:58537405:A:G
58538106	chr16:58538106:C:A
58538296	chr16:58538296:T:C
58538416	chr16:58538416:T:C
58538498	chr16:58538498:T:C
58539243	chr16:58539243:T:C
58539679	chr16:58539679:C:CA
58539997	chr16:58539997:G:A
58540036	chr16:58540036:G:A
58540349	chr16:58540349:T:C
58540360	chr16:58540360:T:C
58540672	chr16:58540672:G:A
58541438	chr16:58541438:T:A
58541585	chr16:58541585:G:A
58542027	chr16:58542027:C:G
58543097	chr16:58543097:A:G
58543234	chr16:58543234:A:C
58543517	chr16:58543517:C:T
58543563	chr16:58543563:C:G
58544035	chr16:58544035:A:G
58544130	chr16:58544130:T:G
58544187	chr16:58544187:C:T
58544279	chr16:58544279:T:C
58544358	chr16:58544358:T:C
58545254	chr16:58545254:A:C
58545370	chr16:58545370:C:T
58545982	chr16:58545982:T:C
58546084	chr16:58546084:A:T
58546309	chr16:58546309:T:C
58546626	chr16:58546626:T:C
58546830	chr16:58546830:A:G
58547324	chr16:58547324:C:T
58547326	chr16:58547326:G:A
58547817	chr16:58547817:C:T
58548506	chr16:58548506:C:T
58548661	chr16:58548661:T:C
58549045	chr16:58549045:C:T
58550071	chr16:58550071:A:G
58550402	chr16:58550402:C:T
58550842	chr16:58550842:C:CT
58551343	chr16:58551343:A:G
58551465	chr16:58551465:C:A
58551971	chr16:58551971:A:G
58552096	chr16:58552096:G:A
58552190	chr16:58552190:A:G
58552200	chr16:58552200:T:C
58552425	chr16:58552425:T:C
58553068	chr16:58553068:T:A
58553260	chr16:58553260:T:C
58553340	chr16:58553340:T:C
58553461	chr16:58553461:G:T
58553524	chr16:58553524:A:AT
58553568	chr16:58553568:A:G
58553833	chr16:58553833:C:T
58554287	chr16:58554287:A:G
58554656	chr16:58554656:C:T
58554713	chr16:58554713:A:T
58555159	chr16:58555159:G:C
58555165	chr16:58555165:G:A
58555176	chr16:58555176:C:A
58555208	chr16:58555208:G:A
58555283	chr16:58555283:G:A
58556041	chr16:58556041:G:A
58556552	chr16:58556552:CAT:C
58557402	chr16:58557402:C:T
58557789	chr16:58557789:G:T
58557804	chr16:58557804:T:C
58558083	chr16:58558083:G:A
58558116	chr16:58558116:T:C
58558374	chr16:58558374:C:T
58559155	chr16:58559155:C:G
58559260	chr16:58559260:C:A
58559336	chr16:58559336:G:A
58559475	chr16:58559475:T:C
58559495	chr16:58559495:AG:A
58559618	chr16:58559618:C:T
58560022	chr16:58560022:C:T
58560676	chr16:58560676:G:A
58560751	chr16:58560751:G:A
58560944	chr16:58560944:G:A
58560974	chr16:58560974:G:A
58561709	chr16:58561709:C:T
58562599	chr16:58562599:G:A
58562715	chr16:58562715:C:T
58562789	chr16:58562789:C:T
58562849	chr16:58562849:C:T
58562991	chr16:58562991:A:C
58563385	chr16:58563385:C:G
58563387	chr16:58563387:A:T
58564140	chr16:58564140:C:T
58564359	chr16:58564359:CTG:C
58564640	chr16:58564640:G:C
58565623	chr16:58565623:G:A
58565968	chr16:58565968:TTTTGTAGAATGTCCCTTGA:T
58566255	chr16:58566255:A:G
58566321	chr16:58566321:C:T
58566371	chr16:58566371:T:C
58566689	chr16:58566689:G:A
58566839	chr16:58566839:G:C
58567461	chr16:58567461:G:A
58567491	chr16:58567491:AT:A
58567506	chr16:58567506:A:G
58568161	chr16:58568161:G:A
58568321	chr16:58568321:T:C
58568642	chr16:58568642:T:C
58568852	chr16:58568852:A:G
58569444	chr16:58569444:A:G
58569560	chr16:58569560:T:C
58569779	chr16:58569779:CAT:C
58569846	chr16:58569846:C:T
58570257	chr16:58570257:A:G
58570483	chr16:58570483:T:A
58570884	chr16:58570884:TTAAC:T
58571429	chr16:58571429:G:A
58571933	chr16:58571933:C:T
58572241	chr16:58572241:G:A
58572267	chr16:58572267:A:G
58572603	chr16:58572603:A:C
58572845	chr16:58572845:T:C
58573278	chr16:58573278:C:G
58573407	chr16:58573407:A:G
58573630	chr16:58573630:G:A
58573900	chr16:58573900:C:T
58573967	chr16:58573967:T:C
58574041	chr16:58574041:G:A
58574167	chr16:58574167:C:A
58574326	chr16:58574326:T:C
58574532	chr16:58574532:A:G
58574901	chr16:58574901:T:A
58575367	chr16:58575367:G:A
58575758	chr16:58575758:A:T
58575813	chr16:58575813:T:C
58576353	chr16:58576353:C:T
58576733	chr16:58576733:G:A
58576846	chr16:58576846:A:C
58577258	chr16:58577258:C:A
58577298	chr16:58577298:G:A
58577981	chr16:58577981:T:C
58578031	chr16:58578031:C:A
58579339	chr16:58579339:G:A
58579445	chr16:58579445:A:G
58579477	chr16:58579477:G:C
58579527	chr16:58579527:C:T
58579534	chr16:58579534:C:T
58579980	chr16:58579980:C:T
58580357	chr16:58580357:G:C
58580530	chr16:58580530:G:A
58580829	chr16:58580829:C:T
58581139	chr16:58581139:C:T
58581319	chr16:58581319:T:C
58581678	chr16:58581678:T:C
58582283	chr16:58582283:C:T
58582548	chr16:58582548:T:C
58582808	chr16:58582808:G:A
58583080	chr16:58583080:T:C
58583093	chr16:58583093:C:T
58583364	chr16:58583364:A:G
58583429	chr16:58583429:C:T
58583891	chr16:58583891:G:A
58583907	chr16:58583907:G:A
58583956	chr16:58583956:C:CAGGAGATCAGG
58584016	chr16:58584016:G:A
58584396	chr16:58584396:T:A
58584471	chr16:58584471:T:C
58584528	chr16:58584528:C:T
58585062	chr16:58585062:T:C
58585291	chr16:58585291:T:C
58585651	chr16:58585651:G:A
58585907	chr16:58585907:A:G
58585983	chr16:58585983:T:C
58586159	chr16:58586159:G:A
58586981	chr16:58586981:C:T
58587106	chr16:58587106:T:C
58587138	chr16:58587138:A:G
58587699	chr16:58587699:C:T
58588105	chr16:58588105:C:A
58588274	chr16:58588274:G:A
58588361	chr16:58588361:A:T
58588692	chr16:58588692:TC:T
58588700	chr16:58588700:G:A
58588938	chr16:58588938:G:C
58589003	chr16:58589003:C:T
58589374	chr16:58589374:A:G
58589612	chr16:58589612:T:C
58589616	chr16:58589616:C:T
58590190	chr16:58590190:C:A
58590398	chr16:58590398:C:A
58590527	chr16:58590527:G:A
58590575	chr16:58590575:A:G
58590666	chr16:58590666:G:A
58591012	chr16:58591012:CAG:C
58591222	chr16:58591222:T:C
58591422	chr16:58591422:C:T
58591475	chr16:58591475:C:T
58591481	chr16:58591481:C:T
58591484	chr16:58591484:A:G
58591813	chr16:58591813:G:C
58591852	chr16:58591852:A:T
58592058	chr16:58592058:T:C
58592105	chr16:58592105:T:C
58592570	chr16:58592570:C:T
58593207	chr16:58593207:C:T
58593338	chr16:58593338:T:C
58593483	chr16:58593483:T:C
58593513	chr16:58593513:C:T
58593690	chr16:58593690:G:A
58594541	chr16:58594541:C:T
58594941	chr16:58594941:C:T
58595063	chr16:58595063:G:A
58595231	chr16:58595231:C:T
58595564	chr16:58595564:A:G
58596263	chr16:58596263:T:C
58596596	chr16:58596596:G:A
58596614	chr16:58596614:A:G
58597122	chr16:58597122:T:C
58597428	chr16:58597428:T:C
58597429	chr16:58597429:C:T
58597609	chr16:58597609:T:G
58598506	chr16:58598506:T:C
58599000	chr16:58599000:G:A
58599977	chr16:58599977:C:T
58600097	chr16:58600097:C:T
58600326	chr16:58600326:G:A
58600505	chr16:58600505:ACT:A
58600571	chr16:58600571:A:T
58600642	chr16:58600642:G:A
58600847	chr16:58600847:C:A
58600954	chr16:58600954:T:C
58601258	chr16:58601258:T:C
58601329	chr16:58601329:G:C
58602967	chr16:58602967:G:A
58603624	chr16:58603624:C:G
58603701	chr16:58603701:T:C
58604037	chr16:58604037:T:G
58604265	chr16:58604265:CTA:C
58604864	chr16:58604864:T:C
58604933	chr16:58604933:G:A
58604966	chr16:58604966:C:G
58605229	chr16:58605229:G:A
58605604	chr16:58605604:T:C
58606534	chr16:58606534:G:A
58606540	chr16:58606540:C:T
58606563	chr16:58606563:G:A
58606677	chr16:58606677:C:T
58606796	chr16:58606796:A:G
58607004	chr16:58607004:T:C
58607154	chr16:58607154:T:C
58607471	chr16:58607471:C:T
58607641	chr16:58607641:A:G
58607729	chr16:58607729:AAAAAAAAAAG:A
58607744	chr16:58607744:AAAG:A
58607752	chr16:58607752:AAAAGG:A
58607993	chr16:58607993:A:G
58608332	chr16:58608332:A:G
58608388	chr16:58608388:T:C
58608480	chr16:58608480:G:A
58608734	chr16:58608734:T:A
58608862	chr16:58608862:G:T
58609156	chr16:58609156:G:A
58609157	chr16:58609157:A:G
58609703	chr16:58609703:T:A
58609844	chr16:58609844:TA:T
58610000	chr16:58610000:T:C
58610065	chr16:58610065:A:G
58610155	chr16:58610155:T:C
58611154	chr16:58611154:T:C
58612050	chr16:58612050:CA:C
58612119	chr16:58612119:C:T
58612357	chr16:58612357:AATTAT:A
58612465	chr16:58612465:G:A
58612576	chr16:58612576:TA:T
58613181	chr16:58613181:G:A
58613268	chr16:58613268:G:A
58616358	chr16:58616358:G:A
58616453	chr16:58616453:T:C
58616825	chr16:58616825:C:G
58617046	chr16:58617046:G:A
58617100	chr16:58617100:G:C
58617104	chr16:58617104:T:C
58617166	chr16:58617166:T:C
58617424	chr16:58617424:G:C
58617851	chr16:58617851:C:T
58617987	chr16:58617987:C:T
58618159	chr16:58618159:T:C
58618231	chr16:58618231:G:C
58618257	chr16:58618257:G:A
58618368	chr16:58618368:G:C
58618568	chr16:58618568:G:A
58618624	chr16:58618624:C:T
58618630	chr16:58618630:G:A
58618984	chr16:58618984:G:A
58619089	chr16:58619089:G:C
58619155	chr16:58619155:C:T
58619306	chr16:58619306:CTTG:C
58619313	chr16:58619313:A:AAC
58619336	chr16:58619336:G:A
58619382	chr16:58619382:T:C
58619615	chr16:58619615:G:A
58619765	chr16:58619765:C:T
58619778	chr16:58619778:G:A
58620502	chr16:58620502:G:A
58620754	chr16:58620754:G:A
58620850	chr16:58620850:G:A
58621190	chr16:58621190:C:T
58621452	chr16:58621452:C:T
58621681	chr16:58621681:G:A
58621961	chr16:58621961:T:A
58622002	chr16:58622002:G:A
58622108	chr16:58622108:C:T
58622242	chr16:58622242:T:A
58622518	chr16:58622518:C:T
58622897	chr16:58622897:C:T
58622941	chr16:58622941:A:T
58623436	chr16:58623436:A:G
58623635	chr16:58623635:C:T
58623781	chr16:58623781:G:A
58623915	chr16:58623915:G:C
58624210	chr16:58624210:C:T
58624683	chr16:58624683:A:C
58624730	chr16:58624730:G:A
58625319	chr16:58625319:CCTGA:C
58625329	chr16:58625329:G:A
58625377	chr16:58625377:C:T
58625489	chr16:58625489:G:T
58625514	chr16:58625514:A:T
58625904	chr16:58625904:G:A
58626368	chr16:58626368:T:C
58626486	chr16:58626486:G:A
58626589	chr16:58626589:G:A
58626591	chr16:58626591:C:T
58626754	chr16:58626754:C:T
58626787	chr16:58626787:T:C
58626788	chr16:58626788:G:A
58627123	chr16:58627123:T:G
58627552	chr16:58627552:C:T
58627621	chr16:58627621:A:G
58627774	chr16:58627774:T:C
58627842	chr16:58627842:T:C
58628612	chr16:58628612:A:AC
58628705	chr16:58628705:T:C
58628904	chr16:58628904:T:G
58628913	chr16:58628913:G:A
58629674	chr16:58629674:T:A
58629681	chr16:58629681:G:A
58630079	chr16:58630079:T:C
58630764	chr16:58630764:C:A
58630870	chr16:58630870:G:A
58632485	chr16:58632485:G:A
58632727	chr16:58632727:G:A
58632808	chr16:58632808:T:G
58632960	chr16:58632960:A:G
58633117	chr16:58633117:T:C
58633574	chr16:58633574:T:C
58633840	chr16:58633840:T:C
58634748	chr16:58634748:G:A
58634940	chr16:58634940:C:T
58634995	chr16:58634995:A:G
58635008	chr16:58635008:G:A
58635141	chr16:58635141:G:A
58635369	chr16:58635369:A:G
58635728	chr16:58635728:A:G
58636004	chr16:58636004:A:G
58636177	chr16:58636177:C:T
58636188	chr16:58636188:T:C
58636442	chr16:58636442:G:A
58636447	chr16:58636447:A:G
58636746	chr16:58636746:G:A
58637103	chr16:58637103:T:G
58637124	chr16:58637124:G:A
58637627	chr16:58637627:C:T
58637648	chr16:58637648:T:G
58637892	chr16:58637892:CA:C
58637958	chr16:58637958:T:C
58637959	chr16:58637959:G:A
58638024	chr16:58638024:C:T
58638113	chr16:58638113:G:A
58638203	chr16:58638203:C:G
58638859	chr16:58638859:T:G
58639018	chr16:58639018:G:C
58639044	chr16:58639044:G:A
58639292	chr16:58639292:G:A
58639467	chr16:58639467:A:G
58639521	chr16:58639521:A:T
58639831	chr16:58639831:C:T
58639834	chr16:58639834:C:T
58639896	chr16:58639896:G:A
58642947	chr16:58642947:G:A
58643665	chr16:58643665:C:G
58643680	chr16:58643680:G:A
58643907	chr16:58643907:G:A
58643994	chr16:58643994:C:T
58644431	chr16:58644431:A:G
58644487	chr16:58644487:G:A
58644504	chr16:58644504:G:A
58644774	chr16:58644774:G:A
58644804	chr16:58644804:C:T
58644829	chr16:58644829:G:T
58645479	chr16:58645479:G:A
58645533	chr16:58645533:C:T
58645806	chr16:58645806:C:G
58646377	chr16:58646377:C:T
58646686	chr16:58646686:A:G
58647032	chr16:58647032:C:G
58647461	chr16:58647461:G:A
58647564	chr16:58647564:G:A
58647800	chr16:58647800:C:A
58648147	chr16:58648147:C:A
58648194	chr16:58648194:C:T
58648418	chr16:58648418:T:A
58648712	chr16:58648712:T:C
58648834	chr16:58648834:G:A
58648929	chr16:58648929:C:T
58648954	chr16:58648954:T:G
58649409	chr16:58649409:C:T
58649955	chr16:58649955:C:T
58650075	chr16:58650075:T:C
58650192	chr16:58650192:T:C
58650222	chr16:58650222:A:C
58650261	chr16:58650261:C:T
58650321	chr16:58650321:G:A
58650543	chr16:58650543:C:T
58651041	chr16:58651041:G:C
58651291	chr16:58651291:C:T
58651664	chr16:58651664:T:A
58651998	chr16:58651998:G:A
58652005	chr16:58652005:G:T
58652018	chr16:58652018:C:G
58652686	chr16:58652686:T:G
58652698	chr16:58652698:A:G
58652841	chr16:58652841:A:G
58652992	chr16:58652992:A:C
58653164	chr16:58653164:T:C
58653650	chr16:58653650:C:A
58653839	chr16:58653839:A:G
58653917	chr16:58653917:G:A
58654153	chr16:58654153:G:A
58654290	chr16:58654290:T:C
58654586	chr16:58654586:A:T
58654953	chr16:58654953:G:A
58654972	chr16:58654972:G:T
58655349	chr16:58655349:T:C
58655393	chr16:58655393:T:C
58656081	chr16:58656081:T:G
58656112	chr16:58656112:C:T
58656113	chr16:58656113:G:A
58656478	chr16:58656478:C:T
58656479	chr16:58656479:G:A
58656735	chr16:58656735:G:A
58656764	chr16:58656764:G:A
58656772	chr16:58656772:G:C
58657010	chr16:58657010:C:T
58657060	chr16:58657060:T:A
58657214	chr16:58657214:G:T
58657341	chr16:58657341:G:T
58657713	chr16:58657713:C:T
58657715	chr16:58657715:C:T
58657834	chr16:58657834:G:A
58657955	chr16:58657955:C:T
58658325	chr16:58658325:C:A
58658348	chr16:58658348:TTGTG:T
58658487	chr16:58658487:C:T
58659113	chr16:58659113:C:T
58659336	chr16:58659336:C:T
58659360	chr16:58659360:G:A
58659489	chr16:58659489:G:A
58659624	chr16:58659624:T:A
58659893	chr16:58659893:T:C
58659958	chr16:58659958:T:C
58660063	chr16:58660063:C:T
58660342	chr16:58660342:C:A
58660400	chr16:58660400:TG:T
58660430	chr16:58660430:C:T
58660493	chr16:58660493:C:T
58660613	chr16:58660613:C:T
58660620	chr16:58660620:G:A
58660811	chr16:58660811:G:A
58660904	chr16:58660904:T:C
58661235	chr16:58661235:C:T
58661446	chr16:58661446:T:C
58661461	chr16:58661461:T:A
58661735	chr16:58661735:C:T
58661842	chr16:58661842:G:A
58662657	chr16:58662657:G:A
58662759	chr16:58662759:T:TGCCCA
58662802	chr16:58662802:A:G
58662906	chr16:58662906:A:G
58662936	chr16:58662936:T:C
58663010	chr16:58663010:G:A
58663084	chr16:58663084:G:A
58663485	chr16:58663485:T:C
58663731	chr16:58663731:C:T
58663889	chr16:58663889:A:T
58663930	chr16:58663930:G:A
58663987	chr16:58663987:A:G
58664003	chr16:58664003:A:C
58664610	chr16:58664610:C:T
58664643	chr16:58664643:T:A
58664913	chr16:58664913:T:C
58665158	chr16:58665158:C:T
58665442	chr16:58665442:G:A
58665457	chr16:58665457:CAGGCACCAAGAGGGGATGTGAGAAA:C
58665461	chr16:58665461:C:T
58665930	chr16:58665930:G:A
58666267	chr16:58666267:G:A
58666349	chr16:58666349:G:A
58666988	chr16:58666988:C:T
58667892	chr16:58667892:G:A
58668242	chr16:58668242:A:C
58668331	chr16:58668331:T:G
58668643	chr16:58668643:T:C
58668777	chr16:58668777:T:C
58668904	chr16:58668904:G:A
58668911	chr16:58668911:AGGC:A
58668956	chr16:58668956:G:T
58669455	chr16:58669455:A:G
58670062	chr16:58670062:A:G
58670957	chr16:58670957:A:G
58671670	chr16:58671670:TTC:T
58671750	chr16:58671750:T:C
58671874	chr16:58671874:T:C
58672030	chr16:58672030:CAAAGG:C
58672041	chr16:58672041:G:C
58672420	chr16:58672420:A:AT
58672422	chr16:58672422:C:T
58672724	chr16:58672724:G:A
58672902	chr16:58672902:A:G
58673228	chr16:58673228:C:A
58673424	chr16:58673424:T:C
58673472	chr16:58673472:C:G
58673860	chr16:58673860:T:C
58674143	chr16:58674143:T:C
58674294	chr16:58674294:A:G
58674330	chr16:58674330:G:A
58674486	chr16:58674486:C:T
58674516	chr16:58674516:A:C
58675580	chr16:58675580:T:C
58675846	chr16:58675846:G:A
58676146	chr16:58676146:A:G
58676519	chr16:58676519:C:T
58676720	chr16:58676720:C:T
58676741	chr16:58676741:T:C
58676745	chr16:58676745:A:G
58676876	chr16:58676876:A:G
58677438	chr16:58677438:G:A
58677566	chr16:58677566:C:T
58677628	chr16:58677628:G:T
58677688	chr16:58677688:G:A
58677895	chr16:58677895:G:A
58678226	chr16:58678226:C:T
58678593	chr16:58678593:G:A
58679543	chr16:58679543:T:G
58679813	chr16:58679813:G:A
58679894	chr16:58679894:G:A
58679990	chr16:58679990:A:G
58680094	chr16:58680094:G:A
58680133	chr16:58680133:G:A
58680248	chr16:58680248:G:A
58680318	chr16:58680318:C:T
58680429	chr16:58680429:T:A
58680492	chr16:58680492:T:C
58680599	chr16:58680599:C:T
58680700	chr16:58680700:C:T
58680791	chr16:58680791:G:A
58680821	chr16:58680821:C:A
58681036	chr16:58681036:C:T
58681039	chr16:58681039:A:T
58681178	chr16:58681178:A:G
58681303	chr16:58681303:G:A
58681417	chr16:58681417:A:G
58681490	chr16:58681490:T:C
58681589	chr16:58681589:C:T
58681712	chr16:58681712:T:C
58681844	chr16:58681844:G:A
58682253	chr16:58682253:G:A
58682520	chr16:58682520:C:T
58682627	chr16:58682627:C:CT
58682634	chr16:58682634:A:C
58682737	chr16:58682737:C:T
58682756	chr16:58682756:T:C
58682872	chr16:58682872:C:T
58683329	chr16:58683329:T:C
58683574	chr16:58683574:G:A
58683668	chr16:58683668:G:A
58683891	chr16:58683891:G:A
58683970	chr16:58683970:G:A
58684284	chr16:58684284:C:T
58684639	chr16:58684639:G:A
58684792	chr16:58684792:G:C
58684849	chr16:58684849:C:G
58685026	chr16:58685026:G:A
58685103	chr16:58685103:A:G
58685243	chr16:58685243:T:C
58685356	chr16:58685356:T:C
58685540	chr16:58685540:T:A
58685873	chr16:58685873:C:T
58686041	chr16:58686041:A:C
58686157	chr16:58686157:C:T
58686413	chr16:58686413:C:G
58686658	chr16:58686658:G:A
58686692	chr16:58686692:G:A
58686962	chr16:58686962:G:T
58687316	chr16:58687316:C:T
58687326	chr16:58687326:G:C
58687454	chr16:58687454:G:A
58687564	chr16:58687564:C:T
58688223	chr16:58688223:C:T
58688254	chr16:58688254:A:C
58688266	chr16:58688266:G:A
58688553	chr16:58688553:C:CTG
58688710	chr16:58688710:T:C
58688711	chr16:58688711:G:A
58688820	chr16:58688820:A:C
58689155	chr16:58689155:T:C
58689252	chr16:58689252:A:G
58689266	chr16:58689266:C:T
58689652	chr16:58689652:C:T
58689824	chr16:58689824:G:A
58689825	chr16:58689825:TG:T
58689883	chr16:58689883:C:T
58690454	chr16:58690454:C:T
58690589	chr16:58690589:C:T
58690991	chr16:58690991:G:A
58691159	chr16:58691159:T:A
58691281	chr16:58691281:C:T
58691606	chr16:58691606:T:C
58691697	chr16:58691697:A:G
58692393	chr16:58692393:T:C
58693448	chr16:58693448:G:A
58693673	chr16:58693673:T:C
58693776	chr16:58693776:T:C
58693890	chr16:58693890:G:T
58694011	chr16:58694011:C:T
58694116	chr16:58694116:G:A
58694205	chr16:58694205:T:C
58694225	chr16:58694225:T:C
58694345	chr16:58694345:C:T
58694404	chr16:58694404:G:T
58694519	chr16:58694519:T:C
58694630	chr16:58694630:C:T
58694749	chr16:58694749:C:T
58695320	chr16:58695320:GA:G
58695403	chr16:58695403:C:T
58695551	chr16:58695551:C:T
58695810	chr16:58695810:G:A
58696111	chr16:58696111:C:T
58696195	chr16:58696195:T:A
58696358	chr16:58696358:C:T
58696489	chr16:58696489:C:T
58696572	chr16:58696572:G:A
58696593	chr16:58696593:C:T
58696802	chr16:58696802:T:C
58696820	chr16:58696820:T:G
58696826	chr16:58696826:G:C
58696929	chr16:58696929:G:A
58697613	chr16:58697613:G:A
58697651	chr16:58697651:G:A
58697686	chr16:58697686:G:A
58697695	chr16:58697695:C:A
58697777	chr16:58697777:T:C
58697869	chr16:58697869:G:A
58697980	chr16:58697980:A:G
58698197	chr16:58698197:C:T
58698662	chr16:58698662:C:T
58698951	chr16:58698951:G:C
58699258	chr16:58699258:A:G
58699271	chr16:58699271:T:A
58699364	chr16:58699364:T:C
58699483	chr16:58699483:G:A
58699815	chr16:58699815:T:C
58700002	chr16:58700002:C:T
58700022	chr16:58700022:T:G
58700153	chr16:58700153:C:G
58700271	chr16:58700271:T:C
58700303	chr16:58700303:T:C
58700333	chr16:58700333:A:G
58700539	chr16:58700539:CAATA:C
58700770	chr16:58700770:G:A
58700809	chr16:58700809:C:T
58700859	chr16:58700859:C:A
58701331	chr16:58701331:C:T
58701564	chr16:58701564:T:C
58701769	chr16:58701769:G:A
58702038	chr16:58702038:A:G
58702422	chr16:58702422:T:A
58702579	chr16:58702579:G:T
58703225	chr16:58703225:C:A
58703229	chr16:58703229:C:T
58703504	chr16:58703504:CTT:C
58703931	chr16:58703931:T:C
58704014	chr16:58704014:T:A
58704085	chr16:58704085:C:T
58704093	chr16:58704093:T:C
58704146	chr16:58704146:A:G
58704281	chr16:58704281:G:A
58704294	chr16:58704294:C:T
58704499	chr16:58704499:G:T
58704893	chr16:58704893:AC:A
58705076	chr16:58705076:C:T
58705628	chr16:58705628:C:T
58705826	chr16:58705826:C:T
58706304	chr16:58706304:G:C
58706841	chr16:58706841:TCTC:T
58706953	chr16:58706953:G:A
58706961	chr16:58706961:T:C
58707311	chr16:58707311:A:T
58707463	chr16:58707463:A:G
58707622	chr16:58707622:T:C
58707893	chr16:58707893:G:A
58708045	chr16:58708045:T:C
58708467	chr16:58708467:C:T
58708558	chr16:58708558:G:A
58708576	chr16:58708576:G:A
58708597	chr16:58708597:C:T
58709089	chr16:58709089:ATG:A
58709462	chr16:58709462:G:A
58709596	chr16:58709596:T:G
58709816	chr16:58709816:C:T
58709819	chr16:58709819:C:T
58709850	chr16:58709850:A:G
58709947	chr16:58709947:T:C
58710165	chr16:58710165:C:T
58710176	chr16:58710176:G:A
58710198	chr16:58710198:C:T
58710288	chr16:58710288:T:C
58710401	chr16:58710401:T:C
58711493	chr16:58711493:A:G
58711818	chr16:58711818:C:T
58711942	chr16:58711942:T:C
58712082	chr16:58712082:T:C
58712114	chr16:58712114:T:C
58712290	chr16:58712290:T:G
58712317	chr16:58712317:G:C
58712354	chr16:58712354:A:G
58712699	chr16:58712699:A:G
58712700	chr16:58712700:T:C
58712875	chr16:58712875:C:T
58713002	chr16:58713002:A:G
58713124	chr16:58713124:A:G
58713475	chr16:58713475:TA:T
58713702	chr16:58713702:T:C
58713755	chr16:58713755:A:G
58713922	chr16:58713922:C:T
58714108	chr16:58714108:G:A
58714439	chr16:58714439:G:C
58714538	chr16:58714538:C:T
58714712	chr16:58714712:A:C
58715011	chr16:58715011:T:C
58715340	chr16:58715340:C:T
58715562	chr16:58715562:T:C
58715693	chr16:58715693:C:T
58716201	chr16:58716201:C:T
58716256	chr16:58716256:C:T
58716700	chr16:58716700:G:A
58716939	chr16:58716939:G:A
58717324	chr16:58717324:C:T
58717977	chr16:58717977:G:A
58718012	chr16:58718012:T:A
58718015	chr16:58718015:G:A
58718159	chr16:58718159:A:G
58718233	chr16:58718233:C:T
58718446	chr16:58718446:T:C
58718562	chr16:58718562:C:T
58718664	chr16:58718664:C:T
58718777	chr16:58718777:T:C
58718845	chr16:58718845:G:C
58718937	chr16:58718937:T:A
58718938	chr16:58718938:C:A
58719356	chr16:58719356:T:C
58719401	chr16:58719401:C:G
58720069	chr16:58720069:C:T
58720091	chr16:58720091:C:T
58720101	chr16:58720101:C:G
58720127	chr16:58720127:A:G
58720134	chr16:58720134:G:A
58720189	chr16:58720189:C:T
58720321	chr16:58720321:T:C
58720355	chr16:58720355:A:G
58720689	chr16:58720689:C:T
58720775	chr16:58720775:C:T
58720837	chr16:58720837:T:C
58720838	chr16:58720838:G:C
58720943	chr16:58720943:T:C
58720984	chr16:58720984:G:A
58721055	chr16:58721055:A:C
58721073	chr16:58721073:C:T
58721272	chr16:58721272:C:T
58721333	chr16:58721333:C:T
58721454	chr16:58721454:T:C
58721618	chr16:58721618:C:T
58721883	chr16:58721883:T:G
58721944	chr16:58721944:C:T
58722023	chr16:58722023:A:G
58722071	chr16:58722071:C:T
58722171	chr16:58722171:G:A
58722316	chr16:58722316:C:T
58722662	chr16:58722662:G:A
58722664	chr16:58722664:C:T
58723415	chr16:58723415:A:C
58723427	chr16:58723427:G:A
58723494	chr16:58723494:G:A
58723664	chr16:58723664:G:A
58723714	chr16:58723714:C:A
58723764	chr16:58723764:A:C
58723791	chr16:58723791:G:A
58724403	chr16:58724403:C:T
58724442	chr16:58724442:G:A
58724462	chr16:58724462:C:G
58724468	chr16:58724468:C:T
58724902	chr16:58724902:C:T
58725428	chr16:58725428:C:G
58726035	chr16:58726035:T:A
58726288	chr16:58726288:C:T
58726371	chr16:58726371:A:T
58726385	chr16:58726385:C:T
58726754	chr16:58726754:C:T
58726765	chr16:58726765:G:C
58727267	chr16:58727267:T:C
58727546	chr16:58727546:A:C
58727559	chr16:58727559:C:T
58727676	chr16:58727676:G:C
58727780	chr16:58727780:G:C
58727934	chr16:58727934:A:G
58727985	chr16:58727985:AG:A
58727997	chr16:58727997:T:C
58728255	chr16:58728255:T:C
58728407	chr16:58728407:A:G
58728581	chr16:58728581:T:C
58728852	chr16:58728852:T:C
58728969	chr16:58728969:G:C
58729258	chr16:58729258:CCTGT:C
58729583	chr16:58729583:T:C
58729659	chr16:58729659:A:C
58729925	chr16:58729925:T:A
58730020	chr16:58730020:T:C
58730683	chr16:58730683:T:C
58730951	chr16:58730951:C:A
58731056	chr16:58731056:CTTACT:C
58731305	chr16:58731305:C:T
58731650	chr16:58731650:C:T
58732283	chr16:58732283:A:T
58732383	chr16:58732383:A:C
58732449	chr16:58732449:C:T
58732518	chr16:58732518:G:A
58733025	chr16:58733025:G:A
58733192	chr16:58733192:G:A
58733397	chr16:58733397:T:C
58733435	chr16:58733435:T:C
58733534	chr16:58733534:A:G
58733682	chr16:58733682:G:A
58733781	chr16:58733781:G:A
58733944	chr16:58733944:G:A
58734252	chr16:58734252:G:A
58735300	chr16:58735300:A:C
58735432	chr16:58735432:A:T
58735608	chr16:58735608:T:G
58735680	chr16:58735680:C:T
58735871	chr16:58735871:A:G
58736171	chr16:58736171:G:T
58736561	chr16:58736561:A:G
58736568	chr16:58736568:T:C
58736628	chr16:58736628:C:T
58736768	chr16:58736768:G:A
58736782	chr16:58736782:C:T
58736977	chr16:58736977:C:A
58736988	chr16:58736988:T:C
58736993	chr16:58736993:T:G
58737095	chr16:58737095:T:C
58737332	chr16:58737332:A:G
58737529	chr16:58737529:G:A
58737624	chr16:58737624:G:A
58737835	chr16:58737835:C:A
58738275	chr16:58738275:T:G
58738439	chr16:58738439:T:TAAA
58738559	chr16:58738559:A:G
58738816	chr16:58738816:T:A
58738969	chr16:58738969:G:A
58739532	chr16:58739532:A:C
58739545	chr16:58739545:A:G
58739633	chr16:58739633:A:G
58739752	chr16:58739752:G:A
58739815	chr16:58739815:A:AT
58740047	chr16:58740047:T:C
58740058	chr16:58740058:C:T
58740361	chr16:58740361:C:T
58740387	chr16:58740387:C:T
58740422	chr16:58740422:A:G
58740655	chr16:58740655:C:T
58740740	chr16:58740740:T:G
58741296	chr16:58741296:G:A
58741398	chr16:58741398:G:A
58742120	chr16:58742120:T:G
58742925	chr16:58742925:C:A
58742937	chr16:58742937:G:A
58742953	chr16:58742953:A:G
58743040	chr16:58743040:T:C
58743234	chr16:58743234:C:T
58743292	chr16:58743292:T:C
58743412	chr16:58743412:T:C
58743640	chr16:58743640:A:G
58743673	chr16:58743673:A:AC
58743783	chr16:58743783:A:G
58744506	chr16:58744506:A:C
58744718	chr16:58744718:T:C
58745223	chr16:58745223:T:C
58745754	chr16:58745754:A:T
58745823	chr16:58745823:T:C
58746027	chr16:58746027:T:G
58746198	chr16:58746198:C:T
58746508	chr16:58746508:G:A
58746688	chr16:58746688:A:G
58746915	chr16:58746915:G:C
58746990	chr16:58746990:C:T
58747148	chr16:58747148:C:T
58747370	chr16:58747370:C:G
58747400	chr16:58747400:A:C
58747494	chr16:58747494:G:A
58747920	chr16:58747920:C:A
58747949	chr16:58747949:C:T
58747980	chr16:58747980:G:A
58748318	chr16:58748318:G:A
58748369	chr16:58748369:C:T
58748642	chr16:58748642:C:T
58748769	chr16:58748769:C:T
58748828	chr16:58748828:C:T
58748936	chr16:58748936:C:T
58748963	chr16:58748963:C:T
58749248	chr16:58749248:G:A
58749283	chr16:58749283:T:G
58749532	chr16:58749532:G:A
58749649	chr16:58749649:C:G
58749710	chr16:58749710:T:C
58749804	chr16:58749804:C:T
58749860	chr16:58749860:A:G
58749899	chr16:58749899:T:C
58750037	chr16:58750037:C:T
58750176	chr16:58750176:TACTG:T
58750512	chr16:58750512:G:T
58750821	chr16:58750821:C:T
58750848	chr16:58750848:T:C
58751106	chr16:58751106:C:T
58751327	chr16:58751327:T:C
58751477	chr16:58751477:C:T
58751692	chr16:58751692:G:C
58751742	chr16:58751742:C:T
58751973	chr16:58751973:T:G
58752082	chr16:58752082:C:T
58752257	chr16:58752257:A:G
58752320	chr16:58752320:G:C
58752438	chr16:58752438:C:G
58752626	chr16:58752626:C:T
58753032	chr16:58753032:C:T
58753143	chr16:58753143:C:T
58753160	chr16:58753160:C:T
58753313	chr16:58753313:A:G
58753437	chr16:58753437:T:C
58753491	chr16:58753491:T:C
58753658	chr16:58753658:C:G
58753774	chr16:58753774:T:C
58753927	chr16:58753927:T:C
58753940	chr16:58753940:G:T
58754020	chr16:58754020:G:A
58754124	chr16:58754124:C:T
58754229	chr16:58754229:CAATTG:C
58754270	chr16:58754270:G:GACTT
58754388	chr16:58754388:C:T
58754489	chr16:58754489:T:C
58755099	chr16:58755099:G:GA
58755139	chr16:58755139:T:C
58755140	chr16:58755140:G:A
58755527	chr16:58755527:G:A
58755574	chr16:58755574:T:C
58755669	chr16:58755669:C:T
58755689	chr16:58755689:G:A
58755807	chr16:58755807:A:G
58756391	chr16:58756391:G:A
58756420	chr16:58756420:C:T
58756501	chr16:58756501:A:G
58756790	chr16:58756790:TTG:T
58756902	chr16:58756902:C:T
58757094	chr16:58757094:C:T
58757121	chr16:58757121:T:C
58757654	chr16:58757654:T:C
58757690	chr16:58757690:A:G
58757935	chr16:58757935:C:A
58758314	chr16:58758314:A:C
58758580	chr16:58758580:A:G
58758616	chr16:58758616:T:C
58758688	chr16:58758688:C:T
58758779	chr16:58758779:AT:A
58758809	chr16:58758809:A:G
58758830	chr16:58758830:C:T
58758924	chr16:58758924:T:C
58758956	chr16:58758956:G:A
58759114	chr16:58759114:ATGAG:A
58759493	chr16:58759493:A:G
58759574	chr16:58759574:T:C
58759598	chr16:58759598:CTT:C
58759666	chr16:58759666:G:T
58759759	chr16:58759759:A:G
58759978	chr16:58759978:G:A
58759994	chr16:58759994:C:A
58760350	chr16:58760350:CAG:C
58760481	chr16:58760481:T:C
58760593	chr16:58760593:A:G
58760778	chr16:58760778:A:G
58760883	chr16:58760883:T:C
58761247	chr16:58761247:T:C
58761289	chr16:58761289:C:T
58761348	chr16:58761348:T:C
58761415	chr16:58761415:T:C
58761821	chr16:58761821:A:C
58761889	chr16:58761889:T:A
58762002	chr16:58762002:C:T
58762045	chr16:58762045:T:A
58762316	chr16:58762316:G:C
58762518	chr16:58762518:C:T
58763169	chr16:58763169:C:T
58763239	chr16:58763239:GCTAATGTAGAA:G
58763262	chr16:58763262:T:A
58763312	chr16:58763312:TCTA:T
58763346	chr16:58763346:A:G
58763681	chr16:58763681:C:A
58764316	chr16:58764316:T:G
58764408	chr16:58764408:T:C
58764595	chr16:58764595:C:T
58764604	chr16:58764604:C:T
58764698	chr16:58764698:C:T
58764813	chr16:58764813:T:C
58764863	chr16:58764863:C:T
58765078	chr16:58765078:T:G
58765113	chr16:58765113:A:T
58765309	chr16:58765309:T:C
58765348	chr16:58765348:A:G
58765581	chr16:58765581:A:C
58765620	chr16:58765620:T:C
58766085	chr16:58766085:T:C
58766200	chr16:58766200:C:T
58766320	chr16:58766320:C:T
58766359	chr16:58766359:T:C
58766686	chr16:58766686:C:T
58766982	chr16:58766982:C:T
58767006	chr16:58767006:CAGGCGTGAGCCACTGCACCCAGACAATTTTTTGTATTTTTAGTAGAGACGGGGTTT:C
58767334	chr16:58767334:T:C
58767371	chr16:58767371:G:A
58767576	chr16:58767576:A:C
58767998	chr16:58767998:A:G
58768052	chr16:58768052:C:A
58768127	chr16:58768127:G:T
58768143	chr16:58768143:G:A
58768208	chr16:58768208:G:A
58768437	chr16:58768437:C:A
58769104	chr16:58769104:TCAGA:T
58769503	chr16:58769503:T:C
58769557	chr16:58769557:C:A
58769607	chr16:58769607:A:G
58769642	chr16:58769642:T:C
58769651	chr16:58769651:T:G
58769821	chr16:58769821:T:G
58769875	chr16:58769875:A:G
58769890	chr16:58769890:A:G
58769920	chr16:58769920:C:T
58769961	chr16:58769961:G:A
58770000	chr16:58770000:C:T
58770003	chr16:58770003:G:A
58770077	chr16:58770077:C:T
58770330	chr16:58770330:A:G
58770364	chr16:58770364:G:A
58770440	chr16:58770440:TTTAA:T
58770461	chr16:58770461:T:C
58770477	chr16:58770477:T:C
58770853	chr16:58770853:C:T
58770981	chr16:58770981:A:G
58771277	chr16:58771277:C:G
58772443	chr16:58772443:A:G
58772934	chr16:58772934:G:A
58772987	chr16:58772987:T:C
58773091	chr16:58773091:C:T
58773132	chr16:58773132:C:T
58773169	chr16:58773169:C:T
58773323	chr16:58773323:T:A
58773599	chr16:58773599:A:G
58773638	chr16:58773638:G:A
58773679	chr16:58773679:A:T
58773835	chr16:58773835:T:C
58773862	chr16:58773862:C:T
58773978	chr16:58773978:A:G
58774200	chr16:58774200:T:G
58774503	chr16:58774503:G:A
58774659	chr16:58774659:A:G
58774673	chr16:58774673:T:C
58774692	chr16:58774692:C:T
58774792	chr16:58774792:A:C
58774815	chr16:58774815:G:A
58775001	chr16:58775001:C:T
58775013	chr16:58775013:G:C
58775092	chr16:58775092:G:C
58775174	chr16:58775174:C:T
58775202	chr16:58775202:TA:T
58775533	chr16:58775533:T:C
58775590	chr16:58775590:C:T
58775728	chr16:58775728:C:T
58775879	chr16:58775879:C:T
58775961	chr16:58775961:C:T
58776014	chr16:58776014:T:C
58776340	chr16:58776340:A:AAAAAT
58776495	chr16:58776495:C:T
58776496	chr16:58776496:G:A
58776599	chr16:58776599:G:A
58776613	chr16:58776613:G:A
58776758	chr16:58776758:G:A
58776805	chr16:58776805:C:T
58776842	chr16:58776842:A:G
58776873	chr16:58776873:C:T
58776910	chr16:58776910:T:C
58776949	chr16:58776949:T:A
58777051	chr16:58777051:G:A
58777244	chr16:58777244:A:G
58777348	chr16:58777348:T:C
58777739	chr16:58777739:G:A
58777755	chr16:58777755:T:G
58777796	chr16:58777796:T:C
58777947	chr16:58777947:A:G
58778131	chr16:58778131:T:C
58778261	chr16:58778261:C:T
58778322	chr16:58778322:C:T
58778705	chr16:58778705:T:C
58778835	chr16:58778835:T:C
58778843	chr16:58778843:C:T
58778847	chr16:58778847:C:T
58779033	chr16:58779033:A:G
58779399	chr16:58779399:A:T
58779445	chr16:58779445:C:T
58779452	chr16:58779452:A:G
58779460	chr16:58779460:G:T
58779468	chr16:58779468:G:A
58779495	chr16:58779495:G:A
58779614	chr16:58779614:T:C
58779722	chr16:58779722:T:A
58779850	chr16:58779850:G:A
58779858	chr16:58779858:T:C
58779961	chr16:58779961:G:A
58780019	chr16:58780019:A:C
58780071	chr16:58780071:T:C
58780335	chr16:58780335:CAT:C
58780338	chr16:58780338:A:G
58780339	chr16:58780339:T:C
58780430	chr16:58780430:T:C
58780624	chr16:58780624:A:G
58780638	chr16:58780638:G:A
58780766	chr16:58780766:C:T
58780890	chr16:58780890:C:T
58781015	chr16:58781015:T:C
58781022	chr16:58781022:T:G
58781192	chr16:58781192:C:T
58781380	chr16:58781380:A:G
58781401	chr16:58781401:T:C
58781422	chr16:58781422:C:A
58781454	chr16:58781454:A:G
58781491	chr16:58781491:T:C
58781512	chr16:58781512:C:T
58781594	chr16:58781594:T:C
58781654	chr16:58781654:T:G
58781671	chr16:58781671:C:T
58781693	chr16:58781693:T:C
58781759	chr16:58781759:C:G
58781850	chr16:58781850:C:G
58781855	chr16:58781855:T:C
58781937	chr16:58781937:G:C
58782024	chr16:58782024:G:A
58782051	chr16:58782051:C:T
58782132	chr16:58782132:A:G
58782138	chr16:58782138:G:A
58782166	chr16:58782166:T:C
58782195	chr16:58782195:A:G
58782243	chr16:58782243:C:T
58782281	chr16:58782281:C:T
58782282	chr16:58782282:G:A
58782319	chr16:58782319:G:C
58782328	chr16:58782328:G:A
58782329	chr16:58782329:T:C
58782331	chr16:58782331:C:T
58782346	chr16:58782346:T:G
58782434	chr16:58782434:A:G
58782488	chr16:58782488:C:T
58782771	chr16:58782771:TTTC:T
58782837	chr16:58782837:A:G
58782855	chr16:58782855:A:G
58782913	chr16:58782913:T:C
58782937	chr16:58782937:G:T
58783035	chr16:58783035:C:T
58783036	chr16:58783036:T:G
58783171	chr16:58783171:T:G
58783217	chr16:58783217:C:T
58783265	chr16:58783265:T:G
58783273	chr16:58783273:G:A
58783436	chr16:58783436:C:G
58783478	chr16:58783478:A:G
58783507	chr16:58783507:G:A
58783621	chr16:58783621:C:T
58783851	chr16:58783851:A:T
58783887	chr16:58783887:ATTG:A
58783910	chr16:58783910:T:C
58783913	chr16:58783913:T:C
58783950	chr16:58783950:C:A
58783953	chr16:58783953:C:T
58783968	chr16:58783968:A:C
58783983	chr16:58783983:A:G
58783984	chr16:58783984:T:A
58784009	chr16:58784009:G:A
58784024	chr16:58784024:TTC:T
58784257	chr16:58784257:C:T
58784276	chr16:58784276:C:T
58784420	chr16:58784420:A:C
58784472	chr16:58784472:A:G
58784618	chr16:58784618:C:T
58784806	chr16:58784806:T:C
58784857	chr16:58784857:CCTT:C
58784904	chr16:58784904:A:T
58784964	chr16:58784964:T:G
58785071	chr16:58785071:TTG:T
58785256	chr16:58785256:G:A
58785368	chr16:58785368:G:A
58785371	chr16:58785371:C:G
58785654	chr16:58785654:AGCCAGGTGCAGGATATAATCTCCTGGTGTGCTGTTTGCTGAGACCCTTGGAAGAGCGCAGTATTACAGTGAGAGT:A
58785744	chr16:58785744:A:G
58785816	chr16:58785816:G:A
58785850	chr16:58785850:C:G
58785884	chr16:58785884:C:T
58785944	chr16:58785944:G:A
58785985	chr16:58785985:T:C
58786176	chr16:58786176:C:T
58786285	chr16:58786285:G:A
58786656	chr16:58786656:G:C
58787018	chr16:58787018:T:G
58787165	chr16:58787165:A:G
58787443	chr16:58787443:A:G
58787631	chr16:58787631:A:G
58787699	chr16:58787699:ACCTTTCCT:A
58787724	chr16:58787724:C:T
58787919	chr16:58787919:T:C
58787994	chr16:58787994:A:G
58788155	chr16:58788155:C:A
58788394	chr16:58788394:A:G
58788428	chr16:58788428:C:G
58788500	chr16:58788500:C:G
58788558	chr16:58788558:C:T
58788727	chr16:58788727:A:G
58789130	chr16:58789130:C:T
58789172	chr16:58789172:T:C
58789218	chr16:58789218:A:G
58789551	chr16:58789551:C:T
58789915	chr16:58789915:C:T
58790226	chr16:58790226:C:T
58790689	chr16:58790689:G:A
58790743	chr16:58790743:G:C
58790764	chr16:58790764:C:T
58790935	chr16:58790935:T:C
58791056	chr16:58791056:C:T
58791109	chr16:58791109:T:C
58791200	chr16:58791200:G:A
58791315	chr16:58791315:A:G
58791346	chr16:58791346:T:C
58791349	chr16:58791349:CA:C
58791522	chr16:58791522:C:T
58792047	chr16:58792047:T:TGA
58792309	chr16:58792309:G:C
58792325	chr16:58792325:C:A
58792697	chr16:58792697:T:C
58792825	chr16:58792825:T:G
58793205	chr16:58793205:G:A
58793814	chr16:58793814:ATGTT:A
58793887	chr16:58793887:C:T
58794503	chr16:58794503:A:G
58794619	chr16:58794619:AAG:A
58794889	chr16:58794889:A:G
58794992	chr16:58794992:C:T
58795177	chr16:58795177:A:C
58795190	chr16:58795190:T:C
58795259	chr16:58795259:C:T
58795496	chr16:58795496:T:C
58795621	chr16:58795621:T:G
58795784	chr16:58795784:G:A
58795886	chr16:58795886:T:C
58795914	chr16:58795914:C:T
58795933	chr16:58795933:A:G
58796199	chr16:58796199:G:A
58796211	chr16:58796211:A:C
58796259	chr16:58796259:C:T
58796322	chr16:58796322:T:A
58796433	chr16:58796433:C:T
58796468	chr16:58796468:G:A
58796471	chr16:58796471:T:C
58796560	chr16:58796560:C:T
58796729	chr16:58796729:A:G
58796817	chr16:58796817:A:G
58796847	chr16:58796847:C:T
58796975	chr16:58796975:T:C
58796976	chr16:58796976:C:T
58797041	chr16:58797041:T:G
58797076	chr16:58797076:T:G
58797137	chr16:58797137:A:C
58797825	chr16:58797825:G:A
58797969	chr16:58797969:C:T
58798143	chr16:58798143:G:A
58798176	chr16:58798176:T:C
58798388	chr16:58798388:A:G
58798400	chr16:58798400:G:A
58798733	chr16:58798733:C:A
58798855	chr16:58798855:A:G
58799260	chr16:58799260:G:A
58799644	chr16:58799644:C:T
58799821	chr16:58799821:T:C
58799960	chr16:58799960:A:G
58800277	chr16:58800277:G:A
58800315	chr16:58800315:G:A
58800718	chr16:58800718:C:T
58800923	chr16:58800923:T:G
58800968	chr16:58800968:A:G
58801047	chr16:58801047:C:T
58801474	chr16:58801474:C:G
58801613	chr16:58801613:T:C
58801651	chr16:58801651:A:G
58801840	chr16:58801840:G:A
58802094	chr16:58802094:T:C
58802131	chr16:58802131:T:G
58802133	chr16:58802133:T:C
58802424	chr16:58802424:A:G
58802507	chr16:58802507:C:T
58802676	chr16:58802676:G:A
58803007	chr16:58803007:T:C
58803106	chr16:58803106:G:C
58803167	chr16:58803167:A:T
58803176	chr16:58803176:C:T
58803232	chr16:58803232:A:C
58803275	chr16:58803275:G:A
58803419	chr16:58803419:G:A
58803451	chr16:58803451:A:G
58803700	chr16:58803700:A:G
58803702	chr16:58803702:T:C
58803775	chr16:58803775:G:A
58803863	chr16:58803863:G:A
58803880	chr16:58803880:A:G
58803955	chr16:58803955:G:A
58804009	chr16:58804009:G:C
58804358	chr16:58804358:T:C
58804607	chr16:58804607:C:T
58804727	chr16:58804727:G:A
58805307	chr16:58805307:A:G
58805392	chr16:58805392:A:AT
58805583	chr16:58805583:G:A
58805631	chr16:58805631:A:G
58805641	chr16:58805641:C:T
58805845	chr16:58805845:TTCAG:T
58805876	chr16:58805876:C:T
58805963	chr16:58805963:G:A
58806362	chr16:58806362:A:C
58806712	chr16:58806712:C:T
58806810	chr16:58806810:T:A
58806839	chr16:58806839:A:AAAT
58806900	chr16:58806900:G:T
58806951	chr16:58806951:G:T
58806980	chr16:58806980:G:A
58807007	chr16:58807007:T:G
58807216	chr16:58807216:A:C
58807313	chr16:58807313:C:T
58807642	chr16:58807642:C:T
58807872	chr16:58807872:AG:A
58808074	chr16:58808074:T:TC
58808105	chr16:58808105:A:G
58808452	chr16:58808452:CAT:C
58808765	chr16:58808765:A:G
58808870	chr16:58808870:T:A
58809026	chr16:58809026:A:T
58809083	chr16:58809083:TTC:T
58809134	chr16:58809134:A:G
58809180	chr16:58809180:G:A
58809350	chr16:58809350:A:AAC
58809568	chr16:58809568:ACTGTCG:A
58809672	chr16:58809672:A:C
58809673	chr16:58809673:A:AAAAG
58810005	chr16:58810005:A:G
58810209	chr16:58810209:C:T
58810219	chr16:58810219:C:T
58810530	chr16:58810530:A:G
58810562	chr16:58810562:T:G
58811036	chr16:58811036:C:T
58811044	chr16:58811044:T:TG
58811061	chr16:58811061:G:A
58811098	chr16:58811098:GAC:G
58811241	chr16:58811241:T:C
58811318	chr16:58811318:A:G
58811408	chr16:58811408:A:G
58811553	chr16:58811553:G:A
58811776	chr16:58811776:A:G
58811805	chr16:58811805:C:A
58811974	chr16:58811974:C:T
58812001	chr16:58812001:A:G
58812060	chr16:58812060:T:G
58812155	chr16:58812155:TTG:T
58812159	chr16:58812159:G:A
58812209	chr16:58812209:A:T
58812281	chr16:58812281:T:A
58812494	chr16:58812494:G:T
58812764	chr16:58812764:TCA:T
58812947	chr16:58812947:A:G
58813216	chr16:58813216:C:T
58813313	chr16:58813313:A:C
58813775	chr16:58813775:C:T
58813867	chr16:58813867:TCTA:T
58813928	chr16:58813928:A:G
58814203	chr16:58814203:G:A
58814838	chr16:58814838:G:A
58814997	chr16:58814997:A:G
58815005	chr16:58815005:CAGA:C
58815075	chr16:58815075:A:C
58815541	chr16:58815541:G:C
58815555	chr16:58815555:C:T
58815667	chr16:58815667:G:A
58816225	chr16:58816225:G:A
58816944	chr16:58816944:C:T
58816959	chr16:58816959:A:G
58816963	chr16:58816963:CA:C
58817086	chr16:58817086:C:T
58817103	chr16:58817103:C:T
58817146	chr16:58817146:C:CTGT
58817154	chr16:58817154:C:T
58817221	chr16:58817221:G:A
58817380	chr16:58817380:A:G
58817521	chr16:58817521:A:T
58818067	chr16:58818067:G:A
58818212	chr16:58818212:A:G
58818309	chr16:58818309:T:C
58818346	chr16:58818346:G:T
58818506	chr16:58818506:A:T
58818508	chr16:58818508:A:T
58818586	chr16:58818586:T:TCA
58818759	chr16:58818759:C:T
58819014	chr16:58819014:A:G
58819219	chr16:58819219:T:C
58819271	chr16:58819271:A:G
58819297	chr16:58819297:GCTTAACA:G
58819819	chr16:58819819:C:T
58819988	chr16:58819988:G:A
58820132	chr16:58820132:A:G
58820197	chr16:58820197:C:T
58820435	chr16:58820435:T:C
58820438	chr16:58820438:A:T
58820558	chr16:58820558:T:G
58820650	chr16:58820650:A:G
58820677	chr16:58820677:CAG:C
58820897	chr16:58820897:A:G
58820911	chr16:58820911:C:T
58821160	chr16:58821160:G:A
58821292	chr16:58821292:T:G
58821318	chr16:58821318:G:A
58821768	chr16:58821768:C:T
58821912	chr16:58821912:C:T
58821934	chr16:58821934:T:C
58821985	chr16:58821985:G:C
58822037	chr16:58822037:C:A
58822069	chr16:58822069:A:G
58822173	chr16:58822173:T:C
58822716	chr16:58822716:A:G
58822937	chr16:58822937:A:G
58823191	chr16:58823191:C:A
58823564	chr16:58823564:C:T
58823755	chr16:58823755:G:C
58824015	chr16:58824015:G:T
58824135	chr16:58824135:T:C
58824262	chr16:58824262:T:C
58824579	chr16:58824579:CAG:C
58824593	chr16:58824593:C:T
58824836	chr16:58824836:C:T
58824848	chr16:58824848:G:A
58824991	chr16:58824991:C:T
58826064	chr16:58826064:C:T
58826328	chr16:58826328:C:A
58826457	chr16:58826457:G:T
58826560	chr16:58826560:G:A
58826734	chr16:58826734:A:G
58827025	chr16:58827025:G:A
58827441	chr16:58827441:A:G
58827562	chr16:58827562:C:T
58828304	chr16:58828304:T:A
58828497	chr16:58828497:A:C
58828685	chr16:58828685:C:T
58828768	chr16:58828768:A:G
58829774	chr16:58829774:T:C
58830410	chr16:58830410:C:T
58830499	chr16:58830499:ACTACTGT:A
58830658	chr16:58830658:G:A
58830687	chr16:58830687:T:G
58830824	chr16:58830824:C:T
58830997	chr16:58830997:G:A
58831118	chr16:58831118:C:T
58831141	chr16:58831141:G:A
58831187	chr16:58831187:T:TAATA
58831319	chr16:58831319:A:G
58831715	chr16:58831715:T:G
58832155	chr16:58832155:C:G
58832400	chr16:58832400:T:G
58832483	chr16:58832483:G:A
58832881	chr16:58832881:C:T
58833040	chr16:58833040:C:T
58833426	chr16:58833426:G:C
58833507	chr16:58833507:C:T
58833695	chr16:58833695:C:A
58833725	chr16:58833725:A:G
58834087	chr16:58834087:A:G
58834138	chr16:58834138:T:C
58834240	chr16:58834240:T:C
58834411	chr16:58834411:C:T
58834544	chr16:58834544:G:T
58835124	chr16:58835124:T:C
58835343	chr16:58835343:G:C
58835512	chr16:58835512:C:T
58835519	chr16:58835519:G:A
58835564	chr16:58835564:T:C
58835802	chr16:58835802:A:G
58835923	chr16:58835923:G:A
58835946	chr16:58835946:G:A
58836134	chr16:58836134:C:T
58836443	chr16:58836443:C:G
58836864	chr16:58836864:G:A
58837375	chr16:58837375:C:T
58837495	chr16:58837495:AC:A
58837531	chr16:58837531:TTC:T
58837932	chr16:58837932:C:T
58838623	chr16:58838623:A:G
58838657	chr16:58838657:T:C
58838660	chr16:58838660:G:A
58838669	chr16:58838669:A:C
58838996	chr16:58838996:C:T
58839243	chr16:58839243:T:C
58839910	chr16:58839910:C:T
58840308	chr16:58840308:T:C
58840380	chr16:58840380:T:C
58840707	chr16:58840707:C:T
58840776	chr16:58840776:T:C
58841177	chr16:58841177:T:C
58841472	chr16:58841472:C:T
58841489	chr16:58841489:C:T
58841564	chr16:58841564:C:A
58841591	chr16:58841591:A:C
58841946	chr16:58841946:G:C
58842152	chr16:58842152:C:T
58842155	chr16:58842155:G:A
58842508	chr16:58842508:A:T
58842552	chr16:58842552:G:A
58842641	chr16:58842641:G:A
58842771	chr16:58842771:G:GAGT
58842826	chr16:58842826:A:G
58842981	chr16:58842981:C:T
58843061	chr16:58843061:AG:A
58843171	chr16:58843171:C:G
58843542	chr16:58843542:G:T
58844128	chr16:58844128:G:T
58844219	chr16:58844219:T:C
58844582	chr16:58844582:T:C
58844620	chr16:58844620:C:T
58844657	chr16:58844657:C:T
58844688	chr16:58844688:C:T
58844717	chr16:58844717:G:A
58845181	chr16:58845181:A:G
58845192	chr16:58845192:A:G
58845756	chr16:58845756:CT:C
58845934	chr16:58845934:A:G
58845956	chr16:58845956:T:C
58846261	chr16:58846261:C:T
58846419	chr16:58846419:G:A
58846505	chr16:58846505:G:A
58846719	chr16:58846719:G:A
58846796	chr16:58846796:G:C
58846819	chr16:58846819:C:T
58846853	chr16:58846853:C:T
58846865	chr16:58846865:C:T
58846899	chr16:58846899:T:C
58846920	chr16:58846920:C:T
58847289	chr16:58847289:A:G
58847335	chr16:58847335:C:T
58847365	chr16:58847365:C:T
58847410	chr16:58847410:G:A
58847757	chr16:58847757:T:C
58847773	chr16:58847773:A:G
58847947	chr16:58847947:G:A
58848106	chr16:58848106:TTGAA:T
58848450	chr16:58848450:A:G
58848476	chr16:58848476:A:T
58848549	chr16:58848549:T:C
58848791	chr16:58848791:C:T
58849043	chr16:58849043:TC:T
58849049	chr16:58849049:G:T
58849333	chr16:58849333:G:A
58849436	chr16:58849436:AC:A
58849548	chr16:58849548:CAGTT:C
58849664	chr16:58849664:C:A
58849766	chr16:58849766:T:C
58850144	chr16:58850144:C:G
58850175	chr16:58850175:C:G
58850271	chr16:58850271:A:G
58850479	chr16:58850479:A:G
58850699	chr16:58850699:G:T
58850777	chr16:58850777:C:T
58851338	chr16:58851338:T:A
58851355	chr16:58851355:GT:G
58851376	chr16:58851376:G:T
58851486	chr16:58851486:ATC:A
58851519	chr16:58851519:A:G
58851839	chr16:58851839:CAT:C
58851847	chr16:58851847:A:G
58851997	chr16:58851997:AC:A
58851999	chr16:58851999:T:A
58852233	chr16:58852233:G:A
58852499	chr16:58852499:C:G
58852548	chr16:58852548:C:T
58852561	chr16:58852561:C:T
58852627	chr16:58852627:G:A
58852636	chr16:58852636:G:A
58852658	chr16:58852658:G:A
58852672	chr16:58852672:AG:A
58852687	chr16:58852687:G:A
58852723	chr16:58852723:G:A
58852803	chr16:58852803:AACTT:A
58853060	chr16:58853060:C:T
58853346	chr16:58853346:C:T
58853570	chr16:58853570:C:T
58853805	chr16:58853805:CAG:C
58853986	chr16:58853986:C:T
58854043	chr16:58854043:A:G
58854119	chr16:58854119:C:T
58854198	chr16:58854198:GGAAA:G
58854264	chr16:58854264:A:G
58854365	chr16:58854365:A:G
58854384	chr16:58854384:T:C
58854567	chr16:58854567:T:C
58854767	chr16:58854767:G:A
58855178	chr16:58855178:T:C
58855350	chr16:58855350:T:C
58855638	chr16:58855638:G:GA
58855642	chr16:58855642:T:A
58855909	chr16:58855909:G:A
58855941	chr16:58855941:C:T
58856006	chr16:58856006:T:C
58856044	chr16:58856044:G:A
58856258	chr16:58856258:A:G
58857565	chr16:58857565:C:T
58857850	chr16:58857850:C:A
58858232	chr16:58858232:G:A
58858261	chr16:58858261:T:TAAAC
58858324	chr16:58858324:CA:C
58858751	chr16:58858751:A:G
58858803	chr16:58858803:T:C
58858849	chr16:58858849:T:C
58858874	chr16:58858874:G:C
58858981	chr16:58858981:A:G
58859446	chr16:58859446:CTG:C
58859691	chr16:58859691:T:C
58859777	chr16:58859777:A:G
58859929	chr16:58859929:A:G
58860093	chr16:58860093:G:C
58860099	chr16:58860099:A:G
58860139	chr16:58860139:C:T
58860349	chr16:58860349:C:T
58860606	chr16:58860606:A:G
58860658	chr16:58860658:T:TA
58862109	chr16:58862109:A:G
58862147	chr16:58862147:C:T
58862217	chr16:58862217:CA:C
58862370	chr16:58862370:C:T
58862490	chr16:58862490:A:G
58862557	chr16:58862557:C:T
58862948	chr16:58862948:A:G
58863086	chr16:58863086:C:T
58863544	chr16:58863544:A:C
58863588	chr16:58863588:T:G
58863746	chr16:58863746:T:C
58863847	chr16:58863847:A:G
58863889	chr16:58863889:C:T
58864281	chr16:58864281:G:T
58864310	chr16:58864310:A:G
58864533	chr16:58864533:T:C
58864748	chr16:58864748:A:G
58864995	chr16:58864995:G:A
58865834	chr16:58865834:G:T
58865985	chr16:58865985:G:A
58866053	chr16:58866053:T:C
58866108	chr16:58866108:A:C
58866166	chr16:58866166:G:A
58866219	chr16:58866219:G:A
58866310	chr16:58866310:A:G
58866474	chr16:58866474:C:T
58866485	chr16:58866485:G:A
58866614	chr16:58866614:C:CTAAT
58866738	chr16:58866738:A:G
58866962	chr16:58866962:T:C
58867017	chr16:58867017:A:AAGT
58867087	chr16:58867087:T:C
58867111	chr16:58867111:C:T
58867125	chr16:58867125:T:C
58867127	chr16:58867127:C:G
58867765	chr16:58867765:AGTGGC:A
58867880	chr16:58867880:T:A
58868060	chr16:58868060:ATT:A
58868104	chr16:58868104:T:A
58868114	chr16:58868114:C:G
58868280	chr16:58868280:A:G
58868325	chr16:58868325:A:C
58868374	chr16:58868374:A:G
58868382	chr16:58868382:C:T
58868463	chr16:58868463:C:T
58868617	chr16:58868617:C:T
58868859	chr16:58868859:A:G
58868899	chr16:58868899:G:A
58868918	chr16:58868918:A:G
58869136	chr16:58869136:G:C
58869176	chr16:58869176:T:C
58869346	chr16:58869346:G:A
58869384	chr16:58869384:G:A
58869485	chr16:58869485:A:G
58869724	chr16:58869724:C:T
58869940	chr16:58869940:T:G
58869963	chr16:58869963:A:G
58869969	chr16:58869969:C:G
58870015	chr16:58870015:C:G
58870179	chr16:58870179:T:A
58870392	chr16:58870392:A:C
58870443	chr16:58870443:G:T
58870606	chr16:58870606:TTATAA:T
58870778	chr16:58870778:T:C
58871150	chr16:58871150:A:G
58871417	chr16:58871417:C:T
58871500	chr16:58871500:C:T
58872033	chr16:58872033:T:C
58872222	chr16:58872222:G:A
58872690	chr16:58872690:C:G
58872944	chr16:58872944:C:T
58872984	chr16:58872984:T:C
58873266	chr16:58873266:C:T
58873488	chr16:58873488:C:T
58873666	chr16:58873666:T:G
58873668	chr16:58873668:C:G
58873707	chr16:58873707:A:G
58873963	chr16:58873963:T:C
58874012	chr16:58874012:T:A
58874369	chr16:58874369:C:T
58874475	chr16:58874475:T:G
58874684	chr16:58874684:A:G
58874725	chr16:58874725:A:G
58874796	chr16:58874796:T:A
58874843	chr16:58874843:C:T
58874934	chr16:58874934:G:A
58875051	chr16:58875051:A:G
58875132	chr16:58875132:G:T
58875271	chr16:58875271:C:G
58875304	chr16:58875304:C:T
58875420	chr16:58875420:A:G
58875435	chr16:58875435:C:T
58875773	chr16:58875773:A:G
58875839	chr16:58875839:G:A
58875914	chr16:58875914:T:G
58875992	chr16:58875992:A:G
58876168	chr16:58876168:T:C
58876376	chr16:58876376:A:G
58876437	chr16:58876437:A:G
58876441	chr16:58876441:A:G
58876442	chr16:58876442:T:A
58876515	chr16:58876515:T:C
58876545	chr16:58876545:A:G
58876860	chr16:58876860:T:C
58877118	chr16:58877118:A:G
58877519	chr16:58877519:G:A
58878134	chr16:58878134:A:G
58878661	chr16:58878661:A:G
58878802	chr16:58878802:A:T
58878930	chr16:58878930:C:T
58879100	chr16:58879100:C:T
58879772	chr16:58879772:A:T
58879822	chr16:58879822:G:T
58879838	chr16:58879838:T:C
58879880	chr16:58879880:C:T
58879946	chr16:58879946:A:G
58880197	chr16:58880197:C:T
58880694	chr16:58880694:A:G
58880891	chr16:58880891:G:A
58881004	chr16:58881004:C:T
58881184	chr16:58881184:C:T
58881271	chr16:58881271:C:T
58881363	chr16:58881363:A:G
58881420	chr16:58881420:G:A
58881443	chr16:58881443:C:T
58881596	chr16:58881596:G:A
58881957	chr16:58881957:G:C
58882017	chr16:58882017:G:A
58882081	chr16:58882081:C:T
58882270	chr16:58882270:G:A
58882290	chr16:58882290:A:G
58882346	chr16:58882346:A:G
58882412	chr16:58882412:G:A
58882562	chr16:58882562:C:T
58882770	chr16:58882770:A:G
58882790	chr16:58882790:T:C
58883455	chr16:58883455:G:T
58883653	chr16:58883653:A:G
58883713	chr16:58883713:T:TA
58883831	chr16:58883831:A:T
58883923	chr16:58883923:A:G
58883965	chr16:58883965:C:G
58884103	chr16:58884103:GCATA:G
58884182	chr16:58884182:G:A
58884402	chr16:58884402:G:A
58884477	chr16:58884477:T:C
58884879	chr16:58884879:C:T
58885209	chr16:58885209:T:C
58885459	chr16:58885459:C:T
58885580	chr16:58885580:C:G
58885743	chr16:58885743:T:A
58885943	chr16:58885943:T:C
58886247	chr16:58886247:T:C
58886437	chr16:58886437:G:A
58886522	chr16:58886522:A:C
58886562	chr16:58886562:C:G
58886694	chr16:58886694:C:G
58887000	chr16:58887000:G:C
58887034	chr16:58887034:G:A
58887126	chr16:58887126:A:G
58887182	chr16:58887182:A:G
58887369	chr16:58887369:T:C
58887390	chr16:58887390:G:C
58887478	chr16:58887478:A:G
58887494	chr16:58887494:A:AACTGTGGAT
58887504	chr16:58887504:A:G
58887505	chr16:58887505:T:C
58887584	chr16:58887584:A:G
58888288	chr16:58888288:C:T
58888324	chr16:58888324:A:G
58888401	chr16:58888401:C:T
58888511	chr16:58888511:G:A
58888629	chr16:58888629:G:A
58888699	chr16:58888699:T:C
58888716	chr16:58888716:G:A
58889035	chr16:58889035:A:C
58889163	chr16:58889163:G:A
58889291	chr16:58889291:A:G
58889447	chr16:58889447:T:A
58889448	chr16:58889448:T:G
58889575	chr16:58889575:A:G
58889921	chr16:58889921:G:A
58889933	chr16:58889933:G:A
58889958	chr16:58889958:G:A
58890231	chr16:58890231:G:A
58890542	chr16:58890542:G:C
58890642	chr16:58890642:A:C
58891173	chr16:58891173:A:G
58891434	chr16:58891434:C:G
58891442	chr16:58891442:C:T
58891515	chr16:58891515:C:T
58891522	chr16:58891522:C:A
58891533	chr16:58891533:G:C
58891637	chr16:58891637:A:T
58891737	chr16:58891737:T:C
58891824	chr16:58891824:T:C
58891837	chr16:58891837:G:T
58891988	chr16:58891988:G:C
58892212	chr16:58892212:A:T
58892229	chr16:58892229:T:A
58892231	chr16:58892231:T:A
58892239	chr16:58892239:CCT:C
58892295	chr16:58892295:C:T
58892302	chr16:58892302:G:A
58892431	chr16:58892431:A:AC
58892446	chr16:58892446:A:G
58892847	chr16:58892847:CCAT:C
58892887	chr16:58892887:C:T
58892933	chr16:58892933:CCCA:C
58893036	chr16:58893036:CA:C
58893114	chr16:58893114:A:G
58893252	chr16:58893252:A:G
58893325	chr16:58893325:C:T
58893492	chr16:58893492:C:T
58893821	chr16:58893821:CA:C
58893931	chr16:58893931:C:T
58894007	chr16:58894007:C:T
58894136	chr16:58894136:A:G
58894179	chr16:58894179:C:T
58894383	chr16:58894383:T:C
58894552	chr16:58894552:A:G
58895116	chr16:58895116:C:T
58895136	chr16:58895136:T:C
58895168	chr16:58895168:C:T
58895297	chr16:58895297:T:C
58895303	chr16:58895303:C:T
58895362	chr16:58895362:T:A
58895443	chr16:58895443:A:G
58896114	chr16:58896114:G:A
58896678	chr16:58896678:G:A
58896715	chr16:58896715:C:T
58896769	chr16:58896769:G:C
58896873	chr16:58896873:GTAT:G
58896877	chr16:58896877:C:G
58896935	chr16:58896935:G:A
58896956	chr16:58896956:G:C
58896990	chr16:58896990:A:G
58897869	chr16:58897869:T:C
58898025	chr16:58898025:T:A
58898447	chr16:58898447:G:A
58898537	chr16:58898537:GT:G
58899066	chr16:58899066:C:T
58899078	chr16:58899078:C:T
58899927	chr16:58899927:A:G
58900183	chr16:58900183:A:G
58900229	chr16:58900229:A:T
58900518	chr16:58900518:T:G
58900539	chr16:58900539:G:A
58900774	chr16:58900774:A:G
58900877	chr16:58900877:A:G
58901192	chr16:58901192:A:G
58901266	chr16:58901266:C:T
58901402	chr16:58901402:T:G
58901412	chr16:58901412:G:C
58901517	chr16:58901517:G:A
58901655	chr16:58901655:A:G
58901671	chr16:58901671:C:G
58901818	chr16:58901818:C:G
58901846	chr16:58901846:A:C
58901884	chr16:58901884:A:T
58901986	chr16:58901986:T:C
58902301	chr16:58902301:A:G
58902626	chr16:58902626:C:T
58902657	chr16:58902657:A:G
58902805	chr16:58902805:G:A
58902822	chr16:58902822:G:C
58902862	chr16:58902862:T:C
58903172	chr16:58903172:A:G
58903305	chr16:58903305:C:A
58903525	chr16:58903525:G:A
58904058	chr16:58904058:T:C
58904239	chr16:58904239:ATGCCTGGCACAG:A
58904449	chr16:58904449:A:G
58904527	chr16:58904527:C:T
58905332	chr16:58905332:T:C
58905640	chr16:58905640:C:T
58905918	chr16:58905918:C:T
58905971	chr16:58905971:T:G
58906123	chr16:58906123:T:G
58908162	chr16:58908162:A:G
58908172	chr16:58908172:A:G
58908222	chr16:58908222:A:G
58908250	chr16:58908250:A:T
58908665	chr16:58908665:GACC:G
58909519	chr16:58909519:A:G
58909607	chr16:58909607:G:A
58909621	chr16:58909621:G:T
58910604	chr16:58910604:T:C
58910715	chr16:58910715:G:A
58910894	chr16:58910894:G:T
58911007	chr16:58911007:A:G
58911076	chr16:58911076:C:T
58911197	chr16:58911197:C:G
58911695	chr16:58911695:G:C
58911780	chr16:58911780:A:G
58912068	chr16:58912068:CT:C
58912315	chr16:58912315:C:G
58912725	chr16:58912725:T:C
58912831	chr16:58912831:A:T
58913118	chr16:58913118:G:A
58913265	chr16:58913265:C:A
58913489	chr16:58913489:C:T
58913490	chr16:58913490:G:A
58913676	chr16:58913676:A:G
58913790	chr16:58913790:T:C
58913874	chr16:58913874:A:G
58914196	chr16:58914196:C:T
58914197	chr16:58914197:A:G
58914217	chr16:58914217:C:T
58914367	chr16:58914367:A:G
58914426	chr16:58914426:A:G
58914441	chr16:58914441:A:G
58914455	chr16:58914455:G:A
58914894	chr16:58914894:A:C
58915035	chr16:58915035:G:A
58915065	chr16:58915065:C:T
58915099	chr16:58915099:G:A
58915330	chr16:58915330:G:GC
58915983	chr16:58915983:C:T
58916390	chr16:58916390:T:C
58916919	chr16:58916919:A:G
58916921	chr16:58916921:T:G
58917143	chr16:58917143:T:C
58917532	chr16:58917532:C:T
58917541	chr16:58917541:A:T
58917567	chr16:58917567:C:T
58917569	chr16:58917569:A:G
58917573	chr16:58917573:C:T
58917779	chr16:58917779:C:T
58917790	chr16:58917790:G:T
58917898	chr16:58917898:G:A
58917908	chr16:58917908:T:G
58918023	chr16:58918023:T:A
58918093	chr16:58918093:G:A
58918101	chr16:58918101:T:C
58918143	chr16:58918143:G:T
58918226	chr16:58918226:G:A
58918267	chr16:58918267:CT:C
58918526	chr16:58918526:G:T
58918640	chr16:58918640:T:C
58918724	chr16:58918724:G:A
58919093	chr16:58919093:T:C
58919183	chr16:58919183:G:T
58920764	chr16:58920764:T:C
58920931	chr16:58920931:A:G
58921044	chr16:58921044:A:G
58921133	chr16:58921133:G:A
58921515	chr16:58921515:A:C
58921585	chr16:58921585:A:C
58921819	chr16:58921819:C:A
58921831	chr16:58921831:T:A
58922230	chr16:58922230:A:G
58922524	chr16:58922524:T:C
58922576	chr16:58922576:A:G
58922977	chr16:58922977:T:C
58923390	chr16:58923390:C:T
58923448	chr16:58923448:A:G
58923460	chr16:58923460:G:A
58924194	chr16:58924194:T:C
58924525	chr16:58924525:T:G
58924940	chr16:58924940:G:T
58924943	chr16:58924943:G:A
58924948	chr16:58924948:G:A
58925260	chr16:58925260:C:A
58925871	chr16:58925871:T:C
58925980	chr16:58925980:A:G
58926136	chr16:58926136:C:T
58926200	chr16:58926200:T:G
58926270	chr16:58926270:TCTC:T
58926296	chr16:58926296:A:T
58926937	chr16:58926937:T:C
58927153	chr16:58927153:C:T
58927280	chr16:58927280:G:A
58927676	chr16:58927676:C:T
58927714	chr16:58927714:A:G
58927778	chr16:58927778:TGTA:T
58928441	chr16:58928441:TC:T
58928617	chr16:58928617:T:C
58928684	chr16:58928684:A:G
58928726	chr16:58928726:T:C
58928800	chr16:58928800:C:T
58928859	chr16:58928859:G:A
58929241	chr16:58929241:C:T
58929660	chr16:58929660:C:T
58929716	chr16:58929716:C:T
58929783	chr16:58929783:A:G
58930031	chr16:58930031:T:TA
58930302	chr16:58930302:A:T
58930550	chr16:58930550:T:C
58930568	chr16:58930568:G:T
58930576	chr16:58930576:C:A
58930677	chr16:58930677:A:T
58931044	chr16:58931044:G:A
58931484	chr16:58931484:A:G
58931596	chr16:58931596:G:A
58931610	chr16:58931610:T:C
58931795	chr16:58931795:G:T
58931796	chr16:58931796:G:C
58931822	chr16:58931822:A:G
58931907	chr16:58931907:T:C
58932299	chr16:58932299:T:C
58932384	chr16:58932384:C:T
58932684	chr16:58932684:C:T
58932734	chr16:58932734:C:T
58933072	chr16:58933072:T:C
58933121	chr16:58933121:G:C
58933141	chr16:58933141:A:G
58933208	chr16:58933208:G:A
58933413	chr16:58933413:C:T
58933451	chr16:58933451:T:C
58933533	chr16:58933533:A:G
58933561	chr16:58933561:A:G
58933615	chr16:58933615:C:T
58933670	chr16:58933670:C:A
58933677	chr16:58933677:T:C
58933789	chr16:58933789:A:G
58933825	chr16:58933825:A:C
58933850	chr16:58933850:A:G
58933897	chr16:58933897:G:A
58934109	chr16:58934109:T:G
58934117	chr16:58934117:A:G
58934408	chr16:58934408:A:C
58934424	chr16:58934424:G:C
58934641	chr16:58934641:A:G
58934725	chr16:58934725:G:T
58934759	chr16:58934759:A:G
58934764	chr16:58934764:C:T
58934916	chr16:58934916:G:A
58935182	chr16:58935182:T:G
58935187	chr16:58935187:T:A
58935419	chr16:58935419:A:G
58935559	chr16:58935559:C:T
58935690	chr16:58935690:C:T
58935700	chr16:58935700:A:G
58935910	chr16:58935910:T:G
58936127	chr16:58936127:C:A
58936251	chr16:58936251:A:C
58936434	chr16:58936434:T:C
58936493	chr16:58936493:C:T
58936495	chr16:58936495:G:A
58936960	chr16:58936960:C:T
58937282	chr16:58937282:T:C
58937361	chr16:58937361:T:A
58937375	chr16:58937375:T:C
58937509	chr16:58937509:G:A
58937692	chr16:58937692:C:G
58937855	chr16:58937855:G:A
58937963	chr16:58937963:A:G
58938585	chr16:58938585:T:C
58938864	chr16:58938864:C:T
58939185	chr16:58939185:C:T
58939211	chr16:58939211:G:T
58939276	chr16:58939276:C:T
58940063	chr16:58940063:T:G
58940121	chr16:58940121:C:G
58940266	chr16:58940266:C:T
58940298	chr16:58940298:C:T
58940299	chr16:58940299:G:A
58940315	chr16:58940315:C:T
58940451	chr16:58940451:G:A
58940755	chr16:58940755:G:A
58940880	chr16:58940880:C:G
58941392	chr16:58941392:T:A
58941492	chr16:58941492:C:T
58941838	chr16:58941838:T:A
58942077	chr16:58942077:C:T
58942143	chr16:58942143:G:A
58942618	chr16:58942618:G:A
58942687	chr16:58942687:A:G
58942785	chr16:58942785:T:C
58942897	chr16:58942897:T:G
58943347	chr16:58943347:C:T
58943390	chr16:58943390:C:T
58943453	chr16:58943453:T:G
58943482	chr16:58943482:T:G
58944119	chr16:58944119:C:T
58944589	chr16:58944589:T:C
58944817	chr16:58944817:G:A
58945220	chr16:58945220:A:G
58945392	chr16:58945392:C:T
58945970	chr16:58945970:A:G
58946087	chr16:58946087:T:A
58946325	chr16:58946325:T:C
58946562	chr16:58946562:A:T
58946619	chr16:58946619:A:G
58946904	chr16:58946904:T:G
58946917	chr16:58946917:G:A
58947362	chr16:58947362:C:T
58947565	chr16:58947565:A:T
58947690	chr16:58947690:G:A
58947887	chr16:58947887:T:C
58947945	chr16:58947945:C:T
58948292	chr16:58948292:C:A
58948634	chr16:58948634:C:CT
58948794	chr16:58948794:T:A
58949274	chr16:58949274:T:C
58949305	chr16:58949305:G:A
58949532	chr16:58949532:A:G
58949729	chr16:58949729:T:C
58949739	chr16:58949739:C:T
58950152	chr16:58950152:T:A
58950424	chr16:58950424:G:T
58950740	chr16:58950740:G:T
58951374	chr16:58951374:T:C
58952001	chr16:58952001:GT:G
58952191	chr16:58952191:C:T
58952300	chr16:58952300:G:T
58952302	chr16:58952302:G:A
58952451	chr16:58952451:G:T
58952457	chr16:58952457:G:C
58952921	chr16:58952921:A:G
58953091	chr16:58953091:G:T
58953227	chr16:58953227:T:A
58953258	chr16:58953258:A:C
58953564	chr16:58953564:G:A
58953653	chr16:58953653:GTCT:G
58953710	chr16:58953710:C:T
58953725	chr16:58953725:G:C
58953804	chr16:58953804:G:T
58953844	chr16:58953844:CTTTA:C
58954153	chr16:58954153:C:T
58954267	chr16:58954267:C:T
58954422	chr16:58954422:T:C
58954427	chr16:58954427:A:C
58954751	chr16:58954751:G:A
58955036	chr16:58955036:C:T
58955221	chr16:58955221:C:G
58955256	chr16:58955256:T:G
58955374	chr16:58955374:C:T
58955453	chr16:58955453:A:T
58955823	chr16:58955823:C:T
58955974	chr16:58955974:G:A
58956073	chr16:58956073:T:C
58956179	chr16:58956179:A:G
58956612	chr16:58956612:C:G
58957055	chr16:58957055:T:C
58957135	chr16:58957135:C:T
58957616	chr16:58957616:C:T
58957645	chr16:58957645:TA:T
58957809	chr16:58957809:A:G
58957844	chr16:58957844:A:G
58958091	chr16:58958091:T:C
58958137	chr16:58958137:CA:C
58958151	chr16:58958151:C:A
58958213	chr16:58958213:G:A
58958228	chr16:58958228:A:G
58958230	chr16:58958230:T:C
58958288	chr16:58958288:C:T
58958588	chr16:58958588:T:C
58959030	chr16:58959030:C:T
58959036	chr16:58959036:C:T
58959043	chr16:58959043:T:C
58959169	chr16:58959169:G:T
58959311	chr16:58959311:G:T
58959322	chr16:58959322:G:A
58959358	chr16:58959358:A:T
58959412	chr16:58959412:A:T
58959440	chr16:58959440:C:G
58959591	chr16:58959591:A:G
58959704	chr16:58959704:A:G
58959710	chr16:58959710:A:G
58959864	chr16:58959864:T:C
58959953	chr16:58959953:C:T
58960082	chr16:58960082:C:T
58960105	chr16:58960105:CAACCTATTGATGAGG:C
58960627	chr16:58960627:C:CT
58960943	chr16:58960943:C:T
58961503	chr16:58961503:A:G
58961514	chr16:58961514:T:C
58961527	chr16:58961527:G:A
58961561	chr16:58961561:A:G
58961810	chr16:58961810:A:G
58961862	chr16:58961862:A:G
58961870	chr16:58961870:T:C
58961919	chr16:58961919:A:G
58961949	chr16:58961949:T:C
58962341	chr16:58962341:C:G
58962550	chr16:58962550:A:G
58962769	chr16:58962769:C:CT
58962859	chr16:58962859:A:G
58962970	chr16:58962970:G:T
58963364	chr16:58963364:A:C
58963491	chr16:58963491:T:C
58963566	chr16:58963566:G:A
58963607	chr16:58963607:G:A
58963990	chr16:58963990:C:T
58964067	chr16:58964067:T:G
58964137	chr16:58964137:C:T
58964299	chr16:58964299:T:C
58964384	chr16:58964384:G:A
58964688	chr16:58964688:C:T
58964835	chr16:58964835:C:G
58965277	chr16:58965277:CTAAAG:C
58965448	chr16:58965448:C:G
58965612	chr16:58965612:T:C
58965800	chr16:58965800:C:T
58965864	chr16:58965864:A:G
58965931	chr16:58965931:G:A
58966148	chr16:58966148:C:T
58966183	chr16:58966183:A:G
58966387	chr16:58966387:G:A
58966483	chr16:58966483:TG:T
58966556	chr16:58966556:C:A
58966646	chr16:58966646:C:T
58966784	chr16:58966784:A:G
58966830	chr16:58966830:T:C
58966958	chr16:58966958:CACAGTGCTAATTA:C
58967103	chr16:58967103:G:A
58967415	chr16:58967415:T:C
58967462	chr16:58967462:G:A
58967889	chr16:58967889:A:G
58967990	chr16:58967990:C:A
58967991	chr16:58967991:A:G
58967993	chr16:58967993:T:C
58968014	chr16:58968014:A:G
58968150	chr16:58968150:G:T
58968223	chr16:58968223:T:C
58968347	chr16:58968347:T:TCATTGGGA
58968684	chr16:58968684:C:T
58968734	chr16:58968734:G:T
58968766	chr16:58968766:A:T
58968922	chr16:58968922:T:G
58968979	chr16:58968979:C:A
58969107	chr16:58969107:G:A
58969325	chr16:58969325:C:T
58969350	chr16:58969350:C:A
58969411	chr16:58969411:G:A
58969785	chr16:58969785:T:C
58969800	chr16:58969800:T:G
58969941	chr16:58969941:G:A
58970002	chr16:58970002:A:G
58970196	chr16:58970196:G:A
58970305	chr16:58970305:G:A
58971123	chr16:58971123:C:T
58971135	chr16:58971135:AC:A
58971551	chr16:58971551:T:C
58971837	chr16:58971837:A:G
58971933	chr16:58971933:C:G
58972082	chr16:58972082:A:C
58972083	chr16:58972083:G:A
58972225	chr16:58972225:G:T
58972244	chr16:58972244:T:A
58972262	chr16:58972262:CAG:C
58972635	chr16:58972635:A:G
58972641	chr16:58972641:A:G
58973298	chr16:58973298:A:G
58973601	chr16:58973601:G:A
58974173	chr16:58974173:T:C
58974213	chr16:58974213:C:T
58974606	chr16:58974606:A:G
58974645	chr16:58974645:G:A
58975255	chr16:58975255:C:T
58975399	chr16:58975399:G:A
58975463	chr16:58975463:C:T
58975474	chr16:58975474:T:C
58975551	chr16:58975551:C:T
58975664	chr16:58975664:C:T
58975665	chr16:58975665:A:G
58975725	chr16:58975725:A:G
58976279	chr16:58976279:G:A
58976515	chr16:58976515:A:G
58976597	chr16:58976597:C:T
58976689	chr16:58976689:T:C
58976725	chr16:58976725:C:T
58976874	chr16:58976874:T:C
58977451	chr16:58977451:A:G
58977558	chr16:58977558:G:A
58977644	chr16:58977644:A:G
58977675	chr16:58977675:A:G
58977767	chr16:58977767:T:C
58977812	chr16:58977812:C:T
58977813	chr16:58977813:A:G
58977928	chr16:58977928:G:A
58977973	chr16:58977973:C:G
58978231	chr16:58978231:T:C
58978449	chr16:58978449:C:T
58978781	chr16:58978781:T:C
58979144	chr16:58979144:C:T
58979185	chr16:58979185:A:C
58979390	chr16:58979390:G:T
58979547	chr16:58979547:G:A
58979690	chr16:58979690:C:T
58979713	chr16:58979713:A:G
58979886	chr16:58979886:C:A
58979893	chr16:58979893:G:T
58979979	chr16:58979979:G:A
58980019	chr16:58980019:C:T
58980121	chr16:58980121:T:C
58980164	chr16:58980164:G:A
58980352	chr16:58980352:T:C
58980376	chr16:58980376:G:A
58980487	chr16:58980487:G:T
58980603	chr16:58980603:T:C
58980611	chr16:58980611:T:A
58980716	chr16:58980716:C:T
58980733	chr16:58980733:A:G
58980908	chr16:58980908:A:G
58980968	chr16:58980968:A:G
58981196	chr16:58981196:C:T
58981328	chr16:58981328:T:C
58981812	chr16:58981812:C:T
58981866	chr16:58981866:C:T
58981968	chr16:58981968:G:T
58982221	chr16:58982221:TC:T
58982340	chr16:58982340:G:C
58982411	chr16:58982411:A:G
58982575	chr16:58982575:G:A
58982881	chr16:58982881:T:C
58982932	chr16:58982932:A:G
58982946	chr16:58982946:A:T
58983039	chr16:58983039:G:C
58983089	chr16:58983089:C:T
58983160	chr16:58983160:C:T
58983182	chr16:58983182:G:A
58983230	chr16:58983230:G:A
58983247	chr16:58983247:A:G
58983277	chr16:58983277:A:G
58983379	chr16:58983379:T:G
58983508	chr16:58983508:C:A
58983568	chr16:58983568:G:T
58983581	chr16:58983581:G:A
58983607	chr16:58983607:A:G
58983730	chr16:58983730:C:T
58983851	chr16:58983851:C:T
58983958	chr16:58983958:T:C
58984663	chr16:58984663:G:C
58985024	chr16:58985024:G:A
58985265	chr16:58985265:G:C
58985279	chr16:58985279:C:A
58985497	chr16:58985497:A:G
58985890	chr16:58985890:A:ACT
58986036	chr16:58986036:C:T
58986096	chr16:58986096:G:A
58986207	chr16:58986207:C:T
58986309	chr16:58986309:G:A
58986402	chr16:58986402:T:C
58986412	chr16:58986412:A:G
58986478	chr16:58986478:T:C
58986538	chr16:58986538:C:T
58986567	chr16:58986567:T:C
58987030	chr16:58987030:G:A
58987090	chr16:58987090:A:G
58987115	chr16:58987115:G:A
58987270	chr16:58987270:T:C
58987305	chr16:58987305:C:T
58987308	chr16:58987308:T:A
58987327	chr16:58987327:G:A
58987382	chr16:58987382:A:C
58987492	chr16:58987492:A:G
58987524	chr16:58987524:G:A
58987769	chr16:58987769:A:G
58987884	chr16:58987884:A:G
58987885	chr16:58987885:G:T
58988120	chr16:58988120:T:C
58988144	chr16:58988144:T:C
58988485	chr16:58988485:A:G
58988679	chr16:58988679:C:G
58988770	chr16:58988770:A:AG
58988819	chr16:58988819:C:T
58988856	chr16:58988856:C:T
58988966	chr16:58988966:A:G
58989138	chr16:58989138:TGC:T
58989215	chr16:58989215:T:C
58989346	chr16:58989346:T:C
58989460	chr16:58989460:G:A
58989734	chr16:58989734:T:C
58989739	chr16:58989739:A:G
58989822	chr16:58989822:A:G
58989921	chr16:58989921:A:G
58989993	chr16:58989993:G:C
58990021	chr16:58990021:G:A
58990180	chr16:58990180:TAG:T
58990189	chr16:58990189:T:G
58990263	chr16:58990263:A:G
58990297	chr16:58990297:A:G
58990322	chr16:58990322:G:A
58990524	chr16:58990524:C:T
58990534	chr16:58990534:A:G
58990606	chr16:58990606:C:T
58990750	chr16:58990750:C:G
58990930	chr16:58990930:A:G
58990972	chr16:58990972:C:T
58991011	chr16:58991011:T:C
58991463	chr16:58991463:G:A
58991483	chr16:58991483:G:T
58991739	chr16:58991739:T:C
58991753	chr16:58991753:T:C
58991873	chr16:58991873:G:A
58991902	chr16:58991902:A:ATTTC
58992037	chr16:58992037:A:G
58992073	chr16:58992073:C:T
58992232	chr16:58992232:G:A
58992366	chr16:58992366:C:T
58992460	chr16:58992460:G:T
58992621	chr16:58992621:C:T
58992731	chr16:58992731:C:T
58992732	chr16:58992732:G:A
58992765	chr16:58992765:C:G
58992960	chr16:58992960:C:T
58993329	chr16:58993329:T:C
58993335	chr16:58993335:A:G
58993337	chr16:58993337:TG:T
58993367	chr16:58993367:T:A
58993391	chr16:58993391:T:A
58993511	chr16:58993511:G:A
58993687	chr16:58993687:A:G
58994321	chr16:58994321:G:A
58994333	chr16:58994333:G:A
58994335	chr16:58994335:T:G
58994600	chr16:58994600:G:A
58994943	chr16:58994943:C:G
58995033	chr16:58995033:T:C
58995041	chr16:58995041:C:T
58995043	chr16:58995043:G:A
58995197	chr16:58995197:G:A
58995373	chr16:58995373:A:G
58995477	chr16:58995477:C:T
58995479	chr16:58995479:G:T
58995528	chr16:58995528:T:C
58995615	chr16:58995615:G:A
58995640	chr16:58995640:T:G
58995845	chr16:58995845:A:G
58996046	chr16:58996046:G:T
58996115	chr16:58996115:T:C
58996232	chr16:58996232:G:A
58996287	chr16:58996287:G:A
58996326	chr16:58996326:GTC:G
58996596	chr16:58996596:A:G
58996859	chr16:58996859:TG:T
58996906	chr16:58996906:C:A
58997001	chr16:58997001:G:A
58997327	chr16:58997327:C:T
58997341	chr16:58997341:C:A
58997748	chr16:58997748:T:C
58997812	chr16:58997812:G:A
58998051	chr16:58998051:A:G
58998180	chr16:58998180:T:C
58998314	chr16:58998314:A:G
58998387	chr16:58998387:G:A
58998615	chr16:58998615:G:A
58998687	chr16:58998687:G:T
58998989	chr16:58998989:TC:T
58999269	chr16:58999269:T:C
58999321	chr16:58999321:C:A
58999601	chr16:58999601:T:G
58999607	chr16:58999607:A:G
58999612	chr16:58999612:A:G
58999739	chr16:58999739:G:A
59000140	chr16:59000140:A:T
59000203	chr16:59000203:C:T
59000872	chr16:59000872:C:T
59001168	chr16:59001168:G:A
59001221	chr16:59001221:C:T
59001240	chr16:59001240:T:C
59001692	chr16:59001692:G:A
59001996	chr16:59001996:A:G
59002066	chr16:59002066:C:T
59002150	chr16:59002150:A:G
59002192	chr16:59002192:G:T
59002480	chr16:59002480:C:T
59002527	chr16:59002527:A:C
59002549	chr16:59002549:G:T
59002665	chr16:59002665:A:G
59003198	chr16:59003198:A:G
59003271	chr16:59003271:C:A
59003387	chr16:59003387:G:A
59003562	chr16:59003562:A:T
59003589	chr16:59003589:T:C
59003630	chr16:59003630:A:G
59003911	chr16:59003911:A:G
59004747	chr16:59004747:T:A
59005089	chr16:59005089:A:G
59005348	chr16:59005348:G:C
59005516	chr16:59005516:T:C
59005959	chr16:59005959:T:A
59006195	chr16:59006195:C:T
59006506	chr16:59006506:G:T
59006745	chr16:59006745:A:T
59006979	chr16:59006979:C:G
59007072	chr16:59007072:A:G
59007150	chr16:59007150:G:A
59007329	chr16:59007329:G:A
59007396	chr16:59007396:G:A
59007399	chr16:59007399:T:C
59007457	chr16:59007457:C:T
59007895	chr16:59007895:T:G
59008202	chr16:59008202:C:T
59008287	chr16:59008287:T:A
59008377	chr16:59008377:C:T
59008708	chr16:59008708:G:A
59008724	chr16:59008724:A:G
59009152	chr16:59009152:A:G
59009184	chr16:59009184:G:A
59009310	chr16:59009310:C:T
59009364	chr16:59009364:CT:C
59009603	chr16:59009603:T:G
59009674	chr16:59009674:A:C
59009703	chr16:59009703:A:G
59009726	chr16:59009726:C:T
59009784	chr16:59009784:C:A
59009883	chr16:59009883:C:T
59009967	chr16:59009967:A:G
59009977	chr16:59009977:C:G
59010072	chr16:59010072:C:A
59010233	chr16:59010233:T:C
59010245	chr16:59010245:T:A
59010884	chr16:59010884:G:C
59011156	chr16:59011156:C:T
59011227	chr16:59011227:T:C
59011294	chr16:59011294:G:A
59011422	chr16:59011422:G:T
59011868	chr16:59011868:G:A
59013232	chr16:59013232:G:A
59013410	chr16:59013410:C:T
59013463	chr16:59013463:T:C
59013658	chr16:59013658:A:G
59013909	chr16:59013909:T:A
59014233	chr16:59014233:A:G
59014275	chr16:59014275:T:C
59014881	chr16:59014881:T:TA
59015377	chr16:59015377:A:G
59015393	chr16:59015393:G:T
59015686	chr16:59015686:C:T
59015954	chr16:59015954:G:A
59016335	chr16:59016335:G:A
59018748	chr16:59018748:C:T
59019086	chr16:59019086:A:G
59019100	chr16:59019100:A:G
59019606	chr16:59019606:C:T
59019933	chr16:59019933:G:A
59020023	chr16:59020023:T:C
59020532	chr16:59020532:G:C
59020554	chr16:59020554:A:T
59020656	chr16:59020656:C:T
59021602	chr16:59021602:A:G
59021934	chr16:59021934:T:C
59022236	chr16:59022236:T:C
59022282	chr16:59022282:T:C
59022458	chr16:59022458:C:T
59022966	chr16:59022966:GAAAGA:G
59023088	chr16:59023088:A:G
59023113	chr16:59023113:G:A
59023133	chr16:59023133:G:A
59023358	chr16:59023358:G:C
59023498	chr16:59023498:A:G
59023595	chr16:59023595:C:T
59023751	chr16:59023751:A:G
59023924	chr16:59023924:A:G
59024247	chr16:59024247:A:G
59024356	chr16:59024356:A:G
59025992	chr16:59025992:C:T
59026083	chr16:59026083:C:A
59026327	chr16:59026327:G:T
59026499	chr16:59026499:C:T
59026620	chr16:59026620:T:A
59026671	chr16:59026671:C:T
59026807	chr16:59026807:C:CTTT
59027376	chr16:59027376:C:T
59027461	chr16:59027461:A:G
59028010	chr16:59028010:G:A
59028171	chr16:59028171:C:T
59028546	chr16:59028546:A:C
59028882	chr16:59028882:T:C
59028952	chr16:59028952:T:A
59028960	chr16:59028960:C:T
59029051	chr16:59029051:G:C
59029220	chr16:59029220:G:GT
59029249	chr16:59029249:G:T
59029364	chr16:59029364:A:G
59029494	chr16:59029494:A:C
59030320	chr16:59030320:A:G
59030984	chr16:59030984:A:T
59031295	chr16:59031295:A:G
59031440	chr16:59031440:AT:A
59031849	chr16:59031849:T:C
59032710	chr16:59032710:T:G
59032900	chr16:59032900:A:G
59033123	chr16:59033123:C:T
59033330	chr16:59033330:A:G
59033337	chr16:59033337:C:G
59033662	chr16:59033662:A:T
59033988	chr16:59033988:A:G
59034701	chr16:59034701:G:A
59035430	chr16:59035430:G:A
59035999	chr16:59035999:C:T
59036444	chr16:59036444:C:T
59036712	chr16:59036712:G:A
59036765	chr16:59036765:C:T
59037078	chr16:59037078:C:T
59037245	chr16:59037245:A:T
59037376	chr16:59037376:T:C
59037506	chr16:59037506:CACAACGTGCAGGTTTGTT:C
59037618	chr16:59037618:C:T
59037714	chr16:59037714:T:G
59038170	chr16:59038170:A:G
59038287	chr16:59038287:T:C
59038306	chr16:59038306:T:A
59038473	chr16:59038473:T:C
59038606	chr16:59038606:G:A
59038685	chr16:59038685:T:C
59038778	chr16:59038778:T:C
59038821	chr16:59038821:C:G
59039020	chr16:59039020:A:G
59039393	chr16:59039393:T:C
59039607	chr16:59039607:C:G
59039872	chr16:59039872:C:G
59040047	chr16:59040047:T:G
59040067	chr16:59040067:T:G
59040353	chr16:59040353:T:C
59040652	chr16:59040652:G:C
59040862	chr16:59040862:G:C
59040986	chr16:59040986:T:C
59041102	chr16:59041102:G:GA
59041210	chr16:59041210:C:T
59041348	chr16:59041348:A:G
59041862	chr16:59041862:A:C
59041967	chr16:59041967:C:T
59042256	chr16:59042256:A:G
59042442	chr16:59042442:T:C
59042509	chr16:59042509:T:G
59042572	chr16:59042572:A:T
59042758	chr16:59042758:G:A
59042965	chr16:59042965:C:G
59043393	chr16:59043393:AT:A
59043576	chr16:59043576:T:C
59043784	chr16:59043784:A:C
59043791	chr16:59043791:AAAAC:A
59043945	chr16:59043945:G:A
59044275	chr16:59044275:G:A
59044349	chr16:59044349:A:C
59044433	chr16:59044433:G:A
59045001	chr16:59045001:C:T
59045564	chr16:59045564:TCTATGA:T
59045791	chr16:59045791:A:G
59046038	chr16:59046038:T:G
59046407	chr16:59046407:G:A
59046482	chr16:59046482:A:G
59046483	chr16:59046483:G:A
59046699	chr16:59046699:C:T
59046823	chr16:59046823:C:T
59047039	chr16:59047039:A:C
59047043	chr16:59047043:C:A
59047142	chr16:59047142:G:A
59047325	chr16:59047325:T:C
59047349	chr16:59047349:G:A
59047363	chr16:59047363:T:C
59047513	chr16:59047513:A:G
59048021	chr16:59048021:A:G
59048059	chr16:59048059:T:C
59048140	chr16:59048140:A:T
59048183	chr16:59048183:T:C
59048212	chr16:59048212:C:T
59048625	chr16:59048625:G:T
59048866	chr16:59048866:T:C
59049109	chr16:59049109:C:T
59049250	chr16:59049250:T:C
59049591	chr16:59049591:G:A
59049600	chr16:59049600:T:C
59049885	chr16:59049885:ATATT:A
59049931	chr16:59049931:AAAT:A
59050478	chr16:59050478:G:A
59050751	chr16:59050751:A:G
59050883	chr16:59050883:G:T
59051108	chr16:59051108:C:T
59051110	chr16:59051110:G:A
59051128	chr16:59051128:A:G
59051192	chr16:59051192:T:A
59051213	chr16:59051213:A:G
59051369	chr16:59051369:A:G
59051485	chr16:59051485:TCAGGAAACTCCTC:T
59051510	chr16:59051510:A:G
59051753	chr16:59051753:G:A
59051900	chr16:59051900:TCA:T
59052241	chr16:59052241:A:G
59052328	chr16:59052328:TA:T
59052743	chr16:59052743:T:G
59053073	chr16:59053073:T:C
59054083	chr16:59054083:C:T
59054206	chr16:59054206:C:T
59054258	chr16:59054258:C:T
59054267	chr16:59054267:A:G
59054778	chr16:59054778:G:A
59054789	chr16:59054789:TCTTTA:T
59054884	chr16:59054884:A:G
59055209	chr16:59055209:T:C
59055331	chr16:59055331:T:C
59056133	chr16:59056133:T:C
59056191	chr16:59056191:C:T
59056397	chr16:59056397:A:G
59056560	chr16:59056560:TG:T
59056791	chr16:59056791:G:A
59057006	chr16:59057006:A:G
59057129	chr16:59057129:C:T
59057138	chr16:59057138:G:A
59057316	chr16:59057316:T:C
59057921	chr16:59057921:G:A
59058087	chr16:59058087:T:G
59058330	chr16:59058330:G:A
59058549	chr16:59058549:A:G
59058707	chr16:59058707:C:A
59058877	chr16:59058877:C:T
59058943	chr16:59058943:T:C
59058983	chr16:59058983:A:C
59059128	chr16:59059128:G:A
59059365	chr16:59059365:G:A
59059825	chr16:59059825:A:G
59059840	chr16:59059840:T:C
59060020	chr16:59060020:ATTG:A
59060353	chr16:59060353:A:C
59060391	chr16:59060391:C:T
59060557	chr16:59060557:A:G
59060821	chr16:59060821:C:T
59061038	chr16:59061038:C:T
59061204	chr16:59061204:A:G
59061288	chr16:59061288:C:T
59061452	chr16:59061452:A:T
59061599	chr16:59061599:A:G
59061708	chr16:59061708:C:T
59061802	chr16:59061802:T:C
59062498	chr16:59062498:C:T
59062528	chr16:59062528:T:G
59062772	chr16:59062772:C:T
59062893	chr16:59062893:T:C
59062997	chr16:59062997:T:C
59063275	chr16:59063275:A:G
59063286	chr16:59063286:C:T
59063325	chr16:59063325:T:C
59063703	chr16:59063703:C:T
59064025	chr16:59064025:T:C
59064036	chr16:59064036:CT:C
59064072	chr16:59064072:G:A
59064256	chr16:59064256:G:A
59064302	chr16:59064302:A:G
59064381	chr16:59064381:C:T
59064520	chr16:59064520:C:T
59064608	chr16:59064608:G:A
59065861	chr16:59065861:G:A
59066458	chr16:59066458:A:G
59066499	chr16:59066499:C:T
59067303	chr16:59067303:CAGG:C
59067436	chr16:59067436:C:T
59067578	chr16:59067578:A:T
59068054	chr16:59068054:T:C
59068205	chr16:59068205:G:A
```
