## Supplementary material for "Characterization of shared and ancestry-specific signals driving complex traits using multi-ancestry fine-mapping": orig_s2_snps

```
rs79240138
rs74019800
rs77575907
rs74019801
rs80018715
rs10445028
rs10445014
rs74019802
rs3743574
rs3743575
rs3743576
rs3809599
rs988766
rs3809597
rs111876371
rs34627215
rs139463384
rs55675932
rs186559955
rs148688110
rs80166234
rs34477501
rs75269946
rs1847031
rs1847030
rs4784897
rs249447
rs78520955
rs78036545
rs74617218
rs4784898
rs4784899
rs149750872
rs2897120
rs146262474
rs12051246
rs59012233
rs59953963
rs75277773
rs112903613
rs7203130
rs74019806
rs4541067
rs74019807
rs12708993
rs1006438
rs59395985
rs76253049
rs77948628
rs147095217
rs1344575
rs1344576
rs116849655
rs1344577
rs138417803
rs766792
rs1808004
rs79678236
rs61484593
rs78613075
rs144115171
rs11860708
rs74019812
rs56271739
rs59516585
rs60800472
rs9746214
rs61388171
rs58285928
rs76461077
rs79709927
rs73549172
rs140767837
rs11641695
rs147474375
rs78956198
rs116844766
rs372874787
rs143586082
rs12927339
rs193867
rs59165986
rs77465788
rs7185651
rs1469128
rs150212444
rs58588258
rs34920106
rs58770507
rs34170742
rs35778485
rs144519609
rs4784901
rs37358
rs3803585
rs3803584
rs35580381
rs12596962
rs2279803
rs37359
rs37361
rs37362
rs37363
rs2242445
rs2242444
rs2242443
rs6499938
rs74571794
rs191939499
rs58415199
rs78812882
rs2292028
rs2292027
rs12920269
rs1875525
rs1875524
rs1875523
rs16959755
rs1875522
rs12929897
rs142629930
rs112724982
rs34589437
rs2731749
rs76387456
rs12920950
rs2731751
rs79246240
rs2550352
rs2731753
rs2731754
rs113333575
rs77474474
rs2731746
rs138488605
rs74019824
rs2550353
rs117775363
rs74019825
rs60571175
rs2550354
rs1393203
rs3736397
rs2550355
rs74019828
rs74019829
rs3784914
rs1035549
rs10459797
rs2550356
rs2731747
rs117049994
rs1820244
rs141783517
rs16959773
rs2731748
rs55998300
rs75448596
rs79879862
rs145740611
rs2550357
rs2731750
rs2550358
rs61268955
rs11647503
rs12149696
rs59804790
rs76255078
rs149468163
rs563319229
rs16942468
rs61667621
rs16959778
rs2731752
rs16959780
rs3826095
rs3743578
rs3743579
rs74019831
rs74019832
rs41422944
rs74019833
rs138081875
rs74019834
rs74019835
rs2550359
rs117382243
rs117776647
rs74989935
rs74019836
rs2731755
rs2550360
rs75241789
rs79229659
rs2731756
rs113103741
rs12932604
rs2731757
rs80221112
rs2550362
rs79079428
rs2550363
rs16959786
rs2731758
rs2550364
rs55691416
rs57474112
rs2550365
rs10712297
rs77325010
rs117005480
rs74019837
rs149021498
rs143191505
rs112480836
rs113577652
rs79133471
rs11641699
rs117684216
rs141385048
rs58553914
rs117340226
rs2731740
rs7196068
rs74789495
rs144411883
rs2432552
rs1834021
rs78515193
rs139659033
rs142572972
rs2731739
rs111537029
rs56403483
rs35925424
rs75647729
rs138424852
rs8058372
rs191518182
rs117880403
rs7205377
rs11639959
rs11076222
rs11076223
rs11076224
rs149160270
rs143270447
rs140458218
rs189086200
rs116984798
16:58240972_C_T
rs12921098
rs16959811
rs117500516
rs118166552
rs149277424
rs117217737
rs77722754
rs148684664
rs78004902
rs12931839
rs145627704
rs3096353
rs117721680
rs4595791
rs16959812
rs146967911
rs57801827
rs35699483
rs62040367
rs16959814
rs2432553
rs4608323
rs9930107
rs192891721
rs2731743
rs72784085
rs11076225
rs2550366
rs2731742
rs80200683
rs79413365
rs1035547
rs8050263
rs186481724
rs111884443
rs7187628
rs6499941
rs6416773
rs6416774
rs7350830
rs1035548
rs148728126
rs78097653
rs2731785
16:58251783_G_A
rs2468495
rs9931318
rs142488709
rs9939143
rs9929261
rs9939217
rs7350855
rs2468494
rs2468493
rs2432554
rs2550369
rs2550370
rs2731784
rs2259741
rs2731783
rs2550371
rs2550372
rs2550373
rs2731782
rs2550374
rs2731781
rs2731780
rs3110223
rs3110222
rs2550377
rs111939176
rs2432555
rs2550378
rs2731778
rs2550379
rs2550380
rs2731777
rs74838561
rs75984397
rs62040373
rs2550381
rs2731776
rs8050291
rs2731775
rs2259512
rs77664531
rs11647151
rs11648448
rs35748461
rs12599738
rs2731774
rs2550382
rs2731773
rs2550383
rs55798918
rs2731772
rs2550384
rs66650341
rs117890977
rs734893
rs734892
rs2731771
rs2550385
rs2550386
rs2550387
rs1862780
rs4784027
rs2731770
rs61311307
rs2550327
rs2731769
rs11646507
rs80295626
rs12599414
rs2550328
rs59309807
rs75649825
rs1820234
rs1820235
rs74437622
rs2550331
rs76812585
rs73552822
rs112532273
rs73552826
rs117006670
rs11640553
rs11647200
rs11641769
rs4784028
rs2550333
rs4784029
rs2731768
rs12596458
rs12918570
rs73552837
rs1019546
rs144517786
rs76304230
rs12446721
rs76052682
rs11641349
rs16959933
rs78516357
rs11640080
rs8044504
rs2731766
rs11641634
rs59857385
rs138257489
rs11643125
rs11644230
rs11641183
rs11645787
rs139753817
rs1834017
rs72786104
rs1834016
rs2731765
rs28416532
rs11076228
rs117751232
rs1834015
rs2257931
rs117658844
rs2731764
rs2731763
rs146584779
rs140067645
rs11647124
rs73552874
rs11860326
rs889591
rs3759959
rs3784918
rs10852560
rs1974878
rs1974877
rs2731761
rs1974876
rs117469490
rs149040398
rs58552020
rs148183928
rs141369267
rs142562822
rs2303227
rs76118865
rs11640515
rs11640840
rs11076229
rs11076230
rs12596498
rs191553209
rs72786110
rs16959980
rs72786111
rs11641332
rs145362978
rs12599433
rs1125849
rs34121740
rs16959998
rs11649203
rs11644276
rs2731759
rs2550338
rs11076231
rs2550339
rs2550340
rs2550341
rs12708994
rs147461374
rs11076232
rs11076233
rs11076234
rs11076235
rs11076236
rs11076237
rs9923694
rs3815802
rs144028663
rs2731738
rs12596550
rs4784907
rs2550342
rs2468492
rs12923472
rs2550343
rs4784908
rs4784909
rs138303962
rs4784910
rs9937285
rs146371765
rs72786117
rs13331556
rs2550344
rs117324445
rs13331366
rs13331369
rs12596594
rs7190813
rs7196686
rs4784911
rs12708995
rs4784912
rs4784913
rs142127048
rs7197565
rs8061107
rs140955835
rs12708996
rs11644149
rs10500406
rs12708997
rs12708998
rs13330986
rs67050143
rs4784030
rs148633407
rs6499944
rs16960001
rs150723867
rs56951299
rs56305478
rs55919837
rs59193557
rs67466204
rs1834018
rs1834019
rs60910883
rs59356903
rs55771432
rs55665812
rs149272061
rs59369664
rs55801824
rs4784914
rs55893717
rs1966508
rs72786133
rs8060113
rs72786134
rs2405681
rs2405682
rs115161167
rs55976433
rs146536142
rs72786135
rs7200791
rs56320959
rs7193906
rs60492691
rs7200123
rs6499945
rs4784915
rs17241091
rs2241414
rs1052276
rs16960027
rs16960029
rs55693470
rs117540929
rs72786138
rs16960032
rs117294870
rs16960035
rs11642943
rs78302648
rs72786139
rs3743580
rs3743581
rs3826096
rs11865985
rs67746089
rs16960040
rs72786146
rs16960042
rs2303228
rs3815803
rs150049918
rs72786150
rs78763347
rs72786153
rs9923981
rs1820236
rs1820237
rs1820238
rs1820240
rs1820241
rs1820242
rs72786155
rs4784916
rs66776051
rs72786158
rs72786160
rs72786162
rs72786164
rs72786165
rs8048836
rs72786166
rs56131447
rs8047708
rs55715369
rs140068619
rs55820457
rs55685520
rs56358295
rs4784031
rs11644244
rs28463878
rs76912933
rs72786171
rs72786174
rs114410328
rs144896660
rs149030118
rs117461698
rs3803583
rs3803582
rs72786177
rs2897203
rs6499946
rs147930508
rs6499947
rs7205814
rs7188579
rs2288012
rs2288013
rs2288014
rs2288015
rs67360230
rs7194328
rs75893586
rs56357795
rs56311622
rs72786183
rs72786184
rs11864723
rs11860200
rs66994138
rs10852562
rs61466143
rs61586145
rs12449194
rs11862618
rs11859733
rs60569893
rs10852563
rs12446325
rs151004538
rs77375735
rs4293365
rs56681526
rs57965471
rs56688470
rs56040127
rs56291660
rs55778638
rs66891860
rs55787712
rs66680952
rs148162438
rs66468611
rs72786192
rs11859150
rs11867107
rs72786194
rs61688272
rs56723249
rs72786195
rs11646384
rs149118404
rs56907746
rs111824367
rs112771716
rs68055654
rs113326331
rs11649136
rs113945985
rs68103036
rs117936000
rs4635329
rs59342830
rs12933888
rs56371652
rs56076971
rs34199441
rs56134345
rs55851148
rs145219126
rs8052933
rs73554589
rs66797721
rs73554593
rs73554595
rs11862641
rs117089459
rs11859466
rs56034555
rs56409821
rs72788115
rs11865612
rs11862811
rs117507164
rs72788118
rs66724303
rs142281345
rs117430035
rs4402556
rs138448213
rs11859858
rs2405683
rs141041137
rs150121097
rs12919718
rs137857176
rs61053101
rs78263708
rs59977599
rs11648691
rs117321701
rs62040406
rs113565835
rs12921475
rs11645798
rs147228103
rs4784917
rs8182147
rs4784918
rs4784919
rs4784920
rs12931722
rs11643029
rs7204580
rs4784033
rs4784921
rs12444403
rs12599463
rs729334
rs729318
rs12445292
rs12445399
rs4784922
rs113232736
rs368737615
rs35409759
rs35312446
rs117633372
rs35079509
rs34204454
rs10775339
rs1966507
rs1974879
rs2550350
rs35130291
rs2550349
rs4784923
rs12448422
rs2550347
rs72788143
rs73556337
rs76649222
rs12917748
rs12918221
rs146425518
rs55910718
rs12923899
rs12923917
rs9302698
rs10459798
rs138010341
rs74680997
rs4784924
rs7200079
rs11643642
rs111433303
rs11862529
rs7201521
rs11643151
rs113421428
rs4595792
rs67814708
rs147688747
rs11640687
rs4393563
rs148153008
rs7199896
rs8052032
rs7198341
rs7206152
rs4600453
rs56142956
rs72788153
rs7190653
rs28622510
rs138319610
rs8055498
rs78609274
rs7192191
rs142813309
rs8053581
rs35877666
rs35325824
rs8052855
rs7195107
rs116986328
rs8061361
rs16960117
rs116969514
rs76511994
rs11076238
rs76465342
rs8049643
rs8049807
rs8051896
rs8052069
rs74401493
rs6499948
rs62040446
rs138214993
rs3924873
rs3924874
rs7188436
rs17241119
rs4625709
rs11865347
rs35038460
rs78876225
rs11865378
rs7197036
rs112160220
rs72788159
rs28836477
rs8060314
rs62040449
rs8046528
rs28507114
rs28861483
rs117600775
rs4456494
rs35133695
rs56384047
rs371345094
rs78283726
rs11860344
rs35228411
rs9924643
rs7194338
rs7201355
rs6499949
rs11861630
rs9940930
rs7500848
rs72788166
rs1582590
rs1582591
rs62040455
rs55855412
rs34527079
rs7185233
rs7186010
rs62040457
rs62040458
rs36047288
rs1834029
rs72788167
rs62040459
rs72788168
rs77451922
rs75303867
rs1895523
rs7196263
rs117483407
rs8055228
rs7197148
rs11865676
rs7203177
rs16960143
rs62042562
rs75793057
rs141654262
rs7501159
rs113543656
rs7192669
rs7185970
rs9926700
rs72788172
rs117686776
rs7198366
rs60634232
rs4500717
rs116976189
rs117166899
rs75249291
rs7196251
rs62042565
rs76340158
rs1424072
rs79444575
rs62042566
rs76839835
rs62042587
rs62042588
rs62042589
rs7191867
rs9941037
rs72788178
rs72788179
rs62042590
rs72788180
rs8058444
rs74521630
rs72788181
rs78517692
rs77731636
rs9926887
rs9924810
rs113108104
rs79143633
rs150321984
rs117626414
rs9302699
rs6499951
rs116860925
rs72788182
rs72788183
rs62042594
rs139552323
rs6499952
rs7186309
rs117564734
rs34696101
rs76240802
rs113893470
rs8056453
rs80115132
rs3743565
rs565134451
rs541135807
rs8063438
rs34136914
rs79803294
rs79506060
rs60068088
rs58255260
rs11648876
rs11649008
rs45439399
rs4784929
rs4784930
rs116865419
rs62042610
rs12935127
rs4784931
rs8055026
rs4784932
rs4784933
rs12443709
rs182472655
rs58879164
rs12596516
rs11647234
rs60671931
rs4784038
rs8058736
rs8058872
rs62042613
rs79034940
rs13335699
rs72788190
rs984432
rs60090586
rs117203217
rs28639632
rs9935201
rs41515846
rs8044768
rs6499954
rs6499955
rs57372096
rs7186158
rs7186531
rs7191391
rs6499956
rs1895522
rs4784934
rs4784935
rs9928581
rs8063227
rs4784936
rs1424077
rs1424076
rs1424075
rs1424074
rs7184938
rs7190478
rs2042403
rs2042402
rs2042401
rs2042400
rs2042399
rs2042398
rs8056043
rs9931547
rs4784937
rs28623612
rs72788200
rs28627526
rs4784938
rs56139189
rs4784939
rs12932284
rs75107264
rs4784940
rs12932631
rs143278281
rs12927589
rs79170151
rs4577076
rs3890512
rs3890513
rs4496132
rs8057901
rs11649027
rs11644317
rs9940062
rs1559388
rs4784941
rs142669774
rs72790204
rs4784947
rs4784948
rs72790208
rs1862802
rs117628693
rs72790209
rs188831549
rs8044946
rs150585401
rs2897205
rs11076239
rs4784039
rs4784949
rs4784040
rs4784041
rs4784042
rs34738810
rs7196666
rs77841515
rs11643135
rs1895524
rs11076240
rs11644036
rs11649639
rs11076241
rs4784950
rs117598254
rs1107277
rs4076826
rs60793710
rs72790218
rs11643753
rs1025067
rs79023455
rs76617802
rs11863680
rs77558325
rs78177670
rs140861725
rs150151200
rs113000886
rs74932010
rs72790220
rs142005258
rs117482632
rs16960166
rs76273503
rs80246861
rs118174269
rs73558466
rs138868561
rs111288531
rs74700971
rs79081498
rs7202037
rs183272197
rs111484016
rs117563580
rs72790224
rs75489213
rs138948859
rs79672327
rs13333449
rs12595986
rs9931432
rs9930812
rs118051581
rs55941633
rs72790225
rs113700612
rs16960168
rs16960169
rs16960170
rs16960171
rs16960173
rs80091417
rs12102928
rs72790226
rs67421817
rs113441538
rs2161695
rs72790229
rs16960183
rs72790232
rs28649193
rs56379581
rs75506946
rs11076242
rs11076243
rs9926973
rs11862356
rs62042650
rs112837644
rs72622278
rs111254542
rs13336436
rs145745796
rs62042651
rs77608905
rs75348320
rs4784044
rs7195592
rs7195635
rs58522032
rs57271894
rs1013491
rs57482621
rs1559389
rs8045109
rs9933779
rs8053127
rs77218308
rs74922191
rs1966511
rs7206622
rs144671222
rs8063047
rs74019889
rs67051373
rs118150821
rs189472516
rs7206434
rs141355376
rs116852095
rs8044982
rs6499957
rs6499958
rs8050282
rs78392036
rs75632305
rs56751459
rs8045930
rs62040067
rs2432559
rs78342211
rs2911327
rs13338764
rs139353221
rs2550427
rs12443890
rs72790246
rs2550428
rs2042405
rs113878610
rs34720527
rs78230821
rs4356470
rs889630
rs55791697
rs56046033
rs9788945
rs12918925
rs2518458
rs17241140
rs2550430
rs62040070
rs1834030
rs2432560
rs982697
rs4784045
rs2427787
rs9928398
rs9939045
rs28529020
rs11639565
rs8056183
rs2271948
rs2271947
rs150007673
rs75101041
rs11860217
rs867583
rs42944
rs1318118
rs890786
rs74848671
rs246192
16:58544640_C_G
rs37038
rs40186
rs42945
rs3743566
rs1058132
rs3803581
rs246193
rs62040072
rs3809596
rs1646010
rs138629337
16:58549341_G_T
16:58549341_G_A
rs4784046
rs3743567
rs3743568
rs37034
rs72790257
rs2280397
rs3607
rs37035
rs37036
rs75792242
rs117306128
rs1136936
rs3200575
rs56321292
rs76716640
rs7792
rs62040073
rs9939133
rs40187
rs6499960
rs6499961
rs39719
rs11644694
rs37050
rs37051
rs4608325
rs37052
rs37053
rs37054
rs183639432
rs12596205
rs2241569
rs40359
rs118142263
rs37055
rs37056
rs56698329
rs57596458
rs76590847
rs37057
16:58562289_T_C
rs37058
rs168671
rs186379029
rs37059
rs37060
rs37061
rs77246929
rs37062
rs37063
rs12709001
rs72622279
rs40188
rs37064
rs148369146
rs377435454
rs147150290
rs2244453
rs2243463
rs37065
rs187401
rs202052821
rs80128670
rs59302179
rs141238615
rs246194
rs246195
rs246196
rs116231274
rs118112947
rs11540994
rs28514490
rs28307
rs76521915
rs41260
rs1424070
rs37039
rs1424071
rs37040
rs139921473
rs42947
rs146581522
rs246258
rs37041
rs2241570
rs246197
rs173475
rs12597580
rs62067277
rs1428092
rs78103641
rs75536385
rs12596546
rs1549607
rs7199856
rs7184114
rs11863865
rs12445577
rs11866002
rs146254301
rs55637287
rs1568399
rs75761489
rs3743569
rs3743570
rs144935251
rs8053455
rs8047769
rs41445346
rs79297046
rs4784048
rs11076247
rs144017846
rs7201946
rs60364630
rs62067279
rs8050001
rs4784956
rs183682423
rs11861806
rs7198594
rs11862156
rs1981960
rs1981961
rs62067280
rs77863928
rs62067281
rs8062746
rs79672461
rs62067282
rs8044451
rs4784957
rs9935316
rs73562305
rs57365684
rs4471670
rs4485352
rs75393022
rs112412326
rs11867022
rs11076249
rs72790266
rs9923491
rs7184936
rs7186997
rs7192054
rs56861496
rs2090727
rs75223942
rs8056620
rs9788913
rs12149850
rs7206744
rs28831453
rs58205738
rs4784049
rs2405857
rs77640671
rs2176833
rs2405858
rs8054895
rs150029250
rs9936144
rs2139580
rs6499962
rs147770143
rs17821573
rs9921370
rs11860087
rs62067284
rs9926577
rs12445198
rs12102611
rs72790275
rs59119976
rs10524420
rs12919921
rs12596169
rs9924805
rs12102878
rs9932944
rs17854029
rs28667004
rs112974366
rs35239829
rs112306011
rs76418621
rs13333442
rs950843
rs12443835
rs950844
rs72790280
rs7188697
rs7202088
rs113571835
rs11649173
rs62067303
rs147084094
rs138040989
rs12600089
rs10153063
rs67946456
rs7185766
rs72790284
rs12925702
rs12924944
rs8051650
rs62067305
rs77946398
rs78711248
rs4784960
rs7187299
rs12446307
rs2139578
rs2897253
rs2015185
rs7189568
rs7206882
rs62067306
rs9935054
rs8049393
rs67861272
rs142299662
rs11866656
rs56132186
rs930053
rs185903936
rs9788798
rs56093443
rs55827936
rs11862766
rs2405860
rs117870064
rs60066934
rs79105039
rs77904764
rs12927299
rs12925777
rs4496133
rs13337122
rs12232402
rs12232436
rs142463661
rs72790291
rs60064441
rs7205071
rs118139058
rs7187722
rs4784051
rs184238638
rs143604282
rs13339147
rs111600685
rs12597246
rs78766471
rs151156899
rs1971073
rs7196236
rs7203887
rs8061326
rs8062272
rs72790294
rs12149484
rs62067308
rs143050957
rs8045205
rs12447860
rs143770417
rs61551605
rs10220952
rs62067309
rs4784052
rs12597659
rs8043716
rs8043726
rs77322978
rs7190613
rs12598497
rs12598855
rs146159840
rs9937961
rs9930898
rs28580327
rs1549605
rs1007607
rs1549606
rs77306827
rs13333216
rs141931661
rs8046643
rs9302700
rs139220663
rs9302701
rs59096516
rs9924228
rs35307478
rs74522003
rs9934300
rs138310559
rs149624266
rs13337270
rs13337332
rs9927443
rs8053005
rs142746084
rs8054437
rs9783796
rs9302702
rs9940386
rs62067310
rs116301590
rs11860728
rs7197786
rs7198329
rs9925537
rs154434
rs60387986
rs151811
rs61134565
rs181659232
rs151812
rs139296580
rs181951
rs142319994
rs12598088
rs149312
rs117975824
rs12598799
rs149165
rs154433
rs151814
rs151815
rs154432
rs4784053
rs4784962
rs140168908
rs113660976
rs154431
rs76710907
rs117543512
rs77697455
rs58989807
rs117725648
rs191318065
rs27097
rs37037
rs62065262
rs244908
rs143028673
rs9941290
rs62065263
rs863433
rs78143441
rs9746428
rs244915
rs11865559
rs149428
rs190289
rs16960332
rs2033194
rs2033193
rs2033192
rs118012064
rs11641947
rs147471272
rs12599129
rs11643069
rs7195496
rs7197532
rs74870506
rs189591185
rs112624357
rs183680540
rs8061552
rs9746703
rs62065298
rs12447046
rs12446487
rs74909879
rs116422140
rs149166
rs192785820
rs7204920
rs12447862
rs71389030
rs7194153
rs7194297
rs154436
rs7200765
rs9934380
rs154437
rs11865601
rs2406084
rs151819
rs67742851
rs154438
rs59173939
rs75116287
rs12051315
rs182348865
rs56205594
rs193259177
rs154442
rs60614319
rs11647976
rs139534793
rs12325245
rs7200673
rs77101091
rs154441
rs9940993
rs9931052
rs61268696
rs154440
rs141169481
rs9922575
rs12325003
rs186096404
rs9925655
rs12596976
rs12599843
rs111784349
rs244911
rs151818
rs62065306
rs140597873
rs112149024
rs8063510
rs75449058
rs154439
rs72792415
rs67717829
rs6499963
rs8054698
rs17241189
rs183936183
rs8058982
rs75965508
rs30824
rs8060057
rs12149056
rs137908477
rs146240070
rs28553522
rs879224
rs78230451
rs28571774
rs141020315
rs8052090
rs60388585
rs8063551
rs148108412
rs143887312
rs144929088
rs62065308
rs150030001
rs144972870
rs60979655
rs76315415
rs75142819
rs146666026
rs111912893
rs143609646
rs148055695
rs11648166
rs10438566
rs76133256
rs8061077
rs8061814
rs8059967
rs6499965
rs30823
rs148584831
rs142944245
rs11645347
rs118061321
rs1075567
rs146684791
rs117928758
rs30822
rs146582259
rs12696
rs117468659
rs4784964
rs4784965
rs143050050
rs150400130
rs76096783
rs8052323
rs9673706
rs9673208
rs150934149
rs8044347
rs3784911
rs8063838
rs12598355
rs9923128
rs16960359
rs9806843
rs141821375
rs12935121
rs56090793
rs9921121
rs11644774
rs142053874
rs12926781
rs12922357
rs192176354
rs59234479
rs8052200
rs76494749
rs9934098
rs146582562
rs7201166
rs180980754
rs2280399
rs12934244
rs8045177
rs2280398
rs11641633
rs7191331
rs151075190
rs7193482
rs112711550
rs7198514
rs28653142
rs28500769
rs8058151
rs4784966
rs4784967
rs4784968
rs75623889
rs7187598
rs7205035
rs11644745
rs11640977
rs7204148
rs71389034
rs118007701
rs12598867
rs12923842
rs7195577
rs78067264
rs11558678
rs140547342
rs154468
rs150258696
rs8058969
rs154469
rs9933063
rs12934099
rs12928794
rs6499966
rs77477498
rs9745345
rs7203136
rs7186638
rs117515722
rs6499967
rs79834772
rs11643393
rs34315914
rs79877579
rs74389915
rs8053561
rs8052948
rs143622036
rs139897645
rs11076254
rs6499968
rs8043990
rs9935232
rs149765988
rs4784970
rs8059336
rs145616734
rs4784971
rs4784972
rs112432716
rs8050549
rs8045840
rs9972775
rs150296553
rs9972874
rs11867124
rs192463388
rs2013800
rs138686570
rs79067708
rs8047371
rs8046861
rs12444945
rs12448749
rs11647748
rs9927217
rs9939942
rs74246837
rs11643617
rs61041336
rs149377381
rs8049717
rs62065345
rs6499969
rs982289
rs2012516
rs2897315
rs112017576
rs9935984
rs9930373
rs2406086
rs148904790
rs73549255
rs12709010
rs150989164
rs154435
rs149479
rs138681572
rs149432066
rs4784973
rs117653047
rs151817
rs244919
rs2113321
rs982848
rs2042446
rs78259350
rs3931747
rs2042445
rs839418
rs191228638
rs200257220
rs142444022
rs257650
rs138325732
rs141659490
rs6993
rs72792419
rs150601875
rs30843
rs30842
rs30841
rs30840
rs116910248
rs137982268
rs74956761
rs30839
16:58745417_T_C
16:58745417_T_G
rs30837
rs151284672
rs1646256
rs30836
rs40575
rs4784974
rs4784975
rs30835
rs30834
rs2304490
rs1058192
rs78791669
rs150579793
rs9933114
rs58703069
rs117589715
rs79198704
rs78229603
rs73549297
rs10500407
rs77885515
rs141059839
rs146743504
rs147918688
rs141229409
rs190473
rs137920751
rs75041389
rs73549298
rs374222745
rs115364946
rs79285779
rs9921474
rs9934653
rs9921563
rs77318197
rs257630
rs4784976
rs187277
rs257631
rs184750090
rs141030280
rs257632
rs257633
rs257634
rs3743573
rs14221
rs257636
rs28463297
rs77969913
rs183757
rs12600277
rs140747876
rs257637
rs173992
rs257638
rs8045857
rs73550809
rs187801164
rs144938508
rs171786
rs257621
rs9926132
rs257620
rs78617265
rs79141805
rs185397
rs257619
rs77219142
rs73550815
rs59574203
rs257618
rs189678879
rs257617
rs257616
rs73550818
rs59515227
rs60175435
rs1646267
rs863944
rs149697064
rs13337034
rs73550823
rs74383391
rs143988557
rs6499971
rs11558171
rs1646260
rs1657179
rs76262976
rs1657178
rs7189104
rs7194323
rs117663492
rs147038474
rs7188608
rs1657177
rs115222573
rs1657176
rs11647808
rs11643959
rs62066773
rs7197245
rs1473206
rs1473205
rs75514267
rs4238801
rs4575523
rs117070667
rs117375926
rs114163005
rs75111174
rs1616798
rs145226623
rs62066774
rs60877007
rs138944068
rs149415405
rs2406087
rs142471472
rs28881793
rs1646282
rs11644269
rs148618390
rs4784977
rs4784054
rs77579212
rs13336275
rs12923672
rs62066775
rs12923687
rs12924243
rs62066776
rs1657161
rs1646268
rs1646269
rs77032719
rs62066777
rs1657162
rs4538000
rs76610411
rs79237661
rs1646270
rs1898234
rs187564427
rs1646272
rs1657163
rs144408431
rs72792430
rs1615326
rs1616072
rs2575374
rs113367395
rs1657164
rs1657165
rs71400028
rs1987543
rs71400029
rs1646274
rs1646275
rs1657166
rs74743109
rs142853164
rs34295929
rs1657168
rs547449580
rs71400030
rs118064851
rs1646276
rs4784979
rs117862783
rs12325510
rs12325511
rs146534753
rs8054414
rs117814218
rs12325054
rs12325055
rs11076259
rs11076260
rs1646277
rs12925419
rs1646278
rs12925537
rs143461015
rs75659162
rs1646279
rs1646280
rs1646281
rs1646283
rs62066813
rs2013333
rs151320480
rs150033662
rs62066814
rs11861971
rs74878557
rs62066815
rs1657169
rs11859128
rs12446256
rs7186453
rs1646286
rs62066816
rs9934027
rs62066817
rs1624301
rs1626006
rs1646287
rs1369933
rs79861900
rs144332306
rs8052646
rs1369934
rs62066818
rs1991066
rs11643711
rs28376441
rs138706846
rs1657174
rs12931903
rs191572665
rs1657175
rs1646288
rs1646289
rs1646290
rs1618602
rs1364346
rs727484
rs8059778
rs78763905
rs8044439
rs140966502
rs1646265
rs8049462
rs142548517
rs166290
rs8044904
rs257629
rs73553511
rs1657160
rs146755628
rs8050744
rs74662180
rs257628
rs257627
rs143692717
rs257626
rs8054775
rs62066821
rs147335942
rs257625
rs191783
rs150883556
rs139339815
rs1646262
rs79044590
rs171787
rs257624
rs257623
rs75424178
rs8047586
rs8047394
rs8048102
rs8048293
rs73553527
rs8052824
rs8046725
rs60561128
rs8046937
rs8047097
rs9927169
rs9937890
rs4784980
rs1627257
rs1628029
rs117798179
rs12924255
rs12709011
rs62066843
rs12919151
rs12924887
rs12446856
rs62066844
rs8045466
rs8045836
rs8060717
rs8060721
rs8044542
rs12709012
rs12935488
rs28664248
rs7191979
rs4474671
rs4315316
rs4485354
rs8049653
rs78803216
rs1865836
rs12926512
rs9928942
rs143660856
rs11076262
rs12595974
rs7206052
rs6499974
rs6499975
rs1836877
rs4467062
rs4619386
rs1836876
rs11863183
rs4531719
rs4327036
rs4393564
rs6499976
rs4499224
rs1595181
rs7194216
rs1595180
rs11864685
rs10852565
rs117286411
rs9937713
rs9937725
rs12598527
rs12600201
rs12600206
rs151057861
rs11076263
rs7186049
rs11646756
rs7186228
rs6499977
rs6499978
rs8046154
rs8045828
rs8051078
rs28579863
rs62064895
rs114818245
rs62064896
rs28704991
rs62064897
rs12925648
rs28565032
rs7192485
rs7187103
rs7187332
rs62064898
rs62064899
rs76261693
rs62064900
rs77993365
rs62064901
rs62064902
rs2015375
rs28548549
rs62064903
rs1961313
rs545624519
rs8052889
rs55986841
rs34324769
rs28455878
rs139560316
rs62064905
rs35895276
rs34657766
rs9924389
rs78715198
rs75663656
rs12924013
rs12925774
rs74657949
rs12931335
rs12920805
rs56987683
rs146516412
rs7185727
rs7204145
rs4255776
rs187935322
rs12935841
rs4257204
rs62064909
rs145613610
rs138332449
rs36040002
rs61310268
rs11647440
rs7204764
rs7199835
rs12599792
rs4784055
rs4784056
rs11648634
rs11643969
rs62064932
rs7194961
rs77478306
rs7193640
rs4427787
rs76659395
rs61151106
rs34319345
rs7202810
rs7185424
rs7184966
rs146534789
rs6499980
rs11640551
rs143524040
rs13333259
rs12926993
rs117914571
rs78837937
rs62064935
rs11076270
rs140012140
rs8046667
rs8046998
rs4784982
rs4784983
rs190772796
rs147022237
rs12596434
rs899375
rs12599931
rs62064936
rs34000898
rs59521747
rs78262136
rs7185513
rs62064938
rs148590663
rs12709013
rs75218900
rs62064939
rs8061166
rs75617830
rs62064940
rs116490314
rs12325357
rs12325448
rs2118019
rs11641836
rs11648511
rs11648514
rs2099538
rs8057892
rs11644891
rs200985904
rs8062639
rs79526262
rs8062792
rs4784984
rs62064941
rs4410065
rs140627387
rs11641566
rs11647582
rs35684307
rs2406234
rs2086207
rs2086206
rs62064943
rs62064944
rs62064945
rs12600087
rs12448776
rs7200720
rs4784986
rs11644344
rs62064946
rs9930758
rs11649387
rs55903812
rs11649133
rs79759880
rs60840641
rs62064948
rs148623684
rs62064949
rs62064950
rs62064951
rs62066375
rs62066376
rs80163245
rs76317888
rs56107162
rs79546818
rs150441823
rs77434374
rs75293805
rs35317979
rs2007281
rs12599331
rs9932967
rs62066378
rs35512562
rs12447151
rs62066379
rs144171473
rs6499982
rs7192619
rs7199701
rs12928733
rs967852
rs12932254
rs118021912
rs62066380
rs576861819
rs7184377
rs116303171
rs1436427
rs8049572
rs6499983
rs6499984
rs12596795
rs34438483
rs8054482
rs36098613
rs67219538
rs13380548
rs13380758
rs73555772
rs62066384
rs7203783
rs62066385
rs7201840
rs62066386
rs9302706
rs9673141
rs62066387
rs11645316
rs11076272
rs118129865
rs11076273
rs11641090
rs16960546
rs6499985
rs117784038
rs62066389
rs12446586
rs11643799
rs12926870
rs9926182
rs7194245
rs76131570
rs56199242
rs16960548
rs34606766
rs77107857
16:58852425_C_G
rs36098667
rs12444886
rs137874560
rs7199076
rs7203562
rs9941124
rs12447231
rs76663698
rs10083735
rs113381801
rs10083736
rs12927495
rs13337355
rs10083732
rs117505478
rs141959371
rs56189898
rs2164515
rs147482511
rs189093975
rs142767036
rs146046977
rs11643460
rs142441385
rs4784987
rs11645135
rs117517964
rs142024010
rs145784080
rs180899454
rs148044267
rs141731848
rs144724706
rs138325399
rs142828739
rs140012267
rs149442232
rs144838631
rs4784988
rs148573963
rs78150572
rs140082080
rs190802498
rs145092072
rs181275578
rs118077384
rs150813937
rs56831121
rs138336065
rs144067947
rs147307250
rs140907492
rs546200673
rs117750047
rs12931677
rs148416319
rs34069258
rs79740567
rs142514372
rs140895035
rs77973213
rs140340225
rs145403222
rs74476789
rs143669606
rs6499986
rs6416775
rs8046516
rs146902352
rs139289190
rs8052902
rs12923769
rs72792485
rs11646417
rs78297699
rs566144063
rs12599522
rs143887053
rs59707716
rs62066393
rs11866352
rs139368206
rs74901485
rs72622281
rs4784989
rs11859681
rs8045775
rs12921983
rs78276540
rs79632209
rs12596858
rs11641555
rs13338287
rs13338344
rs9925523
rs9925641
rs72622282
rs12926218
rs72792491
rs28829904
rs60253058
rs55879623
rs76849423
rs28420703
rs9937012
rs141887970
rs138603037
rs72622283
rs56122378
rs58834585
rs116865693
rs72622284
rs140836760
rs72792496
rs1965920
rs13338016
rs75443774
rs13339172
rs1471457
rs28648702
rs139280936
rs7187286
rs9936020
rs79080282
rs72794411
rs13338289
rs190810426
rs13336619
rs181276922
rs6499987
rs2306237
rs13334829
rs13334839
rs13335901
rs72794423
rs11646521
rs148732101
rs7201651
rs75868537
rs62066434
rs141186003
rs9932541
rs9932019
rs77680588
rs9932112
rs143180496
rs77664995
rs9935959
rs922488
rs72794431
rs922487
rs139589864
rs66506082
rs75265828
rs55647056
rs11076274
rs11641857
rs9938998
rs16960574
rs11642238
rs75692399
rs9937054
rs8057490
rs141841233
rs9931709
rs2045954
rs28448586
rs117402665
rs8049202
rs9937503
rs970169
rs970168
rs12599639
rs9937406
rs80156259
rs8050491
rs716802
rs113379344
rs72622285
rs146517605
rs8052222
rs76698942
rs72794439
rs9921202
rs143391601
rs4784060
rs146717200
rs4784991
rs4784061
rs1020979
rs368275608
rs2045952
rs2045951
rs8048244
rs9921485
rs74365645
rs9935162
rs76244992
rs78800618
rs9935173
rs59420300
rs150743824
rs75879994
rs4784992
rs4784993
rs72794442
rs4784994
rs4784995
rs6499988
rs28391230
rs4784996
rs79756030
rs111720209
rs12446057
rs8059521
rs13330823
rs12444160
rs59460207
rs8046364
rs148981428
rs59892086
rs58819165
rs60051015
rs112516714
rs138519652
rs12599248
rs7500380
rs149935469
rs144011633
rs62066444
rs140012428
rs11076275
rs7206213
rs113369655
rs75444863
rs146079871
rs147272705
rs62067767
rs145087411
rs113322999
rs137891147
rs372747728
rs181981892
rs147395320
rs76714545
rs143494568
rs146344573
rs150076436
rs190894298
rs182654516
rs11643045
rs140196677
rs148159545
rs147765356
rs141474362
rs11646029
rs11646347
rs11640898
rs75082502
rs62067774
rs145108317
rs56361283
rs73557658
rs55705924
rs56101450
rs77209944
rs56347179
rs145054414
rs8063148
rs732728
rs732727
rs75380492
rs62067781
rs62067782
rs56252199
rs55752470
rs12596950
rs12599034
rs1531581
rs16960614
rs11076276
rs9937648
rs11862940
rs11866022
rs75272872
rs140341336
rs8061883
rs7192433
rs8056541
rs79883467
rs145405325
rs55663098
rs56017431
rs1595290
rs1595289
rs9939788
rs2045950
rs2045949
rs143221745
rs16942497
rs983395
rs76291721
rs79371134
rs13336248
rs56404716
rs74873291
rs78349960
rs967653
rs967652
rs117940472
rs7185980
rs141834282
rs3859045
rs117223986
rs3859046
rs2406177
rs11646890
rs11640232
rs61074251
rs113694656
rs10852567
rs11076277
rs11076278
rs12149304
rs55689844
rs11860096
rs11863054
rs12149087
rs12149093
rs12149490
rs12149809
rs8062858
rs28459326
rs74880322
rs56078665
rs75594993
rs74983593
rs148752709
rs73557701
rs8054880
rs200362457
rs62067794
rs62064964
rs55646428
rs79257747
rs8047756
rs11646892
rs8050503
rs9926537
rs9926689
rs11076279
rs11643902
rs12933209
rs146458572
rs144623021
rs11076280
rs75644639
rs11863760
rs58590369
rs75757670
rs144845487
rs13336671
rs118069582
rs1020977
rs1020978
rs12448397
rs7203869
rs12596337
rs9923272
rs12444410
rs34002685
rs12445005
rs59862588
rs12445283
rs75813659
rs9928888
rs7201692
rs7199942
rs17241236
rs9925672
rs4609835
rs11076281
rs4380045
rs28816799
rs9928770
rs7204084
rs9929084
rs7204355
rs79561713
rs7188665
rs7206083
rs7188871
rs7204939
rs9933811
rs9926787
rs9924695
rs9934006
rs9927214
rs9934414
rs9937340
rs9937778
rs189250819
rs13335427
rs190992348
rs4144525
rs78635141
rs13335945
rs1437176
rs77381520
rs77846868
rs80065305
rs79550141
rs4784062
rs117178180
rs75119890
rs9930155
rs67391420
rs12599701
rs35674836
rs4785000
rs9930651
rs4785001
rs4785002
rs111991811
rs9933195
rs1437175
rs1370257
rs1370256
rs75252933
rs79271919
rs77981458
rs80123780
rs74856888
rs75710189
rs138525669
rs146276482
rs12931857
rs149516743
rs12918721
rs12919033
rs76461619
rs74779425
rs76616673
rs2053231
rs56070693
rs1437174
rs8043952
rs8049224
rs13330626
rs2196575
rs1370255
rs1370254
rs2217951
rs7190353
rs7191883
rs8056134
rs62064985
rs8056321
rs6499989
rs6499990
rs6499991
rs6499992
rs6499993
rs16960638
rs7199628
rs1993910
rs7204553
rs9933551
rs11859025
rs16960639
rs9921589
rs12923292
rs12927800
rs12923465
rs12923777
rs12596914
rs12709018
rs1992113
rs7200326
rs12932532
rs6499994
rs8044477
rs1583583
rs7185576
rs12598993
rs7195802
rs7195814
rs118079945
rs11076286
rs140718396
rs11864970
rs1865968
rs9930442
rs7197268
rs7196073
rs12446568
rs16960653
rs6499995
rs1821801
rs1370252
rs1437173
rs1437172
rs34697033
rs76817774
rs36081964
rs117070796
rs9933432
rs2083028
rs1437171
rs78010654
rs7192732
rs4785004
rs1437170
rs10500408
rs117671260
rs961141
rs141909015
rs28658047
rs57976264
rs1437169
rs4785005
rs4785006
rs4785007
rs9922444
rs4785008
rs12922923
rs16960664
rs4785009
rs35436700
rs1437168
rs7202372
rs7202387
rs73564105
rs150220124
rs16960668
rs9924756
rs1478908
rs994601
rs994600
rs80276714
rs7204715
rs7204718
rs73564117
rs73564118
rs16960671
rs12446483
rs1437167
rs1437166
rs1437165
rs74023005
rs1545116
rs1545115
rs1545114
rs1545113
rs2164665
rs74023006
rs79273709
rs6499996
rs9972719
rs9972804
rs1871302
rs2083027
rs1871301
rs7184934
rs4594249
rs4600454
rs7498244
rs76168406
rs12920900
rs7185185
rs1370251
rs1437164
rs16960693
rs34499510
rs34694315
rs28554773
rs146483065
rs144298169
rs12934521
rs35653512
rs4784063
rs4785010
rs10500409
rs80125403
rs1437194
rs73564156
rs1865972
rs9934051
rs12443509
rs117140274
rs1437193
rs11864534
rs73564161
rs8048819
rs8047156
rs8053552
rs16960701
rs78071547
rs7194392
rs7196146
rs74343977
rs74988046
rs12596098
rs1437192
rs4785011
rs13330880
rs34841234
rs12445555
rs12447675
rs12444928
rs12447563
rs12445604
rs74023010
rs74023011
rs78301398
rs4438296
rs57182338
rs56372948
rs113718106
rs75804423
rs59451700
rs8062999
rs77227510
rs7188882
rs9673327
rs16960705
rs112799599
rs1437191
rs1437190
rs60014403
rs1437189
rs7205850
rs7206561
rs1579637
rs143501749
rs8048761
rs73564177
rs4404061
rs12447402
rs9927197
rs74779296
rs11862601
rs370776942
rs200910122
rs9746555
rs142594122
rs143672299
rs12448735
rs375788031
rs111708824
rs7184397
rs113605345
rs112866696
rs9933756
rs113697184
rs114299925
rs114952535
rs9924622
rs111651474
rs73548013
rs73548016
rs73548019
rs73548023
rs78781524
rs3374
rs987223
rs1595297
rs73548035
rs73548037
rs75354241
rs8050562
rs6500001
rs6500002
rs74496088
rs7202228
rs8055101
rs9972699
rs56732608
rs60807856
rs9941163
rs58494736
rs58709294
rs56933209
rs11859760
rs7203978
rs7201883
rs35317826
rs1595296
rs77703813
rs56789821
rs8047544
rs4390582
rs8052606
rs12447660
rs1898366
rs6500004
rs79728243
rs6500005
rs1595295
rs1595294
rs1595293
rs12597217
rs13332777
rs4785015
rs12599934
rs59973658
rs12599968
rs58563372
rs73548059
rs7206765
rs7204706
rs7204851
rs7205051
rs7185105
rs113963557
rs7403873
rs12444372
rs12444599
rs147349272
rs2083029
rs111973274
rs73548069
rs77056584
rs34336151
rs73548079
rs73548080
rs73548082
rs73548084
rs75068674
rs12444148
rs12446330
rs12446167
rs12446357
rs73548086
rs11076292
rs12448412
rs35002319
rs112614224
rs62065022
rs28896850
rs12599855
rs8056976
rs116997330
rs8062275
rs57617029
rs7198001
rs7205211
rs71400042
rs12443605
rs7203991
rs7205329
rs1865971
rs1816587
rs893196
rs12447428
rs9937113
rs74023021
rs12599935
rs12596995
rs74520838
rs28432288
rs56047083
rs71400043
rs72780234
rs11076295
rs1075376
rs1077029
rs57518155
rs7202257
16:59034440_A_T
rs9932789
rs77991685
rs9972762
rs55908564
rs1437188
rs58904938
rs12929981
rs188991922
rs144629414
rs139384042
rs34399745
rs9928473
rs9929007
rs72780235
rs9972774
rs57076924
rs57357539
rs7204125
rs7193449
rs7194417
rs1370260
rs8048107
rs8043699
rs7188913
rs12922700
rs4785016
rs62065034
rs9934962
rs7188898
rs7189288
rs7193918
rs62065035
rs1898365
rs13338057
rs9635510
rs62065036
rs4785017
rs58438549
rs16960770
rs11859849
rs11864161
rs13330816
rs8044601
rs56831596
rs55753524
rs11865081
rs16960775
rs73550006
rs8051041
rs8055989
rs55886961
rs74023023
rs115040012
rs7195515
rs8054795
rs10445029
rs9302710
rs9925004
rs62065038
rs143587875
rs138368444
rs62065039
rs117238695
rs17241313
rs16960788
rs60728512
rs16960789
16:59055914_T_C
rs11076296
rs139890725
rs998085
rs115137333
rs142260959
rs7186749
rs115266902
rs148935955
rs7204204
rs116235813
rs4785018
rs79108241
rs1816586
rs138218375
rs4784068
rs12149773
rs16960801
rs12597332
rs980887
rs115004571
rs10500410
rs35640812
rs1370258
rs990813
rs12923985
rs7190920
rs114952853
rs9937394
rs72780256
rs76088776
rs79938543
rs1437184
rs1437183
rs8049724
rs1437182
rs4784069
rs6500010
rs1437181
rs56296440
rs149448607
rs9925085
rs12925426
rs1437180
rs991370
rs4144526
rs1347646
rs9806813
rs114947567
rs9806814
rs1119993
rs62059452
rs11865218
rs141689979
rs1529961
rs11863032
rs7403939
rs74020403
rs7403953
rs3887037
rs3887036
rs893195
rs11862472
rs35284383
rs114856989
rs752029
rs1966693
rs4528560
rs1469912
rs114611340
rs1469911
rs1469909
rs1972834
rs1550180
rs11861586
rs7198221
rs66499938
rs2406365
rs874309
rs2009120
rs2053233
rs2053232
rs12709022
rs114999790
rs7500491
rs12444537
rs12927363
rs1437187
rs1437186
rs28637850
rs9940566
rs969389
rs1437185
rs9933021
rs1595292
rs1595291
rs34658632
rs7500205
rs146961267
rs4485350
rs4506888
rs12051393
rs7194518
rs35015989
rs4133362
rs4133363
rs4133364
16:59098668_C_T
rs188756082
rs145016087
rs74844052
rs4077124
rs116886225
rs12921248
rs11076298
rs116056443
rs62060286
rs62060287
rs62060288
rs138132086
rs34029574
rs74448956
rs11860739
rs146352373
rs62060290
rs12929116
rs11861721
rs9937385
rs62060291
rs139890607
rs62060292
rs141552394
rs60445240
rs4785019
rs4785020
rs62060294
rs533498989
rs144674216
rs62060298
rs28695918
rs12933112
rs12933263
rs12924323
rs55841278
rs115412687
rs34313046
rs62060300
rs74625593
rs149050785
rs4277333
rs4785021
rs78152433
rs10220950
rs10221112
rs10220957
rs55993253
rs77470402
rs34471078
rs67228612
rs12934473
rs11076300
rs34386794
rs12927372
rs72780273
rs72780274
rs72780275
rs72780276
rs80314971
rs7205169
rs79131245
rs35575319
rs11641272
rs72784152
rs117608371
rs12933370
rs72784155
rs7195584
rs7196275
rs7201429
rs58383758
rs7201991
rs71400050
rs4489993
rs71400051
rs4517786
rs117012049
rs150399795
rs139154236
rs138559628
rs77022097
rs145834785
rs112066097
rs149303736
rs143464167
rs139860256
rs76668272
rs141974091
rs546868251
rs147883639
rs117480309
rs72784156
rs139813730
rs74020404
rs8057318
rs12373112
rs11076301
rs76103351
rs117477912
rs114531346
rs12325436
rs35004673
rs8059295
rs117611845
rs4128938
rs16960853
rs16960855
rs4238802
rs62060324
rs8047476
rs12928605
rs4430727
rs12445266
rs139956556
rs4570835
rs12932398
rs114327358
rs4347615
rs12924603
rs78948713
rs76788392
rs67451469
rs28537848
rs12922639
rs16960867
rs12921661
rs12444263
rs59938328
rs62060327
rs11862404
rs56726503
rs67452317
rs13334251
```
