## Supplementary material for "Characterization of shared and ancestry-specific signals driving complex traits using multi-ancestry fine-mapping": s1.afreq

```
#CHROM	ID	REF	ALT	ALT_FREQS	OBS_CT
16	rs79240138	G	A	0.0228628	1006
16	rs74497068	T	C	0.0198807	1006
16	rs74019800	A	G	0.0666004	1006
16	rs74019801	G	C	0.0228628	1006
16	rs80018715	A	G	0.0188867	1006
16	rs10445028	T	C	0.0228628	1006
16	rs10445014	A	G	0.0666004	1006
16	rs118020072	C	T	0.0119284	1006
16	rs74019802	T	A	0.0666004	1006
16	rs112501441	A	G	0.0437376	1006
16	rs3743574	G	A	0.0228628	1006
16	rs3743575	C	G	0.0228628	1006
16	rs3743576	T	C	0.0228628	1006
16	rs988766	A	G	0.0695825	1006
16	rs3809597	G	C	0.0228628	1006
16	rs111876371	T	C	0.0228628	1006
16	rs34627215	G	A	0.128231	1006
16	rs55675932	G	A	0.0228628	1006
16	rs80166234	A	C	0.0228628	1006
16	rs34477501	C	T	0.127237	1006
16	rs75269946	G	A	0.0228628	1006
16	rs1847031	A	G	0.0894632	1006
16	rs1847030	G	C	0.0228628	1006
16	rs4784897	G	T	0.0894632	1006
16	rs113438081	A	C	0.0377734	1006
16	rs249447	A	G	0.873757	1006
16	rs78520955	A	G	0.0228628	1006
16	rs111996283	T	C	0.0377734	1006
16	rs111902499	T	C	0.0377734	1006
16	rs78036545	T	C	0.0228628	1006
16	rs74617218	C	T	0.0228628	1006
16	rs4784898	C	T	0.0596421	1006
16	rs4784899	G	A	0.0596421	1006
16	rs149750872	T	C	0.0228628	1006
16	rs2897120	G	C	0.126243	1006
16	rs12051246	G	A	0.0884692	1006
16	rs59012233	T	C	0.0228628	1006
16	rs59953963	A	G	0.0228628	1006
16	rs75277773	G	A	0.0576541	1006
16	rs112945400	C	T	0.0377734	1006
16	rs249446	C	T	0.950298	1006
16	rs112903613	A	G	0.0228628	1006
16	rs7203130	C	T	0.0884692	1006
16	rs113134962	C	T	0.0377734	1006
16	rs74019806	A	G	0.0228628	1006
16	rs4541067	T	C	0.0586481	1006
16	rs74019807	A	G	0.0228628	1006
16	rs166074	C	T	0.028827	1006
16	rs12927109	C	G	0.0258449	1006
16	rs12708993	G	A	0.10835	1006
16	rs1006438	T	C	0.0586481	1006
16	rs76866523	G	A	0.0298211	1006
16	rs59395985	C	A	0.0337972	1006
16	rs144613403	C	T	0.0168986	1006
16	rs76253049	C	A	0.0228628	1006
16	rs56753392	C	T	0.0139165	1006
16	rs77948628	C	T	0.0427435	1006
16	rs1344575	C	A	0.0228628	1006
16	rs1344576	G	A	0.0228628	1006
16	rs116849655	G	A	0.0347913	1006
16	rs1344577	T	C	0.0437376	1006
16	rs111753430	T	C	0.0377734	1006
16	rs113588207	A	G	0.0377734	1006
16	rs766792	G	T	0.0228628	1006
16	rs766791	T	A	0.0377734	1006
16	rs539407379	C	T	0.00596421	1006
16	rs1808004	A	G	0.483101	1006
16	rs79678236	T	A	0.0228628	1006
16	rs61484593	A	T	0.0437376	1006
16	rs112681361	G	A	0.0208748	1006
16	rs78613075	G	T	0.0228628	1006
16	rs11860708	G	A	0.0815109	1006
16	rs74019812	T	C	0.0228628	1006
16	rs56271739	G	T	0.0228628	1006
16	rs59516585	C	T	0.0228628	1006
16	rs60800472	C	A	0.0228628	1006
16	rs111940667	T	A	0.0377734	1006
16	rs9746214	T	C	0.0367793	1006
16	rs113987649	G	T	0.0377734	1006
16	rs113013110	C	T	0.0377734	1006
16	rs61388171	T	C	0.0228628	1006
16	rs58285928	T	C	0.0228628	1006
16	rs77205004	G	A	0.0377734	1006
16	rs76461077	G	A	0.0228628	1006
16	rs79709927	C	T	0.0228628	1006
16	rs73549172	G	A	0.0815109	1006
16	rs11641695	C	A	0.271372	1006
16	rs73549173	C	T	0.0139165	1006
16	rs76008211	G	A	0.0377734	1006
16	rs78956198	A	C	0.0228628	1006
16	rs112733535	C	T	0.0119284	1006
16	rs112467802	C	A	0.0139165	1006
16	rs113514157	C	T	0.0377734	1006
16	rs73549176	C	T	0.0139165	1006
16	rs113929763	T	C	0.0208748	1006
16	rs12927339	G	A	0.134195	1006
16	rs112046993	C	T	0.0377734	1006
16	rs7193504	G	A	0.0139165	1006
16	rs16959717	A	C	0.0139165	1006
16	rs185116	T	C	0.980119	1006
16	rs193867	T	C	0.498012	1006
16	rs59165986	C	T	0.0815109	1006
16	rs59546161	G	A	0.0139165	1006
16	rs7185651	A	G	0.0815109	1006
16	rs117358358	T	C	0.0119284	1006
16	rs1469128	C	A	0.10338	1006
16	rs117927496	C	T	0.0119284	1006
16	rs57341463	C	T	0.0139165	1006
16	rs37356	G	A	0.980119	1006
16	rs58588258	C	A	0.0815109	1006
16	rs60074872	T	A	0.0139165	1006
16	rs34920106	C	A	0.135189	1006
16	rs8056544	T	C	0.0208748	1006
16	rs58770507	G	T	0.0606362	1006
16	rs9673654	T	C	0.0208748	1006
16	rs9674286	C	T	0.0139165	1006
16	rs37357	C	T	0.980119	1006
16	rs34170742	G	A	0.135189	1006
16	rs35778485	A	G	0.0755467	1006
16	rs4784901	A	G	0.156064	1006
16	rs73549191	A	T	0.0208748	1006
16	rs37358	C	T	0.49503	1006
16	rs3803585	G	A	0.156064	1006
16	rs3803584	G	T	0.156064	1006
16	rs6499937	A	G	0.0139165	1006
16	rs145675217	T	G	0.00795229	1006
16	rs7185886	C	T	0.0168986	1006
16	rs35580381	T	G	0.142147	1006
16	rs12596962	A	G	0.026839	1006
16	rs2279803	G	C	0.0477137	1006
16	rs37359	C	T	0.493042	1006
16	rs37360	C	A	0.977137	1006
16	rs37361	G	A	0.555666	1006
16	rs37362	A	T	0.55666	1006
16	rs37363	G	A	0.49503	1006
16	rs2242445	G	T	0.141153	1006
16	rs2242444	C	T	0.15507	1006
16	rs2242443	G	T	0.480119	1006
16	rs6499938	A	C	0.215706	1006
16	rs74571794	T	C	0.0367793	1006
16	rs58415199	A	C	0.0606362	1006
16	rs2292028	C	T	0.141153	1006
16	rs12920269	A	G	0.141153	1006
16	rs1875525	C	T	0.0606362	1006
16	rs1875524	T	C	0.0606362	1006
16	rs1875523	A	T	0.0606362	1006
16	rs16959755	T	C	0.142147	1006
16	rs1875522	C	T	0.0606362	1006
16	rs28552925	C	A	0.0139165	1006
16	rs12929897	T	G	0.2167	1006
16	rs112724982	A	G	0.0606362	1006
16	rs113964648	T	C	0.0328032	1006
16	rs34589437	G	A	0.105368	1006
16	rs2731749	T	A	0.135189	1006
16	rs76387456	A	G	0.0606362	1006
16	rs12920950	T	A	0.105368	1006
16	rs2731751	T	A	0.209742	1006
16	rs138966341	A	C	0.0149105	1006
16	rs2550352	C	G	0.209742	1006
16	rs2731753	T	C	0.210736	1006
16	rs2731754	T	G	0.210736	1006
16	rs75509729	C	T	0.0328032	1006
16	rs113333575	C	T	0.0318091	1006
16	rs77474474	C	T	0.0606362	1006
16	rs8044793	G	A	0.0139165	1006
16	rs2731746	A	G	0.209742	1006
16	rs74019824	T	G	0.0606362	1006
16	rs2550353	T	G	0.141153	1006
16	rs74019825	T	C	0.0606362	1006
16	rs60571175	G	A	0.0606362	1006
16	rs2550354	T	C	0.219682	1006
16	rs118120823	T	G	0.0178926	1006
16	rs1393203	A	C	0.0606362	1006
16	rs73549200	T	G	0.0168986	1006
16	rs3736397	T	C	0.0606362	1006
16	rs9302697	C	T	0.0139165	1006
16	rs2550355	C	T	0.141153	1006
16	rs74019828	G	A	0.0606362	1006
16	rs74019829	T	C	0.0606362	1006
16	rs3784914	C	G	0.0606362	1006
16	rs1035549	C	T	0.215706	1006
16	rs118162667	C	T	0.0149105	1006
16	rs10459797	C	T	0.16004	1006
16	rs2550356	G	A	0.215706	1006
16	rs2731747	G	A	0.141153	1006
16	rs141603513	T	C	0.0178926	1006
16	rs1820244	T	G	0.0228628	1006
16	rs150600866	C	T	0.0238569	1006
16	rs112301991	T	C	0.0377734	1006
16	rs16959773	C	G	0.16004	1006
16	rs2731748	T	C	0.141153	1006
16	rs55998300	T	C	0.0606362	1006
16	rs2550357	T	C	0.134195	1006
16	rs2731750	G	A	0.141153	1006
16	rs2550358	C	A	0.218688	1006
16	rs61268955	T	C	0.0606362	1006
16	rs11647503	C	T	0.11332	1006
16	rs12149696	G	C	0.0606362	1006
16	rs59804790	A	G	0.0606362	1006
16	rs76255078	C	T	0.0606362	1006
16	rs16942468	T	C	0.0606362	1006
16	rs61667621	T	C	0.0606362	1006
16	rs16959778	T	C	0.0606362	1006
16	rs2731752	T	C	0.158052	1006
16	rs16959780	T	A	0.0606362	1006
16	rs3826095	C	T	0.0606362	1006
16	rs3743578	C	T	0.0606362	1006
16	rs3743579	T	C	0.161034	1006
16	rs74348602	C	T	0.0377734	1006
16	rs74019831	G	A	0.0606362	1006
16	rs78390789	T	C	0.0218688	1006
16	rs78343718	T	C	0.0208748	1006
16	rs74019832	T	A	0.0606362	1006
16	rs41422944	A	G	0.493042	1006
16	rs74019833	T	C	0.0606362	1006
16	rs138081875	C	T	0.0497018	1006
16	rs74019834	A	G	0.0616302	1006
16	rs74019835	G	C	0.0616302	1006
16	rs2550359	T	C	0.156064	1006
16	rs117382243	A	T	0.0616302	1006
16	rs117776647	A	C	0.0616302	1006
16	rs74989935	G	A	0.0616302	1006
16	rs74019836	A	C	0.0616302	1006
16	rs2731755	T	A	0.161034	1006
16	rs2550360	T	C	0.156064	1006
16	rs75241789	G	A	0.0616302	1006
16	rs2731756	C	T	0.217694	1006
16	rs113103741	G	C	0.0616302	1006
16	rs12932604	G	C	0.265408	1006
16	rs2731757	C	T	0.485089	1006
16	rs2550361	C	T	0.981113	1006
16	rs2550362	G	A	0.156064	1006
16	rs2550363	C	T	0.217694	1006
16	rs16959786	T	C	0.0387674	1006
16	rs2731758	G	A	0.156064	1006
16	rs2550364	C	T	0.466203	1006
16	rs55691416	G	C	0.0616302	1006
16	rs57474112	A	G	0.0616302	1006
16	rs8056660	T	C	0.0139165	1006
16	rs2550365	A	C	0.217694	1006
16	rs10712297	G	A	0.0616302	1006
16	rs77325010	A	G	0.0616302	1006
16	rs74019837	C	T	0.0616302	1006
16	rs78279459	G	C	0.0248509	1006
16	rs149021498	G	A	0.0616302	1006
16	rs112480836	C	A	0.0616302	1006
16	rs113577652	C	A	0.0616302	1006
16	rs11641699	A	G	0.159046	1006
16	rs116923974	G	A	0.0258449	1006
16	rs58553914	T	C	0.082505	1006
16	rs2731740	A	G	0.478131	1006
16	rs7196068	G	A	0.082505	1006
16	rs2432552	T	G	0.480119	1006
16	rs74449109	A	G	0.0467197	1006
16	rs1834021	T	C	0.082505	1006
16	rs2731739	G	A	0.478131	1006
16	rs55661712	G	T	0.0139165	1006
16	rs111537029	C	A	0.0228628	1006
16	rs56403483	C	T	0.0427435	1006
16	rs35925424	C	A	0.0745527	1006
16	rs8058372	C	A	0.082505	1006
16	rs142080519	C	T	0.0208748	1006
16	rs147356773	C	T	0.0208748	1006
16	rs7205377	C	T	0.480119	1006
16	rs11639959	A	T	0.262425	1006
16	rs59107211	T	C	0.0139165	1006
16	rs113973623	G	A	0.0208748	1006
16	rs11076222	C	T	0.0228628	1006
16	rs11076223	T	G	0.082505	1006
16	rs3110221	C	G	0.980119	1006
16	rs11076224	A	C	0.0616302	1006
16	rs8049422	T	C	0.0208748	1006
16	rs12921098	C	T	0.262425	1006
16	rs16959811	A	G	0.0685885	1006
16	rs78004902	C	T	0.0626243	1006
16	rs12931839	A	G	0.137177	1006
16	rs4784905	C	T	0.986083	1006
16	rs145627704	G	A	0.0437376	1006
16	rs3096353	G	C	0.0705765	1006
16	rs117721680	A	G	0.0119284	1006
16	rs3110220	A	G	0.981113	1006
16	rs4595791	C	A	0.0377734	1006
16	rs16959812	A	G	0.125249	1006
16	rs146967911	T	G	0.0337972	1006
16	rs57801827	A	T	0.102386	1006
16	rs35699483	G	A	0.431412	1006
16	rs62040367	C	T	0.0894632	1006
16	rs16959814	T	C	0.114314	1006
16	rs2432553	G	A	0.748509	1006
16	rs4608323	A	G	0.107356	1006
16	rs2731743	A	G	0.870775	1006
16	rs72784085	A	G	0.028827	1006
16	rs11076225	G	A	0.122266	1006
16	rs2550366	C	T	0.0815109	1006
16	rs2731742	A	G	0.853877	1006
16	rs1035547	G	A	0.854871	1006
16	rs8050263	T	G	0.422465	1006
16	rs8045366	C	T	0.0397614	1006
16	rs186481724	A	G	0.0109344	1006
16	rs111884443	A	G	0.10338	1006
16	rs7187628	A	G	0.859841	1006
16	rs6499941	G	C	0.749503	1006
16	rs6416773	C	T	0.859841	1006
16	rs6416774	G	C	0.749503	1006
16	rs7350830	C	T	0.854871	1006
16	rs1035548	A	C	0.859841	1006
16	rs1862779	A	C	0.981113	1006
16	rs2731785	T	C	0.859841	1006
16	rs2468495	G	A	0.749503	1006
16	rs9931318	T	C	0.854871	1006
16	rs9939143	C	T	0.854871	1006
16	rs9929261	A	G	0.749503	1006
16	rs9939217	C	T	0.854871	1006
16	rs7350855	G	C	0.859841	1006
16	rs2468494	T	A	0.859841	1006
16	rs2468493	A	G	0.859841	1006
16	rs2432554	T	C	0.859841	1006
16	rs2550369	A	G	0.858847	1006
16	rs2550370	C	T	0.754473	1006
16	rs2731784	G	A	0.859841	1006
16	rs2259741	G	A	0.859841	1006
16	rs2731783	A	G	0.859841	1006
16	rs183518271	A	C	0.0109344	1006
16	rs2550371	G	A	0.748509	1006
16	rs2550372	G	A	0.854871	1006
16	rs2550373	T	C	0.854871	1006
16	rs2731782	T	C	0.854871	1006
16	rs2550374	G	T	0.749503	1006
16	rs2731781	C	G	0.859841	1006
16	rs2731780	T	G	0.853877	1006
16	rs3110223	A	G	0.858847	1006
16	rs3110222	A	G	0.853877	1006
16	rs2550377	C	T	0.772366	1006
16	rs117771975	G	A	0.0238569	1006
16	rs111939176	A	G	0.0666004	1006
16	rs2432555	C	A	0.853877	1006
16	rs2550378	G	A	0.849901	1006
16	rs2731778	C	T	0.853877	1006
16	rs2550379	A	T	0.858847	1006
16	rs2550380	C	T	0.772366	1006
16	rs2731777	G	A	0.853877	1006
16	rs62040373	T	C	0.105368	1006
16	rs2550381	C	T	0.753479	1006
16	rs2731776	G	A	0.753479	1006
16	rs8050291	C	G	0.105368	1006
16	rs2731775	A	G	0.772366	1006
16	rs2259512	T	C	0.772366	1006
16	rs11647151	C	A	0.122266	1006
16	rs11648448	C	T	0.122266	1006
16	rs35748461	G	A	0.122266	1006
16	rs12599738	G	A	0.421471	1006
16	rs2731774	G	A	0.858847	1006
16	rs2550382	T	C	0.858847	1006
16	rs2731773	C	T	0.324056	1006
16	rs2550383	T	C	0.858847	1006
16	rs55798918	A	G	0.424453	1006
16	rs12445038	C	T	0.0337972	1006
16	rs2731772	G	A	0.324056	1006
16	rs2550384	C	T	0.329026	1006
16	rs66650341	G	A	0.0815109	1006
16	rs734893	C	T	0.0795229	1006
16	rs734892	T	A	0.122266	1006
16	rs2731771	G	C	0.857853	1006
16	rs2550385	C	A	0.847913	1006
16	rs2550386	G	A	0.857853	1006
16	rs2550387	T	C	0.857853	1006
16	rs1862780	T	A	0.857853	1006
16	rs4784027	G	C	0.122266	1006
16	rs2731770	G	T	0.857853	1006
16	rs61311307	C	T	0.122266	1006
16	rs2550327	A	G	0.0884692	1006
16	rs2731769	T	C	0.866799	1006
16	rs11646507	C	T	0.11332	1006
16	rs117739101	A	C	0.0258449	1006
16	rs12599414	G	A	0.112326	1006
16	rs2550328	A	G	0.867793	1006
16	rs59309807	G	T	0.10835	1006
16	rs1820234	A	G	0.867793	1006
16	rs1820235	G	A	0.743539	1006
16	rs2550329	G	A	0.980119	1006
16	rs2550331	C	T	0.866799	1006
16	rs76812585	T	C	0.0755467	1006
16	rs73552822	G	T	0.112326	1006
16	rs112532273	T	C	0.112326	1006
16	rs73552826	T	C	0.112326	1006
16	rs2550332	A	T	0.980119	1006
16	rs11640553	G	A	0.111332	1006
16	rs77811779	G	T	0.0208748	1006
16	rs11647200	A	T	0.111332	1006
16	rs11641769	G	A	0.112326	1006
16	rs146138803	T	G	0.0198807	1006
16	rs4784028	T	C	0.112326	1006
16	rs2550333	G	T	0.861829	1006
16	rs4784029	G	C	0.111332	1006
16	rs2731768	C	T	0.744533	1006
16	rs12596458	T	C	0.111332	1006
16	rs12918570	C	T	0.426441	1006
16	rs73552837	T	G	0.111332	1006
16	rs1019547	A	G	0.980119	1006
16	rs1019546	G	A	0.861829	1006
16	rs12446721	C	T	0.230616	1006
16	rs11641349	T	C	0.11332	1006
16	rs16959933	A	G	0.112326	1006
16	rs11640080	C	A	0.112326	1006
16	rs2731767	A	G	0.973161	1006
16	rs8044504	C	G	0.112326	1006
16	rs2731766	C	T	0.786282	1006
16	rs56167709	G	A	0.0874751	1006
16	rs11641634	C	A	0.0974155	1006
16	rs2550334	G	A	0.973161	1006
16	rs78988208	C	T	0.0874751	1006
16	rs59857385	G	A	0.0964215	1006
16	rs117828292	A	C	0.0874751	1006
16	rs62040392	A	G	0.0238569	1006
16	rs79022177	T	C	0.0874751	1006
16	rs11643125	C	T	0.0964215	1006
16	rs11644230	G	A	0.0964215	1006
16	rs6499943	G	C	0.973161	1006
16	rs34396998	C	A	0.0218688	1006
16	rs7193621	T	C	0.0874751	1006
16	rs11641183	A	G	0.0964215	1006
16	rs11645787	G	A	0.0984095	1006
16	rs1834017	C	T	0.0994036	1006
16	rs72786104	T	C	0.0198807	1006
16	rs1834016	T	C	0.0984095	1006
16	rs2731765	A	C	0.532803	1006
16	rs117556035	C	G	0.0208748	1006
16	rs76304892	A	G	0.0874751	1006
16	rs28416532	A	C	0.167992	1006
16	rs11076228	C	T	0.0964215	1006
16	rs1834015	G	A	0.976143	1006
16	rs2257931	G	A	0.503976	1006
16	rs7198960	A	G	0.0884692	1006
16	rs2731764	G	A	0.976143	1006
16	rs2731763	G	A	0.873757	1006
16	rs11647124	T	G	0.102386	1006
16	rs73552874	G	A	0.10338	1006
16	rs2432551	G	A	0.978131	1006
16	rs11860326	C	T	0.102386	1006
16	rs2731762	G	A	0.978131	1006
16	rs889590	C	T	0.84493	1006
16	rs889591	C	G	0.743539	1006
16	rs3759959	G	T	0.102386	1006
16	rs3784918	C	T	0.151093	1006
16	rs10852560	A	C	0.151093	1006
16	rs1974878	C	T	0.145129	1006
16	rs1974877	G	A	0.151093	1006
16	rs2731761	G	A	0.462227	1006
16	rs1974876	C	T	0.145129	1006
16	rs117469490	T	C	0.0347913	1006
16	rs58552020	G	A	0.0198807	1006
16	rs11640515	G	A	0.150099	1006
16	rs11640840	C	T	0.144135	1006
16	rs11076229	G	A	0.150099	1006
16	rs11076230	T	G	0.145129	1006
16	rs12596498	C	T	0.144135	1006
16	rs2550335	T	C	0.984095	1006
16	rs72786110	C	T	0.144135	1006
16	rs16959980	T	C	0.144135	1006
16	rs72786111	A	C	0.144135	1006
16	rs11641332	A	G	0.144135	1006
16	rs12599433	G	A	0.143141	1006
16	rs1125849	A	G	0.149105	1006
16	rs16959998	G	A	0.143141	1006
16	rs11649203	C	T	0.143141	1006
16	rs11644276	A	G	0.143141	1006
16	rs2731759	A	G	0.83996	1006
16	rs2550338	T	A	0.837972	1006
16	rs11076231	G	T	0.346918	1006
16	rs2550339	C	T	0.0884692	1006
16	rs2550340	C	G	0.675944	1006
16	rs2550341	C	G	0.695825	1006
16	rs75715084	G	A	0.0198807	1006
16	rs12708994	C	T	0.569583	1006
16	rs11076232	A	G	0.569583	1006
16	rs11076233	C	T	0.563618	1006
16	rs11076234	T	C	0.563618	1006
16	rs11076235	G	C	0.563618	1006
16	rs11076236	C	G	0.563618	1006
16	rs11076237	C	T	0.563618	1006
16	rs9923694	T	C	0.564612	1006
16	rs3815802	G	A	0.697813	1006
16	rs2731738	C	T	0.124254	1006
16	rs12596550	T	A	0.56163	1006
16	rs4784907	G	A	0.56163	1006
16	rs2550342	A	G	0.124254	1006
16	rs2468492	G	C	0.104374	1006
16	rs12923472	C	T	0.0377734	1006
16	rs2550343	C	A	0.104374	1006
16	rs4784908	G	T	0.56163	1006
16	rs4784909	C	T	0.560636	1006
16	rs12447995	C	T	0.0347913	1006
16	rs4784910	G	T	0.517893	1006
16	rs9937285	C	A	0.553678	1006
16	rs72786117	G	A	0.0198807	1006
16	rs13331556	C	T	0.553678	1006
16	rs2550344	A	G	0.687873	1006
16	rs13331366	G	C	0.553678	1006
16	rs13331369	G	A	0.553678	1006
16	rs12596594	G	A	0.553678	1006
16	rs7190813	C	T	0.553678	1006
16	rs7196686	T	G	0.553678	1006
16	rs4784911	A	G	0.554672	1006
16	rs12708995	T	C	0.554672	1006
16	rs4784912	T	C	0.554672	1006
16	rs4784913	G	A	0.555666	1006
16	rs7197565	C	A	0.553678	1006
16	rs8061107	C	T	0.553678	1006
16	rs12708996	C	T	0.553678	1006
16	rs11644149	G	A	0.193837	1006
16	rs10500406	A	G	0.553678	1006
16	rs12708997	A	C	0.554672	1006
16	rs12708998	C	A	0.557654	1006
16	rs13330986	A	G	0.553678	1006
16	rs67050143	A	C	0.131213	1006
16	rs4784030	A	G	0.684891	1006
16	rs6499944	G	T	0.55169	1006
16	rs16960001	T	C	0.131213	1006
16	rs56951299	A	G	0.125249	1006
16	rs10852561	T	C	0.882704	1006
16	rs56305478	C	T	0.110338	1006
16	rs55919837	T	C	0.131213	1006
16	rs59193557	C	T	0.131213	1006
16	rs67466204	T	A	0.131213	1006
16	rs1834018	A	G	0.132207	1006
16	rs1834019	C	T	0.131213	1006
16	rs72786128	G	C	0.0228628	1006
16	rs4448927	G	C	0.00894632	1006
16	rs60910883	T	C	0.131213	1006
16	rs59356903	G	A	0.131213	1006
16	rs55771432	G	T	0.105368	1006
16	rs55665812	T	C	0.111332	1006
16	rs59369664	T	C	0.0198807	1006
16	rs55801824	G	C	0.111332	1006
16	rs4784914	T	G	0.574553	1006
16	rs55893717	T	C	0.111332	1006
16	rs1966508	A	G	0.685885	1006
16	rs72786133	G	A	0.111332	1006
16	rs8060113	G	A	0.553678	1006
16	rs72786134	T	C	0.111332	1006
16	rs2405681	G	A	0.684891	1006
16	rs2405682	A	T	0.675944	1006
16	rs115161167	T	G	0.0198807	1006
16	rs55976433	C	T	0.105368	1006
16	rs72786135	C	T	0.111332	1006
16	rs7200791	T	G	0.687873	1006
16	rs56320959	A	C	0.105368	1006
16	rs7193906	G	C	0.684891	1006
16	rs60492691	C	T	0.0198807	1006
16	rs7200123	C	G	0.573559	1006
16	rs6499945	T	G	0.555666	1006
16	rs4784915	C	A	0.687873	1006
16	rs17241091	G	A	0.0606362	1006
16	rs2241414	T	C	0.107356	1006
16	rs1052276	C	T	0.107356	1006
16	rs16960027	G	T	0.107356	1006
16	rs16960029	T	C	0.10835	1006
16	rs55693470	A	C	0.0397614	1006
16	rs72786138	G	A	0.10835	1006
16	rs16960032	A	G	0.107356	1006
16	rs16960035	C	T	0.107356	1006
16	rs11642943	T	A	0.198807	1006
16	rs78302648	C	A	0.0974155	1006
16	rs72786139	G	A	0.107356	1006
16	rs3743580	G	A	0.107356	1006
16	rs3743581	A	G	0.0198807	1006
16	rs138079638	G	A	0.0109344	1006
16	rs3826096	T	C	0.553678	1006
16	rs11865985	C	T	0.107356	1006
16	rs67746089	T	C	0.0198807	1006
16	rs16960040	G	A	0.107356	1006
16	rs72786146	G	A	0.107356	1006
16	rs16960042	T	C	0.107356	1006
16	rs2303228	G	A	0.0198807	1006
16	rs3815803	T	C	0.553678	1006
16	rs72786150	T	C	0.107356	1006
16	rs78763347	G	A	0.107356	1006
16	rs72786153	C	T	0.107356	1006
16	rs9923981	C	T	0.573559	1006
16	rs1820236	G	A	0.680915	1006
16	rs1820237	G	A	0.107356	1006
16	rs1820238	C	T	0.10835	1006
16	rs1820240	G	C	0.107356	1006
16	rs1820241	G	T	0.107356	1006
16	rs1820242	A	G	0.107356	1006
16	rs72786155	A	G	0.107356	1006
16	rs4784916	T	C	0.680915	1006
16	rs66776051	G	A	0.0198807	1006
16	rs72786158	G	A	0.107356	1006
16	rs72786160	A	G	0.107356	1006
16	rs72786162	C	T	0.0188867	1006
16	rs72786164	C	T	0.107356	1006
16	rs72786165	G	C	0.107356	1006
16	rs8048836	A	G	0.573559	1006
16	rs72786166	G	A	0.107356	1006
16	rs56131447	G	A	0.107356	1006
16	rs8047708	G	A	0.580517	1006
16	rs55715369	G	A	0.107356	1006
16	rs55820457	A	G	0.107356	1006
16	rs55685520	T	C	0.107356	1006
16	rs56358295	G	A	0.107356	1006
16	rs4784031	T	A	0.553678	1006
16	rs11644244	A	G	0.198807	1006
16	rs28463878	C	T	0.137177	1006
16	rs76912933	G	A	0.107356	1006
16	rs72786171	T	C	0.107356	1006
16	rs72786174	C	T	0.101392	1006
16	rs114410328	G	A	0.107356	1006
16	rs4784032	A	G	0.976143	1006
16	rs117461698	C	T	0.0387674	1006
16	rs3803583	A	G	0.101392	1006
16	rs3803582	T	C	0.107356	1006
16	rs72786177	G	A	0.102386	1006
16	rs2897203	C	T	0.774354	1006
16	rs6499946	G	T	0.774354	1006
16	rs6499947	C	T	0.671968	1006
16	rs7205814	C	T	0.552684	1006
16	rs7188579	T	C	0.653082	1006
16	rs2288012	A	G	0.777336	1006
16	rs2288013	C	T	0.106362	1006
16	rs2288014	A	G	0.0198807	1006
16	rs2288015	G	A	0.106362	1006
16	rs67360230	T	C	0.0198807	1006
16	rs7194328	G	A	0.645129	1006
16	rs75893586	G	A	0.0198807	1006
16	rs56357795	A	G	0.112326	1006
16	rs56311622	G	C	0.112326	1006
16	rs72786183	G	C	0.10338	1006
16	rs72786184	C	T	0.10338	1006
16	rs11864723	A	C	0.132207	1006
16	rs11860200	G	C	0.0258449	1006
16	rs66994138	C	T	0.132207	1006
16	rs10852562	T	C	0.77833	1006
16	rs61466143	A	G	0.132207	1006
16	rs61586145	A	C	0.0258449	1006
16	rs117342584	G	A	0.00994036	1006
16	rs12449194	A	G	0.198807	1006
16	rs117528057	G	A	0.0228628	1006
16	rs11862618	G	A	0.132207	1006
16	rs11859733	T	C	0.132207	1006
16	rs60569893	T	C	0.132207	1006
16	rs10852563	C	G	0.685885	1006
16	rs77375735	C	T	0.0258449	1006
16	rs4293365	C	G	0.132207	1006
16	rs118008170	A	G	0.0347913	1006
16	rs56681526	T	G	0.132207	1006
16	rs57965471	G	A	0.132207	1006
16	rs56688470	A	T	0.132207	1006
16	rs56040127	T	A	0.106362	1006
16	rs56291660	G	T	0.106362	1006
16	rs55778638	T	C	0.10338	1006
16	rs66891860	C	T	0.0198807	1006
16	rs55787712	G	A	0.126243	1006
16	rs66680952	A	G	0.132207	1006
16	rs66468611	A	T	0.0198807	1006
16	rs11859150	C	A	0.126243	1006
16	rs11867107	G	A	0.126243	1006
16	rs72786194	A	G	0.10338	1006
16	rs61688272	A	G	0.126243	1006
16	rs56723249	A	G	0.126243	1006
16	rs72786195	C	T	0.126243	1006
16	rs11646384	A	G	0.197813	1006
16	rs56907746	G	A	0.139165	1006
16	rs111824367	C	T	0.0198807	1006
16	rs112771716	G	A	0.0198807	1006
16	rs68055654	G	A	0.126243	1006
16	rs113326331	C	A	0.126243	1006
16	rs11649136	T	C	0.197813	1006
16	rs113945985	A	C	0.126243	1006
16	rs68103036	A	G	0.0198807	1006
16	rs117936000	G	A	0.106362	1006
16	rs4635329	T	A	0.779324	1006
16	rs59342830	C	T	0.126243	1006
16	rs12933888	G	A	0.351889	1006
16	rs56371652	A	G	0.126243	1006
16	rs56076971	G	A	0.10338	1006
16	rs146224351	G	A	0.0168986	1006
16	rs118185576	A	G	0.0178926	1006
16	rs34199441	T	C	0.132207	1006
16	rs56134345	G	T	0.132207	1006
16	rs55851148	A	C	0.132207	1006
16	rs145219126	G	A	0.10338	1006
16	rs8052933	A	G	0.548708	1006
16	rs66797721	T	C	0.132207	1006
16	rs73554593	A	G	0.132207	1006
16	rs73554595	G	A	0.132207	1006
16	rs11862641	C	T	0.132207	1006
16	rs11859466	A	G	0.133201	1006
16	rs145822436	C	T	0.0198807	1006
16	rs56034555	G	A	0.10338	1006
16	rs56409821	G	T	0.0695825	1006
16	rs72788115	A	T	0.106362	1006
16	rs11865612	G	A	0.0258449	1006
16	rs11862811	T	G	0.132207	1006
16	rs150022175	T	C	0.0159046	1006
16	rs72788118	T	A	0.106362	1006
16	rs66724303	G	T	0.132207	1006
16	rs4402556	A	G	0.197813	1006
16	rs11859858	G	A	0.132207	1006
16	rs2405683	T	A	0.196819	1006
16	rs150121097	C	T	0.105368	1006
16	rs12919718	A	G	0.779324	1006
16	rs61053101	A	C	0.0198807	1006
16	rs78263708	G	A	0.0576541	1006
16	rs59977599	C	T	0.0198807	1006
16	rs11648691	G	A	0.203777	1006
16	rs62040406	C	A	0.0974155	1006
16	rs113565835	G	A	0.0328032	1006
16	rs12921475	A	G	0.415507	1006
16	rs11645798	A	G	0.204771	1006
16	rs147228103	G	A	0.0337972	1006
16	rs4784917	G	T	0.382704	1006
16	rs8182147	G	A	0.203777	1006
16	rs4784918	G	A	0.382704	1006
16	rs4784919	G	A	0.382704	1006
16	rs4784920	G	A	0.383698	1006
16	rs12931722	A	G	0.383698	1006
16	rs11643029	G	A	0.203777	1006
16	rs7204580	A	G	0.616302	1006
16	rs4784033	G	T	0.225646	1006
16	rs4784921	A	G	0.620278	1006
16	rs12444403	A	G	0.361829	1006
16	rs12599463	C	T	0.361829	1006
16	rs729334	C	A	0.361829	1006
16	rs114620566	G	T	0.0238569	1006
16	rs729318	T	C	0.843936	1006
16	rs12445292	C	T	0.622266	1006
16	rs12445399	C	T	0.227634	1006
16	rs114023678	C	T	0.0238569	1006
16	rs4784922	A	G	0.61829	1006
16	rs113232736	G	A	0.227634	1006
16	rs35409759	C	T	0.361829	1006
16	rs35312446	C	T	0.361829	1006
16	rs117633372	G	T	0.0407555	1006
16	rs35079509	T	A	0.362823	1006
16	rs34204454	C	A	0.362823	1006
16	rs10775339	T	A	0.61829	1006
16	rs1966507	G	A	0.621272	1006
16	rs1974879	G	C	0.61332	1006
16	rs118111510	C	T	0.05666	1006
16	rs140214186	T	C	0.0238569	1006
16	rs2550350	G	C	0.61829	1006
16	rs35130291	A	C	0.360835	1006
16	rs2550349	C	T	0.360835	1006
16	rs4784923	C	T	0.251491	1006
16	rs147302115	G	A	0.0506958	1006
16	rs142139814	A	C	0.0139165	1006
16	rs12448422	G	A	0.358847	1006
16	rs2550347	G	A	0.619284	1006
16	rs146413875	C	T	0.0178926	1006
16	rs72788143	T	A	0.229622	1006
16	rs76649222	A	G	0.0218688	1006
16	rs12917748	G	A	0.397614	1006
16	rs12918221	G	A	0.368787	1006
16	rs55910718	C	T	0.212724	1006
16	rs12923899	C	A	0.337972	1006
16	rs12923917	C	G	0.336978	1006
16	rs9302698	G	T	0.785288	1006
16	rs10459798	G	A	0.0477137	1006
16	rs138010341	A	G	0.0586481	1006
16	rs4784924	G	T	0.645129	1006
16	rs7200079	G	A	0.297217	1006
16	rs11643642	G	A	0.234592	1006
16	rs111433303	A	G	0.0586481	1006
16	rs11862529	G	C	0.0318091	1006
16	rs7201521	G	T	0.336978	1006
16	rs11643151	A	G	0.235586	1006
16	rs4595792	G	A	0.670974	1006
16	rs67814708	C	T	0.0994036	1006
16	rs11640687	C	T	0.235586	1006
16	rs146417095	G	A	0.0218688	1006
16	rs4393563	T	G	0.968191	1006
16	rs72788151	C	T	0.0248509	1006
16	rs7199896	T	A	0.944334	1006
16	rs8052032	G	T	0.055666	1006
16	rs7198341	G	A	0.210736	1006
16	rs7206152	T	C	0.410537	1006
16	rs4600453	G	C	0.237575	1006
16	rs56142956	C	T	0.312127	1006
16	rs191495872	C	T	0.0228628	1006
16	rs7190653	C	A	0.0347913	1006
16	rs112088723	A	T	0.0198807	1006
16	rs28622510	C	T	0.237575	1006
16	rs140445141	C	A	0.0248509	1006
16	rs143025528	C	T	0.0228628	1006
16	rs8055498	A	C	0.0347913	1006
16	rs138924391	A	G	0.0119284	1006
16	rs150499824	C	T	0.0188867	1006
16	rs78609274	T	C	0.0427435	1006
16	rs62040443	C	T	0.0198807	1006
16	rs7192191	T	C	0.0437376	1006
16	rs62040444	G	A	0.0198807	1006
16	rs8053581	C	A	0.054672	1006
16	rs35877666	T	A	0.312127	1006
16	rs35325824	A	T	0.311133	1006
16	rs8052855	G	A	0.0347913	1006
16	rs112199064	G	A	0.0208748	1006
16	rs116986328	G	T	0.0258449	1006
16	rs16960117	A	T	0.0427435	1006
16	rs76511994	C	T	0.0427435	1006
16	rs11076238	G	A	0.0984095	1006
16	rs62040445	T	G	0.0198807	1006
16	rs8049643	G	A	0.312127	1006
16	rs8049807	G	A	0.312127	1006
16	rs8051896	C	A	0.409543	1006
16	rs8052069	C	A	0.366799	1006
16	rs74401493	C	T	0.0427435	1006
16	rs6499948	A	T	0.410537	1006
16	rs62040446	A	G	0.054672	1006
16	rs3924873	G	A	0.055666	1006
16	rs3924874	C	T	0.353877	1006
16	rs7188436	C	T	0.0417495	1006
16	rs3924875	A	C	0.0208748	1006
16	rs17241119	G	A	0.312127	1006
16	rs4625709	A	G	0.409543	1006
16	rs11865347	G	A	0.408549	1006
16	rs35038460	G	A	0.353877	1006
16	rs78876225	C	T	0.0417495	1006
16	rs62040447	G	A	0.0198807	1006
16	rs11865378	G	T	0.409543	1006
16	rs117678242	T	C	0.0228628	1006
16	rs7197036	A	G	0.055666	1006
16	rs141809188	G	A	0.0228628	1006
16	rs112160220	G	T	0.0417495	1006
16	rs72788159	C	T	0.0536779	1006
16	rs28836477	G	A	0.312127	1006
16	rs8060314	G	A	0.409543	1006
16	rs62040449	C	T	0.210736	1006
16	rs143202913	T	C	0.00894632	1006
16	rs62040450	C	T	0.0208748	1006
16	rs8046528	C	T	0.0974155	1006
16	rs117645966	G	A	0.0228628	1006
16	rs28507114	C	T	0.312127	1006
16	rs28861483	T	C	0.353877	1006
16	rs117600775	C	T	0.0874751	1006
16	rs4456494	T	G	0.409543	1006
16	rs35133695	G	A	0.353877	1006
16	rs137978005	C	T	0.0228628	1006
16	rs142084191	C	T	0.0119284	1006
16	rs146332649	G	A	0.0228628	1006
16	rs56384047	T	C	0.353877	1006
16	rs62040451	G	A	0.0198807	1006
16	rs371345094	A	G	0.0417495	1006
16	rs117933019	A	G	0.0417495	1006
16	rs78283726	C	G	0.0427435	1006
16	rs62040452	C	T	0.0198807	1006
16	rs11860344	G	A	0.054672	1006
16	rs35228411	T	G	0.054672	1006
16	rs9924643	G	A	0.055666	1006
16	rs7194338	G	A	0.0318091	1006
16	rs7201355	T	C	0.0318091	1006
16	rs6499949	G	A	0.055666	1006
16	rs62040454	C	A	0.0198807	1006
16	rs9940930	A	G	0.237575	1006
16	rs7500848	C	T	0.054672	1006
16	rs1582590	T	G	0.054672	1006
16	rs111609779	G	A	0.0198807	1006
16	rs1582591	G	A	0.054672	1006
16	rs62040455	A	T	0.054672	1006
16	rs55855412	C	T	0.055666	1006
16	rs151153214	A	C	0.0198807	1006
16	rs34527079	G	A	0.282306	1006
16	rs7185233	G	C	0.054672	1006
16	rs7186010	G	A	0.0318091	1006
16	rs62040457	G	A	0.054672	1006
16	rs62040458	C	G	0.054672	1006
16	rs36047288	C	T	0.312127	1006
16	rs149167379	A	C	0.0188867	1006
16	rs1834029	G	A	0.353877	1006
16	rs139065733	C	G	0.0228628	1006
16	rs117577288	T	C	0.0228628	1006
16	rs73556398	A	G	0.0258449	1006
16	rs62040459	C	T	0.0536779	1006
16	rs142198390	A	G	0.0228628	1006
16	rs77451922	T	C	0.0417495	1006
16	rs62042560	G	A	0.0198807	1006
16	rs72788169	C	T	0.0934394	1006
16	rs117124227	G	A	0.0228628	1006
16	rs143390758	C	G	0.0228628	1006
16	rs1895523	G	A	0.054672	1006
16	rs7196263	T	C	0.055666	1006
16	rs184123608	C	G	0.0228628	1006
16	rs62042561	C	A	0.0198807	1006
16	rs8055228	T	G	0.0536779	1006
16	rs117423153	T	C	0.0188867	1006
16	rs7197148	C	T	0.0377734	1006
16	rs7203177	T	C	0.0974155	1006
16	rs16960143	G	A	0.0745527	1006
16	rs62042562	T	C	0.0974155	1006
16	rs75793057	A	G	0.0417495	1006
16	rs7501159	C	T	0.0536779	1006
16	rs113543656	G	A	0.0367793	1006
16	rs7192669	T	G	0.0735586	1006
16	rs7185970	G	A	0.0735586	1006
16	rs62042563	G	A	0.0198807	1006
16	rs9926700	C	G	0.229622	1006
16	rs7198366	G	A	0.0735586	1006
16	rs60634232	A	G	0.0616302	1006
16	rs2405965	T	C	0.00894632	1006
16	rs4500717	A	C	0.0735586	1006
16	rs58814521	G	T	0.0198807	1006
16	rs117166899	A	G	0.0854871	1006
16	rs75249291	G	A	0.0417495	1006
16	rs7196251	C	A	0.0735586	1006
16	rs62042565	T	C	0.0735586	1006
16	rs76340158	T	C	0.0417495	1006
16	rs9922149	G	A	0.0228628	1006
16	rs1424072	T	C	0.0974155	1006
16	rs79444575	T	C	0.0427435	1006
16	rs62042566	T	C	0.0735586	1006
16	rs62042586	G	T	0.0198807	1006
16	rs76839835	T	G	0.0417495	1006
16	rs62042587	T	G	0.0735586	1006
16	rs72788174	G	A	0.0198807	1006
16	rs62042588	C	T	0.0735586	1006
16	rs62042589	G	A	0.0735586	1006
16	rs9926152	C	A	0.0228628	1006
16	rs7191867	G	A	0.642147	1006
16	rs9941037	T	C	0.0964215	1006
16	rs72788178	A	T	0.0735586	1006
16	rs62042590	T	C	0.0735586	1006
16	rs17241126	C	T	0.0715706	1006
16	rs8058444	A	G	0.0735586	1006
16	rs149788304	A	G	0.0188867	1006
16	rs62042591	T	A	0.0198807	1006
16	rs77731636	G	A	0.0417495	1006
16	rs9926887	T	C	0.287276	1006
16	rs9924810	A	T	0.287276	1006
16	rs113108104	G	A	0.0765408	1006
16	rs79143633	C	T	0.0417495	1006
16	rs62042593	A	G	0.0198807	1006
16	rs117626414	G	A	0.027833	1006
16	rs9302699	C	A	0.229622	1006
16	rs117333314	T	C	0.00894632	1006
16	rs111776735	G	C	0.0198807	1006
16	rs72788182	C	A	0.0337972	1006
16	rs72788183	C	A	0.0337972	1006
16	rs138953326	T	C	0.0218688	1006
16	rs72788184	T	C	0.0775348	1006
16	rs62042594	G	T	0.166998	1006
16	rs150845629	A	G	0.0228628	1006
16	rs6499952	T	C	0.696819	1006
16	rs7186309	C	T	0.0675944	1006
16	rs62042595	G	A	0.0149105	1006
16	rs117517226	C	A	0.0159046	1006
16	rs34696101	C	T	0.0417495	1006
16	rs62042597	T	C	0.0149105	1006
16	rs113893470	T	A	0.0427435	1006
16	rs8056453	G	A	0.0516899	1006
16	rs28455738	C	T	0.0417495	1006
16	rs62042598	G	T	0.0149105	1006
16	rs8048037	G	A	0.05666	1006
16	rs9940564	T	G	0.0417495	1006
16	rs3743565	A	G	0.77336	1006
16	rs62042599	G	A	0.0149105	1006
16	rs13334093	G	A	0.0417495	1006
16	rs72788185	T	A	0.0188867	1006
16	rs62042600	A	G	0.0149105	1006
16	rs140920702	C	T	0.027833	1006
16	rs117403534	C	T	0.0149105	1006
16	rs112078698	A	G	0.0159046	1006
16	rs117811546	G	A	0.0149105	1006
16	rs6499953	T	G	0.0427435	1006
16	rs112967084	C	A	0.0149105	1006
16	rs8063438	G	A	0.0427435	1006
16	rs34136914	C	T	0.263419	1006
16	rs79803294	T	G	0.0626243	1006
16	rs9935389	C	T	0.0417495	1006
16	rs74019861	C	T	0.0427435	1006
16	rs117616563	C	T	0.0198807	1006
16	rs8054945	G	A	0.0427435	1006
16	rs79506060	C	T	0.0427435	1006
16	rs62042605	G	T	0.0149105	1006
16	rs111769861	G	A	0.0795229	1006
16	rs9940751	G	T	0.05666	1006
16	rs62042606	C	T	0.0149105	1006
16	rs60068088	A	G	0.0675944	1006
16	rs111671458	A	C	0.0149105	1006
16	rs11648876	T	C	0.0526839	1006
16	rs11649008	A	G	0.0526839	1006
16	rs45439399	T	C	0.0208748	1006
16	rs13333770	G	A	0.0417495	1006
16	rs4784929	C	A	0.0656064	1006
16	rs150996755	C	A	0.0178926	1006
16	rs190287026	T	A	0.0198807	1006
16	rs139023384	C	T	0.0218688	1006
16	rs62042610	A	G	0.0675944	1006
16	rs12935127	T	G	0.77336	1006
16	rs4784931	T	C	0.10835	1006
16	rs8055026	G	A	0.0427435	1006
16	rs62042611	C	T	0.0149105	1006
16	rs28488074	C	G	0.0417495	1006
16	rs4784933	A	G	0.0656064	1006
16	rs12443709	A	C	0.759443	1006
16	rs77974127	C	G	0.0417495	1006
16	rs58879164	C	A	0.0656064	1006
16	rs12596516	A	G	0.109344	1006
16	rs11647234	G	T	0.10835	1006
16	rs60671931	G	A	0.0427435	1006
16	rs4784038	T	C	0.869781	1006
16	rs8058736	C	A	0.10835	1006
16	rs8058872	C	T	0.0427435	1006
16	rs62042613	C	T	0.248509	1006
16	rs79034940	C	T	0.0854871	1006
16	rs144754112	C	A	0.0427435	1006
16	rs112299067	A	G	0.0427435	1006
16	rs62042614	G	A	0.0149105	1006
16	rs185197153	A	C	0.0129225	1006
16	rs13335699	G	A	0.0586481	1006
16	rs62042615	C	T	0.0139165	1006
16	rs62042616	C	T	0.0139165	1006
16	rs72788190	C	T	0.0218688	1006
16	rs148711815	C	T	0.0168986	1006
16	rs117203217	G	A	0.0188867	1006
16	rs28639632	A	G	0.084493	1006
16	rs62042618	C	T	0.0139165	1006
16	rs75423103	G	A	0.0139165	1006
16	rs9935201	A	G	0.0894632	1006
16	rs188200798	G	C	0.00298211	1006
16	rs8044768	T	C	0.749503	1006
16	rs6499954	T	C	0.752485	1006
16	rs6499955	T	C	0.752485	1006
16	rs141907456	A	G	0.0198807	1006
16	rs7186158	A	C	0.734592	1006
16	rs7186531	A	G	0.084493	1006
16	rs7191391	T	G	0.084493	1006
16	rs6499956	T	C	0.727634	1006
16	rs62042619	T	A	0.0139165	1006
16	rs1895522	G	A	0.718688	1006
16	rs140144054	C	T	0.00994036	1006
16	rs4784934	A	G	0.747515	1006
16	rs7192069	G	C	0.0904573	1006
16	rs4784935	A	G	0.746521	1006
16	rs11866264	T	G	0.0914513	1006
16	rs9937397	A	G	0.0894632	1006
16	rs9937562	A	G	0.0914513	1006
16	rs9928581	G	A	0.746521	1006
16	rs8063227	T	A	0.619284	1006
16	rs4784936	G	A	0.0228628	1006
16	rs111804758	G	A	0.0447316	1006
16	rs1424077	G	A	0.747515	1006
16	rs1424076	G	C	0.11332	1006
16	rs1424075	A	C	0.95328	1006
16	rs1424074	A	G	0.127237	1006
16	rs7184938	C	G	0.127237	1006
16	rs7190478	T	C	0.127237	1006
16	rs142091317	C	T	0.0139165	1006
16	rs2042403	C	T	0.658052	1006
16	rs2042402	G	A	0.619284	1006
16	rs2042401	T	C	0.747515	1006
16	rs9935672	C	T	0.0894632	1006
16	rs9937263	G	C	0.10338	1006
16	rs116955911	G	A	0.0139165	1006
16	rs2042400	T	C	0.642147	1006
16	rs9937365	G	A	0.10338	1006
16	rs2042399	C	A	0.95328	1006
16	rs9928114	A	G	0.10338	1006
16	rs76298883	G	A	0.0447316	1006
16	rs62042633	G	A	0.0139165	1006
16	rs2042398	A	G	0.619284	1006
16	rs13337914	G	A	0.10338	1006
16	rs8056043	C	A	0.642147	1006
16	rs13338353	C	A	0.10338	1006
16	rs62042634	G	A	0.0139165	1006
16	rs9931547	A	G	0.746521	1006
16	rs9940955	G	A	0.10338	1006
16	rs4784937	C	T	0.0218688	1006
16	rs28623612	C	T	0.73161	1006
16	rs72788200	T	C	0.0218688	1006
16	rs28627526	C	T	0.730616	1006
16	rs4784938	G	A	0.746521	1006
16	rs56139189	G	A	0.66501	1006
16	rs4784939	T	C	0.676938	1006
16	rs74019877	C	T	0.0586481	1006
16	rs12932284	C	T	0.67495	1006
16	rs62042638	G	C	0.0139165	1006
16	rs13333907	C	T	0.05666	1006
16	rs75107264	G	A	0.0616302	1006
16	rs112098155	A	T	0.0139165	1006
16	rs79815169	T	C	0.0139165	1006
16	rs4784940	G	A	0.0218688	1006
16	rs12932631	T	C	0.689861	1006
16	rs12927589	G	A	0.688867	1006
16	rs79170151	G	A	0.0347913	1006
16	rs4577076	A	G	0.688867	1006
16	rs3890512	C	G	0.707753	1006
16	rs3890513	G	T	0.0218688	1006
16	rs4496132	G	A	0.0994036	1006
16	rs8057901	G	A	0.662028	1006
16	rs11649027	G	A	0.663022	1006
16	rs11644317	A	G	0.663022	1006
16	rs9940062	G	T	0.663022	1006
16	rs62042639	C	T	0.0139165	1006
16	rs1559388	G	T	0.117296	1006
16	rs4784941	C	T	0.0437376	1006
16	rs62042640	A	T	0.0139165	1006
16	rs35328898	G	A	0.0159046	1006
16	rs72790204	G	A	0.0228628	1006
16	rs79509668	A	G	0.0467197	1006
16	rs4784947	C	T	0.0536779	1006
16	rs4784948	G	A	0.0536779	1006
16	rs72790208	C	T	0.0536779	1006
16	rs62042641	G	A	0.0139165	1006
16	rs1862802	G	T	0.436382	1006
16	rs72790209	T	C	0.0427435	1006
16	rs62042642	G	T	0.0139165	1006
16	rs12149417	A	C	0.0457256	1006
16	rs145370912	A	G	0.0208748	1006
16	rs62042643	G	T	0.0139165	1006
16	rs62042644	A	G	0.0178926	1006
16	rs7184189	C	T	0.0606362	1006
16	rs62042645	C	T	0.0139165	1006
16	rs8044946	C	A	0.33499	1006
16	rs62042646	G	A	0.0139165	1006
16	rs142817631	G	A	0.0188867	1006
16	rs8052932	C	T	0.0467197	1006
16	rs2897205	G	A	0.054672	1006
16	rs11076239	G	A	0.317097	1006
16	rs62042648	G	A	0.0178926	1006
16	rs2405687	C	G	0.0457256	1006
16	rs4784039	A	G	0.456262	1006
16	rs4784949	G	A	0.0536779	1006
16	rs4784040	A	G	0.455268	1006
16	rs4784041	C	G	0.0536779	1006
16	rs4784042	C	T	0.0328032	1006
16	rs141485426	C	T	0.0228628	1006
16	rs34738810	G	C	0.104374	1006
16	rs7196666	A	G	0.467197	1006
16	rs77841515	G	A	0.0427435	1006
16	rs11643135	C	G	0.258449	1006
16	rs76213890	A	G	0.0178926	1006
16	rs1895524	A	C	0.0427435	1006
16	rs11076240	T	G	0.700795	1006
16	rs11644036	G	A	0.243539	1006
16	rs11649639	A	C	0.302187	1006
16	rs77519731	A	G	0.0188867	1006
16	rs79165822	C	G	0.0178926	1006
16	rs11076241	C	A	0.369781	1006
16	rs4784950	A	C	0.394632	1006
16	rs1107277	G	A	0.0487078	1006
16	rs4076826	A	T	0.0477137	1006
16	rs72790218	C	T	0.270378	1006
16	rs11643753	C	A	0.415507	1006
16	rs1025067	G	A	0.027833	1006
16	rs79023455	A	G	0.0347913	1006
16	rs11863680	C	T	0.264414	1006
16	rs77558325	T	C	0.0298211	1006
16	rs78177670	A	G	0.0119284	1006
16	rs140861725	T	G	0.0298211	1006
16	rs150151200	T	G	0.0298211	1006
16	rs113000886	A	C	0.0367793	1006
16	rs148588991	G	T	0.00497018	1006
16	rs74932010	G	A	0.0407555	1006
16	rs72790220	C	G	0.264414	1006
16	rs16960166	G	A	0.263419	1006
16	rs76273503	A	G	0.026839	1006
16	rs80246861	G	A	0.028827	1006
16	rs118174269	C	T	0.026839	1006
16	rs73558466	T	C	0.054672	1006
16	rs111288531	C	T	0.0188867	1006
16	rs181313014	T	C	0.00795229	1006
16	rs79081498	C	T	0.104374	1006
16	rs7202037	A	C	0.323062	1006
16	rs183272197	G	T	0.026839	1006
16	rs111484016	G	T	0.0188867	1006
16	rs77505458	C	T	0.00894632	1006
16	rs117563580	C	T	0.026839	1006
16	rs140370477	G	C	0.0178926	1006
16	rs72790224	C	T	0.230616	1006
16	rs75489213	G	A	0.026839	1006
16	rs138948859	G	A	0.027833	1006
16	rs13333449	G	A	0.305169	1006
16	rs12595986	T	C	0.264414	1006
16	rs9931432	C	T	0.0367793	1006
16	rs9930812	G	A	0.305169	1006
16	rs118051581	C	T	0.0328032	1006
16	rs55941633	C	T	0.269384	1006
16	rs72790225	C	G	0.270378	1006
16	rs113700612	C	A	0.0357853	1006
16	rs16960168	C	T	0.270378	1006
16	rs16960169	A	C	0.309145	1006
16	rs16960170	T	C	0.270378	1006
16	rs16960171	G	C	0.0357853	1006
16	rs16960173	C	T	0.270378	1006
16	rs80091417	A	G	0.0367793	1006
16	rs12102928	T	C	0.309145	1006
16	rs72790226	T	A	0.0536779	1006
16	rs67421817	C	A	0.0536779	1006
16	rs113441538	G	A	0.0168986	1006
16	rs2161695	C	T	0.327038	1006
16	rs72790229	G	A	0.305169	1006
16	rs117287426	G	C	0.00994036	1006
16	rs16960183	C	G	0.269384	1006
16	rs72790232	T	C	0.270378	1006
16	rs28649193	A	G	0.0228628	1006
16	rs141391969	C	T	0.0129225	1006
16	rs56379581	C	G	0.0298211	1006
16	rs75506946	T	C	0.0198807	1006
16	rs11076242	G	A	0.0357853	1006
16	rs11076243	A	C	0.0357853	1006
16	rs9926973	A	T	0.663022	1006
16	rs11862356	A	C	0.0666004	1006
16	rs62042650	T	A	0.0228628	1006
16	rs112837644	T	C	0.0328032	1006
16	rs13336436	T	C	0.224652	1006
16	rs117630153	G	A	0.0417495	1006
16	rs55953222	G	A	0.0437376	1006
16	rs77608905	A	C	0.0606362	1006
16	rs4784044	C	T	0.915507	1006
16	rs7195592	G	A	0.0159046	1006
16	rs7195635	G	A	0.0149105	1006
16	rs57271894	G	A	0.0139165	1006
16	rs1013491	A	G	0.828032	1006
16	rs57482621	C	G	0.0139165	1006
16	rs1559389	C	A	0.940358	1006
16	rs8045109	G	A	0.939364	1006
16	rs9933779	C	T	0.0129225	1006
16	rs140933775	T	C	0.00695825	1006
16	rs8053127	A	G	0.952286	1006
16	rs150642661	G	A	0.00695825	1006
16	rs78158759	A	C	0.0258449	1006
16	rs1966511	A	G	0.939364	1006
16	rs7206622	A	G	0.950298	1006
16	rs144671222	A	G	0.00894632	1006
16	rs8063047	G	A	0.939364	1006
16	rs67051373	T	C	0.16998	1006
16	rs118150821	G	A	0.141153	1006
16	rs189472516	G	A	0.00695825	1006
16	rs7206434	T	C	0.951292	1006
16	rs11644906	G	A	0.0178926	1006
16	rs8044982	C	T	0.703777	1006
16	rs6499957	T	C	0.714712	1006
16	rs6499958	G	T	0.713718	1006
16	rs8050282	A	G	0.704771	1006
16	rs374638909	A	G	0.00795229	1006
16	rs8045930	G	T	0.161034	1006
16	rs79664261	C	T	0.0387674	1006
16	rs62040067	C	T	0.111332	1006
16	rs2432559	A	G	0.95825	1006
16	rs2911327	G	T	0.944334	1006
16	rs13338764	T	G	0.0119284	1006
16	rs139353221	G	A	0.00894632	1006
16	rs117095327	C	T	0.00596421	1006
16	rs2550427	G	C	0.957256	1006
16	rs12443890	T	G	0.394632	1006
16	rs150999609	C	A	0.00894632	1006
16	rs72790246	T	C	0.397614	1006
16	rs2550428	C	T	0.687873	1006
16	rs2042405	C	G	0.159046	1006
16	rs113878610	G	A	0.00994036	1006
16	rs34720527	G	A	0.213718	1006
16	rs4356470	C	T	0.301193	1006
16	rs889630	C	T	0.633201	1006
16	rs55791697	T	C	0.319085	1006
16	rs56046033	A	G	0.318091	1006
16	rs9788945	A	G	0.635189	1006
16	rs12918925	A	C	0.647117	1006
16	rs2518458	A	G	0.957256	1006
16	rs17241140	A	G	0.32505	1006
16	rs2550430	C	G	0.956262	1006
16	rs62040070	C	T	0.312127	1006
16	rs1834030	T	C	0.956262	1006
16	rs2432560	G	T	0.629225	1006
16	rs982697	A	C	0.957256	1006
16	rs75752902	G	C	0.0347913	1006
16	rs4784045	G	A	0.593439	1006
16	rs78506199	C	T	0.0536779	1006
16	rs143479849	G	A	0.0417495	1006
16	rs2427787	G	A	0.492048	1006
16	rs9928398	C	T	0.533797	1006
16	rs9939045	A	T	0.642147	1006
16	rs139902809	G	A	0.00596421	1006
16	rs192123221	A	G	0.0149105	1006
16	rs11639565	T	G	0.0447316	1006
16	rs17821537	C	T	0.0854871	1006
16	rs71389023	G	A	0.0854871	1006
16	rs2271948	A	G	0.28827	1006
16	rs139378054	C	G	0.027833	1006
16	rs17821543	G	A	0.0864811	1006
16	rs2271947	G	A	0.0238569	1006
16	rs79814466	G	A	0.0318091	1006
16	rs11860217	G	A	0.289264	1006
16	rs867583	G	A	0.212724	1006
16	rs42944	T	G	0.172962	1006
16	rs1318118	C	A	0.204771	1006
16	rs890786	C	T	0.154076	1006
16	rs246192	G	C	0.554672	1006
16	rs37038	G	A	0.924453	1006
16	rs40186	G	A	0.154076	1006
16	rs191210714	G	A	0.00795229	1006
16	rs42945	A	G	0.557654	1006
16	rs3743566	C	T	0.313121	1006
16	rs1058132	C	T	0.312127	1006
16	rs3803581	C	G	0.0397614	1006
16	rs72790256	G	C	0.0298211	1006
16	rs71375919	C	T	0.0874751	1006
16	rs246193	C	T	0.555666	1006
16	rs62040072	C	T	0.0397614	1006
16	rs35556313	G	A	0.0874751	1006
16	rs3809596	G	A	0.32008	1006
16	rs1646010	G	C	0.242545	1006
16	rs34737210	T	C	0.0864811	1006
16	rs34676074	G	C	0.0864811	1006
16	rs4784046	T	C	0.562624	1006
16	rs3743567	G	A	0.0795229	1006
16	rs37034	C	G	0.241551	1006
16	rs72790257	G	C	0.191849	1006
16	rs192403455	G	A	0.00894632	1006
16	rs2280397	G	A	0.32008	1006
16	rs3607	G	A	0.56163	1006
16	rs3169293	A	G	0.0874751	1006
16	rs37035	A	C	0.563618	1006
16	rs37036	T	C	0.241551	1006
16	rs1136936	G	T	0.190855	1006
16	rs3200575	G	A	0.321074	1006
16	rs56321292	G	C	0.190855	1006
16	rs7792	G	T	0.573559	1006
16	rs17821549	C	T	0.0874751	1006
16	rs62040073	C	T	0.0387674	1006
16	rs9939133	T	A	0.321074	1006
16	rs40187	T	C	0.241551	1006
16	rs6499960	C	T	0.322068	1006
16	rs6499961	C	T	0.323062	1006
16	rs39719	G	A	0.159046	1006
16	rs11644694	G	A	0.0367793	1006
16	rs37050	A	G	0.159046	1006
16	rs118021044	C	T	0.0139165	1006
16	rs37051	C	T	0.241551	1006
16	rs4608325	G	A	0.192843	1006
16	rs37052	T	A	0.573559	1006
16	rs37053	T	C	0.241551	1006
16	rs37054	C	T	0.241551	1006
16	rs12596205	C	T	0.191849	1006
16	rs2241569	T	C	0.233598	1006
16	rs40359	C	G	0.573559	1006
16	rs37055	C	T	0.242545	1006
16	rs37056	G	A	0.237575	1006
16	rs56698329	T	C	0.0397614	1006
16	rs57596458	T	G	0.0387674	1006
16	rs37057	T	C	0.237575	1006
16	rs35432891	G	A	0.0874751	1006
16	rs37058	T	A	0.128231	1006
16	rs168671	T	C	0.558648	1006
16	rs150677826	C	T	0.0318091	1006
16	rs37059	C	T	0.558648	1006
16	rs37060	G	A	0.237575	1006
16	rs37061	A	G	0.237575	1006
16	rs37062	A	G	0.237575	1006
16	rs37063	A	G	0.237575	1006
16	rs12709001	G	A	0.321074	1006
16	rs72622279	T	C	0.23161	1006
16	rs12924708	G	A	0.0874751	1006
16	rs40188	T	A	0.237575	1006
16	rs17241168	C	T	0.0536779	1006
16	rs37064	G	C	0.238569	1006
16	rs2244453	C	T	0.569583	1006
16	rs2243463	T	C	0.241551	1006
16	rs37065	A	G	0.568588	1006
16	rs187401	T	C	0.562624	1006
16	rs59302179	T	A	0.191849	1006
16	rs246194	G	A	0.241551	1006
16	rs76150367	G	A	0.0178926	1006
16	rs246195	C	T	0.573559	1006
16	rs246196	T	C	0.241551	1006
16	rs118112947	T	A	0.0228628	1006
16	rs11540994	G	A	0.321074	1006
16	rs28307	A	C	0.241551	1006
16	rs41260	C	T	0.572565	1006
16	rs1424070	T	G	0.191849	1006
16	rs37039	C	T	0.241551	1006
16	rs1424071	T	C	0.321074	1006
16	rs37040	T	C	0.241551	1006
16	rs42947	A	C	0.241551	1006
16	rs246258	C	T	0.241551	1006
16	rs37041	T	C	0.241551	1006
16	rs2241570	T	C	0.321074	1006
16	rs246197	A	C	0.16501	1006
16	rs173475	T	C	0.241551	1006
16	rs12597580	A	G	0.0397614	1006
16	rs62067277	C	T	0.0377734	1006
16	rs1428092	C	T	0.190855	1006
16	rs12596546	C	T	0.758449	1006
16	rs1549607	A	G	0.757455	1006
16	rs7199856	G	T	0.758449	1006
16	rs7184114	C	A	0.670974	1006
16	rs77871965	A	G	0.0318091	1006
16	rs11863865	C	T	0.191849	1006
16	rs12445577	T	C	0.758449	1006
16	rs35908812	T	C	0.0874751	1006
16	rs150324597	A	G	0.00695825	1006
16	rs11866002	C	T	0.321074	1006
16	rs34129245	A	G	0.0874751	1006
16	rs55637287	C	A	0.426441	1006
16	rs117610965	G	A	0.0318091	1006
16	rs1568399	G	A	0.321074	1006
16	rs3743569	C	T	0.321074	1006
16	rs3743570	T	A	0.321074	1006
16	rs35832551	G	T	0.0874751	1006
16	rs8053455	T	C	0.758449	1006
16	rs186302569	G	A	0.0308151	1006
16	rs8047769	G	A	0.758449	1006
16	rs41445346	C	T	0.426441	1006
16	rs4784048	C	A	0.437376	1006
16	rs11076247	G	A	0.321074	1006
16	rs7201946	C	T	0.437376	1006
16	rs60364630	G	A	0.32008	1006
16	rs71389025	G	A	0.0864811	1006
16	rs62067279	G	A	0.0387674	1006
16	rs8050001	G	T	0.32008	1006
16	rs4784956	A	C	0.757455	1006
16	rs11861806	G	A	0.191849	1006
16	rs7198594	C	T	0.437376	1006
16	rs11862156	C	T	0.757455	1006
16	rs1981960	C	G	0.757455	1006
16	rs1981961	A	T	0.757455	1006
16	rs62067280	T	G	0.0387674	1006
16	rs62067281	C	T	0.0387674	1006
16	rs75284434	G	C	0.0318091	1006
16	rs8062746	G	A	0.437376	1006
16	rs62067282	A	G	0.0387674	1006
16	rs8044451	C	T	0.426441	1006
16	rs4784957	T	C	0.437376	1006
16	rs9935316	A	G	0.321074	1006
16	rs73562305	G	A	0.0795229	1006
16	rs57365684	G	C	0.230616	1006
16	rs4471670	G	A	0.757455	1006
16	rs4485352	A	G	0.758449	1006
16	rs112412326	G	A	0.426441	1006
16	rs11867022	T	C	0.616302	1006
16	rs11076249	T	C	0.32008	1006
16	rs12933867	G	A	0.0904573	1006
16	rs72790266	A	G	0.436382	1006
16	rs9923491	T	G	0.757455	1006
16	rs7184936	G	A	0.83996	1006
16	rs7186997	A	G	0.757455	1006
16	rs7192054	T	C	0.83996	1006
16	rs56861496	C	T	0.189861	1006
16	rs2090727	A	G	0.757455	1006
16	rs8056620	T	A	0.758449	1006
16	rs9788913	G	C	0.426441	1006
16	rs12149850	C	T	0.758449	1006
16	rs181380630	A	G	0.00596421	1006
16	rs7206744	A	C	0.437376	1006
16	rs28831453	G	C	0.321074	1006
16	rs58205738	C	G	0.0775348	1006
16	rs71375920	A	G	0.0884692	1006
16	rs4784049	A	G	0.872763	1006
16	rs2405857	G	A	0.191849	1006
16	rs77640671	C	T	0.0238569	1006
16	rs2176833	G	A	0.840954	1006
16	rs2405858	C	A	0.189861	1006
16	rs8054895	A	G	0.233598	1006
16	rs116954285	T	A	0.00994036	1006
16	rs9936144	C	T	0.426441	1006
16	rs2139580	G	A	0.840954	1006
16	rs6499962	A	C	0.758449	1006
16	rs17821573	T	C	0.43837	1006
16	rs9921370	C	A	0.757455	1006
16	rs11860087	G	A	0.191849	1006
16	rs62067284	G	C	0.0397614	1006
16	rs9926577	C	T	0.758449	1006
16	rs12445198	C	T	0.0775348	1006
16	rs12102611	C	T	0.193837	1006
16	rs12709002	A	C	0.0874751	1006
16	rs72790275	C	T	0.437376	1006
16	rs59119976	G	T	0.191849	1006
16	rs10524420	G	A	0.757455	1006
16	rs12596169	T	C	0.0397614	1006
16	rs9924805	T	C	0.758449	1006
16	rs12102878	G	T	0.32008	1006
16	rs9932944	C	T	0.757455	1006
16	rs17854029	T	C	0.426441	1006
16	rs34830321	C	T	0.0129225	1006
16	rs28667004	G	A	0.757455	1006
16	rs112974366	A	G	0.437376	1006
16	rs35239829	T	A	0.757455	1006
16	rs112306011	T	C	0.191849	1006
16	rs12931124	G	A	0.0864811	1006
16	rs950843	C	T	0.758449	1006
16	rs12443835	A	G	0.426441	1006
16	rs35860581	T	C	0.0874751	1006
16	rs950844	A	G	0.130219	1006
16	rs72790280	C	T	0.0795229	1006
16	rs7188697	G	A	0.757455	1006
16	rs34161389	G	A	0.0864811	1006
16	rs34014750	G	C	0.0864811	1006
16	rs79349898	G	A	0.0447316	1006
16	rs113479751	C	T	0.0149105	1006
16	rs7202088	T	G	0.190855	1006
16	rs113571835	A	G	0.437376	1006
16	rs11649173	C	T	0.437376	1006
16	rs62067303	C	T	0.0397614	1006
16	rs117475797	C	G	0.0129225	1006
16	rs1863985	C	A	0.115308	1006
16	rs10153063	C	A	0.32008	1006
16	rs67946456	G	A	0.191849	1006
16	rs7185766	C	T	0.32008	1006
16	rs12925676	C	T	0.0864811	1006
16	rs72790284	C	T	0.426441	1006
16	rs12925702	C	T	0.757455	1006
16	rs12924944	G	A	0.32008	1006
16	rs8051650	A	T	0.757455	1006
16	rs62067305	T	C	0.0397614	1006
16	rs74522044	T	C	0.0497018	1006
16	rs117463449	C	T	0.0387674	1006
16	rs12931051	C	T	0.0864811	1006
16	rs4784960	C	T	0.757455	1006
16	rs12918465	T	C	0.0864811	1006
16	rs7187299	T	C	0.757455	1006
16	rs146017293	G	A	0.0109344	1006
16	rs12446307	G	A	0.757455	1006
16	rs2139578	G	C	0.437376	1006
16	rs2897253	C	T	0.757455	1006
16	rs147738366	C	A	0.0149105	1006
16	rs10163390	C	T	0.0864811	1006
16	rs2015185	G	A	0.757455	1006
16	rs7189568	C	T	0.757455	1006
16	rs7206882	A	G	0.436382	1006
16	rs62067306	A	C	0.0397614	1006
16	rs9935054	T	C	0.758449	1006
16	rs8049393	A	G	0.758449	1006
16	rs67861272	G	A	0.23161	1006
16	rs137889509	A	G	0.0526839	1006
16	rs11866656	T	C	0.233598	1006
16	rs56132186	T	G	0.189861	1006
16	rs930053	A	T	0.426441	1006
16	rs9788798	T	C	0.321074	1006
16	rs56093443	G	C	0.130219	1006
16	rs113568156	C	T	0.0159046	1006
16	rs55827936	G	A	0.426441	1006
16	rs11862766	G	A	0.322068	1006
16	rs2405860	C	T	0.758449	1006
16	rs117870064	C	T	0.0397614	1006
16	rs60066934	G	A	0.0397614	1006
16	rs79105039	G	A	0.0397614	1006
16	rs12927299	A	T	0.321074	1006
16	rs12925777	G	A	0.321074	1006
16	rs4496133	C	A	0.757455	1006
16	rs13337122	G	A	0.437376	1006
16	rs12232402	T	C	0.758449	1006
16	rs12232436	G	C	0.758449	1006
16	rs117764886	C	T	0.0387674	1006
16	rs72790291	G	C	0.437376	1006
16	rs60064441	A	T	0.0387674	1006
16	rs7205071	G	A	0.758449	1006
16	rs7187722	G	T	0.191849	1006
16	rs4784051	C	G	0.757455	1006
16	rs143666193	G	A	0.0337972	1006
16	rs13339147	T	C	0.757455	1006
16	rs111600685	G	A	0.426441	1006
16	rs12597246	G	A	0.757455	1006
16	rs1971073	G	A	0.757455	1006
16	rs117153988	C	T	0.0178926	1006
16	rs7196236	G	T	0.757455	1006
16	rs7203887	T	C	0.757455	1006
16	rs8061326	C	T	0.757455	1006
16	rs8062272	A	G	0.757455	1006
16	rs71389026	C	T	0.0864811	1006
16	rs72790294	G	A	0.191849	1006
16	rs12149484	A	G	0.757455	1006
16	rs62067308	A	G	0.0397614	1006
16	rs8045205	G	A	0.426441	1006
16	rs12447860	T	A	0.426441	1006
16	rs61551605	G	T	0.192843	1006
16	rs10220952	G	A	0.32008	1006
16	rs62067309	A	G	0.0387674	1006
16	rs4784052	T	C	0.757455	1006
16	rs8043716	T	C	0.757455	1006
16	rs8043726	T	C	0.757455	1006
16	rs7190613	T	C	0.757455	1006
16	rs12598497	C	T	0.191849	1006
16	rs12598855	G	A	0.191849	1006
16	rs9937961	G	A	0.60835	1006
16	rs144168204	T	C	0.00695825	1006
16	rs9930898	A	T	0.578529	1006
16	rs28580327	C	T	0.578529	1006
16	rs1549605	C	T	0.578529	1006
16	rs1007607	A	T	0.578529	1006
16	rs1549606	C	T	0.578529	1006
16	rs13333216	G	C	0.578529	1006
16	rs8046643	T	C	0.32008	1006
16	rs9302700	G	A	0.757455	1006
16	rs9302701	G	C	0.757455	1006
16	rs59096516	T	C	0.191849	1006
16	rs9924228	T	C	0.233598	1006
16	rs35307478	C	T	0.32008	1006
16	rs74522003	T	C	0.0685885	1006
16	rs9934300	G	C	0.437376	1006
16	rs13337270	G	T	0.32008	1006
16	rs13337332	G	A	0.32008	1006
16	rs9927443	A	G	0.757455	1006
16	rs8053005	G	A	0.32008	1006
16	rs8054437	C	T	0.32008	1006
16	rs9783796	G	A	0.437376	1006
16	rs111491231	T	C	0.0139165	1006
16	rs9302702	G	A	0.426441	1006
16	rs9940386	C	G	0.437376	1006
16	rs8058781	G	A	0.0864811	1006
16	rs62067310	T	C	0.0387674	1006
16	rs11860728	C	T	0.758449	1006
16	rs7197786	T	A	0.757455	1006
16	rs146847329	G	A	0.00695825	1006
16	rs7198329	T	A	0.757455	1006
16	rs9925537	G	A	0.32008	1006
16	rs154434	C	T	0.757455	1006
16	rs60387986	C	A	0.0387674	1006
16	rs151811	C	A	0.426441	1006
16	rs61134565	C	T	0.0397614	1006
16	rs151812	A	T	0.757455	1006
16	rs8056834	C	A	0.0864811	1006
16	rs181951	A	G	0.757455	1006
16	rs144926786	G	A	0.00695825	1006
16	rs12598088	G	C	0.23161	1006
16	rs149312	C	T	0.426441	1006
16	rs12598799	G	A	0.32008	1006
16	rs36107415	C	T	0.0864811	1006
16	rs149165	T	G	0.426441	1006
16	rs154433	G	A	0.437376	1006
16	rs151814	T	C	0.757455	1006
16	rs151815	G	A	0.426441	1006
16	rs154432	G	A	0.427435	1006
16	rs185332360	C	T	0.0308151	1006
16	rs4784053	T	C	0.426441	1006
16	rs4784962	G	A	0.426441	1006
16	rs113660976	G	C	0.0228628	1006
16	rs154431	C	T	0.758449	1006
16	rs76710907	T	C	0.0397614	1006
16	rs77697455	T	G	0.0377734	1006
16	rs58989807	G	A	0.191849	1006
16	rs71389028	G	A	0.0864811	1006
16	rs183075169	T	A	0.00994036	1006
16	rs185617085	G	A	0.00994036	1006
16	rs142651521	G	A	0.0139165	1006
16	rs71389029	T	C	0.0874751	1006
16	rs27097	G	T	0.758449	1006
16	rs37037	A	G	0.426441	1006
16	rs62065262	G	A	0.0387674	1006
16	rs144293503	T	C	0.026839	1006
16	rs244908	C	G	0.426441	1006
16	rs9941290	G	A	0.758449	1006
16	rs62065263	G	A	0.0447316	1006
16	rs863433	T	G	0.764414	1006
16	rs78143441	A	G	0.764414	1006
16	rs9746428	T	C	0.764414	1006
16	rs149428	G	A	0.383698	1006
16	rs190289	G	A	0.657058	1006
16	rs16960332	C	T	0.0447316	1006
16	rs78843034	G	A	0.0218688	1006
16	rs2033194	A	G	0.21173	1006
16	rs2033192	A	G	0.214712	1006
16	rs11641947	A	G	0.166004	1006
16	rs12599129	C	T	0.0447316	1006
16	rs11643069	T	C	0.156064	1006
16	rs7195496	G	A	0.21173	1006
16	rs7197532	A	G	0.166998	1006
16	rs74870506	A	G	0.241551	1006
16	rs112624357	T	G	0.39662	1006
16	rs8061552	T	G	0.166998	1006
16	rs62065298	C	T	0.0447316	1006
16	rs12447046	T	G	0.21173	1006
16	rs12446487	A	C	0.166004	1006
16	rs149166	C	T	0.819085	1006
16	rs7204920	C	G	0.21173	1006
16	rs12447862	T	G	0.21173	1006
16	rs71389030	G	A	0.157058	1006
16	rs7194153	A	G	0.21173	1006
16	rs7194297	A	T	0.208748	1006
16	rs75824023	A	G	0.0367793	1006
16	rs154436	T	C	0.557654	1006
16	rs7200765	A	G	0.0705765	1006
16	rs154437	C	G	0.395626	1006
16	rs11865601	G	A	0.208748	1006
16	rs2406084	G	C	0.156064	1006
16	rs151819	G	A	0.398608	1006
16	rs67742851	A	G	0.201789	1006
16	rs154438	G	A	0.400596	1006
16	rs71375980	G	A	0.0894632	1006
16	rs59173939	G	T	0.0656064	1006
16	rs12051315	G	A	0.0636183	1006
16	rs74762619	C	G	0.0168986	1006
16	rs56205594	C	T	0.22664	1006
16	rs154442	G	T	0.39165	1006
16	rs60614319	A	G	0.275348	1006
16	rs11647976	C	G	0.153082	1006
16	rs12325245	A	T	0.153082	1006
16	rs7200673	G	A	0.21173	1006
16	rs77101091	C	A	0.153082	1006
16	rs154441	C	A	0.385686	1006
16	rs9940993	C	T	0.21173	1006
16	rs9931052	A	G	0.258449	1006
16	rs61268696	C	T	0.0467197	1006
16	rs154440	T	C	0.399602	1006
16	rs9922575	G	A	0.258449	1006
16	rs12325003	C	T	0.153082	1006
16	rs9925655	C	G	0.257455	1006
16	rs78774230	C	T	0.0407555	1006
16	rs12596976	C	T	0.0467197	1006
16	rs12599843	T	C	0.22664	1006
16	rs62065305	C	T	0.0168986	1006
16	rs111784349	G	A	0.228628	1006
16	rs244911	G	A	0.369781	1006
16	rs151818	G	C	0.38171	1006
16	rs62065306	C	T	0.0457256	1006
16	rs112149024	G	A	0.0129225	1006
16	rs8063510	C	G	0.212724	1006
16	rs154439	A	G	0.818091	1006
16	rs72792415	A	G	0.210736	1006
16	rs67717829	A	C	0.522863	1006
16	rs6499963	T	C	0.7167	1006
16	rs8054698	A	G	0.729622	1006
16	rs17241189	C	T	0.709742	1006
16	rs183936183	T	C	0.0616302	1006
16	rs75459646	G	A	0.0248509	1006
16	rs8058982	G	T	0.455268	1006
16	rs75965508	T	C	0.0198807	1006
16	rs30824	T	G	0.730616	1006
16	rs373425034	C	T	0.0109344	1006
16	rs147735718	G	A	0.0397614	1006
16	rs8060057	G	C	0.513917	1006
16	rs12149056	T	A	0.0984095	1006
16	rs71389031	G	T	0.0775348	1006
16	rs28553522	A	G	0.521869	1006
16	rs71389032	C	T	0.0775348	1006
16	rs112316248	C	T	0.026839	1006
16	rs34488038	C	A	0.0775348	1006
16	rs879224	C	A	0.205765	1006
16	rs78230451	C	T	0.129225	1006
16	rs28571774	C	T	0.207753	1006
16	rs55865742	C	T	0.0377734	1006
16	rs8052090	G	A	0.44831	1006
16	rs60388585	G	C	0.10835	1006
16	rs8063551	T	C	0.395626	1006
16	rs143887312	C	T	0.0198807	1006
16	rs62065308	A	G	0.204771	1006
16	rs71389033	G	A	0.0636183	1006
16	rs35697842	G	A	0.0636183	1006
16	rs60979655	C	T	0.0994036	1006
16	rs111912893	C	T	0.0457256	1006
16	rs11648166	A	G	0.0994036	1006
16	rs10438566	A	G	0.423459	1006
16	rs8061077	C	T	0.207753	1006
16	rs8061814	A	T	0.207753	1006
16	rs8059967	G	A	0.143141	1006
16	rs6499965	A	G	0.523857	1006
16	rs30823	A	C	0.717694	1006
16	rs11645347	G	A	0.140159	1006
16	rs1075567	T	C	0.152087	1006
16	rs146684791	A	G	0.0119284	1006
16	rs117711557	C	T	0.0119284	1006
16	rs62065309	C	T	0.0178926	1006
16	rs30822	C	G	0.717694	1006
16	rs154470	G	A	0.989066	1006
16	rs188426281	G	A	0.0119284	1006
16	rs12696	A	G	0.875746	1006
16	rs4784964	C	T	0.153082	1006
16	rs4784965	G	T	0.153082	1006
16	rs8052323	G	A	0.151093	1006
16	rs111729089	A	C	0.0646123	1006
16	rs9673706	C	G	0.153082	1006
16	rs9673208	T	C	0.528827	1006
16	rs150934149	G	T	0.153082	1006
16	rs8044347	A	G	0.528827	1006
16	rs12920787	A	C	0.0646123	1006
16	rs3784911	C	T	0.102386	1006
16	rs8063838	G	A	0.144135	1006
16	rs12598355	G	C	0.102386	1006
16	rs9923128	A	G	0.540755	1006
16	rs16960359	G	A	0.102386	1006
16	rs9806843	A	G	0.417495	1006
16	rs12935121	T	C	0.534791	1006
16	rs56090793	T	C	0.195825	1006
16	rs9921121	C	T	0.533797	1006
16	rs11644774	A	G	0.157058	1006
16	rs12926781	T	C	0.157058	1006
16	rs12922357	C	G	0.532803	1006
16	rs59234479	G	A	0.105368	1006
16	rs8052200	T	C	0.157058	1006
16	rs117588596	T	C	0.0367793	1006
16	rs78768619	G	A	0.0666004	1006
16	rs12448028	A	C	0.156064	1006
16	rs76494749	G	A	0.0129225	1006
16	rs76450249	C	T	0.0666004	1006
16	rs9934098	G	C	0.532803	1006
16	rs75135583	C	T	0.0666004	1006
16	rs7201166	T	C	0.300199	1006
16	rs2280399	G	T	0.106362	1006
16	rs12934244	C	T	0.194831	1006
16	rs8045177	T	C	0.414513	1006
16	rs2280398	C	T	0.106362	1006
16	rs11641633	G	A	0.106362	1006
16	rs7191331	G	A	0.194831	1006
16	rs7193482	C	T	0.194831	1006
16	rs112711550	T	A	0.0208748	1006
16	rs7198514	C	T	0.197813	1006
16	rs28653142	G	T	0.272366	1006
16	rs74515664	G	A	0.0666004	1006
16	rs28500769	C	G	0.272366	1006
16	rs8058151	A	T	0.129225	1006
16	rs4784966	A	G	0.142147	1006
16	rs4784967	A	G	0.142147	1006
16	rs4784968	T	G	0.143141	1006
16	rs75623889	G	A	0.026839	1006
16	rs7187598	T	C	0.414513	1006
16	rs7205035	C	T	0.414513	1006
16	rs11644745	C	T	0.142147	1006
16	rs11640977	T	C	0.143141	1006
16	rs7204148	G	A	0.414513	1006
16	rs71389034	C	T	0.143141	1006
16	rs118007701	A	C	0.0129225	1006
16	rs12598867	C	T	0.511928	1006
16	rs12923842	C	T	0.193837	1006
16	rs7195577	T	C	0.511928	1006
16	rs78067264	G	A	0.0129225	1006
16	rs11558678	G	A	0.143141	1006
16	rs146807074	C	T	0.0208748	1006
16	rs154468	C	G	0.0258449	1006
16	rs8058969	G	A	0.511928	1006
16	rs76503074	A	G	0.0119284	1006
16	rs154469	T	C	0.476143	1006
16	rs9933063	T	C	0.534791	1006
16	rs12934099	T	A	0.511928	1006
16	rs12928794	G	C	0.511928	1006
16	rs6499966	C	G	0.534791	1006
16	rs112643426	G	T	0.0666004	1006
16	rs9745345	A	G	0.512922	1006
16	rs7203136	G	C	0.511928	1006
16	rs139618895	G	C	0.0666004	1006
16	rs7186638	C	T	0.521869	1006
16	rs77999934	C	T	0.0188867	1006
16	rs6499967	A	C	0.534791	1006
16	rs79834772	G	A	0.0725646	1006
16	rs11643393	T	C	0.516899	1006
16	rs34315914	G	A	0.194831	1006
16	rs74389915	T	C	0.0129225	1006
16	rs8053561	A	G	0.515905	1006
16	rs8052948	C	T	0.515905	1006
16	rs75522030	T	G	0.0666004	1006
16	rs74756077	G	A	0.0666004	1006
16	rs11076254	C	T	0.515905	1006
16	rs6499968	T	A	0.525845	1006
16	rs8043990	C	T	0.193837	1006
16	rs9935232	A	G	0.525845	1006
16	rs4784970	G	A	0.515905	1006
16	rs8059336	T	C	0.193837	1006
16	rs4784971	T	C	0.148111	1006
16	rs4784972	C	T	0.135189	1006
16	rs112872539	C	T	0.0666004	1006
16	rs8050549	T	C	0.515905	1006
16	rs8045840	C	T	0.515905	1006
16	rs9972775	C	T	0.322068	1006
16	rs9972874	C	T	0.515905	1006
16	rs11867124	C	T	0.515905	1006
16	rs2013800	G	A	0.516899	1006
16	rs149293254	C	T	0.0119284	1006
16	rs79067708	C	T	0.0129225	1006
16	rs8047371	A	G	0.515905	1006
16	rs8046861	C	T	0.515905	1006
16	rs12444945	G	A	0.515905	1006
16	rs535267907	G	A	0.00497018	1006
16	rs12448749	T	C	0.525845	1006
16	rs11647748	A	G	0.104374	1006
16	rs9927217	C	T	0.359841	1006
16	rs9939942	T	C	0.359841	1006
16	rs74246837	A	C	0.0129225	1006
16	rs11643617	G	C	0.105368	1006
16	rs61041336	A	G	0.143141	1006
16	rs117463948	T	A	0.0139165	1006
16	rs8049717	T	G	0.359841	1006
16	rs62065345	C	G	0.0377734	1006
16	rs6499969	T	C	0.359841	1006
16	rs982289	A	G	0.359841	1006
16	rs2012516	G	A	0.369781	1006
16	rs2897315	C	T	0.147117	1006
16	rs9935984	C	T	0.359841	1006
16	rs9930373	T	C	0.359841	1006
16	rs2406086	T	C	0.255467	1006
16	rs73549255	G	A	0.105368	1006
16	rs12709010	A	G	0.166998	1006
16	rs154435	C	A	0.300199	1006
16	rs149479	C	T	0.291252	1006
16	rs4784973	C	T	0.0129225	1006
16	rs151817	T	A	0.463221	1006
16	rs139860516	T	C	0.0198807	1006
16	rs244919	A	G	0.463221	1006
16	rs2113321	G	T	0.148111	1006
16	rs982848	C	T	0.463221	1006
16	rs72792417	A	G	0.0427435	1006
16	rs2042446	C	A	0.147117	1006
16	rs78259350	T	G	0.0129225	1006
16	rs3931747	C	T	0.148111	1006
16	rs2042445	T	A	0.148111	1006
16	rs839418	T	C	0.708748	1006
16	rs257650	T	C	0.713718	1006
16	rs73549271	T	C	0.0248509	1006
16	rs73549273	T	C	0.0238569	1006
16	rs73549276	C	T	0.0238569	1006
16	rs11861897	A	T	0.0238569	1006
16	rs6993	A	G	0.662028	1006
16	rs7202491	C	A	0.0238569	1006
16	rs72792419	T	C	0.0705765	1006
16	rs73549285	C	T	0.0238569	1006
16	rs113971084	G	A	0.0238569	1006
16	rs30843	G	A	0.535785	1006
16	rs30842	A	C	0.709742	1006
16	rs30841	C	T	0.709742	1006
16	rs30840	C	T	0.709742	1006
16	rs74956761	A	C	0.0129225	1006
16	rs30839	T	C	0.662028	1006
16	rs30837	T	C	0.709742	1006
16	rs1646256	T	C	0.676938	1006
16	rs113579863	T	G	0.0705765	1006
16	rs6499970	G	C	0.0238569	1006
16	rs30836	A	G	0.676938	1006
16	rs71389036	T	C	0.0397614	1006
16	rs40575	A	G	0.709742	1006
16	rs4784974	T	G	0.0129225	1006
16	rs78623058	T	C	0.0377734	1006
16	rs4784975	A	G	0.0129225	1006
16	rs28497727	C	T	0.0238569	1006
16	rs30835	G	C	0.661034	1006
16	rs13334281	A	C	0.0238569	1006
16	rs7184964	T	C	0.0318091	1006
16	rs146572527	T	C	0.0198807	1006
16	rs9927670	C	T	0.0238569	1006
16	rs2304490	T	C	0.0129225	1006
16	rs1058192	G	A	0.66998	1006
16	rs8060056	G	A	0.0248509	1006
16	rs7204324	A	T	0.0854871	1006
16	rs78791669	C	T	0.0129225	1006
16	rs9933114	G	A	0.0149105	1006
16	rs58703069	G	A	0.0139165	1006
16	rs118080449	G	A	0.0208748	1006
16	rs139235307	C	T	0.00994036	1006
16	rs11076256	C	T	0.0854871	1006
16	rs143652117	G	C	0.0208748	1006
16	rs189507824	T	A	0.0208748	1006
16	rs181450342	C	A	0.0208748	1006
16	rs73549297	C	G	0.0149105	1006
16	rs77885515	C	T	0.0149105	1006
16	rs12932751	C	T	0.0854871	1006
16	rs190473	G	A	0.61829	1006
16	rs73549298	G	C	0.0139165	1006
16	rs12919184	C	T	0.0318091	1006
16	rs79285779	G	C	0.0149105	1006
16	rs9921474	G	C	0.0149105	1006
16	rs9934653	T	C	0.0149105	1006
16	rs9921563	G	A	0.0178926	1006
16	rs76310496	C	T	0.0159046	1006
16	rs257630	C	T	0.646123	1006
16	rs187277	C	T	0.661034	1006
16	rs257631	A	G	0.661034	1006
16	rs35298154	A	C	0.0218688	1006
16	rs257632	A	C	0.664016	1006
16	rs257633	G	A	0.661034	1006
16	rs257634	G	A	0.61829	1006
16	rs12933313	G	A	0.0109344	1006
16	rs3743573	C	A	0.0149105	1006
16	rs14221	A	C	0.662028	1006
16	rs257636	A	G	0.661034	1006
16	rs28463297	C	A	0.0149105	1006
16	rs183757	G	A	0.644135	1006
16	rs12600277	C	G	0.0168986	1006
16	rs257637	T	A	0.662028	1006
16	rs9921588	C	T	0.0258449	1006
16	rs138045720	C	T	0.0208748	1006
16	rs173992	A	C	0.644135	1006
16	rs257638	C	T	0.661034	1006
16	rs9923914	C	T	0.0248509	1006
16	rs8045857	G	C	0.0168986	1006
16	rs73550809	C	T	0.0139165	1006
16	rs171786	A	C	0.661034	1006
16	rs257621	G	C	0.661034	1006
16	rs257620	T	C	0.661034	1006
16	rs79141805	T	C	0.0139165	1006
16	rs185397	A	G	0.661034	1006
16	rs257619	T	C	0.661034	1006
16	rs77219142	T	C	0.0139165	1006
16	rs73550815	G	C	0.0139165	1006
16	rs59574203	T	C	0.0139165	1006
16	rs257618	C	T	0.61829	1006
16	rs189678879	A	T	0.0159046	1006
16	rs257617	T	C	0.662028	1006
16	rs7186105	A	G	0.0258449	1006
16	rs257616	T	C	0.661034	1006
16	rs73550818	C	A	0.0666004	1006
16	rs59515227	G	T	0.0139165	1006
16	rs60175435	C	T	0.0139165	1006
16	rs1646267	A	T	0.61829	1006
16	rs863944	A	C	0.61829	1006
16	rs73550823	A	G	0.0149105	1006
16	rs62066772	G	A	0.0178926	1006
16	rs74383391	C	T	0.0139165	1006
16	rs12921667	G	A	0.0854871	1006
16	rs11558171	C	A	0.120278	1006
16	rs1646260	T	C	0.699801	1006
16	rs1657179	C	T	0.547714	1006
16	rs1657178	A	C	0.696819	1006
16	rs7189104	A	T	0.0377734	1006
16	rs7194323	T	G	0.0377734	1006
16	rs117663492	A	G	0.0377734	1006
16	rs117934373	G	T	0.026839	1006
16	rs7188608	G	T	0.695825	1006
16	rs113265925	A	G	0.0705765	1006
16	rs1657177	T	C	0.698807	1006
16	rs28714090	C	T	0.0258449	1006
16	rs1657176	A	G	0.695825	1006
16	rs11647808	C	A	0.0854871	1006
16	rs141511069	T	C	0.0218688	1006
16	rs11643959	T	G	0.0854871	1006
16	rs62066773	T	C	0.0377734	1006
16	rs7197245	A	G	0.0377734	1006
16	rs1473206	G	A	0.54672	1006
16	rs1473205	C	T	0.54672	1006
16	rs75514267	C	A	0.0854871	1006
16	rs4238801	T	G	0.698807	1006
16	rs73550835	C	T	0.0258449	1006
16	rs4575523	A	G	0.698807	1006
16	rs1616798	C	T	0.544732	1006
16	rs147055211	T	C	0.0218688	1006
16	rs62066774	C	T	0.0397614	1006
16	rs60877007	A	G	0.0656064	1006
16	rs150279077	G	A	0.0328032	1006
16	rs149415405	C	T	0.0397614	1006
16	rs2406087	T	G	0.696819	1006
16	rs28881793	G	A	0.0656064	1006
16	rs1646282	G	A	0.694831	1006
16	rs11644269	G	A	0.100398	1006
16	rs148618390	G	T	0.0397614	1006
16	rs4784977	T	G	0.694831	1006
16	rs4784054	G	A	0.100398	1006
16	rs13336275	C	A	0.0139165	1006
16	rs12923672	C	A	0.0864811	1006
16	rs62066775	G	A	0.0397614	1006
16	rs12923687	C	T	0.100398	1006
16	rs12924243	A	G	0.694831	1006
16	rs62066776	T	C	0.0397614	1006
16	rs1657161	C	T	0.694831	1006
16	rs1646268	T	C	0.694831	1006
16	rs1646269	T	C	0.694831	1006
16	rs62066777	A	G	0.0397614	1006
16	rs1657162	C	A	0.528827	1006
16	rs4538000	A	C	0.695825	1006
16	rs79237661	A	T	0.0139165	1006
16	rs1646270	T	C	0.528827	1006
16	rs1898234	T	G	0.166004	1006
16	rs1646272	G	A	0.694831	1006
16	rs1657163	A	G	0.694831	1006
16	rs140535898	G	C	0.0238569	1006
16	rs72792430	C	T	0.305169	1006
16	rs1615326	C	T	0.528827	1006
16	rs1616072	C	T	0.693837	1006
16	rs139786455	C	G	0.0238569	1006
16	rs2575374	G	A	0.693837	1006
16	rs113367395	C	A	0.0188867	1006
16	rs1657164	C	T	0.694831	1006
16	rs1657165	G	A	0.530815	1006
16	rs71400028	C	T	0.084493	1006
16	rs71400029	G	C	0.084493	1006
16	rs1646274	C	T	0.694831	1006
16	rs1646275	A	G	0.694831	1006
16	rs1657166	A	G	0.694831	1006
16	rs74743109	C	A	0.0139165	1006
16	rs34295929	C	T	0.125249	1006
16	rs1657168	G	C	0.530815	1006
16	rs71400030	G	A	0.0864811	1006
16	rs118064851	C	G	0.084493	1006
16	rs1646276	T	G	0.530815	1006
16	rs117164740	C	T	0.0536779	1006
16	rs112292704	A	C	0.0178926	1006
16	rs12325510	T	C	0.530815	1006
16	rs12325511	T	C	0.0377734	1006
16	rs8054414	T	C	0.695825	1006
16	rs12325054	C	T	0.530815	1006
16	rs12325055	C	T	0.0377734	1006
16	rs11076259	A	G	0.694831	1006
16	rs11076260	A	G	0.694831	1006
16	rs143512906	C	T	0.0238569	1006
16	rs1646277	C	T	0.530815	1006
16	rs12925419	C	T	0.124254	1006
16	rs1646278	C	G	0.694831	1006
16	rs12925537	C	T	0.124254	1006
16	rs75659162	G	A	0.0139165	1006
16	rs1646279	T	G	0.695825	1006
16	rs1646280	G	A	0.694831	1006
16	rs1646281	G	T	0.697813	1006
16	rs1646283	C	T	0.530815	1006
16	rs62066813	T	C	0.0377734	1006
16	rs2013333	A	G	0.124254	1006
16	rs150033662	C	G	0.0139165	1006
16	rs62066814	C	T	0.0367793	1006
16	rs11861971	C	G	0.0387674	1006
16	rs74878557	T	G	0.0129225	1006
16	rs62066815	C	T	0.531809	1006
16	rs1657169	A	G	0.694831	1006
16	rs141764624	T	G	0.0238569	1006
16	rs11859128	A	G	0.124254	1006
16	rs7186453	C	G	0.161034	1006
16	rs1646286	C	T	0.694831	1006
16	rs62066816	C	T	0.0367793	1006
16	rs9934027	C	T	0.0387674	1006
16	rs12921819	G	A	0.084493	1006
16	rs62066817	A	G	0.0367793	1006
16	rs1624301	T	C	0.694831	1006
16	rs142504786	T	C	0.0198807	1006
16	rs1626006	C	G	0.694831	1006
16	rs1646287	T	C	0.694831	1006
16	rs1369933	T	C	0.694831	1006
16	rs79861900	G	T	0.0367793	1006
16	rs8052646	C	T	0.125249	1006
16	rs1369934	C	T	0.694831	1006
16	rs62066818	G	A	0.0367793	1006
16	rs62066819	T	C	0.0168986	1006
16	rs11643711	A	G	0.124254	1006
16	rs28376441	C	T	0.0367793	1006
16	rs1657174	T	C	0.694831	1006
16	rs12931903	G	A	0.124254	1006
16	rs1657175	G	A	0.531809	1006
16	rs1646288	A	T	0.694831	1006
16	rs1646289	G	A	0.532803	1006
16	rs1646290	A	G	0.531809	1006
16	rs1618602	T	A	0.697813	1006
16	rs1364346	C	T	0.531809	1006
16	rs34171858	A	G	0.0308151	1006
16	rs727484	G	C	0.694831	1006
16	rs8059778	C	T	0.163022	1006
16	rs8044439	T	C	0.124254	1006
16	rs1646265	T	C	0.694831	1006
16	rs8049462	T	C	0.697813	1006
16	rs142548517	A	G	0.0149105	1006
16	rs166290	A	G	0.694831	1006
16	rs8044904	C	A	0.163022	1006
16	rs257629	G	C	0.697813	1006
16	rs1657160	A	T	0.531809	1006
16	rs146755628	A	C	0.0387674	1006
16	rs8050744	A	G	0.084493	1006
16	rs8055234	T	C	0.084493	1006
16	rs74662180	C	T	0.0129225	1006
16	rs62066820	C	T	0.0168986	1006
16	rs257628	T	C	0.694831	1006
16	rs257627	G	A	0.694831	1006
16	rs257626	T	C	0.531809	1006
16	rs8054775	G	T	0.124254	1006
16	rs62066821	A	G	0.0367793	1006
16	rs257625	G	A	0.531809	1006
16	rs191783	C	A	0.694831	1006
16	rs1646262	A	G	0.531809	1006
16	rs171787	T	C	0.114314	1006
16	rs257624	C	G	0.694831	1006
16	rs257623	T	C	0.531809	1006
16	rs75424178	C	T	0.0149105	1006
16	rs75452733	T	A	0.0178926	1006
16	rs8047394	A	G	0.163022	1006
16	rs8048102	A	C	0.0367793	1006
16	rs257622	T	A	0.997018	1006
16	rs73553527	C	T	0.124254	1006
16	rs8052824	T	A	0.124254	1006
16	rs113283626	A	G	0.028827	1006
16	rs8046725	G	T	0.0367793	1006
16	rs60561128	G	C	0.0387674	1006
16	rs8046937	G	A	0.124254	1006
16	rs8047097	G	C	0.163022	1006
16	rs117623683	C	T	0.0238569	1006
16	rs9927169	C	T	0.0387674	1006
16	rs9937890	A	G	0.163022	1006
16	rs4784980	G	A	0.124254	1006
16	rs1627257	C	T	0.532803	1006
16	rs78455334	T	G	0.0685885	1006
16	rs12924255	T	C	0.0854871	1006
16	rs190319586	C	T	0.0168986	1006
16	rs12709011	C	T	0.124254	1006
16	rs62066843	C	T	0.532803	1006
16	rs12919151	G	A	0.163022	1006
16	rs12924887	T	C	0.0854871	1006
16	rs62066844	T	G	0.0367793	1006
16	rs8045466	A	T	0.698807	1006
16	rs8050272	T	C	0.0238569	1006
16	rs8045836	A	G	0.0367793	1006
16	rs8060717	A	C	0.695825	1006
16	rs8060721	A	C	0.695825	1006
16	rs8044542	T	C	0.695825	1006
16	rs12709012	C	T	0.698807	1006
16	rs12935488	C	T	0.532803	1006
16	rs28664248	T	C	0.0367793	1006
16	rs7191979	T	C	0.0387674	1006
16	rs4474671	T	G	0.0367793	1006
16	rs4315316	T	C	0.698807	1006
16	rs4485354	G	A	0.0367793	1006
16	rs8049653	G	A	0.0367793	1006
16	rs35844852	A	C	0.0318091	1006
16	rs117161562	A	G	0.0228628	1006
16	rs1865836	G	A	0.694831	1006
16	rs12926512	G	C	0.532803	1006
16	rs9928942	C	T	0.0387674	1006
16	rs11076262	G	A	0.657058	1006
16	rs12595974	T	C	0.532803	1006
16	rs7206052	A	G	0.124254	1006
16	rs6499974	T	C	0.695825	1006
16	rs6499975	T	G	0.0367793	1006
16	rs1836877	T	G	0.532803	1006
16	rs4467062	A	G	0.0367793	1006
16	rs4619386	A	G	0.0367793	1006
16	rs34606124	C	T	0.0318091	1006
16	rs1836876	A	C	0.532803	1006
16	rs11863183	G	A	0.0854871	1006
16	rs4531719	C	T	0.0387674	1006
16	rs4327036	G	A	0.0367793	1006
16	rs147425160	C	T	0.0685885	1006
16	rs4393564	C	T	0.0367793	1006
16	rs6499976	A	G	0.696819	1006
16	rs4499224	G	A	0.695825	1006
16	rs1595181	T	C	0.659046	1006
16	rs7194216	T	C	0.0367793	1006
16	rs1595180	T	C	0.695825	1006
16	rs10852565	C	G	0.695825	1006
16	rs9937713	C	T	0.694831	1006
16	rs12598527	T	C	0.531809	1006
16	rs12600201	C	T	0.531809	1006
16	rs12600206	C	T	0.531809	1006
16	rs11076263	G	T	0.531809	1006
16	rs7186049	T	A	0.0367793	1006
16	rs11646756	T	A	0.531809	1006
16	rs7186228	A	G	0.0367793	1006
16	rs6499977	G	A	0.163022	1006
16	rs79068816	T	C	0.0685885	1006
16	rs6499978	C	T	0.163022	1006
16	rs8046154	A	G	0.697813	1006
16	rs8045828	C	A	0.163022	1006
16	rs8051078	T	G	0.694831	1006
16	rs28579863	G	C	0.161034	1006
16	rs62064895	A	G	0.0367793	1006
16	rs62064896	C	T	0.0367793	1006
16	rs28704991	T	G	0.163022	1006
16	rs62064897	A	C	0.0367793	1006
16	rs146931839	C	T	0.0238569	1006
16	rs12925648	G	C	0.163022	1006
16	rs28565032	C	T	0.163022	1006
16	rs7192485	T	C	0.163022	1006
16	rs7187103	C	T	0.161034	1006
16	rs7187332	C	T	0.0367793	1006
16	rs62064898	C	T	0.161034	1006
16	rs62064899	C	T	0.161034	1006
16	rs76261693	C	T	0.0168986	1006
16	rs62064900	G	A	0.0367793	1006
16	rs77993365	G	A	0.0168986	1006
16	rs62064901	G	A	0.531809	1006
16	rs62064902	C	T	0.161034	1006
16	rs2015375	C	T	0.0168986	1006
16	rs28548549	T	C	0.0387674	1006
16	rs62064903	A	G	0.532803	1006
16	rs1961313	T	C	0.712724	1006
16	rs55986841	T	G	0.177932	1006
16	rs34324769	T	C	0.535785	1006
16	rs28455878	C	T	0.534791	1006
16	rs574077551	C	T	0.0238569	1006
16	rs117340255	C	T	0.0248509	1006
16	rs187991942	A	G	0.00795229	1006
16	rs35895276	A	G	0.141153	1006
16	rs34657766	G	A	0.568588	1006
16	rs145166512	G	A	0.0129225	1006
16	rs9924389	G	C	0.570577	1006
16	rs78715198	G	A	0.0864811	1006
16	rs75663656	T	C	0.0854871	1006
16	rs12924013	G	A	0.570577	1006
16	rs12925774	A	C	0.569583	1006
16	rs148909510	A	C	0.0238569	1006
16	rs74657949	C	T	0.568588	1006
16	rs139677423	T	C	0.0238569	1006
16	rs12931335	A	G	0.572565	1006
16	rs12920805	T	C	0.572565	1006
16	rs56987683	A	G	0.0149105	1006
16	rs7185727	T	C	0.141153	1006
16	rs143277630	C	T	0.0437376	1006
16	rs141409104	C	G	0.0238569	1006
16	rs7204145	A	G	0.715706	1006
16	rs4255776	G	A	0.141153	1006
16	rs12935841	C	T	0.569583	1006
16	rs4257204	C	T	0.715706	1006
16	rs62064909	C	T	0.115308	1006
16	rs36040002	C	T	0.142147	1006
16	rs61310268	A	T	0.0149105	1006
16	rs11647440	C	T	0.0864811	1006
16	rs7204764	T	A	0.142147	1006
16	rs7199835	A	G	0.142147	1006
16	rs12599792	G	C	0.571571	1006
16	rs141801163	C	T	0.0238569	1006
16	rs4784055	C	T	0.055666	1006
16	rs4784056	A	T	0.714712	1006
16	rs11648634	G	A	0.570577	1006
16	rs11643969	A	C	0.571571	1006
16	rs62064932	G	A	0.0367793	1006
16	rs7194961	A	G	0.714712	1006
16	rs77478306	G	C	0.0149105	1006
16	rs7193640	G	A	0.141153	1006
16	rs4427787	C	G	0.714712	1006
16	rs76659395	C	T	0.0318091	1006
16	rs61151106	C	A	0.0387674	1006
16	rs34319345	A	C	0.571571	1006
16	rs7202810	A	G	0.141153	1006
16	rs188581503	T	A	0.00894632	1006
16	rs7185424	A	G	0.0367793	1006
16	rs7184966	C	T	0.0367793	1006
16	rs6499980	C	T	0.713718	1006
16	rs11640551	A	G	0.141153	1006
16	rs13333259	T	C	0.143141	1006
16	rs12926993	A	G	0.571571	1006
16	rs78837937	C	T	0.0318091	1006
16	rs62064935	C	T	0.0367793	1006
16	rs11076270	C	T	0.571571	1006
16	rs140012140	G	A	0.055666	1006
16	rs8046667	T	C	0.573559	1006
16	rs146874546	C	T	0.0188867	1006
16	rs8046998	T	C	0.573559	1006
16	rs4784982	A	G	0.7167	1006
16	rs4784983	C	T	0.0149105	1006
16	rs12596434	G	C	0.534791	1006
16	rs899375	C	A	0.714712	1006
16	rs12599931	T	C	0.573559	1006
16	rs62064936	T	G	0.0367793	1006
16	rs34000898	G	A	0.0854871	1006
16	rs59521747	C	T	0.0367793	1006
16	rs7185513	A	G	0.535785	1006
16	rs146086788	C	T	0.0109344	1006
16	rs62064938	A	C	0.0367793	1006
16	rs111641355	G	C	0.0109344	1006
16	rs148590663	G	A	0.0168986	1006
16	rs12709013	T	C	0.574553	1006
16	rs62064939	A	C	0.114314	1006
16	rs8061166	C	T	0.0367793	1006
16	rs80132710	T	A	0.0238569	1006
16	rs75617830	C	T	0.0367793	1006
16	rs62064940	C	T	0.535785	1006
16	rs116490314	A	G	0.0149105	1006
16	rs12325357	A	G	0.0367793	1006
16	rs12325448	T	G	0.0367793	1006
16	rs2118019	G	A	0.572565	1006
16	rs11641836	G	A	0.574553	1006
16	rs11648511	T	C	0.535785	1006
16	rs11648514	T	C	0.572565	1006
16	rs2099538	A	G	0.055666	1006
16	rs8057033	C	A	0.0238569	1006
16	rs8057892	A	G	0.573559	1006
16	rs117261515	G	A	0.0129225	1006
16	rs12918438	C	T	0.00994036	1006
16	rs145619636	T	C	0.028827	1006
16	rs11644891	C	T	0.572565	1006
16	rs200985904	G	T	0.0377734	1006
16	rs8062639	G	C	0.715706	1006
16	rs8062792	G	A	0.0854871	1006
16	rs4784984	A	T	0.0149105	1006
16	rs62064941	A	C	0.0377734	1006
16	rs4410065	A	G	0.715706	1006
16	rs117396260	G	T	0.0238569	1006
16	rs140627387	C	T	0.0119284	1006
16	rs11641566	A	G	0.572565	1006
16	rs11647582	C	G	0.534791	1006
16	rs76975172	T	C	0.0238569	1006
16	rs35684307	A	G	0.534791	1006
16	rs2406234	G	A	0.715706	1006
16	rs2086207	A	T	0.0149105	1006
16	rs2086206	T	C	0.715706	1006
16	rs62064943	T	G	0.0377734	1006
16	rs62064944	T	C	0.0377734	1006
16	rs62064945	A	G	0.0377734	1006
16	rs12600087	C	T	0.055666	1006
16	rs12448776	G	A	0.534791	1006
16	rs7200720	G	A	0.0377734	1006
16	rs4784986	T	C	0.714712	1006
16	rs11644344	A	G	0.534791	1006
16	rs62064946	G	C	0.0377734	1006
16	rs9930758	A	T	0.715706	1006
16	rs11649387	C	T	0.534791	1006
16	rs55903812	A	C	0.310139	1006
16	rs11649133	G	A	0.534791	1006
16	rs79759880	C	A	0.0377734	1006
16	rs60840641	G	A	0.0149105	1006
16	rs62064948	A	G	0.0377734	1006
16	rs80076912	A	G	0.0238569	1006
16	rs62064949	T	C	0.0377734	1006
16	rs62064950	G	A	0.0377734	1006
16	rs62064951	G	A	0.0377734	1006
16	rs62066375	A	G	0.0377734	1006
16	rs11640205	G	A	0.0318091	1006
16	rs62066376	G	C	0.0377734	1006
16	rs80163245	G	T	0.0149105	1006
16	rs76317888	T	G	0.0377734	1006
16	rs56107162	T	C	0.572565	1006
16	rs79546818	G	A	0.0377734	1006
16	rs150441823	T	C	0.0377734	1006
16	rs77434374	C	T	0.0377734	1006
16	rs75293805	G	T	0.0377734	1006
16	rs35317979	G	A	0.084493	1006
16	rs2007281	C	G	0.0854871	1006
16	rs12599331	A	G	0.534791	1006
16	rs9932967	G	A	0.715706	1006
16	rs62066378	A	G	0.0377734	1006
16	rs35512562	C	T	0.141153	1006
16	rs12447151	C	T	0.0536779	1006
16	rs62066379	G	A	0.0377734	1006
16	rs6499982	G	T	0.0377734	1006
16	rs7192619	G	A	0.0377734	1006
16	rs7199701	T	G	0.0377734	1006
16	rs12928733	A	C	0.534791	1006
16	rs967852	C	T	0.715706	1006
16	rs12932254	C	T	0.0854871	1006
16	rs62066380	C	T	0.0377734	1006
16	rs7184377	A	G	0.7167	1006
16	rs147125567	G	A	0.0626243	1006
16	rs116303171	T	A	0.0168986	1006
16	rs1436427	A	T	0.715706	1006
16	rs138541617	A	G	0.0238569	1006
16	rs8049572	A	C	0.534791	1006
16	rs6499983	A	G	0.572565	1006
16	rs142355955	G	A	0.028827	1006
16	rs6499984	C	T	0.715706	1006
16	rs12596795	C	T	0.0149105	1006
16	rs34438483	A	G	0.533797	1006
16	rs8054482	C	T	0.572565	1006
16	rs36098613	T	G	0.534791	1006
16	rs67219538	C	T	0.0854871	1006
16	rs13380548	G	A	0.0377734	1006
16	rs13380758	A	G	0.0377734	1006
16	rs73555772	A	G	0.0854871	1006
16	rs62066384	G	A	0.290258	1006
16	rs7203783	A	G	0.244533	1006
16	rs62066385	C	A	0.290258	1006
16	rs7201840	G	A	0.244533	1006
16	rs62066386	C	T	0.0377734	1006
16	rs141598656	A	G	0.028827	1006
16	rs9302706	T	G	0.715706	1006
16	rs9673141	A	T	0.0377734	1006
16	rs62066387	T	A	0.290258	1006
16	rs11645316	G	T	0.245527	1006
16	rs11076272	A	G	0.225646	1006
16	rs11076273	C	T	0.225646	1006
16	rs11641090	A	C	0.225646	1006
16	rs16960546	C	T	0.0178926	1006
16	rs6499985	A	G	0.696819	1006
16	rs62066389	G	A	0.289264	1006
16	rs12446586	T	C	0.0168986	1006
16	rs11643799	A	C	0.084493	1006
16	rs12926870	G	C	0.228628	1006
16	rs9926182	G	A	0.161034	1006
16	rs7194245	G	A	0.229622	1006
16	rs76131570	C	T	0.0168986	1006
16	rs145814456	C	T	0.0248509	1006
16	rs56199242	C	T	0.285288	1006
16	rs16960548	C	T	0.0159046	1006
16	rs34606766	A	G	0.084493	1006
16	rs77107857	A	T	0.0139165	1006
16	rs74382828	A	G	0.0248509	1006
16	rs36098667	C	T	0.229622	1006
16	rs12444886	A	G	0.229622	1006
16	rs72792482	C	T	0.0328032	1006
16	rs7199076	A	G	0.229622	1006
16	rs148748048	T	C	0.028827	1006
16	rs7203562	G	A	0.0367793	1006
16	rs9941124	G	A	0.230616	1006
16	rs12447231	T	G	0.0168986	1006
16	rs10083735	C	T	0.229622	1006
16	rs10083736	C	T	0.229622	1006
16	rs12927495	T	C	0.514911	1006
16	rs13337355	T	C	0.0149105	1006
16	rs10083732	G	C	0.228628	1006
16	rs117479850	T	C	0.0248509	1006
16	rs2164515	A	G	0.668986	1006
16	rs147482511	A	G	0.229622	1006
16	rs144727199	G	A	0.0308151	1006
16	rs11643460	G	C	0.084493	1006
16	rs4784987	T	C	0.528827	1006
16	rs11645135	C	T	0.228628	1006
16	rs112492282	C	T	0.0119284	1006
16	rs188134315	C	T	0.0168986	1006
16	rs4784988	C	T	0.0139165	1006
16	rs56831121	C	T	0.285288	1006
16	rs12931677	T	A	0.121272	1006
16	rs34069258	C	T	0.191849	1006
16	rs79740567	A	G	0.0168986	1006
16	rs117102000	T	C	0.0298211	1006
16	rs148081840	C	T	0.0308151	1006
16	rs6499986	T	C	0.693837	1006
16	rs6416775	C	T	0.529821	1006
16	rs8046516	G	C	0.229622	1006
16	rs8052902	T	G	0.243539	1006
16	rs12923769	C	T	0.121272	1006
16	rs72792485	G	A	0.0497018	1006
16	rs11646417	C	T	0.084493	1006
16	rs78297699	T	G	0.0139165	1006
16	rs12599522	C	T	0.0139165	1006
16	rs59707716	T	G	0.0139165	1006
16	rs62066393	A	G	0.10835	1006
16	rs11866352	G	A	0.54672	1006
16	rs74901485	C	T	0.0139165	1006
16	rs72622281	C	T	0.0139165	1006
16	rs4784989	G	C	0.0198807	1006
16	rs34539405	C	T	0.0576541	1006
16	rs11859681	C	A	0.625249	1006
16	rs8045775	A	C	0.43837	1006
16	rs12921983	A	G	0.272366	1006
16	rs79632209	C	T	0.0228628	1006
16	rs62066394	G	T	0.0377734	1006
16	rs77404367	A	T	0.0367793	1006
16	rs11641555	G	C	0.254473	1006
16	rs13338287	T	A	0.0506958	1006
16	rs13338344	T	C	0.0497018	1006
16	rs9925523	G	C	0.196819	1006
16	rs72622282	G	A	0.373757	1006
16	rs72792491	G	A	0.0497018	1006
16	rs117488231	T	C	0.0168986	1006
16	rs28829904	A	T	0.450298	1006
16	rs62066395	A	G	0.0526839	1006
16	rs60253058	C	T	0.15507	1006
16	rs55879623	T	C	0.119284	1006
16	rs28420703	G	A	0.157058	1006
16	rs9937012	C	T	0.159046	1006
16	rs72622283	A	G	0.254473	1006
16	rs56122378	A	C	0.119284	1006
16	rs58834585	T	C	0.0497018	1006
16	rs116865693	G	A	0.0188867	1006
16	rs72622284	A	C	0.254473	1006
16	rs140836760	C	T	0.0228628	1006
16	rs72792496	C	T	0.0487078	1006
16	rs62066399	T	G	0.0526839	1006
16	rs1965920	T	C	0.408549	1006
16	rs13338016	T	C	0.153082	1006
16	rs75443774	C	T	0.255467	1006
16	rs13339172	T	C	0.450298	1006
16	rs143849801	C	T	0.0109344	1006
16	rs148276549	G	A	0.0119284	1006
16	rs1471457	G	A	0.410537	1006
16	rs28648702	A	G	0.153082	1006
16	rs62066430	C	T	0.0526839	1006
16	rs7187286	C	G	0.11829	1006
16	rs78376908	G	T	0.0178926	1006
16	rs62066431	A	G	0.0526839	1006
16	rs9935759	G	T	0.0357853	1006
16	rs9936020	G	T	0.15507	1006
16	rs9929005	T	C	0.0337972	1006
16	rs72794411	C	T	0.0487078	1006
16	rs13338289	G	A	0.15507	1006
16	rs13336619	G	A	0.0357853	1006
16	rs6499987	C	T	0.11829	1006
16	rs56381286	C	A	0.0526839	1006
16	rs74806526	A	G	0.0357853	1006
16	rs2306237	G	A	0.395626	1006
16	rs13334829	A	G	0.11829	1006
16	rs13334839	A	T	0.395626	1006
16	rs13335901	T	C	0.395626	1006
16	rs62066433	C	G	0.0526839	1006
16	rs72794423	C	T	0.0487078	1006
16	rs9924147	C	T	0.0337972	1006
16	rs11646521	A	G	0.260437	1006
16	rs144917312	A	G	0.00596421	1006
16	rs72794427	G	T	0.0526839	1006
16	rs9926959	C	T	0.0337972	1006
16	rs118064047	C	T	0.0168986	1006
16	rs7201651	T	A	0.11829	1006
16	rs2406235	G	T	0.0347913	1006
16	rs75868537	C	T	0.0258449	1006
16	rs62066434	A	G	0.11829	1006
16	rs9932541	C	G	0.0487078	1006
16	rs2169899	C	T	0.0337972	1006
16	rs9932019	G	A	0.11829	1006
16	rs9932112	G	A	0.11829	1006
16	rs62066435	T	C	0.0526839	1006
16	rs62066436	C	T	0.0526839	1006
16	rs9935959	C	T	0.11829	1006
16	rs922488	A	G	0.259443	1006
16	rs72794431	A	G	0.0487078	1006
16	rs922487	T	C	0.457256	1006
16	rs66506082	G	A	0.380716	1006
16	rs72794436	G	A	0.0526839	1006
16	rs55647056	G	T	0.0616302	1006
16	rs11076274	T	C	0.261431	1006
16	rs62066437	T	C	0.0586481	1006
16	rs11641857	G	A	0.259443	1006
16	rs9938998	T	G	0.0487078	1006
16	rs16960574	T	C	0.0397614	1006
16	rs11642238	C	T	0.259443	1006
16	rs9937054	A	G	0.0656064	1006
16	rs8057490	C	T	0.0377734	1006
16	rs9931709	C	T	0.12326	1006
16	rs2045954	C	T	0.421471	1006
16	rs28448586	C	A	0.0357853	1006
16	rs8049202	A	G	0.0377734	1006
16	rs28844606	T	C	0.0357853	1006
16	rs9934260	G	C	0.0337972	1006
16	rs72794438	A	G	0.0576541	1006
16	rs9937503	C	G	0.159046	1006
16	rs970169	T	G	0.260437	1006
16	rs970168	A	G	0.261431	1006
16	rs9937406	G	A	0.0357853	1006
16	rs8050491	T	C	0.261431	1006
16	rs716802	T	G	0.461233	1006
16	rs9923622	C	T	0.0337972	1006
16	rs72622285	A	G	0.259443	1006
16	rs62066438	C	T	0.0576541	1006
16	rs76698942	A	C	0.0228628	1006
16	rs72794439	T	G	0.0487078	1006
16	rs9921202	T	C	0.142147	1006
16	rs4784060	A	G	0.260437	1006
16	rs4784991	G	T	0.258449	1006
16	rs4784061	A	G	0.421471	1006
16	rs1020979	A	G	0.420477	1006
16	rs62066439	G	A	0.054672	1006
16	rs2045952	G	A	0.416501	1006
16	rs2045951	A	G	0.420477	1006
16	rs8048244	T	A	0.260437	1006
16	rs9921485	G	A	0.0347913	1006
16	rs9935162	T	C	0.403579	1006
16	rs76244992	T	C	0.260437	1006
16	rs75879994	C	T	0.0745527	1006
16	rs4784992	G	A	0.0367793	1006
16	rs4784993	C	G	0.158052	1006
16	rs79545574	A	G	0.0168986	1006
16	rs72794442	A	G	0.0596421	1006
16	rs4784994	C	T	0.109344	1006
16	rs4784995	C	T	0.172962	1006
16	rs6499988	C	T	0.468191	1006
16	rs28391230	A	G	0.418489	1006
16	rs62066440	G	A	0.055666	1006
16	rs4784996	G	C	0.285288	1006
16	rs79756030	C	G	0.0497018	1006
16	rs12446057	G	A	0.338966	1006
16	rs8059521	G	A	0.39165	1006
16	rs28446994	C	T	0.0367793	1006
16	rs13330823	T	C	0.0397614	1006
16	rs72794443	A	G	0.0497018	1006
16	rs12444160	T	G	0.0427435	1006
16	rs112818328	C	G	0.0357853	1006
16	rs9931061	C	T	0.0377734	1006
16	rs8046364	T	A	0.275348	1006
16	rs59892086	G	T	0.245527	1006
16	rs58819165	A	G	0.235586	1006
16	rs60051015	T	C	0.245527	1006
16	rs112516714	C	T	0.0387674	1006
16	rs12599248	C	T	0.245527	1006
16	rs7500380	T	C	0.245527	1006
16	rs28609918	G	A	0.0357853	1006
16	rs62066444	G	C	0.245527	1006
16	rs11076275	C	G	0.245527	1006
16	rs7206213	T	C	0.324056	1006
16	rs113369655	C	T	0.0407555	1006
16	rs75444863	T	C	0.245527	1006
16	rs13336478	T	A	0.0357853	1006
16	rs146079871	A	G	0.207753	1006
16	rs62067767	G	T	0.245527	1006
16	rs113322999	C	T	0.0407555	1006
16	rs146344573	A	G	0.0208748	1006
16	rs182654516	A	G	0.0159046	1006
16	rs11643045	T	C	0.188867	1006
16	rs138098157	A	G	0.0178926	1006
16	rs140196677	G	A	0.189861	1006
16	rs189679427	C	T	0.00994036	1006
16	rs148159545	A	T	0.189861	1006
16	rs11646029	T	C	0.322068	1006
16	rs62067772	C	T	0.0457256	1006
16	rs62067773	C	T	0.00795229	1006
16	rs11646347	A	G	0.245527	1006
16	rs11640898	G	T	0.245527	1006
16	rs75082502	A	G	0.0407555	1006
16	rs62067774	A	G	0.245527	1006
16	rs56361283	G	A	0.235586	1006
16	rs55705924	A	C	0.245527	1006
16	rs79980368	C	T	0.0357853	1006
16	rs56101450	C	T	0.318091	1006
16	rs56347179	T	A	0.189861	1006
16	rs12932829	C	T	0.0506958	1006
16	rs62067778	G	A	0.0467197	1006
16	rs62067779	C	T	0.0457256	1006
16	rs8063148	G	A	0.0506958	1006
16	rs732728	C	A	0.234592	1006
16	rs732727	T	C	0.234592	1006
16	rs75380492	G	T	0.0328032	1006
16	rs62067780	A	G	0.0467197	1006
16	rs62067781	T	A	0.233598	1006
16	rs62067782	A	G	0.233598	1006
16	rs56252199	A	T	0.287276	1006
16	rs55752470	A	G	0.233598	1006
16	rs12596950	A	G	0.284294	1006
16	rs12599034	G	A	0.187873	1006
16	rs1531581	G	A	0.284294	1006
16	rs16960614	G	T	0.0347913	1006
16	rs11076276	T	C	0.187873	1006
16	rs9937648	G	A	0.356859	1006
16	rs11862940	T	G	0.284294	1006
16	rs11866022	C	T	0.284294	1006
16	rs8061883	T	C	0.284294	1006
16	rs62067783	C	T	0.0457256	1006
16	rs7192433	C	G	0.0506958	1006
16	rs8056541	T	A	0.284294	1006
16	rs79883467	T	C	0.184891	1006
16	rs74954923	T	C	0.0357853	1006
16	rs55663098	G	C	0.2833	1006
16	rs56017431	A	C	0.2833	1006
16	rs72794446	C	G	0.0447316	1006
16	rs1595290	C	G	0.2833	1006
16	rs1595289	T	G	0.0506958	1006
16	rs9928516	G	C	0.0367793	1006
16	rs9928528	G	A	0.0367793	1006
16	rs9939788	A	G	0.0417495	1006
16	rs62067785	A	G	0.0447316	1006
16	rs2045950	T	C	0.32008	1006
16	rs13334597	G	C	0.0367793	1006
16	rs2045949	A	G	0.317097	1006
16	rs16942497	C	T	0.270378	1006
16	rs28450075	C	T	0.0357853	1006
16	rs983395	G	A	0.187873	1006
16	rs28439043	G	A	0.0357853	1006
16	rs148610432	T	C	0.0168986	1006
16	rs76291721	A	C	0.0407555	1006
16	rs13336248	G	A	0.133201	1006
16	rs56404716	A	G	0.187873	1006
16	rs967653	G	T	0.321074	1006
16	rs967652	G	C	0.187873	1006
16	rs117940472	A	G	0.0397614	1006
16	rs7185980	T	C	0.32008	1006
16	rs3859045	C	G	0.32008	1006
16	rs117223986	C	T	0.187873	1006
16	rs3859046	C	A	0.322068	1006
16	rs116975962	G	C	0.0168986	1006
16	rs2406177	A	T	0.0506958	1006
16	rs11646890	T	C	0.321074	1006
16	rs11640232	G	T	0.321074	1006
16	rs76554568	G	C	0.0357853	1006
16	rs61074251	C	T	0.32008	1006
16	rs113694656	G	A	0.0387674	1006
16	rs10852567	C	G	0.285288	1006
16	rs11076277	C	T	0.184891	1006
16	rs11076278	C	T	0.286282	1006
16	rs12149304	C	T	0.188867	1006
16	rs114618149	C	T	0.0258449	1006
16	rs55689844	C	T	0.285288	1006
16	rs62067790	A	G	0.00894632	1006
16	rs11860096	T	C	0.311133	1006
16	rs11863054	G	A	0.311133	1006
16	rs12149087	T	C	0.285288	1006
16	rs189939316	C	T	0.0198807	1006
16	rs12149093	T	A	0.187873	1006
16	rs118075513	A	G	0.0218688	1006
16	rs12149490	T	C	0.311133	1006
16	rs12149809	G	A	0.311133	1006
16	rs28377409	G	A	0.0258449	1006
16	rs8062858	G	A	0.311133	1006
16	rs28459326	C	T	0.311133	1006
16	rs74880322	A	T	0.187873	1006
16	rs62067792	G	A	0.0467197	1006
16	rs56078665	G	C	0.311133	1006
16	rs75594993	T	C	0.187873	1006
16	rs74983593	A	T	0.0477137	1006
16	rs73557701	T	C	0.0506958	1006
16	rs8054880	T	A	0.0964215	1006
16	rs62067794	C	T	0.209742	1006
16	rs62064964	C	T	0.209742	1006
16	rs55646428	A	G	0.209742	1006
16	rs79257747	T	G	0.0666004	1006
16	rs9923905	A	G	0.0258449	1006
16	rs8047756	A	G	0.0516899	1006
16	rs9934085	C	T	0.0258449	1006
16	rs11646892	G	A	0.209742	1006
16	rs8050503	G	A	0.0516899	1006
16	rs9926537	A	G	0.286282	1006
16	rs9936422	C	G	0.0258449	1006
16	rs9926689	A	C	0.286282	1006
16	rs11076279	T	C	0.209742	1006
16	rs9929429	A	G	0.0258449	1006
16	rs9938864	G	A	0.0258449	1006
16	rs78416310	T	C	0.0258449	1006
16	rs11643902	A	G	0.209742	1006
16	rs12933209	C	A	0.176938	1006
16	rs28756305	T	C	0.026839	1006
16	rs74620361	C	T	0.0119284	1006
16	rs11076280	G	A	0.208748	1006
16	rs9937998	T	C	0.0258449	1006
16	rs11863760	C	T	0.311133	1006
16	rs76596578	T	G	0.0457256	1006
16	rs58590369	T	G	0.313121	1006
16	rs13336671	G	T	0.347913	1006
16	rs1020977	A	G	0.271372	1006
16	rs1020978	A	G	0.271372	1006
16	rs12448397	G	C	0.271372	1006
16	rs7203869	G	C	0.271372	1006
16	rs28687827	A	G	0.0248509	1006
16	rs12596337	G	A	0.207753	1006
16	rs9923272	G	T	0.297217	1006
16	rs12444410	C	T	0.0636183	1006
16	rs34002685	T	C	0.134195	1006
16	rs12445005	G	T	0.0387674	1006
16	rs28548902	A	G	0.0238569	1006
16	rs59862588	C	T	0.16004	1006
16	rs12445283	C	G	0.0616302	1006
16	rs75813659	G	A	0.0367793	1006
16	rs9928888	G	C	0.296223	1006
16	rs7201692	A	G	0.159046	1006
16	rs7199942	G	T	0.303181	1006
16	rs7202144	C	G	0.0238569	1006
16	rs78193413	T	C	0.0238569	1006
16	rs80157934	C	T	0.0109344	1006
16	rs17241236	A	T	0.140159	1006
16	rs80190809	G	A	0.0238569	1006
16	rs55827119	C	T	0.0904573	1006
16	rs140130351	G	A	0.0238569	1006
16	rs149814030	G	T	0.0198807	1006
16	rs9925496	A	G	0.0258449	1006
16	rs9925672	A	G	0.16998	1006
16	rs4609835	A	G	0.170974	1006
16	rs114915747	C	T	0.0228628	1006
16	rs11076281	G	C	0.141153	1006
16	rs4380045	A	G	0.170974	1006
16	rs28835270	A	G	0.0258449	1006
16	rs28816799	C	T	0.170974	1006
16	rs9928770	A	G	0.170974	1006
16	rs7204084	T	C	0.333002	1006
16	rs9929084	C	G	0.308151	1006
16	rs143565746	C	T	0.0238569	1006
16	rs7204355	G	T	0.195825	1006
16	rs79561713	G	A	0.145129	1006
16	rs7188665	T	G	0.195825	1006
16	rs7206083	C	G	0.170974	1006
16	rs7188871	T	A	0.170974	1006
16	rs7204939	G	T	0.170974	1006
16	rs9933811	G	T	0.195825	1006
16	rs9926787	T	C	0.170974	1006
16	rs9924695	A	C	0.170974	1006
16	rs9934006	G	A	0.170974	1006
16	rs9927214	T	C	0.170974	1006
16	rs149955203	A	G	0.0258449	1006
16	rs9934414	G	T	0.170974	1006
16	rs9937340	C	A	0.170974	1006
16	rs9937778	C	G	0.168986	1006
16	rs13335427	T	C	0.33996	1006
16	rs4144525	G	A	0.180915	1006
16	rs13335945	A	G	0.0308151	1006
16	rs72794472	C	T	0.0198807	1006
16	rs12930329	T	C	0.0159046	1006
16	rs1437176	A	G	0.537773	1006
16	rs59016540	C	T	0.0228628	1006
16	rs77846868	A	G	0.11829	1006
16	rs56278532	G	A	0.0228628	1006
16	rs76669172	T	C	0.0228628	1006
16	rs80065305	G	T	0.109344	1006
16	rs79550141	G	A	0.109344	1006
16	rs74588846	G	A	0.0119284	1006
16	rs4784062	C	A	0.195825	1006
16	rs59971694	T	C	0.0238569	1006
16	rs75119890	C	T	0.0308151	1006
16	rs9930155	A	T	0.856859	1006
16	rs67391420	G	A	0.142147	1006
16	rs72794476	C	T	0.0188867	1006
16	rs146256320	T	C	0.0218688	1006
16	rs12599701	A	G	0.0308151	1006
16	rs35674836	T	C	0.142147	1006
16	rs74020189	C	T	0.0228628	1006
16	rs4785000	C	T	0.833996	1006
16	rs114817259	C	T	0.0218688	1006
16	rs9930651	C	T	0.172962	1006
16	rs4785001	T	C	0.648111	1006
16	rs4785002	A	T	0.857853	1006
16	rs111991811	T	C	0.0347913	1006
16	rs9933195	G	A	0.856859	1006
16	rs1437175	A	G	0.661034	1006
16	rs1370257	G	T	0.661034	1006
16	rs1370256	G	C	0.661034	1006
16	rs75252933	T	C	0.0308151	1006
16	rs77981458	C	T	0.0357853	1006
16	rs75710189	C	T	0.0308151	1006
16	rs12931857	G	A	0.831014	1006
16	rs12918721	C	T	0.142147	1006
16	rs56160540	A	G	0.0238569	1006
16	rs12919033	C	T	0.166004	1006
16	rs55665651	C	A	0.0188867	1006
16	rs74779425	A	C	0.0258449	1006
16	rs60509698	A	G	0.0238569	1006
16	rs57553847	G	A	0.0238569	1006
16	rs76616673	A	G	0.0357853	1006
16	rs74020192	T	A	0.0238569	1006
16	rs2053231	G	T	0.776342	1006
16	rs72794481	A	G	0.0178926	1006
16	rs74020193	C	T	0.0238569	1006
16	rs56070693	G	A	0.50994	1006
16	rs74020194	T	G	0.0238569	1006
16	rs74020195	T	A	0.0238569	1006
16	rs116121542	G	A	0.0228628	1006
16	rs74020196	A	G	0.0238569	1006
16	rs8043952	C	T	0.776342	1006
16	rs8049224	T	G	0.776342	1006
16	rs13330626	A	G	0.0308151	1006
16	rs2196575	A	G	0.776342	1006
16	rs1370255	C	G	0.776342	1006
16	rs1370254	C	A	0.776342	1006
16	rs2217951	A	C	0.144135	1006
16	rs188546494	C	T	0.0208748	1006
16	rs7190353	G	A	0.760437	1006
16	rs7191883	C	T	0.760437	1006
16	rs8056134	T	C	0.76839	1006
16	rs62064985	T	A	0.185885	1006
16	rs8056321	T	C	0.758449	1006
16	rs6499989	C	A	0.815109	1006
16	rs6499990	C	G	0.758449	1006
16	rs6499991	A	G	0.617296	1006
16	rs6499992	G	C	0.758449	1006
16	rs6499993	C	T	0.760437	1006
16	rs16960638	T	G	0.082505	1006
16	rs7199628	A	G	0.142147	1006
16	rs1993910	C	G	0.760437	1006
16	rs7204553	T	G	0.142147	1006
16	rs9933551	T	C	0.758449	1006
16	rs11859025	C	T	0.824056	1006
16	rs16960640	C	T	0.0208748	1006
16	rs80218806	T	C	0.00497018	1006
16	rs9921589	C	T	0.758449	1006
16	rs12923292	C	T	0.759443	1006
16	rs12927800	T	G	0.759443	1006
16	rs12923465	C	G	0.759443	1006
16	rs137878998	C	T	0.0258449	1006
16	rs12923777	C	T	0.759443	1006
16	rs12596914	G	A	0.82505	1006
16	rs12709018	T	G	0.759443	1006
16	rs1992113	A	G	0.759443	1006
16	rs7200326	C	T	0.0477137	1006
16	rs7206586	T	A	0.0178926	1006
16	rs12932532	G	A	0.140159	1006
16	rs6499994	G	A	0.656064	1006
16	rs8044477	A	G	0.61829	1006
16	rs1583583	T	C	0.824056	1006
16	rs7185576	C	T	0.796223	1006
16	rs12598993	C	T	0.140159	1006
16	rs7195802	T	G	0.824056	1006
16	rs7195814	T	G	0.796223	1006
16	rs11076286	C	T	0.617296	1006
16	rs11864970	C	G	0.0854871	1006
16	rs1865968	G	T	0.824056	1006
16	rs9930442	T	C	0.824056	1006
16	rs7197268	C	A	0.795229	1006
16	rs7196073	G	A	0.796223	1006
16	rs12446568	C	T	0.0477137	1006
16	rs16960653	A	G	0.0347913	1006
16	rs6499995	T	A	0.796223	1006
16	rs1821801	A	G	0.796223	1006
16	rs1370252	G	C	0.654076	1006
16	rs1437173	C	G	0.796223	1006
16	rs1437172	C	T	0.65507	1006
16	rs34697033	G	T	0.141153	1006
16	rs36081964	A	T	0.141153	1006
16	rs117070796	G	A	0.0526839	1006
16	rs16960657	C	T	0.0198807	1006
16	rs9933432	T	C	0.161034	1006
16	rs1437171	T	C	0.815109	1006
16	rs4785004	G	T	0.816103	1006
16	rs1437170	G	T	0.816103	1006
16	rs10500408	G	A	0.369781	1006
16	rs961141	T	C	0.826044	1006
16	rs28658047	C	T	0.0377734	1006
16	rs57976264	A	C	0.0347913	1006
16	rs1437169	G	T	0.657058	1006
16	rs139740829	G	A	0.00894632	1006
16	rs4785005	A	G	0.658052	1006
16	rs4785006	A	G	0.826044	1006
16	rs139537487	G	T	0.0139165	1006
16	rs4785007	T	A	0.826044	1006
16	rs9922444	A	C	0.168986	1006
16	rs4785008	C	T	0.0347913	1006
16	rs12922923	G	C	0.619284	1006
16	rs4785009	C	T	0.816103	1006
16	rs35436700	T	C	0.619284	1006
16	rs1437168	G	A	0.826044	1006
16	rs7202372	T	A	0.826044	1006
16	rs7202387	T	G	0.816103	1006
16	rs28412712	G	A	0.0178926	1006
16	rs28601757	C	T	0.0178926	1006
16	rs9924756	G	A	0.0377734	1006
16	rs117003211	T	C	0.0248509	1006
16	rs1478908	T	C	0.826044	1006
16	rs994601	C	T	0.826044	1006
16	rs994600	C	G	0.816103	1006
16	rs9930849	C	T	0.0178926	1006
16	rs7204715	A	G	0.828032	1006
16	rs7204718	A	G	0.828032	1006
16	rs7204740	A	G	0.994036	1006
16	rs12446483	C	T	0.0347913	1006
16	rs16960677	T	C	0.0178926	1006
16	rs116408797	G	A	0.0417495	1006
16	rs1437167	C	T	0.824056	1006
16	rs1437166	C	T	0.824056	1006
16	rs1437165	G	T	0.617296	1006
16	rs74023005	A	G	0.0377734	1006
16	rs1545116	G	A	0.0377734	1006
16	rs1545115	A	T	0.826044	1006
16	rs1545114	T	C	0.826044	1006
16	rs1545113	A	T	0.826044	1006
16	rs145659654	A	G	0.0178926	1006
16	rs2164665	A	G	0.787276	1006
16	rs6499996	G	A	0.82505	1006
16	rs9972719	T	C	0.82505	1006
16	rs9972804	C	T	0.82505	1006
16	rs1871302	T	C	0.82505	1006
16	rs2083027	G	A	0.822068	1006
16	rs1871301	A	G	0.611332	1006
16	rs7184934	A	G	0.82505	1006
16	rs4594249	T	C	0.82505	1006
16	rs4600454	G	T	0.82505	1006
16	rs7498244	A	G	0.659046	1006
16	rs76168406	T	C	0.0347913	1006
16	rs12920900	A	T	0.611332	1006
16	rs7185185	C	G	0.0477137	1006
16	rs1370251	A	G	0.166004	1006
16	rs1437164	G	A	0.611332	1006
16	rs34499510	C	T	0.611332	1006
16	rs34694315	T	G	0.193837	1006
16	rs191823140	C	T	0.0149105	1006
16	rs146483065	G	A	0.0347913	1006
16	rs12934521	G	T	0.616302	1006
16	rs35653512	G	A	0.148111	1006
16	rs13338274	C	G	0.0178926	1006
16	rs4784063	A	G	0.813121	1006
16	rs138475217	C	T	0.0139165	1006
16	rs4785010	G	A	0.826044	1006
16	rs80125403	A	T	0.0347913	1006
16	rs1437194	G	A	0.611332	1006
16	rs1865972	A	G	0.66501	1006
16	rs9934051	T	C	0.66501	1006
16	rs12443509	G	A	0.611332	1006
16	rs1437193	G	A	0.826044	1006
16	rs8048819	A	G	0.162028	1006
16	rs8047156	G	T	0.149105	1006
16	rs8053552	T	C	0.149105	1006
16	rs78071547	C	A	0.0347913	1006
16	rs7194392	G	A	0.161034	1006
16	rs7196146	C	A	0.161034	1006
16	rs74343977	G	A	0.360835	1006
16	rs12596098	T	C	0.028827	1006
16	rs117896456	T	G	0.0258449	1006
16	rs1437192	A	T	0.749503	1006
16	rs4785011	C	T	0.454274	1006
16	rs34841234	A	G	0.172962	1006
16	rs12445555	T	C	0.0805169	1006
16	rs12447675	C	G	0.0805169	1006
16	rs12444928	A	C	0.0805169	1006
16	rs12447563	G	A	0.0805169	1006
16	rs12445604	T	C	0.0805169	1006
16	rs74023010	G	T	0.0805169	1006
16	rs74023011	T	A	0.0805169	1006
16	rs4438296	C	A	0.0805169	1006
16	rs57182338	C	A	0.0805169	1006
16	rs56372948	A	G	0.575547	1006
16	rs139259198	G	A	0.0198807	1006
16	rs113718106	C	T	0.0805169	1006
16	rs75804423	C	T	0.0805169	1006
16	rs59451700	T	C	0.0666004	1006
16	rs8062999	C	T	0.498012	1006
16	rs7188882	C	G	0.406561	1006
16	rs9673327	G	A	0.404573	1006
16	rs112799599	G	A	0.0656064	1006
16	rs1437191	C	T	0.713718	1006
16	rs1437190	A	G	0.245527	1006
16	rs60014403	T	C	0.0656064	1006
16	rs1437189	C	T	0.239563	1006
16	rs7205850	C	T	0.0666004	1006
16	rs7206561	A	G	0.485089	1006
16	rs1579637	A	G	0.489066	1006
16	rs8048761	A	G	0.440358	1006
16	rs73564177	A	G	0.0646123	1006
16	rs4404061	C	T	0.72167	1006
16	rs12447402	C	A	0.0646123	1006
16	rs9927197	T	C	0.212724	1006
16	rs11862601	T	C	0.0646123	1006
16	rs9746555	T	C	0.425447	1006
16	rs11986281	C	T	0.0417495	1006
16	rs142594122	T	A	0.214712	1006
16	rs143672299	A	G	0.214712	1006
16	rs111708824	G	C	0.0666004	1006
16	rs7184397	A	G	0.494036	1006
16	rs113605345	C	T	0.0666004	1006
16	rs9933756	G	A	0.213718	1006
16	rs113697184	C	A	0.0666004	1006
16	rs114299925	T	A	0.0646123	1006
16	rs114952535	G	A	0.0646123	1006
16	rs9924622	A	G	0.214712	1006
16	rs111651474	T	C	0.0238569	1006
16	rs73548013	C	T	0.0666004	1006
16	rs73548016	A	G	0.0666004	1006
16	rs73548019	C	T	0.0666004	1006
16	rs73548023	T	G	0.0666004	1006
16	rs3374	C	T	0.0666004	1006
16	rs987223	T	G	0.72167	1006
16	rs112272617	G	C	0.0417495	1006
16	rs1595297	C	A	0.0666004	1006
16	rs73548035	A	C	0.0666004	1006
16	rs73548037	A	G	0.0646123	1006
16	rs8050562	C	T	0.0666004	1006
16	rs6500001	T	C	0.722664	1006
16	rs6500002	A	G	0.494036	1006
16	rs7202228	T	C	0.442346	1006
16	rs8055101	C	T	0.0666004	1006
16	rs9972699	C	T	0.0666004	1006
16	rs56732608	A	G	0.0666004	1006
16	rs60807856	G	A	0.0666004	1006
16	rs9941163	T	C	0.72167	1006
16	rs58494736	C	T	0.0666004	1006
16	rs58709294	T	A	0.0666004	1006
16	rs56933209	G	A	0.0666004	1006
16	rs11859760	T	C	0.0666004	1006
16	rs7203978	A	G	0.0666004	1006
16	rs7201883	G	A	0.0666004	1006
16	rs139117155	T	C	0.0367793	1006
16	rs35317826	A	G	0.494036	1006
16	rs1595296	A	G	0.494036	1006
16	rs56789821	C	T	0.0646123	1006
16	rs8047544	A	G	0.508946	1006
16	rs4390582	T	C	0.494036	1006
16	rs8052606	T	C	0.0666004	1006
16	rs12447660	G	A	0.0666004	1006
16	rs1898366	T	C	0.722664	1006
16	rs79728243	A	G	0.0129225	1006
16	rs6500005	A	G	0.0666004	1006
16	rs1595295	G	C	0.494036	1006
16	rs1595294	G	A	0.492048	1006
16	rs1595293	T	G	0.493042	1006
16	rs13332777	A	G	0.214712	1006
16	rs4785015	G	A	0.421471	1006
16	rs59973658	A	G	0.494036	1006
16	rs58563372	A	G	0.0675944	1006
16	rs73548059	T	C	0.0675944	1006
16	rs7206765	A	G	0.0666004	1006
16	rs7204706	G	A	0.0666004	1006
16	rs7204851	G	T	0.0666004	1006
16	rs7205051	G	C	0.0666004	1006
16	rs7185105	A	G	0.722664	1006
16	rs7403873	C	T	0.425447	1006
16	rs12444372	G	T	0.0666004	1006
16	rs12444599	C	T	0.0666004	1006
16	rs2083029	T	C	0.722664	1006
16	rs111973274	T	A	0.0666004	1006
16	rs73548069	T	A	0.0666004	1006
16	rs77056584	G	A	0.0666004	1006
16	rs146800869	C	G	0.00397614	1006
16	rs34336151	G	A	0.719682	1006
16	rs73548079	G	A	0.0666004	1006
16	rs73548080	T	C	0.0666004	1006
16	rs145024134	A	G	0.0139165	1006
16	rs73548082	C	T	0.0646123	1006
16	rs73548084	G	C	0.0666004	1006
16	rs12444148	T	C	0.0675944	1006
16	rs12446330	C	T	0.0675944	1006
16	rs12446167	G	A	0.0666004	1006
16	rs12446357	C	G	0.0685885	1006
16	rs73548086	G	A	0.0685885	1006
16	rs11076292	A	G	0.338966	1006
16	rs12448412	C	G	0.0596421	1006
16	rs35002319	T	C	0.33996	1006
16	rs62065022	T	C	0.263419	1006
16	rs8056976	C	T	0.767396	1006
16	rs116997330	G	T	0.0318091	1006
16	rs8062275	T	C	0.967197	1006
16	rs57617029	G	A	0.0377734	1006
16	rs7198001	G	A	0.431412	1006
16	rs7205211	A	G	0.323062	1006
16	rs150595002	C	A	0.0168986	1006
16	rs71400042	G	A	0.00198807	1006
16	rs12443605	C	A	0.476143	1006
16	rs7203991	G	A	0.910537	1006
16	rs7205329	C	T	0.626243	1006
16	rs1865971	G	A	0.752485	1006
16	rs1816587	T	C	0.0656064	1006
16	rs893196	G	A	0.497018	1006
16	rs12447428	A	G	0.215706	1006
16	rs9937113	T	C	0.810139	1006
16	rs74023021	T	C	0.0159046	1006
16	rs12599935	T	G	0.323062	1006
16	rs12596995	G	A	0.264414	1006
16	rs74520838	G	T	0.0159046	1006
16	rs56047083	T	C	0.214712	1006
16	rs71400043	C	T	0.265408	1006
16	rs72780234	T	C	0.0745527	1006
16	rs11076295	A	G	0.265408	1006
16	rs1075376	T	A	0.213718	1006
16	rs1077029	A	T	0.0159046	1006
16	rs57518155	T	C	0.0228628	1006
16	rs7202257	C	T	0.214712	1006
16	rs78869624	A	C	0.0248509	1006
16	rs9932789	C	T	0.214712	1006
16	rs77991685	A	G	0.0725646	1006
16	rs9972762	G	A	0.213718	1006
16	rs55908564	C	T	0.213718	1006
16	rs1437188	T	C	0.444334	1006
16	rs58904938	G	A	0.0159046	1006
16	rs12929981	T	G	0.233598	1006
16	rs188991922	G	T	0.0159046	1006
16	rs144629414	C	T	0.0159046	1006
16	rs139384042	A	C	0.0159046	1006
16	rs34399745	G	T	0.213718	1006
16	rs9928473	A	G	0.214712	1006
16	rs151052026	A	G	0.0178926	1006
16	rs9929007	A	G	0.213718	1006
16	rs72780235	A	T	0.213718	1006
16	rs9972774	T	C	0.217694	1006
16	rs57076924	A	G	0.0159046	1006
16	rs57357539	A	G	0.306163	1006
16	rs7204125	G	A	0.588469	1006
16	rs7193449	T	A	0.0745527	1006
16	rs78310812	A	G	0.028827	1006
16	rs7194417	T	C	0.214712	1006
16	rs1370260	C	T	0.244533	1006
16	rs8048107	T	A	0.636183	1006
16	rs8043699	C	T	0.0745527	1006
16	rs7188913	C	T	0.0616302	1006
16	rs12922700	G	T	0.5666	1006
16	rs4785016	A	T	0.281312	1006
16	rs62065034	C	G	0.392644	1006
16	rs9934962	C	T	0.214712	1006
16	rs7188898	G	A	0.636183	1006
16	rs7189288	G	A	0.0904573	1006
16	rs7193918	G	A	0.0745527	1006
16	rs62065035	T	C	0.213718	1006
16	rs1898365	C	T	0.333996	1006
16	rs13338057	C	T	0.214712	1006
16	rs9635510	T	A	0.355865	1006
16	rs62065036	G	A	0.184891	1006
16	rs4785017	A	G	0.587475	1006
16	rs58438549	A	G	0.243539	1006
16	rs16960770	C	T	0.243539	1006
16	rs118164876	A	C	0.0188867	1006
16	rs117218467	C	T	0.0367793	1006
16	rs11859849	C	T	0.215706	1006
16	rs11864161	A	G	0.2167	1006
16	rs13330816	C	G	0.2167	1006
16	rs8044601	G	C	0.243539	1006
16	rs56831596	C	A	0.0159046	1006
16	rs55753524	T	C	0.0168986	1006
16	rs11865081	T	A	0.232604	1006
16	rs16960775	T	C	0.106362	1006
16	rs73550006	C	T	0.0377734	1006
16	rs8051041	G	A	0.5	1006
16	rs8055989	G	A	0.23161	1006
16	rs55886961	G	A	0.479125	1006
16	rs76857669	A	G	0.027833	1006
16	rs75893227	G	T	0.0139165	1006
16	rs7195515	T	C	0.494036	1006
16	rs8054795	A	G	0.481113	1006
16	rs10445029	A	G	0.484095	1006
16	rs9302710	G	T	0.909543	1006
16	rs62065038	G	A	0.477137	1006
16	rs62065039	A	G	0.222664	1006
16	rs117238695	A	G	0.0666004	1006
16	rs118081360	C	T	0.0129225	1006
16	rs17241313	C	T	0.336978	1006
16	rs111735494	G	C	0.0198807	1006
16	rs16960788	A	T	0.116302	1006
16	rs111758332	C	T	0.026839	1006
16	rs60728512	T	C	0.284294	1006
16	rs16960789	T	C	0.11829	1006
16	rs139174841	G	A	0.00497018	1006
16	rs11076296	G	A	0.311133	1006
16	rs149693681	A	G	0.0119284	1006
16	rs76190601	A	G	0.0347913	1006
16	rs998085	A	G	0.224652	1006
16	rs7186749	T	C	0.488072	1006
16	rs117391418	T	G	0.0258449	1006
16	rs7204204	C	T	0.826044	1006
16	rs72780253	C	T	0.0109344	1006
16	rs4785018	A	G	0.220676	1006
16	rs79108241	G	A	0.027833	1006
16	rs1816586	A	C	0.737575	1006
16	rs138218375	T	G	0.0675944	1006
16	rs4784068	G	T	0.218688	1006
16	rs12149773	A	G	0.928429	1006
16	rs75050360	A	G	0.027833	1006
16	rs16960801	A	C	0.0914513	1006
16	rs147438076	C	T	0.027833	1006
16	rs980887	A	G	0.492048	1006
16	rs114550533	C	T	0.027833	1006
16	rs1865970	T	C	0.027833	1006
16	rs10500410	A	C	0.027833	1006
16	rs35640812	G	A	0.0894632	1006
16	rs1370258	C	T	0.220676	1006
16	rs76970525	A	T	0.027833	1006
16	rs990813	G	A	0.340954	1006
16	rs12923985	C	T	0.0894632	1006
16	rs72780256	C	T	0.0894632	1006
16	rs77080074	T	C	0.0417495	1006
16	rs1437184	C	G	0.833002	1006
16	rs1437183	A	G	0.342942	1006
16	rs8049724	T	C	0.488072	1006
16	rs1437182	C	G	0.026839	1006
16	rs4784069	G	C	0.488072	1006
16	rs6500010	C	G	0.833002	1006
16	rs1437181	T	G	0.0894632	1006
16	rs56296440	A	T	0.487078	1006
16	rs9925085	G	C	0.833002	1006
16	rs12925426	G	C	0.0725646	1006
16	rs1437180	G	A	0.714712	1006
16	rs118097613	C	T	0.0427435	1006
16	rs991370	A	G	0.222664	1006
16	rs1347646	A	G	0.219682	1006
16	rs9806814	T	C	0.522863	1006
16	rs1119993	A	T	0.219682	1006
16	rs62059452	A	G	0.487078	1006
16	rs116806059	T	C	0.027833	1006
16	rs116577095	G	A	0.0298211	1006
16	rs11865218	G	A	0.489066	1006
16	rs1529961	C	T	0.485089	1006
16	rs114246289	A	G	0.027833	1006
16	rs11863032	G	A	0.11829	1006
16	rs116177655	G	A	0.027833	1006
16	rs7403939	G	A	0.802187	1006
16	rs74020403	A	G	0.027833	1006
16	rs7403953	G	A	0.82505	1006
16	rs3887037	G	A	0.0894632	1006
16	rs3887036	T	C	0.0894632	1006
16	rs137930146	A	G	0.0129225	1006
16	rs893195	A	G	0.223658	1006
16	rs11862472	T	A	0.0924453	1006
16	rs35284383	C	T	0.0894632	1006
16	rs752029	T	C	0.804175	1006
16	rs1966693	T	C	0.313121	1006
16	rs4528560	G	A	0.801193	1006
16	rs1469912	G	T	0.486083	1006
16	rs137896027	A	G	0.0159046	1006
16	rs1469911	A	G	0.22167	1006
16	rs1469909	A	G	0.486083	1006
16	rs1972834	A	G	0.22167	1006
16	rs1550180	A	G	0.22167	1006
16	rs11861586	G	A	0.0904573	1006
16	rs7198221	A	G	0.486083	1006
16	rs114548329	G	A	0.0159046	1006
16	rs66499938	T	G	0.0894632	1006
16	rs61341461	T	C	0.027833	1006
16	rs2406365	T	A	0.220676	1006
16	rs874309	C	T	0.579523	1006
16	rs2009120	C	T	0.582505	1006
16	rs2053233	A	G	0.832008	1006
16	rs2053232	G	A	0.831014	1006
16	rs12709022	A	G	0.582505	1006
16	rs7500491	T	C	0.832008	1006
16	rs60225612	T	C	0.027833	1006
16	rs12444537	C	T	0.326044	1006
16	rs72780265	A	G	0.0109344	1006
16	rs12927363	G	C	0.0894632	1006
16	rs1437187	A	G	0.220676	1006
16	rs1437186	T	C	0.828032	1006
16	rs76031373	T	C	0.028827	1006
16	rs78892558	G	A	0.028827	1006
16	rs969389	T	G	0.222664	1006
16	rs190849466	G	A	0.028827	1006
16	rs1437185	A	G	0.249503	1006
16	rs76390674	C	A	0.028827	1006
16	rs143722855	T	C	0.0208748	1006
16	rs80256405	A	C	0.028827	1006
16	rs1595292	G	A	0.222664	1006
16	rs7191659	C	T	0.027833	1006
16	rs1595291	A	G	0.222664	1006
16	rs7197566	T	C	0.028827	1006
16	rs79528256	G	A	0.026839	1006
16	rs34658632	G	A	0.0894632	1006
16	rs1898364	A	C	0.028827	1006
16	rs1898363	C	T	0.028827	1006
16	rs7500205	A	G	0.833996	1006
16	rs77311044	C	T	0.027833	1006
16	rs117607065	A	G	0.0139165	1006
16	rs115592421	C	T	0.028827	1006
16	rs114220685	A	T	0.027833	1006
16	rs60876962	C	T	0.027833	1006
16	rs7187710	T	C	0.028827	1006
16	rs4485350	C	A	0.833002	1006
16	rs4506888	C	T	0.487078	1006
16	rs7194518	T	C	0.515905	1006
16	rs7189567	C	T	0.027833	1006
16	rs35015989	C	T	0.0298211	1006
16	rs115944839	T	C	0.026839	1006
16	rs4133362	G	A	0.833002	1006
16	rs4133363	G	A	0.22167	1006
16	rs4133364	C	T	0.22167	1006
16	rs59324331	G	A	0.027833	1006
16	rs11865560	G	A	0.028827	1006
16	rs4077124	A	T	0.493042	1006
16	rs114642084	C	T	0.027833	1006
16	rs12921248	C	T	0.027833	1006
16	rs11076298	T	C	0.491054	1006
16	rs56303239	C	T	0.0149105	1006
16	rs62060286	A	G	0.22167	1006
16	rs62060287	C	T	0.22167	1006
16	rs62060288	G	T	0.22167	1006
16	rs34029574	T	C	0.828032	1006
16	rs117325195	C	G	0.028827	1006
16	rs74448956	T	C	0.0725646	1006
16	rs11860739	A	G	0.833002	1006
16	rs146352373	G	A	0.0675944	1006
16	rs144456811	A	C	0.027833	1006
16	rs62060290	A	C	0.22167	1006
16	rs12929116	C	T	0.0864811	1006
16	rs11861721	A	G	0.826044	1006
16	rs9937385	G	A	0.833002	1006
16	rs62060291	T	G	0.22167	1006
16	rs141661183	A	T	0.027833	1006
16	rs145970453	G	A	0.027833	1006
16	rs62060292	G	A	0.234592	1006
16	rs60445240	T	A	0.251491	1006
16	rs4785019	A	G	0.456262	1006
16	rs147675248	C	G	0.027833	1006
16	rs4785020	A	G	0.491054	1006
16	rs150325633	A	G	0.027833	1006
16	rs62060294	A	C	0.222664	1006
16	rs62060297	G	A	0.101392	1006
16	rs62060298	C	T	0.49006	1006
16	rs60689700	C	T	0.027833	1006
16	rs12933112	C	T	0.0864811	1006
16	rs12933263	C	T	0.114314	1006
16	rs12924323	T	C	0.0904573	1006
16	rs59897586	G	A	0.028827	1006
16	rs56856723	A	T	0.027833	1006
16	rs55841278	A	T	0.222664	1006
16	rs59412606	T	C	0.027833	1006
16	rs117639393	T	C	0.027833	1006
16	rs34313046	A	G	0.027833	1006
16	rs62060300	A	G	0.222664	1006
16	rs58987881	T	G	0.027833	1006
16	rs4277333	A	G	0.488072	1006
16	rs4785021	T	C	0.833002	1006
16	rs150817192	A	G	0.027833	1006
16	rs10220950	G	A	0.312127	1006
16	rs10221112	A	G	0.313121	1006
16	rs10220957	G	A	0.313121	1006
16	rs34471078	C	G	0.0914513	1006
16	rs67228612	G	A	0.0914513	1006
16	rs12934473	C	T	0.0894632	1006
16	rs11076300	A	G	0.488072	1006
16	rs34386794	A	C	0.0904573	1006
16	rs12927372	A	G	0.33996	1006
16	rs72780273	T	C	0.0904573	1006
16	rs72780274	A	G	0.0904573	1006
16	rs115714580	G	A	0.0248509	1006
16	rs72780275	T	C	0.0904573	1006
16	rs72780276	C	A	0.0904573	1006
16	rs117000873	A	G	0.0129225	1006
16	rs61677358	A	C	0.0248509	1006
16	rs7205169	C	T	0.248509	1006
16	rs79131245	G	C	0.0904573	1006
16	rs112771635	G	A	0.00397614	1006
16	rs35575319	T	C	0.0904573	1006
16	rs11641272	C	T	0.33996	1006
16	rs72784152	A	G	0.0904573	1006
16	rs72784154	T	A	0.00994036	1006
16	rs115999548	C	T	0.0248509	1006
16	rs12933370	A	G	0.0904573	1006
16	rs62060302	A	G	0.0218688	1006
16	rs72784155	A	G	0.0904573	1006
16	rs7195584	C	G	0.49503	1006
16	rs7196275	A	G	0.49503	1006
16	rs7201429	T	G	0.808151	1006
16	rs58383758	T	G	0.486083	1006
16	rs7201991	T	G	0.832008	1006
16	rs148250453	G	A	0.0248509	1006
16	rs71400050	A	G	0.0904573	1006
16	rs4489993	C	T	0.22664	1006
16	rs71400051	T	C	0.0904573	1006
16	rs4517786	C	T	0.246521	1006
16	rs117012049	G	A	0.0904573	1006
16	rs150399795	C	T	0.0904573	1006
16	rs139154236	G	T	0.0904573	1006
16	rs150221528	G	A	0.026839	1006
16	rs138559628	C	T	0.0745527	1006
16	rs77022097	T	C	0.0904573	1006
16	rs145834785	G	A	0.0904573	1006
16	rs112066097	C	T	0.0904573	1006
16	rs149303736	G	A	0.0904573	1006
16	rs139860256	A	G	0.0904573	1006
16	rs76668272	G	T	0.0904573	1006
16	rs187656092	G	A	0.0129225	1006
16	rs114094548	A	G	0.0258449	1006
16	rs78061588	C	G	0.0258449	1006
16	rs72784156	A	C	0.0904573	1006
16	rs12373112	C	A	0.493042	1006
16	rs80178839	T	C	0.0347913	1006
16	rs11076301	T	C	0.493042	1006
16	rs76103351	G	A	0.0735586	1006
16	rs148736974	A	G	0.0198807	1006
16	rs117050263	T	C	0.0159046	1006
16	rs35004673	T	A	0.0894632	1006
16	rs16960853	T	C	0.0904573	1006
16	rs16960855	A	T	0.0904573	1006
16	rs4238802	C	T	0.488072	1006
16	rs56167723	T	A	0.0258449	1006
16	rs62060324	A	G	0.2167	1006
16	rs12928605	T	C	0.0894632	1006
16	rs4430727	C	T	0.82505	1006
16	rs4570835	G	A	0.488072	1006
16	rs12932398	G	A	0.0894632	1006
16	rs4347615	G	T	0.521869	1006
16	rs12924603	T	G	0.0894632	1006
16	rs78948713	G	A	0.138171	1006
16	rs76788392	T	C	0.0427435	1006
16	rs118161945	C	T	0.0387674	1006
16	rs148388426	G	A	0.0258449	1006
16	rs78911275	T	C	0.0298211	1006
16	rs138292705	G	T	0.0159046	1006
16	rs67451469	T	C	0.0894632	1006
16	rs12922639	C	G	0.32008	1006
16	rs16960867	G	A	0.827038	1006
16	rs12921661	G	C	0.0894632	1006
16	rs12444263	G	A	0.027833	1006
16	rs59938328	T	C	0.230616	1006
16	rs115043202	G	A	0.0258449	1006
16	rs62060327	C	T	0.230616	1006
16	rs11862404	G	C	0.32008	1006
16	rs56726503	T	C	0.230616	1006
16	rs67452317	A	G	0.0894632	1006
```
