## Supplementary material for "Characterization of shared and ancestry-specific signals driving complex traits using multi-ancestry fine-mapping": s1_ref.bim

```
16	rs79240138	0	58159457	G	A
16	rs74497068	0	58159844	T	C
16	rs74019800	0	58159888	A	G
16	rs74019801	0	58160224	G	C
16	rs80018715	0	58160701	A	G
16	rs10445028	0	58160930	T	C
16	rs10445014	0	58160974	A	G
16	rs118020072	0	58161230	C	T
16	rs74019802	0	58162210	T	A
16	rs112501441	0	58162403	A	G
16	rs3743574	0	58163096	G	A
16	rs3743575	0	58163189	C	G
16	rs3743576	0	58163256	T	C
16	rs988766	0	58163479	A	G
16	rs3809597	0	58163519	G	C
16	rs111876371	0	58163947	T	C
16	rs34627215	0	58163959	G	A
16	rs55675932	0	58164393	G	A
16	rs80166234	0	58164895	A	C
16	rs34477501	0	58165382	C	T
16	rs75269946	0	58165546	G	A
16	rs1847031	0	58165747	A	G
16	rs1847030	0	58165805	G	C
16	rs4784897	0	58166068	G	T
16	rs113438081	0	58166225	A	C
16	rs249447	0	58166730	A	G
16	rs78520955	0	58166865	A	G
16	rs111996283	0	58167018	T	C
16	rs111902499	0	58167022	T	C
16	rs78036545	0	58167024	T	C
16	rs74617218	0	58167047	C	T
16	rs4784898	0	58167306	C	T
16	rs4784899	0	58167510	G	A
16	rs149750872	0	58167711	T	C
16	rs2897120	0	58167817	G	C
16	rs12051246	0	58168373	G	A
16	rs59012233	0	58168520	T	C
16	rs59953963	0	58168853	A	G
16	rs75277773	0	58169078	G	A
16	rs112945400	0	58169436	C	T
16	rs249446	0	58169513	C	T
16	rs112903613	0	58169567	A	G
16	rs7203130	0	58169724	C	T
16	rs113134962	0	58170093	C	T
16	rs74019806	0	58170361	A	G
16	rs4541067	0	58170423	T	C
16	rs74019807	0	58170493	A	G
16	rs166074	0	58170978	C	T
16	rs12927109	0	58171705	C	G
16	rs12708993	0	58171739	G	A
16	rs1006438	0	58172603	T	C
16	rs76866523	0	58172670	G	A
16	rs59395985	0	58173451	C	A
16	rs144613403	0	58173510	C	T
16	rs76253049	0	58173514	C	A
16	rs56753392	0	58173944	C	T
16	rs77948628	0	58174431	C	T
16	rs1344575	0	58175334	C	A
16	rs1344576	0	58175417	G	A
16	rs116849655	0	58175457	G	A
16	rs1344577	0	58175599	T	C
16	rs111753430	0	58176237	T	C
16	rs113588207	0	58176610	A	G
16	rs766792	0	58176880	G	T
16	rs766791	0	58176970	T	A
16	rs539407379	0	58177087	C	T
16	rs1808004	0	58177088	A	G
16	rs79678236	0	58177353	T	A
16	rs61484593	0	58177544	A	T
16	rs112681361	0	58178136	G	A
16	rs78613075	0	58178203	G	T
16	rs11860708	0	58178596	G	A
16	rs74019812	0	58178769	T	C
16	rs56271739	0	58178873	G	T
16	rs59516585	0	58179031	C	T
16	rs60800472	0	58179208	C	A
16	rs111940667	0	58179437	T	A
16	rs9746214	0	58179472	T	C
16	rs113987649	0	58179558	G	T
16	rs113013110	0	58179562	C	T
16	rs61388171	0	58179780	T	C
16	rs58285928	0	58179821	T	C
16	rs77205004	0	58180404	G	A
16	rs76461077	0	58180861	G	A
16	rs79709927	0	58181019	C	T
16	rs73549172	0	58181055	G	A
16	rs11641695	0	58181564	C	A
16	rs73549173	0	58181843	C	T
16	rs76008211	0	58183733	G	A
16	rs78956198	0	58183996	A	C
16	rs112733535	0	58184490	C	T
16	rs112467802	0	58184498	C	A
16	rs113514157	0	58184684	C	T
16	rs73549176	0	58185014	C	T
16	rs113929763	0	58185751	T	C
16	rs12927339	0	58185794	G	A
16	rs112046993	0	58185799	C	T
16	rs7193504	0	58185833	G	A
16	rs16959717	0	58186000	A	C
16	rs185116	0	58186521	T	C
16	rs193867	0	58186588	T	C
16	rs59165986	0	58186952	C	T
16	rs59546161	0	58187086	G	A
16	rs7185651	0	58187826	A	G
16	rs117358358	0	58188060	T	C
16	rs1469128	0	58188792	C	A
16	rs117927496	0	58188973	C	T
16	rs57341463	0	58188991	C	T
16	rs37356	0	58189162	G	A
16	rs58588258	0	58189271	C	A
16	rs60074872	0	58189757	T	A
16	rs34920106	0	58189977	C	A
16	rs8056544	0	58190724	T	C
16	rs58770507	0	58190770	G	T
16	rs9673654	0	58191191	T	C
16	rs9674286	0	58191305	C	T
16	rs37357	0	58191966	C	T
16	rs34170742	0	58192985	G	A
16	rs35778485	0	58193517	A	G
16	rs4784901	0	58194326	A	G
16	rs73549191	0	58194652	A	T
16	rs37358	0	58194926	C	T
16	rs3803585	0	58195632	G	A
16	rs3803584	0	58195998	G	T
16	rs6499937	0	58196161	A	G
16	rs145675217	0	58196580	T	G
16	rs7185886	0	58196736	C	T
16	rs35580381	0	58196965	T	G
16	rs12596962	0	58197599	A	G
16	rs2279803	0	58198139	G	C
16	rs37359	0	58198808	C	T
16	rs37360	0	58198815	C	A
16	rs37361	0	58198909	G	A
16	rs37362	0	58198917	A	T
16	rs37363	0	58198956	G	A
16	rs2242445	0	58199203	G	T
16	rs2242444	0	58199670	C	T
16	rs2242443	0	58199752	G	T
16	rs6499938	0	58200035	A	C
16	rs74571794	0	58200053	T	C
16	rs58415199	0	58200617	A	C
16	rs2292028	0	58200973	C	T
16	rs12920269	0	58201759	A	G
16	rs1875525	0	58201849	C	T
16	rs1875524	0	58201931	T	C
16	rs1875523	0	58202084	A	T
16	rs16959755	0	58202089	T	C
16	rs1875522	0	58202107	C	T
16	rs28552925	0	58202150	C	A
16	rs12929897	0	58203156	T	G
16	rs112724982	0	58203280	A	G
16	rs113964648	0	58203863	T	C
16	rs34589437	0	58203937	G	A
16	rs2731749	0	58204130	T	A
16	rs76387456	0	58204430	A	G
16	rs12920950	0	58204447	T	A
16	rs2731751	0	58204645	T	A
16	rs138966341	0	58204763	A	C
16	rs2550352	0	58204900	C	G
16	rs2731753	0	58205005	T	C
16	rs2731754	0	58205015	T	G
16	rs75509729	0	58205110	C	T
16	rs113333575	0	58205340	C	T
16	rs77474474	0	58205405	C	T
16	rs8044793	0	58205620	G	A
16	rs2731746	0	58205845	A	G
16	rs74019824	0	58206406	T	G
16	rs2550353	0	58206443	T	G
16	rs74019825	0	58206621	T	C
16	rs60571175	0	58206650	G	A
16	rs2550354	0	58206826	T	C
16	rs118120823	0	58207032	T	G
16	rs1393203	0	58207203	A	C
16	rs73549200	0	58207725	T	G
16	rs3736397	0	58208536	T	C
16	rs9302697	0	58208777	C	T
16	rs2550355	0	58208832	C	T
16	rs74019828	0	58209274	G	A
16	rs74019829	0	58209316	T	C
16	rs3784914	0	58209396	C	G
16	rs1035549	0	58209745	C	T
16	rs118162667	0	58209881	C	T
16	rs10459797	0	58210512	C	T
16	rs2550356	0	58210528	G	A
16	rs2731747	0	58210887	G	A
16	rs141603513	0	58211164	T	C
16	rs1820244	0	58211366	T	G
16	rs150600866	0	58211420	C	T
16	rs112301991	0	58211623	T	C
16	rs16959773	0	58212111	C	G
16	rs2731748	0	58212143	T	C
16	rs55998300	0	58212393	T	C
16	rs2550357	0	58213567	T	C
16	rs2731750	0	58213970	G	A
16	rs2550358	0	58214198	C	A
16	rs61268955	0	58214346	T	C
16	rs11647503	0	58215735	C	T
16	rs12149696	0	58215752	G	C
16	rs59804790	0	58216261	A	G
16	rs76255078	0	58216428	C	T
16	rs16942468	0	58217323	T	C
16	rs61667621	0	58217564	T	C
16	rs16959778	0	58217701	T	C
16	rs2731752	0	58217740	T	C
16	rs16959780	0	58217759	T	A
16	rs3826095	0	58217784	C	T
16	rs3743578	0	58217799	C	T
16	rs3743579	0	58217976	T	C
16	rs74348602	0	58218057	C	T
16	rs74019831	0	58218489	G	A
16	rs78390789	0	58218516	T	C
16	rs78343718	0	58218745	T	C
16	rs74019832	0	58219280	T	A
16	rs41422944	0	58219283	A	G
16	rs74019833	0	58219939	T	C
16	rs138081875	0	58221394	C	T
16	rs74019834	0	58222102	A	G
16	rs74019835	0	58222531	G	C
16	rs2550359	0	58223079	T	C
16	rs117382243	0	58224034	A	T
16	rs117776647	0	58224035	A	C
16	rs74989935	0	58224042	G	A
16	rs74019836	0	58224062	A	C
16	rs2731755	0	58224132	T	A
16	rs2550360	0	58224290	T	C
16	rs75241789	0	58224666	G	A
16	rs2731756	0	58225191	C	T
16	rs113103741	0	58225498	G	C
16	rs12932604	0	58225505	G	C
16	rs2731757	0	58226124	C	T
16	rs2550361	0	58227008	C	T
16	rs2550362	0	58227044	G	A
16	rs2550363	0	58227983	C	T
16	rs16959786	0	58228064	T	C
16	rs2731758	0	58228083	G	A
16	rs2550364	0	58228701	C	T
16	rs55691416	0	58228735	G	C
16	rs57474112	0	58228856	A	G
16	rs8056660	0	58229348	T	C
16	rs2550365	0	58229435	A	C
16	rs10712297	0	58229628	G	A
16	rs77325010	0	58230324	A	G
16	rs74019837	0	58231266	C	T
16	rs78279459	0	58231343	G	C
16	rs149021498	0	58231487	G	A
16	rs112480836	0	58232237	C	A
16	rs113577652	0	58232261	C	A
16	rs11641699	0	58232967	A	G
16	rs116923974	0	58233638	G	A
16	rs58553914	0	58233709	T	C
16	rs2731740	0	58233956	A	G
16	rs7196068	0	58234135	G	A
16	rs2432552	0	58234456	T	G
16	rs74449109	0	58234507	A	G
16	rs1834021	0	58234767	T	C
16	rs2731739	0	58236162	G	A
16	rs55661712	0	58237145	G	T
16	rs111537029	0	58237173	C	A
16	rs56403483	0	58237398	C	T
16	rs35925424	0	58237541	C	A
16	rs8058372	0	58238081	C	A
16	rs142080519	0	58238161	C	T
16	rs147356773	0	58238162	C	T
16	rs7205377	0	58238326	C	T
16	rs11639959	0	58238529	A	T
16	rs59107211	0	58238601	T	C
16	rs113973623	0	58239255	G	A
16	rs11076222	0	58239498	C	T
16	rs11076223	0	58239558	T	G
16	rs3110221	0	58239567	C	G
16	rs11076224	0	58239644	A	C
16	rs8049422	0	58240736	T	C
16	rs12921098	0	58241171	C	T
16	rs16959811	0	58241399	A	G
16	rs78004902	0	58242919	C	T
16	rs12931839	0	58243088	A	G
16	rs4784905	0	58243553	C	T
16	rs145627704	0	58243609	G	A
16	rs3096353	0	58243695	G	C
16	rs117721680	0	58243702	A	G
16	rs3110220	0	58244576	A	G
16	rs4595791	0	58244753	C	A
16	rs16959812	0	58245244	A	G
16	rs146967911	0	58245462	T	G
16	rs57801827	0	58245996	A	T
16	rs35699483	0	58246057	G	A
16	rs62040367	0	58246261	C	T
16	rs16959814	0	58246346	T	C
16	rs2432553	0	58246606	G	A
16	rs4608323	0	58246889	A	G
16	rs2731743	0	58247373	A	G
16	rs72784085	0	58247397	A	G
16	rs11076225	0	58247523	G	A
16	rs2550366	0	58247587	C	T
16	rs2731742	0	58247893	A	G
16	rs1035547	0	58249269	G	A
16	rs8050263	0	58249654	T	G
16	rs8045366	0	58249763	C	T
16	rs186481724	0	58250116	A	G
16	rs111884443	0	58250129	A	G
16	rs7187628	0	58250189	A	G
16	rs6499941	0	58250347	G	C
16	rs6416773	0	58250459	C	T
16	rs6416774	0	58250505	G	C
16	rs7350830	0	58250780	C	T
16	rs1035548	0	58251060	A	C
16	rs1862779	0	58251547	A	C
16	rs2731785	0	58251634	T	C
16	rs2468495	0	58251787	G	A
16	rs9931318	0	58251826	T	C
16	rs9939143	0	58251969	C	T
16	rs9929261	0	58251973	A	G
16	rs9939217	0	58252011	C	T
16	rs7350855	0	58252044	G	C
16	rs2468494	0	58252155	T	A
16	rs2468493	0	58252209	A	G
16	rs2432554	0	58252245	T	C
16	rs2550369	0	58252430	A	G
16	rs2550370	0	58252843	C	T
16	rs2731784	0	58253047	G	A
16	rs2259741	0	58253311	G	A
16	rs2731783	0	58253460	A	G
16	rs183518271	0	58253827	A	C
16	rs2550371	0	58253975	G	A
16	rs2550372	0	58254250	G	A
16	rs2550373	0	58254348	T	C
16	rs2731782	0	58254419	T	C
16	rs2550374	0	58254448	G	T
16	rs2731781	0	58254595	C	G
16	rs2731780	0	58254730	T	G
16	rs3110223	0	58255424	A	G
16	rs3110222	0	58255427	A	G
16	rs2550377	0	58255564	C	T
16	rs117771975	0	58255661	G	A
16	rs111939176	0	58255747	A	G
16	rs2432555	0	58255909	C	A
16	rs2550378	0	58256072	G	A
16	rs2731778	0	58256091	C	T
16	rs2550379	0	58256336	A	T
16	rs2550380	0	58256370	C	T
16	rs2731777	0	58256393	G	A
16	rs62040373	0	58257178	T	C
16	rs2550381	0	58257226	C	T
16	rs2731776	0	58257437	G	A
16	rs8050291	0	58257486	C	G
16	rs2731775	0	58257982	A	G
16	rs2259512	0	58258096	T	C
16	rs11647151	0	58258237	C	A
16	rs11648448	0	58258863	C	T
16	rs35748461	0	58258969	G	A
16	rs12599738	0	58259022	G	A
16	rs2731774	0	58259201	G	A
16	rs2550382	0	58259221	T	C
16	rs2731773	0	58259467	C	T
16	rs2550383	0	58259501	T	C
16	rs55798918	0	58259512	A	G
16	rs12445038	0	58259800	C	T
16	rs2731772	0	58259957	G	A
16	rs2550384	0	58260151	C	T
16	rs66650341	0	58260544	G	A
16	rs734893	0	58261035	C	T
16	rs734892	0	58261056	T	A
16	rs2731771	0	58261455	G	C
16	rs2550385	0	58261622	C	A
16	rs2550386	0	58261716	G	A
16	rs2550387	0	58261732	T	C
16	rs1862780	0	58261820	T	A
16	rs4784027	0	58261963	G	C
16	rs2731770	0	58261992	G	T
16	rs61311307	0	58262340	C	T
16	rs2550327	0	58262623	A	G
16	rs2731769	0	58262685	T	C
16	rs11646507	0	58262739	C	T
16	rs117739101	0	58263391	A	C
16	rs12599414	0	58263481	G	A
16	rs2550328	0	58263924	A	G
16	rs59309807	0	58264014	G	T
16	rs1820234	0	58264312	A	G
16	rs1820235	0	58264412	G	A
16	rs2550329	0	58264552	G	A
16	rs2550331	0	58264732	C	T
16	rs76812585	0	58264917	T	C
16	rs73552822	0	58265433	G	T
16	rs112532273	0	58265487	T	C
16	rs73552826	0	58265627	T	C
16	rs2550332	0	58266180	A	T
16	rs11640553	0	58266212	G	A
16	rs77811779	0	58266267	G	T
16	rs11647200	0	58266406	A	T
16	rs11641769	0	58266705	G	A
16	rs146138803	0	58266955	T	G
16	rs4784028	0	58267273	T	C
16	rs2550333	0	58267472	G	T
16	rs4784029	0	58267622	G	C
16	rs2731768	0	58267674	C	T
16	rs12596458	0	58268352	T	C
16	rs12918570	0	58268436	C	T
16	rs73552837	0	58268561	T	G
16	rs1019547	0	58268759	A	G
16	rs1019546	0	58268981	G	A
16	rs12446721	0	58269130	C	T
16	rs11641349	0	58269200	T	C
16	rs16959933	0	58269541	A	G
16	rs11640080	0	58270402	C	A
16	rs2731767	0	58270548	A	G
16	rs8044504	0	58270935	C	G
16	rs2731766	0	58271322	C	T
16	rs56167709	0	58271544	G	A
16	rs11641634	0	58271646	C	A
16	rs2550334	0	58271952	G	A
16	rs78988208	0	58272042	C	T
16	rs59857385	0	58272282	G	A
16	rs117828292	0	58272304	A	C
16	rs62040392	0	58272520	A	G
16	rs79022177	0	58272544	T	C
16	rs11643125	0	58272823	C	T
16	rs11644230	0	58273708	G	A
16	rs6499943	0	58273764	G	C
16	rs34396998	0	58274041	C	A
16	rs7193621	0	58274911	T	C
16	rs11641183	0	58275007	A	G
16	rs11645787	0	58275057	G	A
16	rs1834017	0	58275447	C	T
16	rs72786104	0	58275659	T	C
16	rs1834016	0	58275785	T	C
16	rs2731765	0	58276591	A	C
16	rs117556035	0	58276662	C	G
16	rs76304892	0	58277187	A	G
16	rs28416532	0	58277247	A	C
16	rs11076228	0	58277679	C	T
16	rs1834015	0	58279088	G	A
16	rs2257931	0	58279244	G	A
16	rs7198960	0	58279893	A	G
16	rs2731764	0	58280001	G	A
16	rs2731763	0	58280078	G	A
16	rs11647124	0	58281305	T	G
16	rs73552874	0	58281720	G	A
16	rs2432551	0	58281802	G	A
16	rs11860326	0	58282194	C	T
16	rs2731762	0	58282220	G	A
16	rs889590	0	58283136	C	T
16	rs889591	0	58283141	C	G
16	rs3759959	0	58283281	G	T
16	rs3784918	0	58284553	C	T
16	rs10852560	0	58284691	A	C
16	rs1974878	0	58285124	C	T
16	rs1974877	0	58285125	G	A
16	rs2731761	0	58285188	G	A
16	rs1974876	0	58285203	C	T
16	rs117469490	0	58285690	T	C
16	rs58552020	0	58286133	G	A
16	rs11640515	0	58288648	G	A
16	rs11640840	0	58288653	C	T
16	rs11076229	0	58288959	G	A
16	rs11076230	0	58288985	T	G
16	rs12596498	0	58289177	C	T
16	rs2550335	0	58289328	T	C
16	rs72786110	0	58289758	C	T
16	rs16959980	0	58289807	T	C
16	rs72786111	0	58290350	A	C
16	rs11641332	0	58290606	A	G
16	rs12599433	0	58291999	G	A
16	rs1125849	0	58292214	A	G
16	rs16959998	0	58292547	G	A
16	rs11649203	0	58292660	C	T
16	rs11644276	0	58292818	A	G
16	rs2731759	0	58293077	A	G
16	rs2550338	0	58293249	T	A
16	rs11076231	0	58294138	G	T
16	rs2550339	0	58294512	C	T
16	rs2550340	0	58294700	C	G
16	rs2550341	0	58294724	C	G
16	rs75715084	0	58294915	G	A
16	rs12708994	0	58295198	C	T
16	rs11076232	0	58295735	A	G
16	rs11076233	0	58295765	C	T
16	rs11076234	0	58295892	T	C
16	rs11076235	0	58296040	G	C
16	rs11076236	0	58296047	C	G
16	rs11076237	0	58296172	C	T
16	rs9923694	0	58296542	T	C
16	rs3815802	0	58296545	G	A
16	rs2731738	0	58296955	C	T
16	rs12596550	0	58297279	T	A
16	rs4784907	0	58297421	G	A
16	rs2550342	0	58297448	A	G
16	rs2468492	0	58297519	G	C
16	rs12923472	0	58297707	C	T
16	rs2550343	0	58297743	C	A
16	rs4784908	0	58297814	G	T
16	rs4784909	0	58297919	C	T
16	rs12447995	0	58298346	C	T
16	rs4784910	0	58298471	G	T
16	rs9937285	0	58298743	C	A
16	rs72786117	0	58299561	G	A
16	rs13331556	0	58299570	C	T
16	rs2550344	0	58299711	A	G
16	rs13331366	0	58299793	G	C
16	rs13331369	0	58299813	G	A
16	rs12596594	0	58299912	G	A
16	rs7190813	0	58300064	C	T
16	rs7196686	0	58300187	T	G
16	rs4784911	0	58300697	A	G
16	rs12708995	0	58300699	T	C
16	rs4784912	0	58300742	T	C
16	rs4784913	0	58300771	G	A
16	rs7197565	0	58301187	C	A
16	rs8061107	0	58301829	C	T
16	rs12708996	0	58301980	C	T
16	rs11644149	0	58302040	G	A
16	rs10500406	0	58302273	A	G
16	rs12708997	0	58302426	A	C
16	rs12708998	0	58302582	C	A
16	rs13330986	0	58302658	A	G
16	rs67050143	0	58303219	A	C
16	rs4784030	0	58303599	A	G
16	rs6499944	0	58304458	G	T
16	rs16960001	0	58304748	T	C
16	rs56951299	0	58305174	A	G
16	rs10852561	0	58305580	T	C
16	rs56305478	0	58305768	C	T
16	rs55919837	0	58305806	T	C
16	rs59193557	0	58306199	C	T
16	rs67466204	0	58306974	T	A
16	rs1834018	0	58307242	A	G
16	rs1834019	0	58307295	C	T
16	rs72786128	0	58308067	G	C
16	rs4448927	0	58308112	G	C
16	rs60910883	0	58308114	T	C
16	rs59356903	0	58308296	G	A
16	rs55771432	0	58308648	G	T
16	rs55665812	0	58308761	T	C
16	rs59369664	0	58308908	T	C
16	rs55801824	0	58309004	G	C
16	rs4784914	0	58309007	T	G
16	rs55893717	0	58309038	T	C
16	rs1966508	0	58309279	A	G
16	rs72786133	0	58310218	G	A
16	rs8060113	0	58310416	G	A
16	rs72786134	0	58310795	T	C
16	rs2405681	0	58311004	G	A
16	rs2405682	0	58311040	A	T
16	rs115161167	0	58311044	T	G
16	rs55976433	0	58311108	C	T
16	rs72786135	0	58311752	C	T
16	rs7200791	0	58313190	T	G
16	rs56320959	0	58313225	A	C
16	rs7193906	0	58313242	G	C
16	rs60492691	0	58313302	C	T
16	rs7200123	0	58313413	C	G
16	rs6499945	0	58313566	T	G
16	rs4784915	0	58313806	C	A
16	rs17241091	0	58313948	G	A
16	rs2241414	0	58314433	T	C
16	rs1052276	0	58314598	C	T
16	rs16960027	0	58315051	G	T
16	rs16960029	0	58315125	T	C
16	rs55693470	0	58315214	A	C
16	rs72786138	0	58315510	G	A
16	rs16960032	0	58315581	A	G
16	rs16960035	0	58315631	C	T
16	rs11642943	0	58315989	T	A
16	rs78302648	0	58316063	C	A
16	rs72786139	0	58316229	G	A
16	rs3743580	0	58316515	G	A
16	rs3743581	0	58316628	A	G
16	rs138079638	0	58316697	G	A
16	rs3826096	0	58316867	T	C
16	rs11865985	0	58316958	C	T
16	rs67746089	0	58316983	T	C
16	rs16960040	0	58317024	G	A
16	rs72786146	0	58317202	G	A
16	rs16960042	0	58317761	T	C
16	rs2303228	0	58318332	G	A
16	rs3815803	0	58318604	T	C
16	rs72786150	0	58318776	T	C
16	rs78763347	0	58318939	G	A
16	rs72786153	0	58319005	C	T
16	rs9923981	0	58319092	C	T
16	rs1820236	0	58319183	G	A
16	rs1820237	0	58319198	G	A
16	rs1820238	0	58319225	C	T
16	rs1820240	0	58319533	G	C
16	rs1820241	0	58319548	G	T
16	rs1820242	0	58319554	A	G
16	rs72786155	0	58319783	A	G
16	rs4784916	0	58320211	T	C
16	rs66776051	0	58320503	G	A
16	rs72786158	0	58320560	G	A
16	rs72786160	0	58320616	A	G
16	rs72786162	0	58320749	C	T
16	rs72786164	0	58320770	C	T
16	rs72786165	0	58320820	G	C
16	rs8048836	0	58320844	A	G
16	rs72786166	0	58320974	G	A
16	rs56131447	0	58321115	G	A
16	rs8047708	0	58321220	G	A
16	rs55715369	0	58321281	G	A
16	rs55820457	0	58321559	A	G
16	rs55685520	0	58321793	T	C
16	rs56358295	0	58321931	G	A
16	rs4784031	0	58322289	T	A
16	rs11644244	0	58322851	A	G
16	rs28463878	0	58322860	C	T
16	rs76912933	0	58323095	G	A
16	rs72786171	0	58323168	T	C
16	rs72786174	0	58323722	C	T
16	rs114410328	0	58323960	G	A
16	rs4784032	0	58324506	A	G
16	rs117461698	0	58324802	C	T
16	rs3803583	0	58324803	A	G
16	rs3803582	0	58324807	T	C
16	rs72786177	0	58325623	G	A
16	rs2897203	0	58325863	C	T
16	rs6499946	0	58326610	G	T
16	rs6499947	0	58327128	C	T
16	rs7205814	0	58327197	C	T
16	rs7188579	0	58327231	T	C
16	rs2288012	0	58327646	A	G
16	rs2288013	0	58327742	C	T
16	rs2288014	0	58327774	A	G
16	rs2288015	0	58327945	G	A
16	rs67360230	0	58329033	T	C
16	rs7194328	0	58329157	G	A
16	rs75893586	0	58329166	G	A
16	rs56357795	0	58329208	A	G
16	rs56311622	0	58329222	G	C
16	rs72786183	0	58329259	G	C
16	rs72786184	0	58329369	C	T
16	rs11864723	0	58329573	A	C
16	rs11860200	0	58329586	G	C
16	rs66994138	0	58329752	C	T
16	rs10852562	0	58329828	T	C
16	rs61466143	0	58330130	A	G
16	rs61586145	0	58330923	A	C
16	rs117342584	0	58331364	G	A
16	rs12449194	0	58331630	A	G
16	rs117528057	0	58331668	G	A
16	rs11862618	0	58331686	G	A
16	rs11859733	0	58331773	T	C
16	rs60569893	0	58331920	T	C
16	rs10852563	0	58332076	C	G
16	rs77375735	0	58332382	C	T
16	rs4293365	0	58332383	C	G
16	rs118008170	0	58332822	A	G
16	rs56681526	0	58333177	T	G
16	rs57965471	0	58333179	G	A
16	rs56688470	0	58333375	A	T
16	rs56040127	0	58333983	T	A
16	rs56291660	0	58334039	G	T
16	rs55778638	0	58334141	T	C
16	rs66891860	0	58334153	C	T
16	rs55787712	0	58334196	G	A
16	rs66680952	0	58334480	A	G
16	rs66468611	0	58334734	A	T
16	rs11859150	0	58335379	C	A
16	rs11867107	0	58335464	G	A
16	rs72786194	0	58335988	A	G
16	rs61688272	0	58336100	A	G
16	rs56723249	0	58336256	A	G
16	rs72786195	0	58336265	C	T
16	rs11646384	0	58336291	A	G
16	rs56907746	0	58336385	G	A
16	rs111824367	0	58336957	C	T
16	rs112771716	0	58337005	G	A
16	rs68055654	0	58337206	G	A
16	rs113326331	0	58337578	C	A
16	rs11649136	0	58337708	T	C
16	rs113945985	0	58337751	A	C
16	rs68103036	0	58338180	A	G
16	rs117936000	0	58338227	G	A
16	rs4635329	0	58338482	T	A
16	rs59342830	0	58338705	C	T
16	rs12933888	0	58339093	G	A
16	rs56371652	0	58339245	A	G
16	rs56076971	0	58339376	G	A
16	rs146224351	0	58340412	G	A
16	rs118185576	0	58340745	A	G
16	rs34199441	0	58341029	T	C
16	rs56134345	0	58342131	G	T
16	rs55851148	0	58342199	A	C
16	rs145219126	0	58342287	G	A
16	rs8052933	0	58342536	A	G
16	rs66797721	0	58342949	T	C
16	rs73554593	0	58343712	A	G
16	rs73554595	0	58343950	G	A
16	rs11862641	0	58344233	C	T
16	rs11859466	0	58344321	A	G
16	rs145822436	0	58344678	C	T
16	rs56034555	0	58345072	G	A
16	rs56409821	0	58345415	G	T
16	rs72788115	0	58346567	A	T
16	rs11865612	0	58346629	G	A
16	rs11862811	0	58346684	T	G
16	rs150022175	0	58347293	T	C
16	rs72788118	0	58347346	T	A
16	rs66724303	0	58347443	G	T
16	rs4402556	0	58348328	A	G
16	rs11859858	0	58349028	G	A
16	rs2405683	0	58349131	T	A
16	rs150121097	0	58349806	C	T
16	rs12919718	0	58350225	A	G
16	rs61053101	0	58350534	A	C
16	rs78263708	0	58351696	G	A
16	rs59977599	0	58351881	C	T
16	rs11648691	0	58352383	G	A
16	rs62040406	0	58352763	C	A
16	rs113565835	0	58353380	G	A
16	rs12921475	0	58353843	A	G
16	rs11645798	0	58354224	A	G
16	rs147228103	0	58354411	G	A
16	rs4784917	0	58355041	G	T
16	rs8182147	0	58355094	G	A
16	rs4784918	0	58355097	G	A
16	rs4784919	0	58355232	G	A
16	rs4784920	0	58355529	G	A
16	rs12931722	0	58355819	A	G
16	rs11643029	0	58356023	G	A
16	rs7204580	0	58356335	A	G
16	rs4784033	0	58357142	G	T
16	rs4784921	0	58357442	A	G
16	rs12444403	0	58357576	A	G
16	rs12599463	0	58358930	C	T
16	rs729334	0	58359197	C	A
16	rs114620566	0	58359774	G	T
16	rs729318	0	58359830	T	C
16	rs12445292	0	58360336	C	T
16	rs12445399	0	58360724	C	T
16	rs114023678	0	58360929	C	T
16	rs4784922	0	58361284	A	G
16	rs113232736	0	58361642	G	A
16	rs35409759	0	58362073	C	T
16	rs35312446	0	58362345	C	T
16	rs117633372	0	58362413	G	T
16	rs35079509	0	58362672	T	A
16	rs34204454	0	58362674	C	A
16	rs10775339	0	58362725	T	A
16	rs1966507	0	58363031	G	A
16	rs1974879	0	58363303	G	C
16	rs118111510	0	58363443	C	T
16	rs140214186	0	58363562	T	C
16	rs2550350	0	58363576	G	C
16	rs35130291	0	58363647	A	C
16	rs2550349	0	58363678	C	T
16	rs4784923	0	58363894	C	T
16	rs147302115	0	58363934	G	A
16	rs142139814	0	58364567	A	C
16	rs12448422	0	58364633	G	A
16	rs2550347	0	58364653	G	A
16	rs146413875	0	58364693	C	T
16	rs72788143	0	58364906	T	A
16	rs76649222	0	58365620	A	G
16	rs12917748	0	58365745	G	A
16	rs12918221	0	58365999	G	A
16	rs55910718	0	58366306	C	T
16	rs12923899	0	58366610	C	A
16	rs12923917	0	58366662	C	G
16	rs9302698	0	58367397	G	T
16	rs10459798	0	58367595	G	A
16	rs138010341	0	58367780	A	G
16	rs4784924	0	58368100	G	T
16	rs7200079	0	58368310	G	A
16	rs11643642	0	58368353	G	A
16	rs111433303	0	58368624	A	G
16	rs11862529	0	58368731	G	C
16	rs7201521	0	58369067	G	T
16	rs11643151	0	58369672	A	G
16	rs4595792	0	58370837	G	A
16	rs67814708	0	58371339	C	T
16	rs11640687	0	58371383	C	T
16	rs146417095	0	58371435	G	A
16	rs4393563	0	58372013	T	G
16	rs72788151	0	58372377	C	T
16	rs7199896	0	58372984	T	A
16	rs8052032	0	58373186	G	T
16	rs7198341	0	58373407	G	A
16	rs7206152	0	58373788	T	C
16	rs4600453	0	58373849	G	C
16	rs56142956	0	58374017	C	T
16	rs191495872	0	58374793	C	T
16	rs7190653	0	58375841	C	A
16	rs112088723	0	58376157	A	T
16	rs28622510	0	58376291	C	T
16	rs140445141	0	58376308	C	A
16	rs143025528	0	58376516	C	T
16	rs8055498	0	58376526	A	C
16	rs138924391	0	58376721	A	G
16	rs150499824	0	58377288	C	T
16	rs78609274	0	58377398	T	C
16	rs62040443	0	58378092	C	T
16	rs7192191	0	58378549	T	C
16	rs62040444	0	58378722	G	A
16	rs8053581	0	58379361	C	A
16	rs35877666	0	58379442	T	A
16	rs35325824	0	58379453	A	T
16	rs8052855	0	58379612	G	A
16	rs112199064	0	58380382	G	A
16	rs116986328	0	58380748	G	T
16	rs16960117	0	58381021	A	T
16	rs76511994	0	58381713	C	T
16	rs11076238	0	58382140	G	A
16	rs62040445	0	58382246	T	G
16	rs8049643	0	58382558	G	A
16	rs8049807	0	58382628	G	A
16	rs8051896	0	58383111	C	A
16	rs8052069	0	58383228	C	A
16	rs74401493	0	58383236	C	T
16	rs6499948	0	58383277	A	T
16	rs62040446	0	58383862	A	G
16	rs3924873	0	58385383	G	A
16	rs3924874	0	58385455	C	T
16	rs7188436	0	58385465	C	T
16	rs3924875	0	58385598	A	C
16	rs17241119	0	58385811	G	A
16	rs4625709	0	58386352	A	G
16	rs11865347	0	58386755	G	A
16	rs35038460	0	58386764	G	A
16	rs78876225	0	58386790	C	T
16	rs62040447	0	58386800	G	A
16	rs11865378	0	58386805	G	T
16	rs117678242	0	58386974	T	C
16	rs7197036	0	58387238	A	G
16	rs141809188	0	58387563	G	A
16	rs112160220	0	58387639	G	T
16	rs72788159	0	58387739	C	T
16	rs28836477	0	58389301	G	A
16	rs8060314	0	58389946	G	A
16	rs62040449	0	58390613	C	T
16	rs143202913	0	58390663	T	C
16	rs62040450	0	58390771	C	T
16	rs8046528	0	58390831	C	T
16	rs117645966	0	58390939	G	A
16	rs28507114	0	58391376	C	T
16	rs28861483	0	58391409	T	C
16	rs117600775	0	58391461	C	T
16	rs4456494	0	58391513	T	G
16	rs35133695	0	58391897	G	A
16	rs137978005	0	58391945	C	T
16	rs142084191	0	58391979	C	T
16	rs146332649	0	58392152	G	A
16	rs56384047	0	58392346	T	C
16	rs62040451	0	58393533	G	A
16	rs371345094	0	58393721	A	G
16	rs117933019	0	58393809	A	G
16	rs78283726	0	58394137	C	G
16	rs62040452	0	58394726	C	T
16	rs11860344	0	58394902	G	A
16	rs35228411	0	58395158	T	G
16	rs9924643	0	58395282	G	A
16	rs7194338	0	58395322	G	A
16	rs7201355	0	58395374	T	C
16	rs6499949	0	58395620	G	A
16	rs62040454	0	58395920	C	A
16	rs9940930	0	58396520	A	G
16	rs7500848	0	58396628	C	T
16	rs1582590	0	58396730	T	G
16	rs111609779	0	58396926	G	A
16	rs1582591	0	58397153	G	A
16	rs62040455	0	58397309	A	T
16	rs55855412	0	58397439	C	T
16	rs151153214	0	58397657	A	C
16	rs34527079	0	58397690	G	A
16	rs7185233	0	58397739	G	C
16	rs7186010	0	58398095	G	A
16	rs62040457	0	58398404	G	A
16	rs62040458	0	58398532	C	G
16	rs36047288	0	58398626	C	T
16	rs149167379	0	58398766	A	C
16	rs1834029	0	58398843	G	A
16	rs139065733	0	58398856	C	G
16	rs117577288	0	58399765	T	C
16	rs73556398	0	58400435	A	G
16	rs62040459	0	58400748	C	T
16	rs142198390	0	58401398	A	G
16	rs77451922	0	58401561	T	C
16	rs62042560	0	58402319	G	A
16	rs72788169	0	58402595	C	T
16	rs117124227	0	58402622	G	A
16	rs143390758	0	58402819	C	G
16	rs1895523	0	58403304	G	A
16	rs7196263	0	58403490	T	C
16	rs184123608	0	58403494	C	G
16	rs62042561	0	58403822	C	A
16	rs8055228	0	58403843	T	G
16	rs117423153	0	58404292	T	C
16	rs7197148	0	58404504	C	T
16	rs7203177	0	58404712	T	C
16	rs16960143	0	58404877	G	A
16	rs62042562	0	58404923	T	C
16	rs75793057	0	58405138	A	G
16	rs7501159	0	58406113	C	T
16	rs113543656	0	58406358	G	A
16	rs7192669	0	58406387	T	G
16	rs7185970	0	58406564	G	A
16	rs62042563	0	58407607	G	A
16	rs9926700	0	58407804	C	G
16	rs7198366	0	58408307	G	A
16	rs60634232	0	58408513	A	G
16	rs2405965	0	58408574	T	C
16	rs4500717	0	58408768	A	C
16	rs58814521	0	58409949	G	T
16	rs117166899	0	58409988	A	G
16	rs75249291	0	58410022	G	A
16	rs7196251	0	58410039	C	A
16	rs62042565	0	58410695	T	C
16	rs76340158	0	58410837	T	C
16	rs9922149	0	58411481	G	A
16	rs1424072	0	58411617	T	C
16	rs79444575	0	58411707	T	C
16	rs62042566	0	58412110	T	C
16	rs62042586	0	58412237	G	T
16	rs76839835	0	58412439	T	G
16	rs62042587	0	58412692	T	G
16	rs72788174	0	58412727	G	A
16	rs62042588	0	58412915	C	T
16	rs62042589	0	58413044	G	A
16	rs9926152	0	58413180	C	A
16	rs7191867	0	58413254	G	A
16	rs9941037	0	58413372	T	C
16	rs72788178	0	58413388	A	T
16	rs62042590	0	58413798	T	C
16	rs17241126	0	58414164	C	T
16	rs8058444	0	58414278	A	G
16	rs149788304	0	58414866	A	G
16	rs62042591	0	58414949	T	A
16	rs77731636	0	58415359	G	A
16	rs9926887	0	58415897	T	C
16	rs9924810	0	58416059	A	T
16	rs113108104	0	58416479	G	A
16	rs79143633	0	58416530	C	T
16	rs62042593	0	58417418	A	G
16	rs117626414	0	58417532	G	A
16	rs9302699	0	58417588	C	A
16	rs117333314	0	58418242	T	C
16	rs111776735	0	58418312	G	C
16	rs72788182	0	58419114	C	A
16	rs72788183	0	58419308	C	A
16	rs138953326	0	58419525	T	C
16	rs72788184	0	58419564	T	C
16	rs62042594	0	58419664	G	T
16	rs150845629	0	58420131	A	G
16	rs6499952	0	58420286	T	C
16	rs7186309	0	58420420	C	T
16	rs62042595	0	58421098	G	A
16	rs117517226	0	58421228	C	A
16	rs34696101	0	58421316	C	T
16	rs62042597	0	58421700	T	C
16	rs113893470	0	58422337	T	A
16	rs8056453	0	58422682	G	A
16	rs28455738	0	58422945	C	T
16	rs62042598	0	58423792	G	T
16	rs8048037	0	58424968	G	A
16	rs9940564	0	58426019	T	G
16	rs3743565	0	58426182	A	G
16	rs62042599	0	58426224	G	A
16	rs13334093	0	58426703	G	A
16	rs72788185	0	58427189	T	A
16	rs62042600	0	58427293	A	G
16	rs140920702	0	58431458	C	T
16	rs117403534	0	58432063	C	T
16	rs112078698	0	58432099	A	G
16	rs117811546	0	58432174	G	A
16	rs6499953	0	58432206	T	G
16	rs112967084	0	58432266	C	A
16	rs8063438	0	58432694	G	A
16	rs34136914	0	58433226	C	T
16	rs79803294	0	58433536	T	G
16	rs9935389	0	58433722	C	T
16	rs74019861	0	58433762	C	T
16	rs117616563	0	58433954	C	T
16	rs8054945	0	58435038	G	A
16	rs79506060	0	58435058	C	T
16	rs62042605	0	58435072	G	T
16	rs111769861	0	58435166	G	A
16	rs9940751	0	58435936	G	T
16	rs62042606	0	58436343	C	T
16	rs60068088	0	58437572	A	G
16	rs111671458	0	58437659	A	C
16	rs11648876	0	58438143	T	C
16	rs11649008	0	58438652	A	G
16	rs45439399	0	58438697	T	C
16	rs13333770	0	58439190	G	A
16	rs4784929	0	58440570	C	A
16	rs150996755	0	58441064	C	A
16	rs190287026	0	58442102	T	A
16	rs139023384	0	58442422	C	T
16	rs62042610	0	58442548	A	G
16	rs12935127	0	58443325	T	G
16	rs4784931	0	58443475	T	C
16	rs8055026	0	58443491	G	A
16	rs62042611	0	58444029	C	T
16	rs28488074	0	58444625	C	G
16	rs4784933	0	58444654	A	G
16	rs12443709	0	58444849	A	C
16	rs77974127	0	58444983	C	G
16	rs58879164	0	58445305	C	A
16	rs12596516	0	58445377	A	G
16	rs11647234	0	58446532	G	T
16	rs60671931	0	58446628	G	A
16	rs4784038	0	58446709	T	C
16	rs8058736	0	58447338	C	A
16	rs8058872	0	58447390	C	T
16	rs62042613	0	58447610	C	T
16	rs79034940	0	58448232	C	T
16	rs144754112	0	58448457	C	A
16	rs112299067	0	58449909	A	G
16	rs62042614	0	58450312	G	A
16	rs185197153	0	58450949	A	C
16	rs13335699	0	58451178	G	A
16	rs62042615	0	58451254	C	T
16	rs62042616	0	58451810	C	T
16	rs72788190	0	58452271	C	T
16	rs148711815	0	58452931	C	T
16	rs117203217	0	58452965	G	A
16	rs28639632	0	58453536	A	G
16	rs62042618	0	58453893	C	T
16	rs75423103	0	58454676	G	A
16	rs9935201	0	58454844	A	G
16	rs188200798	0	58455000	G	C
16	rs8044768	0	58456774	T	C
16	rs6499954	0	58456935	T	C
16	rs6499955	0	58456936	T	C
16	rs141907456	0	58457021	A	G
16	rs7186158	0	58457327	A	C
16	rs7186531	0	58457507	A	G
16	rs7191391	0	58457520	T	G
16	rs6499956	0	58458445	T	C
16	rs62042619	0	58458622	T	A
16	rs1895522	0	58459038	G	A
16	rs140144054	0	58459542	C	T
16	rs4784934	0	58459926	A	G
16	rs7192069	0	58460288	G	C
16	rs4784935	0	58460342	A	G
16	rs11866264	0	58460532	T	G
16	rs9937397	0	58460976	A	G
16	rs9937562	0	58461116	A	G
16	rs9928581	0	58461365	G	A
16	rs8063227	0	58461467	T	A
16	rs4784936	0	58461874	G	A
16	rs111804758	0	58461896	G	A
16	rs1424077	0	58462627	G	A
16	rs1424076	0	58462639	G	C
16	rs1424075	0	58462811	A	C
16	rs1424074	0	58462910	A	G
16	rs7184938	0	58462997	C	G
16	rs7190478	0	58463010	T	C
16	rs142091317	0	58463742	C	T
16	rs2042403	0	58463867	C	T
16	rs2042402	0	58463915	G	A
16	rs2042401	0	58464075	T	C
16	rs9935672	0	58464123	C	T
16	rs9937263	0	58464314	G	C
16	rs116955911	0	58464315	G	A
16	rs2042400	0	58464340	T	C
16	rs9937365	0	58464438	G	A
16	rs2042399	0	58464520	C	A
16	rs9928114	0	58464574	A	G
16	rs76298883	0	58464659	G	A
16	rs62042633	0	58464713	G	A
16	rs2042398	0	58464804	A	G
16	rs13337914	0	58464924	G	A
16	rs8056043	0	58464990	C	A
16	rs13338353	0	58465222	C	A
16	rs62042634	0	58465422	G	A
16	rs9931547	0	58466107	A	G
16	rs9940955	0	58466281	G	A
16	rs4784937	0	58466784	C	T
16	rs28623612	0	58467237	C	T
16	rs72788200	0	58467366	T	C
16	rs28627526	0	58467739	C	T
16	rs4784938	0	58467853	G	A
16	rs56139189	0	58468090	G	A
16	rs4784939	0	58468211	T	C
16	rs74019877	0	58468472	C	T
16	rs12932284	0	58468579	C	T
16	rs62042638	0	58468789	G	C
16	rs13333907	0	58468896	C	T
16	rs75107264	0	58469117	G	A
16	rs112098155	0	58469230	A	T
16	rs79815169	0	58469293	T	C
16	rs4784940	0	58469356	G	A
16	rs12932631	0	58469410	T	C
16	rs12927589	0	58469679	G	A
16	rs79170151	0	58469821	G	A
16	rs4577076	0	58469837	A	G
16	rs3890512	0	58470046	C	G
16	rs3890513	0	58470075	G	T
16	rs4496132	0	58470276	G	A
16	rs8057901	0	58470427	G	A
16	rs11649027	0	58470997	G	A
16	rs11644317	0	58471086	A	G
16	rs9940062	0	58471219	G	T
16	rs62042639	0	58472153	C	T
16	rs1559388	0	58472821	G	T
16	rs4784941	0	58473195	C	T
16	rs62042640	0	58473262	A	T
16	rs35328898	0	58473403	G	A
16	rs72790204	0	58473770	G	A
16	rs79509668	0	58474668	A	G
16	rs4784947	0	58475205	C	T
16	rs4784948	0	58475429	G	A
16	rs72790208	0	58475667	C	T
16	rs62042641	0	58476006	G	A
16	rs1862802	0	58477375	G	T
16	rs72790209	0	58477915	T	C
16	rs62042642	0	58478016	G	T
16	rs12149417	0	58478071	A	C
16	rs145370912	0	58478220	A	G
16	rs62042643	0	58478223	G	T
16	rs62042644	0	58478227	A	G
16	rs7184189	0	58478331	C	T
16	rs62042645	0	58479049	C	T
16	rs8044946	0	58479064	C	A
16	rs62042646	0	58479538	G	A
16	rs142817631	0	58479643	G	A
16	rs8052932	0	58480000	C	T
16	rs2897205	0	58481142	G	A
16	rs11076239	0	58481173	G	A
16	rs62042648	0	58481287	G	A
16	rs2405687	0	58481292	C	G
16	rs4784039	0	58482038	A	G
16	rs4784949	0	58482053	G	A
16	rs4784040	0	58482377	A	G
16	rs4784041	0	58482483	C	G
16	rs4784042	0	58482563	C	T
16	rs141485426	0	58482930	C	T
16	rs34738810	0	58483116	G	C
16	rs7196666	0	58483323	A	G
16	rs77841515	0	58484177	G	A
16	rs11643135	0	58484263	C	G
16	rs76213890	0	58484331	A	G
16	rs1895524	0	58484624	A	C
16	rs11076240	0	58484627	T	G
16	rs11644036	0	58484734	G	A
16	rs11649639	0	58484782	A	C
16	rs77519731	0	58484950	A	G
16	rs79165822	0	58485043	C	G
16	rs11076241	0	58485173	C	A
16	rs4784950	0	58485904	A	C
16	rs1107277	0	58487293	G	A
16	rs4076826	0	58487495	A	T
16	rs72790218	0	58488634	C	T
16	rs11643753	0	58489364	C	A
16	rs1025067	0	58489597	G	A
16	rs79023455	0	58490095	A	G
16	rs11863680	0	58490442	C	T
16	rs77558325	0	58490483	T	C
16	rs78177670	0	58491082	A	G
16	rs140861725	0	58491487	T	G
16	rs150151200	0	58491638	T	G
16	rs113000886	0	58492036	A	C
16	rs148588991	0	58492180	G	T
16	rs74932010	0	58492254	G	A
16	rs72790220	0	58492550	C	G
16	rs16960166	0	58493429	G	A
16	rs76273503	0	58493472	A	G
16	rs80246861	0	58493958	G	A
16	rs118174269	0	58494083	C	T
16	rs73558466	0	58495363	T	C
16	rs111288531	0	58495829	C	T
16	rs181313014	0	58496101	T	C
16	rs79081498	0	58496623	C	T
16	rs7202037	0	58496970	A	C
16	rs183272197	0	58497298	G	T
16	rs111484016	0	58497984	G	T
16	rs77505458	0	58499290	C	T
16	rs117563580	0	58500002	C	T
16	rs140370477	0	58500068	G	C
16	rs72790224	0	58500291	C	T
16	rs75489213	0	58500784	G	A
16	rs138948859	0	58501280	G	A
16	rs13333449	0	58502210	G	A
16	rs12595986	0	58502279	T	C
16	rs9931432	0	58502453	C	T
16	rs9930812	0	58502482	G	A
16	rs118051581	0	58502675	C	T
16	rs55941633	0	58503671	C	T
16	rs72790225	0	58504272	C	G
16	rs113700612	0	58504733	C	A
16	rs16960168	0	58505291	C	T
16	rs16960169	0	58505346	A	C
16	rs16960170	0	58505375	T	C
16	rs16960171	0	58505841	G	C
16	rs16960173	0	58505871	C	T
16	rs80091417	0	58506007	A	G
16	rs12102928	0	58506197	T	C
16	rs72790226	0	58507024	T	A
16	rs67421817	0	58507025	C	A
16	rs113441538	0	58507249	G	A
16	rs2161695	0	58507398	C	T
16	rs72790229	0	58507401	G	A
16	rs117287426	0	58507562	G	C
16	rs16960183	0	58507568	C	G
16	rs72790232	0	58508278	T	C
16	rs28649193	0	58508678	A	G
16	rs141391969	0	58508748	C	T
16	rs56379581	0	58508843	C	G
16	rs75506946	0	58508899	T	C
16	rs11076242	0	58509059	G	A
16	rs11076243	0	58509151	A	C
16	rs9926973	0	58510034	A	T
16	rs11862356	0	58510319	A	C
16	rs62042650	0	58510386	T	A
16	rs112837644	0	58511165	T	C
16	rs13336436	0	58511896	T	C
16	rs117630153	0	58512017	G	A
16	rs55953222	0	58512272	G	A
16	rs77608905	0	58512545	A	C
16	rs4784044	0	58513813	C	T
16	rs7195592	0	58513888	G	A
16	rs7195635	0	58513959	G	A
16	rs57271894	0	58514981	G	A
16	rs1013491	0	58514985	A	G
16	rs57482621	0	58515075	C	G
16	rs1559389	0	58515425	C	A
16	rs8045109	0	58515894	G	A
16	rs9933779	0	58516006	C	T
16	rs140933775	0	58516310	T	C
16	rs8053127	0	58517088	A	G
16	rs150642661	0	58517698	G	A
16	rs78158759	0	58518283	A	C
16	rs1966511	0	58518290	A	G
16	rs7206622	0	58518634	A	G
16	rs144671222	0	58518733	A	G
16	rs8063047	0	58519121	G	A
16	rs67051373	0	58519197	T	C
16	rs118150821	0	58519258	G	A
16	rs189472516	0	58519366	G	A
16	rs7206434	0	58519573	T	C
16	rs11644906	0	58520496	G	A
16	rs8044982	0	58521090	C	T
16	rs6499957	0	58521294	T	C
16	rs6499958	0	58521301	G	T
16	rs8050282	0	58521430	A	G
16	rs374638909	0	58521764	A	G
16	rs8045930	0	58524810	G	T
16	rs79664261	0	58525260	C	T
16	rs62040067	0	58525312	C	T
16	rs2432559	0	58525490	A	G
16	rs2911327	0	58525847	G	T
16	rs13338764	0	58525889	T	G
16	rs139353221	0	58526563	G	A
16	rs117095327	0	58526783	C	T
16	rs2550427	0	58527049	G	C
16	rs12443890	0	58527249	T	G
16	rs150999609	0	58527406	C	A
16	rs72790246	0	58527584	T	C
16	rs2550428	0	58527975	C	T
16	rs2042405	0	58528407	C	G
16	rs113878610	0	58528672	G	A
16	rs34720527	0	58528812	G	A
16	rs4356470	0	58529615	C	T
16	rs889630	0	58530590	C	T
16	rs55791697	0	58530709	T	C
16	rs56046033	0	58530833	A	G
16	rs9788945	0	58531841	A	G
16	rs12918925	0	58532655	A	C
16	rs2518458	0	58532695	A	G
16	rs17241140	0	58532703	A	G
16	rs2550430	0	58532755	C	G
16	rs62040070	0	58533075	C	T
16	rs1834030	0	58533256	T	C
16	rs2432560	0	58533709	G	T
16	rs982697	0	58533932	A	C
16	rs75752902	0	58535464	G	C
16	rs4784045	0	58536624	G	A
16	rs78506199	0	58536668	C	T
16	rs143479849	0	58536721	G	A
16	rs2427787	0	58537897	G	A
16	rs9928398	0	58538662	C	T
16	rs9939045	0	58538743	A	T
16	rs139902809	0	58538982	G	A
16	rs192123221	0	58539020	A	G
16	rs11639565	0	58539057	T	G
16	rs17821537	0	58539368	C	T
16	rs71389023	0	58539769	G	A
16	rs2271948	0	58540531	A	G
16	rs139378054	0	58540656	C	G
16	rs17821543	0	58540875	G	A
16	rs2271947	0	58540989	G	A
16	rs79814466	0	58542001	G	A
16	rs11860217	0	58542664	G	A
16	rs867583	0	58542901	G	A
16	rs42944	0	58543331	T	G
16	rs1318118	0	58543560	C	A
16	rs890786	0	58543746	C	T
16	rs246192	0	58544295	G	C
16	rs37038	0	58544751	G	A
16	rs40186	0	58545068	G	A
16	rs191210714	0	58545224	G	A
16	rs42945	0	58545426	A	G
16	rs3743566	0	58545785	C	T
16	rs1058132	0	58546297	C	T
16	rs3803581	0	58546434	C	G
16	rs72790256	0	58547378	G	C
16	rs71375919	0	58547522	C	T
16	rs246193	0	58547858	C	T
16	rs62040072	0	58547994	C	T
16	rs35556313	0	58548415	G	A
16	rs3809596	0	58549014	G	A
16	rs1646010	0	58549204	G	C
16	rs34737210	0	58549262	T	C
16	rs34676074	0	58549321	G	C
16	rs4784046	0	58549932	T	C
16	rs3743567	0	58550484	G	A
16	rs37034	0	58551360	C	G
16	rs72790257	0	58551618	G	C
16	rs192403455	0	58551672	G	A
16	rs2280397	0	58552228	G	A
16	rs3607	0	58552921	G	A
16	rs3169293	0	58552959	A	G
16	rs37035	0	58553164	A	C
16	rs37036	0	58553348	T	C
16	rs1136936	0	58553752	G	T
16	rs3200575	0	58553777	G	A
16	rs56321292	0	58553820	G	C
16	rs7792	0	58554141	G	T
16	rs17821549	0	58554780	C	T
16	rs62040073	0	58555507	C	T
16	rs9939133	0	58555553	T	A
16	rs40187	0	58556566	T	C
16	rs6499960	0	58556636	C	T
16	rs6499961	0	58556736	C	T
16	rs39719	0	58556968	G	A
16	rs11644694	0	58557342	G	A
16	rs37050	0	58557800	A	G
16	rs118021044	0	58557831	C	T
16	rs37051	0	58558102	C	T
16	rs4608325	0	58558111	G	A
16	rs37052	0	58558134	T	A
16	rs37053	0	58558707	T	C
16	rs37054	0	58558989	C	T
16	rs12596205	0	58559414	C	T
16	rs2241569	0	58559629	T	C
16	rs40359	0	58560322	C	G
16	rs37055	0	58560775	C	T
16	rs37056	0	58560877	G	A
16	rs56698329	0	58561069	T	C
16	rs57596458	0	58561385	T	G
16	rs37057	0	58561954	T	C
16	rs35432891	0	58561966	G	A
16	rs37058	0	58563199	T	A
16	rs168671	0	58563838	T	C
16	rs150677826	0	58564548	C	T
16	rs37059	0	58564864	C	T
16	rs37060	0	58566304	G	A
16	rs37061	0	58566671	A	G
16	rs37062	0	58567238	A	G
16	rs37063	0	58567323	A	G
16	rs12709001	0	58567586	G	A
16	rs72622279	0	58567591	T	C
16	rs12924708	0	58567643	G	A
16	rs40188	0	58567761	T	A
16	rs17241168	0	58569089	C	T
16	rs37064	0	58569907	G	C
16	rs2244453	0	58571185	C	T
16	rs2243463	0	58571189	T	C
16	rs37065	0	58571309	A	G
16	rs187401	0	58573147	T	C
16	rs59302179	0	58573571	T	A
16	rs246194	0	58573901	G	A
16	rs76150367	0	58573940	G	A
16	rs246195	0	58573946	C	T
16	rs246196	0	58574253	T	C
16	rs118112947	0	58575342	T	A
16	rs11540994	0	58575489	G	A
16	rs28307	0	58577138	A	C
16	rs41260	0	58577421	C	T
16	rs1424070	0	58578034	T	G
16	rs37039	0	58578091	C	T
16	rs1424071	0	58578183	T	C
16	rs37040	0	58578262	T	C
16	rs42947	0	58579158	A	C
16	rs246258	0	58579274	C	T
16	rs37041	0	58579886	T	C
16	rs2241570	0	58580213	T	C
16	rs246197	0	58580519	A	C
16	rs173475	0	58580530	T	C
16	rs12597580	0	58580734	A	G
16	rs62067277	0	58581228	C	T
16	rs1428092	0	58581721	C	T
16	rs12596546	0	58582949	C	T
16	rs1549607	0	58583975	A	G
16	rs7199856	0	58584772	G	T
16	rs7184114	0	58585369	C	A
16	rs77871965	0	58585875	A	G
16	rs11863865	0	58585999	C	T
16	rs12445577	0	58587164	T	C
16	rs35908812	0	58587426	T	C
16	rs150324597	0	58587472	A	G
16	rs11866002	0	58587737	C	T
16	rs34129245	0	58588191	A	G
16	rs55637287	0	58588724	C	A
16	rs117610965	0	58589069	G	A
16	rs1568399	0	58589112	G	A
16	rs3743569	0	58591306	C	T
16	rs3743570	0	58591364	T	A
16	rs35832551	0	58591444	G	T
16	rs8053455	0	58591708	T	C
16	rs186302569	0	58591809	G	A
16	rs8047769	0	58591987	G	A
16	rs41445346	0	58592278	C	T
16	rs4784048	0	58593164	C	A
16	rs11076247	0	58593240	G	A
16	rs7201946	0	58593522	C	T
16	rs60364630	0	58594580	G	A
16	rs71389025	0	58594655	G	A
16	rs62067279	0	58594848	G	A
16	rs8050001	0	58595767	G	T
16	rs4784956	0	58596291	A	C
16	rs11861806	0	58596503	G	A
16	rs7198594	0	58596619	C	T
16	rs11862156	0	58596753	C	T
16	rs1981960	0	58597289	C	G
16	rs1981961	0	58597291	A	T
16	rs62067280	0	58597652	T	G
16	rs62067281	0	58598044	C	T
16	rs75284434	0	58598544	G	C
16	rs8062746	0	58599527	G	A
16	rs62067282	0	58600159	A	G
16	rs8044451	0	58600225	C	T
16	rs4784957	0	58600275	T	C
16	rs9935316	0	58600509	A	G
16	rs73562305	0	58600593	G	A
16	rs57365684	0	58600743	G	C
16	rs4471670	0	58601365	G	A
16	rs4485352	0	58601410	A	G
16	rs112412326	0	58602065	G	A
16	rs11867022	0	58602225	T	C
16	rs11076249	0	58602546	T	C
16	rs12933867	0	58602602	G	A
16	rs72790266	0	58602756	A	G
16	rs9923491	0	58603176	T	G
16	rs7184936	0	58603341	G	A
16	rs7186997	0	58603348	A	G
16	rs7192054	0	58603464	T	C
16	rs56861496	0	58603750	C	T
16	rs2090727	0	58604161	A	G
16	rs8056620	0	58604387	T	A
16	rs9788913	0	58604422	G	C
16	rs12149850	0	58605837	C	T
16	rs181380630	0	58606171	A	G
16	rs7206744	0	58606507	A	C
16	rs28831453	0	58606971	G	C
16	rs58205738	0	58607182	C	G
16	rs71375920	0	58607217	A	G
16	rs4784049	0	58607311	A	G
16	rs2405857	0	58607534	G	A
16	rs77640671	0	58607804	C	T
16	rs2176833	0	58607945	G	A
16	rs2405858	0	58608071	C	A
16	rs8054895	0	58608436	A	G
16	rs116954285	0	58608805	T	A
16	rs9936144	0	58610257	C	T
16	rs2139580	0	58610637	G	A
16	rs6499962	0	58610750	A	C
16	rs17821573	0	58611885	T	C
16	rs9921370	0	58611935	C	A
16	rs11860087	0	58613243	G	A
16	rs62067284	0	58613381	G	C
16	rs9926577	0	58613431	C	T
16	rs12445198	0	58613808	C	T
16	rs12102611	0	58613884	C	T
16	rs12709002	0	58614337	A	C
16	rs72790275	0	58614733	C	T
16	rs59119976	0	58614743	G	T
16	rs10524420	0	58614877	G	A
16	rs12596169	0	58615223	T	C
16	rs9924805	0	58615659	T	C
16	rs12102878	0	58615758	G	T
16	rs9932944	0	58616165	C	T
16	rs17854029	0	58616984	T	C
16	rs34830321	0	58616997	C	T
16	rs28667004	0	58617920	G	A
16	rs112974366	0	58617933	A	G
16	rs35239829	0	58618300	T	A
16	rs112306011	0	58618375	T	C
16	rs12931124	0	58620063	G	A
16	rs950843	0	58620885	C	T
16	rs12443835	0	58620995	A	G
16	rs35860581	0	58621010	T	C
16	rs950844	0	58621042	A	G
16	rs72790280	0	58621603	C	T
16	rs7188697	0	58622178	G	A
16	rs34161389	0	58622604	G	A
16	rs34014750	0	58622842	G	C
16	rs79349898	0	58622870	G	A
16	rs113479751	0	58622907	C	T
16	rs7202088	0	58623173	T	G
16	rs113571835	0	58623278	A	G
16	rs11649173	0	58623520	C	T
16	rs62067303	0	58623638	C	T
16	rs117475797	0	58623970	C	G
16	rs1863985	0	58624094	C	A
16	rs10153063	0	58624302	C	A
16	rs67946456	0	58624431	G	A
16	rs7185766	0	58624731	C	T
16	rs12925676	0	58625326	C	T
16	rs72790284	0	58625379	C	T
16	rs12925702	0	58625385	C	T
16	rs12924944	0	58625561	G	A
16	rs8051650	0	58625756	A	T
16	rs62067305	0	58625962	T	C
16	rs74522044	0	58626009	T	C
16	rs117463449	0	58626474	C	T
16	rs12931051	0	58626534	C	T
16	rs4784960	0	58627111	C	T
16	rs12918465	0	58627242	T	C
16	rs7187299	0	58627387	T	C
16	rs146017293	0	58627594	G	A
16	rs12446307	0	58627636	G	A
16	rs2139578	0	58627917	G	C
16	rs2897253	0	58628445	C	T
16	rs147738366	0	58628588	C	A
16	rs10163390	0	58628845	C	T
16	rs2015185	0	58628967	G	A
16	rs7189568	0	58629135	C	T
16	rs7206882	0	58629468	A	G
16	rs62067306	0	58629977	A	C
16	rs9935054	0	58630167	T	C
16	rs8049393	0	58630414	A	G
16	rs67861272	0	58630500	G	A
16	rs137889509	0	58630518	A	G
16	rs11866656	0	58631332	T	C
16	rs56132186	0	58631373	T	G
16	rs930053	0	58631446	A	T
16	rs9788798	0	58632410	T	C
16	rs56093443	0	58632493	G	C
16	rs113568156	0	58632811	C	T
16	rs55827936	0	58632882	G	A
16	rs11862766	0	58632904	G	A
16	rs2405860	0	58633881	C	T
16	rs117870064	0	58634001	C	T
16	rs60066934	0	58634018	G	A
16	rs79105039	0	58634230	G	A
16	rs12927299	0	58634475	A	T
16	rs12925777	0	58634546	G	A
16	rs4496133	0	58634751	C	A
16	rs13337122	0	58635112	G	A
16	rs12232402	0	58635162	T	C
16	rs12232436	0	58635233	G	C
16	rs117764886	0	58635618	C	T
16	rs72790291	0	58636311	G	C
16	rs60064441	0	58636663	A	T
16	rs7205071	0	58636871	G	A
16	rs7187722	0	58637353	G	T
16	rs4784051	0	58637528	C	G
16	rs143666193	0	58638626	G	A
16	rs13339147	0	58638768	T	C
16	rs111600685	0	58639035	G	A
16	rs12597246	0	58639133	G	A
16	rs1971073	0	58640438	G	A
16	rs117153988	0	58640444	C	T
16	rs7196236	0	58640623	G	T
16	rs7203887	0	58640908	T	C
16	rs8061326	0	58641375	C	T
16	rs8062272	0	58641545	A	G
16	rs71389026	0	58641554	C	T
16	rs72790294	0	58641661	G	A
16	rs12149484	0	58641897	A	G
16	rs62067308	0	58642236	A	G
16	rs8045205	0	58642384	G	A
16	rs12447860	0	58642638	T	A
16	rs61551605	0	58642766	G	T
16	rs10220952	0	58643060	G	A
16	rs62067309	0	58643969	A	G
16	rs4784052	0	58644059	T	C
16	rs8043716	0	58645058	T	C
16	rs8043726	0	58645070	T	C
16	rs7190613	0	58646004	T	C
16	rs12598497	0	58646023	C	T
16	rs12598855	0	58646369	G	A
16	rs9937961	0	58648011	G	A
16	rs144168204	0	58648065	T	C
16	rs9930898	0	58648315	A	T
16	rs28580327	0	58648453	C	T
16	rs1549605	0	58649139	C	T
16	rs1007607	0	58649240	A	T
16	rs1549606	0	58649431	C	T
16	rs13333216	0	58649722	G	C
16	rs8046643	0	58650357	T	C
16	rs9302700	0	58650950	G	A
16	rs9302701	0	58651004	G	C
16	rs59096516	0	58651008	T	C
16	rs9924228	0	58651070	T	C
16	rs35307478	0	58651891	C	T
16	rs74522003	0	58652063	T	C
16	rs9934300	0	58652135	G	C
16	rs13337270	0	58652314	G	T
16	rs13337332	0	58652472	G	A
16	rs9927443	0	58652654	A	G
16	rs8053005	0	58652888	G	A
16	rs8054437	0	58653059	C	T
16	rs9783796	0	58653240	G	A
16	rs111491231	0	58653316	T	C
16	rs9302702	0	58653519	G	A
16	rs9940386	0	58653798	C	G
16	rs8058781	0	58653838	G	A
16	rs62067310	0	58654218	T	C
16	rs11860728	0	58655356	C	T
16	rs7197786	0	58655865	T	A
16	rs146847329	0	58655906	G	A
16	rs7198329	0	58656146	T	A
16	rs9925537	0	58656271	G	A
16	rs154434	0	58656422	C	T
16	rs60387986	0	58656499	C	A
16	rs151811	0	58656698	C	A
16	rs61134565	0	58656801	C	T
16	rs151812	0	58656845	A	T
16	rs8056834	0	58656866	C	A
16	rs181951	0	58657340	A	G
16	rs144926786	0	58657685	G	A
16	rs12598088	0	58657819	G	C
16	rs149312	0	58658114	C	T
16	rs12598799	0	58659233	G	A
16	rs36107415	0	58659281	C	T
16	rs149165	0	58659307	T	G
16	rs154433	0	58659808	G	A
16	rs151814	0	58660272	T	C
16	rs151815	0	58660390	G	A
16	rs154432	0	58660493	G	A
16	rs185332360	0	58660495	C	T
16	rs4784053	0	58660691	T	C
16	rs4784962	0	58660692	G	A
16	rs113660976	0	58661343	G	C
16	rs154431	0	58661456	C	T
16	rs76710907	0	58661746	T	C
16	rs77697455	0	58662808	T	G
16	rs58989807	0	58662817	G	A
16	rs71389028	0	58663260	G	A
16	rs183075169	0	58663578	T	A
16	rs185617085	0	58663585	G	A
16	rs142651521	0	58663873	G	A
16	rs71389029	0	58663983	T	C
16	rs27097	0	58664065	G	T
16	rs37037	0	58664602	A	G
16	rs62065262	0	58664774	G	A
16	rs144293503	0	58665060	T	C
16	rs244908	0	58665389	C	G
16	rs9941290	0	58666389	G	A
16	rs62065263	0	58666631	G	A
16	rs863433	0	58666712	T	G
16	rs78143441	0	58666864	A	G
16	rs9746428	0	58667021	T	C
16	rs149428	0	58668566	G	A
16	rs190289	0	58668652	G	A
16	rs16960332	0	58668844	C	T
16	rs78843034	0	58668912	G	A
16	rs2033194	0	58669273	A	G
16	rs2033192	0	58669632	A	G
16	rs11641947	0	58669908	A	G
16	rs12599129	0	58670081	C	T
16	rs11643069	0	58670092	T	C
16	rs7195496	0	58670346	G	A
16	rs7197532	0	58670351	A	G
16	rs74870506	0	58670419	A	G
16	rs112624357	0	58670853	T	G
16	rs8061552	0	58671007	T	G
16	rs62065298	0	58671531	C	T
16	rs12447046	0	58671552	T	G
16	rs12446487	0	58671815	A	C
16	rs149166	0	58671928	C	T
16	rs7204920	0	58672107	C	G
16	rs12447862	0	58672763	T	G
16	rs71389030	0	58673196	G	A
16	rs7194153	0	58673371	A	G
16	rs7194297	0	58673425	A	T
16	rs75824023	0	58674366	A	G
16	rs154436	0	58674377	T	C
16	rs7200765	0	58674485	A	G
16	rs154437	0	58677569	C	G
16	rs11865601	0	58677584	G	A
16	rs2406084	0	58677693	G	C
16	rs151819	0	58677811	G	A
16	rs67742851	0	58678335	A	G
16	rs154438	0	58678391	G	A
16	rs71375980	0	58678408	G	A
16	rs59173939	0	58678733	G	T
16	rs12051315	0	58679383	G	A
16	rs74762619	0	58679710	C	G
16	rs56205594	0	58680281	C	T
16	rs154442	0	58680457	G	T
16	rs60614319	0	58680590	A	G
16	rs11647976	0	58680936	C	G
16	rs12325245	0	58681393	A	T
16	rs7200673	0	58681468	G	A
16	rs77101091	0	58681704	C	A
16	rs154441	0	58682051	C	A
16	rs9940993	0	58682098	C	T
16	rs9931052	0	58682119	A	G
16	rs61268696	0	58682150	C	T
16	rs154440	0	58682616	T	C
16	rs9922575	0	58682738	G	A
16	rs12325003	0	58682833	C	T
16	rs9925655	0	58683294	C	G
16	rs78774230	0	58683535	C	T
16	rs12596976	0	58683859	C	T
16	rs12599843	0	58683979	T	C
16	rs62065305	0	58684165	C	T
16	rs111784349	0	58684225	G	A
16	rs244911	0	58684557	G	A
16	rs151818	0	58684945	G	C
16	rs62065306	0	58685195	C	T
16	rs112149024	0	58685902	G	A
16	rs8063510	0	58685922	C	G
16	rs154439	0	58686600	A	G
16	rs72792415	0	58686602	A	G
16	rs67717829	0	58686896	A	C
16	rs6499963	0	58687068	T	C
16	rs8054698	0	58687743	A	G
16	rs17241189	0	58688192	C	T
16	rs183936183	0	58688194	T	C
16	rs75459646	0	58688857	G	A
16	rs8058982	0	58688876	G	T
16	rs75965508	0	58689253	T	C
16	rs30824	0	58689985	T	G
16	rs373425034	0	58690016	C	T
16	rs147735718	0	58690017	G	A
16	rs8060057	0	58690676	G	C
16	rs12149056	0	58690964	T	A
16	rs71389031	0	58691245	G	T
16	rs28553522	0	58691267	A	G
16	rs71389032	0	58691617	C	T
16	rs112316248	0	58691619	C	T
16	rs34488038	0	58691793	C	A
16	rs879224	0	58691796	C	A
16	rs78230451	0	58691859	C	T
16	rs28571774	0	58692391	C	T
16	rs55865742	0	58693240	C	T
16	rs8052090	0	58693264	G	A
16	rs60388585	0	58693592	G	C
16	rs8063551	0	58693862	T	C
16	rs143887312	0	58694446	C	T
16	rs62065308	0	58694613	A	G
16	rs71389033	0	58694715	G	A
16	rs35697842	0	58694853	G	A
16	rs60979655	0	58695139	C	T
16	rs111912893	0	58696420	C	T
16	rs11648166	0	58696706	A	G
16	rs10438566	0	58696810	A	G
16	rs8061077	0	58697786	C	T
16	rs8061814	0	58697793	A	T
16	rs8059967	0	58697834	G	A
16	rs6499965	0	58697891	A	G
16	rs30823	0	58697907	A	C
16	rs11645347	0	58698486	G	A
16	rs1075567	0	58698817	T	C
16	rs146684791	0	58698992	A	G
16	rs117711557	0	58699062	C	T
16	rs62065309	0	58699365	C	T
16	rs30822	0	58699690	C	G
16	rs154470	0	58699834	G	A
16	rs188426281	0	58700253	G	A
16	rs12696	0	58700352	A	G
16	rs4784964	0	58700803	C	T
16	rs4784965	0	58700827	G	T
16	rs8052323	0	58701796	G	A
16	rs111729089	0	58702146	A	C
16	rs9673706	0	58702346	C	G
16	rs9673208	0	58702547	T	C
16	rs150934149	0	58702860	G	T
16	rs8044347	0	58703359	A	G
16	rs12920787	0	58703582	A	C
16	rs3784911	0	58703616	C	T
16	rs8063838	0	58703708	G	A
16	rs12598355	0	58703776	G	C
16	rs9923128	0	58703966	A	G
16	rs16960359	0	58704496	G	A
16	rs9806843	0	58704861	A	G
16	rs12935121	0	58705662	T	C
16	rs56090793	0	58705778	T	C
16	rs9921121	0	58706745	C	T
16	rs11644774	0	58706806	A	G
16	rs12926781	0	58707328	T	C
16	rs12922357	0	58707376	C	G
16	rs59234479	0	58707628	G	A
16	rs8052200	0	58707764	T	C
16	rs117588596	0	58708047	T	C
16	rs78768619	0	58708234	G	A
16	rs12448028	0	58708420	A	C
16	rs76494749	0	58708709	G	A
16	rs76450249	0	58708717	C	T
16	rs9934098	0	58709639	G	C
16	rs75135583	0	58710423	C	T
16	rs7201166	0	58710511	T	C
16	rs2280399	0	58711532	G	T
16	rs12934244	0	58711649	C	T
16	rs8045177	0	58712038	T	C
16	rs2280398	0	58712130	C	T
16	rs11641633	0	58713621	G	A
16	rs7191331	0	58713798	G	A
16	rs7193482	0	58714222	C	T
16	rs112711550	0	58714333	T	A
16	rs7198514	0	58714503	C	T
16	rs28653142	0	58714685	G	T
16	rs74515664	0	58714695	G	A
16	rs28500769	0	58714819	C	G
16	rs8058151	0	58714943	A	T
16	rs4784966	0	58715082	A	G
16	rs4784967	0	58715127	A	G
16	rs4784968	0	58715169	T	G
16	rs75623889	0	58715207	G	A
16	rs7187598	0	58715394	T	C
16	rs7205035	0	58715493	C	T
16	rs11644745	0	58715585	C	T
16	rs11640977	0	58715616	T	C
16	rs7204148	0	58715748	G	A
16	rs71389034	0	58716442	C	T
16	rs118007701	0	58716538	A	C
16	rs12598867	0	58716641	C	T
16	rs12923842	0	58716776	C	T
16	rs7195577	0	58717233	T	C
16	rs78067264	0	58717572	G	A
16	rs11558678	0	58717874	G	A
16	rs146807074	0	58718188	C	T
16	rs154468	0	58718753	C	G
16	rs8058969	0	58718930	G	A
16	rs76503074	0	58719007	A	G
16	rs154469	0	58719147	T	C
16	rs9933063	0	58719260	T	C
16	rs12934099	0	58719444	T	A
16	rs12928794	0	58719506	G	C
16	rs6499966	0	58720317	C	G
16	rs112643426	0	58720866	G	T
16	rs9745345	0	58721097	A	G
16	rs7203136	0	58721195	G	C
16	rs139618895	0	58721230	G	C
16	rs7186638	0	58721468	C	T
16	rs77999934	0	58722127	C	T
16	rs6499967	0	58722158	A	C
16	rs79834772	0	58722170	G	A
16	rs11643393	0	58722614	T	C
16	rs34315914	0	58722615	G	A
16	rs74389915	0	58723059	T	C
16	rs8053561	0	58723156	A	G
16	rs8052948	0	58723170	C	T
16	rs75522030	0	58723183	T	G
16	rs74756077	0	58723728	G	A
16	rs11076254	0	58724493	C	T
16	rs6499968	0	58725063	T	A
16	rs8043990	0	58725185	C	T
16	rs9935232	0	58725601	A	G
16	rs4784970	0	58726205	G	A
16	rs8059336	0	58726297	T	C
16	rs4784971	0	58727680	T	C
16	rs4784972	0	58727915	C	T
16	rs112872539	0	58728008	C	T
16	rs8050549	0	58728423	T	C
16	rs8045840	0	58728653	C	T
16	rs9972775	0	58728822	C	T
16	rs9972874	0	58729307	C	T
16	rs11867124	0	58729455	C	T
16	rs2013800	0	58729714	G	A
16	rs149293254	0	58730015	C	T
16	rs79067708	0	58730262	C	T
16	rs8047371	0	58730356	A	G
16	rs8046861	0	58730393	C	T
16	rs12444945	0	58731555	G	A
16	rs535267907	0	58731590	G	A
16	rs12448749	0	58731681	T	C
16	rs11647748	0	58731884	A	G
16	rs9927217	0	58732101	C	T
16	rs9939942	0	58732140	T	C
16	rs74246837	0	58732656	A	C
16	rs11643617	0	58732855	G	C
16	rs61041336	0	58733162	A	G
16	rs117463948	0	58733175	T	A
16	rs8049717	0	58733926	T	G
16	rs62065345	0	58734057	C	G
16	rs6499969	0	58734207	T	C
16	rs982289	0	58734237	A	G
16	rs2012516	0	58734674	G	A
16	rs2897315	0	58734713	C	T
16	rs9935984	0	58735235	C	T
16	rs9930373	0	58735324	T	C
16	rs2406086	0	58735468	T	C
16	rs73549255	0	58735673	G	A
16	rs12709010	0	58735942	A	G
16	rs154435	0	58736650	C	A
16	rs149479	0	58737075	C	T
16	rs4784973	0	58737735	C	T
16	rs151817	0	58737918	T	A
16	rs139860516	0	58737997	T	C
16	rs244919	0	58738050	A	G
16	rs2113321	0	58738056	G	T
16	rs982848	0	58738198	C	T
16	rs72792417	0	58738420	A	G
16	rs2042446	0	58738806	C	A
16	rs78259350	0	58738871	T	G
16	rs3931747	0	58738980	C	T
16	rs2042445	0	58739146	T	A
16	rs839418	0	58739330	T	C
16	rs257650	0	58740341	T	C
16	rs73549271	0	58740772	T	C
16	rs73549273	0	58740865	T	C
16	rs73549276	0	58740967	C	T
16	rs11861897	0	58741215	A	T
16	rs6993	0	58741367	A	G
16	rs7202491	0	58741850	C	A
16	rs72792419	0	58741949	T	C
16	rs73549285	0	58742371	C	T
16	rs113971084	0	58742462	G	A
16	rs30843	0	58742480	G	A
16	rs30842	0	58743454	A	C
16	rs30841	0	58743723	C	T
16	rs30840	0	58744069	C	T
16	rs74956761	0	58744956	A	C
16	rs30839	0	58745341	T	C
16	rs30837	0	58745846	T	C
16	rs1646256	0	58746018	T	C
16	rs113579863	0	58746194	T	G
16	rs6499970	0	58746221	G	C
16	rs30836	0	58746258	A	G
16	rs71389036	0	58746604	T	C
16	rs40575	0	58746906	A	G
16	rs4784974	0	58747542	T	G
16	rs78623058	0	58747606	T	C
16	rs4784975	0	58747659	A	G
16	rs28497727	0	58747826	C	T
16	rs30835	0	58748021	G	C
16	rs13334281	0	58748616	A	C
16	rs7184964	0	58748915	T	C
16	rs146572527	0	58749466	T	C
16	rs9927670	0	58749532	C	T
16	rs2304490	0	58750158	T	C
16	rs1058192	0	58750604	G	A
16	rs8060056	0	58750843	G	A
16	rs7204324	0	58750869	A	T
16	rs78791669	0	58751228	C	T
16	rs9933114	0	58751856	G	A
16	rs58703069	0	58751881	G	A
16	rs118080449	0	58751919	G	A
16	rs139235307	0	58752137	C	T
16	rs11076256	0	58752466	C	T
16	rs143652117	0	58752749	G	C
16	rs189507824	0	58752841	T	A
16	rs181450342	0	58752842	C	A
16	rs73549297	0	58753305	C	G
16	rs77885515	0	58753973	C	T
16	rs12932751	0	58753995	C	T
16	rs190473	0	58754094	G	A
16	rs73549298	0	58754474	G	C
16	rs12919184	0	58754593	C	T
16	rs79285779	0	58754742	G	C
16	rs9921474	0	58754816	G	C
16	rs9934653	0	58754847	T	C
16	rs9921563	0	58754888	G	A
16	rs76310496	0	58754977	C	T
16	rs257630	0	58755176	C	T
16	rs187277	0	58755848	C	T
16	rs257631	0	58755927	A	G
16	rs35298154	0	58756265	A	C
16	rs257632	0	58757319	A	C
16	rs257633	0	58757331	G	A
16	rs257634	0	58757398	G	A
16	rs12933313	0	58757568	G	A
16	rs3743573	0	58757618	C	A
16	rs14221	0	58757668	A	C
16	rs257636	0	58757683	A	G
16	rs28463297	0	58757977	C	A
16	rs183757	0	58758346	G	A
16	rs12600277	0	58759332	C	G
16	rs257637	0	58759939	T	A
16	rs9921588	0	58760192	C	T
16	rs138045720	0	58760374	C	T
16	rs173992	0	58760478	A	C
16	rs257638	0	58760647	C	T
16	rs9923914	0	58760658	C	T
16	rs8045857	0	58760669	G	C
16	rs73550809	0	58760930	C	T
16	rs171786	0	58761450	A	C
16	rs257621	0	58761580	G	C
16	rs257620	0	58761901	T	C
16	rs79141805	0	58762159	T	C
16	rs185397	0	58762311	A	G
16	rs257619	0	58762485	T	C
16	rs77219142	0	58762756	T	C
16	rs73550815	0	58762873	G	C
16	rs59574203	0	58763487	T	C
16	rs257618	0	58763702	C	T
16	rs189678879	0	58763832	A	T
16	rs257617	0	58763924	T	C
16	rs7186105	0	58764146	A	G
16	rs257616	0	58764587	T	C
16	rs73550818	0	58764855	C	A
16	rs59515227	0	58765235	G	T
16	rs60175435	0	58765554	C	T
16	rs1646267	0	58766187	A	T
16	rs863944	0	58766287	A	C
16	rs73550823	0	58767438	A	G
16	rs62066772	0	58767586	G	A
16	rs74383391	0	58767730	C	T
16	rs12921667	0	58767848	G	A
16	rs11558171	0	58768129	C	A
16	rs1646260	0	58768855	T	C
16	rs1657179	0	58769019	C	T
16	rs1657178	0	58769204	A	C
16	rs7189104	0	58769336	A	T
16	rs7194323	0	58769512	T	G
16	rs117663492	0	58769775	A	G
16	rs117934373	0	58770075	G	T
16	rs7188608	0	58770140	G	T
16	rs113265925	0	58770465	A	G
16	rs1657177	0	58770472	T	C
16	rs28714090	0	58770686	C	T
16	rs1657176	0	58770737	A	G
16	rs11647808	0	58770881	C	A
16	rs141511069	0	58770892	T	C
16	rs11643959	0	58770897	T	G
16	rs62066773	0	58770999	T	C
16	rs7197245	0	58771236	A	G
16	rs1473206	0	58771433	G	A
16	rs1473205	0	58771451	C	T
16	rs75514267	0	58771739	C	A
16	rs4238801	0	58772179	T	G
16	rs73550835	0	58772325	C	T
16	rs4575523	0	58772463	A	G
16	rs1616798	0	58773337	C	T
16	rs147055211	0	58773951	T	C
16	rs62066774	0	58774291	C	T
16	rs60877007	0	58774326	A	G
16	rs150279077	0	58774495	G	A
16	rs149415405	0	58774559	C	T
16	rs2406087	0	58774644	T	G
16	rs28881793	0	58774870	G	A
16	rs1646282	0	58775200	G	A
16	rs11644269	0	58775302	G	A
16	rs148618390	0	58775611	G	T
16	rs4784977	0	58776024	T	G
16	rs4784054	0	58776314	G	A
16	rs13336275	0	58776807	C	A
16	rs12923672	0	58776829	C	A
16	rs62066775	0	58776841	G	A
16	rs12923687	0	58776856	C	T
16	rs12924243	0	58776857	A	G
16	rs62066776	0	58776944	T	C
16	rs1657161	0	58777138	C	T
16	rs1646268	0	58777196	T	C
16	rs1646269	0	58777316	T	C
16	rs62066777	0	58777687	A	G
16	rs1657162	0	58777975	C	A
16	rs4538000	0	58778410	A	C
16	rs79237661	0	58779658	A	T
16	rs1646270	0	58779727	T	C
16	rs1898234	0	58779931	T	G
16	rs1646272	0	58780412	G	A
16	rs1657163	0	58780592	A	G
16	rs140535898	0	58780819	G	C
16	rs72792430	0	58780894	C	T
16	rs1615326	0	58781052	C	T
16	rs1616072	0	58781098	C	T
16	rs139786455	0	58781274	C	G
16	rs2575374	0	58781398	G	A
16	rs113367395	0	58781824	C	A
16	rs1657164	0	58781853	C	T
16	rs1657165	0	58781884	G	A
16	rs71400028	0	58782273	C	T
16	rs71400029	0	58782473	G	C
16	rs1646274	0	58782546	C	T
16	rs1646275	0	58782652	A	G
16	rs1657166	0	58782813	A	G
16	rs74743109	0	58782831	C	A
16	rs34295929	0	58782840	C	T
16	rs1657168	0	58782951	G	C
16	rs71400030	0	58783152	G	A
16	rs118064851	0	58783249	C	G
16	rs1646276	0	58783558	T	G
16	rs117164740	0	58783579	C	T
16	rs112292704	0	58783598	A	C
16	rs12325510	0	58783611	T	C
16	rs12325511	0	58783614	T	C
16	rs8054414	0	58783676	T	C
16	rs12325054	0	58783708	C	T
16	rs12325055	0	58783711	C	T
16	rs11076259	0	58783764	A	G
16	rs11076260	0	58783846	A	G
16	rs143512906	0	58783895	C	T
16	rs1646277	0	58783941	C	T
16	rs12925419	0	58783982	C	T
16	rs1646278	0	58783988	C	G
16	rs12925537	0	58783998	C	T
16	rs75659162	0	58784058	G	A
16	rs1646279	0	58784139	T	G
16	rs1646280	0	58784324	G	A
16	rs1646281	0	58784416	G	T
16	rs1646283	0	58784725	C	T
16	rs62066813	0	58784752	T	C
16	rs2013333	0	58784824	A	G
16	rs150033662	0	58784994	C	G
16	rs62066814	0	58785010	C	T
16	rs11861971	0	58785136	C	G
16	rs74878557	0	58785451	T	G
16	rs62066815	0	58785481	C	T
16	rs1657169	0	58785831	A	G
16	rs141764624	0	58785877	T	G
16	rs11859128	0	58786161	A	G
16	rs7186453	0	58786342	C	G
16	rs1646286	0	58786555	C	T
16	rs62066816	0	58786936	C	T
16	rs9934027	0	58787064	C	T
16	rs12921819	0	58787143	G	A
16	rs62066817	0	58787217	A	G
16	rs1624301	0	58787395	T	C
16	rs142504786	0	58787546	T	C
16	rs1626006	0	58787595	C	G
16	rs1646287	0	58787678	T	C
16	rs1369933	0	58787831	T	C
16	rs79861900	0	58787844	G	T
16	rs8052646	0	58787968	C	T
16	rs1369934	0	58788028	C	T
16	rs62066818	0	58788211	G	A
16	rs62066819	0	58788393	T	C
16	rs11643711	0	58788552	A	G
16	rs28376441	0	58788822	C	T
16	rs1657174	0	58789043	T	C
16	rs12931903	0	58789044	G	A
16	rs1657175	0	58789431	G	A
16	rs1646288	0	58789480	A	T
16	rs1646289	0	58789593	G	A
16	rs1646290	0	58789711	A	G
16	rs1618602	0	58789984	T	A
16	rs1364346	0	58790324	C	T
16	rs34171858	0	58790405	A	G
16	rs727484	0	58790472	G	C
16	rs8059778	0	58790806	C	T
16	rs8044439	0	58791025	T	C
16	rs1646265	0	58791425	T	C
16	rs8049462	0	58791558	T	C
16	rs142548517	0	58791594	A	G
16	rs166290	0	58791826	A	G
16	rs8044904	0	58791839	C	A
16	rs257629	0	58791948	G	C
16	rs1657160	0	58792122	A	T
16	rs146755628	0	58792218	A	C
16	rs8050744	0	58792484	A	G
16	rs8055234	0	58792520	T	C
16	rs74662180	0	58792592	C	T
16	rs62066820	0	58792734	C	T
16	rs257628	0	58792828	T	C
16	rs257627	0	58792860	G	A
16	rs257626	0	58793478	T	C
16	rs8054775	0	58793570	G	T
16	rs62066821	0	58793663	A	G
16	rs257625	0	58793882	G	A
16	rs191783	0	58793898	C	A
16	rs1646262	0	58794497	A	G
16	rs171787	0	58794787	T	C
16	rs257624	0	58794898	C	G
16	rs257623	0	58795151	T	C
16	rs75424178	0	58795193	C	T
16	rs75452733	0	58795295	T	A
16	rs8047394	0	58795347	A	G
16	rs8048102	0	58795725	A	C
16	rs257622	0	58795793	T	A
16	rs73553527	0	58795906	C	T
16	rs8052824	0	58795949	T	A
16	rs113283626	0	58795982	A	G
16	rs8046725	0	58796023	G	T
16	rs60561128	0	58796049	G	C
16	rs8046937	0	58796186	G	A
16	rs8047097	0	58796220	G	C
16	rs117623683	0	58796422	C	T
16	rs9927169	0	58797073	C	T
16	rs9937890	0	58797250	A	G
16	rs4784980	0	58797626	G	A
16	rs1627257	0	58797668	C	T
16	rs78455334	0	58798220	T	G
16	rs12924255	0	58798312	T	C
16	rs190319586	0	58798499	C	T
16	rs12709011	0	58798508	C	T
16	rs62066843	0	58798602	C	T
16	rs12919151	0	58798627	G	A
16	rs12924887	0	58798717	T	C
16	rs62066844	0	58798982	T	G
16	rs8045466	0	58799017	A	T
16	rs8050272	0	58799213	T	C
16	rs8045836	0	58799252	A	G
16	rs8060717	0	58799478	A	C
16	rs8060721	0	58799485	A	C
16	rs8044542	0	58799524	T	C
16	rs12709012	0	58800104	C	T
16	rs12935488	0	58800224	C	T
16	rs28664248	0	58800263	T	C
16	rs7191979	0	58800727	T	C
16	rs4474671	0	58801109	T	G
16	rs4315316	0	58801238	T	C
16	rs4485354	0	58801275	G	A
16	rs8049653	0	58801335	G	A
16	rs35844852	0	58801480	A	C
16	rs117161562	0	58801902	A	G
16	rs1865836	0	58802047	G	A
16	rs12926512	0	58802221	G	C
16	rs9928942	0	58802733	C	T
16	rs11076262	0	58802861	G	A
16	rs12595974	0	58803036	T	C
16	rs7206052	0	58803511	A	G
16	rs6499974	0	58803546	T	C
16	rs6499975	0	58803555	T	G
16	rs1836877	0	58803725	T	G
16	rs4467062	0	58803779	A	G
16	rs4619386	0	58803794	A	G
16	rs34606124	0	58803824	C	T
16	rs1836876	0	58803829	A	C
16	rs11863183	0	58803865	G	A
16	rs4531719	0	58803904	C	T
16	rs4327036	0	58803907	G	A
16	rs147425160	0	58803936	C	T
16	rs4393564	0	58803981	C	T
16	rs6499976	0	58804234	A	G
16	rs4499224	0	58804268	G	A
16	rs1595181	0	58804365	T	C
16	rs7194216	0	58804381	T	C
16	rs1595180	0	58804449	T	C
16	rs10852565	0	58805181	C	G
16	rs9937713	0	58805825	C	T
16	rs12598527	0	58806891	T	C
16	rs12600201	0	58807036	C	T
16	rs12600206	0	58807073	C	T
16	rs11076263	0	58807199	G	T
16	rs7186049	0	58807227	T	A
16	rs11646756	0	58807502	T	A
16	rs7186228	0	58807503	A	G
16	rs6499977	0	58807542	G	A
16	rs79068816	0	58807739	T	C
16	rs6499978	0	58807766	C	T
16	rs8046154	0	58807882	A	G
16	rs8045828	0	58808019	C	A
16	rs8051078	0	58808104	T	G
16	rs28579863	0	58808505	G	C
16	rs62064895	0	58808563	A	G
16	rs62064896	0	58808596	C	T
16	rs28704991	0	58808603	T	G
16	rs62064897	0	58808696	A	C
16	rs146931839	0	58808905	C	T
16	rs12925648	0	58808917	G	C
16	rs28565032	0	58809078	C	T
16	rs7192485	0	58809437	T	C
16	rs7187103	0	58809494	C	T
16	rs7187332	0	58809632	C	T
16	rs62064898	0	58809783	C	T
16	rs62064899	0	58809865	C	T
16	rs76261693	0	58810399	C	T
16	rs62064900	0	58810503	G	A
16	rs77993365	0	58810517	G	A
16	rs62064901	0	58810662	G	A
16	rs62064902	0	58810709	C	T
16	rs2015375	0	58810726	C	T
16	rs28548549	0	58810741	T	C
16	rs62064903	0	58810746	A	G
16	rs1961313	0	58810814	T	C
16	rs55986841	0	58811659	T	G
16	rs34324769	0	58812035	T	C
16	rs28455878	0	58812165	C	T
16	rs574077551	0	58812289	C	T
16	rs117340255	0	58812618	C	T
16	rs187991942	0	58812937	A	G
16	rs35895276	0	58813356	A	G
16	rs34657766	0	58813372	G	A
16	rs145166512	0	58813399	G	A
16	rs9924389	0	58813753	G	C
16	rs78715198	0	58813754	G	A
16	rs75663656	0	58813762	T	C
16	rs12924013	0	58813865	G	A
16	rs12925774	0	58813923	A	C
16	rs148909510	0	58813928	A	C
16	rs74657949	0	58814230	C	T
16	rs139677423	0	58814919	T	C
16	rs12931335	0	58815284	A	G
16	rs12920805	0	58815305	T	C
16	rs56987683	0	58815358	A	G
16	rs7185727	0	58815498	T	C
16	rs143277630	0	58815575	C	T
16	rs141409104	0	58815663	C	G
16	rs7204145	0	58815737	A	G
16	rs4255776	0	58815928	G	A
16	rs12935841	0	58816185	C	T
16	rs4257204	0	58816235	C	T
16	rs62064909	0	58816348	C	T
16	rs36040002	0	58817525	C	T
16	rs61310268	0	58817755	A	T
16	rs11647440	0	58818161	C	T
16	rs7204764	0	58818369	T	A
16	rs7199835	0	58818376	A	G
16	rs12599792	0	58818509	G	C
16	rs141801163	0	58818738	C	T
16	rs4784055	0	58818770	C	T
16	rs4784056	0	58818808	A	T
16	rs11648634	0	58819160	G	A
16	rs11643969	0	58819258	A	C
16	rs62064932	0	58819272	G	A
16	rs7194961	0	58819353	A	G
16	rs77478306	0	58819539	G	C
16	rs7193640	0	58819720	G	A
16	rs4427787	0	58819754	C	G
16	rs76659395	0	58819856	C	T
16	rs61151106	0	58820318	C	A
16	rs34319345	0	58820592	A	C
16	rs7202810	0	58821069	A	G
16	rs188581503	0	58821444	T	A
16	rs7185424	0	58821535	A	G
16	rs7184966	0	58821628	C	T
16	rs6499980	0	58821876	C	T
16	rs11640551	0	58821898	A	G
16	rs13333259	0	58823076	T	C
16	rs12926993	0	58823122	A	G
16	rs78837937	0	58823455	C	T
16	rs62064935	0	58823819	C	T
16	rs11076270	0	58824130	C	T
16	rs140012140	0	58824593	G	A
16	rs8046667	0	58824839	T	C
16	rs146874546	0	58824960	C	T
16	rs8046998	0	58825013	T	C
16	rs4784982	0	58825219	A	G
16	rs4784983	0	58825426	C	T
16	rs12596434	0	58826213	G	C
16	rs899375	0	58826229	C	A
16	rs12599931	0	58826531	T	C
16	rs62064936	0	58826729	T	G
16	rs34000898	0	58827109	G	A
16	rs59521747	0	58827791	C	T
16	rs7185513	0	58828793	A	G
16	rs146086788	0	58828896	C	T
16	rs62064938	0	58829081	A	C
16	rs111641355	0	58829599	G	C
16	rs148590663	0	58829688	G	A
16	rs12709013	0	58829790	T	C
16	rs62064939	0	58830115	A	C
16	rs8061166	0	58830163	C	T
16	rs80132710	0	58830226	T	A
16	rs75617830	0	58830337	C	T
16	rs62064940	0	58830464	C	T
16	rs116490314	0	58830633	A	G
16	rs12325357	0	58830721	A	G
16	rs12325448	0	58830980	T	G
16	rs2118019	0	58831729	G	A
16	rs11641836	0	58832047	G	A
16	rs11648511	0	58832075	T	C
16	rs11648514	0	58832080	T	C
16	rs2099538	0	58832377	A	G
16	rs8057033	0	58832637	C	A
16	rs8057892	0	58832759	A	G
16	rs117261515	0	58833164	G	A
16	rs12918438	0	58833548	C	T
16	rs145619636	0	58833661	T	C
16	rs11644891	0	58833825	C	T
16	rs200985904	0	58834000	G	T
16	rs8062639	0	58834168	G	C
16	rs8062792	0	58834219	G	A
16	rs4784984	0	58834299	A	T
16	rs62064941	0	58834402	A	C
16	rs4410065	0	58834872	A	G
16	rs117396260	0	58834939	G	T
16	rs140627387	0	58834951	C	T
16	rs11641566	0	58835180	A	G
16	rs11647582	0	58835378	C	G
16	rs76975172	0	58835517	T	C
16	rs35684307	0	58835555	A	G
16	rs2406234	0	58835744	G	A
16	rs2086207	0	58835943	A	T
16	rs2086206	0	58835998	T	C
16	rs62064943	0	58836035	T	G
16	rs62064944	0	58836037	T	C
16	rs62064945	0	58836328	A	G
16	rs12600087	0	58836411	C	T
16	rs12448776	0	58836580	G	A
16	rs7200720	0	58836764	G	A
16	rs4784986	0	58836911	T	C
16	rs11644344	0	58836984	A	G
16	rs62064946	0	58837010	G	C
16	rs9930758	0	58837071	A	T
16	rs11649387	0	58837080	C	T
16	rs55903812	0	58837136	A	C
16	rs11649133	0	58837179	G	A
16	rs79759880	0	58837214	C	A
16	rs60840641	0	58837323	G	A
16	rs62064948	0	58837355	A	G
16	rs80076912	0	58837604	A	G
16	rs62064949	0	58837606	T	C
16	rs62064950	0	58837679	G	A
16	rs62064951	0	58837767	G	A
16	rs62066375	0	58837784	A	G
16	rs11640205	0	58837859	G	A
16	rs62066376	0	58837913	G	C
16	rs80163245	0	58837977	G	T
16	rs76317888	0	58838216	T	G
16	rs56107162	0	58838262	T	C
16	rs79546818	0	58838267	G	A
16	rs150441823	0	58838413	T	C
16	rs77434374	0	58838511	C	T
16	rs75293805	0	58838556	G	T
16	rs35317979	0	58838631	G	A
16	rs2007281	0	58839003	C	G
16	rs12599331	0	58839211	A	G
16	rs9932967	0	58839487	G	A
16	rs62066378	0	58839535	A	G
16	rs35512562	0	58839545	C	T
16	rs12447151	0	58839780	C	T
16	rs62066379	0	58839867	G	A
16	rs6499982	0	58840855	G	T
16	rs7192619	0	58840884	G	A
16	rs7199701	0	58840911	T	G
16	rs12928733	0	58841120	A	C
16	rs967852	0	58841217	C	T
16	rs12932254	0	58841546	C	T
16	rs62066380	0	58841729	C	T
16	rs7184377	0	58842669	A	G
16	rs147125567	0	58842714	G	A
16	rs116303171	0	58842774	T	A
16	rs1436427	0	58842930	A	T
16	rs138541617	0	58843000	A	G
16	rs8049572	0	58843576	A	C
16	rs6499983	0	58843909	A	G
16	rs142355955	0	58843934	G	A
16	rs6499984	0	58844113	C	T
16	rs12596795	0	58844123	C	T
16	rs34438483	0	58844434	A	G
16	rs8054482	0	58844436	C	T
16	rs36098613	0	58844466	T	G
16	rs67219538	0	58844940	C	T
16	rs13380548	0	58844965	G	A
16	rs13380758	0	58845222	A	G
16	rs73555772	0	58845312	A	G
16	rs62066384	0	58845457	G	A
16	rs7203783	0	58845680	A	G
16	rs62066385	0	58845709	C	A
16	rs7201840	0	58845715	G	A
16	rs62066386	0	58845878	C	T
16	rs141598656	0	58845905	A	G
16	rs9302706	0	58845964	T	G
16	rs9673141	0	58846113	A	T
16	rs62066387	0	58846185	T	A
16	rs11645316	0	58846398	G	T
16	rs11076272	0	58846851	A	G
16	rs11076273	0	58847120	C	T
16	rs11641090	0	58847217	A	C
16	rs16960546	0	58847679	C	T
16	rs6499985	0	58847832	A	G
16	rs62066389	0	58848107	G	A
16	rs12446586	0	58848948	T	C
16	rs11643799	0	58848979	A	C
16	rs12926870	0	58849445	G	C
16	rs9926182	0	58849571	G	A
16	rs7194245	0	58850129	G	A
16	rs76131570	0	58850896	C	T
16	rs145814456	0	58850990	C	T
16	rs56199242	0	58851007	C	T
16	rs16960548	0	58851058	C	T
16	rs34606766	0	58851284	A	G
16	rs77107857	0	58851425	A	T
16	rs74382828	0	58852492	A	G
16	rs36098667	0	58852522	C	T
16	rs12444886	0	58852918	A	G
16	rs72792482	0	58853723	C	T
16	rs7199076	0	58854036	A	G
16	rs148748048	0	58854264	T	C
16	rs7203562	0	58855064	G	A
16	rs9941124	0	58855124	G	A
16	rs12447231	0	58855196	T	G
16	rs10083735	0	58855672	C	T
16	rs10083736	0	58855816	C	T
16	rs12927495	0	58855838	T	C
16	rs13337355	0	58855857	T	C
16	rs10083732	0	58855889	G	C
16	rs117479850	0	58856077	T	C
16	rs2164515	0	58856620	A	G
16	rs147482511	0	58856841	A	G
16	rs144727199	0	58856905	G	A
16	rs11643460	0	58857659	G	C
16	rs4784987	0	58858039	T	C
16	rs11645135	0	58858497	C	T
16	rs112492282	0	58858740	C	T
16	rs188134315	0	58858895	C	T
16	rs4784988	0	58859968	C	T
16	rs56831121	0	58861466	C	T
16	rs12931677	0	58862208	T	A
16	rs34069258	0	58862589	C	T
16	rs79740567	0	58862672	A	G
16	rs117102000	0	58863678	T	C
16	rs148081840	0	58863807	C	T
16	rs6499986	0	58863961	T	C
16	rs6416775	0	58864314	C	T
16	rs8046516	0	58864544	G	C
16	rs8052902	0	58864591	T	G
16	rs12923769	0	58864728	C	T
16	rs72792485	0	58864901	G	A
16	rs11646417	0	58865022	C	T
16	rs78297699	0	58865619	T	G
16	rs12599522	0	58865800	C	T
16	rs59707716	0	58866304	T	G
16	rs62066393	0	58866367	A	G
16	rs11866352	0	58866387	G	A
16	rs74901485	0	58866785	C	T
16	rs72622281	0	58866944	C	T
16	rs4784989	0	58867330	G	C
16	rs34539405	0	58867411	C	T
16	rs11859681	0	58867599	C	A
16	rs8045775	0	58867855	A	C
16	rs12921983	0	58867991	A	G
16	rs79632209	0	58868315	C	T
16	rs62066394	0	58868448	G	T
16	rs77404367	0	58868755	A	T
16	rs11641555	0	58868779	G	C
16	rs13338287	0	58868919	T	A
16	rs13338344	0	58869028	T	C
16	rs9925523	0	58869247	G	C
16	rs72622282	0	58869363	G	A
16	rs72792491	0	58869423	G	A
16	rs117488231	0	58869468	T	C
16	rs28829904	0	58869626	A	T
16	rs62066395	0	58869706	A	G
16	rs60253058	0	58870038	C	T
16	rs55879623	0	58870238	T	C
16	rs28420703	0	58870768	G	A
16	rs9937012	0	58871279	C	T
16	rs72622283	0	58872527	A	G
16	rs56122378	0	58872541	A	C
16	rs58834585	0	58872561	T	C
16	rs116865693	0	58872564	G	A
16	rs72622284	0	58872573	A	C
16	rs140836760	0	58872900	C	T
16	rs72792496	0	58873814	C	T
16	rs62066399	0	58874172	T	G
16	rs1965920	0	58874212	T	C
16	rs13338016	0	58874284	T	C
16	rs75443774	0	58874611	C	T
16	rs13339172	0	58874680	T	C
16	rs143849801	0	58876056	C	T
16	rs148276549	0	58876059	G	A
16	rs1471457	0	58876545	G	A
16	rs28648702	0	58876730	A	G
16	rs62066430	0	58876885	C	T
16	rs7187286	0	58877075	C	G
16	rs78376908	0	58877446	G	T
16	rs62066431	0	58877671	A	G
16	rs9935759	0	58877747	G	T
16	rs9936020	0	58878032	G	T
16	rs9929005	0	58878123	T	C
16	rs72794411	0	58878592	C	T
16	rs13338289	0	58878621	G	A
16	rs13336619	0	58880623	G	A
16	rs6499987	0	58881239	C	T
16	rs56381286	0	58881438	C	A
16	rs74806526	0	58881677	A	G
16	rs2306237	0	58881897	G	A
16	rs13334829	0	58882354	A	G
16	rs13334839	0	58882380	A	T
16	rs13335901	0	58882453	T	C
16	rs62066433	0	58882646	C	G
16	rs72794423	0	58882919	C	T
16	rs9924147	0	58883698	C	T
16	rs11646521	0	58884175	A	G
16	rs144917312	0	58884383	A	G
16	rs72794427	0	58884603	G	T
16	rs9926959	0	58884681	C	T
16	rs118064047	0	58885150	C	T
16	rs7201651	0	58885242	T	A
16	rs2406235	0	58885280	G	T
16	rs75868537	0	58885559	C	T
16	rs62066434	0	58885751	A	G
16	rs9932541	0	58886403	C	G
16	rs2169899	0	58886477	C	T
16	rs9932019	0	58886531	G	A
16	rs9932112	0	58886627	G	A
16	rs62066435	0	58886943	T	C
16	rs62066436	0	58887890	C	T
16	rs9935959	0	58888023	C	T
16	rs922488	0	58888168	A	G
16	rs72794431	0	58888269	A	G
16	rs922487	0	58888471	T	C
16	rs66506082	0	58888671	G	A
16	rs72794436	0	58888817	G	A
16	rs55647056	0	58889284	G	T
16	rs11076274	0	58889589	T	C
16	rs62066437	0	58889704	T	C
16	rs11641857	0	58889813	G	A
16	rs9938998	0	58889816	T	G
16	rs16960574	0	58889910	T	C
16	rs11642238	0	58889971	C	T
16	rs9937054	0	58890162	A	G
16	rs8057490	0	58890600	C	T
16	rs9931709	0	58891469	C	T
16	rs2045954	0	58891610	C	T
16	rs28448586	0	58891754	C	A
16	rs8049202	0	58892655	A	G
16	rs28844606	0	58892707	T	C
16	rs9934260	0	58892778	G	C
16	rs72794438	0	58892885	A	G
16	rs9937503	0	58893434	C	G
16	rs970169	0	58893589	T	G
16	rs970168	0	58893833	A	G
16	rs9937406	0	58894044	G	A
16	rs8050491	0	58895640	T	C
16	rs716802	0	58895839	T	G
16	rs9923622	0	58896274	C	T
16	rs72622285	0	58896394	A	G
16	rs62066438	0	58896461	C	T
16	rs76698942	0	58897448	A	C
16	rs72794439	0	58897492	T	G
16	rs9921202	0	58897650	T	C
16	rs4784060	0	58897751	A	G
16	rs4784991	0	58898185	G	T
16	rs4784061	0	58898214	A	G
16	rs1020979	0	58898652	A	G
16	rs62066439	0	58898899	G	A
16	rs2045952	0	58900070	G	A
16	rs2045951	0	58900214	A	G
16	rs8048244	0	58900330	T	A
16	rs9921485	0	58900389	G	A
16	rs9935162	0	58900991	T	C
16	rs76244992	0	58901029	T	C
16	rs75879994	0	58901813	C	T
16	rs4784992	0	58901918	G	A
16	rs4784993	0	58902018	C	G
16	rs79545574	0	58902184	A	G
16	rs72794442	0	58902278	A	G
16	rs4784994	0	58902286	C	T
16	rs4784995	0	58902367	C	T
16	rs6499988	0	58902521	C	T
16	rs28391230	0	58902763	A	G
16	rs62066440	0	58902803	G	A
16	rs4784996	0	58903040	G	C
16	rs79756030	0	58903197	C	G
16	rs12446057	0	58903288	G	A
16	rs8059521	0	58903369	G	A
16	rs28446994	0	58903628	C	T
16	rs13330823	0	58903765	T	C
16	rs72794443	0	58903788	A	G
16	rs12444160	0	58903844	T	G
16	rs112818328	0	58903873	C	G
16	rs9931061	0	58903971	C	T
16	rs8046364	0	58904083	T	A
16	rs59892086	0	58904347	G	T
16	rs58819165	0	58904559	A	G
16	rs60051015	0	58904682	T	C
16	rs112516714	0	58905321	C	T
16	rs12599248	0	58905404	C	T
16	rs7500380	0	58905937	T	C
16	rs28609918	0	58906126	G	A
16	rs62066444	0	58906375	G	C
16	rs11076275	0	58906594	C	G
16	rs7206213	0	58906888	T	C
16	rs113369655	0	58907173	C	T
16	rs75444863	0	58907867	T	C
16	rs13336478	0	58907916	T	A
16	rs146079871	0	58908274	A	G
16	rs62067767	0	58909036	G	T
16	rs113322999	0	58909208	C	T
16	rs146344573	0	58910280	A	G
16	rs182654516	0	58910449	A	G
16	rs11643045	0	58910764	T	C
16	rs138098157	0	58911022	A	G
16	rs140196677	0	58911423	G	A
16	rs189679427	0	58911464	C	T
16	rs148159545	0	58911791	A	T
16	rs11646029	0	58912986	T	C
16	rs62067772	0	58913004	C	T
16	rs62067773	0	58913784	C	T
16	rs11646347	0	58913850	A	G
16	rs11640898	0	58914064	G	T
16	rs75082502	0	58914187	A	G
16	rs62067774	0	58914598	A	G
16	rs56361283	0	58914795	G	A
16	rs55705924	0	58915006	A	C
16	rs79980368	0	58915088	C	T
16	rs56101450	0	58915175	C	T
16	rs56347179	0	58915317	T	A
16	rs12932829	0	58915347	C	T
16	rs62067778	0	58915500	G	A
16	rs62067779	0	58915985	C	T
16	rs8063148	0	58916316	G	A
16	rs732728	0	58916680	C	A
16	rs732727	0	58916694	T	C
16	rs75380492	0	58917155	G	T
16	rs62067780	0	58917557	A	G
16	rs62067781	0	58917677	T	A
16	rs62067782	0	58917702	A	G
16	rs56252199	0	58917735	A	T
16	rs55752470	0	58917827	A	G
16	rs12596950	0	58918023	A	G
16	rs12599034	0	58918086	G	A
16	rs1531581	0	58918306	G	A
16	rs16960614	0	58918356	G	T
16	rs11076276	0	58918381	T	C
16	rs9937648	0	58918438	G	A
16	rs11862940	0	58918619	T	G
16	rs11866022	0	58918783	C	T
16	rs8061883	0	58919113	T	C
16	rs62067783	0	58919363	C	T
16	rs7192433	0	58919484	C	G
16	rs8056541	0	58919647	T	A
16	rs79883467	0	58919847	T	C
16	rs74954923	0	58920151	T	C
16	rs55663098	0	58920401	G	C
16	rs56017431	0	58920426	A	C
16	rs72794446	0	58920466	C	G
16	rs1595290	0	58920598	C	G
16	rs1595289	0	58920715	T	G
16	rs9928516	0	58920904	G	C
16	rs9928528	0	58920938	G	A
16	rs9939788	0	58921030	A	G
16	rs62067785	0	58921086	A	G
16	rs2045950	0	58921273	T	C
16	rs13334597	0	58921294	G	C
16	rs2045949	0	58921488	A	G
16	rs16942497	0	58922192	C	T
16	rs28450075	0	58922305	C	T
16	rs983395	0	58922415	G	A
16	rs28439043	0	58922533	G	A
16	rs148610432	0	58922603	T	C
16	rs76291721	0	58922939	A	C
16	rs13336248	0	58923067	G	A
16	rs56404716	0	58923195	A	G
16	rs967653	0	58924378	G	T
16	rs967652	0	58924446	G	C
16	rs117940472	0	58925077	A	G
16	rs7185980	0	58925132	T	C
16	rs3859045	0	58925338	C	G
16	rs117223986	0	58925419	C	T
16	rs3859046	0	58925426	C	A
16	rs116975962	0	58925437	G	C
16	rs2406177	0	58925541	A	T
16	rs11646890	0	58925728	T	C
16	rs11640232	0	58925741	G	T
16	rs76554568	0	58925892	G	C
16	rs61074251	0	58926199	C	T
16	rs113694656	0	58926206	G	A
16	rs10852567	0	58927050	C	G
16	rs11076277	0	58927229	C	T
16	rs11076278	0	58927396	C	T
16	rs12149304	0	58927522	C	T
16	rs114618149	0	58927835	C	T
16	rs55689844	0	58928083	C	T
16	rs62067790	0	58928456	A	G
16	rs11860096	0	58928558	T	C
16	rs11863054	0	58928634	G	A
16	rs12149087	0	58929040	T	C
16	rs189939316	0	58929207	C	T
16	rs12149093	0	58929266	T	A
16	rs118075513	0	58929347	A	G
16	rs12149490	0	58929389	T	C
16	rs12149809	0	58929392	G	A
16	rs28377409	0	58930018	G	A
16	rs8062858	0	58930582	G	A
16	rs28459326	0	58930619	C	T
16	rs74880322	0	58930817	A	T
16	rs62067792	0	58930839	G	A
16	rs56078665	0	58930860	G	C
16	rs75594993	0	58930984	T	C
16	rs74983593	0	58931039	A	T
16	rs73557701	0	58931773	T	C
16	rs8054880	0	58931929	T	A
16	rs62067794	0	58932970	C	T
16	rs62064964	0	58932982	C	T
16	rs55646428	0	58933831	A	G
16	rs79257747	0	58934422	T	G
16	rs9923905	0	58934781	A	G
16	rs8047756	0	58935096	A	G
16	rs9934085	0	58935170	C	T
16	rs11646892	0	58935421	G	A
16	rs8050503	0	58935432	G	A
16	rs9926537	0	58935559	A	G
16	rs9936422	0	58935575	C	G
16	rs9926689	0	58935750	A	C
16	rs11076279	0	58935890	T	C
16	rs9929429	0	58936561	A	G
16	rs9938864	0	58936709	G	A
16	rs78416310	0	58936766	T	C
16	rs11643902	0	58937076	A	G
16	rs12933209	0	58937209	C	A
16	rs28756305	0	58937962	T	C
16	rs74620361	0	58938431	C	T
16	rs11076280	0	58939218	G	A
16	rs9937998	0	58939236	T	C
16	rs11863760	0	58939544	C	T
16	rs76596578	0	58939875	T	G
16	rs58590369	0	58940027	T	G
16	rs13336671	0	58940950	G	T
16	rs1020977	0	58942066	A	G
16	rs1020978	0	58942076	A	G
16	rs12448397	0	58942173	G	C
16	rs7203869	0	58943000	G	C
16	rs28687827	0	58943423	A	G
16	rs12596337	0	58943511	G	A
16	rs9923272	0	58943525	G	T
16	rs12444410	0	58943970	C	T
16	rs34002685	0	58944508	T	C
16	rs12445005	0	58944798	G	T
16	rs28548902	0	58944911	A	G
16	rs59862588	0	58944980	C	T
16	rs12445283	0	58945101	C	G
16	rs75813659	0	58945186	G	A
16	rs9928888	0	58945448	G	C
16	rs7201692	0	58945684	A	G
16	rs7199942	0	58945839	G	T
16	rs7202144	0	58946219	C	G
16	rs78193413	0	58946629	T	C
16	rs80157934	0	58946695	C	T
16	rs17241236	0	58946735	A	T
16	rs80190809	0	58947022	G	A
16	rs55827119	0	58947393	C	T
16	rs140130351	0	58947394	G	A
16	rs149814030	0	58947457	G	T
16	rs9925496	0	58947580	A	G
16	rs9925672	0	58947778	A	G
16	rs4609835	0	58948101	A	G
16	rs114915747	0	58948121	C	T
16	rs11076281	0	58948162	G	C
16	rs4380045	0	58948330	A	G
16	rs28835270	0	58948735	A	G
16	rs28816799	0	58948784	C	T
16	rs9928770	0	58949006	A	G
16	rs7204084	0	58950294	T	C
16	rs9929084	0	58950908	C	G
16	rs143565746	0	58951436	C	T
16	rs7204355	0	58951694	G	T
16	rs79561713	0	58951802	G	A
16	rs7188665	0	58951812	T	G
16	rs7206083	0	58951895	C	G
16	rs7188871	0	58951927	T	A
16	rs7204939	0	58952047	G	T
16	rs9933811	0	58952430	G	T
16	rs9926787	0	58952544	T	C
16	rs9924695	0	58952609	A	C
16	rs9934006	0	58952628	G	A
16	rs9927214	0	58952997	T	C
16	rs149955203	0	58953062	A	G
16	rs9934414	0	58953087	G	T
16	rs9937340	0	58953480	C	A
16	rs9937778	0	58953936	C	G
16	rs13335427	0	58954668	T	C
16	rs4144525	0	58955037	G	A
16	rs13335945	0	58956134	A	G
16	rs72794472	0	58956175	C	T
16	rs12930329	0	58956428	T	C
16	rs1437176	0	58956480	A	G
16	rs59016540	0	58957228	C	T
16	rs77846868	0	58957352	A	G
16	rs56278532	0	58957364	G	A
16	rs76669172	0	58958098	T	C
16	rs80065305	0	58958844	G	T
16	rs79550141	0	58958847	G	A
16	rs74588846	0	58958852	G	A
16	rs4784062	0	58959164	C	A
16	rs59971694	0	58959775	T	C
16	rs75119890	0	58960040	C	T
16	rs9930155	0	58960200	A	T
16	rs67391420	0	58960421	G	A
16	rs72794476	0	58961057	C	T
16	rs146256320	0	58962521	T	C
16	rs12599701	0	58962588	A	G
16	rs35674836	0	58962630	T	C
16	rs74020189	0	58962704	C	T
16	rs4785000	0	58963145	C	T
16	rs114817259	0	58963564	C	T
16	rs9930651	0	58963620	C	T
16	rs4785001	0	58964191	T	C
16	rs4785002	0	58964206	A	T
16	rs111991811	0	58964454	T	C
16	rs9933195	0	58964948	G	A
16	rs1437175	0	58965388	A	G
16	rs1370257	0	58965699	G	T
16	rs1370256	0	58965700	G	C
16	rs75252933	0	58965811	T	C
16	rs77981458	0	58966288	C	T
16	rs75710189	0	58966588	C	T
16	rs12931857	0	58967112	G	A
16	rs12918721	0	58967317	C	T
16	rs56160540	0	58967437	A	G
16	rs12919033	0	58967519	C	T
16	rs55665651	0	58967574	C	A
16	rs74779425	0	58967729	A	C
16	rs60509698	0	58967754	A	G
16	rs57553847	0	58967801	G	A
16	rs76616673	0	58968021	A	G
16	rs74020192	0	58968505	T	A
16	rs2053231	0	58968629	G	T
16	rs72794481	0	58968663	A	G
16	rs74020193	0	58968668	C	T
16	rs56070693	0	58968820	G	A
16	rs74020194	0	58969086	T	G
16	rs74020195	0	58969091	T	A
16	rs116121542	0	58969119	G	A
16	rs74020196	0	58969323	A	G
16	rs8043952	0	58969463	C	T
16	rs8049224	0	58969511	T	G
16	rs13330626	0	58969604	A	G
16	rs2196575	0	58969949	A	G
16	rs1370255	0	58969977	C	G
16	rs1370254	0	58970031	C	A
16	rs2217951	0	58970155	A	C
16	rs188546494	0	58970397	C	T
16	rs7190353	0	58970875	G	A
16	rs7191883	0	58970887	C	T
16	rs8056134	0	58971186	T	C
16	rs62064985	0	58971265	T	A
16	rs8056321	0	58971279	T	C
16	rs6499989	0	58971521	C	A
16	rs6499990	0	58971596	C	G
16	rs6499991	0	58971700	A	G
16	rs6499992	0	58971710	G	C
16	rs6499993	0	58971742	C	T
16	rs16960638	0	58972045	T	G
16	rs7199628	0	58972245	A	G
16	rs1993910	0	58972252	C	G
16	rs7204553	0	58972256	T	G
16	rs9933551	0	58972489	T	C
16	rs11859025	0	58972768	C	T
16	rs16960640	0	58973180	C	T
16	rs80218806	0	58973213	T	C
16	rs9921589	0	58973237	C	T
16	rs12923292	0	58973931	C	T
16	rs12927800	0	58973967	T	G
16	rs12923465	0	58974025	C	G
16	rs137878998	0	58974202	C	T
16	rs12923777	0	58974219	C	T
16	rs12596914	0	58974355	G	A
16	rs12709018	0	58974536	T	G
16	rs1992113	0	58974871	A	G
16	rs7200326	0	58975396	C	T
16	rs7206586	0	58975742	T	A
16	rs12932532	0	58976047	G	A
16	rs6499994	0	58976522	G	A
16	rs8044477	0	58976591	A	G
16	rs1583583	0	58976689	T	C
16	rs7185576	0	58977251	C	T
16	rs12598993	0	58977294	C	T
16	rs7195802	0	58977357	T	G
16	rs7195814	0	58977386	T	G
16	rs11076286	0	58977764	C	T
16	rs11864970	0	58978143	C	G
16	rs1865968	0	58978250	G	T
16	rs9930442	0	58978493	T	C
16	rs7197268	0	58978662	C	A
16	rs7196073	0	58978721	G	A
16	rs12446568	0	58979296	C	T
16	rs16960653	0	58979874	A	G
16	rs6499995	0	58979991	T	A
16	rs1821801	0	58980523	A	G
16	rs1370252	0	58980528	G	C
16	rs1437173	0	58980948	C	G
16	rs1437172	0	58981266	C	T
16	rs34697033	0	58981312	G	T
16	rs36081964	0	58981469	A	T
16	rs117070796	0	58981594	G	A
16	rs16960657	0	58981849	C	T
16	rs9933432	0	58983178	T	C
16	rs1437171	0	58983633	T	C
16	rs4785004	0	58984328	G	T
16	rs1437170	0	58984644	G	T
16	rs10500408	0	58984737	G	A
16	rs961141	0	58985278	T	C
16	rs28658047	0	58986095	C	T
16	rs57976264	0	58986182	A	C
16	rs1437169	0	58986204	G	T
16	rs139740829	0	58986206	G	A
16	rs4785005	0	58986663	A	G
16	rs4785006	0	58986825	A	G
16	rs139537487	0	58986995	G	T
16	rs4785007	0	58987131	T	A
16	rs9922444	0	58987162	A	C
16	rs4785008	0	58987614	C	T
16	rs12922923	0	58987629	G	C
16	rs4785009	0	58988057	C	T
16	rs35436700	0	58988326	T	C
16	rs1437168	0	58988655	G	A
16	rs7202372	0	58989126	T	A
16	rs7202387	0	58989160	T	G
16	rs28412712	0	58989710	G	A
16	rs28601757	0	58989727	C	T
16	rs9924756	0	58989878	G	A
16	rs117003211	0	58989977	T	C
16	rs1478908	0	58990959	T	C
16	rs994601	0	58991039	C	T
16	rs994600	0	58991242	C	G
16	rs9930849	0	58991520	C	T
16	rs7204715	0	58991713	A	G
16	rs7204718	0	58991717	A	G
16	rs7204740	0	58991748	A	G
16	rs12446483	0	58992192	C	T
16	rs16960677	0	58992492	T	C
16	rs116408797	0	58992856	G	A
16	rs1437167	0	58992934	C	T
16	rs1437166	0	58992940	C	T
16	rs1437165	0	58993073	G	T
16	rs74023005	0	58993100	A	G
16	rs1545116	0	58993226	G	A
16	rs1545115	0	58993262	A	T
16	rs1545114	0	58993291	T	C
16	rs1545113	0	58993316	A	T
16	rs145659654	0	58993495	A	G
16	rs2164665	0	58993608	A	G
16	rs6499996	0	58993725	G	A
16	rs9972719	0	58993768	T	C
16	rs9972804	0	58993857	C	T
16	rs1871302	0	58995418	T	C
16	rs2083027	0	58995431	G	A
16	rs1871301	0	58995465	A	G
16	rs7184934	0	58995766	A	G
16	rs4594249	0	58995774	T	C
16	rs4600454	0	58995790	G	T
16	rs7498244	0	58995823	A	G
16	rs76168406	0	58995853	T	C
16	rs12920900	0	58996016	A	T
16	rs7185185	0	58996245	C	G
16	rs1370251	0	58996454	A	G
16	rs1437164	0	58997470	G	A
16	rs34499510	0	58997894	C	T
16	rs34694315	0	58997971	T	G
16	rs191823140	0	58998213	C	T
16	rs146483065	0	58998309	G	A
16	rs12934521	0	58998967	G	T
16	rs35653512	0	58999056	G	A
16	rs13338274	0	58999352	C	G
16	rs4784063	0	58999537	A	G
16	rs138475217	0	58999704	C	T
16	rs4785010	0	58999835	G	A
16	rs80125403	0	59000189	A	T
16	rs1437194	0	59000291	G	A
16	rs1865972	0	59000688	A	G
16	rs9934051	0	59000734	T	C
16	rs12443509	0	59001007	G	A
16	rs1437193	0	59001366	G	A
16	rs8048819	0	59001918	A	G
16	rs8047156	0	59002054	G	T
16	rs8053552	0	59002127	T	C
16	rs78071547	0	59002883	C	A
16	rs7194392	0	59003011	G	A
16	rs7196146	0	59003254	C	A
16	rs74343977	0	59003315	G	A
16	rs12596098	0	59003508	T	C
16	rs117896456	0	59003704	T	G
16	rs1437192	0	59004875	A	T
16	rs4785011	0	59005027	C	T
16	rs34841234	0	59005741	A	G
16	rs12445555	0	59005830	T	C
16	rs12447675	0	59005837	C	G
16	rs12444928	0	59005986	A	C
16	rs12447563	0	59005987	G	A
16	rs12445604	0	59006053	T	C
16	rs74023010	0	59006129	G	T
16	rs74023011	0	59006148	T	A
16	rs4438296	0	59006625	C	A
16	rs57182338	0	59006974	C	A
16	rs56372948	0	59007394	A	G
16	rs139259198	0	59007505	G	A
16	rs113718106	0	59007685	C	T
16	rs75804423	0	59007705	C	T
16	rs59451700	0	59008077	T	C
16	rs8062999	0	59008117	C	T
16	rs7188882	0	59009028	C	G
16	rs9673327	0	59009091	G	A
16	rs112799599	0	59009303	G	A
16	rs1437191	0	59009367	C	T
16	rs1437190	0	59009370	A	G
16	rs60014403	0	59009378	T	C
16	rs1437189	0	59009455	C	T
16	rs7205850	0	59009568	C	T
16	rs7206561	0	59009569	A	G
16	rs1579637	0	59009609	A	G
16	rs8048761	0	59010328	A	G
16	rs73564177	0	59010419	A	G
16	rs4404061	0	59010501	C	T
16	rs12447402	0	59010575	C	A
16	rs9927197	0	59010778	T	C
16	rs11862601	0	59011417	T	C
16	rs9746555	0	59014256	T	C
16	rs11986281	0	59014279	C	T
16	rs142594122	0	59014515	T	A
16	rs143672299	0	59014637	A	G
16	rs111708824	0	59016943	G	C
16	rs7184397	0	59017151	A	G
16	rs113605345	0	59017241	C	T
16	rs9933756	0	59017365	G	A
16	rs113697184	0	59017412	C	A
16	rs114299925	0	59017484	T	A
16	rs114952535	0	59017485	G	A
16	rs9924622	0	59017511	A	G
16	rs111651474	0	59017516	T	C
16	rs73548013	0	59017634	C	T
16	rs73548016	0	59017736	A	G
16	rs73548019	0	59017755	C	T
16	rs73548023	0	59017827	T	G
16	rs3374	0	59018415	C	T
16	rs987223	0	59018715	T	G
16	rs112272617	0	59019169	G	C
16	rs1595297	0	59019183	C	A
16	rs73548035	0	59019217	A	C
16	rs73548037	0	59019401	A	G
16	rs8050562	0	59020111	C	T
16	rs6500001	0	59020306	T	C
16	rs6500002	0	59020316	A	G
16	rs7202228	0	59020382	T	C
16	rs8055101	0	59020442	C	T
16	rs9972699	0	59020444	C	T
16	rs56732608	0	59020994	A	G
16	rs60807856	0	59021019	G	A
16	rs9941163	0	59021174	T	C
16	rs58494736	0	59021209	C	T
16	rs58709294	0	59021212	T	A
16	rs56933209	0	59021231	G	A
16	rs11859760	0	59021369	T	C
16	rs7203978	0	59021396	A	G
16	rs7201883	0	59021428	G	A
16	rs139117155	0	59022024	T	C
16	rs35317826	0	59022314	A	G
16	rs1595296	0	59022389	A	G
16	rs56789821	0	59022760	C	T
16	rs8047544	0	59022870	A	G
16	rs4390582	0	59023119	T	C
16	rs8052606	0	59023250	T	C
16	rs12447660	0	59023364	G	A
16	rs1898366	0	59023638	T	C
16	rs79728243	0	59023726	A	G
16	rs6500005	0	59023825	A	G
16	rs1595295	0	59023897	G	C
16	rs1595294	0	59023925	G	A
16	rs1595293	0	59024093	T	G
16	rs13332777	0	59024201	A	G
16	rs4785015	0	59024226	G	A
16	rs59973658	0	59024438	A	G
16	rs58563372	0	59024834	A	G
16	rs73548059	0	59024915	T	C
16	rs7206765	0	59025303	A	G
16	rs7204706	0	59025367	G	A
16	rs7204851	0	59025387	G	T
16	rs7205051	0	59025516	G	C
16	rs7185105	0	59025941	A	G
16	rs7403873	0	59026270	C	T
16	rs12444372	0	59026364	G	T
16	rs12444599	0	59026635	C	T
16	rs2083029	0	59027233	T	C
16	rs111973274	0	59027271	T	A
16	rs73548069	0	59027295	T	A
16	rs77056584	0	59028225	G	A
16	rs146800869	0	59028232	C	G
16	rs34336151	0	59028237	G	A
16	rs73548079	0	59028504	G	A
16	rs73548080	0	59028579	T	C
16	rs145024134	0	59028629	A	G
16	rs73548082	0	59028640	C	T
16	rs73548084	0	59028681	G	C
16	rs12444148	0	59028937	T	C
16	rs12446330	0	59028945	C	T
16	rs12446167	0	59028947	G	A
16	rs12446357	0	59029084	C	G
16	rs73548086	0	59029101	G	A
16	rs11076292	0	59029277	A	G
16	rs12448412	0	59029291	C	G
16	rs35002319	0	59029325	T	C
16	rs62065022	0	59029432	T	C
16	rs8056976	0	59029923	C	T
16	rs116997330	0	59029950	G	T
16	rs8062275	0	59030019	T	C
16	rs57617029	0	59030136	G	A
16	rs7198001	0	59030191	G	A
16	rs7205211	0	59030500	A	G
16	rs150595002	0	59030513	C	A
16	rs71400042	0	59030766	G	A
16	rs12443605	0	59030810	C	A
16	rs7203991	0	59030905	G	A
16	rs7205329	0	59030917	C	T
16	rs1865971	0	59031168	G	A
16	rs1816587	0	59031652	T	C
16	rs893196	0	59031716	G	A
16	rs12447428	0	59031955	A	G
16	rs9937113	0	59032084	T	C
16	rs74023021	0	59032128	T	C
16	rs12599935	0	59032335	T	G
16	rs12596995	0	59032519	G	A
16	rs74520838	0	59032591	G	T
16	rs56047083	0	59033173	T	C
16	rs71400043	0	59033237	C	T
16	rs72780234	0	59033479	T	C
16	rs11076295	0	59033516	A	G
16	rs1075376	0	59033521	T	A
16	rs1077029	0	59034044	A	T
16	rs57518155	0	59034105	T	C
16	rs7202257	0	59034107	C	T
16	rs78869624	0	59034592	A	C
16	rs9932789	0	59034776	C	T
16	rs77991685	0	59034809	A	G
16	rs9972762	0	59035072	G	A
16	rs55908564	0	59035125	C	T
16	rs1437188	0	59035144	T	C
16	rs58904938	0	59035596	G	A
16	rs12929981	0	59035609	T	G
16	rs188991922	0	59036096	G	T
16	rs144629414	0	59036384	C	T
16	rs139384042	0	59036431	A	C
16	rs34399745	0	59036453	G	T
16	rs9928473	0	59036569	A	G
16	rs151052026	0	59036829	A	G
16	rs9929007	0	59037102	A	G
16	rs72780235	0	59037466	A	T
16	rs9972774	0	59037493	T	C
16	rs57076924	0	59037534	A	G
16	rs57357539	0	59037815	A	G
16	rs7204125	0	59038245	G	A
16	rs7193449	0	59038651	T	A
16	rs78310812	0	59038993	A	G
16	rs7194417	0	59039099	T	C
16	rs1370260	0	59039108	C	T
16	rs8048107	0	59039863	T	A
16	rs8043699	0	59040257	C	T
16	rs7188913	0	59040360	C	T
16	rs12922700	0	59040410	G	T
16	rs4785016	0	59040649	A	T
16	rs62065034	0	59040883	C	G
16	rs9934962	0	59040910	C	T
16	rs7188898	0	59041054	G	A
16	rs7189288	0	59041233	G	A
16	rs7193918	0	59041300	G	A
16	rs62065035	0	59041303	T	C
16	rs1898365	0	59041361	C	T
16	rs13338057	0	59042106	C	T
16	rs9635510	0	59042191	T	A
16	rs62065036	0	59042612	G	A
16	rs4785017	0	59042628	A	G
16	rs58438549	0	59043056	A	G
16	rs16960770	0	59043214	C	T
16	rs118164876	0	59043578	A	C
16	rs117218467	0	59043630	C	T
16	rs11859849	0	59043787	C	T
16	rs11864161	0	59043871	A	G
16	rs13330816	0	59043881	C	G
16	rs8044601	0	59043892	G	C
16	rs56831596	0	59043976	C	A
16	rs55753524	0	59044137	T	C
16	rs11865081	0	59044149	T	A
16	rs16960775	0	59044591	T	C
16	rs73550006	0	59045060	C	T
16	rs8051041	0	59045198	G	A
16	rs8055989	0	59045772	G	A
16	rs55886961	0	59047136	G	A
16	rs76857669	0	59047562	A	G
16	rs75893227	0	59048013	G	T
16	rs7195515	0	59048179	T	C
16	rs8054795	0	59048797	A	G
16	rs10445029	0	59049281	A	G
16	rs9302710	0	59049297	G	T
16	rs62065038	0	59049858	G	A
16	rs62065039	0	59052990	A	G
16	rs117238695	0	59053004	A	G
16	rs118081360	0	59053510	C	T
16	rs17241313	0	59054409	C	T
16	rs111735494	0	59054436	G	C
16	rs16960788	0	59054458	A	T
16	rs111758332	0	59054560	C	T
16	rs60728512	0	59054897	T	C
16	rs16960789	0	59055838	T	C
16	rs139174841	0	59056275	G	A
16	rs11076296	0	59057037	G	A
16	rs149693681	0	59057402	A	G
16	rs76190601	0	59057828	A	G
16	rs998085	0	59058151	A	G
16	rs7186749	0	59059159	T	C
16	rs117391418	0	59059723	T	G
16	rs7204204	0	59060403	C	T
16	rs72780253	0	59061280	C	T
16	rs4785018	0	59061365	A	G
16	rs79108241	0	59061914	G	A
16	rs1816586	0	59062450	A	C
16	rs138218375	0	59063226	T	G
16	rs4784068	0	59063247	G	T
16	rs12149773	0	59063268	A	G
16	rs75050360	0	59064224	A	G
16	rs16960801	0	59064896	A	C
16	rs147438076	0	59065990	C	T
16	rs980887	0	59066804	A	G
16	rs114550533	0	59067027	C	T
16	rs1865970	0	59067627	T	C
16	rs10500410	0	59068825	A	C
16	rs35640812	0	59069334	G	A
16	rs1370258	0	59069903	C	T
16	rs76970525	0	59070089	A	T
16	rs990813	0	59070616	G	A
16	rs12923985	0	59070669	C	T
16	rs72780256	0	59071522	C	T
16	rs77080074	0	59072682	T	C
16	rs1437184	0	59072725	C	G
16	rs1437183	0	59072924	A	G
16	rs8049724	0	59073297	T	C
16	rs1437182	0	59073588	C	G
16	rs4784069	0	59073716	G	C
16	rs6500010	0	59073776	C	G
16	rs1437181	0	59073951	T	G
16	rs56296440	0	59074296	A	T
16	rs9925085	0	59074556	G	C
16	rs12925426	0	59074766	G	C
16	rs1437180	0	59074914	G	A
16	rs118097613	0	59075114	C	T
16	rs991370	0	59075252	A	G
16	rs1347646	0	59076160	A	G
16	rs9806814	0	59076427	T	C
16	rs1119993	0	59076476	A	T
16	rs62059452	0	59077042	A	G
16	rs116806059	0	59077480	T	C
16	rs116577095	0	59077849	G	A
16	rs11865218	0	59078337	G	A
16	rs1529961	0	59078905	C	T
16	rs114246289	0	59079695	A	G
16	rs11863032	0	59080113	G	A
16	rs116177655	0	59080311	G	A
16	rs7403939	0	59080351	G	A
16	rs74020403	0	59080386	A	G
16	rs7403953	0	59080387	G	A
16	rs3887037	0	59081253	G	A
16	rs3887036	0	59081267	T	C
16	rs137930146	0	59081417	A	G
16	rs893195	0	59081925	A	G
16	rs11862472	0	59082086	T	A
16	rs35284383	0	59082116	C	T
16	rs752029	0	59082770	T	C
16	rs1966693	0	59083154	T	C
16	rs4528560	0	59084382	G	A
16	rs1469912	0	59084787	G	T
16	rs137896027	0	59084906	A	G
16	rs1469911	0	59085032	A	G
16	rs1469909	0	59085117	A	G
16	rs1972834	0	59085273	A	G
16	rs1550180	0	59085414	A	G
16	rs11861586	0	59085657	G	A
16	rs7198221	0	59085806	A	G
16	rs114548329	0	59086136	G	A
16	rs66499938	0	59086647	T	G
16	rs61341461	0	59086977	T	C
16	rs2406365	0	59087475	T	A
16	rs874309	0	59087987	C	T
16	rs2009120	0	59088110	C	T
16	rs2053233	0	59088171	A	G
16	rs2053232	0	59088682	G	A
16	rs12709022	0	59088788	A	G
16	rs7500491	0	59089235	T	C
16	rs60225612	0	59090037	T	C
16	rs12444537	0	59090095	C	T
16	rs72780265	0	59090301	A	G
16	rs12927363	0	59090401	G	C
16	rs1437187	0	59090910	A	G
16	rs1437186	0	59090929	T	C
16	rs76031373	0	59091779	T	C
16	rs78892558	0	59091825	G	A
16	rs969389	0	59091991	T	G
16	rs190849466	0	59092234	G	A
16	rs1437185	0	59092453	A	G
16	rs76390674	0	59092611	C	A
16	rs143722855	0	59092847	T	C
16	rs80256405	0	59092887	A	C
16	rs1595292	0	59093269	G	A
16	rs7191659	0	59093527	C	T
16	rs1595291	0	59093729	A	G
16	rs7197566	0	59093744	T	C
16	rs79528256	0	59093890	G	A
16	rs34658632	0	59094016	G	A
16	rs1898364	0	59094257	A	C
16	rs1898363	0	59094295	C	T
16	rs7500205	0	59094461	A	G
16	rs77311044	0	59094942	C	T
16	rs117607065	0	59095138	A	G
16	rs115592421	0	59095192	C	T
16	rs114220685	0	59095356	A	T
16	rs60876962	0	59095612	C	T
16	rs7187710	0	59095706	T	C
16	rs4485350	0	59096306	C	A
16	rs4506888	0	59096402	C	T
16	rs7194518	0	59096901	T	C
16	rs7189567	0	59097190	C	T
16	rs35015989	0	59097607	C	T
16	rs115944839	0	59097929	T	C
16	rs4133362	0	59097976	G	A
16	rs4133363	0	59098160	G	A
16	rs4133364	0	59098285	C	T
16	rs59324331	0	59098512	G	A
16	rs11865560	0	59099765	G	A
16	rs4077124	0	59100307	A	T
16	rs114642084	0	59100871	C	T
16	rs12921248	0	59101340	C	T
16	rs11076298	0	59101958	T	C
16	rs56303239	0	59103747	C	T
16	rs62060286	0	59103985	A	G
16	rs62060287	0	59104346	C	T
16	rs62060288	0	59104599	G	T
16	rs34029574	0	59105081	T	C
16	rs117325195	0	59105444	C	G
16	rs74448956	0	59106154	T	C
16	rs11860739	0	59106224	A	G
16	rs146352373	0	59106310	G	A
16	rs144456811	0	59106383	A	C
16	rs62060290	0	59106486	A	C
16	rs12929116	0	59106526	C	T
16	rs11861721	0	59106605	A	G
16	rs9937385	0	59106993	G	A
16	rs62060291	0	59107526	T	G
16	rs141661183	0	59107578	A	T
16	rs145970453	0	59107591	G	A
16	rs62060292	0	59108176	G	A
16	rs60445240	0	59109700	T	A
16	rs4785019	0	59109908	A	G
16	rs147675248	0	59109929	C	G
16	rs4785020	0	59110226	A	G
16	rs150325633	0	59110497	A	G
16	rs62060294	0	59110941	A	C
16	rs62060297	0	59112218	G	A
16	rs62060298	0	59112510	C	T
16	rs60689700	0	59112688	C	T
16	rs12933112	0	59112855	C	T
16	rs12933263	0	59112935	C	T
16	rs12924323	0	59113632	T	C
16	rs59897586	0	59113812	G	A
16	rs56856723	0	59114063	A	T
16	rs55841278	0	59114156	A	T
16	rs59412606	0	59114242	T	C
16	rs117639393	0	59114410	T	C
16	rs34313046	0	59115824	A	G
16	rs62060300	0	59116008	A	G
16	rs58987881	0	59116493	T	G
16	rs4277333	0	59116506	A	G
16	rs4785021	0	59116958	T	C
16	rs150817192	0	59117306	A	G
16	rs10220950	0	59119548	G	A
16	rs10221112	0	59119605	A	G
16	rs10220957	0	59119907	G	A
16	rs34471078	0	59120634	C	G
16	rs67228612	0	59120736	G	A
16	rs12934473	0	59122097	C	T
16	rs11076300	0	59122548	A	G
16	rs34386794	0	59123377	A	C
16	rs12927372	0	59124259	A	G
16	rs72780273	0	59124631	T	C
16	rs72780274	0	59124633	A	G
16	rs115714580	0	59124681	G	A
16	rs72780275	0	59124715	T	C
16	rs72780276	0	59124808	C	A
16	rs117000873	0	59125131	A	G
16	rs61677358	0	59125413	A	C
16	rs7205169	0	59125943	C	T
16	rs79131245	0	59125980	G	C
16	rs112771635	0	59126869	G	A
16	rs35575319	0	59126918	T	C
16	rs11641272	0	59127241	C	T
16	rs72784152	0	59127294	A	G
16	rs72784154	0	59128278	T	A
16	rs115999548	0	59128305	C	T
16	rs12933370	0	59128323	A	G
16	rs62060302	0	59128669	A	G
16	rs72784155	0	59129146	A	G
16	rs7195584	0	59129328	C	G
16	rs7196275	0	59129344	A	G
16	rs7201429	0	59129448	T	G
16	rs58383758	0	59129451	T	G
16	rs7201991	0	59129692	T	G
16	rs148250453	0	59130341	G	A
16	rs71400050	0	59130629	A	G
16	rs4489993	0	59130689	C	T
16	rs71400051	0	59130703	T	C
16	rs4517786	0	59130707	C	T
16	rs117012049	0	59131118	G	A
16	rs150399795	0	59131195	C	T
16	rs139154236	0	59131242	G	T
16	rs150221528	0	59131303	G	A
16	rs138559628	0	59131396	C	T
16	rs77022097	0	59131418	T	C
16	rs145834785	0	59131650	G	A
16	rs112066097	0	59131774	C	T
16	rs149303736	0	59133697	G	A
16	rs139860256	0	59134168	A	G
16	rs76668272	0	59134308	G	T
16	rs187656092	0	59136048	G	A
16	rs114094548	0	59140301	A	G
16	rs78061588	0	59140482	C	G
16	rs72784156	0	59140569	A	C
16	rs12373112	0	59142597	C	A
16	rs80178839	0	59143505	T	C
16	rs11076301	0	59143686	T	C
16	rs76103351	0	59144133	G	A
16	rs148736974	0	59144712	A	G
16	rs117050263	0	59145035	T	C
16	rs35004673	0	59145760	T	A
16	rs16960853	0	59147442	T	C
16	rs16960855	0	59147491	A	T
16	rs4238802	0	59147942	C	T
16	rs56167723	0	59149187	T	A
16	rs62060324	0	59149368	A	G
16	rs12928605	0	59150174	T	C
16	rs4430727	0	59150471	C	T
16	rs4570835	0	59151362	G	A
16	rs12932398	0	59151616	G	A
16	rs4347615	0	59152279	G	T
16	rs12924603	0	59152349	T	G
16	rs78948713	0	59152439	G	A
16	rs76788392	0	59153064	T	C
16	rs118161945	0	59153568	C	T
16	rs148388426	0	59154193	G	A
16	rs78911275	0	59154620	T	C
16	rs138292705	0	59154686	G	T
16	rs67451469	0	59154766	T	C
16	rs12922639	0	59156405	C	G
16	rs16960867	0	59156434	G	A
16	rs12921661	0	59156505	G	C
16	rs12444263	0	59156999	G	A
16	rs59938328	0	59157118	T	C
16	rs115043202	0	59157148	G	A
16	rs62060327	0	59158016	C	T
16	rs11862404	0	59159004	G	C
16	rs56726503	0	59159018	T	C
16	rs67452317	0	59159248	A	G
```
