## Supplementary material for "Characterization of shared and ancestry-specific signals driving complex traits using multi-ancestry fine-mapping": s2.afreq

```
#CHROM	ID	REF	ALT	ALT_FREQS	OBS_CT
16	rs79240138	G	A	0.105159	1008
16	rs74019800	A	G	0.167659	1008
16	rs77575907	A	T	0.0615079	1008
16	rs74019801	G	C	0.105159	1008
16	rs10445028	T	C	0.105159	1008
16	rs10445014	A	G	0.106151	1008
16	rs74019802	T	A	0.106151	1008
16	rs3743574	G	A	0.105159	1008
16	rs3743575	C	G	0.106151	1008
16	rs3743576	T	C	0.105159	1008
16	rs3809599	G	T	0.0615079	1008
16	rs988766	A	G	0.352183	1008
16	rs3809597	G	C	0.105159	1008
16	rs111876371	T	C	0.105159	1008
16	rs34627215	G	A	0.138889	1008
16	rs139463384	T	G	0.0615079	1008
16	rs55675932	G	A	0.105159	1008
16	rs186559955	C	T	0.0178571	1008
16	rs148688110	G	A	0.0615079	1008
16	rs80166234	A	C	0.105159	1008
16	rs34477501	C	T	0.138889	1008
16	rs75269946	G	A	0.105159	1008
16	rs1847031	A	G	0.457341	1008
16	rs1847030	G	C	0.105159	1008
16	rs4784897	G	T	0.456349	1008
16	rs249447	A	G	0.986111	1008
16	rs78520955	A	G	0.105159	1008
16	rs78036545	T	C	0.105159	1008
16	rs74617218	C	T	0.105159	1008
16	rs4784898	C	T	0.35119	1008
16	rs4784899	G	A	0.35119	1008
16	rs149750872	T	C	0.105159	1008
16	rs2897120	G	C	0.456349	1008
16	rs146262474	G	C	0.0615079	1008
16	rs12051246	G	A	0.459325	1008
16	rs59012233	T	C	0.105159	1008
16	rs59953963	A	G	0.105159	1008
16	rs75277773	G	A	0.353175	1008
16	rs112903613	A	G	0.105159	1008
16	rs7203130	C	T	0.456349	1008
16	rs74019806	A	G	0.105159	1008
16	rs4541067	T	C	0.355159	1008
16	rs74019807	A	G	0.105159	1008
16	rs12708993	G	A	0.12996	1008
16	rs1006438	T	C	0.356151	1008
16	rs59395985	C	A	0.105159	1008
16	rs76253049	C	A	0.107143	1008
16	rs147095217	G	A	0.0625	1008
16	rs1344575	C	A	0.094246	1008
16	rs1344576	G	A	0.094246	1008
16	rs1344577	T	C	0.094246	1008
16	rs138417803	C	A	0.0625	1008
16	rs766792	G	T	0.094246	1008
16	rs1808004	A	G	0.799603	1008
16	rs79678236	T	A	0.094246	1008
16	rs61484593	A	T	0.094246	1008
16	rs78613075	G	T	0.0952381	1008
16	rs144115171	A	G	0.0625	1008
16	rs11860708	G	A	0.157738	1008
16	rs74019812	T	C	0.094246	1008
16	rs56271739	G	T	0.094246	1008
16	rs59516585	C	T	0.094246	1008
16	rs60800472	C	A	0.094246	1008
16	rs9746214	T	C	0.094246	1008
16	rs61388171	T	C	0.094246	1008
16	rs58285928	T	C	0.094246	1008
16	rs76461077	G	A	0.094246	1008
16	rs79709927	C	T	0.094246	1008
16	rs73549172	G	A	0.172619	1008
16	rs140767837	G	A	0.0267857	1008
16	rs11641695	C	A	0.564484	1008
16	rs147474375	T	G	0.0625	1008
16	rs78956198	A	C	0.094246	1008
16	rs116844766	T	G	0.0208333	1008
16	rs372874787	A	G	0.0168651	1008
16	rs143586082	T	G	0.0634921	1008
16	rs12927339	G	A	0.135913	1008
16	rs193867	T	C	0.195437	1008
16	rs59165986	C	T	0.094246	1008
16	rs77465788	A	G	0.0625	1008
16	rs7185651	A	G	0.094246	1008
16	rs1469128	C	A	0.137897	1008
16	rs150212444	A	G	0.0625	1008
16	rs58588258	C	A	0.094246	1008
16	rs34920106	C	A	0.135913	1008
16	rs58770507	G	T	0.094246	1008
16	rs34170742	G	A	0.135913	1008
16	rs35778485	A	G	0.00396825	1008
16	rs144519609	T	C	0.0277778	1008
16	rs4784901	A	G	0.135913	1008
16	rs37358	C	T	0.196429	1008
16	rs3803585	G	A	0.135913	1008
16	rs3803584	G	T	0.135913	1008
16	rs35580381	T	G	0.135913	1008
16	rs12596962	A	G	0.134921	1008
16	rs2279803	G	C	0.0724206	1008
16	rs37359	C	T	0.195437	1008
16	rs37361	G	A	0.357143	1008
16	rs37362	A	T	0.357143	1008
16	rs37363	G	A	0.195437	1008
16	rs2242445	G	T	0.131944	1008
16	rs2242444	C	T	0.131944	1008
16	rs2242443	G	T	0.793651	1008
16	rs6499938	A	C	0.293651	1008
16	rs191939499	C	T	0.0625	1008
16	rs58415199	A	C	0.161706	1008
16	rs78812882	C	G	0.0625	1008
16	rs2292028	C	T	0.131944	1008
16	rs2292027	T	C	0.0446429	1008
16	rs12920269	A	G	0.132937	1008
16	rs1875525	C	T	0.0992063	1008
16	rs1875524	T	C	0.0992063	1008
16	rs1875523	A	T	0.0992063	1008
16	rs16959755	T	C	0.133929	1008
16	rs1875522	C	T	0.100198	1008
16	rs12929897	T	G	0.293651	1008
16	rs142629930	C	T	0.00992063	1008
16	rs112724982	A	G	0.0992063	1008
16	rs34589437	G	A	0.140873	1008
16	rs2731749	T	A	0.131944	1008
16	rs76387456	A	G	0.161706	1008
16	rs12920950	T	A	0.142857	1008
16	rs2731751	T	A	0.291667	1008
16	rs79246240	C	T	0.0625	1008
16	rs2550352	C	G	0.291667	1008
16	rs2731753	T	C	0.296627	1008
16	rs2731754	T	G	0.294643	1008
16	rs113333575	C	T	0.161706	1008
16	rs77474474	C	T	0.0982143	1008
16	rs2731746	A	G	0.293651	1008
16	rs138488605	C	T	0.0625	1008
16	rs74019824	T	G	0.0992063	1008
16	rs2550353	T	G	0.131944	1008
16	rs117775363	G	A	0.0248016	1008
16	rs74019825	T	C	0.161706	1008
16	rs60571175	G	A	0.161706	1008
16	rs2550354	T	C	0.231151	1008
16	rs1393203	A	C	0.0992063	1008
16	rs3736397	T	C	0.161706	1008
16	rs2550355	C	T	0.131944	1008
16	rs74019828	G	A	0.0992063	1008
16	rs74019829	T	C	0.0992063	1008
16	rs3784914	C	G	0.161706	1008
16	rs1035549	C	T	0.293651	1008
16	rs10459797	C	T	0.361111	1008
16	rs2550356	G	A	0.293651	1008
16	rs2731747	G	A	0.131944	1008
16	rs117049994	T	C	0.0625	1008
16	rs1820244	T	G	0.0982143	1008
16	rs141783517	T	G	0.0168651	1008
16	rs16959773	C	G	0.361111	1008
16	rs2731748	T	C	0.131944	1008
16	rs55998300	T	C	0.161706	1008
16	rs75448596	A	G	0.0625	1008
16	rs79879862	G	A	0.00992063	1008
16	rs145740611	G	A	0.0625	1008
16	rs2550357	T	C	0.131944	1008
16	rs2731750	G	A	0.131944	1008
16	rs2550358	C	A	0.293651	1008
16	rs61268955	T	C	0.161706	1008
16	rs11647503	C	T	0.0119048	1008
16	rs12149696	G	C	0.0992063	1008
16	rs59804790	A	G	0.161706	1008
16	rs76255078	C	T	0.161706	1008
16	rs149468163	G	A	0.0625	1008
16	rs16942468	T	C	0.161706	1008
16	rs61667621	T	C	0.0992063	1008
16	rs16959778	T	C	0.161706	1008
16	rs2731752	T	C	0.131944	1008
16	rs16959780	T	A	0.0992063	1008
16	rs3826095	C	T	0.161706	1008
16	rs3743578	C	T	0.0992063	1008
16	rs3743579	T	C	0.366071	1008
16	rs74019831	G	A	0.161706	1008
16	rs74019832	T	A	0.161706	1008
16	rs41422944	A	G	0.197421	1008
16	rs74019833	T	C	0.0992063	1008
16	rs74019834	A	G	0.161706	1008
16	rs74019835	G	C	0.161706	1008
16	rs2550359	T	C	0.131944	1008
16	rs117382243	A	T	0.0992063	1008
16	rs117776647	A	C	0.0992063	1008
16	rs74989935	G	A	0.161706	1008
16	rs74019836	A	C	0.161706	1008
16	rs2731755	T	A	0.193452	1008
16	rs2550360	T	C	0.131944	1008
16	rs75241789	G	A	0.100198	1008
16	rs79229659	T	C	0.0625	1008
16	rs2731756	C	T	0.293651	1008
16	rs113103741	G	C	0.161706	1008
16	rs12932604	G	C	0.503968	1008
16	rs2731757	C	T	0.795635	1008
16	rs80221112	A	C	0.0625	1008
16	rs2550362	G	A	0.131944	1008
16	rs79079428	G	A	0.0625	1008
16	rs2550363	C	T	0.293651	1008
16	rs16959786	T	C	0.0714286	1008
16	rs2731758	G	A	0.131944	1008
16	rs2550364	C	T	0.768849	1008
16	rs55691416	G	C	0.161706	1008
16	rs57474112	A	G	0.161706	1008
16	rs2550365	A	C	0.293651	1008
16	rs10712297	G	A	0.161706	1008
16	rs77325010	A	G	0.161706	1008
16	rs117005480	A	C	0.0625	1008
16	rs74019837	C	T	0.161706	1008
16	rs149021498	G	A	0.161706	1008
16	rs143191505	C	T	0.0625	1008
16	rs112480836	C	A	0.0982143	1008
16	rs113577652	C	A	0.0982143	1008
16	rs79133471	C	G	0.0625	1008
16	rs11641699	A	G	0.364087	1008
16	rs117684216	C	T	0.0625	1008
16	rs141385048	A	G	0.0625	1008
16	rs58553914	T	C	0.161706	1008
16	rs117340226	A	G	0.0625	1008
16	rs2731740	A	G	0.796627	1008
16	rs7196068	G	A	0.160714	1008
16	rs74789495	A	C	0.0625	1008
16	rs144411883	T	G	0.0625	1008
16	rs2432552	T	G	0.796627	1008
16	rs1834021	T	C	0.160714	1008
16	rs78515193	A	C	0.0644841	1008
16	rs139659033	G	T	0.0634921	1008
16	rs142572972	C	T	0.0634921	1008
16	rs2731739	G	A	0.796627	1008
16	rs111537029	C	A	0.0109127	1008
16	rs35925424	C	A	0.103175	1008
16	rs75647729	A	G	0.0625	1008
16	rs138424852	A	C	0.0625	1008
16	rs8058372	C	A	0.160714	1008
16	rs191518182	G	A	0.00992063	1008
16	rs117880403	G	A	0.0625	1008
16	rs7205377	C	T	0.794643	1008
16	rs11639959	A	T	0.502976	1008
16	rs11076222	C	T	0.0267857	1008
16	rs11076223	T	G	0.160714	1008
16	rs11076224	A	C	0.0982143	1008
16	rs143270447	T	C	0.0654762	1008
16	rs140458218	T	C	0.0625	1008
16	rs189086200	A	C	0.0109127	1008
16	rs12921098	C	T	0.500992	1008
16	rs16959811	A	G	0.160714	1008
16	rs117500516	T	C	0.0625	1008
16	rs118166552	G	A	0.0625	1008
16	rs149277424	A	G	0.0625	1008
16	rs117217737	A	G	0.0625	1008
16	rs77722754	A	G	0.0218254	1008
16	rs148684664	C	T	0.0625	1008
16	rs78004902	C	T	0.100198	1008
16	rs12931839	A	G	0.134921	1008
16	rs3096353	G	C	0.113095	1008
16	rs4595791	C	A	0.118056	1008
16	rs16959812	A	G	0.350198	1008
16	rs57801827	A	T	0.0952381	1008
16	rs35699483	G	A	0.199405	1008
16	rs16959814	T	C	0.178571	1008
16	rs2432553	G	A	0.509921	1008
16	rs4608323	A	G	0.0962302	1008
16	rs192891721	G	A	0.00496032	1008
16	rs2731743	A	G	0.822421	1008
16	rs72784085	A	G	0.0297619	1008
16	rs11076225	G	A	0.304563	1008
16	rs2550366	C	T	0.16369	1008
16	rs2731742	A	G	0.69246	1008
16	rs80200683	G	C	0.0525794	1008
16	rs79413365	A	G	0.0198413	1008
16	rs1035547	G	A	0.69246	1008
16	rs8050263	T	G	0.200397	1008
16	rs111884443	A	G	0.0962302	1008
16	rs7187628	A	G	0.69246	1008
16	rs6499941	G	C	0.515873	1008
16	rs6416773	C	T	0.69246	1008
16	rs6416774	G	C	0.515873	1008
16	rs7350830	C	T	0.69246	1008
16	rs1035548	A	C	0.69246	1008
16	rs148728126	C	T	0.0277778	1008
16	rs78097653	A	C	0.0793651	1008
16	rs2731785	T	C	0.69246	1008
16	rs2468495	G	A	0.516865	1008
16	rs9931318	T	C	0.69246	1008
16	rs142488709	C	T	0.078373	1008
16	rs9939143	C	T	0.69246	1008
16	rs9929261	A	G	0.514881	1008
16	rs9939217	C	T	0.691468	1008
16	rs7350855	G	C	0.69246	1008
16	rs2468494	T	A	0.69246	1008
16	rs2468493	A	G	0.69246	1008
16	rs2432554	T	C	0.69246	1008
16	rs2550369	A	G	0.69246	1008
16	rs2550370	C	T	0.514881	1008
16	rs2731784	G	A	0.69246	1008
16	rs2259741	G	A	0.69246	1008
16	rs2731783	A	G	0.69246	1008
16	rs2550371	G	A	0.514881	1008
16	rs2550372	G	A	0.69246	1008
16	rs2550373	T	C	0.69246	1008
16	rs2731782	T	C	0.69246	1008
16	rs2550374	G	T	0.514881	1008
16	rs2731781	C	G	0.69246	1008
16	rs2731780	T	G	0.69246	1008
16	rs3110223	A	G	0.69246	1008
16	rs3110222	A	G	0.69246	1008
16	rs2550377	C	T	0.516865	1008
16	rs2432555	C	A	0.691468	1008
16	rs2550378	G	A	0.691468	1008
16	rs2731778	C	T	0.691468	1008
16	rs2550379	A	T	0.69246	1008
16	rs2550380	C	T	0.514881	1008
16	rs2731777	G	A	0.69246	1008
16	rs75984397	G	A	0.0803571	1008
16	rs62040373	T	C	0.178571	1008
16	rs2550381	C	T	0.512897	1008
16	rs2731776	G	A	0.512897	1008
16	rs8050291	C	G	0.178571	1008
16	rs2731775	A	G	0.512897	1008
16	rs2259512	T	C	0.512897	1008
16	rs77664531	T	G	0.0803571	1008
16	rs11647151	C	A	0.306548	1008
16	rs11648448	C	T	0.306548	1008
16	rs35748461	G	A	0.306548	1008
16	rs12599738	G	A	0.199405	1008
16	rs2731774	G	A	0.691468	1008
16	rs2550382	T	C	0.691468	1008
16	rs2731773	C	T	0.309524	1008
16	rs2550383	T	C	0.691468	1008
16	rs55798918	A	G	0.203373	1008
16	rs2731772	G	A	0.308532	1008
16	rs2550384	C	T	0.313492	1008
16	rs66650341	G	A	0.178571	1008
16	rs117890977	A	G	0.0803571	1008
16	rs734893	C	T	0.0982143	1008
16	rs734892	T	A	0.311508	1008
16	rs2731771	G	C	0.688492	1008
16	rs2550385	C	A	0.593254	1008
16	rs2550386	G	A	0.675595	1008
16	rs2550387	T	C	0.675595	1008
16	rs1862780	T	A	0.674603	1008
16	rs4784027	G	C	0.323413	1008
16	rs2731770	G	T	0.674603	1008
16	rs61311307	C	T	0.323413	1008
16	rs2550327	A	G	0.154762	1008
16	rs2731769	T	C	0.674603	1008
16	rs11646507	C	T	0.323413	1008
16	rs80295626	G	A	0.0813492	1008
16	rs12599414	G	A	0.323413	1008
16	rs2550328	A	G	0.674603	1008
16	rs59309807	G	T	0.0902778	1008
16	rs75649825	G	A	0.0813492	1008
16	rs1820234	A	G	0.675595	1008
16	rs1820235	G	A	0.502976	1008
16	rs74437622	T	C	0.0813492	1008
16	rs2550331	C	T	0.672619	1008
16	rs73552822	G	T	0.323413	1008
16	rs112532273	T	C	0.323413	1008
16	rs73552826	T	C	0.323413	1008
16	rs117006670	G	A	0.0813492	1008
16	rs11640553	G	A	0.323413	1008
16	rs11647200	A	T	0.325397	1008
16	rs11641769	G	A	0.324405	1008
16	rs4784028	T	C	0.325397	1008
16	rs2550333	G	T	0.59127	1008
16	rs4784029	G	C	0.325397	1008
16	rs2731768	C	T	0.502976	1008
16	rs12596458	T	C	0.325397	1008
16	rs12918570	C	T	0.200397	1008
16	rs73552837	T	G	0.325397	1008
16	rs1019546	G	A	0.59127	1008
16	rs144517786	C	A	0.00992063	1008
16	rs76304230	C	T	0.0109127	1008
16	rs12446721	C	T	0.147817	1008
16	rs76052682	G	C	0.0803571	1008
16	rs11641349	T	C	0.40873	1008
16	rs16959933	A	G	0.406746	1008
16	rs78516357	T	A	0.0793651	1008
16	rs11640080	C	A	0.454365	1008
16	rs8044504	C	G	0.0853175	1008
16	rs2731766	C	T	0.537698	1008
16	rs11641634	C	A	0.369048	1008
16	rs59857385	G	A	0.368056	1008
16	rs138257489	C	G	0.0525794	1008
16	rs11643125	C	T	0.367063	1008
16	rs11644230	G	A	0.368056	1008
16	rs11641183	A	G	0.368056	1008
16	rs11645787	G	A	0.420635	1008
16	rs139753817	G	A	0.0525794	1008
16	rs1834017	C	T	0.422619	1008
16	rs1834016	T	C	0.422619	1008
16	rs2731765	A	C	0.348214	1008
16	rs28416532	A	C	0.149802	1008
16	rs11076228	C	T	0.369048	1008
16	rs117751232	C	T	0.0555556	1008
16	rs1834015	G	A	0.941468	1008
16	rs2257931	G	A	0.347222	1008
16	rs117658844	A	G	0.0525794	1008
16	rs2731764	G	A	0.941468	1008
16	rs2731763	G	A	0.573413	1008
16	rs146584779	G	A	0.0525794	1008
16	rs140067645	G	C	0.0208333	1008
16	rs11647124	T	G	0.367063	1008
16	rs73552874	G	A	0.368056	1008
16	rs11860326	C	T	0.367063	1008
16	rs889591	C	G	0.652778	1008
16	rs3759959	G	T	0.347222	1008
16	rs3784918	C	T	0.339286	1008
16	rs10852560	A	C	0.339286	1008
16	rs1974878	C	T	0.340278	1008
16	rs1974877	G	A	0.339286	1008
16	rs2731761	G	A	0.372024	1008
16	rs1974876	C	T	0.339286	1008
16	rs149040398	C	T	0.0535714	1008
16	rs58552020	G	A	0.0734127	1008
16	rs148183928	C	T	0.0198413	1008
16	rs141369267	G	A	0.0545635	1008
16	rs142562822	G	A	0.0545635	1008
16	rs2303227	G	A	0.0396825	1008
16	rs76118865	T	G	0.0128968	1008
16	rs11640515	G	A	0.339286	1008
16	rs11640840	C	T	0.339286	1008
16	rs11076229	G	A	0.339286	1008
16	rs11076230	T	G	0.339286	1008
16	rs12596498	C	T	0.339286	1008
16	rs191553209	G	A	0.0545635	1008
16	rs72786110	C	T	0.339286	1008
16	rs16959980	T	C	0.339286	1008
16	rs72786111	A	C	0.339286	1008
16	rs11641332	A	G	0.339286	1008
16	rs145362978	C	T	0.0168651	1008
16	rs12599433	G	A	0.337302	1008
16	rs1125849	A	G	0.339286	1008
16	rs34121740	G	A	0.0505952	1008
16	rs16959998	G	A	0.338294	1008
16	rs11649203	C	T	0.338294	1008
16	rs11644276	A	G	0.338294	1008
16	rs2731759	A	G	0.998016	1008
16	rs2550338	T	A	0.943452	1008
16	rs11076231	G	T	0.594246	1008
16	rs2550339	C	T	0.121032	1008
16	rs2550340	C	G	0.518849	1008
16	rs2550341	C	G	0.606151	1008
16	rs12708994	C	T	0.394841	1008
16	rs147461374	C	T	0.0168651	1008
16	rs11076232	A	G	0.394841	1008
16	rs11076233	C	T	0.394841	1008
16	rs11076234	T	C	0.394841	1008
16	rs11076235	G	C	0.394841	1008
16	rs11076236	C	G	0.394841	1008
16	rs11076237	C	T	0.394841	1008
16	rs9923694	T	C	0.394841	1008
16	rs3815802	G	A	0.657738	1008
16	rs144028663	C	T	0.0545635	1008
16	rs2731738	C	T	0.209325	1008
16	rs12596550	T	A	0.393849	1008
16	rs4784907	G	A	0.393849	1008
16	rs2550342	A	G	0.209325	1008
16	rs2468492	G	C	0.12004	1008
16	rs2550343	C	A	0.12004	1008
16	rs4784908	G	T	0.393849	1008
16	rs4784909	C	T	0.393849	1008
16	rs138303962	G	A	0.0545635	1008
16	rs4784910	G	T	0.319444	1008
16	rs9937285	C	A	0.395833	1008
16	rs146371765	G	A	0.0545635	1008
16	rs13331556	C	T	0.394841	1008
16	rs2550344	A	G	0.657738	1008
16	rs117324445	C	T	0.0545635	1008
16	rs13331366	G	C	0.394841	1008
16	rs13331369	G	A	0.395833	1008
16	rs12596594	G	A	0.394841	1008
16	rs7190813	C	T	0.394841	1008
16	rs7196686	T	G	0.394841	1008
16	rs4784911	A	G	0.395833	1008
16	rs12708995	T	C	0.395833	1008
16	rs4784912	T	C	0.394841	1008
16	rs4784913	G	A	0.394841	1008
16	rs142127048	C	T	0.0228175	1008
16	rs7197565	C	A	0.394841	1008
16	rs8061107	C	T	0.394841	1008
16	rs140955835	A	G	0.0535714	1008
16	rs12708996	C	T	0.394841	1008
16	rs11644149	G	A	0.340278	1008
16	rs10500406	A	G	0.394841	1008
16	rs12708997	A	C	0.394841	1008
16	rs12708998	C	A	0.449405	1008
16	rs13330986	A	G	0.394841	1008
16	rs67050143	A	C	0.208333	1008
16	rs4784030	A	G	0.603175	1008
16	rs148633407	T	C	0.0138889	1008
16	rs6499944	G	T	0.394841	1008
16	rs16960001	T	C	0.208333	1008
16	rs150723867	C	A	0.0545635	1008
16	rs56951299	A	G	0.208333	1008
16	rs56305478	C	T	0.12004	1008
16	rs55919837	T	C	0.208333	1008
16	rs59193557	C	T	0.208333	1008
16	rs67466204	T	A	0.208333	1008
16	rs1834018	A	G	0.208333	1008
16	rs1834019	C	T	0.208333	1008
16	rs60910883	T	C	0.208333	1008
16	rs59356903	G	A	0.208333	1008
16	rs55771432	G	T	0.103175	1008
16	rs55665812	T	C	0.103175	1008
16	rs149272061	G	A	0.0545635	1008
16	rs59369664	T	C	0.0892857	1008
16	rs55801824	G	C	0.103175	1008
16	rs4784914	T	G	0.494048	1008
16	rs55893717	T	C	0.103175	1008
16	rs1966508	A	G	0.597222	1008
16	rs72786133	G	A	0.103175	1008
16	rs8060113	G	A	0.404762	1008
16	rs72786134	T	C	0.103175	1008
16	rs2405681	G	A	0.597222	1008
16	rs2405682	A	T	0.585317	1008
16	rs115161167	T	G	0.0892857	1008
16	rs55976433	C	T	0.103175	1008
16	rs146536142	C	A	0.0545635	1008
16	rs72786135	C	T	0.103175	1008
16	rs7200791	T	G	0.651786	1008
16	rs56320959	A	C	0.103175	1008
16	rs7193906	G	C	0.597222	1008
16	rs60492691	C	T	0.0892857	1008
16	rs7200123	C	G	0.494048	1008
16	rs6499945	T	G	0.402778	1008
16	rs4784915	C	A	0.587302	1008
16	rs2241414	T	C	0.103175	1008
16	rs1052276	C	T	0.103175	1008
16	rs16960027	G	T	0.103175	1008
16	rs16960029	T	C	0.103175	1008
16	rs55693470	A	C	0.0357143	1008
16	rs117540929	G	A	0.0545635	1008
16	rs72786138	G	A	0.103175	1008
16	rs16960032	A	G	0.103175	1008
16	rs117294870	A	G	0.0545635	1008
16	rs16960035	C	T	0.103175	1008
16	rs11642943	T	A	0.345238	1008
16	rs78302648	C	A	0.103175	1008
16	rs72786139	G	A	0.103175	1008
16	rs3743580	G	A	0.103175	1008
16	rs3743581	A	G	0.0882937	1008
16	rs3826096	T	C	0.392857	1008
16	rs11865985	C	T	0.103175	1008
16	rs67746089	T	C	0.0882937	1008
16	rs16960040	G	A	0.103175	1008
16	rs72786146	G	A	0.104167	1008
16	rs16960042	T	C	0.103175	1008
16	rs2303228	G	A	0.0882937	1008
16	rs3815803	T	C	0.392857	1008
16	rs150049918	C	T	0.00992063	1008
16	rs72786150	T	C	0.104167	1008
16	rs78763347	G	A	0.104167	1008
16	rs72786153	C	T	0.104167	1008
16	rs9923981	C	T	0.481151	1008
16	rs1820236	G	A	0.585317	1008
16	rs1820237	G	A	0.104167	1008
16	rs1820238	C	T	0.104167	1008
16	rs1820240	G	C	0.104167	1008
16	rs1820241	G	T	0.104167	1008
16	rs1820242	A	G	0.104167	1008
16	rs72786155	A	G	0.104167	1008
16	rs4784916	T	C	0.585317	1008
16	rs66776051	G	A	0.0882937	1008
16	rs72786158	G	A	0.104167	1008
16	rs72786160	A	G	0.104167	1008
16	rs72786162	C	T	0.0248016	1008
16	rs72786164	C	T	0.104167	1008
16	rs72786165	G	C	0.104167	1008
16	rs8048836	A	G	0.481151	1008
16	rs72786166	G	A	0.105159	1008
16	rs56131447	G	A	0.104167	1008
16	rs8047708	G	A	0.481151	1008
16	rs55715369	G	A	0.104167	1008
16	rs140068619	C	T	0.0535714	1008
16	rs55820457	A	G	0.104167	1008
16	rs55685520	T	C	0.104167	1008
16	rs56358295	G	A	0.104167	1008
16	rs4784031	T	A	0.392857	1008
16	rs11644244	A	G	0.358135	1008
16	rs28463878	C	T	0.137897	1008
16	rs76912933	G	A	0.104167	1008
16	rs72786171	T	C	0.104167	1008
16	rs72786174	C	T	0.104167	1008
16	rs114410328	G	A	0.104167	1008
16	rs144896660	A	C	0.0555556	1008
16	rs149030118	G	A	0.0138889	1008
16	rs3803583	A	G	0.106151	1008
16	rs3803582	T	C	0.106151	1008
16	rs72786177	G	A	0.106151	1008
16	rs2897203	C	T	0.583333	1008
16	rs6499946	G	T	0.583333	1008
16	rs147930508	C	T	0.0525794	1008
16	rs6499947	C	T	0.470238	1008
16	rs7205814	C	T	0.393849	1008
16	rs7188579	T	C	0.393849	1008
16	rs2288012	A	G	0.630952	1008
16	rs2288013	C	T	0.16369	1008
16	rs2288014	A	G	0.0734127	1008
16	rs2288015	G	A	0.16369	1008
16	rs67360230	T	C	0.0734127	1008
16	rs7194328	G	A	0.393849	1008
16	rs75893586	G	A	0.0734127	1008
16	rs56357795	A	G	0.16369	1008
16	rs56311622	G	C	0.16369	1008
16	rs72786183	G	C	0.111111	1008
16	rs72786184	C	T	0.111111	1008
16	rs11864723	A	C	0.236111	1008
16	rs11860200	G	C	0.0724206	1008
16	rs66994138	C	T	0.236111	1008
16	rs10852562	T	C	0.630952	1008
16	rs61466143	A	G	0.236111	1008
16	rs61586145	A	C	0.0724206	1008
16	rs12449194	A	G	0.366071	1008
16	rs11862618	G	A	0.239087	1008
16	rs11859733	T	C	0.239087	1008
16	rs60569893	T	C	0.239087	1008
16	rs10852563	C	G	0.630952	1008
16	rs12446325	C	T	0.0208333	1008
16	rs151004538	G	A	0.0525794	1008
16	rs77375735	C	T	0.0724206	1008
16	rs4293365	C	G	0.239087	1008
16	rs56681526	T	G	0.199405	1008
16	rs57965471	G	A	0.199405	1008
16	rs56688470	A	T	0.199405	1008
16	rs56040127	T	A	0.167659	1008
16	rs56291660	G	T	0.167659	1008
16	rs55778638	T	C	0.115079	1008
16	rs66891860	C	T	0.0327381	1008
16	rs55787712	G	A	0.200397	1008
16	rs66680952	A	G	0.200397	1008
16	rs148162438	C	T	0.0525794	1008
16	rs66468611	A	T	0.0327381	1008
16	rs11859150	C	A	0.201389	1008
16	rs11867107	G	A	0.200397	1008
16	rs72786194	A	G	0.115079	1008
16	rs61688272	A	G	0.200397	1008
16	rs56723249	A	G	0.200397	1008
16	rs72786195	C	T	0.200397	1008
16	rs11646384	A	G	0.405754	1008
16	rs149118404	G	A	0.0525794	1008
16	rs56907746	G	A	0.200397	1008
16	rs111824367	C	T	0.0327381	1008
16	rs112771716	G	A	0.0347222	1008
16	rs68055654	G	A	0.200397	1008
16	rs113326331	C	A	0.200397	1008
16	rs11649136	T	C	0.405754	1008
16	rs113945985	A	C	0.200397	1008
16	rs68103036	A	G	0.0327381	1008
16	rs117936000	G	A	0.167659	1008
16	rs4635329	T	A	0.59127	1008
16	rs59342830	C	T	0.200397	1008
16	rs12933888	G	A	0.25496	1008
16	rs56371652	A	G	0.200397	1008
16	rs56076971	G	A	0.115079	1008
16	rs34199441	T	C	0.200397	1008
16	rs56134345	G	T	0.200397	1008
16	rs55851148	A	C	0.200397	1008
16	rs145219126	G	A	0.115079	1008
16	rs8052933	A	G	0.390873	1008
16	rs73554589	G	A	0.0327381	1008
16	rs66797721	T	C	0.200397	1008
16	rs73554593	A	G	0.200397	1008
16	rs73554595	G	A	0.200397	1008
16	rs11862641	C	T	0.200397	1008
16	rs117089459	G	A	0.0813492	1008
16	rs11859466	A	G	0.200397	1008
16	rs56034555	G	A	0.115079	1008
16	rs56409821	G	T	0.167659	1008
16	rs72788115	A	T	0.167659	1008
16	rs11865612	G	A	0.0327381	1008
16	rs11862811	T	G	0.200397	1008
16	rs117507164	A	T	0.0525794	1008
16	rs72788118	T	A	0.167659	1008
16	rs66724303	G	T	0.200397	1008
16	rs142281345	G	A	0.0525794	1008
16	rs4402556	A	G	0.405754	1008
16	rs11859858	G	A	0.200397	1008
16	rs2405683	T	A	0.405754	1008
16	rs141041137	G	C	0.0525794	1008
16	rs150121097	C	T	0.114087	1008
16	rs12919718	A	G	0.590278	1008
16	rs137857176	G	A	0.00992063	1008
16	rs61053101	A	C	0.031746	1008
16	rs59977599	C	T	0.0376984	1008
16	rs11648691	G	A	0.388889	1008
16	rs117321701	G	A	0.0297619	1008
16	rs62040406	C	A	0.135913	1008
16	rs113565835	G	A	0.0922619	1008
16	rs12921475	A	G	0.362103	1008
16	rs11645798	A	G	0.394841	1008
16	rs4784917	G	T	0.267857	1008
16	rs8182147	G	A	0.394841	1008
16	rs4784918	G	A	0.267857	1008
16	rs4784919	G	A	0.267857	1008
16	rs4784920	G	A	0.267857	1008
16	rs12931722	A	G	0.267857	1008
16	rs11643029	G	A	0.394841	1008
16	rs7204580	A	G	0.755952	1008
16	rs4784033	G	T	0.394841	1008
16	rs4784921	A	G	0.755952	1008
16	rs12444403	A	G	0.267857	1008
16	rs12599463	C	T	0.266865	1008
16	rs729334	C	A	0.266865	1008
16	rs729318	T	C	0.850198	1008
16	rs12445292	C	T	0.753968	1008
16	rs12445399	C	T	0.394841	1008
16	rs4784922	A	G	0.753968	1008
16	rs113232736	G	A	0.393849	1008
16	rs368737615	C	T	0.0347222	1008
16	rs35409759	C	T	0.267857	1008
16	rs35312446	C	T	0.267857	1008
16	rs35079509	T	A	0.267857	1008
16	rs34204454	C	A	0.267857	1008
16	rs10775339	T	A	0.753968	1008
16	rs1966507	G	A	0.753968	1008
16	rs1974879	G	C	0.664683	1008
16	rs2550350	G	C	0.753968	1008
16	rs35130291	A	C	0.267857	1008
16	rs2550349	C	T	0.267857	1008
16	rs4784923	C	T	0.395833	1008
16	rs12448422	G	A	0.256944	1008
16	rs2550347	G	A	0.753968	1008
16	rs72788143	T	A	0.404762	1008
16	rs73556337	C	G	0.0803571	1008
16	rs76649222	A	G	0.151786	1008
16	rs12917748	G	A	0.34623	1008
16	rs12918221	G	A	0.196429	1008
16	rs146425518	G	A	0.015873	1008
16	rs55910718	C	T	0.030754	1008
16	rs12923899	C	A	0.294643	1008
16	rs12923917	C	G	0.294643	1008
16	rs9302698	G	T	0.985119	1008
16	rs10459798	G	A	0.325397	1008
16	rs138010341	A	G	0.00992063	1008
16	rs4784924	G	T	0.52877	1008
16	rs7200079	G	A	0.548611	1008
16	rs11643642	G	A	0.0327381	1008
16	rs111433303	A	G	0.00992063	1008
16	rs11862529	G	C	0.191468	1008
16	rs7201521	G	T	0.294643	1008
16	rs11643151	A	G	0.0327381	1008
16	rs113421428	G	A	0.191468	1008
16	rs4595792	G	A	0.828373	1008
16	rs67814708	C	T	0.518849	1008
16	rs147688747	A	G	0.0357143	1008
16	rs11640687	C	T	0.0337302	1008
16	rs4393563	T	G	0.99504	1008
16	rs148153008	A	G	0.201389	1008
16	rs7199896	T	A	0.800595	1008
16	rs8052032	G	T	0.489087	1008
16	rs7198341	G	A	0.181548	1008
16	rs7206152	T	C	0.718254	1008
16	rs4600453	G	C	0.0277778	1008
16	rs56142956	C	T	0.240079	1008
16	rs72788153	T	C	0.179563	1008
16	rs7190653	C	A	0.179563	1008
16	rs28622510	C	T	0.0257937	1008
16	rs138319610	C	T	0.0406746	1008
16	rs8055498	A	C	0.179563	1008
16	rs78609274	T	C	0.295635	1008
16	rs7192191	T	C	0.299603	1008
16	rs142813309	G	A	0.179563	1008
16	rs8053581	C	A	0.179563	1008
16	rs35877666	T	A	0.240079	1008
16	rs35325824	A	T	0.240079	1008
16	rs8052855	G	A	0.179563	1008
16	rs7195107	G	T	0.179563	1008
16	rs8061361	A	G	0.179563	1008
16	rs16960117	A	T	0.296627	1008
16	rs116969514	C	G	0.0406746	1008
16	rs76511994	C	T	0.296627	1008
16	rs11076238	G	A	0.477183	1008
16	rs76465342	T	C	0.0178571	1008
16	rs8049643	G	A	0.24504	1008
16	rs8049807	G	A	0.244048	1008
16	rs8051896	C	A	0.720238	1008
16	rs8052069	C	A	0.423611	1008
16	rs74401493	C	T	0.296627	1008
16	rs6499948	A	T	0.72123	1008
16	rs62040446	A	G	0.179563	1008
16	rs138214993	A	T	0.0228175	1008
16	rs3924873	G	A	0.180556	1008
16	rs3924874	C	T	0.540675	1008
16	rs7188436	C	T	0.296627	1008
16	rs17241119	G	A	0.244048	1008
16	rs4625709	A	G	0.72123	1008
16	rs11865347	G	A	0.720238	1008
16	rs35038460	G	A	0.540675	1008
16	rs78876225	C	T	0.296627	1008
16	rs11865378	G	T	0.72123	1008
16	rs7197036	A	G	0.180556	1008
16	rs112160220	G	T	0.296627	1008
16	rs72788159	C	T	0.179563	1008
16	rs28836477	G	A	0.244048	1008
16	rs8060314	G	A	0.72123	1008
16	rs62040449	C	T	0.190476	1008
16	rs8046528	C	T	0.477183	1008
16	rs28507114	C	T	0.244048	1008
16	rs28861483	T	C	0.540675	1008
16	rs117600775	C	T	0.00793651	1008
16	rs4456494	T	G	0.72123	1008
16	rs35133695	G	A	0.540675	1008
16	rs56384047	T	C	0.540675	1008
16	rs371345094	A	G	0.294643	1008
16	rs78283726	C	G	0.296627	1008
16	rs11860344	G	A	0.179563	1008
16	rs35228411	T	G	0.179563	1008
16	rs9924643	G	A	0.181548	1008
16	rs7194338	G	A	0.179563	1008
16	rs7201355	T	C	0.179563	1008
16	rs6499949	G	A	0.180556	1008
16	rs11861630	G	A	0.179563	1008
16	rs9940930	A	G	0.0257937	1008
16	rs7500848	C	T	0.179563	1008
16	rs1582590	T	G	0.179563	1008
16	rs1582591	G	A	0.179563	1008
16	rs62040455	A	T	0.179563	1008
16	rs55855412	C	T	0.180556	1008
16	rs34527079	G	A	0.243056	1008
16	rs7185233	G	C	0.179563	1008
16	rs7186010	G	A	0.180556	1008
16	rs62040457	G	A	0.180556	1008
16	rs62040458	C	G	0.179563	1008
16	rs36047288	C	T	0.244048	1008
16	rs1834029	G	A	0.540675	1008
16	rs72788167	G	A	0.179563	1008
16	rs62040459	C	T	0.179563	1008
16	rs72788168	G	A	0.179563	1008
16	rs77451922	T	C	0.296627	1008
16	rs75303867	C	A	0.0694444	1008
16	rs1895523	G	A	0.154762	1008
16	rs7196263	T	C	0.154762	1008
16	rs117483407	G	A	0.0238095	1008
16	rs8055228	T	G	0.179563	1008
16	rs7197148	C	T	0.180556	1008
16	rs11865676	G	C	0.181548	1008
16	rs7203177	T	C	0.478175	1008
16	rs16960143	G	A	0.478175	1008
16	rs62042562	T	C	0.478175	1008
16	rs75793057	A	G	0.296627	1008
16	rs141654262	C	T	0.0436508	1008
16	rs7501159	C	T	0.477183	1008
16	rs113543656	G	A	0.00198413	1008
16	rs7192669	T	G	0.477183	1008
16	rs7185970	G	A	0.478175	1008
16	rs9926700	C	G	0.0248016	1008
16	rs72788172	A	G	0.180556	1008
16	rs117686776	T	C	0.0416667	1008
16	rs7198366	G	A	0.478175	1008
16	rs60634232	A	G	0.297619	1008
16	rs4500717	A	C	0.479167	1008
16	rs116976189	G	A	0.00992063	1008
16	rs117166899	A	G	0.00793651	1008
16	rs75249291	G	A	0.297619	1008
16	rs7196251	C	A	0.478175	1008
16	rs62042565	T	C	0.478175	1008
16	rs76340158	T	C	0.297619	1008
16	rs1424072	T	C	0.479167	1008
16	rs79444575	T	C	0.297619	1008
16	rs62042566	T	C	0.478175	1008
16	rs76839835	T	G	0.297619	1008
16	rs62042587	T	G	0.479167	1008
16	rs62042588	C	T	0.479167	1008
16	rs62042589	G	A	0.479167	1008
16	rs7191867	G	A	0.74504	1008
16	rs9941037	T	C	0.479167	1008
16	rs72788178	A	T	0.453373	1008
16	rs72788179	C	T	0.181548	1008
16	rs62042590	T	C	0.479167	1008
16	rs72788180	C	T	0.181548	1008
16	rs8058444	A	G	0.479167	1008
16	rs74521630	C	T	0.0257937	1008
16	rs72788181	G	A	0.181548	1008
16	rs78517692	T	C	0.0138889	1008
16	rs77731636	G	A	0.297619	1008
16	rs9926887	T	C	0.502976	1008
16	rs9924810	A	T	0.502976	1008
16	rs113108104	G	A	0.473214	1008
16	rs79143633	C	T	0.301587	1008
16	rs150321984	A	G	0.0188492	1008
16	rs9302699	C	A	0.0734127	1008
16	rs6499951	A	T	0.180556	1008
16	rs116860925	C	T	0.0178571	1008
16	rs72788182	C	A	0.178571	1008
16	rs72788183	C	A	0.180556	1008
16	rs62042594	G	T	0.193452	1008
16	rs139552323	C	T	0.0525794	1008
16	rs6499952	T	C	0.62996	1008
16	rs7186309	C	T	0.0119048	1008
16	rs117564734	C	T	0.0198413	1008
16	rs34696101	C	T	0.0128968	1008
16	rs76240802	A	G	0.0208333	1008
16	rs113893470	T	A	0.0128968	1008
16	rs8056453	G	A	0.0724206	1008
16	rs80115132	G	A	0.0257937	1008
16	rs3743565	A	G	0.661706	1008
16	rs565134451	C	A	0.00496032	1008
16	rs541135807	G	A	0.0267857	1008
16	rs8063438	G	A	0.0128968	1008
16	rs34136914	C	T	0.047619	1008
16	rs79803294	T	G	0.263889	1008
16	rs79506060	C	T	0.0128968	1008
16	rs60068088	A	G	0.0714286	1008
16	rs58255260	T	G	0.0585317	1008
16	rs11648876	T	C	0.0724206	1008
16	rs11649008	A	G	0.0714286	1008
16	rs4784929	C	A	0.0694444	1008
16	rs4784930	C	T	0.0585317	1008
16	rs116865419	C	T	0.030754	1008
16	rs62042610	A	G	0.0714286	1008
16	rs12935127	T	G	0.649802	1008
16	rs4784931	T	C	0.0714286	1008
16	rs8055026	G	A	0.0138889	1008
16	rs4784932	T	C	0.0585317	1008
16	rs4784933	A	G	0.0585317	1008
16	rs12443709	A	C	0.64881	1008
16	rs182472655	G	A	0.0267857	1008
16	rs58879164	C	A	0.0605159	1008
16	rs12596516	A	G	0.0714286	1008
16	rs11647234	G	T	0.0724206	1008
16	rs60671931	G	A	0.0128968	1008
16	rs4784038	T	C	0.72123	1008
16	rs8058736	C	A	0.0674603	1008
16	rs8058872	C	T	0.0128968	1008
16	rs62042613	C	T	0.179563	1008
16	rs79034940	C	T	0.0128968	1008
16	rs13335699	G	A	0.0119048	1008
16	rs72788190	C	T	0.230159	1008
16	rs984432	T	C	0.0734127	1008
16	rs60090586	G	A	0.0734127	1008
16	rs117203217	G	A	0.093254	1008
16	rs28639632	A	G	0.0119048	1008
16	rs9935201	A	G	0.0863095	1008
16	rs41515846	C	G	0.0734127	1008
16	rs8044768	T	C	0.755952	1008
16	rs6499954	T	C	0.760913	1008
16	rs6499955	T	C	0.760913	1008
16	rs57372096	G	A	0.0297619	1008
16	rs7186158	A	C	0.854167	1008
16	rs7186531	A	G	0.0119048	1008
16	rs7191391	T	G	0.0119048	1008
16	rs6499956	T	C	0.767857	1008
16	rs1895522	G	A	0.742063	1008
16	rs4784934	A	G	0.78373	1008
16	rs4784935	A	G	0.786706	1008
16	rs9928581	G	A	0.785714	1008
16	rs8063227	T	A	0.688492	1008
16	rs4784936	G	A	0.0952381	1008
16	rs1424077	G	A	0.789683	1008
16	rs1424076	G	C	0.0892857	1008
16	rs1424074	A	G	0.0952381	1008
16	rs7184938	C	G	0.0912698	1008
16	rs7190478	T	C	0.0912698	1008
16	rs2042403	C	T	0.784722	1008
16	rs2042402	G	A	0.694444	1008
16	rs2042401	T	C	0.785714	1008
16	rs2042400	T	C	0.785714	1008
16	rs2042398	A	G	0.694444	1008
16	rs8056043	C	A	0.785714	1008
16	rs9931547	A	G	0.785714	1008
16	rs4784937	C	T	0.0912698	1008
16	rs28623612	C	T	0.785714	1008
16	rs72788200	T	C	0.0853175	1008
16	rs28627526	C	T	0.784722	1008
16	rs4784938	G	A	0.784722	1008
16	rs56139189	G	A	0.693452	1008
16	rs4784939	T	C	0.785714	1008
16	rs12932284	C	T	0.785714	1008
16	rs4784940	G	A	0.0843254	1008
16	rs12932631	T	C	0.784722	1008
16	rs143278281	C	T	0.0208333	1008
16	rs12927589	G	A	0.784722	1008
16	rs4577076	A	G	0.784722	1008
16	rs3890512	C	G	0.699405	1008
16	rs3890513	G	T	0.0843254	1008
16	rs8057901	G	A	0.700397	1008
16	rs11649027	G	A	0.743056	1008
16	rs11644317	A	G	0.743056	1008
16	rs9940062	G	T	0.744048	1008
16	rs1559388	G	T	0.0654762	1008
16	rs4784941	C	T	0.0724206	1008
16	rs142669774	G	A	0.142857	1008
16	rs72790204	G	A	0.339286	1008
16	rs4784947	C	T	0.0486111	1008
16	rs4784948	G	A	0.0486111	1008
16	rs72790208	C	T	0.0486111	1008
16	rs1862802	G	T	0.604167	1008
16	rs117628693	G	A	0.0248016	1008
16	rs72790209	T	C	0.0486111	1008
16	rs188831549	T	C	0.0277778	1008
16	rs8044946	C	A	0.556548	1008
16	rs150585401	G	T	0.00892857	1008
16	rs2897205	G	A	0.047619	1008
16	rs11076239	G	A	0.555556	1008
16	rs4784039	A	G	0.603175	1008
16	rs4784949	G	A	0.046627	1008
16	rs4784040	A	G	0.603175	1008
16	rs4784041	C	G	0.047619	1008
16	rs4784042	C	T	0.047619	1008
16	rs34738810	G	C	0.160714	1008
16	rs7196666	A	G	0.602183	1008
16	rs77841515	G	A	0.0486111	1008
16	rs11643135	C	G	0.149802	1008
16	rs1895524	A	C	0.0515873	1008
16	rs11076240	T	G	0.738095	1008
16	rs11644036	G	A	0.151786	1008
16	rs11649639	A	C	0.152778	1008
16	rs11076241	C	A	0.584325	1008
16	rs4784950	A	C	0.59127	1008
16	rs117598254	T	A	0.0724206	1008
16	rs1107277	G	A	0.0555556	1008
16	rs4076826	A	T	0.0545635	1008
16	rs72790218	C	T	0.186508	1008
16	rs11643753	C	A	0.633929	1008
16	rs1025067	G	A	0.0138889	1008
16	rs79023455	A	G	0.0138889	1008
16	rs76617802	G	A	0.0248016	1008
16	rs11863680	C	T	0.188492	1008
16	rs77558325	T	C	0.014881	1008
16	rs78177670	A	G	0.0436508	1008
16	rs140861725	T	G	0.0128968	1008
16	rs150151200	T	G	0.0128968	1008
16	rs113000886	A	C	0.0128968	1008
16	rs74932010	G	A	0.030754	1008
16	rs72790220	C	G	0.185516	1008
16	rs142005258	G	C	0.014881	1008
16	rs117482632	C	T	0.0406746	1008
16	rs16960166	G	A	0.183532	1008
16	rs76273503	A	G	0.0128968	1008
16	rs80246861	G	A	0.0128968	1008
16	rs118174269	C	T	0.0128968	1008
16	rs73558466	T	C	0.047619	1008
16	rs138868561	C	T	0.135913	1008
16	rs111288531	C	T	0.0347222	1008
16	rs74700971	T	G	0.195437	1008
16	rs79081498	C	T	0.00198413	1008
16	rs7202037	A	C	0.242063	1008
16	rs183272197	G	T	0.0128968	1008
16	rs111484016	G	T	0.0406746	1008
16	rs117563580	C	T	0.0128968	1008
16	rs72790224	C	T	0.225198	1008
16	rs75489213	G	A	0.0128968	1008
16	rs138948859	G	A	0.0128968	1008
16	rs79672327	T	G	0.205357	1008
16	rs13333449	G	A	0.198413	1008
16	rs12595986	T	C	0.282738	1008
16	rs9931432	C	T	0.0119048	1008
16	rs9930812	G	A	0.199405	1008
16	rs118051581	C	T	0.0119048	1008
16	rs55941633	C	T	0.186508	1008
16	rs72790225	C	G	0.188492	1008
16	rs113700612	C	A	0.0119048	1008
16	rs16960168	C	T	0.188492	1008
16	rs16960169	A	C	0.204365	1008
16	rs16960170	T	C	0.19246	1008
16	rs16960171	G	C	0.0119048	1008
16	rs16960173	C	T	0.19246	1008
16	rs80091417	A	G	0.0119048	1008
16	rs12102928	T	C	0.204365	1008
16	rs113441538	G	A	0.031746	1008
16	rs2161695	C	T	0.234127	1008
16	rs72790229	G	A	0.202381	1008
16	rs16960183	C	G	0.191468	1008
16	rs72790232	T	C	0.191468	1008
16	rs28649193	A	G	0.031746	1008
16	rs75506946	T	C	0.031746	1008
16	rs11076243	A	C	0.0119048	1008
16	rs9926973	A	T	0.77381	1008
16	rs11862356	A	C	0.0545635	1008
16	rs62042650	T	A	0.0367063	1008
16	rs112837644	T	C	0.00793651	1008
16	rs72622278	C	T	0.136905	1008
16	rs111254542	T	A	0.00793651	1008
16	rs13336436	T	C	0.190476	1008
16	rs145745796	G	A	0.0228175	1008
16	rs75348320	C	T	0.094246	1008
16	rs4784044	C	T	0.695437	1008
16	rs7195592	G	A	0.0982143	1008
16	rs7195635	G	A	0.0982143	1008
16	rs58522032	G	A	0.0912698	1008
16	rs57271894	G	A	0.100198	1008
16	rs1013491	A	G	0.647817	1008
16	rs57482621	C	G	0.100198	1008
16	rs1559389	C	A	0.689484	1008
16	rs8045109	G	A	0.685516	1008
16	rs9933779	C	T	0.00694444	1008
16	rs8053127	A	G	0.789683	1008
16	rs77218308	A	C	0.0297619	1008
16	rs74922191	T	C	0.0297619	1008
16	rs1966511	A	G	0.715278	1008
16	rs7206622	A	G	0.816468	1008
16	rs144671222	A	G	0.00793651	1008
16	rs8063047	G	A	0.712302	1008
16	rs74019889	T	C	0.0952381	1008
16	rs67051373	T	C	0.141865	1008
16	rs118150821	G	A	0.031746	1008
16	rs189472516	G	A	0.00694444	1008
16	rs7206434	T	C	0.87996	1008
16	rs141355376	G	C	0.0327381	1008
16	rs116852095	C	T	0.0406746	1008
16	rs8044982	C	T	0.606151	1008
16	rs6499957	T	C	0.678571	1008
16	rs6499958	G	T	0.614087	1008
16	rs8050282	A	G	0.512897	1008
16	rs78392036	C	A	0.0228175	1008
16	rs75632305	C	T	0.0634921	1008
16	rs56751459	T	C	0.0694444	1008
16	rs8045930	G	T	0.107143	1008
16	rs2432559	A	G	0.84623	1008
16	rs78342211	A	G	0.0277778	1008
16	rs2911327	G	T	0.756944	1008
16	rs13338764	T	G	0.015873	1008
16	rs139353221	G	A	0.015873	1008
16	rs2550427	G	C	0.842262	1008
16	rs12443890	T	G	0.0238095	1008
16	rs72790246	T	C	0.0238095	1008
16	rs2550428	C	T	0.609127	1008
16	rs2042405	C	G	0.362103	1008
16	rs113878610	G	A	0.015873	1008
16	rs34720527	G	A	0.107143	1008
16	rs78230821	C	T	0.0793651	1008
16	rs4356470	C	T	0.664683	1008
16	rs889630	C	T	0.766865	1008
16	rs55791697	T	C	0.0238095	1008
16	rs56046033	A	G	0.0416667	1008
16	rs9788945	A	G	0.797619	1008
16	rs12918925	A	C	0.815476	1008
16	rs2518458	A	G	0.83631	1008
16	rs17241140	A	G	0.0228175	1008
16	rs2550430	C	G	0.837302	1008
16	rs62040070	C	T	0.0376984	1008
16	rs1834030	T	C	0.839286	1008
16	rs2432560	G	T	0.78373	1008
16	rs982697	A	C	0.840278	1008
16	rs4784045	G	A	0.5625	1008
16	rs2427787	G	A	0.241071	1008
16	rs9928398	C	T	0.906746	1008
16	rs9939045	A	T	0.758929	1008
16	rs28529020	A	G	0.0456349	1008
16	rs8056183	G	A	0.014881	1008
16	rs2271948	A	G	0.579365	1008
16	rs2271947	G	A	0.27877	1008
16	rs75101041	C	T	0.031746	1008
16	rs11860217	G	A	0.569444	1008
16	rs867583	G	A	0.569444	1008
16	rs42944	T	G	0.179563	1008
16	rs1318118	C	A	0.577381	1008
16	rs890786	C	T	0.178571	1008
16	rs74848671	A	C	0.015873	1008
16	rs246192	G	C	0.951389	1008
16	rs37038	G	A	0.984127	1008
16	rs40186	G	A	0.194444	1008
16	rs42945	A	G	0.967262	1008
16	rs3743566	C	T	0.555556	1008
16	rs1058132	C	T	0.554563	1008
16	rs3803581	C	G	0.264881	1008
16	rs246193	C	T	0.948413	1008
16	rs62040072	C	T	0.269841	1008
16	rs3809596	G	A	0.561508	1008
16	rs1646010	G	C	0.387897	1008
16	rs138629337	C	G	0.015873	1008
16	rs4784046	T	C	0.954365	1008
16	rs3743567	G	A	0.179563	1008
16	rs3743568	C	G	0.0119048	1008
16	rs37034	C	G	0.384921	1008
16	rs72790257	G	C	0.298611	1008
16	rs2280397	G	A	0.569444	1008
16	rs3607	G	A	0.954365	1008
16	rs37035	A	C	0.954365	1008
16	rs37036	T	C	0.385913	1008
16	rs75792242	C	T	0.248016	1008
16	rs117306128	A	G	0.0168651	1008
16	rs1136936	G	T	0.298611	1008
16	rs3200575	G	A	0.569444	1008
16	rs56321292	G	C	0.298611	1008
16	rs76716640	G	A	0.0863095	1008
16	rs7792	G	T	0.970238	1008
16	rs62040073	C	T	0.270833	1008
16	rs9939133	T	A	0.569444	1008
16	rs40187	T	C	0.384921	1008
16	rs6499960	C	T	0.570437	1008
16	rs6499961	C	T	0.569444	1008
16	rs39719	G	A	0.0694444	1008
16	rs37050	A	G	0.155754	1008
16	rs37051	C	T	0.384921	1008
16	rs4608325	G	A	0.298611	1008
16	rs37052	T	A	0.970238	1008
16	rs37053	T	C	0.384921	1008
16	rs37054	C	T	0.384921	1008
16	rs12596205	C	T	0.298611	1008
16	rs2241569	T	C	0.569444	1008
16	rs40359	C	G	0.97123	1008
16	rs118142263	G	A	0.015873	1008
16	rs37055	C	T	0.384921	1008
16	rs37056	G	A	0.384921	1008
16	rs56698329	T	C	0.270833	1008
16	rs57596458	T	G	0.270833	1008
16	rs76590847	T	C	0.0168651	1008
16	rs37057	T	C	0.383929	1008
16	rs37058	T	A	0.00198413	1008
16	rs168671	T	C	0.954365	1008
16	rs186379029	T	C	0.0168651	1008
16	rs37059	C	T	0.954365	1008
16	rs37060	G	A	0.384921	1008
16	rs37061	A	G	0.384921	1008
16	rs77246929	G	A	0.015873	1008
16	rs37062	A	G	0.384921	1008
16	rs37063	A	G	0.384921	1008
16	rs12709001	G	A	0.569444	1008
16	rs72622279	T	C	0.570437	1008
16	rs40188	T	A	0.384921	1008
16	rs37064	G	C	0.383929	1008
16	rs148369146	G	A	0.0376984	1008
16	rs377435454	T	A	0.0188492	1008
16	rs147150290	G	C	0.0168651	1008
16	rs2244453	C	T	0.97123	1008
16	rs2243463	T	C	0.383929	1008
16	rs37065	A	G	0.97123	1008
16	rs187401	T	C	0.954365	1008
16	rs80128670	C	T	0.015873	1008
16	rs59302179	T	A	0.299603	1008
16	rs141238615	C	T	0.0248016	1008
16	rs246194	G	A	0.383929	1008
16	rs246195	C	T	0.97123	1008
16	rs246196	T	C	0.383929	1008
16	rs116231274	T	C	0.015873	1008
16	rs11540994	G	A	0.570437	1008
16	rs28307	A	C	0.383929	1008
16	rs76521915	C	T	0.015873	1008
16	rs41260	C	T	0.97123	1008
16	rs1424070	T	G	0.299603	1008
16	rs37039	C	T	0.383929	1008
16	rs1424071	T	C	0.570437	1008
16	rs37040	T	C	0.383929	1008
16	rs139921473	C	T	0.014881	1008
16	rs42947	A	C	0.383929	1008
16	rs146581522	A	G	0.0277778	1008
16	rs246258	C	T	0.383929	1008
16	rs37041	T	C	0.383929	1008
16	rs2241570	T	C	0.569444	1008
16	rs246197	A	C	0.195437	1008
16	rs173475	T	C	0.383929	1008
16	rs12597580	A	G	0.270833	1008
16	rs62067277	C	T	0.266865	1008
16	rs1428092	C	T	0.299603	1008
16	rs78103641	C	T	0.100198	1008
16	rs75536385	C	T	0.0327381	1008
16	rs12596546	C	T	0.616071	1008
16	rs1549607	A	G	0.616071	1008
16	rs7199856	G	T	0.616071	1008
16	rs7184114	C	A	0.616071	1008
16	rs11863865	C	T	0.297619	1008
16	rs12445577	T	C	0.616071	1008
16	rs11866002	C	T	0.570437	1008
16	rs146254301	A	T	0.015873	1008
16	rs55637287	C	A	0.0287698	1008
16	rs1568399	G	A	0.570437	1008
16	rs75761489	G	C	0.015873	1008
16	rs3743569	C	T	0.570437	1008
16	rs3743570	T	A	0.570437	1008
16	rs144935251	A	G	0.00595238	1008
16	rs8053455	T	C	0.617063	1008
16	rs8047769	G	A	0.616071	1008
16	rs41445346	C	T	0.0287698	1008
16	rs79297046	T	C	0.015873	1008
16	rs4784048	C	A	0.0456349	1008
16	rs11076247	G	A	0.570437	1008
16	rs144017846	C	T	0.015873	1008
16	rs7201946	C	T	0.0456349	1008
16	rs60364630	G	A	0.570437	1008
16	rs62067279	G	A	0.271825	1008
16	rs8050001	G	T	0.570437	1008
16	rs4784956	A	C	0.618056	1008
16	rs183682423	A	G	0.0109127	1008
16	rs11861806	G	A	0.299603	1008
16	rs7198594	C	T	0.0456349	1008
16	rs11862156	C	T	0.616071	1008
16	rs1981960	C	G	0.617063	1008
16	rs1981961	A	T	0.617063	1008
16	rs62067280	T	G	0.271825	1008
16	rs77863928	A	G	0.0228175	1008
16	rs62067281	C	T	0.270833	1008
16	rs8062746	G	A	0.0456349	1008
16	rs79672461	C	T	0.0198413	1008
16	rs62067282	A	G	0.270833	1008
16	rs8044451	C	T	0.0287698	1008
16	rs4784957	T	C	0.0456349	1008
16	rs9935316	A	G	0.570437	1008
16	rs73562305	G	A	0.180556	1008
16	rs57365684	G	C	0.570437	1008
16	rs4471670	G	A	0.616071	1008
16	rs4485352	A	G	0.616071	1008
16	rs75393022	T	C	0.287698	1008
16	rs112412326	G	A	0.0287698	1008
16	rs11867022	T	C	0.327381	1008
16	rs11076249	T	C	0.570437	1008
16	rs72790266	A	G	0.0456349	1008
16	rs9923491	T	G	0.616071	1008
16	rs7184936	G	A	0.931548	1008
16	rs7186997	A	G	0.616071	1008
16	rs7192054	T	C	0.805556	1008
16	rs56861496	C	T	0.299603	1008
16	rs2090727	A	G	0.616071	1008
16	rs75223942	A	C	0.248016	1008
16	rs8056620	T	A	0.616071	1008
16	rs9788913	G	C	0.0287698	1008
16	rs12149850	C	T	0.616071	1008
16	rs7206744	A	C	0.0456349	1008
16	rs28831453	G	C	0.570437	1008
16	rs58205738	C	G	0.180556	1008
16	rs2405857	G	A	0.299603	1008
16	rs2176833	G	A	0.805556	1008
16	rs2405858	C	A	0.299603	1008
16	rs8054895	A	G	0.570437	1008
16	rs150029250	G	A	0.015873	1008
16	rs9936144	C	T	0.0287698	1008
16	rs2139580	G	A	0.806548	1008
16	rs6499962	A	C	0.616071	1008
16	rs147770143	T	C	0.015873	1008
16	rs17821573	T	C	0.0456349	1008
16	rs9921370	C	A	0.616071	1008
16	rs11860087	G	A	0.299603	1008
16	rs62067284	G	C	0.270833	1008
16	rs9926577	C	T	0.616071	1008
16	rs12445198	C	T	0.180556	1008
16	rs12102611	C	T	0.300595	1008
16	rs72790275	C	T	0.0456349	1008
16	rs59119976	G	T	0.299603	1008
16	rs10524420	G	A	0.616071	1008
16	rs12596169	T	C	0.270833	1008
16	rs9924805	T	C	0.616071	1008
16	rs12102878	G	T	0.570437	1008
16	rs9932944	C	T	0.616071	1008
16	rs17854029	T	C	0.0287698	1008
16	rs28667004	G	A	0.616071	1008
16	rs112974366	A	G	0.0456349	1008
16	rs35239829	T	A	0.616071	1008
16	rs112306011	T	C	0.299603	1008
16	rs76418621	C	T	0.031746	1008
16	rs950843	C	T	0.616071	1008
16	rs12443835	A	G	0.0287698	1008
16	rs950844	A	G	0.00198413	1008
16	rs7188697	G	A	0.616071	1008
16	rs7202088	T	G	0.299603	1008
16	rs113571835	A	G	0.0456349	1008
16	rs11649173	C	T	0.0456349	1008
16	rs62067303	C	T	0.270833	1008
16	rs147084094	T	C	0.0168651	1008
16	rs138040989	G	A	0.0694444	1008
16	rs12600089	G	A	0.0456349	1008
16	rs10153063	C	A	0.570437	1008
16	rs67946456	G	A	0.299603	1008
16	rs7185766	C	T	0.570437	1008
16	rs72790284	C	T	0.0287698	1008
16	rs12925702	C	T	0.616071	1008
16	rs12924944	G	A	0.570437	1008
16	rs8051650	A	T	0.616071	1008
16	rs62067305	T	C	0.270833	1008
16	rs77946398	A	G	0.0228175	1008
16	rs78711248	C	T	0.0109127	1008
16	rs4784960	C	T	0.616071	1008
16	rs7187299	T	C	0.616071	1008
16	rs12446307	G	A	0.616071	1008
16	rs2139578	G	C	0.0456349	1008
16	rs2897253	C	T	0.616071	1008
16	rs2015185	G	A	0.616071	1008
16	rs7189568	C	T	0.616071	1008
16	rs7206882	A	G	0.0456349	1008
16	rs62067306	A	C	0.270833	1008
16	rs9935054	T	C	0.616071	1008
16	rs8049393	A	G	0.616071	1008
16	rs67861272	G	A	0.569444	1008
16	rs142299662	G	A	0.015873	1008
16	rs11866656	T	C	0.570437	1008
16	rs56132186	T	G	0.299603	1008
16	rs930053	A	T	0.0287698	1008
16	rs185903936	A	T	0.0287698	1008
16	rs9788798	T	C	0.570437	1008
16	rs56093443	G	C	0.00198413	1008
16	rs55827936	G	A	0.0297619	1008
16	rs11862766	G	A	0.570437	1008
16	rs2405860	C	T	0.616071	1008
16	rs117870064	C	T	0.270833	1008
16	rs60066934	G	A	0.270833	1008
16	rs79105039	G	A	0.270833	1008
16	rs77904764	C	T	0.015873	1008
16	rs12927299	A	T	0.570437	1008
16	rs12925777	G	A	0.570437	1008
16	rs4496133	C	A	0.616071	1008
16	rs13337122	G	A	0.0456349	1008
16	rs12232402	T	C	0.616071	1008
16	rs12232436	G	C	0.616071	1008
16	rs142463661	C	T	0.015873	1008
16	rs72790291	G	C	0.0456349	1008
16	rs60064441	A	T	0.270833	1008
16	rs7205071	G	A	0.616071	1008
16	rs118139058	T	C	0.015873	1008
16	rs7187722	G	T	0.299603	1008
16	rs4784051	C	G	0.616071	1008
16	rs184238638	C	A	0.0168651	1008
16	rs143604282	T	C	0.015873	1008
16	rs13339147	T	C	0.616071	1008
16	rs111600685	G	A	0.0287698	1008
16	rs12597246	G	A	0.616071	1008
16	rs78766471	T	C	0.0694444	1008
16	rs151156899	A	G	0.015873	1008
16	rs1971073	G	A	0.616071	1008
16	rs7196236	G	T	0.616071	1008
16	rs7203887	T	C	0.616071	1008
16	rs8061326	C	T	0.616071	1008
16	rs8062272	A	G	0.616071	1008
16	rs72790294	G	A	0.299603	1008
16	rs12149484	A	G	0.616071	1008
16	rs62067308	A	G	0.270833	1008
16	rs143050957	T	C	0.015873	1008
16	rs8045205	G	A	0.0297619	1008
16	rs12447860	T	A	0.0287698	1008
16	rs143770417	T	C	0.0168651	1008
16	rs61551605	G	T	0.299603	1008
16	rs10220952	G	A	0.570437	1008
16	rs62067309	A	G	0.270833	1008
16	rs4784052	T	C	0.616071	1008
16	rs12597659	G	T	0.0357143	1008
16	rs8043716	T	C	0.616071	1008
16	rs8043726	T	C	0.616071	1008
16	rs77322978	T	C	0.209325	1008
16	rs7190613	T	C	0.616071	1008
16	rs12598497	C	T	0.299603	1008
16	rs12598855	G	A	0.299603	1008
16	rs146159840	C	T	0.0267857	1008
16	rs9937961	G	A	0.605159	1008
16	rs9930898	A	T	0.593254	1008
16	rs28580327	C	T	0.593254	1008
16	rs1549605	C	T	0.593254	1008
16	rs1007607	A	T	0.593254	1008
16	rs1549606	C	T	0.593254	1008
16	rs77306827	T	C	0.0376984	1008
16	rs13333216	G	C	0.593254	1008
16	rs141931661	C	A	0.0684524	1008
16	rs8046643	T	C	0.570437	1008
16	rs9302700	G	A	0.616071	1008
16	rs139220663	C	T	0.0238095	1008
16	rs9302701	G	C	0.616071	1008
16	rs59096516	T	C	0.299603	1008
16	rs9924228	T	C	0.570437	1008
16	rs35307478	C	T	0.570437	1008
16	rs74522003	T	C	0.00992063	1008
16	rs9934300	G	C	0.0456349	1008
16	rs138310559	C	A	0.015873	1008
16	rs149624266	C	T	0.015873	1008
16	rs13337270	G	T	0.570437	1008
16	rs13337332	G	A	0.570437	1008
16	rs9927443	A	G	0.616071	1008
16	rs8053005	G	A	0.570437	1008
16	rs142746084	T	C	0.014881	1008
16	rs8054437	C	T	0.570437	1008
16	rs9783796	G	A	0.0456349	1008
16	rs9302702	G	A	0.0297619	1008
16	rs9940386	C	G	0.0456349	1008
16	rs62067310	T	C	0.270833	1008
16	rs116301590	G	A	0.015873	1008
16	rs11860728	C	T	0.616071	1008
16	rs7197786	T	A	0.616071	1008
16	rs7198329	T	A	0.616071	1008
16	rs9925537	G	A	0.570437	1008
16	rs154434	C	T	0.616071	1008
16	rs60387986	C	A	0.270833	1008
16	rs151811	C	A	0.0287698	1008
16	rs61134565	C	T	0.270833	1008
16	rs181659232	T	C	0.015873	1008
16	rs151812	A	T	0.616071	1008
16	rs139296580	G	A	0.015873	1008
16	rs181951	A	G	0.616071	1008
16	rs142319994	A	G	0.015873	1008
16	rs12598088	G	C	0.570437	1008
16	rs149312	C	T	0.0287698	1008
16	rs117975824	G	A	0.00595238	1008
16	rs12598799	G	A	0.570437	1008
16	rs149165	T	G	0.0287698	1008
16	rs154433	G	A	0.0456349	1008
16	rs151814	T	C	0.616071	1008
16	rs151815	G	A	0.0287698	1008
16	rs154432	G	A	0.0287698	1008
16	rs4784053	T	C	0.0287698	1008
16	rs4784962	G	A	0.0287698	1008
16	rs140168908	T	C	0.015873	1008
16	rs154431	C	T	0.616071	1008
16	rs76710907	T	C	0.270833	1008
16	rs117543512	C	T	0.015873	1008
16	rs77697455	T	G	0.301587	1008
16	rs58989807	G	A	0.302579	1008
16	rs117725648	T	C	0.0376984	1008
16	rs191318065	A	C	0.030754	1008
16	rs27097	G	T	0.655754	1008
16	rs37037	A	G	0.0287698	1008
16	rs62065262	G	A	0.270833	1008
16	rs244908	C	G	0.0287698	1008
16	rs143028673	G	C	0.015873	1008
16	rs9941290	G	A	0.619048	1008
16	rs62065263	G	A	0.270833	1008
16	rs863433	T	G	0.619048	1008
16	rs78143441	A	G	0.619048	1008
16	rs9746428	T	C	0.619048	1008
16	rs11865559	T	C	0.015873	1008
16	rs149428	G	A	0.0287698	1008
16	rs190289	G	A	0.59623	1008
16	rs16960332	C	T	0.277778	1008
16	rs2033194	A	G	0.481151	1008
16	rs2033193	G	T	0.0168651	1008
16	rs2033192	A	G	0.482143	1008
16	rs118012064	G	C	0.00595238	1008
16	rs11641947	A	G	0.203373	1008
16	rs147471272	C	G	0.0168651	1008
16	rs12599129	C	T	0.27877	1008
16	rs11643069	T	C	0.186508	1008
16	rs7195496	G	A	0.483135	1008
16	rs7197532	A	G	0.204365	1008
16	rs74870506	A	G	0.183532	1008
16	rs112624357	T	G	0.031746	1008
16	rs183680540	A	T	0.0168651	1008
16	rs8061552	T	G	0.203373	1008
16	rs9746703	G	A	0.0168651	1008
16	rs62065298	C	T	0.262897	1008
16	rs12447046	T	G	0.46627	1008
16	rs12446487	A	C	0.203373	1008
16	rs74909879	T	C	0.0178571	1008
16	rs116422140	G	A	0.0178571	1008
16	rs149166	C	T	0.798611	1008
16	rs192785820	G	T	0.0168651	1008
16	rs7204920	C	G	0.482143	1008
16	rs12447862	T	G	0.482143	1008
16	rs71389030	G	A	0.185516	1008
16	rs7194153	A	G	0.482143	1008
16	rs7194297	A	T	0.443452	1008
16	rs154436	T	C	0.407738	1008
16	rs7200765	A	G	0.375	1008
16	rs9934380	G	T	0.0178571	1008
16	rs154437	C	G	0.031746	1008
16	rs11865601	G	A	0.282738	1008
16	rs2406084	G	C	0.185516	1008
16	rs151819	G	A	0.031746	1008
16	rs67742851	A	G	0.462302	1008
16	rs154438	G	A	0.031746	1008
16	rs59173939	G	T	0.184524	1008
16	rs75116287	T	C	0.0168651	1008
16	rs12051315	G	A	0.147817	1008
16	rs56205594	C	T	0.285714	1008
16	rs193259177	C	T	0.0168651	1008
16	rs154442	G	T	0.030754	1008
16	rs60614319	A	G	0.581349	1008
16	rs11647976	C	G	0.14881	1008
16	rs139534793	C	G	0.0168651	1008
16	rs12325245	A	T	0.14881	1008
16	rs7200673	G	A	0.284722	1008
16	rs77101091	C	A	0.149802	1008
16	rs154441	C	A	0.031746	1008
16	rs9940993	C	T	0.28373	1008
16	rs9931052	A	G	0.580357	1008
16	rs61268696	C	T	0.295635	1008
16	rs154440	T	C	0.031746	1008
16	rs141169481	C	T	0.0208333	1008
16	rs9922575	G	A	0.581349	1008
16	rs12325003	C	T	0.147817	1008
16	rs186096404	G	T	0.0188492	1008
16	rs9925655	C	G	0.5625	1008
16	rs12596976	C	T	0.276786	1008
16	rs12599843	T	C	0.286706	1008
16	rs111784349	G	A	0.286706	1008
16	rs244911	G	A	0.030754	1008
16	rs151818	G	C	0.030754	1008
16	rs62065306	C	T	0.27877	1008
16	rs140597873	A	G	0.0198413	1008
16	rs8063510	C	G	0.284722	1008
16	rs75449058	G	C	0.0704365	1008
16	rs154439	A	G	0.785714	1008
16	rs72792415	A	G	0.28373	1008
16	rs67717829	A	C	0.479167	1008
16	rs6499963	T	C	0.760913	1008
16	rs8054698	A	G	0.762897	1008
16	rs17241189	C	T	0.784722	1008
16	rs183936183	T	C	0.175595	1008
16	rs8058982	G	T	0.0376984	1008
16	rs30824	T	G	0.875992	1008
16	rs8060057	G	C	0.717262	1008
16	rs12149056	T	A	0.410714	1008
16	rs137908477	A	G	0.015873	1008
16	rs146240070	T	G	0.015873	1008
16	rs28553522	A	G	0.733135	1008
16	rs879224	C	A	0.285714	1008
16	rs78230451	C	T	0.0198413	1008
16	rs28571774	C	T	0.285714	1008
16	rs141020315	G	T	0.0188492	1008
16	rs8052090	G	A	0.739087	1008
16	rs60388585	G	C	0.417659	1008
16	rs8063551	T	C	0.706349	1008
16	rs148108412	C	T	0.015873	1008
16	rs143887312	C	T	0.015873	1008
16	rs144929088	G	T	0.015873	1008
16	rs62065308	A	G	0.282738	1008
16	rs150030001	G	A	0.015873	1008
16	rs144972870	T	C	0.015873	1008
16	rs60979655	C	T	0.400794	1008
16	rs76315415	T	A	0.015873	1008
16	rs75142819	G	A	0.015873	1008
16	rs146666026	C	T	0.015873	1008
16	rs143609646	G	A	0.015873	1008
16	rs11648166	A	G	0.401786	1008
16	rs10438566	A	G	0.337302	1008
16	rs76133256	C	A	0.015873	1008
16	rs8061077	C	T	0.282738	1008
16	rs8061814	A	T	0.282738	1008
16	rs8059967	G	A	0.0327381	1008
16	rs6499965	A	G	0.739087	1008
16	rs30823	A	C	0.892857	1008
16	rs148584831	T	C	0.015873	1008
16	rs142944245	T	C	0.015873	1008
16	rs11645347	G	A	0.0327381	1008
16	rs118061321	C	T	0.0297619	1008
16	rs1075567	T	C	0.0486111	1008
16	rs117928758	T	A	0.0138889	1008
16	rs30822	C	G	0.891865	1008
16	rs146582259	G	A	0.015873	1008
16	rs117468659	A	C	0.015873	1008
16	rs4784964	C	T	0.0486111	1008
16	rs4784965	G	T	0.0486111	1008
16	rs143050050	C	G	0.015873	1008
16	rs150400130	G	A	0.015873	1008
16	rs76096783	C	T	0.0496032	1008
16	rs8052323	G	A	0.0486111	1008
16	rs9673706	C	G	0.0486111	1008
16	rs9673208	T	C	0.736111	1008
16	rs150934149	G	T	0.0486111	1008
16	rs8044347	A	G	0.741071	1008
16	rs3784911	C	T	0.402778	1008
16	rs8063838	G	A	0.0327381	1008
16	rs12598355	G	C	0.406746	1008
16	rs9923128	A	G	0.729167	1008
16	rs16960359	G	A	0.40377	1008
16	rs9806843	A	G	0.315476	1008
16	rs12935121	T	C	0.712302	1008
16	rs56090793	T	C	0.0228175	1008
16	rs9921121	C	T	0.704365	1008
16	rs11644774	A	G	0.270833	1008
16	rs142053874	C	G	0.015873	1008
16	rs12926781	T	C	0.271825	1008
16	rs12922357	C	G	0.693452	1008
16	rs192176354	T	G	0.00892857	1008
16	rs59234479	G	A	0.382937	1008
16	rs8052200	T	C	0.271825	1008
16	rs76494749	G	A	0.255952	1008
16	rs9934098	G	C	0.693452	1008
16	rs146582562	G	A	0.00793651	1008
16	rs7201166	T	C	0.406746	1008
16	rs2280399	G	T	0.382937	1008
16	rs12934244	C	T	0.0228175	1008
16	rs8045177	T	C	0.0535714	1008
16	rs2280398	C	T	0.381944	1008
16	rs11641633	G	A	0.380952	1008
16	rs7191331	G	A	0.0228175	1008
16	rs151075190	T	C	0.014881	1008
16	rs7193482	C	T	0.0228175	1008
16	rs7198514	C	T	0.0228175	1008
16	rs28653142	G	T	0.0376984	1008
16	rs28500769	C	G	0.0386905	1008
16	rs8058151	A	T	0.015873	1008
16	rs4784966	A	G	0.015873	1008
16	rs4784967	A	G	0.015873	1008
16	rs4784968	T	G	0.015873	1008
16	rs7187598	T	C	0.0535714	1008
16	rs7205035	C	T	0.0535714	1008
16	rs11644745	C	T	0.015873	1008
16	rs11640977	T	C	0.015873	1008
16	rs7204148	G	A	0.0535714	1008
16	rs71389034	C	T	0.015873	1008
16	rs118007701	A	C	0.241071	1008
16	rs12598867	C	T	0.418651	1008
16	rs12923842	C	T	0.0228175	1008
16	rs7195577	T	C	0.419643	1008
16	rs78067264	G	A	0.256944	1008
16	rs11558678	G	A	0.015873	1008
16	rs140547342	G	T	0.014881	1008
16	rs150258696	A	G	0.014881	1008
16	rs8058969	G	A	0.416667	1008
16	rs154469	T	C	0.583333	1008
16	rs9933063	T	C	0.688492	1008
16	rs12934099	T	A	0.416667	1008
16	rs12928794	G	C	0.416667	1008
16	rs6499966	C	G	0.688492	1008
16	rs77477498	C	T	0.0238095	1008
16	rs9745345	A	G	0.416667	1008
16	rs7203136	G	C	0.416667	1008
16	rs7186638	C	T	0.431548	1008
16	rs117515722	T	C	0.014881	1008
16	rs6499967	A	C	0.688492	1008
16	rs11643393	T	C	0.416667	1008
16	rs34315914	G	A	0.0228175	1008
16	rs79877579	G	A	0.0168651	1008
16	rs74389915	T	C	0.256944	1008
16	rs8053561	A	G	0.416667	1008
16	rs8052948	C	T	0.416667	1008
16	rs143622036	A	T	0.014881	1008
16	rs139897645	T	C	0.014881	1008
16	rs11076254	C	T	0.416667	1008
16	rs6499968	T	A	0.431548	1008
16	rs8043990	C	T	0.0228175	1008
16	rs9935232	A	G	0.431548	1008
16	rs149765988	T	A	0.014881	1008
16	rs4784970	G	A	0.416667	1008
16	rs8059336	T	C	0.0238095	1008
16	rs145616734	A	G	0.0228175	1008
16	rs4784971	T	C	0.014881	1008
16	rs4784972	C	T	0.014881	1008
16	rs112432716	T	C	0.014881	1008
16	rs8050549	T	C	0.416667	1008
16	rs8045840	C	T	0.416667	1008
16	rs9972775	C	T	0.395833	1008
16	rs150296553	A	G	0.014881	1008
16	rs9972874	C	T	0.416667	1008
16	rs11867124	C	T	0.416667	1008
16	rs192463388	A	G	0.014881	1008
16	rs2013800	G	A	0.416667	1008
16	rs138686570	A	C	0.014881	1008
16	rs79067708	C	T	0.257937	1008
16	rs8047371	A	G	0.416667	1008
16	rs8046861	C	T	0.416667	1008
16	rs12444945	G	A	0.416667	1008
16	rs12448749	T	C	0.431548	1008
16	rs11647748	A	G	0.378968	1008
16	rs9927217	C	T	0.417659	1008
16	rs9939942	T	C	0.417659	1008
16	rs74246837	A	C	0.256944	1008
16	rs11643617	G	C	0.377976	1008
16	rs61041336	A	G	0.401786	1008
16	rs149377381	C	T	0.014881	1008
16	rs8049717	T	G	0.416667	1008
16	rs62065345	C	G	0.0228175	1008
16	rs6499969	T	C	0.416667	1008
16	rs982289	A	G	0.416667	1008
16	rs2012516	G	A	0.431548	1008
16	rs2897315	C	T	0.014881	1008
16	rs112017576	C	A	0.014881	1008
16	rs9935984	C	T	0.417659	1008
16	rs9930373	T	C	0.418651	1008
16	rs2406086	T	C	0.0386905	1008
16	rs148904790	C	G	0.0128968	1008
16	rs73549255	G	A	0.382937	1008
16	rs150989164	G	A	0.0287698	1008
16	rs154435	C	A	0.334325	1008
16	rs149479	C	T	0.343254	1008
16	rs138681572	G	T	0.0406746	1008
16	rs149432066	C	T	0.0406746	1008
16	rs4784973	C	T	0.322421	1008
16	rs117653047	G	A	0.0138889	1008
16	rs151817	T	A	0.815476	1008
16	rs244919	A	G	0.815476	1008
16	rs2113321	G	T	0.0257937	1008
16	rs982848	C	T	0.815476	1008
16	rs2042446	C	A	0.0287698	1008
16	rs78259350	T	G	0.322421	1008
16	rs3931747	C	T	0.0257937	1008
16	rs2042445	T	A	0.0257937	1008
16	rs839418	T	C	0.65873	1008
16	rs191228638	T	A	0.0406746	1008
16	rs200257220	C	T	0.0406746	1008
16	rs142444022	C	T	0.0406746	1008
16	rs257650	T	C	0.660714	1008
16	rs138325732	C	T	0.0406746	1008
16	rs141659490	C	G	0.00992063	1008
16	rs6993	A	G	0.213294	1008
16	rs150601875	G	A	0.0406746	1008
16	rs30843	G	A	0.185516	1008
16	rs30842	A	C	0.660714	1008
16	rs30841	C	T	0.660714	1008
16	rs30840	C	T	0.660714	1008
16	rs116910248	C	A	0.0297619	1008
16	rs137982268	C	T	0.0406746	1008
16	rs74956761	A	C	0.321429	1008
16	rs30839	T	C	0.214286	1008
16	rs30837	T	C	0.662698	1008
16	rs151284672	A	G	0.0406746	1008
16	rs1646256	T	C	0.622024	1008
16	rs30836	A	G	0.622024	1008
16	rs40575	A	G	0.684524	1008
16	rs4784974	T	G	0.321429	1008
16	rs4784975	A	G	0.321429	1008
16	rs30835	G	C	0.214286	1008
16	rs2304490	T	C	0.321429	1008
16	rs1058192	G	A	0.647817	1008
16	rs78791669	C	T	0.287698	1008
16	rs150579793	A	T	0.0327381	1008
16	rs9933114	G	A	0.321429	1008
16	rs58703069	G	A	0.321429	1008
16	rs117589715	A	G	0.0228175	1008
16	rs79198704	A	G	0.030754	1008
16	rs78229603	T	C	0.030754	1008
16	rs73549297	C	G	0.321429	1008
16	rs10500407	G	A	0.0654762	1008
16	rs77885515	C	T	0.321429	1008
16	rs141059839	C	G	0.030754	1008
16	rs146743504	A	G	0.030754	1008
16	rs147918688	G	A	0.030754	1008
16	rs141229409	C	T	0.030754	1008
16	rs190473	G	A	0.217262	1008
16	rs137920751	T	C	0.030754	1008
16	rs75041389	A	G	0.030754	1008
16	rs73549298	G	C	0.321429	1008
16	rs374222745	C	T	0.030754	1008
16	rs115364946	T	C	0.030754	1008
16	rs79285779	G	C	0.321429	1008
16	rs9921474	G	C	0.321429	1008
16	rs9934653	T	C	0.321429	1008
16	rs9921563	G	A	0.417659	1008
16	rs77318197	A	C	0.030754	1008
16	rs257630	C	T	0.281746	1008
16	rs4784976	T	G	0.0644841	1008
16	rs187277	C	T	0.603175	1008
16	rs257631	A	G	0.603175	1008
16	rs184750090	G	A	0.0119048	1008
16	rs141030280	C	T	0.0644841	1008
16	rs257632	A	C	0.603175	1008
16	rs257633	G	A	0.603175	1008
16	rs257634	G	A	0.21627	1008
16	rs3743573	C	A	0.322421	1008
16	rs14221	A	C	0.633929	1008
16	rs257636	A	G	0.603175	1008
16	rs28463297	C	A	0.322421	1008
16	rs77969913	T	G	0.0228175	1008
16	rs183757	G	A	0.21627	1008
16	rs12600277	C	G	0.386905	1008
16	rs140747876	T	C	0.0327381	1008
16	rs257637	T	A	0.634921	1008
16	rs173992	A	C	0.21627	1008
16	rs257638	C	T	0.604167	1008
16	rs8045857	G	C	0.387897	1008
16	rs73550809	C	T	0.323413	1008
16	rs187801164	G	A	0.0188492	1008
16	rs144938508	T	C	0.0297619	1008
16	rs171786	A	C	0.604167	1008
16	rs257621	G	C	0.604167	1008
16	rs9926132	G	C	0.0644841	1008
16	rs257620	T	C	0.604167	1008
16	rs78617265	T	C	0.0297619	1008
16	rs79141805	T	C	0.323413	1008
16	rs185397	A	G	0.604167	1008
16	rs257619	T	C	0.604167	1008
16	rs77219142	T	C	0.323413	1008
16	rs73550815	G	C	0.323413	1008
16	rs59574203	T	C	0.323413	1008
16	rs257618	C	T	0.217262	1008
16	rs189678879	A	T	0.030754	1008
16	rs257617	T	C	0.604167	1008
16	rs257616	T	C	0.604167	1008
16	rs73550818	C	A	0.506944	1008
16	rs59515227	G	T	0.323413	1008
16	rs60175435	C	T	0.323413	1008
16	rs1646267	A	T	0.215278	1008
16	rs863944	A	C	0.21627	1008
16	rs149697064	T	C	0.0357143	1008
16	rs13337034	T	C	0.0644841	1008
16	rs73550823	A	G	0.322421	1008
16	rs74383391	C	T	0.322421	1008
16	rs143988557	C	A	0.0297619	1008
16	rs6499971	G	A	0.0515873	1008
16	rs1646260	T	C	0.672619	1008
16	rs1657179	C	T	0.524802	1008
16	rs76262976	C	G	0.0297619	1008
16	rs1657178	A	C	0.574405	1008
16	rs7189104	A	T	0.015873	1008
16	rs7194323	T	G	0.015873	1008
16	rs117663492	A	G	0.015873	1008
16	rs147038474	A	C	0.0119048	1008
16	rs7188608	G	T	0.574405	1008
16	rs1657177	T	C	0.668651	1008
16	rs115222573	G	A	0.0644841	1008
16	rs1657176	A	G	0.574405	1008
16	rs11647808	C	A	0.0337302	1008
16	rs11643959	T	G	0.0337302	1008
16	rs62066773	T	C	0.015873	1008
16	rs7197245	A	G	0.0168651	1008
16	rs1473206	G	A	0.524802	1008
16	rs1473205	C	T	0.524802	1008
16	rs75514267	C	A	0.0337302	1008
16	rs4238801	T	G	0.668651	1008
16	rs4575523	A	G	0.668651	1008
16	rs117070667	T	A	0.0644841	1008
16	rs117375926	G	A	0.0644841	1008
16	rs114163005	G	T	0.0644841	1008
16	rs75111174	G	A	0.0644841	1008
16	rs1616798	C	T	0.52381	1008
16	rs145226623	C	T	0.030754	1008
16	rs62066774	C	T	0.015873	1008
16	rs60877007	A	G	0.015873	1008
16	rs138944068	C	T	0.030754	1008
16	rs149415405	C	T	0.015873	1008
16	rs2406087	T	G	0.576389	1008
16	rs142471472	T	G	0.0277778	1008
16	rs28881793	G	A	0.015873	1008
16	rs1646282	G	A	0.573413	1008
16	rs11644269	G	A	0.355159	1008
16	rs148618390	G	T	0.015873	1008
16	rs4784977	T	G	0.574405	1008
16	rs4784054	G	A	0.356151	1008
16	rs77579212	T	C	0.030754	1008
16	rs13336275	C	A	0.322421	1008
16	rs12923672	C	A	0.0337302	1008
16	rs62066775	G	A	0.015873	1008
16	rs12923687	C	T	0.356151	1008
16	rs12924243	A	G	0.575397	1008
16	rs62066776	T	C	0.015873	1008
16	rs1657161	C	T	0.575397	1008
16	rs1646268	T	C	0.575397	1008
16	rs1646269	T	C	0.575397	1008
16	rs77032719	G	A	0.0337302	1008
16	rs62066777	A	G	0.015873	1008
16	rs1657162	C	A	0.202381	1008
16	rs4538000	A	C	0.574405	1008
16	rs76610411	T	C	0.0287698	1008
16	rs79237661	A	T	0.322421	1008
16	rs1646270	T	C	0.201389	1008
16	rs1898234	T	G	0.372024	1008
16	rs187564427	G	T	0.0128968	1008
16	rs1646272	G	A	0.575397	1008
16	rs1657163	A	G	0.574405	1008
16	rs144408431	G	A	0.0287698	1008
16	rs72792430	C	T	0.424603	1008
16	rs1615326	C	T	0.201389	1008
16	rs1616072	C	T	0.575397	1008
16	rs2575374	G	A	0.575397	1008
16	rs1657164	C	T	0.575397	1008
16	rs1657165	G	A	0.201389	1008
16	rs71400028	C	T	0.0367063	1008
16	rs1987543	G	C	0.0664683	1008
16	rs71400029	G	C	0.0367063	1008
16	rs1646274	C	T	0.575397	1008
16	rs1646275	A	G	0.575397	1008
16	rs1657166	A	G	0.575397	1008
16	rs74743109	C	A	0.318452	1008
16	rs142853164	C	T	0.0674603	1008
16	rs34295929	C	T	0.355159	1008
16	rs1657168	G	C	0.201389	1008
16	rs547449580	A	G	0.0138889	1008
16	rs71400030	G	A	0.0367063	1008
16	rs118064851	C	G	0.0367063	1008
16	rs1646276	T	G	0.200397	1008
16	rs4784979	C	T	0.0674603	1008
16	rs117862783	G	A	0.0962302	1008
16	rs12325510	T	C	0.201389	1008
16	rs12325511	T	C	0.0188492	1008
16	rs146534753	G	A	0.0287698	1008
16	rs8054414	T	C	0.575397	1008
16	rs117814218	A	G	0.0376984	1008
16	rs12325054	C	T	0.200397	1008
16	rs12325055	C	T	0.0188492	1008
16	rs11076259	A	G	0.575397	1008
16	rs11076260	A	G	0.574405	1008
16	rs1646277	C	T	0.200397	1008
16	rs12925419	C	T	0.356151	1008
16	rs1646278	C	G	0.575397	1008
16	rs12925537	C	T	0.356151	1008
16	rs143461015	G	A	0.0198413	1008
16	rs75659162	G	A	0.319444	1008
16	rs1646279	T	G	0.575397	1008
16	rs1646280	G	A	0.575397	1008
16	rs1646281	G	T	0.671627	1008
16	rs1646283	C	T	0.201389	1008
16	rs62066813	T	C	0.0188492	1008
16	rs2013333	A	G	0.356151	1008
16	rs151320480	T	A	0.0287698	1008
16	rs150033662	C	G	0.319444	1008
16	rs62066814	C	T	0.0188492	1008
16	rs11861971	C	G	0.0188492	1008
16	rs74878557	T	G	0.322421	1008
16	rs62066815	C	T	0.200397	1008
16	rs1657169	A	G	0.575397	1008
16	rs11859128	A	G	0.356151	1008
16	rs12446256	G	C	0.0674603	1008
16	rs7186453	C	G	0.375	1008
16	rs1646286	C	T	0.574405	1008
16	rs62066816	C	T	0.0188492	1008
16	rs9934027	C	T	0.0188492	1008
16	rs62066817	A	G	0.0208333	1008
16	rs1624301	T	C	0.575397	1008
16	rs1626006	C	G	0.575397	1008
16	rs1646287	T	C	0.575397	1008
16	rs1369933	T	C	0.575397	1008
16	rs79861900	G	T	0.0188492	1008
16	rs144332306	G	A	0.0287698	1008
16	rs8052646	C	T	0.356151	1008
16	rs1369934	C	T	0.575397	1008
16	rs62066818	G	A	0.0188492	1008
16	rs1991066	C	T	0.0674603	1008
16	rs11643711	A	G	0.356151	1008
16	rs28376441	C	T	0.0188492	1008
16	rs138706846	A	T	0.0287698	1008
16	rs1657174	T	C	0.574405	1008
16	rs12931903	G	A	0.355159	1008
16	rs191572665	T	A	0.0267857	1008
16	rs1657175	G	A	0.200397	1008
16	rs1646288	A	T	0.575397	1008
16	rs1646289	G	A	0.200397	1008
16	rs1646290	A	G	0.200397	1008
16	rs1618602	T	A	0.670635	1008
16	rs1364346	C	T	0.200397	1008
16	rs727484	G	C	0.575397	1008
16	rs8059778	C	T	0.375	1008
16	rs78763905	C	T	0.0694444	1008
16	rs8044439	T	C	0.356151	1008
16	rs140966502	C	T	0.0257937	1008
16	rs1646265	T	C	0.575397	1008
16	rs8049462	T	C	0.670635	1008
16	rs142548517	A	G	0.322421	1008
16	rs166290	A	G	0.575397	1008
16	rs8044904	C	A	0.375	1008
16	rs257629	G	C	0.670635	1008
16	rs1657160	A	T	0.200397	1008
16	rs146755628	A	C	0.0188492	1008
16	rs8050744	A	G	0.0337302	1008
16	rs74662180	C	T	0.0525794	1008
16	rs257628	T	C	0.576389	1008
16	rs257627	G	A	0.576389	1008
16	rs143692717	A	G	0.0198413	1008
16	rs257626	T	C	0.200397	1008
16	rs8054775	G	T	0.356151	1008
16	rs62066821	A	G	0.0188492	1008
16	rs147335942	T	A	0.030754	1008
16	rs257625	G	A	0.200397	1008
16	rs191783	C	A	0.575397	1008
16	rs150883556	A	G	0.0257937	1008
16	rs139339815	T	C	0.0257937	1008
16	rs1646262	A	G	0.201389	1008
16	rs79044590	A	G	0.0694444	1008
16	rs171787	T	C	0.00198413	1008
16	rs257624	C	G	0.575397	1008
16	rs257623	T	C	0.201389	1008
16	rs75424178	C	T	0.321429	1008
16	rs8047394	A	G	0.374008	1008
16	rs8048102	A	C	0.0188492	1008
16	rs73553527	C	T	0.355159	1008
16	rs8052824	T	A	0.355159	1008
16	rs8046725	G	T	0.0188492	1008
16	rs60561128	G	C	0.321429	1008
16	rs8046937	G	A	0.355159	1008
16	rs8047097	G	C	0.374008	1008
16	rs9927169	C	T	0.0198413	1008
16	rs9937890	A	G	0.375992	1008
16	rs4784980	G	A	0.355159	1008
16	rs1627257	C	T	0.201389	1008
16	rs117798179	T	G	0.0396825	1008
16	rs12924255	T	C	0.0337302	1008
16	rs12709011	C	T	0.355159	1008
16	rs62066843	C	T	0.201389	1008
16	rs12919151	G	A	0.374008	1008
16	rs12924887	T	C	0.0337302	1008
16	rs12446856	C	T	0.0694444	1008
16	rs62066844	T	G	0.0188492	1008
16	rs8045466	A	T	0.670635	1008
16	rs8045836	A	G	0.0188492	1008
16	rs8060717	A	C	0.575397	1008
16	rs8060721	A	C	0.575397	1008
16	rs8044542	T	C	0.575397	1008
16	rs12709012	C	T	0.670635	1008
16	rs12935488	C	T	0.22123	1008
16	rs28664248	T	C	0.0188492	1008
16	rs7191979	T	C	0.0188492	1008
16	rs4474671	T	G	0.0188492	1008
16	rs4315316	T	C	0.670635	1008
16	rs4485354	G	A	0.0188492	1008
16	rs8049653	G	A	0.0188492	1008
16	rs78803216	G	T	0.0674603	1008
16	rs1865836	G	A	0.575397	1008
16	rs12926512	G	C	0.201389	1008
16	rs9928942	C	T	0.0188492	1008
16	rs143660856	C	T	0.0277778	1008
16	rs11076262	G	A	0.556548	1008
16	rs12595974	T	C	0.201389	1008
16	rs7206052	A	G	0.355159	1008
16	rs6499974	T	C	0.576389	1008
16	rs6499975	T	G	0.0188492	1008
16	rs1836877	T	G	0.201389	1008
16	rs4467062	A	G	0.0188492	1008
16	rs4619386	A	G	0.0188492	1008
16	rs1836876	A	C	0.201389	1008
16	rs11863183	G	A	0.0337302	1008
16	rs4531719	C	T	0.0188492	1008
16	rs4327036	G	A	0.0188492	1008
16	rs4393564	C	T	0.0188492	1008
16	rs6499976	A	G	0.575397	1008
16	rs4499224	G	A	0.575397	1008
16	rs1595181	T	C	0.55754	1008
16	rs7194216	T	C	0.0188492	1008
16	rs1595180	T	C	0.576389	1008
16	rs10852565	C	G	0.576389	1008
16	rs117286411	T	A	0.0297619	1008
16	rs9937713	C	T	0.576389	1008
16	rs12598527	T	C	0.232143	1008
16	rs12600201	C	T	0.229167	1008
16	rs12600206	C	T	0.229167	1008
16	rs151057861	C	G	0.0277778	1008
16	rs11076263	G	T	0.229167	1008
16	rs7186049	T	A	0.0188492	1008
16	rs11646756	T	A	0.201389	1008
16	rs7186228	A	G	0.0188492	1008
16	rs6499977	G	A	0.375	1008
16	rs6499978	C	T	0.375	1008
16	rs8046154	A	G	0.671627	1008
16	rs8045828	C	A	0.375	1008
16	rs8051078	T	G	0.604167	1008
16	rs28579863	G	C	0.375	1008
16	rs62064895	A	G	0.0188492	1008
16	rs114818245	T	C	0.0674603	1008
16	rs62064896	C	T	0.0188492	1008
16	rs28704991	T	G	0.375	1008
16	rs62064897	A	C	0.0198413	1008
16	rs12925648	G	C	0.375	1008
16	rs28565032	C	T	0.377976	1008
16	rs7192485	T	C	0.375	1008
16	rs7187103	C	T	0.375	1008
16	rs7187332	C	T	0.0188492	1008
16	rs62064898	C	T	0.375	1008
16	rs62064899	C	T	0.375	1008
16	rs76261693	C	T	0.0843254	1008
16	rs62064900	G	A	0.0188492	1008
16	rs77993365	G	A	0.0843254	1008
16	rs62064901	G	A	0.201389	1008
16	rs62064902	C	T	0.375	1008
16	rs2015375	C	T	0.0843254	1008
16	rs28548549	T	C	0.0188492	1008
16	rs62064903	A	G	0.201389	1008
16	rs1961313	T	C	0.688492	1008
16	rs545624519	C	T	0.00793651	1008
16	rs55986841	T	G	0.459325	1008
16	rs34324769	T	C	0.201389	1008
16	rs28455878	C	T	0.201389	1008
16	rs139560316	G	A	0.047619	1008
16	rs35895276	A	G	0.440476	1008
16	rs34657766	G	A	0.248016	1008
16	rs9924389	G	C	0.248016	1008
16	rs78715198	G	A	0.0337302	1008
16	rs75663656	T	C	0.0337302	1008
16	rs12924013	G	A	0.248016	1008
16	rs12925774	A	C	0.247024	1008
16	rs74657949	C	T	0.247024	1008
16	rs12931335	A	G	0.247024	1008
16	rs12920805	T	C	0.247024	1008
16	rs56987683	A	G	0.322421	1008
16	rs146516412	T	C	0.0109127	1008
16	rs7185727	T	C	0.440476	1008
16	rs7204145	A	G	0.6875	1008
16	rs4255776	G	A	0.440476	1008
16	rs187935322	A	G	0.0277778	1008
16	rs12935841	C	T	0.247024	1008
16	rs4257204	C	T	0.6875	1008
16	rs62064909	C	T	0.077381	1008
16	rs145613610	C	G	0.0188492	1008
16	rs138332449	A	C	0.0277778	1008
16	rs36040002	C	T	0.440476	1008
16	rs61310268	A	T	0.322421	1008
16	rs11647440	C	T	0.0337302	1008
16	rs7204764	T	A	0.440476	1008
16	rs7199835	A	G	0.440476	1008
16	rs12599792	G	C	0.219246	1008
16	rs4784055	C	T	0.406746	1008
16	rs4784056	A	T	0.659722	1008
16	rs11648634	G	A	0.219246	1008
16	rs11643969	A	C	0.219246	1008
16	rs62064932	G	A	0.0188492	1008
16	rs7194961	A	G	0.6875	1008
16	rs77478306	G	C	0.322421	1008
16	rs7193640	G	A	0.440476	1008
16	rs4427787	C	G	0.659722	1008
16	rs76659395	C	T	0.406746	1008
16	rs61151106	C	A	0.322421	1008
16	rs34319345	A	C	0.219246	1008
16	rs7202810	A	G	0.440476	1008
16	rs7185424	A	G	0.0188492	1008
16	rs7184966	C	T	0.0188492	1008
16	rs146534789	C	T	0.0277778	1008
16	rs6499980	C	T	0.6875	1008
16	rs11640551	A	G	0.454365	1008
16	rs143524040	C	G	0.0277778	1008
16	rs13333259	T	C	0.440476	1008
16	rs12926993	A	G	0.219246	1008
16	rs117914571	A	G	0.0228175	1008
16	rs62064935	C	T	0.0188492	1008
16	rs11076270	C	T	0.219246	1008
16	rs140012140	G	A	0.406746	1008
16	rs8046667	T	C	0.219246	1008
16	rs8046998	T	C	0.219246	1008
16	rs4784982	A	G	0.659722	1008
16	rs4784983	C	T	0.322421	1008
16	rs190772796	T	C	0.0277778	1008
16	rs147022237	A	G	0.0277778	1008
16	rs12596434	G	C	0.201389	1008
16	rs899375	C	A	0.6875	1008
16	rs12599931	T	C	0.219246	1008
16	rs62064936	T	G	0.0188492	1008
16	rs34000898	G	A	0.0337302	1008
16	rs59521747	C	T	0.0873016	1008
16	rs78262136	A	G	0.00992063	1008
16	rs7185513	A	G	0.200397	1008
16	rs62064938	A	C	0.0188492	1008
16	rs148590663	G	A	0.0843254	1008
16	rs12709013	T	C	0.246032	1008
16	rs75218900	A	G	0.0287698	1008
16	rs62064939	A	C	0.078373	1008
16	rs8061166	C	T	0.0188492	1008
16	rs75617830	C	T	0.0873016	1008
16	rs62064940	C	T	0.200397	1008
16	rs116490314	A	G	0.322421	1008
16	rs12325357	A	G	0.0188492	1008
16	rs12325448	T	G	0.0188492	1008
16	rs2118019	G	A	0.247024	1008
16	rs11641836	G	A	0.247024	1008
16	rs11648511	T	C	0.228175	1008
16	rs11648514	T	C	0.247024	1008
16	rs2099538	A	G	0.406746	1008
16	rs8057892	A	G	0.247024	1008
16	rs11644891	C	T	0.247024	1008
16	rs200985904	G	T	0.0218254	1008
16	rs8062639	G	C	0.6875	1008
16	rs79526262	G	A	0.0168651	1008
16	rs8062792	G	A	0.0337302	1008
16	rs4784984	A	T	0.322421	1008
16	rs62064941	A	C	0.0188492	1008
16	rs4410065	A	G	0.6875	1008
16	rs140627387	C	T	0.00396825	1008
16	rs11641566	A	G	0.247024	1008
16	rs11647582	C	G	0.228175	1008
16	rs35684307	A	G	0.228175	1008
16	rs2406234	G	A	0.6875	1008
16	rs2086207	A	T	0.322421	1008
16	rs2086206	T	C	0.6875	1008
16	rs62064943	T	G	0.0188492	1008
16	rs62064944	T	C	0.0188492	1008
16	rs62064945	A	G	0.0188492	1008
16	rs12600087	C	T	0.406746	1008
16	rs12448776	G	A	0.199405	1008
16	rs7200720	G	A	0.0188492	1008
16	rs4784986	T	C	0.6875	1008
16	rs11644344	A	G	0.199405	1008
16	rs62064946	G	C	0.0188492	1008
16	rs9930758	A	T	0.6875	1008
16	rs11649387	C	T	0.228175	1008
16	rs55903812	A	C	0.0952381	1008
16	rs11649133	G	A	0.228175	1008
16	rs79759880	C	A	0.0188492	1008
16	rs60840641	G	A	0.322421	1008
16	rs62064948	A	G	0.0188492	1008
16	rs148623684	T	C	0.0287698	1008
16	rs62064949	T	C	0.0188492	1008
16	rs62064950	G	A	0.0188492	1008
16	rs62064951	G	A	0.0188492	1008
16	rs62066375	A	G	0.0188492	1008
16	rs62066376	G	C	0.0188492	1008
16	rs80163245	G	T	0.322421	1008
16	rs76317888	T	G	0.0188492	1008
16	rs56107162	T	C	0.247024	1008
16	rs79546818	G	A	0.0188492	1008
16	rs150441823	T	C	0.0188492	1008
16	rs77434374	C	T	0.0188492	1008
16	rs75293805	G	T	0.0188492	1008
16	rs35317979	G	A	0.0337302	1008
16	rs2007281	C	G	0.0337302	1008
16	rs12599331	A	G	0.228175	1008
16	rs9932967	G	A	0.6875	1008
16	rs62066378	A	G	0.0188492	1008
16	rs35512562	C	T	0.440476	1008
16	rs12447151	C	T	0.103175	1008
16	rs62066379	G	A	0.0188492	1008
16	rs144171473	T	G	0.0287698	1008
16	rs6499982	G	T	0.0188492	1008
16	rs7192619	G	A	0.0188492	1008
16	rs7199701	T	G	0.0188492	1008
16	rs12928733	A	C	0.228175	1008
16	rs967852	C	T	0.6875	1008
16	rs12932254	C	T	0.0337302	1008
16	rs118021912	T	C	0.00992063	1008
16	rs62066380	C	T	0.0188492	1008
16	rs576861819	C	T	0.0287698	1008
16	rs7184377	A	G	0.6875	1008
16	rs116303171	T	A	0.0843254	1008
16	rs1436427	A	T	0.686508	1008
16	rs8049572	A	C	0.199405	1008
16	rs6499983	A	G	0.247024	1008
16	rs6499984	C	T	0.6875	1008
16	rs12596795	C	T	0.322421	1008
16	rs34438483	A	G	0.199405	1008
16	rs8054482	C	T	0.218254	1008
16	rs36098613	T	G	0.228175	1008
16	rs67219538	C	T	0.0337302	1008
16	rs13380548	G	A	0.0188492	1008
16	rs13380758	A	G	0.0188492	1008
16	rs73555772	A	G	0.0347222	1008
16	rs62066384	G	A	0.113095	1008
16	rs7203783	A	G	0.0863095	1008
16	rs62066385	C	A	0.113095	1008
16	rs7201840	G	A	0.0863095	1008
16	rs62066386	C	T	0.0188492	1008
16	rs9302706	T	G	0.6875	1008
16	rs9673141	A	T	0.0188492	1008
16	rs62066387	T	A	0.113095	1008
16	rs11645316	G	T	0.0863095	1008
16	rs11076272	A	G	0.0873016	1008
16	rs118129865	C	T	0.0416667	1008
16	rs11076273	C	T	0.0873016	1008
16	rs11641090	A	C	0.0873016	1008
16	rs16960546	C	T	0.0843254	1008
16	rs6499985	A	G	0.6875	1008
16	rs117784038	C	T	0.0496032	1008
16	rs62066389	G	A	0.113095	1008
16	rs12446586	T	C	0.0873016	1008
16	rs11643799	A	C	0.0119048	1008
16	rs12926870	G	C	0.200397	1008
16	rs9926182	G	A	0.199405	1008
16	rs7194245	G	A	0.201389	1008
16	rs76131570	C	T	0.0833333	1008
16	rs56199242	C	T	0.113095	1008
16	rs16960548	C	T	0.0833333	1008
16	rs34606766	A	G	0.0347222	1008
16	rs77107857	A	T	0.322421	1008
16	rs36098667	C	T	0.200397	1008
16	rs12444886	A	G	0.200397	1008
16	rs137874560	C	A	0.0277778	1008
16	rs7199076	A	G	0.200397	1008
16	rs7203562	G	A	0.0228175	1008
16	rs9941124	G	A	0.200397	1008
16	rs12447231	T	G	0.0833333	1008
16	rs76663698	C	A	0.0277778	1008
16	rs10083735	C	T	0.228175	1008
16	rs113381801	C	G	0.0228175	1008
16	rs10083736	C	T	0.200397	1008
16	rs12927495	T	C	0.313492	1008
16	rs13337355	T	C	0.350198	1008
16	rs10083732	G	C	0.200397	1008
16	rs117505478	A	G	0.200397	1008
16	rs141959371	A	G	0.0277778	1008
16	rs2164515	A	G	0.804563	1008
16	rs147482511	A	G	0.200397	1008
16	rs189093975	A	T	0.0277778	1008
16	rs142767036	T	G	0.0277778	1008
16	rs146046977	A	G	0.0277778	1008
16	rs11643460	G	C	0.0347222	1008
16	rs142441385	G	A	0.0277778	1008
16	rs4784987	T	C	0.66369	1008
16	rs11645135	C	T	0.200397	1008
16	rs117517964	T	C	0.0704365	1008
16	rs142024010	A	G	0.0277778	1008
16	rs145784080	A	G	0.0277778	1008
16	rs180899454	A	G	0.0277778	1008
16	rs148044267	T	C	0.0277778	1008
16	rs141731848	G	T	0.0277778	1008
16	rs144724706	G	C	0.0277778	1008
16	rs138325399	G	A	0.0277778	1008
16	rs142828739	A	G	0.0277778	1008
16	rs140012267	C	G	0.0277778	1008
16	rs149442232	T	C	0.0277778	1008
16	rs144838631	C	T	0.0277778	1008
16	rs4784988	C	T	0.318452	1008
16	rs148573963	A	T	0.0277778	1008
16	rs78150572	C	T	0.0277778	1008
16	rs140082080	T	C	0.0277778	1008
16	rs190802498	C	T	0.0277778	1008
16	rs145092072	T	G	0.0277778	1008
16	rs181275578	T	A	0.0277778	1008
16	rs118077384	A	C	0.014881	1008
16	rs150813937	C	T	0.0277778	1008
16	rs56831121	C	T	0.117063	1008
16	rs138336065	A	G	0.0277778	1008
16	rs144067947	A	G	0.0277778	1008
16	rs147307250	G	A	0.0277778	1008
16	rs140907492	G	T	0.0277778	1008
16	rs546200673	C	T	0.0277778	1008
16	rs117750047	A	G	0.0277778	1008
16	rs12931677	T	A	0.0575397	1008
16	rs148416319	C	G	0.0267857	1008
16	rs79740567	A	G	0.0833333	1008
16	rs142514372	G	A	0.0277778	1008
16	rs140895035	C	T	0.0277778	1008
16	rs77973213	C	A	0.0277778	1008
16	rs140340225	T	A	0.0277778	1008
16	rs145403222	T	C	0.0277778	1008
16	rs74476789	C	G	0.0277778	1008
16	rs143669606	A	T	0.0138889	1008
16	rs6499986	T	C	0.776786	1008
16	rs6416775	C	T	0.664683	1008
16	rs8046516	G	C	0.202381	1008
16	rs146902352	G	A	0.0287698	1008
16	rs139289190	G	T	0.0287698	1008
16	rs8052902	T	G	0.52381	1008
16	rs12923769	C	T	0.0575397	1008
16	rs11646417	C	T	0.0347222	1008
16	rs78297699	T	G	0.321429	1008
16	rs566144063	T	C	0.0277778	1008
16	rs12599522	C	T	0.321429	1008
16	rs143887053	G	A	0.0674603	1008
16	rs59707716	T	G	0.321429	1008
16	rs62066393	A	G	0.00198413	1008
16	rs11866352	G	A	0.715278	1008
16	rs139368206	A	G	0.0218254	1008
16	rs74901485	C	T	0.320437	1008
16	rs72622281	C	T	0.320437	1008
16	rs4784989	G	C	0.330357	1008
16	rs11859681	C	A	0.905754	1008
16	rs8045775	A	C	0.302579	1008
16	rs12921983	A	G	0.181548	1008
16	rs78276540	T	C	0.302579	1008
16	rs79632209	C	T	0.116071	1008
16	rs12596858	C	T	0.252976	1008
16	rs11641555	G	C	0.514881	1008
16	rs13338287	T	A	0.0555556	1008
16	rs13338344	T	C	0.0555556	1008
16	rs9925523	G	C	0.169643	1008
16	rs72622282	G	A	0.576389	1008
16	rs12926218	T	G	0.0396825	1008
16	rs72792491	G	A	0.0555556	1008
16	rs28829904	A	T	0.688492	1008
16	rs60253058	C	T	0.0714286	1008
16	rs55879623	T	C	0.0555556	1008
16	rs76849423	C	G	0.0396825	1008
16	rs28420703	G	A	0.0714286	1008
16	rs9937012	C	T	0.151786	1008
16	rs141887970	G	A	0.0228175	1008
16	rs138603037	T	C	0.014881	1008
16	rs72622283	A	G	0.520833	1008
16	rs56122378	A	C	0.0555556	1008
16	rs58834585	T	C	0.0555556	1008
16	rs116865693	G	A	0.00694444	1008
16	rs72622284	A	C	0.520833	1008
16	rs140836760	C	T	0.121032	1008
16	rs72792496	C	T	0.015873	1008
16	rs1965920	T	C	0.592262	1008
16	rs13338016	T	C	0.0555556	1008
16	rs75443774	C	T	0.520833	1008
16	rs13339172	T	C	0.688492	1008
16	rs1471457	G	A	0.592262	1008
16	rs28648702	A	G	0.015873	1008
16	rs139280936	T	C	0.0168651	1008
16	rs7187286	C	G	0.015873	1008
16	rs9936020	G	T	0.0714286	1008
16	rs79080282	C	T	0.251984	1008
16	rs72794411	C	T	0.015873	1008
16	rs13338289	G	A	0.0714286	1008
16	rs190810426	G	A	0.015873	1008
16	rs13336619	G	A	0.0545635	1008
16	rs181276922	C	T	0.0396825	1008
16	rs6499987	C	T	0.015873	1008
16	rs2306237	G	A	0.549603	1008
16	rs13334829	A	G	0.015873	1008
16	rs13334839	A	T	0.53373	1008
16	rs13335901	T	C	0.53373	1008
16	rs72794423	C	T	0.015873	1008
16	rs11646521	A	G	0.517857	1008
16	rs148732101	A	G	0.015873	1008
16	rs7201651	T	A	0.015873	1008
16	rs62066434	A	G	0.015873	1008
16	rs141186003	A	G	0.015873	1008
16	rs9932541	C	G	0.015873	1008
16	rs9932019	G	A	0.015873	1008
16	rs77680588	G	A	0.0386905	1008
16	rs9932112	G	A	0.015873	1008
16	rs143180496	T	A	0.0198413	1008
16	rs77664995	A	C	0.015873	1008
16	rs9935959	C	T	0.015873	1008
16	rs922488	A	G	0.518849	1008
16	rs72794431	A	G	0.015873	1008
16	rs922487	T	C	0.686508	1008
16	rs139589864	G	A	0.015873	1008
16	rs66506082	G	A	0.534722	1008
16	rs75265828	G	C	0.015873	1008
16	rs55647056	G	T	0.0168651	1008
16	rs11076274	T	C	0.518849	1008
16	rs11641857	G	A	0.516865	1008
16	rs9938998	T	G	0.015873	1008
16	rs16960574	T	C	0.0962302	1008
16	rs11642238	C	T	0.517857	1008
16	rs75692399	C	G	0.015873	1008
16	rs9937054	A	G	0.015873	1008
16	rs8057490	C	T	0.0555556	1008
16	rs141841233	T	G	0.015873	1008
16	rs9931709	C	T	0.015873	1008
16	rs2045954	C	T	0.589286	1008
16	rs28448586	C	A	0.0396825	1008
16	rs117402665	A	G	0.015873	1008
16	rs8049202	A	G	0.0555556	1008
16	rs9937503	C	G	0.0555556	1008
16	rs970169	T	G	0.515873	1008
16	rs970168	A	G	0.513889	1008
16	rs12599639	C	T	0.248016	1008
16	rs9937406	G	A	0.0396825	1008
16	rs80156259	C	G	0.0396825	1008
16	rs8050491	T	C	0.519841	1008
16	rs716802	T	G	0.685516	1008
16	rs113379344	C	T	0.0545635	1008
16	rs72622285	A	G	0.517857	1008
16	rs146517605	T	C	0.015873	1008
16	rs8052222	A	G	0.123016	1008
16	rs76698942	A	C	0.128968	1008
16	rs72794439	T	G	0.014881	1008
16	rs9921202	T	C	0.014881	1008
16	rs143391601	C	G	0.015873	1008
16	rs4784060	A	G	0.394841	1008
16	rs146717200	A	T	0.015873	1008
16	rs4784991	G	T	0.394841	1008
16	rs4784061	A	G	0.587302	1008
16	rs1020979	A	G	0.587302	1008
16	rs368275608	C	T	0.0128968	1008
16	rs2045952	G	A	0.587302	1008
16	rs2045951	A	G	0.587302	1008
16	rs8048244	T	A	0.146825	1008
16	rs9921485	G	A	0.248016	1008
16	rs74365645	A	G	0.123016	1008
16	rs9935162	T	C	0.409722	1008
16	rs76244992	T	C	0.145833	1008
16	rs78800618	C	G	0.0545635	1008
16	rs59420300	C	T	0.123016	1008
16	rs150743824	G	A	0.015873	1008
16	rs4784992	G	A	0.247024	1008
16	rs4784993	C	G	0.385913	1008
16	rs72794442	A	G	0.014881	1008
16	rs4784994	C	T	0.409722	1008
16	rs4784995	C	T	0.427579	1008
16	rs6499988	C	T	0.686508	1008
16	rs28391230	A	G	0.330357	1008
16	rs4784996	G	C	0.292659	1008
16	rs79756030	C	G	0.0426587	1008
16	rs111720209	T	C	0.0436508	1008
16	rs12446057	G	A	0.628968	1008
16	rs8059521	G	A	0.776786	1008
16	rs13330823	T	C	0.0674603	1008
16	rs8046364	T	A	0.505952	1008
16	rs148981428	C	T	0.030754	1008
16	rs59892086	G	T	0.291667	1008
16	rs58819165	A	G	0.167659	1008
16	rs60051015	T	C	0.323413	1008
16	rs138519652	A	G	0.031746	1008
16	rs12599248	C	T	0.289683	1008
16	rs7500380	T	C	0.323413	1008
16	rs149935469	C	T	0.031746	1008
16	rs144011633	C	T	0.031746	1008
16	rs62066444	G	C	0.290675	1008
16	rs140012428	G	A	0.031746	1008
16	rs11076275	C	G	0.321429	1008
16	rs7206213	T	C	0.385913	1008
16	rs113369655	C	T	0.0634921	1008
16	rs75444863	T	C	0.323413	1008
16	rs147272705	C	T	0.030754	1008
16	rs62067767	G	T	0.290675	1008
16	rs145087411	A	C	0.030754	1008
16	rs113322999	C	T	0.0634921	1008
16	rs137891147	G	C	0.030754	1008
16	rs372747728	G	A	0.0257937	1008
16	rs181981892	G	T	0.030754	1008
16	rs147395320	C	G	0.0337302	1008
16	rs76714545	A	G	0.030754	1008
16	rs143494568	T	C	0.030754	1008
16	rs146344573	A	G	0.143849	1008
16	rs150076436	T	C	0.0257937	1008
16	rs190894298	G	A	0.0257937	1008
16	rs11643045	T	C	0.164683	1008
16	rs140196677	G	A	0.164683	1008
16	rs148159545	A	T	0.164683	1008
16	rs147765356	G	A	0.030754	1008
16	rs141474362	G	T	0.030754	1008
16	rs11646029	T	C	0.384921	1008
16	rs11646347	A	G	0.290675	1008
16	rs11640898	G	T	0.321429	1008
16	rs75082502	A	G	0.0634921	1008
16	rs62067774	A	G	0.321429	1008
16	rs145108317	G	T	0.030754	1008
16	rs56361283	G	A	0.164683	1008
16	rs73557658	C	T	0.125992	1008
16	rs55705924	A	C	0.290675	1008
16	rs56101450	C	T	0.44246	1008
16	rs77209944	A	G	0.125992	1008
16	rs56347179	T	A	0.164683	1008
16	rs145054414	G	A	0.030754	1008
16	rs8063148	G	A	0.220238	1008
16	rs732728	C	A	0.195437	1008
16	rs732727	T	C	0.195437	1008
16	rs75380492	G	T	0.123016	1008
16	rs62067781	T	A	0.165675	1008
16	rs62067782	A	G	0.166667	1008
16	rs56252199	A	T	0.394841	1008
16	rs55752470	A	G	0.165675	1008
16	rs12596950	A	G	0.394841	1008
16	rs12599034	G	A	0.164683	1008
16	rs1531581	G	A	0.393849	1008
16	rs16960614	G	T	0.121032	1008
16	rs11076276	T	C	0.164683	1008
16	rs9937648	G	A	0.514881	1008
16	rs11862940	T	G	0.393849	1008
16	rs11866022	C	T	0.393849	1008
16	rs75272872	C	T	0.030754	1008
16	rs140341336	T	G	0.030754	1008
16	rs8061883	T	C	0.393849	1008
16	rs7192433	C	G	0.198413	1008
16	rs8056541	T	A	0.393849	1008
16	rs79883467	T	C	0.00198413	1008
16	rs145405325	G	T	0.030754	1008
16	rs55663098	G	C	0.393849	1008
16	rs56017431	A	C	0.393849	1008
16	rs1595290	C	G	0.393849	1008
16	rs1595289	T	G	0.197421	1008
16	rs9939788	A	G	0.0257937	1008
16	rs2045950	T	C	0.394841	1008
16	rs2045949	A	G	0.393849	1008
16	rs143221745	G	A	0.030754	1008
16	rs16942497	C	T	0.164683	1008
16	rs983395	G	A	0.164683	1008
16	rs76291721	A	C	0.0615079	1008
16	rs79371134	G	T	0.0228175	1008
16	rs13336248	G	A	0.230159	1008
16	rs56404716	A	G	0.164683	1008
16	rs74873291	T	G	0.00992063	1008
16	rs78349960	T	G	0.142857	1008
16	rs967653	G	T	0.365079	1008
16	rs967652	G	C	0.165675	1008
16	rs7185980	T	C	0.366071	1008
16	rs141834282	A	G	0.0297619	1008
16	rs3859045	C	G	0.366071	1008
16	rs117223986	C	T	0.164683	1008
16	rs3859046	C	A	0.365079	1008
16	rs2406177	A	T	0.200397	1008
16	rs11646890	T	C	0.365079	1008
16	rs11640232	G	T	0.365079	1008
16	rs61074251	C	T	0.363095	1008
16	rs10852567	C	G	0.361111	1008
16	rs11076277	C	T	0.16369	1008
16	rs11076278	C	T	0.350198	1008
16	rs12149304	C	T	0.161706	1008
16	rs55689844	C	T	0.350198	1008
16	rs11860096	T	C	0.361111	1008
16	rs11863054	G	A	0.389881	1008
16	rs12149087	T	C	0.359127	1008
16	rs12149093	T	A	0.170635	1008
16	rs12149490	T	C	0.360119	1008
16	rs12149809	G	A	0.360119	1008
16	rs8062858	G	A	0.348214	1008
16	rs28459326	C	T	0.348214	1008
16	rs74880322	A	T	0.159722	1008
16	rs56078665	G	C	0.348214	1008
16	rs75594993	T	C	0.159722	1008
16	rs148752709	G	C	0.0367063	1008
16	rs73557701	T	C	0.210317	1008
16	rs8054880	T	A	0.208333	1008
16	rs200362457	T	C	0.0287698	1008
16	rs62067794	C	T	0.162698	1008
16	rs62064964	C	T	0.162698	1008
16	rs55646428	A	G	0.175595	1008
16	rs79257747	T	G	0.0644841	1008
16	rs8047756	A	G	0.189484	1008
16	rs11646892	G	A	0.175595	1008
16	rs8050503	G	A	0.188492	1008
16	rs9926537	A	G	0.365079	1008
16	rs9926689	A	C	0.365079	1008
16	rs11076279	T	C	0.176587	1008
16	rs11643902	A	G	0.176587	1008
16	rs12933209	C	A	0.0119048	1008
16	rs146458572	G	A	0.0267857	1008
16	rs144623021	C	T	0.0386905	1008
16	rs11076280	G	A	0.162698	1008
16	rs75644639	C	T	0.0238095	1008
16	rs11863760	C	T	0.386905	1008
16	rs58590369	T	G	0.400794	1008
16	rs75757670	A	G	0.014881	1008
16	rs144845487	G	A	0.0267857	1008
16	rs13336671	G	T	0.509921	1008
16	rs118069582	A	T	0.0505952	1008
16	rs1020977	A	G	0.352183	1008
16	rs1020978	A	G	0.352183	1008
16	rs12448397	G	C	0.352183	1008
16	rs7203869	G	C	0.33631	1008
16	rs12596337	G	A	0.203373	1008
16	rs9923272	G	T	0.33631	1008
16	rs12444410	C	T	0.130952	1008
16	rs34002685	T	C	0.0297619	1008
16	rs12445005	G	T	0.224206	1008
16	rs59862588	C	T	0.0248016	1008
16	rs12445283	C	G	0.171627	1008
16	rs75813659	G	A	0.0505952	1008
16	rs9928888	G	C	0.371032	1008
16	rs7201692	A	G	0.0595238	1008
16	rs7199942	G	T	0.420635	1008
16	rs17241236	A	T	0.0694444	1008
16	rs9925672	A	G	0.0694444	1008
16	rs4609835	A	G	0.0684524	1008
16	rs11076281	G	C	0.0605159	1008
16	rs4380045	A	G	0.0684524	1008
16	rs28816799	C	T	0.0684524	1008
16	rs9928770	A	G	0.0684524	1008
16	rs7204084	T	C	0.475198	1008
16	rs9929084	C	G	0.397817	1008
16	rs7204355	G	T	0.0684524	1008
16	rs79561713	G	A	0.0684524	1008
16	rs7188665	T	G	0.0684524	1008
16	rs7206083	C	G	0.0684524	1008
16	rs7188871	T	A	0.0684524	1008
16	rs7204939	G	T	0.0684524	1008
16	rs9933811	G	T	0.0684524	1008
16	rs9926787	T	C	0.0684524	1008
16	rs9924695	A	C	0.0684524	1008
16	rs9934006	G	A	0.0684524	1008
16	rs9927214	T	C	0.0684524	1008
16	rs9934414	G	T	0.0684524	1008
16	rs9937340	C	A	0.0684524	1008
16	rs9937778	C	G	0.0605159	1008
16	rs189250819	T	C	0.00892857	1008
16	rs13335427	T	C	0.540675	1008
16	rs190992348	T	A	0.047619	1008
16	rs4144525	G	A	0.157738	1008
16	rs78635141	C	T	0.0456349	1008
16	rs13335945	A	G	0.123016	1008
16	rs1437176	A	G	0.366071	1008
16	rs77381520	C	T	0.109127	1008
16	rs80065305	G	T	0.255952	1008
16	rs79550141	G	A	0.255952	1008
16	rs4784062	C	A	0.185516	1008
16	rs117178180	C	T	0.00595238	1008
16	rs75119890	C	T	0.123016	1008
16	rs9930155	A	T	0.918651	1008
16	rs67391420	G	A	0.0615079	1008
16	rs12599701	A	G	0.123016	1008
16	rs35674836	T	C	0.0664683	1008
16	rs4785000	C	T	0.918651	1008
16	rs9930651	C	T	0.188492	1008
16	rs4785001	T	C	0.621032	1008
16	rs4785002	A	T	0.918651	1008
16	rs9933195	G	A	0.930556	1008
16	rs1437175	A	G	0.747024	1008
16	rs1370257	G	T	0.734127	1008
16	rs1370256	G	C	0.733135	1008
16	rs75252933	T	C	0.123016	1008
16	rs79271919	G	C	0.0456349	1008
16	rs77981458	C	T	0.0545635	1008
16	rs80123780	C	T	0.104167	1008
16	rs74856888	A	T	0.104167	1008
16	rs75710189	C	T	0.124008	1008
16	rs138525669	T	C	0.104167	1008
16	rs146276482	G	C	0.104167	1008
16	rs12931857	G	A	0.930556	1008
16	rs149516743	C	A	0.00396825	1008
16	rs12918721	C	T	0.0605159	1008
16	rs12919033	C	T	0.0605159	1008
16	rs76461619	A	G	0.104167	1008
16	rs74779425	A	C	0.224206	1008
16	rs76616673	A	G	0.0545635	1008
16	rs2053231	G	T	0.792659	1008
16	rs56070693	G	A	0.371032	1008
16	rs8043952	C	T	0.805556	1008
16	rs8049224	T	G	0.805556	1008
16	rs13330626	A	G	0.125992	1008
16	rs2196575	A	G	0.805556	1008
16	rs1370255	C	G	0.805556	1008
16	rs1370254	C	A	0.806548	1008
16	rs2217951	A	C	0.0644841	1008
16	rs7190353	G	A	0.673611	1008
16	rs7191883	C	T	0.674603	1008
16	rs8056134	T	C	0.675595	1008
16	rs62064985	T	A	0.100198	1008
16	rs8056321	T	C	0.675595	1008
16	rs6499989	C	A	0.832341	1008
16	rs6499990	C	G	0.673611	1008
16	rs6499991	A	G	0.637897	1008
16	rs6499992	G	C	0.673611	1008
16	rs6499993	C	T	0.671627	1008
16	rs16960638	T	G	0.27381	1008
16	rs7199628	A	G	0.0357143	1008
16	rs1993910	C	G	0.672619	1008
16	rs7204553	T	G	0.0357143	1008
16	rs9933551	T	C	0.672619	1008
16	rs11859025	C	T	0.928571	1008
16	rs16960639	G	T	0.0962302	1008
16	rs9921589	C	T	0.672619	1008
16	rs12923292	C	T	0.674603	1008
16	rs12927800	T	G	0.673611	1008
16	rs12923465	C	G	0.673611	1008
16	rs12923777	C	T	0.673611	1008
16	rs12596914	G	A	0.928571	1008
16	rs12709018	T	G	0.673611	1008
16	rs1992113	A	G	0.673611	1008
16	rs7200326	C	T	0.253968	1008
16	rs12932532	G	A	0.0357143	1008
16	rs6499994	G	A	0.793651	1008
16	rs8044477	A	G	0.637897	1008
16	rs1583583	T	C	0.927579	1008
16	rs7185576	C	T	0.829365	1008
16	rs12598993	C	T	0.0357143	1008
16	rs7195802	T	G	0.927579	1008
16	rs7195814	T	G	0.829365	1008
16	rs118079945	A	G	0.0486111	1008
16	rs11076286	C	T	0.636905	1008
16	rs140718396	T	A	0.0188492	1008
16	rs11864970	C	G	0.270833	1008
16	rs1865968	G	T	0.927579	1008
16	rs9930442	T	C	0.926587	1008
16	rs7197268	C	A	0.828373	1008
16	rs7196073	G	A	0.829365	1008
16	rs12446568	C	T	0.0367063	1008
16	rs16960653	A	G	0.156746	1008
16	rs6499995	T	A	0.829365	1008
16	rs1821801	A	G	0.829365	1008
16	rs1370252	G	C	0.793651	1008
16	rs1437173	C	G	0.829365	1008
16	rs1437172	C	T	0.793651	1008
16	rs34697033	G	T	0.0376984	1008
16	rs76817774	C	G	0.0972222	1008
16	rs36081964	A	T	0.0367063	1008
16	rs9933432	T	C	0.0367063	1008
16	rs2083028	A	G	0.0972222	1008
16	rs1437171	T	C	0.830357	1008
16	rs78010654	C	T	0.0972222	1008
16	rs7192732	T	A	0.0982143	1008
16	rs4785004	G	T	0.829365	1008
16	rs1437170	G	T	0.829365	1008
16	rs10500408	G	A	0.338294	1008
16	rs117671260	C	A	0.0297619	1008
16	rs961141	T	C	0.927579	1008
16	rs141909015	A	G	0.0287698	1008
16	rs28658047	C	T	0.15377	1008
16	rs57976264	A	C	0.15377	1008
16	rs1437169	G	T	0.792659	1008
16	rs4785005	A	G	0.793651	1008
16	rs4785006	A	G	0.927579	1008
16	rs4785007	T	A	0.927579	1008
16	rs9922444	A	C	0.133929	1008
16	rs4785008	C	T	0.15377	1008
16	rs12922923	G	C	0.639881	1008
16	rs16960664	G	T	0.0972222	1008
16	rs4785009	C	T	0.830357	1008
16	rs35436700	T	C	0.639881	1008
16	rs1437168	G	A	0.927579	1008
16	rs7202372	T	A	0.927579	1008
16	rs7202387	T	G	0.830357	1008
16	rs73564105	A	G	0.0972222	1008
16	rs150220124	G	A	0.030754	1008
16	rs16960668	C	T	0.0972222	1008
16	rs9924756	G	A	0.15377	1008
16	rs1478908	T	C	0.927579	1008
16	rs994601	C	T	0.927579	1008
16	rs994600	C	G	0.830357	1008
16	rs80276714	G	A	0.0763889	1008
16	rs7204715	A	G	0.927579	1008
16	rs7204718	A	G	0.927579	1008
16	rs73564117	T	C	0.0972222	1008
16	rs73564118	G	A	0.0972222	1008
16	rs16960671	T	C	0.0972222	1008
16	rs12446483	C	T	0.15377	1008
16	rs1437167	C	T	0.927579	1008
16	rs1437166	C	T	0.927579	1008
16	rs1437165	G	T	0.641865	1008
16	rs74023005	A	G	0.15377	1008
16	rs1545116	G	A	0.15377	1008
16	rs1545115	A	T	0.928571	1008
16	rs1545114	T	C	0.928571	1008
16	rs1545113	A	T	0.928571	1008
16	rs2164665	A	G	0.77381	1008
16	rs74023006	A	G	0.0972222	1008
16	rs79273709	T	C	0.0486111	1008
16	rs6499996	G	A	0.927579	1008
16	rs9972719	T	C	0.909722	1008
16	rs9972804	C	T	0.927579	1008
16	rs1871302	T	C	0.927579	1008
16	rs2083027	G	A	0.927579	1008
16	rs1871301	A	G	0.641865	1008
16	rs7184934	A	G	0.927579	1008
16	rs4594249	T	C	0.927579	1008
16	rs4600454	G	T	0.927579	1008
16	rs7498244	A	G	0.889881	1008
16	rs76168406	T	C	0.152778	1008
16	rs12920900	A	T	0.640873	1008
16	rs7185185	C	G	0.249008	1008
16	rs1370251	A	G	0.0376984	1008
16	rs1437164	G	A	0.640873	1008
16	rs16960693	G	A	0.0972222	1008
16	rs34499510	C	T	0.639881	1008
16	rs34694315	T	G	0.0803571	1008
16	rs28554773	G	A	0.0982143	1008
16	rs146483065	G	A	0.152778	1008
16	rs144298169	C	G	0.0972222	1008
16	rs12934521	G	T	0.639881	1008
16	rs35653512	G	A	0.0367063	1008
16	rs4784063	A	G	0.829365	1008
16	rs4785010	G	A	0.927579	1008
16	rs10500409	A	G	0.0982143	1008
16	rs80125403	A	T	0.151786	1008
16	rs1437194	G	A	0.639881	1008
16	rs73564156	C	A	0.0982143	1008
16	rs1865972	A	G	0.792659	1008
16	rs9934051	T	C	0.792659	1008
16	rs12443509	G	A	0.639881	1008
16	rs117140274	T	G	0.0119048	1008
16	rs1437193	G	A	0.927579	1008
16	rs11864534	A	G	0.0982143	1008
16	rs73564161	A	G	0.0982143	1008
16	rs8048819	A	G	0.134921	1008
16	rs8047156	G	T	0.0367063	1008
16	rs8053552	T	C	0.0327381	1008
16	rs16960701	G	T	0.0982143	1008
16	rs78071547	C	A	0.151786	1008
16	rs7194392	G	A	0.134921	1008
16	rs7196146	C	A	0.130952	1008
16	rs74343977	G	A	0.293651	1008
16	rs74988046	A	G	0.0267857	1008
16	rs12596098	T	C	0.159722	1008
16	rs1437192	A	T	0.94246	1008
16	rs4785011	C	T	0.183532	1008
16	rs34841234	A	G	0.0922619	1008
16	rs12445555	T	C	0.159722	1008
16	rs12447675	C	G	0.159722	1008
16	rs12444928	A	C	0.159722	1008
16	rs12447563	G	A	0.159722	1008
16	rs12445604	T	C	0.159722	1008
16	rs74023010	G	T	0.159722	1008
16	rs74023011	T	A	0.159722	1008
16	rs78301398	G	A	0.0168651	1008
16	rs4438296	C	A	0.159722	1008
16	rs57182338	C	A	0.159722	1008
16	rs56372948	A	G	0.735119	1008
16	rs113718106	C	T	0.159722	1008
16	rs75804423	C	T	0.159722	1008
16	rs59451700	T	C	0.0297619	1008
16	rs8062999	C	T	0.691468	1008
16	rs77227510	T	A	0.00992063	1008
16	rs7188882	C	G	0.65377	1008
16	rs9673327	G	A	0.49504	1008
16	rs16960705	C	T	0.128968	1008
16	rs112799599	G	A	0.030754	1008
16	rs1437191	C	T	0.956349	1008
16	rs1437190	A	G	0.251984	1008
16	rs60014403	T	C	0.030754	1008
16	rs1437189	C	T	0.251984	1008
16	rs7205850	C	T	0.199405	1008
16	rs7206561	A	G	0.696429	1008
16	rs1579637	A	G	0.697421	1008
16	rs143501749	G	T	0.0188492	1008
16	rs8048761	A	G	0.62996	1008
16	rs73564177	A	G	0.0218254	1008
16	rs4404061	C	T	0.946429	1008
16	rs12447402	C	A	0.0218254	1008
16	rs9927197	T	C	0.0515873	1008
16	rs74779296	A	G	0.181548	1008
16	rs11862601	T	C	0.0218254	1008
16	rs370776942	A	C	0.0406746	1008
16	rs200910122	C	G	0.180556	1008
16	rs9746555	T	C	0.440476	1008
16	rs142594122	T	A	0.121032	1008
16	rs143672299	A	G	0.121032	1008
16	rs12448735	A	C	0.184524	1008
16	rs375788031	T	C	0.159722	1008
16	rs111708824	G	C	0.204365	1008
16	rs7184397	A	G	0.71131	1008
16	rs113605345	C	T	0.204365	1008
16	rs112866696	C	T	0.18254	1008
16	rs9933756	G	A	0.0515873	1008
16	rs113697184	C	A	0.204365	1008
16	rs114299925	T	A	0.204365	1008
16	rs114952535	G	A	0.204365	1008
16	rs9924622	A	G	0.118056	1008
16	rs73548013	C	T	0.204365	1008
16	rs73548016	A	G	0.204365	1008
16	rs73548019	C	T	0.204365	1008
16	rs73548023	T	G	0.204365	1008
16	rs78781524	T	C	0.164683	1008
16	rs3374	C	T	0.204365	1008
16	rs987223	T	G	0.946429	1008
16	rs1595297	C	A	0.204365	1008
16	rs73548035	A	C	0.203373	1008
16	rs73548037	A	G	0.0218254	1008
16	rs75354241	G	T	0.0575397	1008
16	rs8050562	C	T	0.204365	1008
16	rs6500001	T	C	0.945437	1008
16	rs6500002	A	G	0.71131	1008
16	rs74496088	A	C	0.131944	1008
16	rs7202228	T	C	0.690476	1008
16	rs8055101	C	T	0.204365	1008
16	rs9972699	C	T	0.204365	1008
16	rs56732608	A	G	0.204365	1008
16	rs60807856	G	A	0.204365	1008
16	rs9941163	T	C	0.946429	1008
16	rs58494736	C	T	0.204365	1008
16	rs58709294	T	A	0.204365	1008
16	rs56933209	G	A	0.204365	1008
16	rs11859760	T	C	0.204365	1008
16	rs7203978	A	G	0.204365	1008
16	rs7201883	G	A	0.204365	1008
16	rs35317826	A	G	0.71131	1008
16	rs1595296	A	G	0.71131	1008
16	rs77703813	C	T	0.164683	1008
16	rs56789821	C	T	0.0238095	1008
16	rs8047544	A	G	0.894841	1008
16	rs4390582	T	C	0.71131	1008
16	rs8052606	T	C	0.204365	1008
16	rs12447660	G	A	0.204365	1008
16	rs1898366	T	C	0.946429	1008
16	rs6500004	A	G	0.18254	1008
16	rs79728243	A	G	0.194444	1008
16	rs6500005	A	G	0.204365	1008
16	rs1595295	G	C	0.71131	1008
16	rs1595294	G	A	0.644841	1008
16	rs1595293	T	G	0.644841	1008
16	rs12597217	A	G	0.18254	1008
16	rs13332777	A	G	0.119048	1008
16	rs4785015	G	A	0.440476	1008
16	rs12599934	C	T	0.181548	1008
16	rs59973658	A	G	0.644841	1008
16	rs12599968	C	G	0.18254	1008
16	rs58563372	A	G	0.204365	1008
16	rs73548059	T	C	0.204365	1008
16	rs7206765	A	G	0.204365	1008
16	rs7204706	G	A	0.204365	1008
16	rs7204851	G	T	0.203373	1008
16	rs7205051	G	C	0.204365	1008
16	rs7185105	A	G	0.946429	1008
16	rs113963557	G	A	0.18254	1008
16	rs7403873	C	T	0.440476	1008
16	rs12444372	G	T	0.203373	1008
16	rs12444599	C	T	0.203373	1008
16	rs147349272	C	T	0.183532	1008
16	rs2083029	T	C	0.947421	1008
16	rs111973274	T	A	0.203373	1008
16	rs73548069	T	A	0.203373	1008
16	rs77056584	G	A	0.203373	1008
16	rs34336151	G	A	0.946429	1008
16	rs73548079	G	A	0.203373	1008
16	rs73548080	T	C	0.203373	1008
16	rs73548082	C	T	0.0218254	1008
16	rs73548084	G	C	0.203373	1008
16	rs75068674	C	G	0.183532	1008
16	rs12444148	T	C	0.204365	1008
16	rs12446330	C	T	0.204365	1008
16	rs12446167	G	A	0.204365	1008
16	rs12446357	C	G	0.203373	1008
16	rs73548086	G	A	0.203373	1008
16	rs11076292	A	G	0.262897	1008
16	rs12448412	C	G	0.0218254	1008
16	rs35002319	T	C	0.262897	1008
16	rs112614224	C	T	0.177579	1008
16	rs62065022	T	C	0.107143	1008
16	rs28896850	G	A	0.133929	1008
16	rs12599855	C	T	0.0515873	1008
16	rs8056976	C	T	0.425595	1008
16	rs116997330	G	T	0.0724206	1008
16	rs57617029	G	A	0.0347222	1008
16	rs7198001	G	A	0.585317	1008
16	rs7205211	A	G	0.349206	1008
16	rs12443605	C	A	0.197421	1008
16	rs7203991	G	A	0.849206	1008
16	rs7205329	C	T	0.831349	1008
16	rs1865971	G	A	0.227183	1008
16	rs1816587	T	C	0.212302	1008
16	rs893196	G	A	0.593254	1008
16	rs12447428	A	G	0.144841	1008
16	rs9937113	T	C	0.611111	1008
16	rs74023021	T	C	0.383929	1008
16	rs12599935	T	G	0.0555556	1008
16	rs12596995	G	A	0.0535714	1008
16	rs74520838	G	T	0.384921	1008
16	rs56047083	T	C	0.155754	1008
16	rs71400043	C	T	0.0535714	1008
16	rs72780234	T	C	0.0277778	1008
16	rs11076295	A	G	0.0535714	1008
16	rs1075376	T	A	0.144841	1008
16	rs1077029	A	T	0.380952	1008
16	rs57518155	T	C	0.212302	1008
16	rs7202257	C	T	0.155754	1008
16	rs9932789	C	T	0.154762	1008
16	rs9972762	G	A	0.0168651	1008
16	rs55908564	C	T	0.143849	1008
16	rs1437188	T	C	0.552579	1008
16	rs58904938	G	A	0.380952	1008
16	rs12929981	T	G	0.425595	1008
16	rs188991922	G	T	0.37996	1008
16	rs144629414	C	T	0.37996	1008
16	rs139384042	A	C	0.37996	1008
16	rs34399745	G	T	0.0327381	1008
16	rs9928473	A	G	0.155754	1008
16	rs9929007	A	G	0.143849	1008
16	rs72780235	A	T	0.143849	1008
16	rs9972774	T	C	0.0416667	1008
16	rs57076924	A	G	0.380952	1008
16	rs57357539	A	G	0.450397	1008
16	rs7204125	G	A	0.795635	1008
16	rs7193449	T	A	0.0277778	1008
16	rs7194417	T	C	0.159722	1008
16	rs1370260	C	T	0.231151	1008
16	rs8048107	T	A	0.657738	1008
16	rs8043699	C	T	0.0277778	1008
16	rs7188913	C	T	0.0376984	1008
16	rs12922700	G	T	0.44246	1008
16	rs4785016	A	T	0.232143	1008
16	rs62065034	C	G	0.426587	1008
16	rs9934962	C	T	0.152778	1008
16	rs7188898	G	A	0.657738	1008
16	rs7189288	G	A	0.407738	1008
16	rs7193918	G	A	0.0277778	1008
16	rs62065035	T	C	0.144841	1008
16	rs1898365	C	T	0.638889	1008
16	rs13338057	C	T	0.152778	1008
16	rs9635510	T	A	0.425595	1008
16	rs4785017	A	G	0.792659	1008
16	rs58438549	A	G	0.231151	1008
16	rs16960770	C	T	0.235119	1008
16	rs11859849	C	T	0.152778	1008
16	rs11864161	A	G	0.152778	1008
16	rs13330816	C	G	0.152778	1008
16	rs8044601	G	C	0.235119	1008
16	rs56831596	C	A	0.37996	1008
16	rs55753524	T	C	0.37996	1008
16	rs11865081	T	A	0.532738	1008
16	rs16960775	T	C	0.534722	1008
16	rs73550006	C	T	0.0386905	1008
16	rs8051041	G	A	0.72123	1008
16	rs8055989	G	A	0.00992063	1008
16	rs55886961	G	A	0.34127	1008
16	rs74023023	T	C	0.15873	1008
16	rs115040012	A	G	0.0426587	1008
16	rs7195515	T	C	0.367063	1008
16	rs8054795	A	G	0.367063	1008
16	rs10445029	A	G	0.367063	1008
16	rs9302710	G	T	0.99504	1008
16	rs9925004	C	T	0.15873	1008
16	rs62065038	G	A	0.363095	1008
16	rs143587875	A	C	0.0376984	1008
16	rs138368444	G	A	0.0238095	1008
16	rs62065039	A	G	0.00992063	1008
16	rs17241313	C	T	0.131944	1008
16	rs16960788	A	T	0.125	1008
16	rs60728512	T	C	0.28869	1008
16	rs16960789	T	C	0.125	1008
16	rs11076296	G	A	0.119048	1008
16	rs139890725	C	G	0.0396825	1008
16	rs998085	A	G	0.00992063	1008
16	rs115137333	A	G	0.0396825	1008
16	rs142260959	T	C	0.0248016	1008
16	rs7186749	T	C	0.385913	1008
16	rs115266902	C	A	0.0396825	1008
16	rs148935955	G	T	0.0218254	1008
16	rs7204204	C	T	0.656746	1008
16	rs116235813	C	T	0.0396825	1008
16	rs4785018	A	G	0.00992063	1008
16	rs79108241	G	A	0.0833333	1008
16	rs1816586	A	C	0.550595	1008
16	rs4784068	G	T	0.00992063	1008
16	rs12149773	A	G	0.99504	1008
16	rs16960801	A	C	0.109127	1008
16	rs12597332	T	C	0.202381	1008
16	rs980887	A	G	0.380952	1008
16	rs115004571	T	A	0.0396825	1008
16	rs10500410	A	C	0.15873	1008
16	rs35640812	G	A	0.124008	1008
16	rs1370258	C	T	0.0496032	1008
16	rs990813	G	A	0.332341	1008
16	rs12923985	C	T	0.124008	1008
16	rs7190920	A	T	0.15873	1008
16	rs114952853	T	C	0.0396825	1008
16	rs9937394	C	T	0.15873	1008
16	rs72780256	C	T	0.124008	1008
16	rs79938543	T	C	0.0396825	1008
16	rs1437184	C	G	0.710317	1008
16	rs1437183	A	G	0.337302	1008
16	rs8049724	T	C	0.376984	1008
16	rs4784069	G	C	0.375992	1008
16	rs6500010	C	G	0.71131	1008
16	rs1437181	T	G	0.125992	1008
16	rs56296440	A	T	0.375992	1008
16	rs149448607	T	C	0.0406746	1008
16	rs9925085	G	C	0.71131	1008
16	rs12925426	G	C	0.160714	1008
16	rs1437180	G	A	0.426587	1008
16	rs991370	A	G	0.00992063	1008
16	rs4144526	C	T	0.0406746	1008
16	rs1347646	A	G	0.00992063	1008
16	rs9806813	T	C	0.0406746	1008
16	rs114947567	T	G	0.0406746	1008
16	rs9806814	T	C	0.418651	1008
16	rs1119993	A	T	0.00992063	1008
16	rs62059452	A	G	0.377976	1008
16	rs11865218	G	A	0.374008	1008
16	rs141689979	A	G	0.0347222	1008
16	rs1529961	C	T	0.374008	1008
16	rs11863032	G	A	0.256944	1008
16	rs7403939	G	A	0.535714	1008
16	rs74020403	A	G	0.145833	1008
16	rs7403953	G	A	0.641865	1008
16	rs3887037	G	A	0.108135	1008
16	rs3887036	T	C	0.108135	1008
16	rs893195	A	G	0.00992063	1008
16	rs11862472	T	A	0.109127	1008
16	rs35284383	C	T	0.109127	1008
16	rs114856989	G	T	0.0406746	1008
16	rs752029	T	C	0.537698	1008
16	rs1966693	T	C	0.121032	1008
16	rs4528560	G	A	0.534722	1008
16	rs1469912	G	T	0.373016	1008
16	rs114611340	C	T	0.0406746	1008
16	rs1469911	A	G	0.00992063	1008
16	rs1469909	A	G	0.373016	1008
16	rs1972834	A	G	0.00992063	1008
16	rs1550180	A	G	0.00992063	1008
16	rs11861586	G	A	0.111111	1008
16	rs7198221	A	G	0.374008	1008
16	rs66499938	T	G	0.125992	1008
16	rs2406365	T	A	0.00992063	1008
16	rs874309	C	T	0.685516	1008
16	rs2009120	C	T	0.685516	1008
16	rs2053233	A	G	0.695437	1008
16	rs2053232	G	A	0.695437	1008
16	rs12709022	A	G	0.685516	1008
16	rs114999790	T	C	0.0406746	1008
16	rs7500491	T	C	0.695437	1008
16	rs12444537	C	T	0.0753968	1008
16	rs12927363	G	C	0.111111	1008
16	rs1437187	A	G	0.00992063	1008
16	rs1437186	T	C	0.509921	1008
16	rs28637850	G	A	0.144841	1008
16	rs9940566	A	T	0.144841	1008
16	rs969389	T	G	0.00992063	1008
16	rs1437185	A	G	0.00992063	1008
16	rs9933021	C	T	0.144841	1008
16	rs1595292	G	A	0.00992063	1008
16	rs1595291	A	G	0.00992063	1008
16	rs34658632	G	A	0.111111	1008
16	rs7500205	A	G	0.680556	1008
16	rs146961267	C	T	0.0406746	1008
16	rs4485350	C	A	0.680556	1008
16	rs4506888	C	T	0.373016	1008
16	rs12051393	T	G	0.145833	1008
16	rs7194518	T	C	0.373016	1008
16	rs4133362	G	A	0.680556	1008
16	rs4133363	G	A	0.00992063	1008
16	rs4133364	C	T	0.00992063	1008
16	rs188756082	A	T	0.0198413	1008
16	rs145016087	G	T	0.0109127	1008
16	rs74844052	T	A	0.0575397	1008
16	rs4077124	A	T	0.374008	1008
16	rs116886225	A	G	0.0406746	1008
16	rs11076298	T	C	0.374008	1008
16	rs116056443	G	A	0.0406746	1008
16	rs62060286	A	G	0.00992063	1008
16	rs62060287	C	T	0.00992063	1008
16	rs62060288	G	T	0.00992063	1008
16	rs138132086	C	T	0.0406746	1008
16	rs34029574	T	C	0.49504	1008
16	rs11860739	A	G	0.680556	1008
16	rs62060290	A	C	0.00992063	1008
16	rs12929116	C	T	0.111111	1008
16	rs11861721	A	G	0.493056	1008
16	rs9937385	G	A	0.678571	1008
16	rs62060291	T	G	0.00992063	1008
16	rs139890607	C	T	0.0198413	1008
16	rs62060292	G	A	0.00992063	1008
16	rs141552394	G	A	0.0406746	1008
16	rs60445240	T	A	0.00992063	1008
16	rs4785019	A	G	0.290675	1008
16	rs4785020	A	G	0.374008	1008
16	rs62060294	A	C	0.00992063	1008
16	rs533498989	A	C	0.0357143	1008
16	rs144674216	C	G	0.160714	1008
16	rs62060298	C	T	0.388889	1008
16	rs28695918	T	G	0.144841	1008
16	rs12933112	C	T	0.111111	1008
16	rs12933263	C	T	0.111111	1008
16	rs12924323	T	C	0.111111	1008
16	rs55841278	A	T	0.00992063	1008
16	rs115412687	C	T	0.0406746	1008
16	rs62060300	A	G	0.00992063	1008
16	rs74625593	A	G	0.00992063	1008
16	rs149050785	A	G	0.0228175	1008
16	rs4277333	A	G	0.389881	1008
16	rs4785021	T	C	0.696429	1008
16	rs78152433	A	G	0.0664683	1008
16	rs10220950	G	A	0.122024	1008
16	rs10221112	A	G	0.122024	1008
16	rs10220957	G	A	0.122024	1008
16	rs55993253	A	G	0.183532	1008
16	rs77470402	G	C	0.0605159	1008
16	rs34471078	C	G	0.112103	1008
16	rs67228612	G	A	0.112103	1008
16	rs12934473	C	T	0.111111	1008
16	rs11076300	A	G	0.391865	1008
16	rs34386794	A	C	0.112103	1008
16	rs12927372	A	G	0.122024	1008
16	rs72780273	T	C	0.112103	1008
16	rs72780274	A	G	0.112103	1008
16	rs72780275	T	C	0.112103	1008
16	rs72780276	C	A	0.112103	1008
16	rs80314971	A	G	0.0138889	1008
16	rs7205169	C	T	0.00992063	1008
16	rs79131245	G	C	0.112103	1008
16	rs35575319	T	C	0.112103	1008
16	rs11641272	C	T	0.122024	1008
16	rs72784152	A	G	0.112103	1008
16	rs117608371	G	A	0.0208333	1008
16	rs12933370	A	G	0.112103	1008
16	rs72784155	A	G	0.112103	1008
16	rs7195584	C	G	0.568452	1008
16	rs7196275	A	G	0.568452	1008
16	rs7201429	T	G	0.693452	1008
16	rs58383758	T	G	0.385913	1008
16	rs7201991	T	G	0.689484	1008
16	rs71400050	A	G	0.112103	1008
16	rs4489993	C	T	0.00992063	1008
16	rs71400051	T	C	0.112103	1008
16	rs4517786	C	T	0.00992063	1008
16	rs117012049	G	A	0.112103	1008
16	rs150399795	C	T	0.112103	1008
16	rs139154236	G	T	0.112103	1008
16	rs77022097	T	C	0.112103	1008
16	rs145834785	G	A	0.112103	1008
16	rs112066097	C	T	0.112103	1008
16	rs149303736	G	A	0.112103	1008
16	rs143464167	C	T	0.0416667	1008
16	rs139860256	A	G	0.112103	1008
16	rs76668272	G	T	0.112103	1008
16	rs141974091	C	T	0.132937	1008
16	rs546868251	T	C	0.0218254	1008
16	rs147883639	A	C	0.0188492	1008
16	rs117480309	C	A	0.0277778	1008
16	rs72784156	A	C	0.112103	1008
16	rs139813730	G	C	0.0396825	1008
16	rs74020404	T	A	0.136905	1008
16	rs8057318	T	A	0.137897	1008
16	rs12373112	C	A	0.375	1008
16	rs11076301	T	C	0.392857	1008
16	rs76103351	G	A	0.00595238	1008
16	rs117477912	T	C	0.199405	1008
16	rs114531346	C	A	0.0406746	1008
16	rs12325436	A	G	0.0406746	1008
16	rs35004673	T	A	0.112103	1008
16	rs8059295	G	C	0.0406746	1008
16	rs117611845	G	A	0.0406746	1008
16	rs4128938	A	G	0.102183	1008
16	rs16960853	T	C	0.112103	1008
16	rs16960855	A	T	0.112103	1008
16	rs4238802	C	T	0.375992	1008
16	rs62060324	A	G	0.00992063	1008
16	rs8047476	C	T	0.133929	1008
16	rs12928605	T	C	0.112103	1008
16	rs4430727	C	T	0.53869	1008
16	rs139956556	T	A	0.0406746	1008
16	rs4570835	G	A	0.375992	1008
16	rs12932398	G	A	0.112103	1008
16	rs114327358	G	A	0.0406746	1008
16	rs4347615	G	T	0.550595	1008
16	rs12924603	T	G	0.112103	1008
16	rs78948713	G	A	0.00694444	1008
16	rs67451469	T	C	0.113095	1008
16	rs28537848	A	G	0.144841	1008
16	rs12922639	C	G	0.122024	1008
16	rs16960867	G	A	0.656746	1008
16	rs12921661	G	C	0.112103	1008
16	rs59938328	T	C	0.00992063	1008
16	rs62060327	C	T	0.00992063	1008
16	rs11862404	G	C	0.122024	1008
16	rs56726503	T	C	0.00992063	1008
16	rs67452317	A	G	0.112103	1008
16	rs13334251	C	T	0.143849	1008
```
