## Supplementary material for "Characterization of shared and ancestry-specific signals driving complex traits using multi-ancestry fine-mapping": susiex_nc3.cs80.cs

```
CS_ID	SNP	BP	REF_ALLELE	ALT_ALLELE	REF_FRQ	BETA	SE	-LOG10P	CS_PIP	OVRL_PIP
1	rs149165	58659307	G,G	T,T	0.573559,0.97123	-0.0221485,0.0029179	0.0039978,0.0255725	7.51975,0.0413614	0.0309872	0.0310872
1	rs154433	58659808	A,A	G,G	0.562624,0.954365	-0.0218543,-0.0204836	0.00398568,0.0204832	7.37914,0.498528	0.0299764	0.0300838
1	rs9940386	58653798	G,G	C,C	0.562624,0.954365	-0.0218543,-0.0190426	0.00398568,0.0204832	7.37914,0.452789	0.0285244	0.0286283
1	rs37037	58664602	G,G	A,A	0.573559,0.97123	-0.0220565,-0.00240467	0.0039978,0.0255725	7.46281,0.0338194	0.0273705	0.0274658
1	rs244908	58665389	G,G	C,C	0.573559,0.97123	-0.0220565,-0.00209769	0.0039978,0.0255725	7.46281,0.0293632	0.0273457	0.0274411
1	rs4784053	58660691	C,C	T,T	0.573559,0.97123	-0.0218287,0.00316739	0.0039978,0.0255725	7.32273,0.0450695	0.0204406	0.0205385
1	rs9783796	58653240	A,A	G,G	0.562624,0.954365	-0.021531,-0.019375	0.00398568,0.0204832	7.18129,0.46319	0.0189926	0.0190952
1	rs113571835	58623278	G,G	A,A	0.562624,0.954365	-0.0214873,-0.0202628	0.00398568,0.0204832	7.15476,0.491409	0.0185181	0.0186226
1	rs4784962	58660692	A,A	G,G	0.573559,0.97123	-0.0217367,0.00198317	0.0039978,0.0255725	7.26652,0.0277114	0.0180766	0.0181725
1	rs55827936	58632882	A,A	G,G	0.573559,0.970238	-0.0217367,0.00128355	0.0039978,0.0251555	7.26652,0.0180428	0.0180508	0.018146
1	rs930053	58631446	T,T	A,A	0.573559,0.97123	-0.0217367,0.000807425	0.0039978,0.0255725	7.26652,0.0110792	0.0180374	0.0181322
1	rs72790284	58625379	T,T	C,C	0.573559,0.97123	-0.0217367,0.000621003	0.0039978,0.0255725	7.26652,0.00849656	0.0180342	0.0181288
1	rs72790291	58636311	C,C	G,G	0.562624,0.954365	-0.0214392,-0.0208709	0.00398568,0.0204832	7.12563,0.511115	0.0178008	0.0179066
1	rs13337122	58635112	A,A	G,G	0.562624,0.954365	-0.0214392,-0.0208176	0.00398568,0.0204832	7.12563,0.509375	0.0177661	0.0178717
1	rs2139578	58627917	C,C	G,G	0.562624,0.954365	-0.0214392,-0.0207056	0.00398568,0.0204832	7.12563,0.505728	0.0176936	0.0177989
1	rs112974366	58617933	G,G	A,A	0.562624,0.954365	-0.0214392,-0.0203177	0.00398568,0.0204832	7.12563,0.493176	0.0175561	0.0176611
1	rs11649173	58623520	T,T	C,C	0.562624,0.954365	-0.0214392,-0.0202628	0.00398568,0.0204832	7.12563,0.491409	0.0174143	0.0175184
1	rs72790275	58614733	T,T	C,C	0.562624,0.954365	-0.0214392,-0.0200929	0.00398568,0.0204832	7.12563,0.485958	0.0173101	0.0174139
1	rs149312	58658114	T,T	C,C	0.573559,0.97123	-0.0216885,0.0024192	0.0039978,0.0255725	7.23717,0.0340314	0.0170101	0.0171063
1	rs12447860	58642638	A,A	T,T	0.573559,0.97123	-0.0216885,0.00142924	0.0039978,0.0255725	7.23717,0.0198012	0.0169674	0.0170624
1	rs111600685	58639035	A,A	G,G	0.573559,0.97123	-0.0216885,0.00118044	0.0039978,0.0255725	7.23717,0.0162914	0.0169601	0.0170549
1	rs9934300	58652135	C,C	G,G	0.562624,0.954365	-0.0214392,-0.0194822	0.00398568,0.0204832	7.12563,0.466563	0.0169492	0.0170514
1	rs7198594	58596619	T,T	C,C	0.562624,0.954365	-0.0213955,-0.0204856	0.00398568,0.0204832	7.09919,0.498594	0.0166014	0.0167059
1	rs4784048	58593164	A,A	C,C	0.562624,0.954365	-0.0213955,-0.0202065	0.00398568,0.0204832	7.09919,0.489602	0.0164371	0.0165409
1	rs37059	58564864	T,T	C,C	0.441352,0.045635	0.0214184,0.0173773	0.00398179,0.0204832	7.12575,0.402052	0.0158212	0.0159202
1	rs187401	58573147	C,C	T,T	0.437376,0.045635	0.0213962,0.0190408	0.00398568,0.0204832	7.09963,0.452734	0.0158097	0.0159107
1	rs7206744	58606507	C,C	A,A	0.562624,0.954365	-0.0213474,-0.0206494	0.00398568,0.0204832	7.07017,0.503902	0.0157084	0.0158131
1	rs7201946	58593522	T,T	C,C	0.562624,0.954365	-0.0213474,-0.0205371	0.00398568,0.0204832	7.07017,0.50026	0.0156786	0.0157834
1	rs37035	58553164	C,C	A,A	0.436382,0.045635	0.0214449,0.0167195	0.0039867,0.0204832	7.12575,0.382629	0.0154463	0.015544
1	rs7206882	58629468	G,G	A,A	0.563618,0.954365	-0.0213528,-0.0202628	0.0039867,0.0204832	7.07017,0.491409	0.0154307	0.0155347
1	rs154432	58660493	A,A	G,G	0.572565,0.97123	-0.02159,0.00304263	0.00399661,0.0255725	7.18129,0.0432119	0.0153357	0.0154324
1	rs246193	58547858	T,T	C,C	0.444334,0.051587	0.0210826,0.0251747	0.00397904,0.0193257	6.93254,0.715135	0.0152881	0.0154172
1	rs3607	58552921	A,A	G,G	0.43837,0.045635	0.021434,0.0161093	0.00398468,0.0204832	7.12575,0.364925	0.0152369	0.015333
1	rs151811	58656698	A,A	C,C	0.573559,0.97123	-0.0215964,0.00336274	0.0039978,0.0255725	7.18129,0.047992	0.0151693	0.015266
1	rs8045205	58642384	A,A	G,G	0.573559,0.970238	-0.0215964,0.00262499	0.0039978,0.0251555	7.18129,0.0376821	0.0151302	0.0152262
1	rs17821573	58611885	C,C	T,T	0.56163,0.954365	-0.0212983,-0.0208152	0.00398468,0.0204832	7.04384,0.509297	0.0149493	0.0150545
1	rs168671	58563838	C,C	T,T	0.441352,0.045635	0.0213753,0.017154	0.00398179,0.0204832	7.09963,0.395419	0.0148753	0.0149736
1	rs8062746	58599527	A,A	G,G	0.562624,0.954365	-0.0213036,-0.0206519	0.00398568,0.0204832	7.04384,0.503983	0.0148614	0.0149658
1	rs37065	58571309	G,G	A,A	0.431412,0.02877	0.0215649,-0.00181502	0.00399204,0.0255724	7.18107,0.0252962	0.0148467	0.0149427
1	rs4784046	58549932	C,C	T,T	0.437376,0.045635	0.0213962,0.0170395	0.00398568,0.0204832	7.09963,0.392034	0.0148067	0.0149044
1	rs9302702	58653519	A,A	G,G	0.573559,0.970238	-0.0215526,0.00312333	0.0039978,0.0251555	7.15476,0.0451845	0.0143335	0.0144298
1	rs151815	58660390	A,A	G,G	0.573559,0.97123	-0.0215526,0.00310501	0.0039978,0.0255725	7.15476,0.0441398	0.0143262	0.0144224
1	rs41445346	58592278	T,T	C,C	0.573559,0.97123	-0.0215526,-0.000999593	0.0039978,0.0255725	7.15476,0.013757	0.0142445	0.0143367
1	rs112412326	58602065	A,A	G,G	0.573559,0.97123	-0.0215526,-0.000812291	0.0039978,0.0255725	7.15476,0.0111468	0.0142413	0.0143337
1	rs55637287	58588724	A,A	C,C	0.573559,0.97123	-0.0215526,-0.000749844	0.0039978,0.0255725	7.15476,0.0102799	0.0142404	0.0143328
1	rs40359	58560322	G,G	C,C	0.426441,0.02877	0.0215527,-0.000312543	0.0039978,0.0255724	7.15483,0.00425577	0.0142385	0.0143317
2	rs139259198	59007505	A,NA	G,NA	0.980119,NA	0.0448849,NA	0.0141639,NA	2.81534,NA	0.010208	0.0202857
2	rs145024134	59028629	G,NA	A,NA	0.986084,NA	0.0536023,NA	0.0168779,NA	2.82571,NA	0.00984171	0.0195684
2	rs78158759	58518283	C,NA	A,NA	0.974155,NA	0.0412143,NA	0.0124606,NA	3.02637,NA	0.00820584	0.0163624
2	rs76450249	58708717	T,NA	C,NA	0.9334,NA	0.0322122,NA	0.00792989,NA	4.31311,NA	0.00439483	0.00877564
2	rs75135583	58710423	T,NA	C,NA	0.9334,NA	0.032168,NA	0.00792989,NA	4.30273,NA	0.00433037	0.00864712
2	rs9972762	59035072	A,A	G,G	0.786282,0.983135	0.0132978,-0.0625151	0.00482314,0.0331973	2.2342,1.22416	0.00415694	0.00829929
2	rs74515664	58714695	A,NA	G,NA	0.9334,NA	0.031885,NA	0.00792989,NA	4.23669,NA	0.00394264	0.00787385
2	rs78768619	58708234	A,NA	G,NA	0.9334,NA	0.0318835,NA	0.00792989,NA	4.23633,NA	0.00394063	0.00786985
2	rs111729089	58702146	C,NA	A,NA	0.935388,NA	0.0325419,NA	0.00804241,NA	4.28369,NA	0.0039378	0.007867
2	rs12920787	58703582	C,NA	A,NA	0.935388,NA	0.032212,NA	0.00804241,NA	4.20797,NA	0.00354068	0.00707438
2	rs71389033	58694715	A,NA	G,NA	0.936382,NA	0.032526,NA	0.00810069,NA	4.22628,NA	0.00350956	0.0070137
2	rs76812585	58264917	C,NA	T,NA	0.924453,NA	0.0230463,NA	0.00748151,NA	2.68467,NA	0.00340332	0.00679663
2	rs139618895	58721230	C,NA	G,NA	0.9334,NA	0.031432,NA	0.00792989,NA	4.13203,NA	0.00340153	0.00679434
2	rs77218308	58517499	NA,C	NA,A	NA,0.970238	NA,0.0626143	NA,0.0251555	NA,1.89255	0.00336057	0.00671358
2	rs1437188	59035144	C,C	T,T	0.555666,0.447421	0.010128,-0.0157366	0.00397904,0.00859702	1.96189,1.17277	0.00323906	0.00646961
2	rs112643426	58720866	T,NA	G,NA	0.9334,NA	0.0310979,NA	0.00792989,NA	4.05571,NA	0.00305679	0.00610636
2	rs74756077	58723728	A,NA	G,NA	0.9334,NA	0.0310578,NA	0.00792989,NA	4.04661,NA	0.00301821	0.00602936
2	rs35697842	58694853	A,NA	G,NA	0.936382,NA	0.0320295,NA	0.00810069,NA	4.11418,NA	0.00300377	0.00600359
2	rs75522030	58723183	G,NA	T,NA	0.9334,NA	0.0310178,NA	0.00792989,NA	4.03751,NA	0.0029802	0.00595348
2	rs7501159	58406113	T,T	C,C	0.946322,0.522817	0.0216236,-0.0103131	0.00877248,0.00855827	1.86316,0.641712	0.00290957	0.00581386
2	rs74922191	58517502	NA,C	NA,T	NA,0.970238	NA,0.0601009	NA,0.0251555	NA,1.77246	0.00272966	0.0054549
2	rs12444160	58903844	G,NA	T,NA	0.957256,NA	-0.0242809,NA	0.00977441,NA	1.88649,NA	0.00263145	0.00525889
2	rs34830321	58616997	T,NA	C,NA	0.987078,NA	0.0556364,NA	0.0175062,NA	2.82903,NA	0.00258001	0.00516278
2	rs112872539	58728008	T,NA	C,NA	0.9334,NA	0.0304794,NA	0.00792989,NA	3.91636,NA	0.00251957	0.00503392
2	rs149814030	58947457	T,NA	G,NA	0.980119,NA	0.040461,NA	0.0141639,NA	2.36837,NA	0.00237792	0.00474616
2	rs142471472	58774767	NA,G	NA,T	NA,0.972222	NA,-0.0591977	NA,0.0260119	NA,1.64096	0.00231356	0.00462415
2	rs117608371	59128070	NA,A	NA,G	NA,0.979167	NA,0.0668225	NA,0.0299292	NA,1.59227	0.00218533	0.00436805
2	rs12596337	58943511	A,A	G,G	0.792247,0.796627	-0.0148577,-0.00445285	0.00487344,0.0106201	2.63861,0.170691	0.00218487	0.00436885
2	rs117626414	58417532	A,NA	G,NA	0.972167,NA	0.029775,NA	0.0120196,NA	1.87807,NA	0.00218398	0.00436571
2	rs57357539	59037815	G,G	A,A	0.693837,0.549603	0.0104571,-0.0165122	0.00428977,0.00859173	1.83027,1.26263	0.00215604	0.00431001
2	rs12929981	59035609	G,G	T,T	0.766402,0.574405	0.0123119,-0.0151891	0.00467279,0.00864561	2.07477,1.10269	0.00204919	0.00409625
2	rs34399745	59036453	T,T	G,G	0.786282,0.967262	0.0130579,-0.0356097	0.00482314,0.0240217	2.16862,0.85938	0.00203969	0.0040766
2	rs11076280	58939218	A,A	G,G	0.791252,0.837302	-0.0149262,-0.00282102	0.00486487,0.0115817	2.66678,0.0928257	0.00202362	0.00404683
2	rs113438081	58166225	C,NA	A,NA	0.962227,NA	-0.0277768,NA	0.0103707,NA	2.1309,NA	0.00201576	0.00402687
2	rs2550364	58228701	T,T	C,C	0.533797,0.231151	-0.0131207,-0.00334577	0.00396336,0.0101399	3.03089,0.12993	0.00199165	0.00397861
2	rs118079945	58977496	NA,G	NA,A	NA,0.951389	NA,-0.0434726	NA,0.0198773	NA,1.54153	0.00196021	0.00391848
2	rs35699483	58246057	A,A	G,G	0.568588,0.800595	0.00926899,0.0159346	0.00399204,0.0106986	1.69379,0.865242	0.00195378	0.00390207
2	rs55646428	58933831	G,G	A,A	0.790258,0.824405	-0.0147109,-0.005134	0.00485638,0.0112351	2.61046,0.188627	0.00194139	0.00388251
2	rs112945400	58169436	T,NA	C,NA	0.962227,NA	-0.0275053,NA	0.0103707,NA	2.0971,NA	0.00189615	0.00378818
2	rs11646892	58935421	A,A	G,G	0.790258,0.824405	-0.0146647,-0.00515734	0.00485638,0.0112351	2.59681,0.189628	0.00189441	0.00378863
2	rs11643902	58937076	G,G	A,A	0.790258,0.823413	-0.0147109,-0.00436382	0.00485638,0.0112102	2.61046,0.15672	0.00188776	0.00377536
2	rs8052032	58373186	T,T	G,G	0.944334,0.510913	0.0196497,-0.0103922	0.00862346,0.00855139	1.64419,0.649238	0.00188117	0.00376095
2	rs113134962	58170093	T,NA	C,NA	0.962227,NA	-0.0274587,NA	0.0103707,NA	2.09132,NA	0.00187643	0.00374884
2	rs11076279	58935890	C,C	T,T	0.790258,0.823413	-0.0146647,-0.00484317	0.00485638,0.0112102	2.59681,0.176709	0.00187088	0.00374163
2	rs62067794	58932970	T,T	C,C	0.790258,0.837302	-0.0146647,-0.00369178	0.00485638,0.0115817	2.59681,0.124992	0.00179812	0.00359625
2	rs193259177	58680382	NA,T	NA,C	NA,0.983135	NA,-0.0814692	NA,0.0331973	NA,1.85004	0.00177172	0.00354329
2	rs62064964	58932982	T,T	C,C	0.790258,0.837302	-0.0146185,-0.00384439	0.00485638,0.0115817	2.5832,0.130806	0.0017604	0.00352087
2	rs111902499	58167022	C,NA	T,NA	0.962227,NA	-0.0271336,NA	0.0103707,NA	2.05125,NA	0.00174564	0.0034878
2	rs139534793	58681079	NA,G	NA,C	NA,0.983135	NA,-0.0809695	NA,0.0331973	NA,1.83191	0.00172332	0.00344657
2	rs75116287	58678878	NA,C	NA,T	NA,0.983135	NA,-0.0808682	NA,0.0331973	NA,1.82824	0.00171371	0.00342737
2	rs77904764	58634279	NA,T	NA,C	NA,0.984127	NA,-0.083593	NA,0.0342017	NA,1.83801	0.00171287	0.00342569
2	rs2033193	58669580	NA,T	NA,G	NA,0.983135	NA,-0.0806324	NA,0.0331973	NA,1.81973	0.0016916	0.00338319
2	rs142299662	58630649	NA,A	NA,G	NA,0.984127	NA,-0.0831855	NA,0.0342017	NA,1.8237	0.00167601	0.00335202
2	rs111996283	58167018	C,NA	T,NA	0.962227,NA	-0.0269383,NA	0.0103707,NA	2.02737,NA	0.00167225	0.0033413
2	rs147471272	58670027	NA,G	NA,C	NA,0.983135	NA,-0.0802091	NA,0.0331973	NA,1.80448	0.00165281	0.00330567
2	rs147084094	58623995	NA,C	NA,T	NA,0.983135	NA,-0.0802308	NA,0.0331973	NA,1.80526	0.00162301	0.00324608
2	rs76521915	58577169	NA,T	NA,C	NA,0.984127	NA,-0.0824789	NA,0.0342017	NA,1.79901	0.00161444	0.00322898
2	rs9972774	59037493	C,C	T,T	0.782306,0.958333	0.0125665,-0.032255	0.00479102,0.0213919	2.05958,0.880733	0.00159974	0.00319814
2	rs142084191	58391979	T,NA	C,NA	0.988072,NA	0.0449638,NA	0.0182119,NA	1.868,NA	0.00159293	0.00318474
2	rs11558171	58768129	A,NA	C,NA	0.879722,NA	-0.0129803,NA	0.00607818,NA	1.48524,NA	0.00155671	0.00311187
2	rs149021498	58231487	A,A	G,G	0.93837,0.838294	-0.0191344,-0.0222288	0.00822159,0.0116103	1.70012,1.25535	0.00155199	0.00310062
2	rs192785820	58672057	NA,T	NA,G	NA,0.983135	NA,-0.0786651	NA,0.0331973	NA,1.74943	0.00152051	0.00304123
2	rs183680540	58670986	NA,T	NA,A	NA,0.983135	NA,-0.0786025	NA,0.0331973	NA,1.74722	0.00151544	0.00303109
2	rs74019837	58231266	T,T	C,C	0.93837,0.838294	-0.0191344,-0.0220295	0.00822159,0.0116103	1.70012,1.23828	0.0015114	0.00301959
2	rs74870506	58670419	G,G	A,A	0.758449,0.816468	-0.0123548,-0.00645617	0.00461925,0.0110428	2.12603,0.252758	0.00147861	0.00295729
2	rs148276549	58876059	A,NA	G,NA	0.988072,NA	0.0494444,NA	0.0182119,NA	2.17859,NA	0.00147676	0.00295003
2	rs76387456	58204430	G,G	A,A	0.939364,0.838294	-0.0195604,-0.0212086	0.00828432,0.0116103	1.73947,1.16914	0.00146604	0.00292891
2	rs111940667	58179437	A,NA	T,NA	0.962227,NA	-0.0263113,NA	0.0103707,NA	1.95163,NA	0.00146022	0.00291799
2	rs60571175	58206650	A,A	G,G	0.939364,0.838294	-0.0195604,-0.0211604	0.00828432,0.0116103	1.73947,1.16514	0.0014571	0.00291106
2	rs74019825	58206621	C,C	T,T	0.939364,0.838294	-0.0195604,-0.0211604	0.00828432,0.0116103	1.73947,1.16514	0.0014571	0.00291106
2	rs113987649	58179558	T,NA	G,NA	0.962227,NA	-0.0262643,NA	0.0103707,NA	1.94601,NA	0.00144566	0.00288892
2	rs113013110	58179562	T,NA	C,NA	0.962227,NA	-0.0262643,NA	0.0103707,NA	1.94601,NA	0.00144566	0.00288892
2	rs147770143	58611550	NA,C	NA,T	NA,0.984127	NA,-0.0802874	NA,0.0342017	NA,1.7235	0.00144087	0.00288205
2	rs77325010	58230324	G,G	A,A	0.93837,0.838294	-0.0189587,-0.0219763	0.00822159,0.0116103	1.67546,1.23374	0.00143667	0.00287042
2	rs151156899	58639987	NA,G	NA,A	NA,0.984127	NA,-0.0801808	NA,0.0342017	NA,1.71987	0.00143305	0.00286641
2	rs77205004	58180404	A,NA	G,NA	0.962227,NA	-0.0262215,NA	0.0103707,NA	1.94091,NA	0.00143257	0.00286279
2	rs71375980	58678408	A,NA	G,NA	0.910537,NA	0.0264662,NA	0.00692737,NA	3.8756,NA	0.00142844	0.00286464
2	rs10712297	58229628	A,A	G,G	0.93837,0.838294	-0.0189587,-0.0219238	0.00822159,0.0116103	1.67546,1.22927	0.00142677	0.00285065
2	rs118139058	58637174	NA,C	NA,T	NA,0.984127	NA,-0.0798915	NA,0.0342017	NA,1.71003	0.00141209	0.00282453
2	rs79297046	58592821	NA,C	NA,T	NA,0.984127	NA,-0.0798746	NA,0.0342017	NA,1.70946	0.00141088	0.0028221
2	rs12599738	58259022	A,A	G,G	0.578529,0.800595	0.00962636,0.0125439	0.00400399,0.0106986	1.79026,0.617973	0.00141041	0.00281758
2	rs57474112	58228856	G,G	A,A	0.93837,0.838294	-0.0189076,-0.0219238	0.00822159,0.0116103	1.66832,1.22927	0.00140886	0.00281489
2	rs74019831	58218489	A,A	G,G	0.939364,0.838294	-0.0191034,-0.0217692	0.00828432,0.0116103	1.67546,1.21615	0.0014064	0.00280987
2	rs113579863	58746194	G,NA	T,NA	0.929423,NA	0.0279089,NA	0.00771974,NA	3.52281,NA	0.00140363	0.00280653
2	rs150029250	58610175	NA,A	NA,G	NA,0.984127	NA,-0.07977	NA,0.0342017	NA,1.70591	0.00140341	0.00280717
2	rs143604282	58638132	NA,C	NA,T	NA,0.984127	NA,-0.0797538	NA,0.0342017	NA,1.70536	0.00140226	0.00280487
2	rs12325003	58682833	T,T	C,C	0.846918,0.852183	0.0256569,0.00950483	0.00549107,0.0120441	5.5264,0.366518	0.00140165	0.00302014
2	rs118075513	58929347	G,NA	A,NA	0.978131,NA	0.0329924,NA	0.0135185,NA	1.83371,NA	0.00139682	0.00278989
2	rs55691416	58228735	C,C	G,G	0.93837,0.838294	-0.0188611,-0.0219238	0.00822159,0.0116103	1.66184,1.22927	0.00139281	0.00278287
2	rs142463661	58635594	NA,T	NA,C	NA,0.984127	NA,-0.0795783	NA,0.0342017	NA,1.69942	0.00138986	0.00278007
2	rs74019832	58219280	A,A	T,T	0.939364,0.838294	-0.0190518,-0.0217692	0.00828432,0.0116103	1.66832,1.21615	0.00138873	0.00277458
2	rs113103741	58225498	C,C	G,G	0.93837,0.838294	-0.0188611,-0.0218761	0.00822159,0.0116103	1.66184,1.22521	0.0013841	0.00276548
2	rs113265925	58770465	G,NA	A,NA	0.929423,NA	0.0273689,NA	0.00771974,NA	3.40655,NA	0.00138065	0.00275938
2	rs3736397	58208536	C,C	T,T	0.939364,0.838294	-0.0193154,-0.0212086	0.00828432,0.0116103	1.70501,1.16914	0.00137877	0.0027547
2	rs74989935	58224042	A,A	G,G	0.93837,0.838294	-0.0188115,-0.0219358	0.00822159,0.0116103	1.65494,1.23029	0.00137814	0.00275357
2	rs185903936	58632369	NA,T	NA,A	NA,0.97123	NA,0.0517387	NA,0.0255725	NA,1.36602	0.00137713	0.00275381
2	rs16942468	58217323	C,C	T,T	0.939364,0.838294	-0.0190518,-0.0216686	0.00828432,0.0116103	1.66832,1.20764	0.00137062	0.00273844
2	rs16959778	58217701	C,C	T,T	0.939364,0.838294	-0.0190518,-0.0216686	0.00828432,0.0116103	1.66832,1.20764	0.00137062	0.00273844
2	rs58415199	58200617	C,C	A,A	0.939364,0.838294	-0.0192486,-0.0212616	0.00828432,0.0116103	1.69568,1.17354	0.00136528	0.00272777
2	rs144017846	58593356	NA,T	NA,C	NA,0.984127	NA,-0.0792088	NA,0.0342017	NA,1.68693	0.00136419	0.00272877
2	rs59804790	58216261	G,G	A,A	0.939364,0.838294	-0.0190518,-0.0216207	0.00828432,0.0116103	1.66832,1.2036	0.00136212	0.00272146
2	rs76255078	58216428	T,T	C,C	0.939364,0.838294	-0.0190518,-0.0216207	0.00828432,0.0116103	1.66832,1.2036	0.00136212	0.00272146
2	rs61268955	58214346	C,C	T,T	0.939364,0.838294	-0.0191034,-0.02152	0.00828432,0.0116103	1.67546,1.19514	0.0013616	0.00272043
2	rs3784914	58209396	G,G	C,C	0.939364,0.838294	-0.0192636,-0.0212086	0.00828432,0.0116103	1.69776,1.16914	0.00136113	0.00271948
2	rs143050957	58642292	NA,C	NA,T	NA,0.984127	NA,-0.0791586	NA,0.0342017	NA,1.68524	0.00136076	0.0027219
2	rs116976189	58409066	NA,A	NA,G	NA,0.990079	NA,-0.0850949	NA,0.0431319	NA,1.3142	0.00135176	0.00270314
2	rs55798918	58259512	G,G	A,A	0.575547,0.796627	0.0096173,0.0116997	0.00400022,0.0106201	1.79026,0.567653	0.0013451	0.0026872
2	rs77101091	58681704	A,A	C,C	0.846918,0.850198	0.0255664,0.0094418	0.00549107,0.011978	5.49159,0.365983	0.00134372	0.00288963
2	rs142319994	58657581	NA,G	NA,A	NA,0.984127	NA,-0.0788831	NA,0.0342017	NA,1.67597	0.00134208	0.00268456
2	rs150989164	58736290	NA,A	NA,G	NA,0.97123	NA,-0.0509016	NA,0.0255725	NA,1.33219	0.00133858	0.00267678
2	rs75761489	58590464	NA,C	NA,G	NA,0.984127	NA,-0.0787795	NA,0.0342017	NA,1.67249	0.00133514	0.0026707
2	rs55998300	58212393	C,C	T,T	0.939364,0.838294	-0.0191034,-0.0213666	0.00828432,0.0116103	1.67546,1.18229	0.001335	0.00266732
2	rs143180496	58886916	NA,A	NA,T	NA,0.980159	NA,-0.0605142	NA,0.0306528	NA,1.31551	0.0013268	0.00265323
2	rs3826095	58217784	T,T	C,C	0.939364,0.838294	-0.0189581,-0.021568	0.00828432,0.0116103	1.65537,1.19917	0.0013222	0.00264178
2	rs74019834	58222102	G,G	A,A	0.93837,0.838294	-0.0186657,-0.0218761	0.00822159,0.0116103	1.63474,1.22521	0.00131953	0.00263656
2	rs74019835	58222531	C,C	G,G	0.93837,0.838294	-0.0187169,-0.021776	0.00822159,0.0116103	1.64182,1.21672	0.00131865	0.00263481
2	rs138310559	58652310	NA,A	NA,C	NA,0.984127	NA,-0.0782128	NA,0.0342017	NA,1.65351	0.00129801	0.00259645
2	rs149624266	58652313	NA,T	NA,C	NA,0.984127	NA,-0.0781382	NA,0.0342017	NA,1.65102	0.00129322	0.00258687
2	rs139296580	58656966	NA,A	NA,G	NA,0.984127	NA,-0.0780007	NA,0.0342017	NA,1.64643	0.00128445	0.00256935
2	rs140747876	58759878	NA,C	NA,T	NA,0.967262	NA,-0.0487725	NA,0.0240217	NA,1.37344	0.0012731	0.00254604
2	rs181659232	58656843	NA,C	NA,T	NA,0.984127	NA,-0.0777312	NA,0.0342017	NA,1.63747	0.00126749	0.00253545
2	rs143028673	58666077	NA,C	NA,G	NA,0.984127	NA,-0.0776849	NA,0.0342017	NA,1.63593	0.00126461	0.00252969
2	rs11647976	58680936	G,G	C,C	0.846918,0.85119	0.0253854,0.00970324	0.00549107,0.0120109	5.42232,0.377616	0.00126104	0.00270132
2	rs146254301	58588617	NA,T	NA,A	NA,0.984127	NA,-0.0776111	NA,0.0342017	NA,1.63348	0.00126003	0.00252054
2	rs12325245	58681393	T,T	A,A	0.846918,0.85119	0.0253854,0.00965516	0.00549107,0.0120109	5.42232,0.375231	0.00125105	0.00267999
2	rs140168908	58660699	NA,C	NA,T	NA,0.984127	NA,-0.0773094	NA,0.0342017	NA,1.62348	0.00124154	0.00248355
2	rs147150290	58570426	NA,C	NA,G	NA,0.983135	NA,-0.0742717	NA,0.0331973	NA,1.59743	0.00121723	0.00243494
2	rs74019836	58224062	C,C	A,A	0.93837,0.838294	-0.0184883,-0.0215756	0.00822159,0.0116103	1.61033,1.19981	0.00121553	0.00242891
2	rs80128670	58573425	NA,T	NA,C	NA,0.984127	NA,-0.0768751	NA,0.0342017	NA,1.60914	0.00121553	0.00243155
2	rs8050263	58249654	G,G	T,T	0.577535,0.799603	0.00907132,0.0133014	0.00400272,0.0106787	1.63016,0.671795	0.00120758	0.00241277
2	rs71389031	58691245	T,NA	G,NA	0.922465,NA	0.0265583,NA	0.00739292,NA	3.48459,NA	0.00118105	0.00236286
2	rs116301590	58654754	NA,A	NA,G	NA,0.984127	NA,-0.0762572	NA,0.0342017	NA,1.58885	0.00117975	0.00236001
2	rs117543512	58662066	NA,T	NA,C	NA,0.984127	NA,-0.0761627	NA,0.0342017	NA,1.58576	0.0011744	0.00234932
2	rs34488038	58691793	A,NA	C,NA	0.922465,NA	0.0265143,NA	0.00739292,NA	3.47466,NA	0.00116626	0.00233326
2	rs71389032	58691617	T,NA	C,NA	0.922465,NA	0.0265143,NA	0.00739292,NA	3.47466,NA	0.00116626	0.00233326
2	rs116231274	58574264	NA,C	NA,T	NA,0.984127	NA,-0.0759273	NA,0.0342017	NA,1.57807	0.00116121	0.00232294
2	rs113514157	58184684	T,NA	C,NA	0.962227,NA	-0.0251346,NA	0.0103707,NA	1.81342,NA	0.00114308	0.00228468
2	rs118142263	58560342	NA,A	NA,G	NA,0.984127	NA,-0.0752842	NA,0.0342017	NA,1.55716	0.00112616	0.00225288
2	rs79444575	58411707	C,C	T,T	0.957256,0.702381	0.0226302,-0.00279671	0.00977441,0.00934946	1.68615,0.116429	0.00112347	0.00224698
2	rs111753430	58176237	C,NA	T,NA	0.962227,NA	-0.0250447,NA	0.0103707,NA	1.80306,NA	0.00112245	0.00224348
2	rs766791	58176970	A,NA	T,NA	0.962227,NA	-0.0250168,NA	0.0103707,NA	1.79986,NA	0.00111615	0.00223089
2	rs113588207	58176610	G,NA	A,NA	0.962227,NA	-0.0249694,NA	0.0103707,NA	1.79442,NA	0.00110555	0.00220971
2	rs116860925	58418864	NA,T	NA,C	NA,0.982143	NA,0.0605517	NA,0.0322783	NA,1.21706	0.0010987	0.00219736
2	rs117588596	58708047	C,NA	T,NA	0.963221,NA	0.0298845,NA	0.0105045,NA	2.3524,NA	0.00108743	0.00217705
2	rs77246929	58567023	NA,A	NA,G	NA,0.984127	NA,-0.0742563	NA,0.0342017	NA,1.52402	0.00107302	0.0021466
2	rs76008211	58183733	A,NA	G,NA	0.962227,NA	-0.0248175,NA	0.0103707,NA	1.77704,NA	0.00107236	0.00214343
2	rs58770507	58190770	T,T	G,G	0.939364,0.905754	-0.0191502,-0.0239322	0.00828432,0.0146307	1.68197,0.991856	0.00102064	0.0020397
2	rs77946398	58626488	NA,G	NA,A	NA,0.977182	NA,-0.0521996	NA,0.0286274	NA,1.16596	0.00100961	0.00201924
2	rs79068816	58807739	C,NA	T,NA	0.931412,NA	0.0268443,NA	0.00782246,NA	3.22199,NA	0.0010083	0.00201607
2	rs9925496	58947580	G,NA	A,NA	0.974155,NA	0.0233739,NA	0.0124606,NA	1.21697,NA	0.000997766	0.00199524
2	rs75249291	58410022	A,A	G,G	0.958251,0.702381	0.022933,-0.00276303	0.00988495,0.00934946	1.69162,0.114871	0.000987883	0.00197594
2	rs112046993	58185799	T,NA	C,NA	0.962227,NA	-0.0243792,NA	0.0103707,NA	1.72736,NA	0.000983223	0.00196537
2	rs138966341	58204763	C,NA	A,NA	0.985089,NA	0.0368254,NA	0.0163138,NA	1.62,NA	0.000979977	0.00195997
2	rs17821537	58539368	T,NA	C,NA	0.914513,NA	0.0254144,NA	0.00707122,NA	3.48737,NA	0.000977766	0.0019592
2	rs6499957	58521294	C,C	T,T	0.285288,0.321429	0.000752515,0.0217853	0.00437857,0.00915299	0.063715,1.76179	0.000975845	0.00195168
2	rs75101041	58542434	NA,T	NA,C	NA,0.968254	NA,0.0442486	NA,0.0243817	NA,1.1577	0.000974144	0.00194835
2	rs191518182	58238082	NA,A	NA,G	NA,0.990079	NA,0.0762146	NA,0.0431319	NA,1.11224	0.000966741	0.00193354
2	rs79143633	58416530	T,T	C,C	0.958251,0.698413	0.0229048,-0.00202311	0.00988495,0.0093141	1.68833,0.0819458	0.000964471	0.00192913
2	rs12933867	58602602	A,NA	G,NA	0.909543,NA	0.0246343,NA	0.00689297,NA	3.45371,NA	0.000962943	0.00192892
2	rs76839835	58412439	G,G	T,T	0.958251,0.702381	0.0227549,-0.00284462	0.00988495,0.00934946	1.67087,0.118653	0.000947639	0.00189548
2	rs75793057	58405138	G,G	A,A	0.958251,0.703373	0.0228246,-0.00161913	0.00988495,0.00935847	1.67898,0.0641695	0.000937632	0.00187547
2	rs73549172	58181055	A,A	G,G	0.918489,0.827381	-0.0131125,-0.0225732	0.00722595,0.0113111	1.15752,1.33752	0.000932121	0.00186279
2	rs76340158	58410837	C,C	T,T	0.958251,0.702381	0.0226659,-0.00290751	0.00988495,0.00934946	1.66055,0.121585	0.000928871	0.00185795
2	rs11860708	58178596	A,A	G,G	0.918489,0.842262	-0.0132568,-0.0232041	0.00722595,0.0117277	1.17677,1.31999	0.000921621	0.00184179
2	rs112301991	58211623	C,NA	T,NA	0.962227,NA	-0.0240347,NA	0.0103707,NA	1.68881,NA	0.000919517	0.00183811
2	rs77731636	58415359	A,A	G,G	0.958251,0.702381	0.0226062,-0.00295783	0.00988495,0.00934946	1.65365,0.12394	0.000916785	0.00183379
2	rs7205377	58238326	T,T	C,C	0.519881,0.205357	-0.0113741,-0.00397203	0.00395743,0.0105819	2.39237,0.15034	0.000910145	0.00181923
2	rs11865559	58667744	NA,C	NA,T	NA,0.984127	NA,-0.0705736	NA,0.0342017	NA,1.40816	0.000908139	0.00181688
2	rs74348602	58218057	T,NA	C,NA	0.962227,NA	-0.0239449,NA	0.0103707,NA	1.67883,NA	0.000903762	0.00180663
2	rs147425160	58803936	T,NA	C,NA	0.931412,NA	0.0263496,NA	0.00782246,NA	3.12154,NA	0.000887718	0.00177496
2	rs79273709	58993693	NA,C	NA,T	NA,0.951389	NA,0.0348804	NA,0.0198773	NA,1.10075	0.000884568	0.00176935
2	rs57518155	59034105	C,C	T,T	0.977137,0.787698	-0.0237836,0.0183736	0.0132281,0.0104531	1.14157,1.1035	0.000884499	0.00176873
2	rs149955203	58953062	G,NA	A,NA	0.974155,NA	0.0234592,NA	0.0124606,NA	1.2237,NA	0.000876843	0.00175357
2	rs2731739	58236162	A,A	G,G	0.521869,0.203373	-0.0112384,-0.00482724	0.00395809,0.0106201	2.34481,0.18746	0.000873869	0.00174677
2	rs77474474	58205405	T,T	C,C	0.939364,0.901786	-0.0188597,-0.0226466	0.00828432,0.0143636	1.64182,0.939785	0.000870829	0.00174047
2	rs74019800	58159888	G,G	A,A	0.9334,0.832341	-0.0144672,-0.0235211	0.00792989,0.011443	1.16689,1.39979	0.000869878	0.00173857
2	rs11076276	58918381	C,C	T,T	0.812127,0.835317	-0.0144741,0.00517402	0.00506169,0.0115253	2.37237,0.184765	0.000864862	0.00173058
2	rs12922700	59040410	T,T	G,G	0.4334,0.55754	0.00793292,-0.0144563	0.00398985,0.00860653	1.32993,1.03144	0.000862153	0.00172496
2	rs2432552	58234456	G,G	T,T	0.519881,0.203373	-0.0112365,-0.00487503	0.00395743,0.0106201	2.34481,0.189628	0.000860495	0.00172004
2	rs150030001	58694793	NA,A	NA,G	NA,0.984127	NA,-0.0686575	NA,0.0342017	NA,1.34965	0.000854394	0.00170938
2	rs2731740	58233956	G,G	A,A	0.521869,0.203373	-0.011194,-0.00484928	0.00395809,0.0106201	2.32957,0.188459	0.000851513	0.00170211
2	rs79271919	58965952	NA,C	NA,G	NA,0.954365	NA,0.035265	NA,0.0204832	NA,1.06991	0.000849882	0.00169999
2	rs41515846	58456643	NA,G	NA,C	NA,0.926587	NA,-0.0273041	NA,0.0163898	NA,1.01895	0.000848208	0.0016966
2	rs78609274	58377398	C,C	T,T	0.957256,0.704365	0.0220835,-0.00234114	0.00977441,0.00936756	1.62227,0.0954743	0.000847859	0.00169598
2	rs150579793	58751638	NA,T	NA,A	NA,0.967262	NA,-0.042562	NA,0.0240217	NA,1.11676	0.000847447	0.00169514
2	rs732728	58916680	A,A	C,C	0.765408,0.804563	-0.0128684,-0.00143533	0.00466591,0.01078	2.23535,0.048625	0.000844019	0.00168894
2	rs77451922	58401561	C,C	T,T	0.958251,0.703373	0.0223878,-0.00166796	0.00988495,0.00935847	1.62852,0.0662384	0.000843496	0.00168726
2	rs74401493	58383236	T,T	C,C	0.957256,0.703373	0.02206,-0.00206929	0.00977441,0.00935847	1.61955,0.083544	0.000838033	0.00167634
2	rs7196068	58234135	A,A	G,G	0.917495,0.839286	-0.0136165,-0.0215369	0.00718617,0.0116392	1.2357,1.19207	0.000834345	0.0016675
2	rs58553914	58233709	C,C	T,T	0.917495,0.838294	-0.01352,-0.0216307	0.00718617,0.0116103	1.22244,1.20445	0.000831526	0.00166187
2	rs117306128	58553729	NA,G	NA,A	NA,0.983135	NA,-0.0661625	NA,0.0331973	NA,1.33479	0.000830908	0.00166241
2	rs732727	58916694	C,C	T,T	0.765408,0.804563	-0.012818,-0.00143533	0.00466591,0.01078	2.22101,0.048625	0.000822512	0.00164592
2	rs117482632	58493094	NA,T	NA,C	NA,0.959325	NA,0.0367307	NA,0.0216401	NA,1.04754	0.000822111	0.00164444
2	rs146240070	58691258	NA,G	NA,T	NA,0.984127	NA,-0.0677304	NA,0.0342017	NA,1.32178	0.00082133	0.00164325
2	rs8056183	58539208	NA,A	NA,G	NA,0.985119	NA,-0.0701385	NA,0.0353055	NA,1.32822	0.000821283	0.00164315
2	rs140196677	58911423	A,A	G,G	0.810139,0.835317	-0.0141827,0.00699376	0.00504129,0.0115253	2.30949,0.264423	0.000820579	0.00164197
2	rs1834021	58234767	C,C	T,T	0.917495,0.839286	-0.0135705,-0.0214892	0.00718617,0.0116392	1.22938,1.18809	0.000819835	0.00163852
2	rs148159545	58911791	T,T	A,A	0.810139,0.835317	-0.0141827,0.00689681	0.00504129,0.0115253	2.30949,0.259977	0.000817241	0.0016353
2	rs138629337	58549289	NA,G	NA,C	NA,0.984127	NA,-0.0680836	NA,0.0342017	NA,1.33236	0.000815866	0.00163233
2	rs74779425	58967729	C,C	A,A	0.974155,0.775794	-0.0317389,-0.00474044	0.0124606,0.0102496	1.96414,0.191302	0.000799499	0.00159956
2	rs71389023	58539769	A,NA	G,NA	0.914513,NA	0.024999,NA	0.00707122,NA	3.3901,NA	0.000799211	0.00160161
2	rs58819165	58904559	G,G	A,A	0.764414,0.832341	-0.0125197,0.00501877	0.00465908,0.011443	2.1423,0.179825	0.000798231	0.00159732
2	rs8044982	58521090	T,T	C,C	0.296223,0.393849	0.000804275,0.0205278	0.00433025,0.00874879	0.0692276,1.72221	0.000794564	0.00158929
2	rs8058372	58238081	A,A	C,C	0.917495,0.839286	-0.0139012,-0.0205527	0.00718617,0.0116392	1.27524,1.11112	0.000792324	0.00158355
2	rs34161389	58622604	A,NA	G,NA	0.913519,NA	0.0250156,NA	0.00703429,NA	3.42457,NA	0.000788819	0.00158126
2	rs71389025	58594655	A,NA	G,NA	0.913519,NA	0.0250156,NA	0.00703429,NA	3.42457,NA	0.000788819	0.00158126
2	rs34014750	58622842	C,NA	G,NA	0.913519,NA	0.0250156,NA	0.00703429,NA	3.42457,NA	0.000788819	0.00158126
2	rs75142819	58695746	NA,A	NA,G	NA,0.984127	NA,-0.0665611	NA,0.0342017	NA,1.28702	0.000782152	0.00156488
2	rs79550141	58958847	A,A	G,G	0.890656,0.744048	-0.0125799,-0.00867322	0.00633559,0.00979543	1.32717,0.424903	0.000780801	0.00156314
2	rs56347179	58915317	A,A	T,T	0.810139,0.835317	-0.0141827,0.00563644	0.00504129,0.0115253	2.30949,0.204254	0.000779369	0.00155955
2	rs76511994	58381713	T,T	C,C	0.957256,0.703373	0.0217343,-0.00216738	0.00977441,0.00935847	1.5821,0.0878563	0.000776034	0.00155236
2	rs74848671	58543990	NA,C	NA,A	NA,0.984127	NA,-0.0667887	NA,0.0342017	NA,1.29375	0.000773042	0.00154668
2	rs12925676	58625326	T,NA	C,NA	0.913519,NA	0.0249316,NA	0.00703429,NA	3.40488,NA	0.000770953	0.00154538
2	rs12918465	58627242	C,NA	T,NA	0.913519,NA	0.0249316,NA	0.00703429,NA	3.40488,NA	0.000770953	0.00154538
2	rs12931051	58626534	T,NA	C,NA	0.913519,NA	0.0249316,NA	0.00703429,NA	3.40488,NA	0.000770953	0.00154538
2	rs62067774	58914598	G,G	A,A	0.754473,0.678571	-0.0123286,-0.00430285	0.00459376,0.00915299	2.1379,0.194988	0.000770115	0.00154106
2	rs80065305	58958844	T,T	G,G	0.890656,0.744048	-0.0125352,-0.00867322	0.00633559,0.00979543	1.31996,0.424903	0.000768671	0.00153886
2	rs149377381	58733192	NA,T	NA,C	NA,0.985119	NA,-0.0678489	NA,0.0353055	NA,1.26252	0.000766326	0.00153323
2	rs146666026	58695845	NA,T	NA,C	NA,0.984127	NA,-0.0660471	NA,0.0342017	NA,1.27189	0.000765769	0.00153212
2	rs11640898	58914064	T,T	G,G	0.754473,0.678571	-0.0123286,-0.0041491	0.00459376,0.00915299	2.1379,0.186867	0.000764738	0.00153031
2	rs11643045	58910764	C,C	T,T	0.811133,0.835317	-0.0141608,0.00714688	0.00505144,0.0115253	2.29604,0.271492	0.000761849	0.00152452
2	rs112017576	58734763	NA,A	NA,C	NA,0.985119	NA,-0.0675117	NA,0.0353055	NA,1.25299	0.000756162	0.00151289
2	rs78283726	58394137	G,G	C,C	0.957256,0.703373	0.0216031,-0.00167674	0.00977441,0.00935847	1.56714,0.0666112	0.000755665	0.00151167
2	rs142053874	58706924	NA,G	NA,C	NA,0.984127	NA,-0.0656756	NA,0.0342017	NA,1.261	0.000754234	0.00150904
2	rs78455334	58798220	G,NA	T,NA	0.931412,NA	0.0256904,NA	0.00782246,NA	2.99023,NA	0.000753668	0.00150692
2	rs10163390	58628845	T,NA	C,NA	0.913519,NA	0.0248477,NA	0.00703429,NA	3.38525,NA	0.000753599	0.00151054
2	rs16960117	58381021	T,T	A,A	0.957256,0.703373	0.0216031,-0.00225358	0.00977441,0.00935847	1.56714,0.0916732	0.000753416	0.00150714
2	rs11076223	58239558	G,G	T,T	0.917495,0.839286	-0.0140894,-0.019727	0.00718617,0.0116392	1.3017,1.04529	0.000753268	0.00150552
2	rs56361283	58914795	A,A	G,G	0.764414,0.835317	-0.0124693,0.00378916	0.00465908,0.0115253	2.12826,0.129403	0.000750888	0.00150262
2	rs67051373	58519197	C,C	T,T	0.83002,0.858135	0.0194281,0.00790031	0.00526376,0.0122515	3.65083,0.28481	0.000750009	0.00150609
2	rs41422944	58219283	G,G	A,A	0.506958,0.802579	0.010363,0.00568444	0.00395468,0.010739	2.05644,0.224333	0.000748905	0.00149688
2	rs78876225	58386790	T,T	C,C	0.958251,0.703373	0.0218474,-0.00211833	0.00988495,0.00935847	1.56714,0.0856962	0.000747617	0.00149554
2	rs8062275	59030019	C,NA	T,NA	0.032803,NA	0.0222456,NA	0.0111001,NA	1.34622,NA	0.000747175	0.00149447
2	rs74909879	58671862	NA,C	NA,T	NA,0.982143	NA,-0.0618136	NA,0.0322783	NA,1.25579	0.000739178	0.00147893
2	rs11643069	58670092	C,C	T,T	0.843936,0.813492	0.0238056,0.0110202	0.00544795,0.0109743	4.90501,0.501286	0.000739163	0.00155447
2	rs139117155	59022024	C,NA	T,NA	0.963221,NA	0.0241574,NA	0.0105045,NA	1.66829,NA	0.000739132	0.00147733
2	rs55705924	58915006	C,C	A,A	0.754473,0.709325	-0.01242,-0.00149999	0.00459376,0.00941405	2.1638,0.0587846	0.00073725	0.00147532
2	rs9746703	58671028	NA,A	NA,G	NA,0.983135	NA,-0.0634061	NA,0.0331973	NA,1.25076	0.00073686	0.0014743
2	rs79545574	58902184	G,NA	A,NA	0.983101,NA	0.0224155,NA	0.0153396,NA	0.841821,NA	0.00073074	0.0014618
2	rs112160220	58387639	T,T	G,G	0.958251,0.703373	0.0217574,-0.00197118	0.00988495,0.00935847	1.55703,0.0792635	0.000729681	0.00145967
2	rs116422140	58671863	NA,A	NA,G	NA,0.982143	NA,-0.0614915	NA,0.0322783	NA,1.24585	0.0007291	0.00145877
2	rs148584831	58698287	NA,C	NA,T	NA,0.984127	NA,-0.0646519	NA,0.0342017	NA,1.23124	0.000723721	0.00144801
2	rs117468659	58700455	NA,C	NA,A	NA,0.984127	NA,-0.0643877	NA,0.0342017	NA,1.22361	0.000716138	0.00143284
2	rs12918570	58268436	T,T	C,C	0.573559,0.799603	0.00889615,0.0120789	0.0039978,0.0106787	1.58396,0.588371	0.00071612	0.0014314
2	rs74019824	58206406	G,G	T,T	0.939364,0.900794	-0.0186627,-0.0206729	0.00828432,0.0142995	1.61487,0.828978	0.000714513	0.00142818
2	rs112480836	58232237	A,A	C,C	0.93837,0.901786	-0.0185103,-0.0208701	0.00822159,0.0143636	1.61334,0.834969	0.000713827	0.00142688
2	rs76315415	58695365	NA,A	NA,T	NA,0.984127	NA,-0.0642874	NA,0.0342017	NA,1.22073	0.00071329	0.00142715
2	rs144972870	58694808	NA,C	NA,T	NA,0.984127	NA,-0.0642069	NA,0.0342017	NA,1.21841	0.000711017	0.0014226
2	rs117616563	58433954	T,NA	C,NA	0.980119,NA	0.0236169,NA	0.0141639,NA	1.02029,NA	0.000710367	0.00142116
2	rs75444863	58907867	C,C	T,T	0.754473,0.676587	-0.012283,-0.00278332	0.00459376,0.00913824	2.12501,0.118794	0.000709356	0.00141952
2	rs71389029	58663983	C,NA	T,NA	0.912525,NA	0.0241598,NA	0.00699802,NA	3.25518,NA	0.000708381	0.00141899
2	rs192891721	58247048	NA,A	NA,G	NA,0.99504	NA,0.0966456	NA,0.0608454	NA,0.950004	0.000708123	0.00141648
2	rs1875525	58201849	T,T	C,C	0.939364,0.900794	-0.0185689,-0.0208174	0.00828432,0.0142995	1.60212,0.837301	0.000706869	0.00141291
2	rs11076275	58906594	G,G	C,C	0.754473,0.678571	-0.012283,-0.00258496	0.00459376,0.00915299	2.12501,0.109231	0.000705621	0.00141205
2	rs150296553	58729124	NA,G	NA,A	NA,0.985119	NA,-0.0657189	NA,0.0353055	NA,1.20285	0.00070526	0.00141108
2	rs9934380	58676381	NA,T	NA,G	NA,0.982143	NA,-0.060276	NA,0.0322783	NA,1.20868	0.000703078	0.00140672
2	rs113577652	58232261	A,A	C,C	0.93837,0.901786	-0.018464,-0.020727	0.00822159,0.0143636	1.607,0.826771	0.000697881	0.00139502
2	rs62067773	58913784	T,NA	C,NA	0.992048,NA	-0.0406023,NA	0.0222601,NA	1.16652,NA	0.000696183	0.0013923
2	rs1875522	58202107	T,T	C,C	0.939364,0.899802	-0.0184188,-0.0208693	0.00828432,0.0142364	1.58181,0.84566	0.000691404	0.00138202
2	rs1875523	58202084	T,T	A,A	0.939364,0.900794	-0.0184188,-0.0209618	0.00828432,0.0142995	1.58181,0.84566	0.000690196	0.0013796
2	rs1875524	58201931	C,C	T,T	0.939364,0.900794	-0.0184188,-0.0209618	0.00828432,0.0142995	1.58181,0.84566	0.000690196	0.0013796
2	rs11646347	58913850	G,G	A,A	0.754473,0.709325	-0.012283,-0.00145007	0.00459376,0.00941405	2.12501,0.0567111	0.000687372	0.00137554
2	rs62067781	58917677	A,A	T,T	0.766402,0.834325	-0.0124141,0.00379692	0.00467279,0.0114976	2.10284,0.130052	0.000683465	0.00136775
2	rs12599034	58918086	A,A	G,G	0.812127,0.835317	-0.0139554,0.00525417	0.00506169,0.0115253	2.23416,0.188106	0.000682956	0.00136669
2	rs146582259	58700171	NA,A	NA,G	NA,0.984127	NA,-0.0631648	NA,0.0342017	NA,1.18861	0.000682518	0.00136559
2	rs55752470	58917827	G,G	A,A	0.766402,0.834325	-0.0124141,0.00371008	0.00467279,0.0114976	2.10284,0.126717	0.000682192	0.0013652
2	rs71389026	58641554	T,NA	C,NA	0.913519,NA	0.0244723,NA	0.00703429,NA	3.29818,NA	0.000681812	0.00136641
2	rs112724982	58203280	G,G	A,A	0.939364,0.900794	-0.0183718,-0.0209152	0.00828432,0.0142995	1.57548,0.84296	0.000680015	0.00135926
2	rs7192191	58378549	C,C	T,T	0.956262,0.700397	0.0209303,-0.00131049	0.00966771,0.00933164	1.51727,0.0514326	0.000679614	0.00135958
2	rs144519609	58193878	NA,C	NA,T	NA,0.972222	NA,-0.0400933	NA,0.0260119	NA,0.909276	0.000677702	0.00135567
2	rs12149304	58927522	T,T	C,C	0.811133,0.838294	-0.013973,0.00448044	0.00505144,0.0116103	2.24622,0.15517	0.000677151	0.00135507
2	rs74019829	58209316	C,C	T,T	0.939364,0.900794	-0.0184188,-0.0207195	0.00828432,0.0142995	1.58181,0.831659	0.00067677	0.00135278
2	rs61667621	58217564	C,C	T,T	0.939364,0.900794	-0.0183718,-0.0208443	0.00828432,0.0142995	1.57548,0.838858	0.000676109	0.00135146
2	rs139897645	58724475	NA,C	NA,T	NA,0.985119	NA,-0.0646025	NA,0.0353055	NA,1.17213	0.000676069	0.00135269
2	rs75303867	58402179	NA,A	NA,C	NA,0.930556	NA,-0.025935	NA,0.0168156	NA,0.910106	0.000675504	0.00135128
2	rs74019828	58209274	A,A	G,G	0.939364,0.900794	-0.0184188,-0.0206729	0.00828432,0.0142995	1.58181,0.828978	0.000674236	0.00134771
2	rs12149696	58215752	C,C	G,G	0.939364,0.900794	-0.0183718,-0.0207932	0.00828432,0.0142995	1.57548,0.835909	0.000673319	0.00134588
2	rs16959780	58217759	A,A	T,T	0.939364,0.900794	-0.0183249,-0.0208907	0.00828432,0.0142995	1.56917,0.841543	0.000671215	0.00134168
2	rs7500380	58905937	C,C	T,T	0.754473,0.676587	-0.0121871,-0.00248197	0.00459376,0.00913824	2.09806,0.104618	0.000670912	0.00134261
2	rs60051015	58904682	C,C	T,T	0.754473,0.676587	-0.0121871,-0.00238313	0.00459376,0.00913824	2.09806,0.100039	0.000668254	0.00133729
2	rs77863928	58597855	NA,G	NA,A	NA,0.977182	NA,-0.0439468	NA,0.0286274	NA,0.903956	0.000666904	0.00133405
2	rs112432716	58728129	NA,C	NA,T	NA,0.985119	NA,-0.0641903	NA,0.0353055	NA,1.16088	0.000665743	0.00133203
2	rs62067782	58917702	G,G	A,A	0.766402,0.833333	-0.0123681,0.00349921	0.00467279,0.0114701	2.09018,0.119008	0.00066471	0.00133023
2	rs62067767	58909036	T,T	G,G	0.754473,0.709325	-0.0122328,-0.000400438	0.00459376,0.00941405	2.11088,0.0149908	0.000662371	0.00132551
2	rs12599248	58905404	T,T	C,C	0.754473,0.710317	-0.0122328,0.000451332	0.00459376,0.00942357	2.11088,0.0169149	0.000661183	0.00132314
2	rs62066444	58906375	C,C	G,G	0.754473,0.709325	-0.0122328,0.000250436	0.00459376,0.00941405	2.11088,0.00931631	0.000661047	0.00132287
2	rs78635141	58955837	NA,T	NA,C	NA,0.954365	NA,0.0315208	NA,0.0204832	NA,0.907147	0.000659689	0.00131967
2	rs117515722	58721694	NA,C	NA,T	NA,0.985119	NA,-0.0638814	NA,0.0353055	NA,1.15248	0.000658159	0.00131686
2	rs150258696	58718871	NA,G	NA,A	NA,0.985119	NA,-0.063835	NA,0.0353055	NA,1.15123	0.000657032	0.00131461
2	rs143849801	58876056	T,NA	C,NA	0.989066,NA	0.0249492,NA	0.0190121,NA	0.722563,NA	0.000656265	0.00131292
2	rs137878998	58974202	T,NA	C,NA	0.974155,NA	0.021571,NA	0.0124606,NA	1.07869,NA	0.000654537	0.00130915
2	rs151075190	58714002	NA,C	NA,T	NA,0.985119	NA,-0.0636484	NA,0.0353055	NA,1.14617	0.000652525	0.00130559
2	rs140547342	58718266	NA,T	NA,G	NA,0.985119	NA,-0.0636402	NA,0.0353055	NA,1.14595	0.000652328	0.0013052
2	rs17821543	58540875	A,NA	G,NA	0.913519,NA	0.0240322,NA	0.00703429,NA	3.19759,NA	0.000650038	0.00130207
2	rs7197532	58670351	G,G	A,A	0.833002,0.795635	0.023389,0.003471	0.00530104,0.0106009	4.98991,0.128809	0.00064527	0.00135861
2	rs150585401	58479199	NA,T	NA,G	NA,0.991071	NA,-0.0688899	NA,0.0454422	NA,0.887655	0.000644847	0.00128995
2	rs7188436	58385465	T,T	C,C	0.958251,0.703373	0.021213,-0.00211833	0.00988495,0.00935847	1.49657,0.0856962	0.000644725	0.00128977
2	rs1393203	58207203	C,C	A,A	0.939364,0.900794	-0.0182263,-0.0206216	0.00828432,0.0142995	1.55596,0.826032	0.000641809	0.00128293
2	rs71389030	58673196	A,A	G,G	0.842942,0.814484	0.0233788,0.0111813	0.00543389,0.0109969	4.77222,0.509668	0.000640887	0.00134184
2	rs3743578	58217799	T,T	C,C	0.939364,0.900794	-0.0181664,-0.0207468	0.00828432,0.0142995	1.54796,0.833231	0.000639314	0.00127794
2	rs8058781	58653838	A,NA	G,NA	0.913519,NA	0.0242251,NA	0.00703429,NA	3.24149,NA	0.000639288	0.00128106
2	rs71389028	58663260	A,NA	G,NA	0.913519,NA	0.0242251,NA	0.00703429,NA	3.24149,NA	0.000639288	0.00128106
2	rs117630153	58512017	A,NA	G,NA	0.958251,NA	0.0145109,NA	0.00988495,NA	0.847372,NA	0.000636029	0.001272
2	rs11641947	58669908	G,G	A,A	0.833996,0.796627	0.0234449,0.00333714	0.00531372,0.0106201	4.98991,0.123005	0.000633419	0.00133444
2	rs75241789	58224666	A,A	G,G	0.93837,0.899802	-0.0179826,-0.0206315	0.00822159,0.0142364	1.54174,0.83186	0.000628451	0.00125629
2	rs984432	58452610	NA,C	NA,T	NA,0.926587	NA,-0.0236849	NA,0.0163898	NA,0.828474	0.000626596	0.00125346
2	rs36107415	58659281	T,NA	C,NA	0.913519,NA	0.0241413,NA	0.00703429,NA	3.22239,NA	0.000625647	0.00125368
2	rs8056834	58656866	A,NA	C,NA	0.913519,NA	0.0241413,NA	0.00703429,NA	3.22239,NA	0.000625647	0.00125368
2	rs12709010	58735942	G,NA	A,NA	0.833002,NA	-0.00694794,NA	0.00530104,NA	0.721321,NA	0.000623372	0.00124656
2	rs60090586	58452741	NA,A	NA,G	NA,0.926587	NA,-0.0236017	NA,0.0163898	NA,0.824308	0.000622567	0.00124541
2	rs34737210	58549262	C,NA	T,NA	0.913519,NA	0.0238416,NA	0.00703429,NA	3.15453,NA	0.000621604	0.00124507
2	rs34676074	58549321	C,NA	G,NA	0.913519,NA	0.0238416,NA	0.00703429,NA	3.15453,NA	0.000621604	0.00124507
2	rs117223986	58925419	T,T	C,C	0.812127,0.835317	-0.013813,0.00411395	0.00506169,0.0115253	2.19695,0.141986	0.000621074	0.00124288
2	rs2406084	58677693	C,C	G,G	0.843936,0.814484	0.0233825,0.0109488	0.00544795,0.0109969	4.75183,0.495618	0.000619679	0.00129516
2	rs565134451	58430589	NA,A	NA,C	NA,0.99504	NA,0.0906988	NA,0.0608454	NA,0.866284	0.000619474	0.00123921
2	rs147125567	58842714	A,NA	G,NA	0.937376,NA	0.0250315,NA	0.0081604,NA	2.66575,NA	0.000612636	0.00122456
2	rs8061552	58671007	G,G	T,T	0.833002,0.796627	0.0232528,0.00361749	0.00530104,0.0106201	4.93852,0.134668	0.000611774	0.00128526
2	rs12149093	58929266	A,A	T,T	0.812127,0.829365	-0.0138589,0.00166427	0.00506169,0.0113631	2.20892,0.0537661	0.000611268	0.00122327
2	rs37363	58198956	A,A	G,G	0.50497,0.804563	0.0102277,0.00443033	0.00395449,0.01078	2.01324,0.166796	0.000609302	0.00121799
2	rs74019833	58219939	C,C	T,T	0.939364,0.900794	-0.0181198,-0.0202414	0.00828432,0.0142995	1.54174,0.804344	0.000607484	0.00121434
2	rs117286411	58805254	NA,A	NA,T	NA,0.970238	NA,-0.0356751	NA,0.0251555	NA,0.806491	0.000606425	0.00121313
2	rs967652	58924446	C,C	G,G	0.812127,0.834325	-0.013767,0.00376332	0.00506169,0.0114976	2.18501,0.12876	0.000604337	0.0012094
2	rs78837937	58823455	T,NA	C,NA	0.968191,NA	0.0285799,NA	0.0112664,NA	1.95122,NA	0.000599437	0.00120008
2	rs142944245	58698467	NA,C	NA,T	NA,0.984127	NA,-0.0595156	NA,0.0342017	NA,1.08706	0.000595168	0.00119085
2	rs983395	58922415	A,A	G,G	0.812127,0.835317	-0.0136705,0.00484728	0.00506169,0.0115253	2.16004,0.171299	0.000594432	0.00118958
2	rs35556313	58548415	A,NA	G,NA	0.912525,NA	0.0237187,NA	0.00699802,NA	3.15453,NA	0.000591751	0.00118552
2	rs893196	59031716	A,A	G,G	0.502982,0.406746	0.00803895,-0.0103771	0.00395437,0.00870204	1.37613,0.632513	0.00059165	0.00118336
2	rs12446487	58671815	C,C	A,A	0.833996,0.796627	0.0232661,0.00357075	0.00531372,0.0106201	4.92264,0.132709	0.000591581	0.0012427
2	rs56404716	58923195	G,G	A,A	0.812127,0.835317	-0.0136705,0.00438413	0.00506169,0.0115253	2.16004,0.15264	0.000587054	0.00117482
2	rs113333575	58205340	T,T	C,C	0.968191,0.838294	-0.0191849,-0.0205659	0.0112664,0.0116103	1.05259,1.11633	0.000585673	0.00117103
2	rs71375919	58547522	T,NA	C,NA	0.912525,NA	0.0236744,NA	0.00699802,NA	3.14451,NA	0.000585147	0.00117227
2	rs37359	58198808	T,T	C,C	0.506958,0.804563	0.0101352,0.00487259	0.00395468,0.01078	1.98372,0.18624	0.000576454	0.00115235
2	rs193867	58186588	C,C	T,T	0.501988,0.804563	0.0100925,0.00431132	0.00395433,0.01078	1.97052,0.161652	0.00057631	0.00115207
2	rs76133256	58697467	NA,A	NA,C	NA,0.984127	NA,-0.0585765	NA,0.0342017	NA,1.06162	0.00057547	0.00115145
2	rs141909015	58985912	NA,G	NA,A	NA,0.97123	NA,-0.0355033	NA,0.0255725	NA,0.782425	0.00057521	0.00115069
2	rs545624519	58810830	NA,T	NA,C	NA,0.992063	NA,-0.0683015	NA,0.0481747	NA,0.806173	0.00057405	0.00114838
2	rs140718396	58978118	NA,A	NA,T	NA,0.981151	NA,0.0439423	NA,0.0314332	NA,0.790147	0.000573836	0.00114794
2	rs78230821	58529067	NA,T	NA,C	NA,0.920635	NA,-0.0220896	NA,0.0158141	NA,0.789239	0.00057245	0.00114516
2	rs1808004	58177088	G,G	A,A	0.516899,0.200397	-0.0104614,-0.00336267	0.00395656,0.0106787	2.08663,0.123296	0.000571322	0.00114213
2	rs12599934	59024428	NA,T	NA,C	NA,0.818452	NA,0.0158816	NA,0.0110895	NA,0.817855	0.000567709	0.0011357
2	rs75594993	58930984	C,C	T,T	0.812127,0.840278	-0.0136705,0.00202825	0.00506169,0.0116683	2.16004,0.0644913	0.000564009	0.00112871
2	rs74983593	58931039	T,NA	A,NA	0.952286,NA	-0.0160499,NA	0.00927543,NA	1.07798,NA	0.000563827	0.00112802
2	rs28835270	58948735	G,NA	A,NA	0.974155,NA	0.0204848,NA	0.0124606,NA	0.999209,NA	0.000562235	0.00112459
2	rs12446057	58903288	A,A	G,G	0.661034,0.371032	-0.00919983,0.00497656	0.00417686,0.00884878	1.5587,0.241207	0.000561531	0.00112387
2	rs1898364	59094257	C,NA	A,NA	0.971173,NA	0.0196027,NA	0.0118166,NA	1.01263,NA	0.000559005	0.00111863
2	rs1898363	59094295	T,NA	C,NA	0.971173,NA	0.0196027,NA	0.0118166,NA	1.01263,NA	0.000559005	0.00111863
2	rs7197566	59093744	C,NA	T,NA	0.971173,NA	0.0196027,NA	0.0118166,NA	1.01263,NA	0.000559005	0.00111863
2	rs115592421	59095192	T,NA	C,NA	0.971173,NA	0.0195892,NA	0.0118166,NA	1.01161,NA	0.000557899	0.00111642
2	rs12443605	59030810	A,A	C,C	0.523857,0.802579	0.00866664,-0.00479872	0.00395881,0.010739	1.54391,0.18377	0.000556837	0.00111358
2	rs7187710	59095706	C,NA	T,NA	0.971173,NA	0.0195543,NA	0.0118166,NA	1.00895,NA	0.000555038	0.00111069
2	rs143050050	58700922	NA,G	NA,C	NA,0.984127	NA,-0.0575415	NA,0.0342017	NA,1.03391	0.000554933	0.00111036
2	rs138686570	58729730	NA,C	NA,A	NA,0.985119	NA,-0.0589176	NA,0.0353055	NA,1.02155	0.000552462	0.00110541
2	rs192463388	58729640	NA,G	NA,A	NA,0.985119	NA,-0.0588276	NA,0.0353055	NA,1.01925	0.000550798	0.00110209
2	rs16959811	58241399	G,G	A,A	0.931412,0.839286	-0.0146913,-0.0194456	0.00782246,0.0116392	1.21919,1.02328	0.000550792	0.00110105
2	rs12599968	59024654	NA,G	NA,C	NA,0.81746	NA,0.015561	NA,0.011066	NA,0.796791	0.000550239	0.00110076
2	rs146516412	58815408	NA,C	NA,T	NA,0.989087	NA,-0.0567479	NA,0.0411453	NA,0.775129	0.000549088	0.00109845
2	rs61341461	59086977	C,NA	T,NA	0.972167,NA	0.0198485,NA	0.0120196,NA	1.00583,NA	0.000546944	0.0010945
2	rs11644694	58557342	A,NA	G,NA	0.963221,NA	0.0291201,NA	0.0105045,NA	2.25425,NA	0.000546792	0.00109554
2	rs148108412	58694397	NA,T	NA,C	NA,0.984127	NA,-0.0567242	NA,0.0342017	NA,1.01228	0.000539535	0.00107956
2	rs114220685	59095356	T,NA	A,NA	0.972167,NA	0.0197355,NA	0.0120196,NA	0.997394,NA	0.000538134	0.00107687
2	rs76390674	59092611	A,NA	C,NA	0.971173,NA	0.0193383,NA	0.0118166,NA	0.992568,NA	0.000537759	0.00107612
2	rs78892558	59091825	A,NA	G,NA	0.971173,NA	0.0193383,NA	0.0118166,NA	0.992568,NA	0.000537759	0.00107612
2	rs76031373	59091779	C,NA	T,NA	0.971173,NA	0.0193383,NA	0.0118166,NA	0.992568,NA	0.000537759	0.00107612
2	rs190849466	59092234	A,NA	G,NA	0.971173,NA	0.0193383,NA	0.0118166,NA	0.992568,NA	0.000537759	0.00107612
2	rs116806059	59077480	C,NA	T,NA	0.972167,NA	0.0197235,NA	0.0120196,NA	0.996502,NA	0.000537211	0.00107502
2	rs57372096	58457240	NA,A	NA,G	NA,0.970238	NA,-0.0340261	NA,0.0251555	NA,0.754059	0.000537018	0.00107432
2	rs143609646	58696452	NA,A	NA,G	NA,0.984127	NA,-0.0565761	NA,0.0342017	NA,1.00838	0.00053682	0.00107413
2	rs17241168	58569089	T,NA	C,NA	0.946322,NA	-0.00542007,NA	0.00877248,NA	0.270289,NA	0.000535745	0.00107155
2	rs80156259	58894440	NA,G	NA,C	NA,0.960318	NA,-0.0306888	NA,0.0218976	NA,0.792976	0.000535256	0.0010708
2	rs12448735	59015766	NA,C	NA,A	NA,0.815476	NA,0.0152098	NA,0.0110197	NA,0.775948	0.000535061	0.0010704
2	rs80256405	59092887	C,NA	A,NA	0.971173,NA	0.019295,NA	0.0118166,NA	0.989298,NA	0.00053438	0.00106936
2	rs144456811	59106383	C,NA	A,NA	0.972167,NA	0.019675,NA	0.0120196,NA	0.992902,NA	0.000533504	0.0010676
2	rs137908477	58691023	NA,G	NA,A	NA,0.984127	NA,-0.0460907	NA,0.0342017	NA,0.75011	0.000532908	0.00106609
2	rs17821549	58554780	T,NA	C,NA	0.912525,NA	0.0232578,NA	0.00699802,NA	3.05109,NA	0.000532303	0.00106635
2	rs7189567	59097190	T,NA	C,NA	0.972167,NA	0.019659,NA	0.0120196,NA	0.991708,NA	0.000532281	0.00106516
2	rs143622036	58723824	NA,T	NA,A	NA,0.985119	NA,-0.0577005	NA,0.0353055	NA,0.990584	0.000530626	0.00106173
2	rs12597217	59024167	NA,G	NA,A	NA,0.81746	NA,0.0151983	NA,0.011066	NA,0.770518	0.000529577	0.00105944
2	rs6499958	58521301	T,T	G,G	0.286282,0.385913	0.000663225,0.0178487	0.004374,0.00878099	0.0557742,1.37584	0.000527834	0.00105587
2	rs3169293	58552959	G,NA	A,NA	0.912525,NA	0.0232578,NA	0.00699802,NA	3.05109,NA	0.000527591	0.00105681
2	rs117776647	58224035	C,C	A,A	0.93837,0.900794	-0.0170417,-0.021168	0.00822159,0.0142995	1.41804,0.857657	0.000525919	0.00105141
2	rs148684664	58242739	NA,T	NA,C	NA,0.9375	NA,-0.0242072	NA,0.0176595	NA,0.768418	0.000525698	0.00105156
2	rs11076224	58239644	C,C	A,A	0.93837,0.901786	-0.0186418,-0.0160334	0.00822159,0.0143636	1.63144,0.577879	0.000524474	0.00104851
2	rs149765988	58725879	NA,A	NA,T	NA,0.985119	NA,-0.0572752	NA,0.0353055	NA,0.979867	0.000523327	0.00104713
2	rs80115132	58422946	NA,A	NA,G	NA,0.974206	NA,-0.0358611	NA,0.0269663	NA,0.736205	0.000522572	0.00104544
2	rs147349272	59026864	NA,T	NA,C	NA,0.816468	NA,0.0150246	NA,0.0110428	NA,0.76034	0.000521773	0.00104383
2	rs117325195	59105444	G,NA	C,NA	0.971173,NA	0.0191288,NA	0.0118166,NA	0.976801,NA	0.000521677	0.00104395
2	rs144929088	58694584	NA,T	NA,G	NA,0.984127	NA,-0.0557116	NA,0.0342017	NA,0.985766	0.000521404	0.00104328
2	rs147395320	58909634	NA,G	NA,C	NA,0.96627	NA,-0.0324499	NA,0.023678	NA,0.768172	0.000520979	0.00104225
2	rs59412606	59114242	C,NA	T,NA	0.972167,NA	0.0195077,NA	0.0120196,NA	0.98051,NA	0.000520955	0.0010425
2	rs74880322	58930817	T,T	A,A	0.812127,0.840278	-0.0134821,0.00213013	0.00506169,0.0116683	2.1117,0.0679598	0.000520071	0.0010408
2	rs150325633	59110497	G,NA	A,NA	0.972167,NA	0.0194911,NA	0.0120196,NA	0.979281,NA	0.000519728	0.00104004
2	rs149277424	58242284	NA,G	NA,A	NA,0.9375	NA,-0.0240087	NA,0.0176595	NA,0.759512	0.000518988	0.00103814
2	rs1865970	59067627	C,NA	T,NA	0.972167,NA	0.0194498,NA	0.0120196,NA	0.976233,NA	0.000516698	0.00103398
2	rs114246289	59079695	G,NA	A,NA	0.972167,NA	0.0194427,NA	0.0120196,NA	0.975712,NA	0.000516183	0.00103295
2	rs117217737	58242483	NA,G	NA,A	NA,0.9375	NA,-0.0238622	NA,0.0176595	NA,0.752965	0.000514124	0.00102841
2	rs111720209	58903247	NA,C	NA,T	NA,0.956349	NA,-0.0283854	NA,0.0209218	NA,0.757299	0.000513272	0.00102682
2	rs71375920	58607217	G,NA	A,NA	0.911531,NA	0.0229419,NA	0.00696238,NA	3.0071,NA	0.000512754	0.00102697
2	rs146800869	59028232	G,NA	C,NA	0.996024,NA	-0.0638237,NA	0.0314177,NA	1.3746,NA	0.000512647	0.00102584
2	rs76857669	59047562	G,NA	A,NA	0.972167,NA	0.0193529,NA	0.0120196,NA	0.969107,NA	0.00050969	0.00101996
2	rs59897586	59113812	A,NA	G,NA	0.971173,NA	0.0189592,NA	0.0118166,NA	0.96412,NA	0.000509122	0.00101882
2	rs77680588	58886562	NA,A	NA,G	NA,0.96131	NA,-0.0301394	NA,0.0221651	NA,0.759692	0.000508095	0.00101648
2	rs11076277	58927229	T,T	C,C	0.815109,0.83631	-0.0132519,0.00927125	0.005093,0.0115534	2.03299,0.3744	0.000504004	0.00100869
2	rs12599522	58865800	T,T	C,C	0.986084,0.678571	0.0334165,-0.00749556	0.0168779,0.00915299	1.32135,0.384226	0.000502231	0.00100465
2	rs181276922	58880824	NA,T	NA,C	NA,0.960318	NA,-0.0294794	NA,0.0218976	NA,0.749032	0.000501499	0.00100329
2	rs75050360	59064224	G,NA	A,NA	0.972167,NA	0.0191947,NA	0.0120196,NA	0.957515,NA	0.00049851	0.000997588
2	rs77311044	59094942	T,NA	C,NA	0.972167,NA	0.0191927,NA	0.0120196,NA	0.957371,NA	0.000498373	0.000997314
2	rs114550533	59067027	T,NA	C,NA	0.972167,NA	0.0191694,NA	0.0120196,NA	0.955674,NA	0.000496759	0.000994084
2	rs35832551	58591444	T,NA	G,NA	0.912525,NA	0.0230054,NA	0.00699802,NA	2.99519,NA	0.000496337	0.00099412
2	rs79413365	58249040	NA,G	NA,A	NA,0.980159	NA,0.0395017	NA,0.0306528	NA,0.704414	0.000496113	0.000992497
2	rs140458218	58240530	NA,C	NA,T	NA,0.9375	NA,-0.0231977	NA,0.0176595	NA,0.723591	0.000492999	0.000986172
2	rs3743567	58550484	A,A	G,G	0.920477,0.820437	0.0272923,0.00936666	0.0073078,0.0111371	3.72595,0.397582	0.000492467	0.00100561
2	rs35860581	58621010	C,NA	T,NA	0.912525,NA	0.0229655,NA	0.00699802,NA	2.98642,NA	0.000491633	0.000984685
2	rs76240802	58422128	NA,G	NA,A	NA,0.979167	NA,0.0386855	NA,0.0299292	NA,0.707387	0.000491339	0.000982978
2	rs7203991	59030905	A,A	G,G	0.089463,0.150794	0.0123992,0.00651719	0.00692738,0.0119455	1.13387,0.232579	0.00049013	0.000980859
2	rs142629930	58203241	NA,T	NA,C	NA,0.990079	NA,-0.0559022	NA,0.0431319	NA,0.710078	0.000489474	0.000979179
2	rs60225612	59090037	C,NA	T,NA	0.972167,NA	0.0190519,NA	0.0120196,NA	0.947116,NA	0.000488707	0.000977975
2	rs117070796	58981594	A,NA	G,NA	0.947316,NA	0.012405,NA	0.0088502,NA	0.793129,NA	0.000487226	0.000974851
2	rs114642084	59100871	T,NA	C,NA	0.972167,NA	0.0190267,NA	0.0120196,NA	0.945284,NA	0.000487003	0.000974564
2	rs115944839	59097929	C,NA	T,NA	0.973161,NA	0.0194904,NA	0.0122339,NA	0.954183,NA	0.000484793	0.000970127
2	rs11865560	59099765	A,NA	G,NA	0.971173,NA	0.0186025,NA	0.0118166,NA	0.937699,NA	0.000484007	0.000968574
2	rs12926218	58869400	NA,G	NA,T	NA,0.960318	NA,-0.0287711	NA,0.0218976	NA,0.723809	0.000483997	0.000968279
2	rs137896027	59084906	G,NA	A,NA	0.984095,NA	0.0225621,NA	0.0158037,NA	0.814189,NA	0.000483894	0.000967828
2	rs12924708	58567643	A,NA	G,NA	0.912525,NA	0.0228902,NA	0.00699802,NA	2.96986,NA	0.000482898	0.000967168
2	rs141661183	59107578	T,NA	A,NA	0.972167,NA	0.0189348,NA	0.0120196,NA	0.938626,NA	0.000480861	0.000962274
2	rs145970453	59107591	A,NA	G,NA	0.972167,NA	0.0189348,NA	0.0120196,NA	0.938626,NA	0.000480861	0.000962274
2	rs117140274	59001043	NA,G	NA,T	NA,0.988095	NA,0.0501	NA,0.0394133	NA,0.691057	0.000479634	0.000959544
2	rs60876962	59095612	T,NA	C,NA	0.972167,NA	0.018916,NA	0.0120196,NA	0.937265,NA	0.000479616	0.000959785
2	rs37358	58194926	T,T	C,C	0.50497,0.803571	0.00977236,0.00471283	0.00395449,0.0107594	1.87076,0.179554	0.000479047	0.000957708
2	rs34129245	58588191	G,NA	A,NA	0.912525,NA	0.0228501,NA	0.00699802,NA	2.96108,NA	0.00047834	0.000958027
2	rs35908812	58587426	C,NA	T,NA	0.912525,NA	0.0228501,NA	0.00699802,NA	2.96108,NA	0.00047834	0.000958027
2	rs75348320	58512574	NA,T	NA,C	NA,0.905754	NA,0.0181654	NA,0.0146307	NA,0.668799	0.000477584	0.000955433
2	rs113421428	58369997	NA,A	NA,G	NA,0.808532	NA,-0.0135806	NA,0.0108644	NA,0.675105	0.000477501	0.000955271
2	rs11642238	58889971	T,T	C,C	0.740557,0.482143	-0.0114645,-0.00343936	0.00451065,0.00855481	1.95731,0.162629	0.000477019	0.000955213
2	rs12709002	58614337	C,NA	A,NA	0.912525,NA	0.0228372,NA	0.00699802,NA	2.95824,NA	0.00047688	0.000955098
2	rs922488	58888168	G,G	A,A	0.740557,0.481151	-0.0114187,-0.00391004	0.00451065,0.00855543	1.9447,0.188657	0.000476758	0.000954687
2	rs7191659	59093527	T,NA	C,NA	0.972167,NA	0.0188675,NA	0.0120196,NA	0.93376,NA	0.000476426	0.0009534
2	rs118021912	58841713	NA,C	NA,T	NA,0.990079	NA,-0.0643376	NA,0.0431319	NA,0.867127	0.000476186	0.000952776
2	rs117500516	58241447	NA,C	NA,T	NA,0.9375	NA,-0.022622	NA,0.0176595	NA,0.698561	0.000475872	0.000951923
2	rs148153008	58372941	NA,G	NA,A	NA,0.798611	NA,-0.0132236	NA,0.010659	NA,0.668062	0.000474695	0.000949659
2	rs147438076	59065990	T,NA	C,NA	0.972167,NA	0.0188228,NA	0.0120196,NA	0.930532,NA	0.000473509	0.000947564
2	rs118166552	58241451	NA,A	NA,G	NA,0.9375	NA,-0.0225225	NA,0.0176595	NA,0.694272	0.000473015	0.00094621
2	rs116177655	59080311	A,NA	G,NA	0.972167,NA	0.0188139,NA	0.0120196,NA	0.929889,NA	0.00047293	0.000946406
2	rs72786117	58299561	A,NA	G,NA	0.980119,NA	-0.0254855,NA	0.0141639,NA	1.14286,NA	0.0004729	0.000946053
2	rs117880403	58238093	NA,A	NA,G	NA,0.9375	NA,-0.0225131	NA,0.0176595	NA,0.693867	0.000472747	0.000945672
2	rs78623058	58747606	C,NA	T,NA	0.962227,NA	0.0137664,NA	0.0103707,NA	0.734319,NA	0.000471897	0.000944256
2	rs150817192	59117306	G,NA	A,NA	0.972167,NA	0.0187898,NA	0.0120196,NA	0.928152,NA	0.00047137	0.000943285
2	rs138424852	58237831	NA,C	NA,A	NA,0.9375	NA,-0.0224605	NA,0.0176595	NA,0.691605	0.00047125	0.00094268
2	rs59324331	59098512	A,NA	G,NA	0.972167,NA	0.0187754,NA	0.0120196,NA	0.927116,NA	0.000470443	0.00094143
2	rs147675248	59109929	G,NA	C,NA	0.972167,NA	0.0187705,NA	0.0120196,NA	0.926769,NA	0.000470132	0.000940808
2	rs60689700	59112688	T,NA	C,NA	0.972167,NA	0.0187705,NA	0.0120196,NA	0.926769,NA	0.000470132	0.000940808
2	rs117764886	58635618	T,NA	C,NA	0.961233,NA	0.00246117,NA	0.0102422,NA	0.0914619,NA	0.000469445	0.000939156
2	rs35432891	58561966	A,NA	G,NA	0.912525,NA	0.0227656,NA	0.00699802,NA	2.94258,NA	0.000468908	0.000939113
2	rs2731757	58226124	T,T	C,C	0.514911,0.204365	-0.0101845,-0.00500713	0.00395606,0.0106009	1.99821,0.196071	0.000468692	0.000937072
2	rs9926689	58935750	C,C	A,A	0.713718,0.634921	-0.00939282,-0.0077802	0.004374,0.00887871	1.49812,0.419212	0.000468325	0.000937529
2	rs56856723	59114063	T,NA	A,NA	0.972167,NA	0.0187224,NA	0.0120196,NA	0.923308,NA	0.000467051	0.000934642
2	rs58987881	59116493	G,NA	T,NA	0.972167,NA	0.0187224,NA	0.0120196,NA	0.923308,NA	0.000467051	0.000934642
2	rs79528256	59093890	A,NA	G,NA	0.973161,NA	0.0192039,NA	0.0122339,NA	0.93376,NA	0.000466412	0.000933351
2	rs9926537	58935559	G,G	A,A	0.713718,0.634921	-0.00939282,-0.00767598	0.004374,0.00887871	1.49812,0.411961	0.000464194	0.00092926
2	rs117639393	59114410	C,NA	T,NA	0.972167,NA	0.0186743,NA	0.0120196,NA	0.919854,NA	0.000463997	0.000928531
2	rs12932829	58915347	T,NA	C,NA	0.949304,NA	0.0128732,NA	0.00901262,NA	0.814768,NA	0.000462684	0.000925773
2	rs143270447	58239900	NA,C	NA,T	NA,0.934524	NA,-0.0215761	NA,0.0172809	NA,0.674013	0.000461085	0.000922352
2	rs58588258	58189271	A,A	C,C	0.918489,0.905754	-0.0128238,-0.0228196	0.00722595,0.0146307	1.11947,0.925074	0.000460578	0.000920744
2	rs72788153	58374994	NA,C	NA,T	NA,0.820437	NA,-0.0136353	NA,0.0111371	NA,0.655932	0.000459394	0.000919054
2	rs9937113	59032084	C,C	T,T	0.189861,0.388889	0.00925474,-0.00493927	0.00504129,0.0087686	1.1779,0.241666	0.000459039	0.000918364
2	rs117382243	58224034	T,T	A,A	0.93837,0.900794	-0.0164891,-0.0209551	0.00822159,0.0142995	1.34774,0.845273	0.000458695	0.000917066
2	rs76970525	59070089	T,NA	A,NA	0.972167,NA	0.0185564,NA	0.0120196,NA	0.911423,NA	0.000456635	0.000913801
2	rs76849423	58870347	NA,G	NA,C	NA,0.960318	NA,-0.0274664	NA,0.0218976	NA,0.678341	0.000454413	0.000909106
2	rs142813309	58378818	NA,A	NA,G	NA,0.820437	NA,-0.0135095	NA,0.0111371	NA,0.64758	0.000454045	0.000908355
2	rs141385048	58233657	NA,G	NA,A	NA,0.9375	NA,-0.0216833	NA,0.0176595	NA,0.658565	0.000450091	0.000900366
2	rs145016087	59099919	NA,T	NA,G	NA,0.989087	NA,0.0500796	NA,0.0411453	NA,0.650624	0.000449749	0.000899766
2	rs78515193	58235291	NA,C	NA,A	NA,0.935516	NA,-0.021309	NA,0.0174041	NA,0.655976	0.000449685	0.000899557
2	rs8048244	58900330	A,A	T,T	0.739563,0.853175	-0.0114727,0.00488506	0.00450506,0.0120777	1.9635,0.16376	0.000448238	0.000897597
2	rs144411883	58234273	NA,G	NA,T	NA,0.9375	NA,-0.0215821	NA,0.0176595	NA,0.654313	0.000447461	0.000895107
2	rs148728126	58251327	NA,T	NA,C	NA,0.972222	NA,0.0306729	NA,0.0260119	NA,0.622835	0.000446916	0.000894099
2	rs11076274	58889589	C,C	T,T	0.738569,0.481151	-0.0113905,-0.00381304	0.00449951,0.00855543	1.9447,0.183213	0.000446537	0.00089418
2	rs75068674	59028847	NA,G	NA,C	NA,0.816468	NA,0.0133989	NA,0.0110428	NA,0.647839	0.000446253	0.00089278
2	rs74625593	59116209	NA,G	NA,A	NA,0.990079	NA,0.050891	NA,0.0431319	NA,0.623345	0.000446065	0.000892385
2	rs12931124	58620063	A,NA	G,NA	0.913519,NA	0.0227465,NA	0.00703429,NA	2.91289,NA	0.000445873	0.000892996
2	rs75647729	58237604	NA,G	NA,A	NA,0.9375	NA,-0.0215125	NA,0.0176595	NA,0.651398	0.00044567	0.000891525
2	rs72788169	58402595	T,NA	C,NA	0.906561,NA	0.00984635,NA	0.00679323,NA	0.832046,NA	0.000444683	0.000889604
2	rs78416310	58936766	C,NA	T,NA	0.974155,NA	0.0187124,NA	0.0124606,NA	0.875605,NA	0.000443762	0.00088761
2	rs249447	58166730	G,G	A,A	0.126243,0.013889	0.0104201,-0.0202993	0.00595306,0.0365262	1.09661,0.237784	0.000442467	0.000884927
2	rs7195107	58380032	NA,T	NA,G	NA,0.820437	NA,-0.0132001	NA,0.0111371	NA,0.627228	0.000441355	0.000882974
2	rs36047288	58398626	T,T	C,C	0.687873,0.755952	-0.00605748,0.0072032	0.00426697,0.00995218	0.80766,0.328641	0.000439667	0.000879664
2	rs117340226	58233726	NA,G	NA,A	NA,0.9375	NA,-0.0212301	NA,0.0176595	NA,0.639619	0.000438531	0.000877248
2	rs74789495	58234172	NA,C	NA,A	NA,0.9375	NA,-0.0212227	NA,0.0176595	NA,0.639311	0.000438347	0.000876879
2	rs117798179	58798058	NA,G	NA,T	NA,0.960318	NA,0.0253931	NA,0.0218976	NA,0.608713	0.000437122	0.000874505
2	rs11641857	58889813	A,A	G,G	0.740557,0.483135	-0.0112765,-0.00343913	0.00451065,0.00855422	1.90586,0.162629	0.000436974	0.000875028
2	rs72622285	58896394	G,G	A,A	0.740557,0.482143	-0.0113224,-0.00285314	0.00451065,0.00855481	1.91835,0.131504	0.00043561	0.000872301
2	rs145362978	58291298	NA,T	NA,C	NA,0.983135	NA,0.0362365	NA,0.0331973	NA,0.560619	0.000435101	0.000870496
2	rs137857176	58350398	NA,A	NA,G	NA,0.990079	NA,0.050569	NA,0.0431319	NA,0.617936	0.000434974	0.000870219
2	rs9931061	58903971	T,NA	C,NA	0.962227,NA	0.014302,NA	0.0103707,NA	0.775024,NA	0.000433444	0.000867269
2	rs147095217	58175060	NA,A	NA,G	NA,0.9375	NA,-0.0210092	NA,0.0176595	NA,0.630468	0.00043273	0.000865647
2	rs7185651	58187826	G,G	A,A	0.918489,0.905754	-0.012297,-0.0234478	0.00722595,0.0146307	1.05161,0.962514	0.000431468	0.00086258
2	rs139659033	58235515	NA,T	NA,G	NA,0.936508	NA,-0.0207666	NA,0.0175302	NA,0.626775	0.000431401	0.00086299
2	rs80218806	58973213	C,NA	T,NA	0.99503,NA	-0.0541406,NA	0.0281148,NA	1.26646,NA	0.000431348	0.000863166
2	rs117598254	58487053	NA,A	NA,T	NA,0.927579	NA,-0.0190631	NA,0.0164929	NA,0.605991	0.000430878	0.000862037
2	rs8061361	58380994	NA,G	NA,A	NA,0.820437	NA,-0.0128348	NA,0.0111371	NA,0.603553	0.000427195	0.000854651
2	rs7196146	59003254	A,A	C,C	0.838966,0.869048	-0.0101867,0.0111483	0.00537909,0.0126714	1.23464,0.421399	0.000426792	0.000853805
2	rs79133471	58232497	NA,G	NA,C	NA,0.9375	NA,-0.02068	NA,0.0176595	NA,0.616935	0.00042522	0.000850628
2	rs4784930	58440843	NA,T	NA,C	NA,0.941468	NA,-0.0201742	NA,0.0182098	NA,0.572004	0.000425218	0.000850707
2	rs138868561	58495429	NA,T	NA,C	NA,0.864087	NA,0.0142485	NA,0.0124737	NA,0.596305	0.000424846	0.000849946
2	rs150212444	58188954	NA,G	NA,A	NA,0.9375	NA,-0.0206211	NA,0.0176595	NA,0.614529	0.000423492	0.000847173
2	rs143191505	58232235	NA,T	NA,C	NA,0.9375	NA,-0.0205786	NA,0.0176595	NA,0.612792	0.000422849	0.000845887
2	rs12445198	58613808	T,T	C,C	0.922465,0.819444	0.0268751,0.00833282	0.00739292,0.0111132	3.55641,0.343551	0.00042243	0.000858521
2	rs117684216	58233265	NA,T	NA,C	NA,0.9375	NA,-0.0205254	NA,0.0176595	NA,0.610626	0.000421617	0.000843423
2	rs58255260	58437845	NA,G	NA,T	NA,0.941468	NA,-0.0200129	NA,0.0182098	NA,0.565814	0.000421571	0.000843411
2	rs142572972	58235566	NA,T	NA,C	NA,0.936508	NA,-0.0203173	NA,0.0175302	NA,0.608252	0.000420727	0.000841644
2	rs78004902	58242919	T,T	C,C	0.937376,0.899802	-0.0177449,-0.0153082	0.0081604,0.0142364	1.52774,0.549372	0.000420542	0.000840802
2	rs78517692	58414837	NA,C	NA,T	NA,0.986111	NA,0.0413231	NA,0.0365264	NA,0.588517	0.000420338	0.000840964
2	rs377435454	58569992	NA,A	NA,T	NA,0.981151	NA,0.0355782	NA,0.0314332	NA,0.588901	0.000420005	0.000840272
2	rs138417803	58176280	NA,A	NA,C	NA,0.9375	NA,-0.020459	NA,0.0176595	NA,0.607923	0.000419745	0.000839678
2	rs4784060	58897751	G,G	A,A	0.739563,0.605159	-0.0113587,-0.000388509	0.00450506,0.00874495	1.93213,0.0156688	0.000419722	0.000840492
2	rs3809599	58163445	NA,T	NA,G	NA,0.938492	NA,-0.020582	NA,0.0177919	NA,0.606695	0.000418917	0.000838024
2	rs11861630	58396201	NA,A	NA,G	NA,0.820437	NA,-0.0126103	NA,0.0111371	NA,0.589193	0.000418911	0.000838082
2	rs71400043	59033237	T,T	C,C	0.734592,0.946429	0.00969312,-0.0142518	0.00447775,0.0189842	1.51701,0.344073	0.00041647	0.000833054
2	rs117005480	58230796	NA,C	NA,A	NA,0.9375	NA,-0.0202742	NA,0.0176595	NA,0.600427	0.000415884	0.000831958
2	rs11076256	58752466	T,NA	C,NA	0.914513,NA	-0.0216033,NA	0.00707122,NA	2.64784,NA	0.000415659	0.00083575
2	rs148688110	58164826	NA,A	NA,G	NA,0.938492	NA,-0.0202844	NA,0.0177919	NA,0.594742	0.000412274	0.000824738
2	rs139890607	59107633	NA,T	NA,C	NA,0.980159	NA,-0.0333465	NA,0.0306528	NA,0.558071	0.000412068	0.000824403
2	rs59707716	58866304	G,G	T,T	0.986084,0.678571	0.0319715,-0.00713829	0.0168779,0.00915299	1.23518,0.361054	0.000411787	0.000823766
2	rs11076295	59033516	G,G	A,A	0.734592,0.946429	0.00961312,-0.0149084	0.00447775,0.0189842	1.49752,0.36424	0.00041178	0.000823674
2	rs4784932	58443645	NA,C	NA,T	NA,0.941468	NA,-0.0195611	NA,0.0182098	NA,0.548629	0.000411672	0.000823611
2	rs58522032	58514182	NA,A	NA,G	NA,0.90873	NA,0.0164078	NA,0.014843	NA,0.570285	0.000411242	0.000822745
2	rs4784988	58859968	T,T	C,C	0.986084,0.681548	0.0324456,-0.00637901	0.0168779,0.00917557	1.26314,0.312543	0.000410822	0.000821837
2	rs12932751	58753995	T,NA	C,NA	0.914513,NA	-0.0215171,NA	0.00707122,NA	2.63023,NA	0.000407817	0.000819915
2	rs139463384	58164364	NA,G	NA,T	NA,0.938492	NA,-0.0200792	NA,0.0177919	NA,0.586559	0.000407812	0.000815816
2	rs117178180	58959844	NA,T	NA,C	NA,0.994048	NA,0.0611884	NA,0.0555718	NA,0.567245	0.000407467	0.000815207
2	rs77575907	58160028	NA,T	NA,A	NA,0.938492	NA,-0.020022	NA,0.0177919	NA,0.584286	0.000406586	0.000813362
2	rs76244992	58901029	C,C	T,T	0.739563,0.854167	-0.0111917,0.00589973	0.00450506,0.0121117	1.88665,0.203301	0.000406204	0.000813417
2	rs72788167	58400152	NA,A	NA,G	NA,0.820437	NA,-0.012243	NA,0.0111371	NA,0.566008	0.000406008	0.000812274
2	rs80221112	58226362	NA,C	NA,A	NA,0.9375	NA,-0.0197793	NA,0.0176595	NA,0.580547	0.000405025	0.000810241
2	rs117671260	58984995	NA,A	NA,C	NA,0.970238	NA,-0.0266788	NA,0.0251555	NA,0.539264	0.000404875	0.000810011
2	rs4784991	58898185	T,T	G,G	0.741551,0.605159	-0.011387,-0.000291411	0.00451629,0.00874495	1.93213,0.0117012	0.000404535	0.000810096
2	rs7194392	59003011	A,A	G,G	0.838966,0.865079	-0.00985572,0.0119888	0.00537909,0.0125123	1.17446,0.471112	0.000403976	0.00080817
2	rs16960639	58973115	NA,T	NA,G	NA,0.90377	NA,0.0157443	NA,0.014495	NA,0.556898	0.000403866	0.000808001
2	rs116577095	59077849	A,NA	G,NA	0.970179,NA	0.016874,NA	0.0116239,NA	0.833879,NA	0.000403828	0.000808131
2	rs117164740	58783579	T,NA	C,NA	0.946322,NA	0.0177063,NA	0.00877248,NA	1.361,NA	0.000403704	0.000807927
2	rs79079428	58227196	NA,A	NA,G	NA,0.9375	NA,-0.0196775	NA,0.0176595	NA,0.576488	0.000402858	0.000805908
2	rs78297699	58865619	G,G	T,T	0.986084,0.678571	0.0316831,-0.00726924	0.0168779,0.00915299	1.21831,0.369488	0.000402403	0.000804999
2	rs149697064	58766691	NA,C	NA,T	NA,0.964286	NA,0.0253276	NA,0.0230345	NA,0.566186	0.000401957	0.000804174
2	rs150400130	58701140	NA,A	NA,G	NA,0.984127	NA,0.0370548	NA,0.0342017	NA,0.554985	0.000401933	0.00080412
2	rs77465788	58187177	NA,G	NA,A	NA,0.9375	NA,-0.019593	NA,0.0176595	NA,0.573133	0.000400767	0.000801726
2	rs59165986	58186952	T,T	C,C	0.918489,0.905754	-0.0122037,-0.0228196	0.00722595,0.0146307	1.0398,0.925074	0.000400238	0.000800164
2	rs72788168	58401193	NA,A	NA,G	NA,0.820437	NA,-0.0120592	NA,0.0111371	NA,0.554553	0.000399843	0.000799943
2	rs79229659	58224869	NA,C	NA,T	NA,0.9375	NA,-0.0194736	NA,0.0176595	NA,0.568403	0.000398593	0.000797377
2	rs16959786	58228064	C,C	T,T	0.961233,0.928571	-0.0210695,-0.0215374	0.0102422,0.0165981	1.4015,0.71123	0.000397893	0.000795595
2	rs16960705	59009159	NA,T	NA,C	NA,0.871032	NA,0.0140269	NA,0.012754	NA,0.566364	0.000397709	0.000795678
2	rs2242443	58199752	T,T	G,G	0.519881,0.206349	-0.00957244,-0.00411007	0.00395743,0.010563	1.80772,0.156642	0.000396426	0.000792638
2	rs12917748	58365745	A,A	G,G	0.602386,0.65377	0.00683194,-0.00276733	0.00403991,0.0089848	1.04184,0.120284	0.000394597	0.000789547
2	rs72788184	58419564	C,NA	T,NA	0.922465,NA	0.00864311,NA	0.00739292,NA	0.615537,NA	0.000394408	0.000789068
2	rs7196251	58410039	A,A	C,C	0.926441,0.521825	0.0112915,-0.00880084	0.0075738,0.00855751	0.866468,0.517491	0.00039213	0.000784593
2	rs117628693	58477792	NA,A	NA,G	NA,0.975198	NA,0.0289179	NA,0.0274863	NA,0.533485	0.000391065	0.000782386
2	rs74901485	58866785	T,T	C,C	0.986084,0.679563	0.0314874,-0.0071892	0.0168779,0.00916045	1.20693,0.363948	0.000390815	0.000781822
2	rs72622281	58866944	T,T	C,C	0.986084,0.679563	0.0318342,-0.0066433	0.0168779,0.00916045	1.22713,0.329457	0.00039048	0.000781151
2	rs78800618	58901031	NA,G	NA,C	NA,0.945437	NA,-0.0204748	NA,0.0188207	NA,0.558076	0.00039003	0.000780322
2	rs7192669	58406387	G,G	T,T	0.926441,0.522817	0.0114729,-0.00826874	0.0075738,0.00855827	0.886655,0.476307	0.000388497	0.000777327
2	rs12918221	58365999	A,A	G,G	0.631213,0.803571	0.00673184,-0.00131465	0.00409792,0.0107594	0.998111,0.0444316	0.000388106	0.000776544
2	rs547449580	58783150	NA,G	NA,A	NA,0.986111	NA,-0.0379331	NA,0.0365264	NA,0.524283	0.000387893	0.000776042
2	rs144115171	58178335	NA,G	NA,A	NA,0.9375	NA,-0.018937	NA,0.0176595	NA,0.547346	0.000387499	0.000775192
2	rs7185970	58406564	A,A	G,G	0.926441,0.521825	0.0114729,-0.00821542	0.0075738,0.00855751	0.886655,0.472315	0.000386545	0.000773421
2	rs16960143	58404877	A,A	G,G	0.925447,0.521825	0.0114291,-0.00802416	0.00752717,0.00855751	0.889678,0.457907	0.000386358	0.00077306
2	rs76461619	58967693	NA,G	NA,A	NA,0.895833	NA,0.0145885	NA,0.0139934	NA,0.526997	0.000386268	0.000772798
2	rs62042565	58410695	C,C	T,T	0.926441,0.521825	0.0112032,-0.00884832	0.0075738,0.00855751	0.856713,0.521226	0.000385712	0.000771753
2	rs11649639	58484782	C,C	A,A	0.697813,0.847222	0.00920036,-0.00585774	0.00430558,0.0118816	1.48664,0.206206	0.000385529	0.000771381
2	rs149468163	58216446	NA,A	NA,G	NA,0.9375	NA,-0.0188178	NA,0.0176595	NA,0.542713	0.000385474	0.00077114
2	rs12600089	58624130	NA,A	NA,G	NA,0.954365	NA,-0.0204205	NA,0.0204832	NA,0.496491	0.00038435	0.000768945
2	rs73562305	58600593	A,A	G,G	0.920477,0.819444	0.0266468,0.00804108	0.0073078,0.0111132	3.57512,0.328518	0.000383416	0.000780917
2	rs7198366	58408307	A,A	G,G	0.926441,0.521825	0.011431,-0.0082213	0.0075738,0.00855751	0.881977,0.472761	0.000382974	0.000766277
2	rs113379344	58896051	NA,T	NA,C	NA,0.945437	NA,-0.0200829	NA,0.0188207	NA,0.543722	0.000382888	0.000766037
2	rs75757670	58940101	NA,G	NA,A	NA,0.985119	NA,-0.0358597	NA,0.0353055	NA,0.508955	0.000382039	0.00076434
2	rs7204324	58750869	T,NA	A,NA	0.914513,NA	-0.0212156,NA	0.00707122,NA	2.56906,NA	0.00038194	0.000767679
2	rs75448596	58212933	NA,G	NA,A	NA,0.9375	NA,-0.0186231	NA,0.0176595	NA,0.535177	0.000381749	0.00076369
2	rs58205738	58607182	G,G	C,C	0.922465,0.819444	0.0268224,0.00802997	0.00739292,0.0111132	3.54441,0.32795	0.000381187	0.000775874
2	rs143586082	58185663	NA,G	NA,T	NA,0.936508	NA,-0.0184419	NA,0.0175302	NA,0.533434	0.000380999	0.000762191
2	rs115999548	59128305	T,NA	C,NA	0.975149,NA	0.0184979,NA	0.0127009,NA	0.83781,NA	0.00038079	0.000762023
2	rs74019889	58519154	NA,C	NA,T	NA,0.904762	NA,0.014722	NA,0.0145623	NA,0.5058	0.00037727	0.000754791
2	rs187991942	58812937	G,NA	A,NA	0.992048,NA	-0.0231424,NA	0.0222601,NA	0.525041,NA	0.000377025	0.000754143
2	rs8048819	59001918	G,G	A,A	0.837972,0.865079	-0.00987777,0.0106869	0.00536574,0.0125123	1.18285,0.40556	0.000376687	0.000753583
2	rs190289	58668652	A,A	G,G	0.342942,0.40377	-0.0205079,-0.00488164	0.00416512,0.00871223	6.07105,0.240135	0.000376663	0.00192286
2	rs142817631	58479643	A,NA	G,NA	0.981113,NA	0.0252135,NA	0.0145245,NA	1.08314,NA	0.00037591	0.000752257
2	rs137889509	58630518	G,NA	A,NA	0.947316,NA	-0.00380326,NA	0.0088502,NA	0.175623,NA	0.000374832	0.000749791
2	rs12597332	59065495	NA,C	NA,T	NA,0.797619	NA,-0.0110632	NA,0.0106395	NA,0.525172	0.000374807	0.000749874
2	rs4500717	58408768	C,C	A,A	0.926441,0.520833	0.011338,-0.0082206	0.0075738,0.00855678	0.871623,0.472761	0.00037451	0.000749345
2	rs1865971	59031168	A,A	G,G	0.247515,0.772817	0.00855963,0.00264432	0.00458131,0.0102018	1.20965,0.0993708	0.000374339	0.000748917
2	rs146262474	58168137	NA,C	NA,G	NA,0.938492	NA,-0.0183513	NA,0.0177919	NA,0.519514	0.000373803	0.000747801
2	rs138488605	58205970	NA,T	NA,C	NA,0.9375	NA,-0.0181676	NA,0.0176595	NA,0.51772	0.00037333	0.000746854
2	rs115714580	59124681	A,NA	G,NA	0.975149,NA	0.0183086,NA	0.0127009,NA	0.825544,NA	0.000372332	0.000745098
2	rs74856888	58966403	NA,T	NA,A	NA,0.895833	NA,0.0139954	NA,0.0139934	NA,0.49861	0.0003723	0.000744858
2	rs72788178	58413388	T,T	A,A	0.926441,0.546627	0.0112038,-0.0085391	0.0075738,0.00858677	0.856784,0.494844	0.000372281	0.000744886
2	rs148250453	59130341	A,NA	G,NA	0.975149,NA	0.0182894,NA	0.0127009,NA	0.824303,NA	0.000371488	0.00074341
2	rs146276482	58967025	NA,C	NA,G	NA,0.895833	NA,0.0139428	NA,0.0139934	NA,0.496121	0.000371113	0.000742484
2	rs116865419	58441363	NA,T	NA,C	NA,0.969246	NA,0.024473	NA,0.0247591	NA,0.490885	0.000370718	0.000741686
2	rs4784989	58867330	C,C	G,G	0.980119,0.669643	0.0272329,-0.00268225	0.0141639,0.00908845	1.26346,0.114697	0.000370678	0.000741555
2	rs79246240	58204835	NA,T	NA,C	NA,0.9375	NA,-0.0180158	NA,0.0176595	NA,0.511953	0.000370613	0.000741419
2	rs61677358	59125413	C,NA	A,NA	0.975149,NA	0.0182588,NA	0.0127009,NA	0.822331,NA	0.000370151	0.000740735
2	rs138525669	58966949	NA,C	NA,T	NA,0.895833	NA,0.0138916	NA,0.0139934	NA,0.493704	0.000369966	0.000740189
2	rs80123780	58966290	NA,T	NA,C	NA,0.895833	NA,0.0138423	NA,0.0139934	NA,0.491383	0.00036887	0.000737996
2	rs75644639	58939491	NA,T	NA,C	NA,0.97619	NA,0.0275364	NA,0.0280389	NA,0.4867	0.000368798	0.000737852
2	rs8046364	58904083	A,A	T,T	0.724652,0.494048	-0.00949227,0.000956259	0.00442623,0.00854996	1.495,0.0405067	0.000368448	0.000737591
2	rs28507114	58391376	T,T	C,C	0.687873,0.755952	-0.00556457,0.00802483	0.00426697,0.00995218	0.716249,0.376701	0.000368135	0.000736563
2	rs75632305	58523358	NA,T	NA,C	NA,0.936508	NA,0.0175662	NA,0.0175302	NA,0.499875	0.000368128	0.00073651
2	rs7190920	59071149	NA,T	NA,A	NA,0.84127	NA,0.0111767	NA,0.0116978	NA,0.469352	0.000367315	0.000734871
2	rs78812882	58200775	NA,G	NA,C	NA,0.9375	NA,-0.0178101	NA,0.0176595	NA,0.504178	0.000366999	0.000734191
2	rs10500407	58753761	NA,A	NA,G	NA,0.934524	NA,0.0160285	NA,0.0172809	NA,0.451424	0.000365423	0.000731075
2	rs2033192	58669632	G,G	A,A	0.785288,0.517857	0.021215,0.000709494	0.00481501,0.00855481	4.97763,0.0296982	0.00036506	0.000805605
2	rs9937394	59071459	NA,T	NA,C	NA,0.84127	NA,0.0110794	NA,0.0116978	NA,0.46398	0.000364776	0.000729792
2	rs72788172	58407835	NA,G	NA,A	NA,0.819444	NA,-0.0108419	NA,0.0111132	NA,0.482451	0.000364054	0.000728355
2	rs143692717	58793219	NA,G	NA,A	NA,0.980159	NA,-0.0294703	NA,0.0306528	NA,0.473223	0.000363906	0.000728052
2	rs139339815	58794396	NA,C	NA,T	NA,0.974206	NA,0.0267022	NA,0.0269663	NA,0.492046	0.000363823	0.000727908
2	rs141659490	58741044	NA,G	NA,C	NA,0.990079	NA,-0.0515025	NA,0.0431319	NA,0.63367	0.000363175	0.000726677
2	rs76817774	58981378	NA,G	NA,C	NA,0.902778	NA,0.0139229	NA,0.0144288	NA,0.475508	0.000363104	0.000726465
2	rs74023023	59047367	NA,C	NA,T	NA,0.84127	NA,0.0109942	NA,0.0116978	NA,0.4593	0.000362586	0.000725412
2	rs140966502	58791257	NA,T	NA,C	NA,0.974206	NA,0.0264788	NA,0.0269663	NA,0.4866	0.00036135	0.00072296
2	rs45439399	58438697	C,NA	T,NA	0.979125,NA	-0.020472,NA	0.0138296,NA	0.857633,NA	0.000361004	0.000722438
2	rs3743568	58550660	NA,G	NA,C	NA,0.988095	NA,-0.0367237	NA,0.0394133	NA,0.454123	0.000359028	0.000718292
2	rs77505458	58499290	T,NA	C,NA	0.991054,NA	0.0336934,NA	0.0209976,NA	0.964275,NA	0.000358976	0.00071817
2	rs75752902	58535464	C,NA	G,NA	0.965209,NA	-0.0278438,NA	0.0107893,NA	2.0061,NA	0.000358539	0.000718192
2	rs150883556	58794281	NA,G	NA,A	NA,0.974206	NA,0.0262206	NA,0.0269663	NA,0.480332	0.000358537	0.000717333
2	rs55665651	58967574	A,NA	C,NA	0.981113,NA	-0.0150248,NA	0.0145245,NA	0.521537,NA	0.000358491	0.000717154
2	rs77306827	58649519	NA,C	NA,T	NA,0.962302	NA,-0.020601	NA,0.0224433	NA,0.445312	0.000358009	0.000716254
2	rs117862783	58783608	NA,A	NA,G	NA,0.90377	NA,0.0134236	NA,0.014495	NA,0.450504	0.000357978	0.000716195
2	rs117049994	58211071	NA,C	NA,T	NA,0.9375	NA,-0.0172556	NA,0.0176595	NA,0.483459	0.000357641	0.000715476
2	rs116969514	58381197	NA,G	NA,C	NA,0.959325	NA,-0.019683	NA,0.0216401	NA,0.44003	0.000357613	0.000715476
2	rs28836477	58389301	A,A	G,G	0.687873,0.755952	-0.0054729,0.00812285	0.00426697,0.00995218	0.699785,0.382588	0.000355853	0.000711991
2	rs11865676	58404583	NA,C	NA,G	NA,0.818452	NA,-0.0104904	NA,0.0110895	NA,0.463242	0.000355393	0.00071103
2	rs145740611	58213431	NA,A	NA,G	NA,0.9375	NA,-0.0171039	NA,0.0176595	NA,0.477849	0.000355175	0.000710544
2	rs8052069	58383228	A,A	C,C	0.633201,0.576389	-0.00615498,-0.000552952	0.00410256,0.00865091	0.874382,0.0227177	0.000354969	0.00071013
2	rs11646521	58884175	G,G	A,A	0.739563,0.482143	-0.0106986,-0.00439931	0.00450506,0.00855481	1.75552,0.216756	0.000354573	0.000710007
2	rs10445014	58160974	G,G	A,A	0.9334,0.893849	-0.0134242,-0.0219403	0.00792989,0.0138774	1.04343,0.943563	0.000354357	0.000708516
2	rs117653047	58737790	NA,A	NA,G	NA,0.986111	NA,0.0343689	NA,0.0365264	NA,0.459999	0.000354041	0.000708334
2	rs148369146	58569920	NA,A	NA,G	NA,0.962302	NA,-0.0201947	NA,0.0224433	NA,0.433892	0.000353177	0.00070659
2	rs117483407	58403688	NA,A	NA,G	NA,0.97619	NA,-0.0261362	NA,0.0280389	NA,0.454367	0.00035305	0.000706352
2	rs12921667	58767848	A,NA	G,NA	0.914513,NA	-0.020823,NA	0.00707122,NA	2.4905,NA	0.000351619	0.000706497
2	rs2897315	58734713	T,T	C,C	0.852883,0.985119	-0.0208894,0.00454048	0.00558166,0.0353055	3.73946,0.0468833	0.000351264	0.000719084
2	rs78229603	58752681	NA,C	NA,T	NA,0.969246	NA,0.0233453	NA,0.0247591	NA,0.461257	0.000350785	0.00070183
2	rs138706846	58789027	NA,T	NA,A	NA,0.97123	NA,0.0241545	NA,0.0255725	NA,0.462321	0.000350674	0.000701605
2	rs982697	58533932	C,C	A,A	0.042744,0.159722	0.0247329,0.00499266	0.00977435,0.0116683	1.94334,0.174744	0.000350589	0.00070149
2	rs62042587	58412692	G,G	T,T	0.926441,0.520833	0.0108639,-0.00869873	0.0075738,0.00855678	0.819713,0.509551	0.000350303	0.000700915
2	rs141229409	58754093	NA,T	NA,C	NA,0.969246	NA,0.023294	NA,0.0247591	NA,0.459927	0.000350213	0.000700687
2	rs74019802	58162210	A,A	T,T	0.9334,0.893849	-0.0134706,-0.0217076	0.00792989,0.0138774	1.04879,0.928993	0.00034994	0.000699685
2	rs75623889	58715207	A,NA	G,NA	0.973161,NA	0.0265568,NA	0.0122339,NA	1.52362,NA	0.000349625	0.000699883
2	rs17241119	58385811	A,A	G,G	0.687873,0.755952	-0.005394,0.008363	0.00426697,0.00995218	0.685746,0.397148	0.000349572	0.000699426
2	rs62042566	58412110	C,C	T,T	0.926441,0.521825	0.0108639,-0.00865225	0.0075738,0.00855751	0.819713,0.50587	0.00034864	0.000697589
2	rs80018715	58160701	G,NA	A,NA	0.981113,NA	0.0285232,NA	0.0145245,NA	1.30492,NA	0.000348633	0.000697666
2	rs151320480	58784839	NA,A	NA,T	NA,0.97123	NA,0.0239527	NA,0.0255725	NA,0.457257	0.00034851	0.000697276
2	rs7200079	58368310	A,A	G,G	0.702783,0.451389	0.00503442,-0.00923179	0.00432606,0.00859004	0.611672,0.548973	0.000347729	0.000695711
2	rs191572665	58789278	NA,A	NA,T	NA,0.973214	NA,0.0246948	NA,0.0264757	NA,0.454747	0.000347547	0.00069535
2	rs74448956	59106154	C,NA	T,NA	0.927435,NA	0.012988,NA	0.00762141,NA	1.05377,NA	0.000347455	0.000695208
2	rs62042589	58413044	A,A	G,G	0.926441,0.520833	0.0108639,-0.00860319	0.0075738,0.00855678	0.819713,0.502113	0.000346931	0.00069417
2	rs56142956	58374017	T,T	C,C	0.687873,0.759921	-0.00528952,0.00940631	0.00426697,0.0100079	0.667345,0.459328	0.000346624	0.000693511
2	rs114094548	59140301	G,NA	A,NA	0.974155,NA	0.0171896,NA	0.0124606,NA	0.775374,NA	0.000346618	0.000693653
2	rs78061588	59140482	G,NA	C,NA	0.974155,NA	0.0171896,NA	0.0124606,NA	0.775374,NA	0.000346618	0.000693653
2	rs146534753	58783626	NA,A	NA,G	NA,0.97123	NA,0.0237722	NA,0.0255725	NA,0.452743	0.0003466	0.000693457
2	rs76304230	58269093	NA,T	NA,C	NA,0.989087	NA,-0.0377818	NA,0.0411453	NA,0.445528	0.000346511	0.000693247
2	rs147474375	58183407	NA,G	NA,T	NA,0.9375	NA,-0.016497	NA,0.0176595	NA,0.455667	0.000345474	0.000691141
2	rs8058444	58414278	G,G	A,A	0.926441,0.520833	0.0108639,-0.00855539	0.0075738,0.00855678	0.819713,0.498408	0.000345271	0.000690849
2	rs970168	58893833	G,G	A,A	0.738569,0.486111	-0.0106397,-0.0034385	0.00449951,0.00855265	1.74356,0.162629	0.000344869	0.00069057
2	rs112501441	58162403	G,NA	A,NA	0.956262,NA	-0.0162165,NA	0.00966771,NA	1.02935,NA	0.000344563	0.000689076
2	rs79664261	58525260	T,NA	C,NA	0.961233,NA	0.00903807,NA	0.0102422,NA	0.423037,NA	0.000343806	0.000687836
2	rs12930329	58956428	C,NA	T,NA	0.984095,NA	-0.0161892,NA	0.0158037,NA	0.514776,NA	0.000343755	0.000687573
2	rs77107857	58851425	T,T	A,A	0.986084,0.677579	0.031071,-0.00603314	0.0168779,0.00914559	1.18289,0.29289	0.000343743	0.000687672
2	rs35877666	58379442	A,A	T,T	0.687873,0.759921	-0.00538122,0.00823009	0.00426697,0.0100079	0.683483,0.386294	0.000343494	0.000687267
2	rs117771975	58255661	A,NA	G,NA	0.976143,NA	0.0187753,NA	0.0129561,NA	0.831805,NA	0.000343468	0.00068718
2	rs115364946	58754741	NA,C	NA,T	NA,0.969246	NA,0.0226528	NA,0.0247591	NA,0.44342	0.000343252	0.000686761
2	rs62042588	58412915	T,T	C,C	0.926441,0.520833	0.0108177,-0.00860319	0.0075738,0.00855678	0.814734,0.502113	0.00034318	0.000686665
2	rs12596995	59032519	A,A	G,G	0.735586,0.946429	0.00935774,-0.0144726	0.00448312,0.0189842	1.43346,0.35081	0.000342418	0.000684965
2	rs11639565	58539057	G,NA	T,NA	0.955268,NA	0.0223151,NA	0.00956466,NA	1.70677,NA	0.000342208	0.000685194
2	rs143660856	58802801	NA,T	NA,C	NA,0.972222	NA,0.0236368	NA,0.0260119	NA,0.439482	0.000340987	0.000682227
2	rs75041389	58754259	NA,G	NA,A	NA,0.969246	NA,0.0224225	NA,0.0247591	NA,0.437547	0.000340834	0.000681923
2	rs144408431	58780846	NA,A	NA,G	NA,0.97123	NA,0.0231601	NA,0.0255725	NA,0.437571	0.000340314	0.000680881
2	rs145613610	58817260	NA,G	NA,C	NA,0.981151	NA,-0.0329965	NA,0.0314332	NA,0.531887	0.000339886	0.000680059
2	rs141059839	58754005	NA,G	NA,C	NA,0.969246	NA,0.0223257	NA,0.0247591	NA,0.435088	0.00033983	0.000679915
2	rs146743504	58754031	NA,G	NA,A	NA,0.969246	NA,0.0223257	NA,0.0247591	NA,0.435088	0.00033983	0.000679915
2	rs147918688	58754038	NA,A	NA,G	NA,0.969246	NA,0.0222799	NA,0.0247591	NA,0.433926	0.000339357	0.000678969
2	rs35325824	58379453	T,T	A,A	0.688867,0.759921	-0.00534003,0.00828172	0.0042707,0.0100079	0.675394,0.389402	0.000339348	0.000678965
2	rs77318197	58754959	NA,C	NA,A	NA,0.969246	NA,0.0221835	NA,0.0247591	NA,0.431485	0.000338369	0.000676992
2	rs9937263	58464314	C,NA	G,NA	0.89662,NA	-0.00904893,NA	0.00649407,NA	0.786497,NA	0.000337842	0.000675753
2	rs145616734	58727082	NA,G	NA,A	NA,0.977182	NA,-0.0242335	NA,0.0286274	NA,0.400919	0.000337653	0.00067554
2	rs72788180	58413838	NA,T	NA,C	NA,0.818452	NA,-0.00974382	NA,0.0110895	NA,0.420687	0.000337338	0.000674913
2	rs137920751	58754225	NA,C	NA,T	NA,0.969246	NA,0.0219868	NA,0.0247591	NA,0.426517	0.000336373	0.000672999
2	rs142746084	58652914	NA,C	NA,T	NA,0.985119	NA,-0.0299469	NA,0.0353055	NA,0.40196	0.000335512	0.000671262
2	rs79198704	58752063	NA,G	NA,A	NA,0.969246	NA,0.0218912	NA,0.0247591	NA,0.424113	0.000335415	0.000671082
2	rs374222745	58754679	NA,T	NA,C	NA,0.969246	NA,0.0218851	NA,0.0247591	NA,0.42396	0.000335354	0.000670961
2	rs72788179	58413490	NA,T	NA,C	NA,0.818452	NA,-0.00964666	NA,0.0110895	NA,0.415264	0.000335156	0.000670549
2	rs144623021	58938349	NA,T	NA,C	NA,0.96131	NA,0.019257	NA,0.0221651	NA,0.414587	0.000335016	0.00067027
2	rs76610411	58779179	NA,C	NA,T	NA,0.97123	NA,0.0225736	NA,0.0255725	NA,0.423219	0.000334553	0.000669356
2	rs77032719	58777611	NA,A	NA,G	NA,0.96627	NA,0.0208543	NA,0.023678	NA,0.421986	0.000333701	0.000667646
2	rs6499971	58767962	NA,A	NA,G	NA,0.948413	NA,0.0153572	NA,0.0193256	NA,0.369762	0.00033182	0.000663862
2	rs74521630	58414809	NA,T	NA,C	NA,0.974206	NA,-0.0228416	NA,0.0269663	NA,0.401241	0.00033174	0.000663723
2	rs16960775	59044591	C,C	T,T	0.893638,0.465278	-0.00936152,-0.00552197	0.00641306,0.00857004	0.840563,0.284533	0.00033155	0.0006635
2	rs74700971	58496213	NA,G	NA,T	NA,0.804563	NA,-0.00909189	NA,0.01078	NA,0.399023	0.000331421	0.000663085
2	rs144332306	58787909	NA,A	NA,G	NA,0.97123	NA,0.0222213	NA,0.0255725	NA,0.414682	0.00033121	0.00066267
2	rs8050491	58895640	C,C	T,T	0.738569,0.480159	-0.0106397,-0.00235955	0.00449951,0.00855609	1.74356,0.106393	0.000331169	0.000663142
2	rs74023006	58993614	NA,G	NA,A	NA,0.902778	NA,0.0122116	NA,0.0144288	NA,0.400808	0.000330936	0.000662115
2	rs11643135	58484263	G,G	C,C	0.741551,0.850198	0.00865836,-0.00594717	0.00451629,0.011978	1.2579,0.207933	0.000330609	0.000661419
2	rs117814218	58783701	NA,G	NA,A	NA,0.962302	NA,0.0186921	NA,0.0224433	NA,0.392627	0.000330602	0.000661439
2	rs113964648	58203863	C,NA	T,NA	0.967197,NA	-0.0193248,NA	0.0111,NA	1.08784,NA	0.000330458	0.00066087
2	rs970169	58893589	G,G	T,T	0.739563,0.484127	-0.0106986,-0.00304822	0.00450506,0.00855366	1.75552,0.141723	0.000330417	0.000661613
2	rs148623684	58837497	NA,C	NA,T	NA,0.97123	NA,0.0221128	NA,0.0255725	NA,0.412067	0.000329805	0.000659857
2	rs117686776	58408297	NA,C	NA,T	NA,0.958333	NA,-0.0171539	NA,0.0213919	NA,0.374052	0.000329578	0.000659396
2	rs151057861	58807081	NA,G	NA,C	NA,0.972222	NA,0.0223692	NA,0.0260119	NA,0.409147	0.000328979	0.000658206
2	rs9926132	58761684	NA,C	NA,G	NA,0.935516	NA,0.0137563	NA,0.0174041	NA,0.36725	0.000328956	0.000658133
2	rs150049918	58318759	NA,T	NA,C	NA,0.990079	NA,-0.0348992	NA,0.0431319	NA,0.378365	0.00032886	0.00065796
2	rs78617265	58762103	NA,C	NA,T	NA,0.970238	NA,0.0215389	NA,0.0251555	NA,0.406857	0.000328359	0.000656968
2	rs16960693	58997511	NA,A	NA,G	NA,0.902778	NA,0.0120493	NA,0.0144288	NA,0.393976	0.000328359	0.000656959
2	rs13337914	58464924	A,NA	G,NA	0.89662,NA	-0.00891285,NA	0.00649407,NA	0.769754,NA	0.000327897	0.000655865
2	rs9940955	58466281	A,NA	G,NA	0.89662,NA	-0.00891285,NA	0.00649407,NA	0.769754,NA	0.000327897	0.000655865
2	rs72790226	58507024	A,NA	T,NA	0.946322,NA	0.0118782,NA	0.00877248,NA	0.75516,NA	0.00032781	0.000655724
2	rs72788181	58414810	NA,A	NA,G	NA,0.818452	NA,-0.00929548	NA,0.0110895	NA,0.395878	0.000327614	0.000655461
2	rs76310496	58754977	T,NA	C,NA	0.984095,NA	0.0131055,NA	0.0158037,NA	0.390453,NA	0.000327575	0.000655421
2	rs191939499	58200616	NA,T	NA,C	NA,0.9375	NA,-0.0151287	NA,0.0176595	NA,0.407141	0.000326467	0.000653127
2	rs73564117	58991995	NA,C	NA,T	NA,0.902778	NA,0.0119363	NA,0.0144288	NA,0.38924	0.000326461	0.000653163
2	rs13337034	58767339	NA,C	NA,T	NA,0.935516	NA,0.0135613	NA,0.0174041	NA,0.360653	0.000326351	0.000652921
2	rs372874787	58185388	NA,G	NA,A	NA,0.983135	NA,-0.0278304	NA,0.0331973	NA,0.395943	0.000326184	0.000652582
2	rs8049807	58382628	A,A	G,G	0.687873,0.755952	-0.00525029,0.00825872	0.00426697,0.00995218	0.66049,0.390801	0.000326063	0.000652397
2	rs67421817	58507025	A,NA	C,NA	0.946322,NA	0.0118428,NA	0.00877248,NA	0.751987,NA	0.000325949	0.000652001
2	rs186559955	58164689	NA,T	NA,C	NA,0.982143	NA,-0.0263993	NA,0.0322783	NA,0.383593	0.000325491	0.000651197
2	rs576861819	58842104	NA,T	NA,C	NA,0.97123	NA,0.0216241	NA,0.0255725	NA,0.400362	0.000325364	0.000650972
2	rs144298169	58998739	NA,G	NA,C	NA,0.902778	NA,0.0118385	NA,0.0144288	NA,0.385161	0.000324988	0.000650216
2	rs8049643	58382558	A,A	G,G	0.687873,0.75496	-0.00525029,0.00819534	0.00426697,0.00993854	0.66049,0.387643	0.000324886	0.000650042
2	rs75536385	58582416	NA,T	NA,C	NA,0.967262	NA,0.0202489	NA,0.0240217	NA,0.398742	0.000324659	0.000649557
2	rs183682423	58596432	NA,G	NA,A	NA,0.989087	NA,-0.0328112	NA,0.0411453	NA,0.371416	0.000324448	0.000649122
2	rs77470402	59120319	NA,C	NA,G	NA,0.939484	NA,0.0144051	NA,0.0179277	NA,0.375019	0.000324385	0.000649
2	rs11647503	58215735	T,T	C,C	0.88668,0.988095	-0.0105021,0.0161728	0.00623739,0.0394133	1.03512,0.166498	0.000323988	0.000648053
2	rs80200683	58248092	NA,C	NA,G	NA,0.947421	NA,0.0163467	NA,0.0191524	NA,0.405189	0.000323742	0.000647711
2	rs111254542	58511465	NA,A	NA,T	NA,0.992063	NA,-0.0422721	NA,0.0481747	NA,0.419955	0.000323306	0.000646864
2	rs74988046	59003454	NA,G	NA,A	NA,0.973214	NA,0.0216766	NA,0.0264757	NA,0.384117	0.000323168	0.000646573
2	rs62067790	58928456	G,NA	A,NA	0.991054,NA	-0.0289639,NA	0.0209976,NA	0.775277,NA	0.000323053	0.000646224
2	rs12596795	58844123	T,T	C,C	0.985089,0.677579	0.0309525,-0.00573212	0.0163138,0.00914559	1.23818,0.275058	0.000322558	0.000645312
2	rs6499951	58418149	NA,T	NA,A	NA,0.819444	NA,-0.00906124	NA,0.0111132	NA,0.382093	0.000322369	0.00064497
2	rs143479849	58536721	A,NA	G,NA	0.958251,NA	-0.0180993,NA	0.00988495,NA	1.17327,NA	0.000322342	0.000645047
2	rs16960668	58989278	NA,T	NA,C	NA,0.902778	NA,0.0116705	NA,0.0144288	NA,0.378189	0.000322294	0.000644827
2	rs145226623	58773355	NA,T	NA,C	NA,0.969246	NA,0.0205602	NA,0.0247591	NA,0.391146	0.000322114	0.000644473
2	rs12596950	58918023	G,G	A,A	0.715706,0.605159	-0.00885885,-0.00411933	0.00438317,0.00874495	1.36382,0.19545	0.000322051	0.000644831
2	rs9926887	58415897	C,C	T,T	0.712724,0.497024	0.00611058,-0.00472759	0.00436947,0.0085495	0.790561,0.236358	0.000322035	0.000644334
2	rs78711248	58626813	NA,T	NA,C	NA,0.989087	NA,-0.0323647	NA,0.0411453	NA,0.365001	0.000322017	0.000644259
2	rs1531581	58918306	A,A	G,G	0.715706,0.606151	-0.00885885,-0.00412114	0.00438317,0.00874879	1.36382,0.19545	0.000321983	0.000644694
2	rs77579212	58776758	NA,C	NA,T	NA,0.969246	NA,0.0205262	NA,0.0247591	NA,0.390316	0.000321809	0.000643864
2	rs9937365	58464438	A,NA	G,NA	0.89662,NA	-0.00882503,NA	0.00649407,NA	0.759035,NA	0.000321707	0.000643488
2	rs13338353	58465222	A,NA	C,NA	0.89662,NA	-0.00882503,NA	0.00649407,NA	0.759035,NA	0.000321707	0.000643488
2	rs190772796	58825774	NA,C	NA,T	NA,0.972222	NA,0.0215317	NA,0.0260119	NA,0.38955	0.000321639	0.000643522
2	rs73564118	58992117	NA,A	NA,G	NA,0.902778	NA,0.0116163	NA,0.0144288	NA,0.375948	0.000321462	0.000643162
2	rs16960671	58992134	NA,C	NA,T	NA,0.902778	NA,0.0116163	NA,0.0144288	NA,0.375948	0.000321462	0.000643162
2	rs76262976	58769143	NA,G	NA,C	NA,0.970238	NA,0.0207732	NA,0.0251555	NA,0.388359	0.000321444	0.000643134
2	rs138944068	58774552	NA,T	NA,C	NA,0.969246	NA,0.0204805	NA,0.0247591	NA,0.389203	0.000321402	0.000643049
2	rs8061883	58919113	C,C	T,T	0.715706,0.606151	-0.00881309,-0.00447509	0.00438317,0.00874879	1.353,0.215387	0.000321126	0.000642977
2	rs56017431	58920426	C,C	A,A	0.7167,0.606151	-0.00877661,-0.00472421	0.00438781,0.00874879	1.34222,0.229731	0.000320944	0.000642612
2	rs1595290	58920598	G,G	C,C	0.7167,0.606151	-0.00877661,-0.00472421	0.00438781,0.00874879	1.34222,0.229731	0.000320944	0.000642612
2	rs55663098	58920401	C,C	G,G	0.7167,0.606151	-0.00877661,-0.00472421	0.00438781,0.00874879	1.34222,0.229731	0.000320944	0.000642612
2	rs144938508	58761229	NA,C	NA,T	NA,0.970238	NA,0.0207021	NA,0.0251555	NA,0.386657	0.000320822	0.000641889
2	rs11866022	58918783	T,T	C,C	0.715706,0.606151	-0.00881309,-0.00442526	0.00438317,0.00874879	1.353,0.212548	0.000320316	0.000641355
2	rs141030280	58756568	NA,T	NA,C	NA,0.935516	NA,0.01309	NA,0.0174041	NA,0.344885	0.000320281	0.00064078
2	rs2083028	58983436	NA,G	NA,A	NA,0.902778	NA,0.0115132	NA,0.0144288	NA,0.371705	0.000320187	0.000640613
2	rs8047156	59002054	T,T	G,G	0.850895,0.963294	-0.0104788,0.0119833	0.0055508,0.0227328	1.22876,0.223226	0.000319898	0.000640008
2	rs147022237	58826119	NA,G	NA,A	NA,0.972222	NA,0.0212937	NA,0.0260119	NA,0.384043	0.000319635	0.000639512
2	rs78010654	58983643	NA,T	NA,C	NA,0.902778	NA,0.011459	NA,0.0144288	NA,0.369479	0.000319371	0.000638979
2	rs4784976	58755787	NA,G	NA,T	NA,0.935516	NA,0.0129904	NA,0.0174041	NA,0.341583	0.000319038	0.000638295
2	rs16960664	58987708	NA,T	NA,G	NA,0.902778	NA,0.0114048	NA,0.0144288	NA,0.367258	0.000318275	0.000636787
2	rs192176354	58707573	NA,G	NA,T	NA,0.991071	NA,0.0366374	NA,0.0454422	NA,0.376644	0.000317429	0.000635092
2	rs566144063	58865695	NA,C	NA,T	NA,0.972222	NA,0.0209875	NA,0.0260119	NA,0.377003	0.000317109	0.000634459
2	rs2518458	58532695	G,G	A,A	0.042744,0.16369	0.0241373,0.0056383	0.00977435,0.0115534	1.86864,0.203749	0.00031702	0.000634331
2	rs143524040	58822416	NA,G	NA,C	NA,0.972222	NA,0.0209471	NA,0.0260119	NA,0.376077	0.00031678	0.000633801
2	rs56252199	58917735	T,T	A,A	0.712724,0.605159	-0.00883116,-0.00416918	0.00436947,0.00874495	1.36382,0.198227	0.000316692	0.000634094
2	rs10500409	59000087	NA,G	NA,A	NA,0.901786	NA,0.0112042	NA,0.0143636	NA,0.361145	0.000316187	0.000632612
2	rs143988557	58767803	NA,A	NA,C	NA,0.970238	NA,0.0201551	NA,0.0251555	NA,0.373654	0.000316151	0.000632546
2	rs73564156	59000460	NA,A	NA,C	NA,0.901786	NA,0.0111559	NA,0.0143636	NA,0.35917	0.000315482	0.000631199
2	rs79371134	58923044	NA,T	NA,G	NA,0.977182	NA,-0.0221304	NA,0.0286274	NA,0.357048	0.000315069	0.000630372
2	rs8056541	58919647	A,A	T,T	0.715706,0.606151	-0.00876733,-0.00447509	0.00438317,0.00874879	1.34222,0.215387	0.0003148	0.00063031
2	rs145054414	58916271	NA,A	NA,G	NA,0.969246	NA,-0.0190885	NA,0.0247591	NA,0.355831	0.000314577	0.000629389
2	rs2550430	58532755	G,G	C,C	0.043738,0.162698	0.0238739,0.0053002	0.00966767,0.0115817	1.86864,0.188953	0.000314262	0.000628809
2	rs7192732	58984056	NA,A	NA,T	NA,0.901786	NA,0.0110351	NA,0.0143636	NA,0.354254	0.000313616	0.000627468
2	rs12446325	58332098	NA,T	NA,C	NA,0.979167	NA,-0.0232652	NA,0.0299292	NA,0.35956	0.000313229	0.000626692
2	rs62042590	58413798	C,C	T,T	0.926441,0.520833	0.0105961,-0.00817705	0.0075738,0.00855678	0.791028,0.469464	0.000312547	0.000625381
2	rs9928114	58464574	G,NA	A,NA	0.89662,NA	-0.00868888,NA	0.00649407,NA	0.742548,NA	0.00031245	0.000624978
2	rs73564105	58989225	NA,G	NA,A	NA,0.902778	NA,0.010996	NA,0.0144288	NA,0.350656	0.000312365	0.000624964
2	rs145405325	58920207	NA,T	NA,G	NA,0.969246	NA,-0.0188067	NA,0.0247591	NA,0.349206	0.000312246	0.000624725
2	rs77478306	58819539	C,C	G,G	0.985089,0.677579	0.0307109,-0.00560288	0.0163138,0.00914559	1.22354,0.26751	0.000311259	0.00062271
2	rs141783517	58211798	NA,G	NA,T	NA,0.983135	NA,-0.0248778	NA,0.0331973	NA,0.343307	0.000311091	0.000622394
2	rs7198514	58714503	T,T	C,C	0.802187,0.977182	-0.00538195,-0.0225177	0.00496334,0.0286274	0.55562,0.364991	0.000311024	0.000622016
2	rs150221528	59131303	A,NA	G,NA	0.973161,NA	0.0166545,NA	0.0122339,NA	0.760939,NA	0.000310499	0.000621384
2	rs118185576	58340745	G,NA	A,NA	0.982107,NA	0.0224562,NA	0.014915,NA	0.87888,NA	0.000310052	0.00062025
2	rs144517786	58269072	NA,A	NA,C	NA,0.990079	NA,-0.0311211	NA,0.0431319	NA,0.327365	0.000309938	0.000620107
2	rs7204125	59038245	A,A	G,G	0.411531,0.204365	0.00767029,-0.0076907	0.00401769,0.0106009	1.24991,0.329605	0.000309569	0.000619335
2	rs1834030	58533256	C,C	T,T	0.043738,0.160714	0.0237399,0.00558516	0.00966767,0.0116392	1.85186,0.199746	0.00030896	0.000618201
2	rs73564161	59001895	NA,G	NA,A	NA,0.901786	NA,0.0106831	NA,0.0143636	NA,0.340065	0.000308823	0.00061788
2	rs138332449	58817414	NA,C	NA,A	NA,0.972222	NA,0.0198733	NA,0.0260119	NA,0.351775	0.000308395	0.000617026
2	rs61310268	58817755	T,T	A,A	0.985089,0.677579	0.0306137,-0.00560288	0.0163138,0.00914559	1.21767,0.26751	0.000307833	0.000615858
2	rs28554773	58998288	NA,A	NA,G	NA,0.901786	NA,0.0106147	NA,0.0143636	NA,0.337327	0.00030768	0.000615592
2	rs9924810	58416059	T,T	A,A	0.712724,0.497024	0.00598738,-0.00477709	0.00436947,0.0085495	0.768018,0.239331	0.000306091	0.000612437
2	rs10500410	59068825	C,C	A,A	0.972167,0.84127	0.020269,0.0102721	0.0120196,0.0116978	1.03748,0.420352	0.00030606	0.00061253
2	rs716802	58895839	G,G	T,T	0.538767,0.314484	-0.00847773,0.000289297	0.00396624,0.00920651	1.48732,0.0110256	0.000305791	0.000612159
2	rs35653512	58999056	A,A	G,G	0.851889,0.963294	-0.0106063,0.00567047	0.00556614,0.0227328	1.24631,0.0952732	0.000305326	0.000610862
2	rs76118865	58288362	NA,G	NA,T	NA,0.987103	NA,0.027144	NA,0.0378862	NA,0.324491	0.000304229	0.000608681
2	rs146534789	58821656	NA,T	NA,C	NA,0.972222	NA,0.0189514	NA,0.0260119	NA,0.331365	0.000301726	0.000603684
2	rs115222573	58770672	NA,A	NA,G	NA,0.935516	NA,0.0113946	NA,0.0174041	NA,0.290175	0.00030102	0.000602253
2	rs4784971	58727680	C,C	T,T	0.851889,0.985119	-0.0204226,0.00186454	0.00556614,0.0353055	3.61363,0.0186879	0.000300489	0.000613634
2	rs148752709	58931603	NA,C	NA,G	NA,0.963294	NA,0.0159698	NA,0.0227328	NA,0.316622	0.000300364	0.000600953
2	rs16960701	59002638	NA,T	NA,G	NA,0.901786	NA,0.0100133	NA,0.0143636	NA,0.313611	0.000300107	0.000600443
2	rs139220663	58651000	NA,T	NA,C	NA,0.97619	NA,0.0191538	NA,0.0280389	NA,0.305803	0.000299983	0.000600188
2	rs140012267	58859451	NA,G	NA,C	NA,0.972222	NA,0.0186079	NA,0.0260119	NA,0.323868	0.000299361	0.000598954
2	rs139289190	58864583	NA,T	NA,G	NA,0.97123	NA,0.018326	NA,0.0255725	NA,0.324585	0.000299214	0.00059866
2	rs144935251	58591594	NA,G	NA,A	NA,0.994048	NA,0.0385801	NA,0.0555718	NA,0.311997	0.00029883	0.000597889
2	rs145092072	58860714	NA,G	NA,T	NA,0.972222	NA,0.0185233	NA,0.0260119	NA,0.322031	0.000298788	0.000597808
2	rs150813937	58861439	NA,T	NA,C	NA,0.972222	NA,0.0185233	NA,0.0260119	NA,0.322031	0.000298788	0.000597808
2	rs148573963	58860117	NA,T	NA,A	NA,0.972222	NA,0.0185233	NA,0.0260119	NA,0.322031	0.000298788	0.000597808
2	rs181275578	58860746	NA,A	NA,T	NA,0.972222	NA,0.0185233	NA,0.0260119	NA,0.322031	0.000298788	0.000597808
2	rs141959371	58856035	NA,G	NA,A	NA,0.972222	NA,0.0184784	NA,0.0260119	NA,0.321058	0.000298486	0.000597203
2	rs190802498	58860704	NA,T	NA,C	NA,0.972222	NA,0.0184701	NA,0.0260119	NA,0.320878	0.00029843	0.000597092
2	rs138319610	58376398	NA,T	NA,C	NA,0.959325	NA,-0.0147763	NA,0.0216401	NA,0.305641	0.000298307	0.00059684
2	rs117375926	58772873	NA,A	NA,G	NA,0.935516	NA,0.0111019	NA,0.0174041	NA,0.281045	0.000298042	0.000596297
2	rs75111174	58773316	NA,A	NA,G	NA,0.935516	NA,0.0111019	NA,0.0174041	NA,0.281045	0.000298042	0.000596297
2	rs145108317	58914758	NA,T	NA,G	NA,0.969246	NA,-0.0168883	NA,0.0247591	NA,0.305242	0.000297705	0.000595638
2	rs117070667	58772720	NA,A	NA,T	NA,0.935516	NA,0.0110523	NA,0.0174041	NA,0.279508	0.000297548	0.000595308
2	rs137891147	58909258	NA,C	NA,G	NA,0.969246	NA,-0.0168529	NA,0.0247591	NA,0.304451	0.000297459	0.000595144
2	rs78103641	58582410	NA,T	NA,C	NA,0.899802	NA,0.00993972	NA,0.0142364	NA,0.314206	0.000297445	0.000595119
2	rs147765356	58912812	NA,A	NA,G	NA,0.969246	NA,-0.0168393	NA,0.0247591	NA,0.304146	0.000297363	0.000594954
2	rs114163005	58772880	NA,T	NA,G	NA,0.935516	NA,0.0110027	NA,0.0174041	NA,0.277973	0.000297057	0.000594325
2	rs149442232	58859896	NA,C	NA,T	NA,0.972222	NA,0.0182597	NA,0.0260119	NA,0.316328	0.000297028	0.000594287
2	rs140907492	58861842	NA,T	NA,G	NA,0.972222	NA,0.0182268	NA,0.0260119	NA,0.315618	0.000296811	0.000593852
2	rs142669774	58473280	NA,A	NA,G	NA,0.857143	NA,-0.00853088	NA,0.0122159	NA,0.314291	0.000296714	0.000593652
2	rs142828739	58859342	NA,G	NA,A	NA,0.972222	NA,0.0182058	NA,0.0260119	NA,0.315167	0.000296673	0.000593576
2	rs138325399	58859328	NA,A	NA,G	NA,0.972222	NA,0.0182058	NA,0.0260119	NA,0.315167	0.000296673	0.000593576
2	rs9928528	58920938	A,NA	G,NA	0.963221,NA	0.01125,NA	0.0105045,NA	0.546406,NA	0.000296603	0.000593493
2	rs147272705	58908658	NA,T	NA,C	NA,0.969246	NA,-0.0167193	NA,0.0247591	NA,0.301464	0.000296531	0.000593288
2	rs72794476	58961057	T,NA	C,NA	0.981113,NA	-0.0130703,NA	0.0145245,NA	0.433935,NA	0.000296519	0.000593204
2	rs144067947	58861759	NA,G	NA,A	NA,0.972222	NA,0.018179	NA,0.0260119	NA,0.314589	0.000296497	0.000593224
2	rs142514372	58862712	NA,A	NA,G	NA,0.972222	NA,0.018179	NA,0.0260119	NA,0.314589	0.000296497	0.000593224
2	rs546200673	58861863	NA,T	NA,C	NA,0.972222	NA,0.018179	NA,0.0260119	NA,0.314589	0.000296497	0.000593224
2	rs142024010	58858654	NA,G	NA,A	NA,0.972222	NA,0.0181617	NA,0.0260119	NA,0.314217	0.000296383	0.000592997
2	rs78150572	58860213	NA,T	NA,C	NA,0.972222	NA,0.0181617	NA,0.0260119	NA,0.314217	0.000296383	0.000592997
2	rs56751459	58524010	NA,C	NA,T	NA,0.930556	NA,-0.0106089	NA,0.0168156	NA,0.277276	0.000296266	0.000592757
2	rs149935469	58906330	NA,T	NA,C	NA,0.968254	NA,-0.0163848	NA,0.0243817	NA,0.299663	0.000296254	0.000592735
2	rs56987683	58815358	G,G	A,A	0.985089,0.677579	0.0302303,-0.00567994	0.0163138,0.00914559	1.19467,0.272002	0.000296183	0.000592554
2	rs147307250	58861763	NA,A	NA,G	NA,0.972222	NA,0.018126	NA,0.0260119	NA,0.313448	0.000296149	0.000592528
2	rs144011633	58906374	NA,T	NA,C	NA,0.968254	NA,-0.0163332	NA,0.0243817	NA,0.298499	0.000295895	0.000592016
2	rs144838631	58859933	NA,T	NA,C	NA,0.972222	NA,0.0180496	NA,0.0260119	NA,0.311807	0.000295651	0.000591533
2	rs143494568	58910233	NA,C	NA,T	NA,0.969246	NA,-0.0165898	NA,0.0247591	NA,0.298582	0.000295643	0.000591511
2	rs138519652	58905374	NA,G	NA,A	NA,0.968254	NA,-0.0162864	NA,0.0243817	NA,0.297441	0.00029557	0.000591365
2	rs368275608	58898972	NA,T	NA,C	NA,0.987103	NA,0.0257311	NA,0.0378862	NA,0.303616	0.000295373	0.000590974
2	rs76714545	58910184	NA,G	NA,A	NA,0.969246	NA,-0.0165372	NA,0.0247591	NA,0.297411	0.000295284	0.000590793
2	rs80276714	58991477	NA,A	NA,G	NA,0.923611	NA,0.0102244	NA,0.0160932	NA,0.279661	0.000295178	0.00059058
2	rs114548329	59086136	A,NA	G,NA	0.984095,NA	0.0240438,NA	0.0158037,NA	0.89225,NA	0.000294905	0.000590097
2	rs150076436	58910419	NA,C	NA,T	NA,0.974206	NA,-0.0180687	NA,0.0269663	NA,0.298582	0.000294789	0.000589805
2	rs145087411	58909102	NA,C	NA,A	NA,0.969246	NA,-0.0164564	NA,0.0247591	NA,0.295618	0.000294736	0.000589698
2	rs181981892	58909576	NA,T	NA,G	NA,0.969246	NA,-0.0164564	NA,0.0247591	NA,0.295618	0.000294736	0.000589698
2	rs141731848	58859286	NA,T	NA,G	NA,0.972222	NA,0.0178988	NA,0.0260119	NA,0.308575	0.000294677	0.000589584
2	rs141474362	58912830	NA,T	NA,G	NA,0.969246	NA,-0.0164242	NA,0.0247591	NA,0.294907	0.00029452	0.000589265
2	rs117750047	58862136	NA,G	NA,A	NA,0.972222	NA,0.0178535	NA,0.0260119	NA,0.307607	0.000294387	0.000589003
2	rs144724706	58859287	NA,C	NA,G	NA,0.972222	NA,0.017845	NA,0.0260119	NA,0.307424	0.000294332	0.000588894
2	rs148044267	58859235	NA,C	NA,T	NA,0.972222	NA,0.017845	NA,0.0260119	NA,0.307424	0.000294332	0.000588894
2	rs35328898	58473403	A,NA	G,NA	0.984095,NA	0.0231803,NA	0.0158037,NA	0.846366,NA	0.000294321	0.000588847
2	rs76418621	58618790	NA,T	NA,C	NA,0.968254	NA,0.0160773	NA,0.0243817	NA,0.292737	0.000294202	0.000588632
2	rs140082080	58860626	NA,C	NA,T	NA,0.972222	NA,0.0178094	NA,0.0260119	NA,0.306663	0.000294105	0.000588439
2	rs146902352	58864570	NA,A	NA,G	NA,0.97123	NA,0.017535	NA,0.0255725	NA,0.307238	0.000293929	0.000588087
2	rs116490314	58830633	G,G	A,A	0.985089,0.677579	0.0304271,-0.00517202	0.0163138,0.00914559	1.20645,0.242817	0.000293822	0.000587832
2	rs138336065	58861600	NA,G	NA,A	NA,0.972222	NA,0.0177556	NA,0.0260119	NA,0.305517	0.000293763	0.000587756
2	rs140012428	58906395	NA,A	NA,G	NA,0.968254	NA,-0.0159957	NA,0.0243817	NA,0.290908	0.000293581	0.000587388
2	rs74476789	58863278	NA,G	NA,C	NA,0.972222	NA,0.0177203	NA,0.0260119	NA,0.304763	0.000293539	0.000587307
2	rs145403222	58863199	NA,C	NA,T	NA,0.972222	NA,0.0177073	NA,0.0260119	NA,0.304486	0.000293457	0.000587143
2	rs142127048	58301063	NA,T	NA,C	NA,0.977182	NA,-0.0189074	NA,0.0286274	NA,0.293321	0.000293346	0.000586917
2	rs146046977	58857566	NA,G	NA,A	NA,0.972222	NA,0.0176866	NA,0.0260119	NA,0.304045	0.000293326	0.000586881
2	rs142441385	58857733	NA,A	NA,G	NA,0.972222	NA,0.0176866	NA,0.0260119	NA,0.304045	0.000293326	0.000586881
2	rs180899454	58858901	NA,G	NA,A	NA,0.972222	NA,0.0176704	NA,0.0260119	NA,0.303701	0.000293224	0.000586677
2	rs140340225	58863197	NA,A	NA,T	NA,0.972222	NA,0.0176536	NA,0.0260119	NA,0.303343	0.000293118	0.000586465
2	rs137874560	58853680	NA,A	NA,C	NA,0.972222	NA,0.0176386	NA,0.0260119	NA,0.303025	0.000293024	0.000586277
2	rs76663698	58855228	NA,A	NA,C	NA,0.972222	NA,0.0175845	NA,0.0260119	NA,0.301875	0.000292685	0.000585598
2	rs12921819	58787143	A,NA	G,NA	0.915507,NA	-0.0201474,NA	0.00710883,NA	2.33771,NA	0.000292679	0.000587783
2	rs75218900	58829969	NA,G	NA,A	NA,0.97123	NA,0.0172734	NA,0.0255725	NA,0.301569	0.000292672	0.000585574
2	rs73557658	58914908	NA,T	NA,C	NA,0.874008	NA,-0.00844118	NA,0.0128817	NA,0.290488	0.000292551	0.000585332
2	rs148981428	58904335	NA,T	NA,C	NA,0.969246	NA,-0.0161113	NA,0.0247591	NA,0.288001	0.000292441	0.000585106
2	rs8045177	58712038	C,C	T,T	0.585487,0.946429	-0.00451544,-0.0335372	0.00401339,0.0189842	0.58411,1.11183	0.000292361	0.000585391
2	rs12448397	58942173	C,C	G,G	0.728628,0.647817	-0.00940335,0.00405109	0.00444635,0.00894938	1.4629,0.18656	0.000292002	0.000584348
2	rs1020978	58942076	G,G	A,A	0.728628,0.647817	-0.00940335,0.00405109	0.00444635,0.00894938	1.4629,0.18656	0.000292002	0.000584348
2	rs8056976	59029923	T,T	C,C	0.232604,0.574405	0.00647629,-0.00697057	0.00467973,0.00864561	0.778876,0.376651	0.000291963	0.00058421
2	rs140341336	58919084	NA,G	NA,T	NA,0.969246	NA,-0.0159649	NA,0.0247591	NA,0.284789	0.000291487	0.000583198
2	rs189093975	58857179	NA,T	NA,A	NA,0.972222	NA,0.0173781	NA,0.0260119	NA,0.2975	0.000291403	0.000583034
2	rs142767036	58857527	NA,G	NA,T	NA,0.972222	NA,0.0173249	NA,0.0260119	NA,0.296377	0.000291076	0.000582381
2	rs80163245	58837977	T,T	G,G	0.985089,0.677579	0.0301792,-0.00547953	0.0163138,0.00914559	1.19162,0.260367	0.000290912	0.000582011
2	rs145784080	58858719	NA,G	NA,A	NA,0.972222	NA,0.0172692	NA,0.0260119	NA,0.295201	0.000290736	0.000581699
2	rs76590847	58561673	NA,C	NA,T	NA,0.983135	NA,0.0211882	NA,0.0331973	NA,0.281241	0.000290451	0.000581122
2	rs55865742	58693240	T,NA	C,NA	0.962227,NA	-0.0228331,NA	0.0103707,NA	1.55773,NA	0.000290088	0.000580692
2	rs4784983	58825426	T,T	C,C	0.985089,0.677579	0.0302334,-0.00531411	0.0163138,0.00914559	1.19485,0.250881	0.000289838	0.000579863
2	rs77973213	58863095	NA,A	NA,C	NA,0.972222	NA,0.0170791	NA,0.0260119	NA,0.291201	0.000289585	0.000579397
2	rs140895035	58862791	NA,T	NA,C	NA,0.972222	NA,0.0170791	NA,0.0260119	NA,0.291201	0.000289585	0.000579397
2	rs148416319	58862301	NA,G	NA,C	NA,0.973214	NA,0.0173345	NA,0.0264757	NA,0.290188	0.000289331	0.000578888
2	rs34841234	59005741	G,G	A,A	0.827038,0.907738	0.00215341,-0.029632	0.00522759,0.0147711	0.167243,1.34826	0.000288508	0.000577246
2	rs2086207	58835943	T,T	A,A	0.985089,0.677579	0.0301875,-0.00531411	0.0163138,0.00914559	1.19211,0.250881	0.00028835	0.000576886
2	rs7196666	58483323	G,G	A,A	0.532803,0.397817	-0.00748738,0.00371736	0.00396284,0.00873368	1.23034,0.173683	0.000288297	0.000576771
2	rs75272872	58918900	NA,T	NA,C	NA,0.969246	NA,-0.0153397	NA,0.0247591	NA,0.271201	0.000287546	0.000575314
2	rs150321984	58416924	NA,G	NA,A	NA,0.981151	NA,-0.0186178	NA,0.0314332	NA,0.256764	0.000287379	0.000574974
2	rs76465342	58382233	NA,C	NA,T	NA,0.982143	NA,-0.0190769	NA,0.0322783	NA,0.25609	0.000287063	0.000574342
2	rs7187598	58715394	C,C	T,T	0.585487,0.946429	-0.00469604,-0.032862	0.00401339,0.0189842	0.616249,1.07858	0.000286912	0.000574498
2	rs2731753	58205005	C,C	T,T	0.789264,0.703373	-0.00841377,-0.0154484	0.00484796,0.00935847	1.08277,1.00528	0.000286805	0.00057358
2	rs78349960	58923308	NA,G	NA,T	NA,0.857143	NA,-0.00695692	NA,0.0122159	NA,0.244873	0.000286552	0.000573322
2	rs9925004	59049590	NA,T	NA,C	NA,0.84127	NA,0.00690149	NA,0.0116978	NA,0.255547	0.000286521	0.000573257
2	rs1424074	58462910	G,G	A,A	0.872763,0.904762	-0.00907614,-0.0180834	0.00593314,0.0145623	0.899347,0.66895	0.000286181	0.000572432
2	rs77703813	59022483	NA,T	NA,C	NA,0.835317	NA,0.00699587	NA,0.0115253	NA,0.26452	0.000286112	0.000572444
2	rs60840641	58837323	A,A	G,G	0.985089,0.677579	0.0300362,-0.00546088	0.0163138,0.00914559	1.1831,0.259293	0.000285975	0.000572135
2	rs78262136	58828152	NA,G	NA,A	NA,0.990079	NA,-0.0264999	NA,0.0431319	NA,0.268446	0.000285511	0.000571242
2	rs143221745	58921581	NA,A	NA,G	NA,0.969246	NA,-0.0149971	NA,0.0247591	NA,0.263843	0.000285476	0.000571172
2	rs141834282	58925226	NA,G	NA,A	NA,0.970238	NA,-0.0148851	NA,0.0251555	NA,0.256461	0.000285336	0.000570891
2	rs79080282	58878524	NA,T	NA,C	NA,0.748016	NA,-0.00555713	NA,0.00984603	NA,0.24224	0.000284996	0.000570203
2	rs77227510	59008979	NA,A	NA,T	NA,0.990079	NA,-0.0253957	NA,0.0431319	NA,0.254924	0.000284859	0.000569931
2	rs77209944	58915267	NA,G	NA,A	NA,0.874008	NA,-0.00777055	NA,0.0128817	NA,0.262521	0.000284541	0.000569308
2	rs78376908	58877446	T,NA	G,NA	0.982107,NA	-0.0121087,NA	0.014915,NA	0.379988,NA	0.00028412	0.000568408
2	rs188831549	58478501	NA,C	NA,T	NA,0.972222	NA,-0.015077	NA,0.0260119	NA,0.250133	0.000284098	0.000568407
2	rs190894298	58910420	NA,A	NA,G	NA,0.974206	NA,-0.0160608	NA,0.0269663	NA,0.258494	0.000283271	0.000566763
2	rs13334597	58921294	C,NA	G,NA	0.963221,NA	0.0108778,NA	0.0105045,NA	0.522277,NA	0.000282967	0.000566209
2	rs11864534	59001592	NA,G	NA,A	NA,0.901786	NA,0.00846175	NA,0.0143636	NA,0.255091	0.000282878	0.000565977
2	rs75984397	58256636	NA,A	NA,G	NA,0.919643	NA,-0.00936097	NA,0.0157247	NA,0.258344	0.000282558	0.000565314
2	rs8053552	59002127	C,C	T,T	0.850895,0.967262	-0.0103336,0.00770858	0.0055508,0.0240217	1.20306,0.125932	0.000282551	0.000565302
2	rs139368206	58866704	NA,G	NA,A	NA,0.978175	NA,0.0173474	NA,0.0292559	NA,0.257108	0.000282445	0.000565109
2	rs7204148	58715748	A,A	G,G	0.585487,0.946429	-0.00474118,-0.0324069	0.00401339,0.0189842	0.624394,1.05644	0.00028201	0.000564686
2	rs139560316	58812316	NA,A	NA,G	NA,0.952381	NA,-0.0109437	NA,0.0200728	NA,0.232387	0.000281804	0.000563814
2	rs117477912	59144358	NA,C	NA,T	NA,0.800595	NA,-0.00663083	NA,0.0106986	NA,0.271321	0.000281722	0.000563664
2	rs13334251	59159271	NA,T	NA,C	NA,0.856151	NA,-0.00706291	NA,0.0121808	NA,0.250247	0.00028163	0.000563479
2	rs138368444	59051575	NA,A	NA,G	NA,0.97619	NA,-0.0159593	NA,0.0280389	NA,0.244712	0.000281581	0.000563379
2	rs190287026	58442102	A,NA	T,NA	0.980119,NA	-0.0152591,NA	0.0141639,NA	0.550774,NA	0.000281294	0.000562706
2	rs1020977	58942066	G,G	A,A	0.728628,0.647817	-0.00930803,0.00410149	0.00444635,0.00894938	1.43994,0.189272	0.000281082	0.000562497
2	rs9933021	59092781	NA,T	NA,C	NA,0.855159	NA,0.00674659	NA,0.012146	NA,0.237635	0.000280775	0.000561763
2	rs28637850	59091042	NA,A	NA,G	NA,0.855159	NA,0.00671992	NA,0.012146	NA,0.236509	0.000280475	0.000561163
2	rs116910248	58744342	NA,A	NA,C	NA,0.970238	NA,0.0149482	NA,0.0251555	NA,0.257779	0.000280397	0.000561012
2	rs9940566	59091684	NA,T	NA,A	NA,0.855159	NA,0.00669771	NA,0.012146	NA,0.235572	0.000280227	0.000560666
2	rs147461374	58295350	NA,T	NA,C	NA,0.983135	NA,-0.0185572	NA,0.0331973	NA,0.239455	0.000279806	0.000559818
2	rs59892086	58904347	T,T	G,G	0.754473,0.708333	-0.0103473,0.000647299	0.00459376,0.00940461	1.61453,0.02451	0.000279728	0.000559852
2	rs148935955	59060125	NA,T	NA,G	NA,0.978175	NA,0.0163198	NA,0.0292559	NA,0.238854	0.000279296	0.000558804
2	rs4784950	58485904	C,C	A,A	0.605368,0.40873	-0.00726376,0.00578193	0.00404514,0.00869545	1.13939,0.295772	0.000279135	0.000558524
2	rs8055234	58792520	C,NA	T,NA	0.915507,NA	-0.0198891,NA	0.00710883,NA	2.2886,NA	0.000278992	0.000560192
2	rs7190478	58463010	C,C	T,T	0.872763,0.90873	-0.00907614,-0.0181298	0.00593314,0.014843	0.899347,0.653801	0.000278872	0.000557813
2	rs7184938	58462997	G,G	C,C	0.872763,0.90873	-0.00907614,-0.0181298	0.00593314,0.014843	0.899347,0.653801	0.000278872	0.000557813
2	rs118061321	58698516	NA,T	NA,C	NA,0.970238	NA,0.0145785	NA,0.0251555	NA,0.250087	0.000278438	0.000557093
2	rs12596858	58868645	NA,T	NA,C	NA,0.747024	NA,-0.00511843	NA,0.00983323	NA,0.2199	0.000278384	0.000556976
2	rs4784984	58834299	T,T	A,A	0.985089,0.677579	0.0298932,-0.00526675	0.0163138,0.00914559	1.17461,0.248184	0.000278265	0.000556712
2	rs76716640	58554070	NA,A	NA,G	NA,0.91369	NA,0.0085883	NA,0.0152221	NA,0.242135	0.000277481	0.000555184
2	rs72622278	58511369	NA,T	NA,C	NA,0.863095	NA,0.00674003	NA,0.0124355	NA,0.230756	0.000277178	0.000554568
2	rs62042613	58447610	T,T	C,C	0.751491,0.820437	0.00781751,-0.00510293	0.00457516,0.0111371	1.05795,0.18922	0.000277158	0.000554397
2	rs78781524	59017862	NA,C	NA,T	NA,0.835317	NA,0.00622401	NA,0.0115253	NA,0.229754	0.000276853	0.000553923
2	rs55689844	58928083	T,T	C,C	0.714712,0.649802	-0.00866212,-0.00380518	0.00437857,0.00896099	1.31971,0.173213	0.000276716	0.000554054
2	rs77664531	58258185	NA,G	NA,T	NA,0.919643	NA,-0.00866822	NA,0.0157247	NA,0.235478	0.000276647	0.000553491
2	rs139921473	58578967	NA,T	NA,C	NA,0.985119	NA,0.0194739	NA,0.0353055	NA,0.235649	0.000276533	0.000553282
2	rs7205035	58715493	T,T	C,C	0.585487,0.946429	-0.00469604,-0.0322931	0.00401339,0.0189842	0.616249,1.05093	0.000275767	0.000552184
2	rs140067645	58280397	NA,C	NA,G	NA,0.979167	NA,0.0153005	NA,0.0299292	NA,0.215244	0.000275689	0.000551603
2	rs77722754	58242558	NA,G	NA,A	NA,0.978175	NA,-0.0160799	NA,0.0292559	NA,0.234649	0.000275591	0.000551401
2	rs142853164	58782838	NA,T	NA,C	NA,0.93254	NA,0.00833404	NA,0.017043	NA,0.204231	0.00027551	0.000551227
2	rs7203869	58943000	C,C	G,G	0.728628,0.66369	-0.00926263,0.00407832	0.00444635,0.00904796	1.42907,0.185637	0.000275416	0.000551158
2	rs12051393	59096432	NA,G	NA,T	NA,0.854167	NA,0.00622611	NA,0.0121117	NA,0.216661	0.000275372	0.000550954
2	rs117739101	58263391	C,NA	A,NA	0.974155,NA	0.0181714,NA	0.0124606,NA	0.839365,NA	0.000275342	0.000550854
2	rs141169481	58682719	NA,T	NA,C	NA,0.979167	NA,-0.0151192	NA,0.0299292	NA,0.212226	0.000275092	0.000550396
2	rs141355376	58519619	NA,C	NA,G	NA,0.967262	NA,-0.0122247	NA,0.0240217	NA,0.214086	0.000274966	0.000550144
2	rs143887053	58866012	NA,A	NA,G	NA,0.93254	NA,-0.00855243	NA,0.017043	NA,0.210562	0.000274938	0.000550081
2	rs139023384	58442422	T,NA	C,NA	0.978131,NA	-0.020992,NA	0.0135185,NA	0.919147,NA	0.000274859	0.000549949
2	rs12446256	58786224	NA,C	NA,G	NA,0.93254	NA,0.00811879	NA,0.017043	NA,0.198041	0.000273957	0.000548119
2	rs368737615	58361772	NA,T	NA,C	NA,0.965278	NA,-0.0113114	NA,0.0233493	NA,0.201992	0.000273932	0.000548079
2	rs4784979	58783607	NA,T	NA,C	NA,0.93254	NA,0.00804984	NA,0.017043	NA,0.196069	0.000273469	0.000547143
2	rs12448028	58708420	C,NA	A,NA	0.843936,NA	-0.00446389,NA	0.00544795,NA	0.384496,NA	0.000273376	0.000546826
2	rs12599855	59029895	NA,T	NA,C	NA,0.948413	NA,0.0097837	NA,0.0193256	NA,0.212768	0.000272814	0.000545839
2	rs4784972	58727915	T,T	C,C	0.864811,0.985119	-0.0221306,-0.00323995	0.0057824,0.0353055	3.88742,0.0329757	0.000272773	0.000566962
2	rs140955835	58301920	NA,G	NA,A	NA,0.946429	NA,0.0102502	NA,0.0189842	NA,0.229706	0.000272342	0.000544892
2	rs75879994	58901813	T,NA	C,NA	0.925447,NA	0.0140029,NA	0.00752717,NA	1.20175,NA	0.000271932	0.000544319
2	rs117517964	58858531	NA,C	NA,T	NA,0.929563	NA,-0.00793678	NA,0.0167057	NA,0.197418	0.000271876	0.000543956
2	rs113963557	59026136	NA,A	NA,G	NA,0.81746	NA,0.00548811	NA,0.011066	NA,0.207654	0.000271578	0.000543367
2	rs146581522	58579198	NA,G	NA,A	NA,0.972222	NA,0.0127767	NA,0.0260119	NA,0.205307	0.000271147	0.000542512
2	rs141238615	58573807	NA,T	NA,C	NA,0.975198	NA,0.0133743	NA,0.0274863	NA,0.203041	0.000271097	0.000542412
2	rs141654262	58405573	NA,T	NA,C	NA,0.956349	NA,-0.00958179	NA,0.0209218	NA,0.189119	0.000271045	0.000542302
2	rs1987543	58782339	NA,C	NA,G	NA,0.933532	NA,0.0077225	NA,0.0171606	NA,0.185286	0.000270973	0.000542149
2	rs7184114	58585369	A,A	C,C	0.329026,0.383929	-0.0209466,-0.00973134	0.00420796,0.00878946	6.19181,0.571501	0.000270663	0.00265458
2	rs117463449	58626474	T,NA	C,NA	0.961233,NA	-0.00140401,NA	0.0102422,NA	0.0501385,NA	0.000270551	0.000541312
2	rs141041137	58349366	NA,C	NA,G	NA,0.947421	NA,-0.00964284	NA,0.0191524	NA,0.211388	0.000270407	0.000541015
2	rs117890977	58260656	NA,G	NA,A	NA,0.919643	NA,-0.00779295	NA,0.0157247	NA,0.207479	0.000269999	0.000540193
2	rs117564734	58421023	NA,T	NA,C	NA,0.980159	NA,-0.0137219	NA,0.0306528	NA,0.184156	0.000268785	0.000537777
2	rs143587875	59051092	NA,C	NA,A	NA,0.962302	NA,-0.0117379	NA,0.0224433	NA,0.221146	0.000268369	0.00053695
2	rs78763905	58790998	NA,T	NA,C	NA,0.930556	NA,0.00717247	NA,0.0168156	NA,0.174108	0.000268129	0.000536461
2	rs118129865	58846956	NA,T	NA,C	NA,0.958333	NA,0.00988203	NA,0.0213919	NA,0.191035	0.000267969	0.000536146
2	rs143277630	58815575	T,NA	C,NA	0.956262,NA	-0.01969,NA	0.00966771,NA	1.38005,NA	0.000267445	0.000535288
2	rs148904790	58735535	NA,G	NA,C	NA,0.987103	NA,0.0176118	NA,0.0378862	NA,0.192443	0.000267214	0.000534639
2	rs11558678	58717874	A,A	G,G	0.856859,0.984127	-0.0198242,-0.0094725	0.00564551,0.0342017	3.35107,0.106898	0.000267152	0.000541933
2	rs10852567	58927050	G,G	C,C	0.714712,0.638889	-0.0084792,-0.00234936	0.00437857,0.00889959	1.27734,0.101389	0.000266907	0.000534416
2	rs142281345	58347689	NA,A	NA,G	NA,0.947421	NA,-0.00902186	NA,0.0191524	NA,0.195451	0.000266903	0.000534007
2	rs1991066	58788292	NA,T	NA,C	NA,0.93254	NA,0.00703458	NA,0.017043	NA,0.167628	0.00026682	0.000533842
2	rs375788031	59016785	NA,C	NA,T	NA,0.840278	NA,0.00524959	NA,0.0116683	NA,0.185232	0.000266754	0.000533717
2	rs118012064	58669694	NA,C	NA,G	NA,0.994048	NA,-0.0232155	NA,0.0555718	NA,0.169973	0.000266207	0.000532623
2	rs117775363	58206583	NA,A	NA,G	NA,0.975198	NA,-0.0116003	NA,0.0274863	NA,0.171987	0.000266171	0.000532553
2	rs12599639	58894043	NA,T	NA,C	NA,0.751984	NA,-0.00403316	NA,0.00989826	NA,0.165154	0.000265941	0.000532086
2	rs138214993	58384246	NA,T	NA,A	NA,0.977182	NA,0.0124618	NA,0.0286274	NA,0.178266	0.000265928	0.000532064
2	rs117507164	58346778	NA,T	NA,A	NA,0.947421	NA,-0.00879973	NA,0.0191524	NA,0.189831	0.000265719	0.000531639
2	rs139552323	58420146	NA,T	NA,C	NA,0.947421	NA,-0.0082043	NA,0.0191524	NA,0.174975	0.000265562	0.000531334
2	rs147883639	59135677	NA,C	NA,A	NA,0.981151	NA,0.0139493	NA,0.0314332	NA,0.1823	0.000265525	0.000531258
2	rs143461015	58784043	NA,A	NA,G	NA,0.980159	NA,-0.0132674	NA,0.0306528	NA,0.177087	0.000265516	0.000531234
2	rs11076278	58927396	T,T	C,C	0.713718,0.649802	-0.00851605,-0.00325341	0.004374,0.00896099	1.28787,0.144749	0.000265404	0.000531403
2	rs2303227	58287759	NA,A	NA,G	NA,0.960318	NA,-0.00900918	NA,0.0218976	NA,0.167005	0.000265341	0.000530892
2	rs12446856	58798767	NA,T	NA,C	NA,0.930556	NA,0.00668874	NA,0.0168156	NA,0.160647	0.000265169	0.00053054
2	rs78803216	58802031	NA,T	NA,G	NA,0.93254	NA,0.00673329	NA,0.017043	NA,0.159401	0.000265033	0.000530269
2	rs2432559	58525490	G,G	A,A	0.04175,0.15377	0.0240084,0.000651051	0.00988489,0.0118501	1.81961,0.0194577	0.000264764	0.000529786
2	rs187564427	58780017	NA,T	NA,G	NA,0.987103	NA,0.0167394	NA,0.0378862	NA,0.181372	0.000264673	0.000529557
2	rs74779296	59011355	NA,G	NA,A	NA,0.818452	NA,0.00476057	NA,0.0110895	NA,0.175409	0.000264545	0.000529299
2	rs187801164	58760990	NA,A	NA,G	NA,0.981151	NA,-0.012293	NA,0.0314332	NA,0.157556	0.000263779	0.000527764
2	rs77969913	58758325	NA,G	NA,T	NA,0.977182	NA,0.0122298	NA,0.0286274	NA,0.174425	0.000263624	0.000527461
2	rs76096783	58701630	NA,T	NA,C	NA,0.950397	NA,0.00859046	NA,0.0196877	NA,0.178753	0.000263581	0.000527377
2	rs141931661	58650084	NA,A	NA,C	NA,0.931548	NA,0.00782558	NA,0.016928	NA,0.191197	0.00026353	0.000527269
2	rs114818245	58808577	NA,C	NA,T	NA,0.93254	NA,0.00643382	NA,0.017043	NA,0.15132	0.00026334	0.000526882
2	rs186096404	58682835	NA,T	NA,G	NA,0.981151	NA,-0.0129572	NA,0.0314332	NA,0.167374	0.000263171	0.00052655
2	rs148183928	58286306	NA,T	NA,C	NA,0.980159	NA,0.0127433	NA,0.0306528	NA,0.169022	0.000263035	0.000526278
2	rs116852095	58520305	NA,T	NA,C	NA,0.959325	NA,-0.00846292	NA,0.0216401	NA,0.157553	0.000262904	0.000526014
2	rs79044590	58794682	NA,G	NA,A	NA,0.930556	NA,0.00628873	NA,0.0168156	NA,0.14971	0.000262887	0.000525976
2	rs77477498	58720448	NA,T	NA,C	NA,0.97619	NA,0.0120349	NA,0.0280389	NA,0.175379	0.000262852	0.000525912
2	rs28537848	59155139	NA,G	NA,A	NA,0.855159	NA,-0.00500365	NA,0.012146	NA,0.167255	0.000262581	0.000525371
2	rs6500004	59023643	NA,G	NA,A	NA,0.81746	NA,0.00451666	NA,0.011066	NA,0.165478	0.000262501	0.000525209
2	rs142488709	58251908	NA,T	NA,C	NA,0.921627	NA,-0.00663328	NA,0.0159053	NA,0.16964	0.000262051	0.000524296
2	rs11644036	58484734	A,A	G,G	0.756461,0.848214	0.00887969,-0.00381668	0.0046064,0.0119134	1.26846,0.125699	0.000261767	0.000523711
2	rs112866696	59017364	NA,T	NA,C	NA,0.81746	NA,0.00442451	NA,0.011066	NA,0.161603	0.000261746	0.000523699
2	rs8052222	58896852	NA,G	NA,A	NA,0.876984	NA,-0.00527142	NA,0.0130145	NA,0.164027	0.00026133	0.000522872
2	rs74365645	58900642	NA,G	NA,A	NA,0.876984	NA,-0.00524359	NA,0.0130145	NA,0.163031	0.000261142	0.000522495
2	rs115040012	59047859	NA,G	NA,A	NA,0.957341	NA,-0.00850579	NA,0.0211527	NA,0.162664	0.000260864	0.000521935
2	rs12149087	58929040	C,C	T,T	0.714712,0.640873	-0.00829162,-0.00487917	0.00437857,0.00891032	1.23458,0.233605	0.000260859	0.000522294
2	rs12596962	58197599	G,G	A,A	0.973161,0.865079	-0.00948371,-0.0239716	0.0122339,0.0125123	0.358307,1.25662	0.000260703	0.00052151
2	rs148633407	58304110	NA,C	NA,T	NA,0.986111	NA,-0.013114	NA,0.0365264	NA,0.142924	0.000260556	0.000521319
2	rs117784038	58847969	NA,T	NA,C	NA,0.950397	NA,-0.00722084	NA,0.0196877	NA,0.146428	0.000260536	0.000521274
2	rs78097653	58251617	NA,C	NA,A	NA,0.920635	NA,-0.00630771	NA,0.0158141	NA,0.161156	0.000260485	0.000521165
2	rs150220124	58989248	NA,A	NA,G	NA,0.969246	NA,0.00731227	NA,0.0247591	NA,0.114787	0.00026012	0.000520435
2	rs146584779	58280278	NA,A	NA,G	NA,0.947421	NA,-0.00766844	NA,0.0191524	NA,0.161863	0.000259904	0.000520006
2	rs28695918	59112522	NA,G	NA,T	NA,0.855159	NA,0.00439674	NA,0.012146	NA,0.144263	0.000259637	0.000519478
2	rs80314971	59125570	NA,G	NA,A	NA,0.986111	NA,-0.0142415	NA,0.0365264	NA,0.157009	0.000259581	0.000519369
2	rs148162438	58334592	NA,T	NA,C	NA,0.947421	NA,-0.0074722	NA,0.0191524	NA,0.157122	0.000259379	0.000518956
2	rs59420300	58901473	NA,T	NA,C	NA,0.876984	NA,-0.00495588	NA,0.0130145	NA,0.152826	0.000259261	0.000518733
2	rs78152433	59118847	NA,G	NA,A	NA,0.933532	NA,-0.0061039	NA,0.0171606	NA,0.141421	0.000259105	0.000518416
2	rs200910122	59013574	NA,G	NA,C	NA,0.819444	NA,0.00410379	NA,0.0111132	NA,0.147566	0.000258922	0.00051805
2	rs140597873	58685597	NA,G	NA,A	NA,0.980159	NA,-0.0102696	NA,0.0306528	NA,0.132177	0.000258717	0.000517639
2	rs78766471	58639939	NA,C	NA,T	NA,0.930556	NA,0.00679027	NA,0.0168156	NA,0.163451	0.000258406	0.000517019
2	rs112614224	59029381	NA,T	NA,C	NA,0.822421	NA,0.00401206	NA,0.0111856	NA,0.142768	0.000258391	0.000516988
2	rs138040989	58624024	NA,A	NA,G	NA,0.930556	NA,0.00675266	NA,0.0168156	NA,0.162411	0.000258307	0.00051682
2	rs149118404	58336339	NA,A	NA,G	NA,0.947421	NA,-0.007139	NA,0.0191524	NA,0.149147	0.000257979	0.000516155
2	rs117658844	58279465	NA,G	NA,A	NA,0.947421	NA,-0.00705104	NA,0.0191524	NA,0.147057	0.000257318	0.000514834
2	rs141689979	59078863	NA,G	NA,A	NA,0.965278	NA,-0.00755953	NA,0.0233493	NA,0.127191	0.000256101	0.000512406
2	rs8059295	59146366	NA,C	NA,G	NA,0.959325	NA,-0.0074527	NA,0.0216401	NA,0.13635	0.000256004	0.000512214
2	rs143770417	58642660	NA,C	NA,T	NA,0.983135	NA,-0.0104545	NA,0.0331973	NA,0.123308	0.000255979	0.000512159
2	rs115043202	59157148	A,NA	G,NA	0.974155,NA	0.0160999,NA	0.0124606,NA	0.707007,NA	0.000255784	0.000511872
2	rs114611340	59085012	NA,T	NA,C	NA,0.959325	NA,-0.00728871	NA,0.0216401	NA,0.132971	0.000255466	0.000511137
2	rs149516743	58967225	NA,A	NA,C	NA,0.996032	NA,0.0219124	NA,0.0679934	NA,0.126536	0.000255376	0.000510957
2	rs118077384	58860985	NA,C	NA,A	NA,0.985119	NA,0.0119396	NA,0.0353055	NA,0.133577	0.00025535	0.000510906
2	rs2042446	58738806	A,A	C,C	0.852883,0.97123	-0.0143986,0.00775728	0.00558166,0.0255725	2.00477,0.118257	0.000255298	0.000511184
2	rs117975824	58658279	NA,A	NA,G	NA,0.994048	NA,0.0190142	NA,0.0555718	NA,0.13535	0.000255248	0.000510699
2	rs151004538	58332362	NA,A	NA,G	NA,0.947421	NA,-0.0064298	NA,0.0191524	NA,0.132483	0.000255245	0.000510687
2	rs114856989	59082529	NA,T	NA,G	NA,0.959325	NA,-0.00721501	NA,0.0216401	NA,0.131458	0.000255229	0.000510662
2	rs138257489	58272742	NA,G	NA,C	NA,0.947421	NA,-0.00644302	NA,0.0191524	NA,0.13279	0.00025502	0.000510237
2	rs138681572	58737587	NA,T	NA,G	NA,0.959325	NA,0.00474753	NA,0.0216401	NA,0.0828363	0.00025501	0.000510218
2	rs66506082	58888671	A,A	G,G	0.619284,0.465278	-0.00860461,-0.00357653	0.00407187,0.00857004	1.46111,0.169772	0.000254989	0.000510582
2	rs8047476	59149553	NA,T	NA,C	NA,0.866071	NA,-0.00404525	NA,0.0125513	NA,0.126547	0.000254933	0.00051007
2	rs139956556	59151330	NA,A	NA,T	NA,0.959325	NA,-0.00706395	NA,0.0216401	NA,0.128369	0.000254751	0.000509706
2	rs114327358	59152062	NA,A	NA,G	NA,0.959325	NA,-0.00702727	NA,0.0216401	NA,0.127621	0.000254636	0.000509477
2	rs12325436	59144804	NA,G	NA,A	NA,0.959325	NA,-0.00697378	NA,0.0216401	NA,0.126532	0.000254471	0.000509146
2	rs4144526	59075871	NA,T	NA,C	NA,0.959325	NA,-0.0069247	NA,0.0216401	NA,0.125534	0.00025432	0.000508845
2	rs75223942	58604236	NA,C	NA,A	NA,0.751984	NA,-0.00248662	NA,0.00989826	NA,0.0960175	0.000254122	0.000508448
2	rs146159840	58647080	NA,T	NA,C	NA,0.973214	NA,0.00861462	NA,0.0264757	NA,0.127905	0.000253971	0.000508144
2	rs200362457	58932062	NA,C	NA,T	NA,0.97123	NA,-0.00736105	NA,0.0255725	NA,0.111561	0.000253809	0.00050782
2	rs74844052	59099974	NA,A	NA,T	NA,0.94246	NA,0.00517865	NA,0.0183564	NA,0.109102	0.000253734	0.000507668
2	rs147688747	58371375	NA,G	NA,A	NA,0.964286	NA,-0.00774161	NA,0.0230345	NA,0.132647	0.000253632	0.000507465
2	rs147930508	58327075	NA,T	NA,C	NA,0.947421	NA,-0.00596126	NA,0.0191524	NA,0.121703	0.000253619	0.000507435
2	rs149432066	58737592	NA,T	NA,C	NA,0.959325	NA,0.00426801	NA,0.0216401	NA,0.0738378	0.000253549	0.000507296
2	rs116886225	59100362	NA,G	NA,A	NA,0.959325	NA,-0.00666227	NA,0.0216401	NA,0.120226	0.000253536	0.000507275
2	rs114999790	59089113	NA,C	NA,T	NA,0.959325	NA,-0.00658462	NA,0.0216401	NA,0.118664	0.00025331	0.000506824
2	rs182654516	58910449	G,NA	A,NA	0.984095,NA	-0.0200122,NA	0.0158037,NA	0.687385,NA	0.000253227	0.000506664
2	rs75354241	59019967	NA,T	NA,G	NA,0.94246	NA,-0.00534529	NA,0.0183564	NA,0.113001	0.000252969	0.000506141
2	rs142005258	58492689	NA,C	NA,G	NA,0.985119	NA,0.0102017	NA,0.0353055	NA,0.112036	0.000252484	0.00050517
2	rs143464167	59134087	NA,T	NA,C	NA,0.958333	NA,-0.0060873	NA,0.0213919	NA,0.110149	0.000252209	0.00050462
2	rs533498989	59111306	NA,C	NA,A	NA,0.964286	NA,-0.00633647	NA,0.0230345	NA,0.106099	0.000252118	0.000504439
2	rs541135807	58431046	NA,A	NA,G	NA,0.973214	NA,-0.00701583	NA,0.0264757	NA,0.101815	0.000252001	0.000504206
2	rs114947567	59076413	NA,G	NA,T	NA,0.959325	NA,-0.00608555	NA,0.0216401	NA,0.108717	0.000251932	0.000504067
2	rs114531346	59144584	NA,A	NA,C	NA,0.959325	NA,-0.00608555	NA,0.0216401	NA,0.108717	0.000251932	0.000504067
2	rs141887970	58871339	NA,A	NA,G	NA,0.977182	NA,0.00683908	NA,0.0286274	NA,0.0908812	0.000251921	0.000504042
2	rs79938543	59072589	NA,C	NA,T	NA,0.960318	NA,-0.00608885	NA,0.0218976	NA,0.107368	0.000251777	0.000503757
2	rs55993253	59120030	NA,G	NA,A	NA,0.816468	NA,0.00264514	NA,0.0110428	NA,0.0911452	0.000251751	0.000503702
2	rs146582562	58709863	NA,A	NA,G	NA,0.992063	NA,-0.014717	NA,0.0481747	NA,0.119192	0.00025174	0.000503684
2	rs187935322	58815950	NA,G	NA,A	NA,0.972222	NA,0.00405011	NA,0.0260119	NA,0.0573633	0.00025155	0.000503294
2	rs137982268	58744369	NA,T	NA,C	NA,0.959325	NA,0.00351687	NA,0.0216401	NA,0.0600323	0.000251491	0.000503179
2	rs79879862	58212950	NA,A	NA,G	NA,0.990079	NA,-0.0102422	NA,0.0431319	NA,0.0902844	0.000251385	0.000502969
2	rs118164876	59043578	C,NA	A,NA	0.981113,NA	0.0129797,NA	0.0145245,NA	0.430023,NA	0.000251379	0.000502963
2	rs117928758	58699624	NA,A	NA,T	NA,0.986111	NA,0.0102029	NA,0.0365264	NA,0.107909	0.000251351	0.000502905
2	rs76617802	58490383	NA,A	NA,G	NA,0.975198	NA,0.00712781	NA,0.0274863	NA,0.0994217	0.000251307	0.000502814
2	rs78774230	58683535	T,NA	C,NA	0.959245,NA	-0.00506973,NA	0.00999958,NA	0.213136,NA	0.000251183	0.000502476
2	rs149050785	59116402	NA,G	NA,A	NA,0.977182	NA,-0.00690725	NA,0.0286274	NA,0.0918705	0.000251177	0.000502554
2	rs144845487	58940284	NA,A	NA,G	NA,0.973214	NA,-0.00619825	NA,0.0264757	NA,0.0888963	0.000251099	0.000502398
2	rs370776942	59013497	NA,C	NA,A	NA,0.959325	NA,0.00560279	NA,0.0216401	NA,0.0992473	0.000251062	0.000502326
2	rs150601875	58742297	NA,A	NA,G	NA,0.959325	NA,0.00332662	NA,0.0216401	NA,0.0565913	0.000251014	0.000502225
2	rs138132086	59104979	NA,T	NA,C	NA,0.959325	NA,-0.00571201	NA,0.0216401	NA,0.101377	0.000250981	0.000502163
2	rs115412687	59115591	NA,T	NA,C	NA,0.959325	NA,-0.00570211	NA,0.0216401	NA,0.101183	0.000250957	0.000502115
2	rs9806813	59076346	NA,C	NA,T	NA,0.959325	NA,-0.00568364	NA,0.0216401	NA,0.100823	0.000250911	0.000502024
2	rs8050282	58521430	G,G	A,A	0.295229,0.487103	0.00137324,0.0149915	0.00433447,0.0085522	0.124139,1.09902	0.000250817	0.000501831
2	rs139813730	59140616	NA,C	NA,G	NA,0.960318	NA,-0.00570095	NA,0.0218976	NA,0.0998531	0.000250792	0.000501786
2	rs117751232	58278906	NA,T	NA,C	NA,0.944444	NA,0.00342817	NA,0.0186617	NA,0.0684161	0.000250765	0.000501739
2	rs141552394	59109698	NA,A	NA,G	NA,0.959325	NA,-0.00559729	NA,0.0216401	NA,0.0991402	0.000250702	0.000501606
2	rs116056443	59102109	NA,A	NA,G	NA,0.959325	NA,-0.00556994	NA,0.0216401	NA,0.0986084	0.000250637	0.000501475
2	rs141020315	58692630	NA,T	NA,G	NA,0.981151	NA,0.00772117	NA,0.0314332	NA,0.0936849	0.00025053	0.000501264
2	rs114952853	59071280	NA,C	NA,T	NA,0.960318	NA,-0.00552275	NA,0.0218976	NA,0.0964325	0.000250394	0.000500989
2	rs138325732	58740634	NA,T	NA,C	NA,0.959325	NA,0.00305494	NA,0.0216401	NA,0.0517165	0.000250363	0.000500922
2	rs191228638	58739797	NA,A	NA,T	NA,0.959325	NA,0.00304788	NA,0.0216401	NA,0.0515905	0.000250346	0.000500889
2	rs79877579	58723015	NA,A	NA,G	NA,0.983135	NA,0.00786966	NA,0.0331973	NA,0.0901166	0.000250225	0.000500654
2	rs200257220	58739798	NA,T	NA,C	NA,0.959325	NA,0.00294732	NA,0.0216401	NA,0.0497982	0.000250115	0.000500426
2	rs117294870	58315619	NA,G	NA,A	NA,0.945437	NA,0.00386959	NA,0.0188207	NA,0.0772221	0.000249923	0.000500051
2	rs80295626	58263383	NA,A	NA,G	NA,0.918651	NA,-0.00373147	NA,0.0156369	NA,0.0907699	0.000249839	0.000499872
2	rs77322978	58645820	NA,C	NA,T	NA,0.790675	NA,-0.00186148	NA,0.0105074	NA,0.0658133	0.000249489	0.000499179
2	rs34121740	58292303	NA,A	NA,G	NA,0.949405	NA,-0.0038418	NA,0.019504	NA,0.0737365	0.000249485	0.000499171
2	rs140767837	58181289	NA,A	NA,G	NA,0.973214	NA,0.00447137	NA,0.0264757	NA,0.0625391	0.000249361	0.000498927
2	rs139280936	58876896	NA,C	NA,T	NA,0.983135	NA,0.00343876	NA,0.0331973	NA,0.0373948	0.000249261	0.000498716
2	rs117914571	58823214	NA,G	NA,A	NA,0.977182	NA,0.00602354	NA,0.0286274	NA,0.0791745	0.000249258	0.000498717
2	rs151284672	58745990	NA,G	NA,A	NA,0.959325	NA,0.0025386	NA,0.0216401	NA,0.0425775	0.000249223	0.000498643
2	rs188756082	59099462	NA,T	NA,A	NA,0.980159	NA,0.00560212	NA,0.0306528	NA,0.068041	0.000249199	0.000498595
2	rs139753817	58275074	NA,A	NA,G	NA,0.947421	NA,-0.00446972	NA,0.0191524	NA,0.0885924	0.000249187	0.000498569
2	rs75649825	58264158	NA,A	NA,G	NA,0.918651	NA,-0.00350766	NA,0.0156369	NA,0.0848594	0.000249174	0.000498543
2	rs142444022	58739980	NA,T	NA,C	NA,0.959325	NA,0.00247721	NA,0.0216401	NA,0.0415018	0.000249096	0.000498389
2	rs190992348	58954736	NA,A	NA,T	NA,0.952381	NA,0.00441834	NA,0.0200728	NA,0.0831351	0.000249075	0.00049835
2	rs146961267	59094725	NA,T	NA,C	NA,0.959325	NA,-0.00481642	NA,0.0216401	NA,0.0841411	0.000248974	0.000498149
2	rs78301398	59006390	NA,A	NA,G	NA,0.983135	NA,0.00689319	NA,0.0331973	NA,0.0780497	0.000248867	0.000497933
2	rs115004571	59067045	NA,A	NA,T	NA,0.960318	NA,-0.00478225	NA,0.0218976	NA,0.0824294	0.000248812	0.000497824
2	rs77381520	58957294	NA,T	NA,C	NA,0.890873	NA,0.00289789	NA,0.0137097	NA,0.0795663	0.000248658	0.000497516
2	rs74437622	58264683	NA,C	NA,T	NA,0.918651	NA,-0.00330476	NA,0.0156369	NA,0.0795536	0.000248611	0.000497416
2	rs146371765	58299149	NA,A	NA,G	NA,0.945437	NA,-0.00403395	NA,0.0188207	NA,0.0807726	0.000248556	0.000497308
2	rs7191331	58713798	A,A	G,G	0.805169,0.977182	-0.00484998,-0.0217558	0.00499191,0.0286274	0.479824,0.349426	0.000248537	0.000497078
2	rs140068619	58321433	NA,T	NA,C	NA,0.946429	NA,0.00330135	NA,0.0189842	NA,0.0645208	0.000248497	0.000497198
2	rs191318065	58663010	NA,C	NA,A	NA,0.969246	NA,0.00471569	NA,0.0247591	NA,0.0711197	0.000248262	0.000496724
2	rs184750090	58756368	NA,A	NA,G	NA,0.988095	NA,0.0082636	NA,0.0394133	NA,0.078871	0.000248243	0.000496687
2	rs117006670	58266059	NA,A	NA,G	NA,0.918651	NA,-0.00311708	NA,0.0156369	NA,0.0746899	0.000248123	0.00049644
2	rs113381801	58855762	NA,G	NA,C	NA,0.977182	NA,0.0054675	NA,0.0286274	NA,0.0713305	0.000248054	0.000496308
2	rs145745796	58512248	NA,A	NA,G	NA,0.977182	NA,0.0058007	NA,0.0286274	NA,0.0760176	0.000247963	0.000496125
2	rs182472655	58444850	NA,A	NA,G	NA,0.973214	NA,-0.00571171	NA,0.0264757	NA,0.0813434	0.000247713	0.000495624
2	rs117725648	58662992	NA,C	NA,T	NA,0.962302	NA,-0.00362413	NA,0.0224433	NA,0.0596251	0.000247638	0.000495475
2	rs117089459	58344288	NA,A	NA,G	NA,0.918651	NA,-0.00244578	NA,0.0156369	NA,0.0576399	0.000247629	0.000495457
2	rs144896660	58324110	NA,C	NA,A	NA,0.944444	NA,0.00273005	NA,0.0186617	NA,0.0536994	0.000247413	0.000495028
2	rs146458572	58938024	NA,A	NA,G	NA,0.973214	NA,-0.00396261	NA,0.0264757	NA,0.0550117	0.000247367	0.000494933
2	rs78392036	58522416	NA,A	NA,C	NA,0.977182	NA,0.00502427	NA,0.0286274	NA,0.0651573	0.000247151	0.000494501
2	rs184238638	58637561	NA,A	NA,C	NA,0.983135	NA,-0.00482619	NA,0.0331973	NA,0.0533456	0.000247121	0.00049444
2	rs111651474	59017516	C,NA	T,NA	0.976143,NA	-0.0137872,NA	0.0129561,NA	0.54172,NA	0.00024712	0.000494443
2	rs546868251	59135099	NA,C	NA,T	NA,0.978175	NA,-0.00405968	NA,0.0292559	NA,0.0507875	0.000247099	0.000494395
2	rs4128938	59147046	NA,G	NA,A	NA,0.897817	NA,-0.00245209	NA,0.014113	NA,0.0644601	0.000247082	0.000494363
2	rs118069582	58941337	NA,T	NA,A	NA,0.949405	NA,-0.00273108	NA,0.019504	NA,0.0512748	0.000247072	0.000494343
2	rs143501749	59009732	NA,T	NA,G	NA,0.981151	NA,0.00452119	NA,0.0314332	NA,0.0527472	0.000246942	0.000494082
2	rs9926182	58849571	A,A	G,G	0.838966,0.800595	-0.00989332,-0.00126603	0.00537909,0.0106986	1.18123,0.0429668	0.000246895	0.000493817
2	rs189086200	58240667	NA,C	NA,A	NA,0.989087	NA,-0.0056374	NA,0.0411453	NA,0.050112	0.000246843	0.000493884
2	rs149272061	58308769	NA,A	NA,G	NA,0.945437	NA,-0.00308145	NA,0.0188207	NA,0.0605075	0.000246727	0.000493651
2	rs79672327	58501751	NA,G	NA,T	NA,0.794643	NA,0.00139165	NA,0.0105819	NA,0.0479975	0.000246674	0.000493545
2	rs28896850	59029519	NA,A	NA,G	NA,0.866071	NA,0.00176921	NA,0.0125513	NA,0.0516345	0.000246538	0.000493275
2	rs74873291	58923219	NA,G	NA,T	NA,0.990079	NA,0.00630835	NA,0.0431319	NA,0.0536862	0.00024651	0.000493219
2	rs79526262	58834181	NA,A	NA,G	NA,0.983135	NA,0.00368793	NA,0.0331973	NA,0.0402224	0.000246404	0.000493005
2	rs143669606	58863791	NA,T	NA,A	NA,0.986111	NA,0.00583266	NA,0.0365264	NA,0.0589209	0.000246403	0.000493004
2	rs12597659	58644845	NA,T	NA,G	NA,0.964286	NA,-0.00235191	NA,0.0230345	NA,0.0368385	0.000246368	0.000492933
2	rs139890725	59057364	NA,G	NA,C	NA,0.960318	NA,-0.00321078	NA,0.0218976	NA,0.0538297	0.000246289	0.000492776
2	rs372747728	58909466	NA,A	NA,G	NA,0.974206	NA,-0.00338975	NA,0.0269663	NA,0.0457735	0.000246096	0.000492388
2	rs75424178	58795193	T,T	C,C	0.985089,0.678571	0.0285469,-0.00563693	0.0163138,0.00915299	1.09614,0.269226	0.000246093	0.000492355
2	rs150723867	58304805	NA,A	NA,C	NA,0.945437	NA,-0.00265712	NA,0.0188207	NA,0.0517205	0.000246092	0.000492379
2	rs142260959	59058560	NA,C	NA,T	NA,0.975198	NA,-0.00370049	NA,0.0274863	NA,0.0491951	0.000246077	0.000492352
2	rs78516357	58270223	NA,A	NA,T	NA,0.920635	NA,-0.00209599	NA,0.0158141	NA,0.0483916	0.000246004	0.000492203
2	rs189250819	58953943	NA,C	NA,T	NA,0.991071	NA,-0.00510335	NA,0.0454422	NA,0.0406808	0.000246003	0.000492204
2	rs2292027	58201628	NA,C	NA,T	NA,0.955357	NA,-0.00185642	NA,0.0206987	NA,0.0322016	0.000245971	0.000492141
2	rs115266902	59059987	NA,A	NA,C	NA,0.960318	NA,-0.00290923	NA,0.0218976	NA,0.0485132	0.000245932	0.000492063
2	rs117324445	58299774	NA,T	NA,C	NA,0.945437	NA,-0.0025135	NA,0.0188207	NA,0.0487798	0.000245901	0.000491998
2	rs8057318	59141536	NA,A	NA,T	NA,0.862103	NA,-0.00147708	NA,0.0123978	NA,0.0432724	0.000245813	0.000491825
2	rs75393022	58601435	NA,C	NA,T	NA,0.712302	NA,0.00160717	NA,0.00944284	NA,0.0630579	0.000245797	0.000491794
2	rs186379029	58564512	NA,C	NA,T	NA,0.983135	NA,-0.00341973	NA,0.0331973	NA,0.0371795	0.000245751	0.0004917
2	rs116235813	59060575	NA,T	NA,C	NA,0.960318	NA,-0.00265654	NA,0.0218976	NA,0.0441006	0.000245665	0.000491528
2	rs143278281	58469660	NA,T	NA,C	NA,0.979167	NA,0.00308976	NA,0.0299292	NA,0.0372632	0.000245646	0.00049149
2	rs117480309	59137489	NA,A	NA,C	NA,0.972222	NA,-0.00249391	NA,0.0260119	NA,0.0345071	0.000245603	0.000491402
2	rs76052682	58269153	NA,C	NA,G	NA,0.919643	NA,-0.00180656	NA,0.0157247	NA,0.0416585	0.000245585	0.000491365
2	rs117321701	58352422	NA,A	NA,G	NA,0.970238	NA,0.00192914	NA,0.0251555	NA,0.027394	0.000245491	0.000491181
2	rs147038474	58769810	NA,C	NA,A	NA,0.988095	NA,-0.00351096	NA,0.0394133	NA,0.0319759	0.000245488	0.000491172
2	rs117589715	58751925	NA,G	NA,A	NA,0.977182	NA,0.00258308	NA,0.0286274	NA,0.0324035	0.000245398	0.000490994
2	rs115137333	59058260	NA,G	NA,A	NA,0.960318	NA,-0.00228785	NA,0.0218976	NA,0.0377307	0.000245326	0.000490849
2	rs149030118	58324128	NA,A	NA,G	NA,0.986111	NA,-0.00225645	NA,0.0365264	NA,0.0219377	0.000245323	0.000490844
2	rs117505478	58855973	NA,G	NA,A	NA,0.799603	NA,-0.000412298	NA,0.0106787	NA,0.0135857	0.000245252	0.000490701
2	rs146536142	58311476	NA,A	NA,C	NA,0.945437	NA,-0.0019155	NA,0.0188207	NA,0.0367155	0.000245242	0.00049068
2	rs75265828	58889195	NA,C	NA,G	NA,0.984127	NA,0.00256616	NA,0.0342017	NA,0.026784	0.000245231	0.000490659
2	rs117540929	58315412	NA,A	NA,G	NA,0.945437	NA,-0.00186899	NA,0.0188207	NA,0.0357893	0.0002452	0.000490596
2	rs144028663	58296843	NA,T	NA,C	NA,0.945437	NA,-0.00180013	NA,0.0188207	NA,0.0344214	0.00024514	0.000490476
2	rs74020404	59140875	NA,A	NA,T	NA,0.863095	NA,-0.00105033	NA,0.0124355	NA,0.030263	0.000245122	0.000490443
2	rs74496088	59020346	NA,C	NA,A	NA,0.868056	NA,-0.000942464	NA,0.0126309	NA,0.0266317	0.00024507	0.000490338
2	rs144171473	58840550	NA,G	NA,T	NA,0.97123	NA,-0.000844099	NA,0.0255725	NA,0.011589	0.000244965	0.000490126
2	rs73554589	58342906	NA,A	NA,G	NA,0.967262	NA,-0.00280695	NA,0.0240217	NA,0.0424029	0.000244919	0.000490035
2	rs117402665	58892266	NA,G	NA,A	NA,0.984127	NA,-0.00227379	NA,0.0342017	NA,0.0236527	0.000244908	0.000490013
2	rs138303962	58298278	NA,A	NA,G	NA,0.945437	NA,-0.0013852	NA,0.0188207	NA,0.0262586	0.000244837	0.00048987
2	rs144674216	59111461	NA,G	NA,C	NA,0.839286	NA,0.00052468	NA,0.0116392	NA,0.0159029	0.000244707	0.000489611
2	rs75792242	58553531	NA,T	NA,C	NA,0.751984	NA,8.28389e-05	NA,0.00989826	NA,0.0029097	0.000244693	0.000489583
2	rs149448607	59074477	NA,C	NA,T	NA,0.959325	NA,-0.00116932	NA,0.0216401	NA,0.0191301	0.000244666	0.000489529
2	rs146425518	58366235	NA,A	NA,G	NA,0.984127	NA,0.00121341	NA,0.0342017	NA,0.0124685	0.000244665	0.000489528
2	rs147335942	58793866	NA,A	NA,T	NA,0.969246	NA,-0.00144406	NA,0.0247591	NA,0.0206838	0.000244656	0.000489508
2	rs75692399	58890148	NA,G	NA,C	NA,0.984127	NA,0.000894444	NA,0.0342017	NA,0.00915694	0.000244642	0.000489481
2	rs79672461	58600038	NA,T	NA,C	NA,0.980159	NA,0.00103206	NA,0.0306528	NA,0.0118243	0.000244619	0.000489436
2	rs148732101	58884350	NA,G	NA,A	NA,0.984127	NA,0.00077376	NA,0.0342017	NA,0.00791033	0.000244619	0.000489435
2	rs12934244	58711649	T,T	C,C	0.805169,0.977182	-0.00461907,-0.0243021	0.00499191,0.0286274	0.450011,0.40238	0.000244605	0.00048922
2	rs141974091	59134544	NA,T	NA,C	NA,0.867063	NA,-0.000480636	NA,0.0125908	NA,0.0134301	0.0002446	0.000489397
2	rs150743824	58901505	NA,A	NA,G	NA,0.984127	NA,0.000597187	NA,0.0342017	NA,0.00609267	0.00024459	0.000489377
2	rs138603037	58871913	NA,C	NA,T	NA,0.985119	NA,-0.00103039	NA,0.0353055	NA,0.0102312	0.000244583	0.000489364
2	rs149040398	58286076	NA,T	NA,C	NA,0.946429	NA,-0.000824659	NA,0.0189842	NA,0.0153145	0.000244582	0.000489361
2	rs117611845	59146459	NA,A	NA,G	NA,0.959325	NA,6.85966e-05	NA,0.0216401	NA,0.00109981	0.000244576	0.00048935
2	rs141369267	58286560	NA,A	NA,G	NA,0.945437	NA,-0.000772175	NA,0.0188207	NA,0.0144507	0.000244576	0.000489349
2	rs78342211	58525786	NA,G	NA,A	NA,0.972222	NA,0.000239445	NA,0.0260119	NA,0.00320149	0.00024457	0.000489338
2	rs141186003	58886026	NA,G	NA,A	NA,0.984127	NA,-0.000891551	NA,0.0342017	NA,0.00912701	0.000244569	0.000489336
2	rs143391601	58897739	NA,G	NA,C	NA,0.984127	NA,0.000418699	NA,0.0342017	NA,0.00426282	0.000244566	0.00048933
2	rs142562822	58287245	NA,A	NA,G	NA,0.945437	NA,-0.000728549	NA,0.0188207	NA,0.0136217	0.000244566	0.00048933
2	rs78276540	58868042	NA,C	NA,T	NA,0.697421	NA,0.000127491	NA,0.00930543	NA,0.00477351	0.00024456	0.000489318
2	rs146717200	58898095	NA,T	NA,A	NA,0.984127	NA,0.000358867	NA,0.0342017	NA,0.00365112	0.00024456	0.000489317
2	rs77664995	58887567	NA,C	NA,A	NA,0.984127	NA,-0.000772754	NA,0.0342017	NA,0.00789996	0.000244556	0.00048931
2	rs139589864	58888661	NA,A	NA,G	NA,0.984127	NA,-0.000655074	NA,0.0342017	NA,0.00668774	0.000244546	0.000489289
2	rs28529020	58539050	NA,G	NA,A	NA,0.954365	NA,0.000983189	NA,0.0204832	NA,0.016953	0.000244544	0.000489285
2	rs141841233	58891384	NA,G	NA,T	NA,0.984127	NA,-0.000595551	NA,0.0342017	NA,0.00607586	0.000244542	0.00048928
2	rs73556337	58365475	NA,G	NA,C	NA,0.919643	NA,0.000557389	NA,0.0157247	NA,0.0124573	0.000244541	0.00048928
2	rs116844766	58184089	NA,G	NA,T	NA,0.979167	NA,0.00120589	NA,0.0299292	NA,0.0141871	0.000244537	0.000489271
2	rs190810426	58880575	NA,A	NA,G	NA,0.984127	NA,-0	NA,0.0342017	NA,-0	0.000244534	0.000489265
2	rs191553209	58289588	NA,A	NA,G	NA,0.945437	NA,-0.000274006	NA,0.0188207	NA,0.0050742	0.000244532	0.000489262
2	rs75449058	58686364	NA,C	NA,G	NA,0.929563	NA,0.000113148	NA,0.0167057	NA,0.00235331	0.000244531	0.000489259
2	rs146517605	58896703	NA,C	NA,T	NA,0.984127	NA,-0.000119575	NA,0.0342017	NA,0.00121317	0.00024453	0.000489258
2	rs74020403	59080386	G,G	A,A	0.972167,0.854167	0.020456,0.00546014	0.0120196,0.0121117	1.05171,0.185671	0.000244274	0.000488895
2	rs12447046	58671552	G,G	T,T	0.78827,0.53373	0.0200431,0.00386237	0.00483962,0.00856887	4.46208,0.185637	0.000244172	0.000517539
2	rs28756305	58937962	C,NA	T,NA	0.973161,NA	0.0121721,NA	0.0122339,NA	0.495178,NA	0.000240841	0.000481926
2	rs79814466	58542001	A,NA	G,NA	0.968191,NA	-0.0258872,NA	0.0112664,NA	1.66603,NA	0.000240347	0.000481328
2	rs8058736	58447338	A,A	C,C	0.89165,0.93254	-0.0103735,-0.00663702	0.00636104,0.017043	0.987435,0.156793	0.000239523	0.000479088
2	rs249446	58169513	T,NA	C,NA	0.049702,NA	0.00599137,NA	0.00909751,NA	0.292285,NA	0.000239234	0.000478555
2	rs7193482	58714222	T,T	C,C	0.805169,0.977182	-0.00480381,-0.0205656	0.00499191,0.0286274	0.473803,0.325583	0.000238263	0.000476533
2	rs113694656	58926206	A,NA	G,NA	0.961233,NA	0.0186566,NA	0.0102422,NA	1.16415,NA	0.000237144	0.000474222
2	rs922487	58888471	C,C	T,T	0.542744,0.313492	-0.00793664,-0.00163373	0.00396883,0.0092144	1.34172,0.0658698	0.000236104	0.000472656
2	rs145166512	58813399	A,NA	G,NA	0.987078,NA	-0.0256766,NA	0.0175062,NA	0.84633,NA	0.000235889	0.000471967
2	rs144917312	58884383	G,NA	A,NA	0.994036,NA	-0.0416699,NA	0.0256781,NA	0.98032,NA	0.000235502	0.000471299
2	rs2731754	58205015	G,G	T,T	0.789264,0.705357	-0.0083157,-0.014242	0.00484796,0.00937671	1.06404,0.890097	0.000235247	0.000470491
2	rs2731746	58205845	G,G	A,A	0.790258,0.706349	-0.00852192,-0.0140775	0.00485638,0.00938594	1.10075,0.874021	0.000234909	0.000469819
2	rs138559628	59131396	T,NA	C,NA	0.925447,NA	0.00967897,NA	0.00752717,NA	0.702265,NA	0.000233183	0.000466571
2	rs3743579	58217976	C,C	T,T	0.838966,0.633929	-0.0107598,0.00237696	0.00537909,0.00887361	1.34229,0.103033	0.000233124	0.000466401
2	rs28548902	58944911	G,NA	A,NA	0.976143,NA	0.0115651,NA	0.0129561,NA	0.429396,NA	0.000233071	0.000466377
2	rs9928516	58920904	C,NA	G,NA	0.963221,NA	0.00920171,NA	0.0105045,NA	0.419028,NA	0.000232398	0.000465029
2	rs8059521	58903369	A,A	G,G	0.60835,0.223214	-0.00738955,9.46249e-05	0.00405055,0.0102658	1.16684,0.00320578	0.000232172	0.000464702
2	rs2550427	58527049	C,C	G,G	0.042744,0.157738	0.0225352,0.000928016	0.00977435,0.0117277	1.67497,0.0282934	0.000232074	0.000464345
2	rs116986328	58380748	T,NA	G,NA	0.974155,NA	-0.0130819,NA	0.0124606,NA	0.531975,NA	0.00023145	0.00046321
2	rs142548517	58791594	G,G	A,A	0.985089,0.677579	0.0279361,-0.00563237	0.0163138,0.00914559	1.06139,0.269226	0.000230871	0.000461905
2	rs116923974	58233638	A,NA	G,NA	0.974155,NA	0.0150867,NA	0.0124606,NA	0.645909,NA	0.000230377	0.000460883
2	rs16960638	58972045	G,G	T,T	0.917495,0.72619	-0.00936769,-0.0104686	0.00718617,0.00958635	0.715841,0.56095	0.000230357	0.000461147
2	rs4784973	58737735	T,T	C,C	0.987078,0.677579	0.0284495,0.00332764	0.0175062,0.00914559	0.982389,0.145106	0.000230357	0.000460857
2	rs146332649	58392152	A,NA	G,NA	0.977137,NA	0.00893871,NA	0.0132281,NA	0.301719,NA	0.000230289	0.000460759
2	rs28391230	58902763	G,G	A,A	0.581511,0.669643	-0.0085555,-0.00703226	0.00400792,0.00908845	1.48426,0.357462	0.000230084	0.000460713
2	rs7195496	58670346	A,A	G,G	0.78827,0.516865	0.0200909,0.0010943	0.00483962,0.00855422	4.48077,0.0466229	0.000229984	0.000487794
2	rs143666193	58638626	A,NA	G,NA	0.966203,NA	-0.00586851,NA	0.0109412,NA	0.227896,NA	0.000229171	0.000458447
2	rs78193413	58946629	C,NA	T,NA	0.976143,NA	0.0124601,NA	0.0129561,NA	0.47341,NA	0.000228938	0.000458106
2	rs7204920	58672107	G,G	C,C	0.78827,0.517857	0.0200431,0.00147562	0.00483962,0.00855481	4.46208,0.0639628	0.00022719	0.000481373
2	rs78259350	58738871	G,G	T,T	0.987078,0.677579	0.028469,0.00271871	0.0175062,0.00914559	0.983379,0.115624	0.000227096	0.000454333
2	rs140130351	58947394	A,NA	G,NA	0.976143,NA	0.0123642,NA	0.0129561,NA	0.468618,NA	0.000227015	0.000454257
2	rs4785017	59042628	G,G	A,A	0.412525,0.207341	0.00693943,-0.00775101	0.00401624,0.0105443	1.07564,0.335091	0.000226093	0.000452361
2	rs4784039	58482038	G,G	A,A	0.543738,0.396825	-0.00664491,-4.74835e-05	0.00396952,0.00873739	1.02626,0.00188723	0.000225513	0.000451174
2	rs10459797	58210512	T,T	C,C	0.83996,0.638889	-0.0107867,0.00277015	0.00539257,0.00889959	1.34229,0.12171	0.000225151	0.000450462
2	rs16959773	58212111	G,G	C,C	0.83996,0.638889	-0.0107867,0.00272125	0.00539257,0.00889959	1.34229,0.119313	0.000224851	0.00044986
2	rs35925424	58237541	A,A	C,C	0.925447,0.896825	-0.00709968,0.023406	0.00752717,0.0140528	0.461457,1.01865	0.000224606	0.000449353
2	rs12923292	58973931	T,T	C,C	0.240557,0.325397	-0.00677943,-0.0109074	0.00462576,0.00912373	0.845386,0.634712	0.000224399	0.000449031
2	rs112818328	58903873	G,NA	C,NA	0.964215,NA	0.00901316,NA	0.0106439,NA	0.401088,NA	0.000223857	0.000447937
2	rs4784061	58898214	G,G	A,A	0.578529,0.412698	-0.00800696,-0.00525012	0.00400399,0.00868273	1.34172,0.263282	0.000223815	0.000448099
2	rs2550352	58204900	G,G	C,C	0.790258,0.708333	-0.00818976,-0.0142579	0.00485638,0.00940461	1.03754,0.887713	0.000220162	0.000440332
2	rs12447862	58672763	G,G	T,T	0.78827,0.517857	0.0199525,0.00151853	0.00483962,0.00855481	4.42669,0.0659505	0.000219919	0.000465022
2	rs7194153	58673371	G,G	A,A	0.78827,0.517857	0.0199525,0.00151853	0.00483962,0.00855481	4.42669,0.0659505	0.000219919	0.000465022
2	rs67742851	58678335	G,G	A,A	0.798211,0.537698	0.0198898,0.00578097	0.00492643,0.00857375	4.26717,0.300905	0.000219749	0.000460377
2	rs56278532	58957364	A,NA	G,NA	0.977137,NA	0.0112017,NA	0.0132281,NA	0.401098,NA	0.000219198	0.000438614
2	rs80190809	58947022	A,NA	G,NA	0.976143,NA	0.011903,NA	0.0129561,NA	0.445819,NA	0.000218145	0.000436508
2	rs118161945	59153568	T,NA	C,NA	0.961233,NA	0.0161885,NA	0.0102422,NA	0.943191,NA	0.000217492	0.000435188
2	rs2731751	58204645	A,A	T,T	0.790258,0.708333	-0.00818976,-0.0141596	0.00485638,0.00940461	1.03754,0.878869	0.000217331	0.000434671
2	rs13335945	58956134	G,G	A,A	0.969185,0.876984	0.0174582,0.00898033	0.0114407,0.0130145	0.896132,0.309647	0.000217022	0.000434189
2	rs112492282	58858740	T,NA	C,NA	0.988072,NA	-0.0039094,NA	0.0182119,NA	0.0809059,NA	0.000216762	0.000433636
2	rs2045954	58891610	T,T	C,C	0.578529,0.410714	-0.00782601,-0.00590489	0.00400399,0.00868901	1.29554,0.303845	0.000216641	0.00043373
2	rs2911327	58525847	T,T	G,G	0.055666,0.243056	0.015113,0.00618982	0.00862346,0.00996594	1.09865,0.272024	0.000215763	0.000431636
2	rs7202144	58946219	G,NA	C,NA	0.976143,NA	0.0117692,NA	0.0129561,NA	0.43929,NA	0.000215687	0.000431592
2	rs1992113	58974871	G,G	A,A	0.240557,0.326389	-0.00704919,-0.00973033	0.00462576,0.00911656	0.894375,0.5439	0.000215513	0.000431253
2	rs2045951	58900214	G,G	A,A	0.579523,0.412698	-0.00824023,-0.0053957	0.00400528,0.00868273	1.40172,0.2722	0.000214519	0.000429493
2	rs1020979	58898652	G,G	A,A	0.579523,0.412698	-0.00796429,-0.00525012	0.00400528,0.00868273	1.33011,0.263282	0.000213195	0.00042684
2	rs16942497	58922192	T,T	C,C	0.729622,0.835317	-0.00969128,0.00408355	0.00445148,0.0115253	1.53056,0.140798	0.000211831	0.000423951
2	rs2164665	58993608	G,G	A,A	0.212724,0.22619	-0.00926194,-0.00428785	0.00483134,0.0102176	1.25782,0.170864	0.000211696	0.00042363
2	rs2033194	58669273	G,G	A,A	0.78827,0.518849	0.0198558,0.0011421	0.00483962,0.00855543	4.38909,0.0487582	0.000211174	0.000445566
2	rs2550365	58229435	C,C	A,A	0.782306,0.706349	-0.00735221,-0.0149754	0.00479102,0.00938594	0.903483,0.956252	0.000211164	0.000422344
2	rs4784040	58482377	G,G	A,A	0.544732,0.396825	-0.00648531,0.000141709	0.00397022,0.00873739	0.989844,0.00565647	0.000210905	0.000421953
2	rs7194297	58673425	T,T	A,A	0.791252,0.556548	0.0198217,0.0013883	0.00486487,0.00860456	4.33609,0.0595724	0.000210555	0.000441982
2	rs12709018	58974536	G,G	T,T	0.240557,0.326389	-0.00700498,-0.00962981	0.00462576,0.00911656	0.88626,0.536359	0.000210395	0.000421014
2	rs151153214	58397657	C,NA	A,NA	0.980119,NA	-0.0129257,NA	0.0141639,NA	0.441934,NA	0.00021022	0.000420617
2	rs7205329	59030917	T,T	C,C	0.373757,0.168651	0.00681096,-0.00261848	0.00408671,0.0114161	1.01958,0.0869371	0.000209617	0.000419377
2	rs8045930	58524810	T,T	G,G	0.838966,0.892857	0.014053,-0.00851626	0.00537909,0.0138207	2.04636,0.269407	0.000208851	0.000417748
2	rs1545116	58993226	A,A	G,G	0.962227,0.84623	0.0155934,0.0103038	0.0103707,0.0118501	0.877179,0.415024	0.000208718	0.0004176
2	rs56101450	58915175	T,T	C,C	0.681909,0.55754	-0.00881112,0.00083202	0.00424522,0.00860653	1.42094,0.0348049	0.000208275	0.000416765
2	rs7191391	58457520	G,G	T,T	0.915507,0.988095	-0.0017002,0.0717562	0.00710883,0.0394133	0.0909921,1.16326	0.000208243	0.00041663
2	rs9922149	58411481	A,NA	G,NA	0.977137,NA	-0.0104842,NA	0.0132281,NA	0.368527,NA	0.000207491	0.000415091
2	rs146967911	58245462	G,NA	T,NA	0.966203,NA	-0.013337,NA	0.0109412,NA	0.651974,NA	0.000207434	0.000415043
2	rs75284434	58598544	C,NA	G,NA	0.968191,NA	-0.0244018,NA	0.0112664,NA	1.51828,NA	0.000207335	0.00041517
2	rs4784933	58444654	G,G	A,A	0.934394,0.941468	-0.0114686,-0.0157383	0.00798549,0.0182098	0.821167,0.411799	0.000207334	0.000414739
2	rs139378054	58540656	G,NA	C,NA	0.972167,NA	0.00323411,NA	0.0120196,NA	0.103542,NA	0.000207326	0.000414825
2	rs77871965	58585875	G,NA	A,NA	0.968191,NA	-0.024398,NA	0.0112664,NA	1.51792,NA	0.000207263	0.000415025
2	rs12599701	58962588	G,G	A,A	0.969185,0.876984	0.0169837,0.00945157	0.0114407,0.0130145	0.861131,0.330038	0.000207218	0.000414576
2	rs11646029	58912986	C,C	T,T	0.677932,0.615079	-0.00791123,-0.00466347	0.00423129,0.0087852	1.21094,0.225092	0.000206672	0.000413764
2	rs7186531	58457507	G,G	A,A	0.915507,0.988095	-0.0017002,0.0715352	0.00710883,0.0394133	0.0909921,1.15787	0.000206448	0.00041304
2	rs150677826	58564548	T,NA	C,NA	0.968191,NA	-0.0243454,NA	0.0112664,NA	1.51281,NA	0.000206244	0.000412983
2	rs2113321	58738056	T,T	G,G	0.851889,0.974206	-0.013633,0.00213768	0.00556614,0.0269663	1.84422,0.0283457	0.00020612	0.00041267
2	rs117610965	58589069	A,NA	G,NA	0.968191,NA	-0.0243154,NA	0.0112664,NA	1.5099,NA	0.000205668	0.00041183
2	rs12596516	58445377	G,G	A,A	0.890656,0.928571	-0.00964019,-0.00575505	0.00633559,0.0165981	0.892414,0.137395	0.000205512	0.000411066
2	rs2279803	58198139	C,C	G,G	0.952286,0.927579	-0.0160578,-0.0136359	0.00927543,0.0164929	1.07877,0.38895	0.0002051	0.000410197
2	rs9926152	58413180	A,NA	C,NA	0.977137,NA	-0.0102974,NA	0.0132281,NA	0.360209,NA	0.000204435	0.00040898
2	rs11641699	58232967	G,G	A,A	0.840954,0.635913	-0.0104884,0.00256089	0.0054062,0.00888386	1.28091,0.111739	0.000204255	0.000408673
2	rs60634232	58408513	G,G	A,A	0.93837,0.702381	0.011461,-0.0026273	0.00822159,0.00934946	0.786974,0.108629	0.000203741	0.000407701
2	rs74023005	58993100	G,G	A,A	0.962227,0.84623	0.0154054,0.0103563	0.0103707,0.0118501	0.861956,0.417766	0.000203592	0.000407345
2	rs111991811	58964454	C,NA	T,NA	0.965209,NA	0.016777,NA	0.0107893,NA	0.92098,NA	0.000203362	0.000406718
2	rs118020072	58161230	T,NA	C,NA	0.988072,NA	-0.0193936,NA	0.0182119,NA	0.542229,NA	0.000203288	0.000406715
2	rs889590	58283136	T,NA	C,NA	0.15507,NA	0.0039393,NA	0.00546217,NA	0.327174,NA	0.000203005	0.000406086
2	rs60509698	58967754	G,NA	A,NA	0.976143,NA	0.00911022,NA	0.0129561,NA	0.316992,NA	0.000202923	0.000406045
2	rs2042445	58739146	A,A	T,T	0.851889,0.974206	-0.0135912,0.00109862	0.00556614,0.0269663	1.83517,0.0143478	0.000202896	0.000406214
2	rs12923917	58366662	G,G	C,C	0.663022,0.705357	-0.00378405,0.00904616	0.00418287,0.00937671	0.436935,0.475382	0.000202596	0.000405343
2	rs57553847	58967801	A,NA	G,NA	0.976143,NA	0.00907556,NA	0.0129561,NA	0.315491,NA	0.000202361	0.000404922
2	rs144727199	58856905	A,NA	G,NA	0.969185,NA	0.0024973,NA	0.0114407,NA	0.0823841,NA	0.000202121	0.000404358
2	rs75252933	58965811	C,C	T,T	0.969185,0.876984	0.016784,0.00950653	0.0114407,0.0130145	0.846597,0.332444	0.000202014	0.000404166
2	rs79034940	58448232	T,T	C,C	0.914513,0.987103	-0.00366823,0.0638916	0.00707122,0.0378862	0.219012,1.03755	0.000200908	0.00040194
2	rs74878557	58785451	G,G	T,T	0.987078,0.677579	0.0258032,-0.00524686	0.0175062,0.00914559	0.852342,0.247055	0.000200753	0.000401635
2	rs56160540	58967437	G,NA	A,NA	0.976143,NA	0.00897506,NA	0.0129561,NA	0.311152,NA	0.00020075	0.000401699
2	rs1424076	58462639	C,C	G,G	0.88668,0.910714	-0.00572465,-0.0223934	0.00623739,0.0149907	0.445237,0.868954	0.000200421	0.000400949
2	rs72786162	58320749	T,T	C,C	0.981113,0.975198	-0.0261198,0.0122422	0.0145245,0.0274863	1.14191,0.183072	0.000200134	0.000400437
2	rs8048037	58424968	A,NA	G,NA	0.94334,NA	-0.0076157,NA	0.00855199,NA	0.428073,NA	0.000200122	0.000400347
2	rs7204740	58991748	G,NA	A,NA	0.005964,NA	0.0296954,NA	0.0256785,NA	0.606416,NA	0.000199755	0.000399658
2	rs9924756	58989878	A,A	G,G	0.962227,0.84623	0.0153868,0.0100901	0.0103707,0.0118501	0.860454,0.403949	0.000199738	0.000399635
2	rs9933551	58972489	C,C	T,T	0.241551,0.327381	-0.00641193,-0.0107803	0.00461925,0.00910944	0.782226,0.625905	0.0001997	0.000399609
2	rs79980368	58915088	T,NA	C,NA	0.964215,NA	0.00785306,NA	0.0106439,NA	0.336642,NA	0.000199171	0.000398543
2	rs9921589	58973237	T,T	C,C	0.241551,0.327381	-0.0063235,-0.0109833	0.00461925,0.00910944	0.766961,0.6422	0.000199149	0.000398506
2	rs59016540	58957228	T,NA	C,NA	0.977137,NA	0.00998987,NA	0.0132281,NA	0.346664,NA	0.000198875	0.000397948
2	rs117003211	58989977	C,NA	T,NA	0.975149,NA	-0.0127471,NA	0.0127009,NA	0.500928,NA	0.00019857	0.000397322
2	rs78390789	58218516	C,NA	T,NA	0.978131,NA	0.0056425,NA	0.0135185,NA	0.169801,NA	0.000198041	0.000396252
2	rs56379581	58508843	G,NA	C,NA	0.970179,NA	-0.0205464,NA	0.0116239,NA	1.11279,NA	0.000197789	0.000395833
2	rs59971694	58959775	C,NA	T,NA	0.976143,NA	0.0087831,NA	0.0129561,NA	0.30292,NA	0.000197741	0.000395677
2	rs150595002	59030513	A,NA	C,NA	0.983101,NA	0.00803816,NA	0.0153396,NA	0.221653,NA	0.000197389	0.00039494
2	rs28658047	58986095	T,T	C,C	0.962227,0.84623	0.0154784,0.00961528	0.0103707,0.0118501	0.867855,0.379726	0.000196879	0.000393915
2	rs74020192	58968505	A,NA	T,NA	0.976143,NA	0.0087049,NA	0.0129561,NA	0.299587,NA	0.00019654	0.000393273
2	rs71389036	58746604	C,NA	T,NA	0.960239,NA	-0.00392903,NA	0.0101186,NA	0.156272,NA	0.000196527	0.000393161
2	rs12923899	58366610	A,A	C,C	0.662028,0.705357	-0.00368872,0.00914177	0.00417985,0.00937671	0.423075,0.482028	0.000196509	0.000393173
2	rs1993910	58972252	G,G	C,C	0.239563,0.327381	-0.00638572,-0.010478	0.00463231,0.00910944	0.774577,0.601976	0.000196276	0.00039277
2	rs185332360	58660495	T,NA	C,NA	0.969185,NA	-0.0242902,NA	0.0114407,NA	1.47182,NA	0.000195895	0.000392231
2	rs62042646	58479538	A,NA	G,NA	0.986084,NA	-0.0223648,NA	0.0168779,NA	0.732503,NA	0.000195512	0.000391176
2	rs35778485	58193517	G,G	A,A	0.924453,0.996032	-0.00486101,0.117141	0.00748151,0.0679934	0.287466,1.07099	0.000195458	0.000391056
2	rs4784975	58747659	G,G	A,A	0.987078,0.678571	0.0270988,0.00201213	0.0175062,0.00915299	0.91495,0.0830191	0.00019543	0.000390988
2	rs2550358	58214198	A,A	C,C	0.781312,0.706349	-0.00729351,-0.0138509	0.00478316,0.00938594	0.895168,0.853802	0.000194661	0.000389324
2	rs7201521	58369067	T,T	G,G	0.663022,0.705357	-0.00368647,0.00894928	0.00418287,0.00937671	0.422345,0.468683	0.000193955	0.000388057
2	rs186302569	58591809	A,NA	G,NA	0.969185,NA	-0.0241721,NA	0.0114407,NA	1.46071,NA	0.000193887	0.000388208
2	rs79237661	58779658	T,T	A,A	0.986084,0.677579	0.0257137,-0.00558479	0.0168779,0.00914559	0.894046,0.266459	0.000193705	0.000387542
2	rs7185185	58996245	G,G	C,C	0.952286,0.750992	0.0118218,0.0114723	0.00927543,0.00988505	0.693629,0.609388	0.000193365	0.000386897
2	rs138924391	58376721	G,NA	A,NA	0.988072,NA	0.01837,NA	0.0182119,NA	0.50428,NA	0.000193355	0.000386837
2	rs74020193	58968668	T,NA	C,NA	0.976143,NA	0.00849167,NA	0.0129561,NA	0.290561,NA	0.000193336	0.000386864
2	rs56090793	58705778	C,C	T,T	0.804175,0.977182	-0.0038165,-0.024015	0.0049823,0.0286274	0.35294,0.396277	0.000193291	0.000386613
2	rs73550823	58767438	G,G	A,A	0.985089,0.677579	0.0250752,-0.00340192	0.0163138,0.00914559	0.905598,0.148795	0.000192847	0.000385824
2	rs74020196	58969323	G,NA	A,NA	0.976143,NA	0.00843496,NA	0.0129561,NA	0.288175,NA	0.000192502	0.000385194
2	rs74020189	58962704	T,NA	C,NA	0.977137,NA	0.00954872,NA	0.0132281,NA	0.327546,NA	0.000192341	0.000384875
2	rs28500769	58714819	G,G	C,C	0.727634,0.96131	0.00476076,-0.0443894	0.00444126,0.0221651	0.547067,1.34474	0.000192229	0.000384808
2	rs62042643	58478223	T,NA	G,NA	0.986084,NA	-0.0220733,NA	0.0168779,NA	0.719119,NA	0.000192186	0.000384523
2	rs12923777	58974219	T,T	C,C	0.240557,0.326389	-0.00677943,-0.00942105	0.00462576,0.00911656	0.845386,0.520832	0.000192169	0.000384543
2	rs62042645	58479049	T,NA	C,NA	0.986084,NA	-0.0220603,NA	0.0168779,NA	0.718523,NA	0.00019204	0.000384231
2	rs34069258	58862589	T,NA	C,NA	0.808151,NA	-9.04643e-05,NA	0.00502127,NA	0.00628789,NA	0.000192016	0.000384447
2	rs166074	58170978	T,NA	C,NA	0.971173,NA	-0.0087378,NA	0.0118166,NA	0.33759,NA	0.000191881	0.000383909
2	rs13335427	58954668	C,C	T,T	0.66004,0.459325	-0.00552209,-0.00866964	0.00417389,0.00857778	0.730879,0.505629	0.000191681	0.000383656
2	rs74954923	58920151	C,NA	T,NA	0.964215,NA	0.00744278,NA	0.0106439,NA	0.314802,NA	0.000191636	0.000383466
2	rs11641695	58181564	A,A	C,C	0.728628,0.435516	-0.00734639,0.0042365	0.00444635,0.00862135	1.00662,0.20541	0.000191481	0.000383039
2	rs76554568	58925892	C,NA	G,NA	0.964215,NA	0.0074288,NA	0.0106439,NA	0.314066,NA	0.000191389	0.000382972
2	rs12923465	58974025	G,G	C,C	0.240557,0.326389	-0.00677943,-0.00937105	0.00462576,0.00911656	0.845386,0.517141	0.000191243	0.00038269
2	rs13330626	58969604	G,G	A,A	0.969185,0.874008	0.0169005,0.00778522	0.0114407,0.0128817	0.855061,0.263123	0.000191157	0.000382446
2	rs150845629	58420131	G,NA	A,NA	0.977137,NA	0.00956701,NA	0.0132281,NA	0.328331,NA	0.000191073	0.000382297
2	rs74020195	58969091	A,NA	T,NA	0.976143,NA	0.00830007,NA	0.0129561,NA	0.282526,NA	0.000190545	0.000381278
2	rs187656092	59136048	A,NA	G,NA	0.987078,NA	-0.0120274,NA	0.0175062,NA	0.307982,NA	0.00019032	0.00038084
2	rs71389034	58716442	T,T	C,C	0.856859,0.984127	-0.0187618,-0.00826359	0.00564551,0.0342017	3.05084,0.0920085	0.000190124	0.000384353
2	rs28609918	58906126	A,NA	G,NA	0.964215,NA	0.00734496,NA	0.0106439,NA	0.309667,NA	0.000189923	0.000380037
2	rs143390758	58402819	G,NA	C,NA	0.977137,NA	-0.00932889,NA	0.0132281,NA	0.318158,NA	0.000189888	0.000379884
2	rs112316248	58691619	T,NA	C,NA	0.973161,NA	-0.0129582,NA	0.0122339,NA	0.538343,NA	0.000189701	0.000379577
2	rs28450075	58922305	T,NA	C,NA	0.964215,NA	0.00731946,NA	0.0106439,NA	0.308333,NA	0.000189481	0.000379153
2	rs12927800	58973967	G,G	T,T	0.240557,0.326389	-0.00677943,-0.00927103	0.00462576,0.00911656	0.845386,0.509789	0.000189418	0.00037904
2	rs4784974	58747542	G,G	T,T	0.987078,0.678571	0.0267437,0.00201213	0.0175062,0.00915299	0.897587,0.0830191	0.000188845	0.000377815
2	rs75824023	58674366	G,NA	A,NA	0.963221,NA	-0.00177702,NA	0.0105045,NA	0.0626503,NA	0.000188339	0.000376778
2	rs74956761	58744956	C,C	A,A	0.987078,0.678571	0.0266953,0.00201213	0.0175062,0.00915299	0.895233,0.0830191	0.00018797	0.000376066
2	rs74020194	58969086	G,NA	T,NA	0.976143,NA	0.00811725,NA	0.0129561,NA	0.274925,NA	0.000187956	0.000376099
2	rs2304490	58750158	C,C	T,T	0.987078,0.678571	0.0267437,0.00167538	0.0175062,0.00915299	0.897587,0.0681533	0.000187929	0.000375983
2	rs138953326	58419525	C,NA	T,NA	0.978131,NA	-0.00965541,NA	0.0135185,NA	0.323232,NA	0.000187589	0.000375285
2	rs9940751	58435936	T,NA	G,NA	0.94334,NA	-0.00705445,NA	0.00855199,NA	0.387816,NA	0.000187509	0.000375121
2	rs117721680	58243702	G,NA	A,NA	0.988072,NA	0.0169158,NA	0.0182119,NA	0.452255,NA	0.000187434	0.00037498
2	rs28653142	58714685	T,T	G,G	0.727634,0.962302	0.00484778,-0.0447098	0.00444126,0.0224433	0.560606,1.33388	0.000187346	0.000375034
2	rs13336478	58907916	A,NA	T,NA	0.964215,NA	0.00718089,NA	0.0106439,NA	0.301118,NA	0.000187117	0.000374422
2	rs117577288	58399765	C,NA	T,NA	0.977137,NA	-0.00909633,NA	0.0132281,NA	0.308325,NA	0.000186696	0.0003735
2	rs9933756	59017365	A,A	G,G	0.786282,0.948413	0.000877813,-0.0328703	0.00482314,0.0193256	0.0677381,1.05077	0.000186455	0.000373092
2	rs2550363	58227983	T,T	C,C	0.782306,0.706349	-0.00702048,-0.0145779	0.00479102,0.00938594	0.845186,0.919433	0.00018617	0.000372364
2	rs117124227	58402622	A,NA	G,NA	0.977137,NA	-0.00903335,NA	0.0132281,NA	0.30568,NA	0.00018585	0.000371808
2	rs58879164	58445305	A,A	C,C	0.934394,0.939484	-0.0106299,-0.0165153	0.00798549,0.0179277	0.737222,0.447408	0.000185479	0.000371029
2	rs142198390	58401398	G,NA	A,NA	0.977137,NA	-0.00899977,NA	0.0132281,NA	0.304272,NA	0.000185403	0.000370913
2	rs9935672	58464123	T,NA	C,NA	0.910537,NA	-0.00527027,NA	0.00692737,NA	0.349903,NA	0.000184239	0.000368583
2	rs9935759	58877747	T,NA	G,NA	0.964215,NA	0.00985415,NA	0.0106439,NA	0.450325,NA	0.0001842	0.000368596
2	rs1816587	59031652	C,C	T,T	0.934394,0.787698	-0.00701146,0.0170761	0.00798549,0.0104531	0.420296,0.98993	0.000184195	0.00036854
2	rs10459798	58367595	A,A	G,G	0.952286,0.674603	0.0100641,-0.00589713	0.00927543,0.00912373	0.556095,0.285627	0.000184187	0.000368473
2	rs78263708	58351696	A,NA	G,NA	0.942346,NA	0.00917236,NA	0.00848241,NA	0.553546,NA	0.00018415	0.000368472
2	rs28844606	58892707	C,NA	T,NA	0.964215,NA	0.00985035,NA	0.0106439,NA	0.450098,NA	0.000184138	0.000368472
2	rs112516714	58905321	T,NA	C,NA	0.961233,NA	0.0161826,NA	0.0102422,NA	0.942689,NA	0.000183736	0.000367469
2	rs146086788	58828896	T,NA	C,NA	0.989066,NA	0.0208653,NA	0.0190121,NA	0.564741,NA	0.000183711	0.000367594
2	rs74806526	58881677	G,NA	A,NA	0.964215,NA	0.00981161,NA	0.0106439,NA	0.447783,NA	0.000183509	0.000367214
2	rs139065733	58398856	G,NA	C,NA	0.977137,NA	-0.00885007,NA	0.0132281,NA	0.298024,NA	0.000183434	0.000366976
2	rs72792430	58780894	T,T	C,C	0.694831,0.575397	0.00700149,0.00699733	0.00429368,0.00864824	0.987313,0.378351	0.00018338	0.000367053
2	rs76669172	58958098	C,NA	T,NA	0.977137,NA	0.00888536,NA	0.0132281,NA	0.299494,NA	0.00018329	0.000366763
2	rs11647234	58446532	T,T	G,G	0.89165,0.927579	-0.0094035,-0.00586105	0.00636104,0.0164929	0.85596,0.141274	0.00018264	0.00036533
2	rs62042640	58473262	T,NA	A,NA	0.986084,NA	-0.0211365,NA	0.0168779,NA	0.676844,NA	0.000182236	0.000364617
2	rs117927496	58188973	T,NA	C,NA	0.988072,NA	-0.0173561,NA	0.0182119,NA	0.467775,NA	0.00018209	0.000364312
2	rs117358358	58188060	C,NA	T,NA	0.988072,NA	-0.0173561,NA	0.0182119,NA	0.467775,NA	0.00018209	0.000364312
2	rs2550356	58210528	A,A	G,G	0.784294,0.706349	-0.00728291,-0.0137781	0.00480694,0.00938594	0.886886,0.84735	0.000181939	0.000363893
2	rs146413875	58364693	T,NA	C,NA	0.982107,NA	0.0155412,NA	0.014915,NA	0.526633,NA	0.000181712	0.000363548
2	rs28439043	58922533	A,NA	G,NA	0.964215,NA	0.00684715,NA	0.0106439,NA	0.283969,NA	0.000181666	0.000363516
2	rs56403483	58237398	T,NA	C,NA	0.957256,NA	-0.00949536,NA	0.00977441,NA	0.479748,NA	0.000181399	0.000362966
2	rs181313014	58496101	C,NA	T,NA	0.992048,NA	0.0188766,NA	0.0222601,NA	0.401825,NA	0.000181286	0.000362726
2	rs12929897	58203156	G,G	T,T	0.7833,0.706349	-0.00712572,-0.0139794	0.00479895,0.00938594	0.861433,0.865237	0.000180308	0.000360633
2	rs28639632	58453536	G,G	A,A	0.915507,0.988095	-0.0041122,0.0616525	0.00710883,0.0394133	0.249529,0.929011	0.000180218	0.000360547
2	rs1035549	58209745	T,T	C,C	0.784294,0.706349	-0.00723604,-0.0137781	0.00480694,0.00938594	0.87864,0.84735	0.000180055	0.000360126
2	rs67717829	58686896	C,C	A,A	0.477137,0.520833	-0.000591107,-0.0094205	0.00395844,0.00855678	0.0548789,0.567154	0.000179433	0.000358813
2	rs141603513	58211164	C,NA	T,NA	0.982107,NA	-0.00643284,NA	0.014915,NA	0.176362,NA	0.000179074	0.000358286
2	rs117645966	58390939	A,NA	G,NA	0.977137,NA	-0.00849026,NA	0.0132281,NA	0.283179,NA	0.000178878	0.000357864
2	rs2731756	58225191	T,T	C,C	0.782306,0.706349	-0.00702048,-0.0142772	0.00479102,0.00938594	0.845186,0.892017	0.000178796	0.000357618
2	rs2432553	58246606	A,A	G,G	0.251491,0.490079	0.00716006,0.0060229	0.00455701,0.00855103	0.935049,0.31766	0.000178456	0.00035695
2	rs141809188	58387563	A,NA	G,NA	0.977137,NA	-0.00844174,NA	0.0132281,NA	0.281196,NA	0.000178283	0.000356673
2	rs118150821	58519258	A,A	G,G	0.858847,0.968254	-0.000241567,0.0399341	0.00567854,0.0243817	0.0149924,0.993756	0.000178049	0.000356215
2	rs8058151	58714943	T,T	A,A	0.870775,0.984127	-0.0203442,-0.0166935	0.00589404,0.0342017	3.25401,0.203781	0.000177802	0.000362042
2	rs117678242	58386974	C,NA	T,NA	0.977137,NA	-0.00839322,NA	0.0132281,NA	0.279217,NA	0.000177691	0.000355489
2	rs3931747	58738980	T,T	C,C	0.851889,0.974206	-0.0131463,0.00198059	0.00556614,0.0269663	1.74029,0.0262025	0.000177686	0.000355731
2	rs142080519	58238161	T,NA	C,NA	0.979125,NA	0.0154882,NA	0.0138296,NA	0.580468,NA	0.000177446	0.000355028
2	rs28446994	58903628	T,NA	C,NA	0.963221,NA	0.00640601,NA	0.0105045,NA	0.266024,NA	0.000177067	0.000354312
2	rs118008170	58332822	G,NA	A,NA	0.965209,NA	0.00906603,NA	0.0107893,NA	0.397124,NA	0.000176962	0.000354103
2	rs150033662	58784994	G,G	C,C	0.986084,0.680556	0.0251681,-0.00494246	0.0168779,0.00916798	0.866741,0.229282	0.00017657	0.000353264
2	rs74620361	58938431	T,NA	C,NA	0.988072,NA	0.0248465,NA	0.0182119,NA	0.763281,NA	0.000176104	0.000352416
2	rs76596578	58939875	G,NA	T,NA	0.954274,NA	-0.000378432,NA	0.00946506,NA	0.0140764,NA	0.000176084	0.000352323
2	rs72788200	58467366	C,C	T,T	0.978131,0.914682	-0.0126437,-0.0239387	0.0135185,0.015302	0.456378,0.929146	0.000175388	0.000350931
2	rs137978005	58391945	T,NA	C,NA	0.977137,NA	-0.00819422,NA	0.0132281,NA	0.271147,NA	0.000175309	0.000350726
2	rs6499990	58971596	G,G	C,C	0.241551,0.326389	-0.00636772,-0.00967282	0.00461925,0.00911656	0.774577,0.53958	0.000175293	0.000350774
2	rs62042639	58472153	T,NA	C,NA	0.986084,NA	-0.020408,NA	0.0168779,NA	0.644736,NA	0.000175217	0.000350575
2	rs11076241	58485173	A,A	C,C	0.630219,0.415675	-0.00636255,0.00442617	0.00409564,0.00867359	0.919717,0.214785	0.000175111	0.00035037
2	rs139174841	59056275	A,NA	G,NA	0.99503,NA	-0.0252773,NA	0.0281148,NA	0.433429,NA	0.000175087	0.00035035
2	rs147356773	58238162	T,NA	C,NA	0.979125,NA	0.0152668,NA	0.0138296,NA	0.56924,NA	0.000174923	0.00034998
2	rs9939788	58921030	G,G	A,A	0.958251,0.974206	0.00867628,-0.0367101	0.00988495,0.0269663	0.420111,0.760932	0.000174668	0.000349509
2	rs12932604	58225505	C,C	G,G	0.734592,0.496032	-0.00634214,0.0088939	0.00447775,0.00854962	0.805021,0.52547	0.000174552	0.000349185
2	rs73556398	58400435	G,NA	A,NA	0.974155,NA	-0.00737663,NA	0.0124606,NA	0.256606,NA	0.000174496	0.000349104
2	rs117050263	59145035	C,NA	T,NA	0.984095,NA	0.0165726,NA	0.0158037,NA	0.531153,NA	0.000174301	0.00034878
2	rs62042642	58478016	T,NA	G,NA	0.986084,NA	-0.0202635,NA	0.0168779,NA	0.638444,NA	0.000173894	0.000347928
2	rs77404367	58868755	T,NA	A,NA	0.963221,NA	0.00838993,NA	0.0105045,NA	0.372158,NA	0.000173731	0.000347646
2	rs73549298	58754474	C,C	G,G	0.986084,0.678571	0.0264993,-0.000191647	0.0168779,0.00915299	0.934046,0.0073162	0.000173697	0.000347518
2	rs72786104	58275659	C,NA	T,NA	0.980119,NA	0.0189427,NA	0.0141639,NA	0.742092,NA	0.000173558	0.000347327
2	rs6499938	58200035	C,C	A,A	0.784294,0.706349	-0.00728291,-0.0134015	0.00480694,0.00938594	0.886886,0.814339	0.000173494	0.000347006
2	rs117261515	58833164	A,NA	G,NA	0.987078,NA	-0.019896,NA	0.0175062,NA	0.592198,NA	0.000172749	0.000345676
2	rs72792485	58864901	A,NA	G,NA	0.950298,NA	-0.00145398,NA	0.00909753,NA	0.058975,NA	0.00017274	0.000345647
2	rs62042641	58476006	A,NA	G,NA	0.986084,NA	-0.0201174,NA	0.0168779,NA	0.632115,NA	0.00017258	0.000345299
2	rs186481724	58250116	G,NA	A,NA	0.989066,NA	0.0140063,NA	0.0190121,NA	0.336015,NA	0.000172511	0.000345132
2	rs4784931	58443475	C,C	T,T	0.89165,0.928571	-0.00931316,-0.00384269	0.00636104,0.0165981	0.844154,0.0878227	0.000172293	0.000344636
2	rs112292704	58783598	C,NA	A,NA	0.982107,NA	-0.000768239,NA	0.014915,NA	0.0182172,NA	0.000172163	0.000344431
2	rs11864970	58978143	G,G	C,C	0.914513,0.729167	-0.00860099,-0.00674618	0.00707122,0.0096192	0.65003,0.315962	0.00017172	0.000343783
2	rs143722855	59092847	C,NA	T,NA	0.979125,NA	-0.0165094,NA	0.0138296,NA	0.633451,NA	0.000171609	0.000343394
2	rs72780265	59090301	G,NA	A,NA	0.989066,NA	0.021691,NA	0.0190121,NA	0.595323,NA	0.000171544	0.000343258
2	rs13337355	58855857	C,C	T,T	0.985089,0.649802	0.0242959,-0.00421985	0.0163138,0.00896099	0.865145,0.195382	0.000171499	0.00034313
2	rs58590369	58940027	G,G	T,T	0.686879,0.599206	-0.00659931,0.00320381	0.00426327,0.00872277	0.914939,0.146667	0.000171232	0.000342796
2	rs2045949	58921488	G,G	A,A	0.682903,0.606151	-0.0075261,-0.00427571	0.00424878,0.00874879	1.11633,0.204093	0.000171208	0.00034276
2	rs11644745	58715585	T,T	C,C	0.857853,0.984127	-0.0184659,-0.00770123	0.00566193,0.0342017	2.95523,0.0852093	0.000171172	0.000345687
2	rs6499992	58971710	C,C	G,G	0.241551,0.326389	-0.00627928,-0.00967282	0.00461925,0.00911656	0.759378,0.53958	0.000170904	0.000341991
2	rs2241569	58559629	C,C	T,T	0.766402,0.430556	0.00393836,-0.00739824	0.00467279,0.00863302	0.398674,0.407311	0.000170704	0.000341432
2	rs75659162	58784058	A,A	G,G	0.986084,0.680556	0.0248721,-0.00479991	0.0168779,0.00916798	0.852092,0.221422	0.000170518	0.000341158
2	rs141907456	58457021	G,NA	A,NA	0.980119,NA	0.0139443,NA	0.0141639,NA	0.488285,NA	0.000170472	0.000341134
2	rs9927197	59010778	C,C	T,T	0.787276,0.948413	0.000842962,-0.0319837	0.00483134,0.0193256	0.0647497,1.0091	0.000170295	0.000340757
2	rs146684791	58698992	G,NA	A,NA	0.988072,NA	0.0105533,NA	0.0182119,NA	0.250057,NA	0.000169645	0.000339415
2	rs78791669	58751228	T,T	C,C	0.987078,0.712302	0.0238058,0.00639017	0.0175062,0.00944284	0.75976,0.302262	0.000169535	0.00033919
2	rs55953222	58512272	A,NA	G,NA	0.956262,NA	-0.0150829,NA	0.00966771,NA	0.925442,NA	0.000169459	0.000339126
2	rs12599935	59032335	G,G	T,T	0.676938,0.944444	-0.00370141,0.0315696	0.00422788,0.0186617	0.418717,1.04236	0.000169047	0.000338229
2	rs62060302	59128669	G,NA	A,NA	0.978131,NA	0.00620791,NA	0.0135185,NA	0.189714,NA	0.000169009	0.000338165
2	rs74743109	58782831	A,A	C,C	0.986084,0.681548	0.024675,-0.004899	0.0168779,0.00917557	0.842394,0.226653	0.000168818	0.000337757
2	rs139235307	58752137	T,NA	C,NA	0.99006,NA	-0.00877559,NA	0.01993,NA	0.18065,NA	0.000168631	0.000337389
2	rs9926959	58884681	T,NA	C,NA	0.966203,NA	0.00799428,NA	0.0109412,NA	0.332558,NA	0.000168531	0.000337237
2	rs73549297	58753305	G,G	C,C	0.985089,0.678571	0.0243518,0.000431487	0.0163138,0.00915299	0.868018,0.0166442	0.000168287	0.000336702
2	rs13336275	58776807	A,A	C,C	0.986084,0.677579	0.0240558,-0.00572751	0.0168779,0.00914559	0.812267,0.274787	0.000167929	0.000335978
2	rs4784940	58469356	A,A	G,G	0.978131,0.915675	-0.0124096,-0.0237302	0.0135185,0.0153834	0.44535,0.910332	0.000167889	0.000335927
2	rs2731776	58257437	A,A	G,G	0.246521,0.487103	0.00805016,0.00538797	0.00458751,0.0085522	1.10076,0.276801	0.000167793	0.000335639
2	rs535267907	58731590	A,NA	G,NA	0.99503,NA	0.00858725,NA	0.0281148,NA	0.119166,NA	0.000167768	0.000335684
2	rs75119890	58960040	T,T	C,C	0.969185,0.876984	0.015637,0.00882177	0.0114407,0.0130145	0.765244,0.302883	0.000167649	0.00033542
2	rs78843034	58668912	A,NA	G,NA	0.978131,NA	-0.00524125,NA	0.0135185,NA	0.156001,NA	0.00016757	0.000335244
2	rs143025528	58376516	T,NA	C,NA	0.977137,NA	-0.00749705,NA	0.0132281,NA	0.243453,NA	0.000167504	0.000335114
2	rs4784929	58440570	A,A	C,C	0.934394,0.930556	-0.012917,-0.00771146	0.00798549,0.0168156	0.975684,0.189412	0.000167383	0.000334861
2	rs60800472	58179208	A,A	C,C	0.977137,0.905754	-0.00821464,-0.0257164	0.0132281,0.0146307	0.271971,1.10347	0.000167149	0.000334358
2	rs59516585	58179031	T,T	C,C	0.977137,0.905754	-0.00821464,-0.0257164	0.0132281,0.0146307	0.271971,1.10347	0.000167149	0.000334358
2	rs56271739	58178873	T,T	G,G	0.977137,0.905754	-0.00821464,-0.0257164	0.0132281,0.0146307	0.271971,1.10347	0.000167149	0.000334358
2	rs74019812	58178769	C,C	T,T	0.977137,0.905754	-0.00821464,-0.0257164	0.0132281,0.0146307	0.271971,1.10347	0.000167149	0.000334358
2	rs58285928	58179821	C,C	T,T	0.977137,0.905754	-0.00826716,-0.0256734	0.0132281,0.0146307	0.274096,1.10072	0.000166851	0.000333761
2	rs61388171	58179780	C,C	T,T	0.977137,0.905754	-0.00826716,-0.0256734	0.0132281,0.0146307	0.274096,1.10072	0.000166851	0.000333761
2	rs78613075	58178203	T,T	G,G	0.977137,0.904762	-0.00821464,-0.0255533	0.0132281,0.0145623	0.271971,1.10072	0.000166731	0.000333522
2	rs117896456	59003704	G,NA	T,NA	0.974155,NA	-0.0110177,NA	0.0124606,NA	0.424135,NA	0.000166461	0.000333089
2	rs1646010	58549204	C,C	G,G	0.757455,0.612103	0.015515,0.0142614	0.0046128,0.00877269	3.11367,0.982874	0.000165947	0.000347538
2	rs9924147	58883698	T,NA	C,NA	0.966203,NA	0.00777573,NA	0.0109412,NA	0.321226,NA	0.00016574	0.000331652
2	rs79678236	58177353	A,A	T,T	0.977137,0.905754	-0.00818165,-0.0256262	0.0132281,0.0146307	0.270639,1.0977	0.000165454	0.000330968
2	rs9933114	58751856	A,A	G,G	0.985089,0.678571	0.0241584,0.000959388	0.0163138,0.00915299	0.858094,0.0378575	0.000165328	0.000330781
2	rs191495872	58374793	T,NA	C,NA	0.977137,NA	-0.00727788,NA	0.0132281,NA	0.234933,NA	0.000165214	0.000330534
2	rs11862940	58918619	G,G	T,T	0.715706,0.606151	-0.00716656,-0.00415423	0.00438317,0.00874879	0.991207,0.197292	0.000165101	0.000330552
2	rs9934260	58892778	C,NA	G,NA	0.966203,NA	0.00771668,NA	0.0109412,NA	0.318187,NA	0.000165005	0.000330181
2	rs75710189	58966588	T,T	C,C	0.969185,0.875992	0.0156128,0.0085052	0.0114407,0.0129696	0.763567,0.290758	0.000165001	0.000330122
2	rs76253049	58173514	A,A	C,C	0.977137,0.892857	-0.00855294,-0.0237542	0.0132281,0.0138207	0.285748,1.06722	0.000164822	0.000329707
2	rs766792	58176880	T,T	G,G	0.977137,0.905754	-0.00818165,-0.0255832	0.0132281,0.0146307	0.270639,1.09495	0.000164771	0.000329601
2	rs11863760	58939544	T,T	C,C	0.688867,0.613095	-0.00638442,0.00409472	0.0042707,0.00877682	0.869888,0.193257	0.000164731	0.00032978
2	rs12596098	59003508	C,C	T,T	0.971173,0.840278	0.0171721,0.00717143	0.0118166,0.0116683	0.835166,0.26856	0.000163856	0.000327837
2	rs6499993	58971742	T,T	C,C	0.239563,0.328373	-0.00629703,-0.00955418	0.00463231,0.00910239	0.759378,0.531821	0.000163194	0.000326567
2	rs184123608	58403494	G,NA	C,NA	0.977137,NA	-0.00707575,NA	0.0132281,NA	0.227153,NA	0.000163169	0.000326444
2	rs79815169	58469293	C,NA	T,NA	0.986084,NA	-0.0189613,NA	0.0168779,NA	0.582942,NA	0.000162937	0.000326009
2	rs59173939	58678733	T,T	G,G	0.934394,0.815476	0.0209184,0.0127962	0.00798549,0.0110197	2.0553,0.609845	0.000162896	0.000326707
2	rs2550381	58257226	T,T	C,C	0.246521,0.487103	0.00795968,0.00538797	0.00458751,0.0085522	1.08235,0.276801	0.000162825	0.000325703
2	rs9923622	58896274	T,NA	C,NA	0.966203,NA	0.0075248,NA	0.0109412,NA	0.308379,NA	0.00016267	0.000325509
2	rs8056134	58971186	C,C	T,T	0.23161,0.324405	-0.00627788,-0.00877778	0.00468673,0.00913095	0.743746,0.473156	0.000162543	0.000325267
2	rs77885515	58753973	T,T	C,C	0.985089,0.678571	0.02396,0.000239667	0.0163138,0.00915299	0.847967,0.00916845	0.000161944	0.000324012
2	rs9929005	58878123	C,NA	T,NA	0.966203,NA	0.00745948,NA	0.0109412,NA	0.305063,NA	0.000161893	0.000323955
2	rs73550809	58760930	T,T	C,C	0.986084,0.676587	0.0255388,-0.00162871	0.0168779,0.00913824	0.885255,0.0662384	0.000161699	0.000323516
2	rs8056321	58971279	C,C	T,T	0.241551,0.324405	-0.00623505,-0.00923261	0.00461925,0.00913095	0.751827,0.505911	0.000161684	0.000323541
2	rs2406235	58885280	T,NA	G,NA	0.965209,NA	0.0078833,NA	0.0107893,NA	0.332558,NA	0.000161556	0.000323283
2	rs60175435	58765554	T,T	C,C	0.986084,0.676587	0.0252419,-0.00263374	0.0168779,0.00913824	0.870412,0.111716	0.000161531	0.000323179
2	rs889591	58283141	G,G	C,C	0.256461,0.347222	0.00582087,0.0050889	0.00452769,0.00897877	0.702071,0.243463	0.000161483	0.000323001
2	rs10445028	58160930	C,C	T,T	0.977137,0.894841	-0.00801946,-0.0240275	0.0132281,0.013935	0.26412,1.07231	0.000161438	0.000322938
2	rs1344576	58175417	A,A	G,G	0.977137,0.905754	-0.00818165,-0.025367	0.0132281,0.0146307	0.270639,1.08118	0.00016139	0.000322841
2	rs1344575	58175334	A,A	C,C	0.977137,0.905754	-0.00818165,-0.025367	0.0132281,0.0146307	0.270639,1.08118	0.00016139	0.000322841
2	rs2169899	58886477	T,NA	C,NA	0.966203,NA	0.00740737,NA	0.0109412,NA	0.302426,NA	0.000161281	0.000322729
2	rs79240138	58159457	A,A	G,G	0.977137,0.894841	-0.00801946,-0.0239971	0.0132281,0.013935	0.26412,1.07029	0.000160946	0.000321955
2	rs7206213	58906888	C,C	T,T	0.675944,0.614087	-0.00730234,-0.00353398	0.00422449,0.00878099	1.07631,0.162824	0.000160742	0.0003218
2	rs62042638	58468789	C,NA	G,NA	0.986084,NA	-0.0186497,NA	0.0168779,NA	0.569977,NA	0.000160557	0.000321248
2	rs79141805	58762159	C,C	T,T	0.986084,0.676587	0.0253929,-0.00186706	0.0168779,0.00913824	0.877948,0.0766995	0.000160368	0.000320853
2	rs74019801	58160224	C,C	G,G	0.977137,0.894841	-0.00801946,-0.0239507	0.0132281,0.013935	0.26412,1.06722	0.000160199	0.000320461
2	rs77219142	58762756	C,C	T,T	0.986084,0.676587	0.0253408,-0.00201001	0.0168779,0.00913824	0.875346,0.0830697	0.000160152	0.000320422
2	rs73550815	58762873	C,C	G,G	0.986084,0.676587	0.0253408,-0.00201001	0.0168779,0.00913824	0.875346,0.0830697	0.000160152	0.000320422
2	rs1370251	58996454	G,G	A,A	0.833996,0.962302	-0.00882267,0.00647056	0.00531372,0.0224433	1.01393,0.111758	0.000160147	0.000320436
2	rs9937397	58460976	G,NA	A,NA	0.910537,NA	-0.00414104,NA	0.00692737,NA	0.259647,NA	0.000160053	0.00032021
2	rs59574203	58763487	C,C	T,T	0.986084,0.676587	0.025294,-0.00215292	0.0168779,0.00913824	0.873007,0.0895105	0.000160049	0.000320215
2	rs17241091	58313948	A,NA	G,NA	0.939364,NA	0.00745074,NA	0.00828432,NA	0.433621,NA	0.000160036	0.000320224
2	rs12933209	58937209	A,A	C,C	0.823062,0.988095	0.00387463,0.0537565	0.00518099,0.0394133	0.342421,0.762977	0.000159908	0.000319967
2	rs72794481	58968663	G,NA	A,NA	0.982107,NA	-0.00439244,NA	0.014915,NA	0.114425,NA	0.000159905	0.000319936
2	rs116975962	58925437	C,NA	G,NA	0.983101,NA	-0.00696329,NA	0.0153396,NA	0.187173,NA	0.000159903	0.000319935
2	rs59515227	58765235	T,T	G,G	0.986084,0.676587	0.0251429,-0.00258139	0.0168779,0.00913824	0.865492,0.109259	0.000159795	0.000319706
2	rs111804758	58461896	A,NA	G,NA	0.955268,NA	-0.00534362,NA	0.00956466,NA	0.239293,NA	0.000159692	0.000319492
2	rs79728243	59023726	G,G	A,A	0.987078,0.805556	-0.0188742,-0.0141791	0.0175062,0.0108009	0.551343,0.722942	0.000159405	0.000318991
2	rs9921474	58754816	C,C	G,G	0.985089,0.678571	0.0237667,-0.000191647	0.0163138,0.00915299	0.838156,0.0073162	0.000159214	0.000318549
2	rs79285779	58754742	C,C	G,G	0.985089,0.678571	0.0237667,-0.000143743	0.0163138,0.00915299	0.838156,0.00547601	0.000159166	0.000318454
2	rs112098155	58469230	T,NA	A,NA	0.986084,NA	-0.0184386,NA	0.0168779,NA	0.561259,NA	0.000158994	0.00031812
2	rs118120823	58207032	G,NA	T,NA	0.982107,NA	0.0110427,NA	0.014915,NA	0.33812,NA	0.000158859	0.000317844
2	rs77948628	58174431	T,NA	C,NA	0.957256,NA	-0.00795411,NA	0.00977441,NA	0.38114,NA	0.000158651	0.00031745
2	rs37034	58551360	G,G	C,C	0.758449,0.615079	0.0157249,0.0137678	0.00461925,0.0087852	3.1781,0.931529	0.000158639	0.000333834
2	rs9934653	58754847	C,C	T,T	0.985089,0.678571	0.023721,-0.000192656	0.0163138,0.00915299	0.835841,0.00735503	0.000158509	0.000317139
2	rs12445038	58259800	T,NA	C,NA	0.966203,NA	0.00910871,NA	0.0109412,NA	0.392418,NA	0.000158223	0.000316613
2	rs12921098	58241171	T,T	C,C	0.737575,0.499008	-0.00575982,0.00941825	0.00449401,0.00854937	0.699057,0.567637	0.000157683	0.000315455
2	rs74383391	58767730	T,T	C,C	0.986084,0.677579	0.0247005,-0.00330207	0.0168779,0.00914559	0.843647,0.143841	0.000157301	0.000314717
2	rs77640671	58607804	T,NA	C,NA	0.976143,NA	0.0195737,NA	0.0129561,NA	0.883235,NA	0.00015727	0.000314756
2	rs117607065	59095138	G,NA	A,NA	0.986084,NA	0.0162389,NA	0.0168779,NA	0.473689,NA	0.000156945	0.000314058
2	rs11639959	58238529	T,T	A,A	0.737575,0.497024	-0.00580606,0.00922635	0.00449401,0.0085495	0.706919,0.552047	0.000156345	0.000312779
2	rs150279077	58774495	A,NA	G,NA	0.967197,NA	0.00130224,NA	0.0111,NA	0.0425808,NA	0.000156222	0.000312593
2	rs62042633	58464713	A,NA	G,NA	0.986084,NA	-0.0180261,NA	0.0168779,NA	0.544386,NA	0.000156052	0.000312234
2	rs8054895	58608436	G,G	A,A	0.766402,0.429563	0.00403079,-0.00670958	0.00467279,0.00863547	0.410773,0.359349	0.000156034	0.000312095
2	rs72622283	58872527	G,G	A,A	0.745527,0.479167	-0.00875445,-0.00363354	0.00453928,0.00855678	1.26937,0.173213	0.000155936	0.00031222
2	rs34527079	58397690	A,A	G,G	0.717694,0.756944	-0.00398921,0.00646475	0.00439248,0.00996594	0.439165,0.286894	0.000155795	0.000311753
2	rs62066394	58868448	T,NA	G,NA	0.962227,NA	-0.00600295,NA	0.0103707,NA	0.249724,NA	0.000155782	0.000311689
2	rs257622	58795793	A,NA	T,NA	0.002982,NA	0.0309669,NA	0.0362605,NA	0.405499,NA	0.000155623	0.00031138
2	rs60614319	58680590	G,G	A,A	0.724652,0.418651	4.51679e-05,-0.00502876	0.00442623,0.0086648	0.00355048,0.250521	0.000155616	0.000311253
2	rs4784964	58700803	T,T	C,C	0.846918,0.951389	-0.017556,-0.0245088	0.00549107,0.0198773	2.8577,0.662395	0.00015555	0.000315394
2	rs78506199	58536668	T,NA	C,NA	0.946322,NA	-0.0198577,NA	0.00877248,NA	1.62715,NA	0.000155473	0.000311538
2	rs4784965	58700827	T,T	G,G	0.846918,0.951389	-0.0176847,-0.0236775	0.00549107,0.0198773	2.8931,0.631562	0.000155323	0.000315081
2	rs146417095	58371435	A,NA	G,NA	0.978131,NA	-0.00616043,NA	0.0135185,NA	0.188021,NA	0.000154825	0.000309756
2	rs74019806	58170361	G,G	A,A	0.977137,0.894841	-0.00796712,-0.0236252	0.0132281,0.013935	0.262027,1.04575	0.000154742	0.000309547
2	rs74497068	58159844	C,NA	T,NA	0.980119,NA	0.0137298,NA	0.0141639,NA	0.478375,NA	0.000154656	0.000309435
2	rs28687827	58943423	G,NA	A,NA	0.975149,NA	0.00597049,NA	0.0127009,NA	0.194979,NA	0.000154533	0.000309222
2	rs56303239	59103747	T,NA	C,NA	0.985089,NA	-0.0183444,NA	0.0163138,NA	0.58367,NA	0.000154409	0.000308997
2	rs112903613	58169567	G,G	A,A	0.977137,0.894841	-0.00791479,-0.0236252	0.0132281,0.013935	0.259939,1.04575	0.000154391	0.000308845
2	rs37036	58553348	C,C	T,T	0.758449,0.614087	0.015978,0.0132476	0.00461925,0.00878099	3.26584,0.881457	0.000154369	0.000327193
2	rs113108104	58416479	A,A	G,G	0.923459,0.526786	0.0107989,-0.00541151	0.00743677,0.00856165	0.834234,0.277906	0.000154013	0.000308198
2	rs76461077	58180861	A,A	G,G	0.977137,0.905754	-0.00807701,-0.0248998	0.0132281,0.0146307	0.266428,1.0517	0.000153706	0.000307471
2	rs79709927	58181019	T,T	C,C	0.977137,0.905754	-0.00807701,-0.0248998	0.0132281,0.0146307	0.266428,1.0517	0.000153706	0.000307471
2	rs76866523	58172670	A,NA	G,NA	0.970179,NA	0.00818242,NA	0.0116239,NA	0.317425,NA	0.000153567	0.000307295
2	rs3743576	58163256	C,C	T,T	0.977137,0.894841	-0.00796712,-0.0235362	0.0132281,0.013935	0.262027,1.03991	0.000153392	0.000306845
2	rs62042634	58465422	A,NA	G,NA	0.986084,NA	-0.0176073,NA	0.0168779,NA	0.527465,NA	0.00015321	0.00030655
2	rs3743574	58163096	A,A	G,G	0.977137,0.894841	-0.00801946,-0.0234938	0.0132281,0.013935	0.26412,1.03714	0.000153104	0.00030627
2	rs1862802	58477375	T,T	G,G	0.563618,0.395833	-0.00553776,-0.00150614	0.0039867,0.00874115	0.783004,0.0638894	0.000152856	0.000305798
2	rs34315914	58722615	A,A	G,G	0.805169,0.977182	-0.00342156,-0.0220519	0.00499191,0.0286274	0.307083,0.355446	0.000152821	0.000305684
2	rs78956198	58183996	C,C	A,A	0.977137,0.905754	-0.00812933,-0.0248095	0.0132281,0.0146307	0.268531,1.04604	0.000152768	0.000305596
2	rs150934149	58702860	T,T	G,G	0.846918,0.951389	-0.0175196,-0.0242238	0.00549107,0.0198773	2.84771,0.651752	0.000152446	0.000309046
2	rs74019807	58170493	G,G	A,A	0.977137,0.894841	-0.00801946,-0.0234472	0.0132281,0.013935	0.26412,1.03409	0.000152406	0.000304873
2	rs1646286	58786555	T,T	C,C	0.305169,0.425595	-0.0062998,-0.00753826	0.00429368,0.00864561	0.846751,0.416514	0.000152384	0.000304997
2	rs2550428	58527975	T,T	C,C	0.312127,0.390873	0.0013382,0.0113773	0.00426697,0.00876055	0.122737,0.712091	0.000152191	0.000304617
2	rs55675932	58164393	A,A	G,G	0.977137,0.894841	-0.00796712,-0.0234472	0.0132281,0.013935	0.262027,1.03409	0.000152058	0.000304178
2	rs111876371	58163947	C,C	T,T	0.977137,0.894841	-0.00796712,-0.0234472	0.0132281,0.013935	0.262027,1.03409	0.000152058	0.000304178
2	rs1646272	58780412	A,A	G,G	0.305169,0.424603	-0.00639188,-0.0071472	0.00429368,0.00864824	0.864633,0.388746	0.000152047	0.000304331
2	rs116955911	58464315	A,NA	G,NA	0.986084,NA	-0.0173968,NA	0.0168779,NA	0.519043,NA	0.000151836	0.000303801
2	rs3809597	58163519	C,C	G,G	0.977137,0.894841	-0.0078101,-0.0234938	0.0132281,0.013935	0.255777,1.03714	0.000151724	0.00030351
2	rs28463297	58757977	A,A	C,C	0.985089,0.677579	0.0231874,-0.000913691	0.0163138,0.00914559	0.809056,0.0360141	0.000151711	0.000303539
2	rs72622284	58872573	C,C	A,A	0.745527,0.479167	-0.00866353,-0.00368098	0.00453928,0.00855678	1.24936,0.175833	0.000151634	0.000303604
2	rs3743573	58757618	A,A	C,C	0.985089,0.677579	0.0231874,-0.000865645	0.0163138,0.00914559	0.809056,0.0340501	0.000151611	0.00030334
2	rs80166234	58164895	C,C	A,A	0.977137,0.894841	-0.00796712,-0.0234049	0.0132281,0.013935	0.262027,1.03133	0.000151429	0.000302919
2	rs6499988	58902521	T,T	C,C	0.531809,0.313492	-0.00737726,9.45161e-05	0.00396233,0.0092144	1.20326,0.00356894	0.000151378	0.000303033
2	rs1657161	58777138	T,T	C,C	0.305169,0.424603	-0.00639188,-0.00704863	0.00429368,0.00864824	0.864633,0.381898	0.000151121	0.000302478
2	rs2731765	58276591	C,C	A,A	0.467197,0.651786	0.0039618,0.00901863	0.00396284,0.00897279	0.498342,0.501904	0.00015087	0.000301735
2	rs75269946	58165546	A,A	G,G	0.977137,0.894841	-0.00796712,-0.0233582	0.0132281,0.013935	0.262027,1.02829	0.000150741	0.000301543
2	rs1847030	58165805	C,C	G,G	0.977137,0.894841	-0.00796712,-0.0233582	0.0132281,0.013935	0.262027,1.02829	0.000150741	0.000301543
2	rs8052323	58701796	A,A	G,G	0.848907,0.951389	-0.0173874,-0.0242238	0.00552061,0.0198773	2.78642,0.651752	0.000150684	0.000305047
2	rs1318118	58543560	A,A	C,C	0.795229,0.422619	0.00385433,-0.00922853	0.00489958,0.00865361	0.365042,0.54329	0.00015062	0.000301281
2	rs35298154	58756265	C,NA	A,NA	0.978131,NA	-0.00421814,NA	0.0135185,NA	0.122042,NA	0.000150555	0.000301215
2	rs12923842	58716776	T,T	C,C	0.806163,0.977182	-0.0031937,-0.0218456	0.00500161,0.0286274	0.281394,0.351248	0.000150395	0.000300831
2	rs373425034	58690016	T,NA	C,NA	0.989066,NA	-0.0236553,NA	0.0190121,NA	0.670772,NA	0.000149881	0.000299925
2	rs9935162	58900991	C,C	T,T	0.596421,0.590278	-0.00764763,0.00189266	0.00402994,0.00869221	1.23856,0.0821638	0.000149807	0.000299937
2	rs138475217	58999704	T,NA	C,NA	0.986084,NA	-0.00841299,NA	0.0168779,NA	0.208901,NA	0.000149749	0.000299629
2	rs8043990	58725185	T,T	C,C	0.806163,0.977182	-0.00323969,-0.0210012	0.00500161,0.0286274	0.286375,0.334242	0.000149455	0.00029895
2	rs1657174	58789043	C,C	T,T	0.305169,0.425595	-0.00639188,-0.00699721	0.00429368,0.00864561	0.864633,0.37849	0.000149435	0.000299097
2	rs4538000	58778410	C,C	A,A	0.304175,0.425595	-0.00644843,-0.00709576	0.00429762,0.00864561	0.874539,0.385317	0.000149217	0.000298669
2	rs9922444	58987162	C,C	A,A	0.831014,0.866071	-0.00810309,0.00956847	0.00527606,0.0125513	0.904545,0.350809	0.000149206	0.00029855
2	rs3890513	58470075	T,T	G,G	0.978131,0.915675	-0.0107313,-0.0233234	0.0135185,0.0153834	0.36927,0.88778	0.000149196	0.000298526
2	rs74246837	58732656	C,C	A,A	0.987078,0.743056	0.023573,0.00423991	0.0175062,0.00978302	0.74928,0.177356	0.000149166	0.00029844
2	rs78279459	58231343	C,NA	G,NA	0.975149,NA	-0.0123209,NA	0.0127009,NA	0.478856,NA	0.000149094	0.000298275
2	rs117528057	58331668	A,NA	G,NA	0.977137,NA	0.0108626,NA	0.0132281,NA	0.385583,NA	0.000148989	0.000298072
2	rs1646269	58777316	C,C	T,T	0.305169,0.424603	-0.00634584,-0.00704863	0.00429368,0.00864824	0.855671,0.381898	0.000148974	0.000298179
2	rs1657163	58780592	G,G	A,A	0.305169,0.425595	-0.00639188,-0.00689864	0.00429368,0.00864561	0.864633,0.371705	0.000148853	0.00029794
2	rs1646288	58789480	T,T	A,A	0.305169,0.424603	-0.00639188,-0.00695004	0.00429368,0.00864824	0.864633,0.375092	0.000148848	0.000297922
2	rs150600866	58211420	T,NA	C,NA	0.976143,NA	0.00245484,NA	0.0129561,NA	0.0707232,NA	0.000148706	0.000297526
2	rs12444410	58943970	T,T	C,C	0.936382,0.869048	0.010574,0.0143526	0.00810069,0.0126714	0.717188,0.589476	0.000148654	0.000297461
2	rs4784967	58715127	G,G	A,A	0.857853,0.984127	-0.0179944,-0.0101427	0.00566193,0.0342017	2.82908,0.115314	0.000148387	0.000299408
2	rs1646268	58777196	C,C	T,T	0.305169,0.424603	-0.00634584,-0.00699934	0.00429368,0.00864824	0.855671,0.37849	0.000148347	0.000296925
2	rs257628	58792828	C,C	T,T	0.305169,0.423611	-0.00653457,-0.00635018	0.00429368,0.00865091	0.892678,0.334494	0.000148336	0.000296901
2	rs8049224	58969511	G,G	T,T	0.223658,0.194444	-0.00704843,-0.00414483	0.00474483,0.0108009	0.861975,0.154181	0.000148301	0.000296759
2	rs257627	58792860	A,A	G,G	0.305169,0.423611	-0.00644252,-0.00670061	0.00429368,0.00865091	0.874539,0.357929	0.000148151	0.000296529
2	rs12149809	58929392	A,A	G,G	0.688867,0.639881	-0.00698183,-0.00462492	0.0042707,0.00890493	0.991031,0.219319	0.000148093	0.000296475
2	rs28455738	58422945	T,NA	C,NA	0.958251,NA	-0.00307064,NA	0.00988495,NA	0.121435,NA	0.000148025	0.000296158
2	rs113367395	58781824	A,NA	C,NA	0.981113,NA	0.00158688,NA	0.0145245,NA	0.0395291,NA	0.000147996	0.000296098
2	rs3743575	58163189	G,G	C,C	0.977137,0.893849	-0.00796712,-0.0230422	0.0132281,0.0138774	0.262027,1.01398	0.000147712	0.000295486
2	rs7184189	58478331	T,NA	C,NA	0.939364,NA	-0.00605444,NA	0.00828432,NA	0.332658,NA	0.000147702	0.000295513
2	rs62042615	58451254	T,NA	C,NA	0.986084,NA	-0.0167196,NA	0.0168779,NA	0.49232,NA	0.00014765	0.000295425
2	rs191783	58793898	A,A	C,C	0.305169,0.424603	-0.00639188,-0.0068465	0.00429368,0.00864824	0.864633,0.367992	0.000147561	0.000295347
2	rs257624	58794898	G,G	C,C	0.305169,0.424603	-0.00639188,-0.0068465	0.00429368,0.00864824	0.864633,0.367992	0.000147561	0.000295347
2	rs12924243	58776857	G,G	A,A	0.305169,0.424603	-0.0062998,-0.00709792	0.00429368,0.00864824	0.846751,0.385317	0.000147498	0.000295225
2	rs7185980	58925132	C,C	T,T	0.67992,0.633929	-0.00723081,-0.00255529	0.0042382,0.00887361	1.05557,0.111611	0.000147298	0.000294888
2	rs3859045	58925338	G,G	C,C	0.67992,0.633929	-0.00723081,-0.00254094	0.0042382,0.00887361	1.05557,0.110916	0.000147237	0.000294766
2	rs118081360	59053510	T,NA	C,NA	0.987078,NA	0.0193786,NA	0.0175062,NA	0.571363,NA	0.000147177	0.00029449
2	rs4784966	58715082	G,G	A,A	0.857853,0.984127	-0.0179523,-0.0103814	0.00566193,0.0342017	2.81795,0.11834	0.000146943	0.000296467
2	rs78343718	58218745	C,NA	T,NA	0.979125,NA	-0.0153944,NA	0.0138296,NA	0.575698,NA	0.000146884	0.000293914
2	rs78071547	59002883	A,A	C,C	0.965209,0.848214	0.0130886,0.00912567	0.0107893,0.0119134	0.647649,0.352935	0.000146749	0.000293615
2	rs1624301	58787395	C,C	T,T	0.305169,0.424603	-0.00634584,-0.00695004	0.00429368,0.00864824	0.855671,0.375092	0.000146738	0.000293699
2	rs112078698	58432099	G,NA	A,NA	0.984095,NA	-0.0134424,NA	0.0158037,NA	0.403404,NA	0.000146509	0.000293133
2	rs2045950	58921273	C,C	T,T	0.67992,0.605159	-0.00704938,-0.00472213	0.0042382,0.00874495	1.01658,0.229731	0.000146363	0.000293011
2	rs72786128	58308067	C,NA	G,NA	0.977137,NA	0.00227689,NA	0.0132281,NA	0.0638188,NA	0.00014623	0.000292595
2	rs166290	58791826	G,G	A,A	0.305169,0.424603	-0.00634584,-0.00690074	0.00429368,0.00864824	0.855671,0.371705	0.000146131	0.000292483
2	rs1646265	58791425	C,C	T,T	0.305169,0.424603	-0.00634584,-0.00690074	0.00429368,0.00864824	0.855671,0.371705	0.000146131	0.000292483
2	rs727484	58790472	C,C	G,G	0.305169,0.424603	-0.00634584,-0.00690074	0.00429368,0.00864824	0.855671,0.371705	0.000146131	0.000292483
2	rs4784977	58776024	G,G	T,T	0.305169,0.425595	-0.00625376,-0.00714503	0.00429368,0.00864561	0.837872,0.388746	0.000145977	0.00029218
2	rs9936422	58935575	G,NA	C,NA	0.974155,NA	0.00568864,NA	0.0124606,NA	0.18842,NA	0.000145879	0.000291907
2	rs62042619	58458622	A,NA	T,NA	0.986084,NA	-0.0164085,NA	0.0168779,NA	0.48023,NA	0.000145841	0.000291807
2	rs11640977	58715616	C,C	T,T	0.856859,0.984127	-0.0179002,-0.00995061	0.00564551,0.0342017	2.81795,0.11289	0.000145795	0.000294127
2	rs3859046	58925426	A,A	C,C	0.677932,0.634921	-0.00717375,-0.00244313	0.00423129,0.00887871	1.04576,0.106134	0.000145729	0.000291745
2	rs9934085	58935170	T,NA	C,NA	0.974155,NA	0.00565715,NA	0.0124606,NA	0.187203,NA	0.000145636	0.000291421
2	rs117391418	59059723	G,NA	T,NA	0.974155,NA	0.00780422,NA	0.0124606,NA	0.274816,NA	0.000145417	0.000290975
2	rs10852565	58805181	G,G	C,C	0.304175,0.423611	-0.0064945,-0.00670061	0.00429762,0.00865091	0.883587,0.357929	0.000144867	0.000289959
2	rs1646287	58787678	C,C	T,T	0.305169,0.424603	-0.0062998,-0.00695004	0.00429368,0.00864824	0.846751,0.375092	0.000144674	0.000289567
2	rs1626006	58787595	G,G	C,C	0.305169,0.424603	-0.0062998,-0.00695004	0.00429368,0.00864824	0.846751,0.375092	0.000144674	0.000289567
2	rs1369934	58788028	T,T	C,C	0.305169,0.424603	-0.0062998,-0.00695004	0.00429368,0.00864824	0.846751,0.375092	0.000144674	0.000289567
2	rs1369933	58787831	C,C	T,T	0.305169,0.424603	-0.0062998,-0.00695004	0.00429368,0.00864824	0.846751,0.375092	0.000144674	0.000289567
2	rs148610432	58922603	C,NA	T,NA	0.983101,NA	-0.0182378,NA	0.0153396,NA	0.629918,NA	0.000144465	0.000289085
2	rs4499224	58804268	A,A	G,G	0.304175,0.424603	-0.00644843,-0.00679719	0.00429762,0.00864824	0.874539,0.364627	0.000144237	0.000288695
2	rs146874546	58824960	T,NA	C,NA	0.981113,NA	0.00215325,NA	0.0145245,NA	0.0544595,NA	0.000144225	0.000288556
2	rs7204084	58950294	C,C	T,T	0.666998,0.524802	-0.00527842,-0.00704606	0.00419521,0.00855989	0.681271,0.386768	0.000144211	0.000288648
2	rs111939176	58255747	G,NA	A,NA	0.9334,NA	-0.00894426,NA	0.00792989,NA	0.586105,NA	0.000144132	0.000288372
2	rs116121542	58969119	A,NA	G,NA	0.977137,NA	0.00393155,NA	0.0132281,NA	0.115599,NA	0.000144097	0.000288337
2	rs11866656	58631332	C,C	T,T	0.766402,0.429563	0.00422055,-0.00639306	0.00467279,0.00863547	0.436032,0.338091	0.00014385	0.000287733
2	rs34313046	59115824	G,NA	A,NA	0.972167,NA	-0.00803026,NA	0.0120196,NA	0.297508,NA	0.000143744	0.000287624
2	rs8062858	58930582	A,A	G,G	0.688867,0.651786	-0.00693207,-0.00438727	0.0042707,0.00897279	0.980664,0.204207	0.000143555	0.000287389
2	rs1370260	59039108	T,T	C,C	0.755467,0.768849	0.00810586,0.00590917	0.00460006,0.0101399	1.10764,0.251771	0.000143518	0.000287152
2	rs12149490	58929389	C,C	T,T	0.688867,0.639881	-0.00688684,-0.00462492	0.0042707,0.00890493	0.971282,0.219319	0.000143378	0.000287035
2	rs9923905	58934781	G,NA	A,NA	0.974155,NA	0.0053487,NA	0.0124606,NA	0.175392,NA	0.000143327	0.000286801
2	rs4784968	58715169	G,G	T,T	0.856859,0.984127	-0.0179884,-0.0100911	0.00564551,0.0342017	2.84135,0.114663	0.000143197	0.0002891
2	rs1646278	58783988	G,G	C,C	0.305169,0.424603	-0.00625376,-0.00699045	0.00429368,0.00864824	0.837872,0.377876	0.000143144	0.000286504
2	rs1646280	58784324	A,A	G,G	0.305169,0.424603	-0.00625376,-0.00699045	0.00429368,0.00864824	0.837872,0.377876	0.000143144	0.000286504
2	rs59012233	58168520	C,C	T,T	0.977137,0.894841	-0.00775775,-0.0229129	0.0132281,0.013935	0.253703,0.999479	0.000143104	0.000286269
2	rs59953963	58168853	G,G	A,A	0.977137,0.894841	-0.00775775,-0.0229129	0.0132281,0.013935	0.253703,0.999479	0.000143104	0.000286269
2	rs62040392	58272520	G,NA	A,NA	0.976143,NA	0.0129563,NA	0.0129561,NA	0.498522,NA	0.000143037	0.000286222
2	rs9673706	58702346	G,G	C,C	0.846918,0.951389	-0.0173816,-0.0233895	0.00549107,0.0198773	2.81008,0.621029	0.00014284	0.000289385
2	rs11860096	58928558	C,C	T,T	0.688867,0.638889	-0.00698183,-0.00382845	0.0042707,0.00889959	0.991031,0.175833	0.000142774	0.000285826
2	rs62042614	58450312	A,NA	G,NA	0.985089,NA	-0.014579,NA	0.0163138,NA	0.430038,NA	0.000142682	0.000285484
2	rs6499968	58725063	A,A	T,T	0.474155,0.568452	-0.00128737,-0.0103889	0.00395959,0.00863061	0.127794,0.640746	0.000142551	0.000285339
2	rs62065036	59042612	A,NA	G,NA	0.815109,NA	0.00172671,NA	0.005093,NA	0.133959,NA	0.000142551	0.000285217
2	rs1646279	58784139	G,G	T,T	0.304175,0.424603	-0.00625949,-0.00699045	0.00429762,0.00864824	0.837872,0.377876	0.00014255	0.000285316
2	rs150499824	58377288	T,NA	C,NA	0.981113,NA	-0.00631032,NA	0.0145245,NA	0.177862,NA	0.000142521	0.000285145
2	rs72622279	58567591	C,C	T,T	0.76839,0.429563	0.00418721,-0.00616895	0.00468673,0.00863547	0.429886,0.32331	0.00014238	0.000284794
2	rs12448749	58731681	C,C	T,T	0.474155,0.568452	-0.00128737,-0.0103778	0.00395959,0.00863061	0.127794,0.639795	0.000142362	0.00028496
3	rs139259198	59007505	A,NA	G,NA	0.980119,NA	0.0448849,NA	0.0141639,NA	2.81534,NA	0.0101779	0.0202857
3	rs145024134	59028629	G,NA	A,NA	0.986084,NA	0.0536023,NA	0.0168779,NA	2.82571,NA	0.00981933	0.0195684
3	rs78158759	58518283	C,NA	A,NA	0.974155,NA	0.0412143,NA	0.0124606,NA	3.02637,NA	0.00821589	0.0163624
3	rs76450249	58708717	T,NA	C,NA	0.9334,NA	0.0322122,NA	0.00792989,NA	4.31311,NA	0.00436676	0.00877564
3	rs75135583	58710423	T,NA	C,NA	0.9334,NA	0.032168,NA	0.00792989,NA	4.30273,NA	0.00430278	0.00864712
3	rs9972762	59035072	A,A	G,G	0.786282,0.983135	0.0132978,-0.0625151	0.00482314,0.0331973	2.2342,1.22416	0.00415721	0.00829929
3	rs74515664	58714695	A,NA	G,NA	0.9334,NA	0.031885,NA	0.00792989,NA	4.23669,NA	0.00391787	0.00787385
3	rs78768619	58708234	A,NA	G,NA	0.9334,NA	0.0318835,NA	0.00792989,NA	4.23633,NA	0.00391588	0.00786985
3	rs111729089	58702146	C,NA	A,NA	0.935388,NA	0.0325419,NA	0.00804241,NA	4.28369,NA	0.00391329	0.007867
3	rs12920787	58703582	C,NA	A,NA	0.935388,NA	0.032212,NA	0.00804241,NA	4.20797,NA	0.003519	0.00707438
3	rs71389033	58694715	A,NA	G,NA	0.936382,NA	0.032526,NA	0.00810069,NA	4.22628,NA	0.00348812	0.0070137
3	rs76812585	58264917	C,NA	T,NA	0.924453,NA	0.0230463,NA	0.00748151,NA	2.68467,NA	0.00340117	0.00679663
3	rs139618895	58721230	C,NA	G,NA	0.9334,NA	0.031432,NA	0.00792989,NA	4.13203,NA	0.00338066	0.00679434
3	rs77218308	58517499	NA,C	NA,A	NA,0.970238	NA,0.0626143	NA,0.0251555	NA,1.89255	0.00336276	0.00671358
3	rs1437188	59035144	C,C	T,T	0.555666,0.447421	0.010128,-0.0157366	0.00397904,0.00859702	1.96189,1.17277	0.00323959	0.00646961
3	rs112643426	58720866	T,NA	G,NA	0.9334,NA	0.0310979,NA	0.00792989,NA	4.05571,NA	0.00303837	0.00610636
3	rs74756077	58723728	A,NA	G,NA	0.9334,NA	0.0310578,NA	0.00792989,NA	4.04661,NA	0.00300006	0.00602936
3	rs35697842	58694853	A,NA	G,NA	0.936382,NA	0.0320295,NA	0.00810069,NA	4.11418,NA	0.00298589	0.00600359
3	rs75522030	58723183	G,NA	T,NA	0.9334,NA	0.0310178,NA	0.00792989,NA	4.03751,NA	0.00296231	0.00595348
3	rs7501159	58406113	T,T	C,C	0.946322,0.522817	0.0216236,-0.0103131	0.00877248,0.00855827	1.86316,0.641712	0.00291224	0.00581386
3	rs74922191	58517502	NA,C	NA,T	NA,0.970238	NA,0.0601009	NA,0.0251555	NA,1.77246	0.00273143	0.0054549
3	rs12444160	58903844	G,NA	T,NA	0.957256,NA	-0.0242809,NA	0.00977441,NA	1.88649,NA	0.00263371	0.00525889
3	rs34830321	58616997	T,NA	C,NA	0.987078,NA	0.0556364,NA	0.0175062,NA	2.82903,NA	0.00258281	0.00516278
3	rs112872539	58728008	T,NA	C,NA	0.9334,NA	0.0304794,NA	0.00792989,NA	3.91636,NA	0.00250488	0.00503392
3	rs149814030	58947457	T,NA	G,NA	0.980119,NA	0.040461,NA	0.0141639,NA	2.36837,NA	0.00237232	0.00474616
3	rs142471472	58774767	NA,G	NA,T	NA,0.972222	NA,-0.0591977	NA,0.0260119	NA,1.64096	0.00231492	0.00462415
3	rs12596337	58943511	A,A	G,G	0.792247,0.796627	-0.0148577,-0.00445285	0.00487344,0.0106201	2.63861,0.170691	0.00218793	0.00436885
3	rs117608371	59128070	NA,A	NA,G	NA,0.979167	NA,0.0668225	NA,0.0299292	NA,1.59227	0.00218649	0.00436805
3	rs117626414	58417532	A,NA	G,NA	0.972167,NA	0.029775,NA	0.0120196,NA	1.87807,NA	0.00218573	0.00436571
3	rs57357539	59037815	G,G	A,A	0.693837,0.549603	0.0104571,-0.0165122	0.00428977,0.00859173	1.83027,1.26263	0.00215743	0.00431001
3	rs12929981	59035609	G,G	T,T	0.766402,0.574405	0.0123119,-0.0151891	0.00467279,0.00864561	2.07477,1.10269	0.00204985	0.00409625
3	rs34399745	59036453	T,T	G,G	0.786282,0.967262	0.0130579,-0.0356097	0.00482314,0.0240217	2.16862,0.85938	0.00203988	0.0040766
3	rs11076280	58939218	A,A	G,G	0.791252,0.837302	-0.0149262,-0.00282102	0.00486487,0.0115817	2.66678,0.0928257	0.00202647	0.00404683
3	rs113438081	58166225	C,NA	A,NA	0.962227,NA	-0.0277768,NA	0.0103707,NA	2.1309,NA	0.00201438	0.00402687
3	rs2550364	58228701	T,T	C,C	0.533797,0.231151	-0.0131207,-0.00334577	0.00396336,0.0101399	3.03089,0.12993	0.00198917	0.00397861
3	rs118079945	58977496	NA,G	NA,A	NA,0.951389	NA,-0.0434726	NA,0.0198773	NA,1.54153	0.00196125	0.00391848
3	rs35699483	58246057	A,A	G,G	0.568588,0.800595	0.00926899,0.0159346	0.00399204,0.0106986	1.69379,0.865242	0.00195173	0.00390207
3	rs55646428	58933831	G,G	A,A	0.790258,0.824405	-0.0147109,-0.005134	0.00485638,0.0112351	2.61046,0.188627	0.00194409	0.00388251
3	rs11646892	58935421	A,A	G,G	0.790258,0.824405	-0.0146647,-0.00515734	0.00485638,0.0112351	2.59681,0.189628	0.00189704	0.00378863
3	rs112945400	58169436	T,NA	C,NA	0.962227,NA	-0.0275053,NA	0.0103707,NA	2.0971,NA	0.00189487	0.00378818
3	rs11643902	58937076	G,G	A,A	0.790258,0.823413	-0.0147109,-0.00436382	0.00485638,0.0112102	2.61046,0.15672	0.00189038	0.00377536
3	rs8052032	58373186	T,T	G,G	0.944334,0.510913	0.0196497,-0.0103922	0.00862346,0.00855139	1.64419,0.649238	0.00188297	0.00376095
3	rs113134962	58170093	T,NA	C,NA	0.962227,NA	-0.0274587,NA	0.0103707,NA	2.09132,NA	0.00187518	0.00374884
3	rs11076279	58935890	C,C	T,T	0.790258,0.823413	-0.0146647,-0.00484317	0.00485638,0.0112102	2.59681,0.176709	0.00187348	0.00374163
3	rs62067794	58932970	T,T	C,C	0.790258,0.837302	-0.0146647,-0.00369178	0.00485638,0.0115817	2.59681,0.124992	0.00180062	0.00359625
3	rs193259177	58680382	NA,T	NA,C	NA,0.983135	NA,-0.0814692	NA,0.0331973	NA,1.85004	0.0017738	0.00354329
3	rs62064964	58932982	T,T	C,C	0.790258,0.837302	-0.0146185,-0.00384439	0.00485638,0.0115817	2.5832,0.130806	0.00176284	0.00352087
3	rs111902499	58167022	C,NA	T,NA	0.962227,NA	-0.0271336,NA	0.0103707,NA	2.05125,NA	0.00174451	0.0034878
3	rs139534793	58681079	NA,G	NA,C	NA,0.983135	NA,-0.0809695	NA,0.0331973	NA,1.83191	0.00172533	0.00344657
3	rs75116287	58678878	NA,C	NA,T	NA,0.983135	NA,-0.0808682	NA,0.0331973	NA,1.82824	0.00171571	0.00342737
3	rs77904764	58634279	NA,T	NA,C	NA,0.984127	NA,-0.083593	NA,0.0342017	NA,1.83801	0.00171486	0.00342569
3	rs2033193	58669580	NA,T	NA,G	NA,0.983135	NA,-0.0806324	NA,0.0331973	NA,1.81973	0.00169357	0.00338319
3	rs142299662	58630649	NA,A	NA,G	NA,0.984127	NA,-0.0831855	NA,0.0342017	NA,1.8237	0.00167795	0.00335202
3	rs111996283	58167018	C,NA	T,NA	0.962227,NA	-0.0269383,NA	0.0103707,NA	2.02737,NA	0.00167118	0.0033413
3	rs147471272	58670027	NA,G	NA,C	NA,0.983135	NA,-0.0802091	NA,0.0331973	NA,1.80448	0.00165473	0.00330567
3	rs147084094	58623995	NA,C	NA,T	NA,0.983135	NA,-0.0802308	NA,0.0331973	NA,1.80526	0.00162485	0.00324608
3	rs76521915	58577169	NA,T	NA,C	NA,0.984127	NA,-0.0824789	NA,0.0342017	NA,1.79901	0.00161631	0.00322898
3	rs9972774	59037493	C,C	T,T	0.782306,0.958333	0.0125665,-0.032255	0.00479102,0.0213919	2.05958,0.880733	0.00159997	0.00319814
3	rs142084191	58391979	T,NA	C,NA	0.988072,NA	0.0449638,NA	0.0182119,NA	1.868,NA	0.0015934	0.00318474
3	rs11558171	58768129	A,NA	C,NA	0.879722,NA	-0.0129803,NA	0.00607818,NA	1.48524,NA	0.00155725	0.00311187
3	rs149021498	58231487	A,A	G,G	0.93837,0.838294	-0.0191344,-0.0222288	0.00822159,0.0116103	1.70012,1.25535	0.00155057	0.00310062
3	rs192785820	58672057	NA,T	NA,G	NA,0.983135	NA,-0.0786651	NA,0.0331973	NA,1.74943	0.00152226	0.00304123
3	rs183680540	58670986	NA,T	NA,A	NA,0.983135	NA,-0.0786025	NA,0.0331973	NA,1.74722	0.00151718	0.00303109
3	rs74019837	58231266	T,T	C,C	0.93837,0.838294	-0.0191344,-0.0220295	0.00822159,0.0116103	1.70012,1.23828	0.00151002	0.00301959
3	rs74870506	58670419	G,G	A,A	0.758449,0.816468	-0.0123548,-0.00645617	0.00461925,0.0110428	2.12603,0.252758	0.00148004	0.00295729
3	rs148276549	58876059	A,NA	G,NA	0.988072,NA	0.0494444,NA	0.0182119,NA	2.17859,NA	0.00147427	0.00295003
3	rs76387456	58204430	G,G	A,A	0.939364,0.838294	-0.0195604,-0.0212086	0.00828432,0.0116103	1.73947,1.16914	0.00146457	0.00292891
3	rs111940667	58179437	A,NA	T,NA	0.962227,NA	-0.0263113,NA	0.0103707,NA	1.95163,NA	0.00145932	0.00291799
3	rs60571175	58206650	A,A	G,G	0.939364,0.838294	-0.0195604,-0.0211604	0.00828432,0.0116103	1.73947,1.16514	0.00145564	0.00291106
3	rs74019825	58206621	C,C	T,T	0.939364,0.838294	-0.0195604,-0.0211604	0.00828432,0.0116103	1.73947,1.16514	0.00145564	0.00291106
3	rs113987649	58179558	T,NA	G,NA	0.962227,NA	-0.0262643,NA	0.0103707,NA	1.94601,NA	0.00144478	0.00288892
3	rs113013110	58179562	T,NA	C,NA	0.962227,NA	-0.0262643,NA	0.0103707,NA	1.94601,NA	0.00144478	0.00288892
3	rs147770143	58611550	NA,C	NA,T	NA,0.984127	NA,-0.0802874	NA,0.0342017	NA,1.7235	0.00144251	0.00288205
3	rs77325010	58230324	G,G	A,A	0.93837,0.838294	-0.0189587,-0.0219763	0.00822159,0.0116103	1.67546,1.23374	0.00143537	0.00287042
3	rs151156899	58639987	NA,G	NA,A	NA,0.984127	NA,-0.0801808	NA,0.0342017	NA,1.71987	0.00143468	0.00286641
3	rs77205004	58180404	A,NA	G,NA	0.962227,NA	-0.0262215,NA	0.0103707,NA	1.94091,NA	0.0014317	0.00286279
3	rs10712297	58229628	A,A	G,G	0.93837,0.838294	-0.0189587,-0.0219238	0.00822159,0.0116103	1.67546,1.22927	0.00142548	0.00285065
3	rs71375980	58678408	A,NA	G,NA	0.910537,NA	0.0264662,NA	0.00692737,NA	3.8756,NA	0.00142213	0.00286464
3	rs118139058	58637174	NA,C	NA,T	NA,0.984127	NA,-0.0798915	NA,0.0342017	NA,1.71003	0.0014137	0.00282453
3	rs79297046	58592821	NA,C	NA,T	NA,0.984127	NA,-0.0798746	NA,0.0342017	NA,1.70946	0.00141248	0.0028221
3	rs12599738	58259022	A,A	G,G	0.578529,0.800595	0.00962636,0.0125439	0.00400399,0.0106986	1.79026,0.617973	0.00140884	0.00281758
3	rs57474112	58228856	G,G	A,A	0.93837,0.838294	-0.0189076,-0.0219238	0.00822159,0.0116103	1.66832,1.22927	0.00140759	0.00281489
3	rs74019831	58218489	A,A	G,G	0.939364,0.838294	-0.0191034,-0.0217692	0.00828432,0.0116103	1.67546,1.21615	0.00140502	0.00280987
3	rs150029250	58610175	NA,A	NA,G	NA,0.984127	NA,-0.07977	NA,0.0342017	NA,1.70591	0.001405	0.00280717
3	rs143604282	58638132	NA,C	NA,T	NA,0.984127	NA,-0.0797538	NA,0.0342017	NA,1.70536	0.00140385	0.00280487
3	rs113579863	58746194	G,NA	T,NA	0.929423,NA	0.0279089,NA	0.00771974,NA	3.52281,NA	0.00139673	0.00280653
3	rs12325003	58682833	T,T	C,C	0.846918,0.852183	0.0256569,0.00950483	0.00549107,0.0120441	5.5264,0.366518	0.00139638	0.00302014
3	rs118075513	58929347	G,NA	A,NA	0.978131,NA	0.0329924,NA	0.0135185,NA	1.83371,NA	0.00139442	0.00278989
3	rs55691416	58228735	C,C	G,G	0.93837,0.838294	-0.0188611,-0.0219238	0.00822159,0.0116103	1.66184,1.22927	0.00139157	0.00278287
3	rs142463661	58635594	NA,T	NA,C	NA,0.984127	NA,-0.0795783	NA,0.0342017	NA,1.69942	0.00139143	0.00278007
3	rs74019832	58219280	A,A	T,T	0.939364,0.838294	-0.0190518,-0.0217692	0.00828432,0.0116103	1.66832,1.21615	0.00138736	0.00277458
3	rs113103741	58225498	C,C	G,G	0.93837,0.838294	-0.0188611,-0.0218761	0.00822159,0.0116103	1.66184,1.22521	0.00138287	0.00276548
3	rs185903936	58632369	NA,T	NA,A	NA,0.97123	NA,0.0517387	NA,0.0255725	NA,1.36602	0.00137794	0.00275381
3	rs3736397	58208536	C,C	T,T	0.939364,0.838294	-0.0193154,-0.0212086	0.00828432,0.0116103	1.70501,1.16914	0.00137741	0.0027547
3	rs74989935	58224042	A,A	G,G	0.93837,0.838294	-0.0188115,-0.0219358	0.00822159,0.0116103	1.65494,1.23029	0.00137691	0.00275357
3	rs113265925	58770465	G,NA	A,NA	0.929423,NA	0.0273689,NA	0.00771974,NA	3.40655,NA	0.00137391	0.00275938
3	rs16942468	58217323	C,C	T,T	0.939364,0.838294	-0.0190518,-0.0216686	0.00828432,0.0116103	1.66832,1.20764	0.00136928	0.00273844
3	rs16959778	58217701	C,C	T,T	0.939364,0.838294	-0.0190518,-0.0216686	0.00828432,0.0116103	1.66832,1.20764	0.00136928	0.00273844
3	rs144017846	58593356	NA,T	NA,C	NA,0.984127	NA,-0.0792088	NA,0.0342017	NA,1.68693	0.00136573	0.00272877
3	rs58415199	58200617	C,C	A,A	0.939364,0.838294	-0.0192486,-0.0212616	0.00828432,0.0116103	1.69568,1.17354	0.00136394	0.00272777
3	rs143050957	58642292	NA,C	NA,T	NA,0.984127	NA,-0.0791586	NA,0.0342017	NA,1.68524	0.00136229	0.0027219
3	rs59804790	58216261	G,G	A,A	0.939364,0.838294	-0.0190518,-0.0216207	0.00828432,0.0116103	1.66832,1.2036	0.00136078	0.00272146
3	rs76255078	58216428	T,T	C,C	0.939364,0.838294	-0.0190518,-0.0216207	0.00828432,0.0116103	1.66832,1.2036	0.00136078	0.00272146
3	rs61268955	58214346	C,C	T,T	0.939364,0.838294	-0.0191034,-0.02152	0.00828432,0.0116103	1.67546,1.19514	0.00136027	0.00272043
3	rs3784914	58209396	G,G	C,C	0.939364,0.838294	-0.0192636,-0.0212086	0.00828432,0.0116103	1.69776,1.16914	0.00135979	0.00271948
3	rs116976189	58409066	NA,A	NA,G	NA,0.990079	NA,-0.0850949	NA,0.0431319	NA,1.3142	0.00135259	0.00270314
3	rs55798918	58259512	G,G	A,A	0.575547,0.796627	0.0096173,0.0116997	0.00400022,0.0106201	1.79026,0.567653	0.00134361	0.0026872
3	rs142319994	58657581	NA,G	NA,A	NA,0.984127	NA,-0.0788831	NA,0.0342017	NA,1.67597	0.00134359	0.00268456
3	rs150989164	58736290	NA,A	NA,G	NA,0.97123	NA,-0.0509016	NA,0.0255725	NA,1.33219	0.0013394	0.00267678
3	rs77101091	58681704	A,A	C,C	0.846918,0.850198	0.0255664,0.0094418	0.00549107,0.011978	5.49159,0.365983	0.0013387	0.00288963
3	rs75761489	58590464	NA,C	NA,G	NA,0.984127	NA,-0.0787795	NA,0.0342017	NA,1.67249	0.00133665	0.0026707
3	rs55998300	58212393	C,C	T,T	0.939364,0.838294	-0.0191034,-0.0213666	0.00828432,0.0116103	1.67546,1.18229	0.0013337	0.00266732
3	rs143180496	58886916	NA,A	NA,T	NA,0.980159	NA,-0.0605142	NA,0.0306528	NA,1.31551	0.00132759	0.00265323
3	rs3826095	58217784	T,T	C,C	0.939364,0.838294	-0.0189581,-0.021568	0.00828432,0.0116103	1.65537,1.19917	0.00132092	0.00264178
3	rs74019834	58222102	G,G	A,A	0.93837,0.838294	-0.0186657,-0.0218761	0.00822159,0.0116103	1.63474,1.22521	0.00131837	0.00263656
3	rs74019835	58222531	C,C	G,G	0.93837,0.838294	-0.0187169,-0.021776	0.00822159,0.0116103	1.64182,1.21672	0.00131749	0.00263481
3	rs138310559	58652310	NA,A	NA,C	NA,0.984127	NA,-0.0782128	NA,0.0342017	NA,1.65351	0.00129946	0.00259645
3	rs149624266	58652313	NA,T	NA,C	NA,0.984127	NA,-0.0781382	NA,0.0342017	NA,1.65102	0.00129466	0.00258687
3	rs139296580	58656966	NA,A	NA,G	NA,0.984127	NA,-0.0780007	NA,0.0342017	NA,1.64643	0.00128589	0.00256935
3	rs140747876	58759878	NA,C	NA,T	NA,0.967262	NA,-0.0487725	NA,0.0240217	NA,1.37344	0.00127387	0.00254604
3	rs181659232	58656843	NA,C	NA,T	NA,0.984127	NA,-0.0777312	NA,0.0342017	NA,1.63747	0.00126891	0.00253545
3	rs143028673	58666077	NA,C	NA,G	NA,0.984127	NA,-0.0776849	NA,0.0342017	NA,1.63593	0.00126602	0.00252969
3	rs146254301	58588617	NA,T	NA,A	NA,0.984127	NA,-0.0776111	NA,0.0342017	NA,1.63348	0.00126144	0.00252054
3	rs11647976	58680936	G,G	C,C	0.846918,0.85119	0.0253854,0.00970324	0.00549107,0.0120109	5.42232,0.377616	0.0012564	0.00270132
3	rs12325245	58681393	T,T	A,A	0.846918,0.85119	0.0253854,0.00965516	0.00549107,0.0120109	5.42232,0.375231	0.00124645	0.00267999
3	rs140168908	58660699	NA,C	NA,T	NA,0.984127	NA,-0.0773094	NA,0.0342017	NA,1.62348	0.00124292	0.00248355
3	rs147150290	58570426	NA,C	NA,G	NA,0.983135	NA,-0.0742717	NA,0.0331973	NA,1.59743	0.00121857	0.00243494
3	rs80128670	58573425	NA,T	NA,C	NA,0.984127	NA,-0.0768751	NA,0.0342017	NA,1.60914	0.00121688	0.00243155
3	rs74019836	58224062	C,C	A,A	0.93837,0.838294	-0.0184883,-0.0215756	0.00822159,0.0116103	1.61033,1.19981	0.00121448	0.00242891
3	rs8050263	58249654	G,G	T,T	0.577535,0.799603	0.00907132,0.0133014	0.00400272,0.0106787	1.63016,0.671795	0.00120638	0.00241277
3	rs116301590	58654754	NA,A	NA,G	NA,0.984127	NA,-0.0762572	NA,0.0342017	NA,1.58885	0.00118105	0.00236001
3	rs117543512	58662066	NA,T	NA,C	NA,0.984127	NA,-0.0761627	NA,0.0342017	NA,1.58576	0.0011757	0.00234932
3	rs71389031	58691245	T,NA	G,NA	0.922465,NA	0.0265583,NA	0.00739292,NA	3.48459,NA	0.00117562	0.00236286
3	rs116231274	58574264	NA,C	NA,T	NA,0.984127	NA,-0.0759273	NA,0.0342017	NA,1.57807	0.00116249	0.00232294
3	rs34488038	58691793	A,NA	C,NA	0.922465,NA	0.0265143,NA	0.00739292,NA	3.47466,NA	0.00116091	0.00233326
3	rs71389032	58691617	T,NA	C,NA	0.922465,NA	0.0265143,NA	0.00739292,NA	3.47466,NA	0.00116091	0.00233326
3	rs113514157	58184684	T,NA	C,NA	0.962227,NA	-0.0251346,NA	0.0103707,NA	1.81342,NA	0.00114245	0.00228468
3	rs118142263	58560342	NA,A	NA,G	NA,0.984127	NA,-0.0752842	NA,0.0342017	NA,1.55716	0.0011274	0.00225288
3	rs79444575	58411707	C,C	T,T	0.957256,0.702381	0.0226302,-0.00279671	0.00977441,0.00934946	1.68615,0.116429	0.00112457	0.00224698
3	rs111753430	58176237	C,NA	T,NA	0.962227,NA	-0.0250447,NA	0.0103707,NA	1.80306,NA	0.00112184	0.00224348
3	rs766791	58176970	A,NA	T,NA	0.962227,NA	-0.0250168,NA	0.0103707,NA	1.79986,NA	0.00111554	0.00223089
3	rs113588207	58176610	G,NA	A,NA	0.962227,NA	-0.0249694,NA	0.0103707,NA	1.79442,NA	0.00110495	0.00220971
3	rs116860925	58418864	NA,T	NA,C	NA,0.982143	NA,0.0605517	NA,0.0322783	NA,1.21706	0.00109936	0.00219736
3	rs117588596	58708047	C,NA	T,NA	0.963221,NA	0.0298845,NA	0.0105045,NA	2.3524,NA	0.00108853	0.00217705
3	rs77246929	58567023	NA,A	NA,G	NA,0.984127	NA,-0.0742563	NA,0.0342017	NA,1.52402	0.00107419	0.0021466
3	rs76008211	58183733	A,NA	G,NA	0.962227,NA	-0.0248175,NA	0.0103707,NA	1.77704,NA	0.00107179	0.00214343
3	rs58770507	58190770	T,T	G,G	0.939364,0.905754	-0.0191502,-0.0239322	0.00828432,0.0146307	1.68197,0.991856	0.00101977	0.0020397
3	rs77946398	58626488	NA,G	NA,A	NA,0.977182	NA,-0.0521996	NA,0.0286274	NA,1.16596	0.00101019	0.00201924
3	rs79068816	58807739	C,NA	T,NA	0.931412,NA	0.0268443,NA	0.00782246,NA	3.22199,NA	0.00100382	0.00201607
3	rs9925496	58947580	G,NA	A,NA	0.974155,NA	0.0233739,NA	0.0124606,NA	1.21697,NA	0.000998183	0.00199524
3	rs75249291	58410022	A,A	G,G	0.958251,0.702381	0.022933,-0.00276303	0.00988495,0.00934946	1.69162,0.114871	0.000988818	0.00197594
3	rs112046993	58185799	T,NA	C,NA	0.962227,NA	-0.0243792,NA	0.0103707,NA	1.72736,NA	0.000982719	0.00196537
3	rs138966341	58204763	C,NA	A,NA	0.985089,NA	0.0368254,NA	0.0163138,NA	1.62,NA	0.000980314	0.00195997
3	rs6499957	58521294	C,C	T,T	0.285288,0.321429	0.000752515,0.0217853	0.00437857,0.00915299	0.063715,1.76179	0.000976556	0.00195168
3	rs75101041	58542434	NA,T	NA,C	NA,0.968254	NA,0.0442486	NA,0.0243817	NA,1.1577	0.000974696	0.00194835
3	rs17821537	58539368	T,NA	C,NA	0.914513,NA	0.0254144,NA	0.00707122,NA	3.48737,NA	0.000974073	0.0019592
3	rs191518182	58238082	NA,A	NA,G	NA,0.990079	NA,0.0762146	NA,0.0431319	NA,1.11224	0.0009673	0.00193354
3	rs79143633	58416530	T,T	C,C	0.958251,0.698413	0.0229048,-0.00202311	0.00988495,0.0093141	1.68833,0.0819458	0.000965384	0.00192913
3	rs12933867	58602602	A,NA	G,NA	0.909543,NA	0.0246343,NA	0.00689297,NA	3.45371,NA	0.00095919	0.00192892
3	rs76839835	58412439	G,G	T,T	0.958251,0.702381	0.0227549,-0.00284462	0.00988495,0.00934946	1.67087,0.118653	0.000948533	0.00189548
3	rs75793057	58405138	G,G	A,A	0.958251,0.703373	0.0228246,-0.00161913	0.00988495,0.00935847	1.67898,0.0641695	0.000938518	0.00187547
3	rs73549172	58181055	A,A	G,G	0.918489,0.827381	-0.0131125,-0.0225732	0.00722595,0.0113111	1.15752,1.33752	0.000931305	0.00186279
3	rs76340158	58410837	C,C	T,T	0.958251,0.702381	0.0226659,-0.00290751	0.00988495,0.00934946	1.66055,0.121585	0.000929747	0.00185795
3	rs11860708	58178596	A,A	G,G	0.918489,0.842262	-0.0132568,-0.0232041	0.00722595,0.0117277	1.17677,1.31999	0.000920793	0.00184179
3	rs112301991	58211623	C,NA	T,NA	0.962227,NA	-0.0240347,NA	0.0103707,NA	1.68881,NA	0.000919062	0.00183811
3	rs77731636	58415359	A,A	G,G	0.958251,0.702381	0.0226062,-0.00295783	0.00988495,0.00934946	1.65365,0.12394	0.000917649	0.00183379
3	rs7205377	58238326	T,T	C,C	0.519881,0.205357	-0.0113741,-0.00397203	0.00395743,0.0105819	2.39237,0.15034	0.000909375	0.00181923
3	rs11865559	58667744	NA,C	NA,T	NA,0.984127	NA,-0.0705736	NA,0.0342017	NA,1.40816	0.000909102	0.00181688
3	rs74348602	58218057	T,NA	C,NA	0.962227,NA	-0.0239449,NA	0.0103707,NA	1.67883,NA	0.000903318	0.00180663
3	rs79273709	58993693	NA,C	NA,T	NA,0.951389	NA,0.0348804	NA,0.0198773	NA,1.10075	0.000885144	0.00176935
3	rs57518155	59034105	C,C	T,T	0.977137,0.787698	-0.0237836,0.0183736	0.0132281,0.0104531	1.14157,1.1035	0.000884685	0.00176873
3	rs147425160	58803936	T,NA	C,NA	0.931412,NA	0.0263496,NA	0.00782246,NA	3.12154,NA	0.000883907	0.00177496
3	rs149955203	58953062	G,NA	A,NA	0.974155,NA	0.0234592,NA	0.0124606,NA	1.2237,NA	0.000877209	0.00175357
3	rs2731739	58236162	A,A	G,G	0.521869,0.203373	-0.0112384,-0.00482724	0.00395809,0.0106201	2.34481,0.18746	0.000873159	0.00174677
3	rs77474474	58205405	T,T	C,C	0.939364,0.901786	-0.0188597,-0.0226466	0.00828432,0.0143636	1.64182,0.939785	0.000870123	0.00174047
3	rs74019800	58159888	G,G	A,A	0.9334,0.832341	-0.0144672,-0.0235211	0.00792989,0.011443	1.16689,1.39979	0.000869196	0.00173857
3	rs11076276	58918381	C,C	T,T	0.812127,0.835317	-0.0144741,0.00517402	0.00506169,0.0115253	2.37237,0.184765	0.000865945	0.00173058
3	rs12922700	59040410	T,T	G,G	0.4334,0.55754	0.00793292,-0.0144563	0.00398985,0.00860653	1.32993,1.03144	0.000863149	0.00172496
3	rs2432552	58234456	G,G	T,T	0.519881,0.203373	-0.0112365,-0.00487503	0.00395743,0.0106201	2.34481,0.189628	0.000859777	0.00172004
3	rs150030001	58694793	NA,A	NA,G	NA,0.984127	NA,-0.0686575	NA,0.0342017	NA,1.34965	0.000855284	0.00170938
3	rs2731740	58233956	G,G	A,A	0.521869,0.203373	-0.011194,-0.00484928	0.00395809,0.0106201	2.32957,0.188459	0.000850826	0.00170211
3	rs79271919	58965952	NA,C	NA,G	NA,0.954365	NA,0.035265	NA,0.0204832	NA,1.06991	0.000850431	0.00169999
3	rs41515846	58456643	NA,G	NA,C	NA,0.926587	NA,-0.0273041	NA,0.0163898	NA,1.01895	0.000848721	0.0016966
3	rs78609274	58377398	C,C	T,T	0.957256,0.704365	0.0220835,-0.00234114	0.00977441,0.00936756	1.62227,0.0954743	0.000848659	0.00169598
3	rs150579793	58751638	NA,T	NA,A	NA,0.967262	NA,-0.042562	NA,0.0240217	NA,1.11676	0.000847955	0.00169514
3	rs732728	58916680	A,A	C,C	0.765408,0.804563	-0.0128684,-0.00143533	0.00466591,0.01078	2.23535,0.048625	0.000845239	0.00168894
3	rs77451922	58401561	C,C	T,T	0.958251,0.703373	0.0223878,-0.00166796	0.00988495,0.00935847	1.62852,0.0662384	0.000844288	0.00168726
3	rs74401493	58383236	T,T	C,C	0.957256,0.703373	0.02206,-0.00206929	0.00977441,0.00935847	1.61955,0.083544	0.000838824	0.00167634
3	rs7196068	58234135	A,A	G,G	0.917495,0.839286	-0.0136165,-0.0215369	0.00718617,0.0116392	1.2357,1.19207	0.000833643	0.0016675
3	rs117306128	58553729	NA,G	NA,A	NA,0.983135	NA,-0.0661625	NA,0.0331973	NA,1.33479	0.000831768	0.00166241
3	rs58553914	58233709	C,C	T,T	0.917495,0.838294	-0.01352,-0.0216307	0.00718617,0.0116103	1.22244,1.20445	0.000830831	0.00166187
3	rs732727	58916694	C,C	T,T	0.765408,0.804563	-0.012818,-0.00143533	0.00466591,0.01078	2.22101,0.048625	0.000823698	0.00164592
3	rs117482632	58493094	NA,T	NA,C	NA,0.959325	NA,0.0367307	NA,0.0216401	NA,1.04754	0.000822625	0.00164444
3	rs146240070	58691258	NA,G	NA,T	NA,0.984127	NA,-0.0677304	NA,0.0342017	NA,1.32178	0.000822179	0.00164325
3	rs8056183	58539208	NA,A	NA,G	NA,0.985119	NA,-0.0701385	NA,0.0353055	NA,1.32822	0.000822121	0.00164315
3	rs140196677	58911423	A,A	G,G	0.810139,0.835317	-0.0141827,0.00699376	0.00504129,0.0115253	2.30949,0.264423	0.000821572	0.00164197
3	rs1834021	58234767	C,C	T,T	0.917495,0.839286	-0.0135705,-0.0214892	0.00718617,0.0116392	1.22938,1.18809	0.000819149	0.00163852
3	rs148159545	58911791	T,T	A,A	0.810139,0.835317	-0.0141827,0.00689681	0.00504129,0.0115253	2.30949,0.259977	0.00081823	0.0016353
3	rs138629337	58549289	NA,G	NA,C	NA,0.984127	NA,-0.0680836	NA,0.0342017	NA,1.33236	0.000816715	0.00163233
3	rs74779425	58967729	C,C	A,A	0.974155,0.775794	-0.0317389,-0.00474044	0.0124606,0.0102496	1.96414,0.191302	0.000800274	0.00159956
3	rs58819165	58904559	G,G	A,A	0.764414,0.832341	-0.0125197,0.00501877	0.00465908,0.011443	2.1423,0.179825	0.000799367	0.00159732
3	rs71389023	58539769	A,NA	G,NA	0.914513,NA	0.024999,NA	0.00707122,NA	3.3901,NA	0.000796301	0.00160161
3	rs8044982	58521090	T,T	C,C	0.296223,0.393849	0.000804275,0.0205278	0.00433025,0.00874879	0.0692276,1.72221	0.000795147	0.00158929
3	rs8058372	58238081	A,A	C,C	0.917495,0.839286	-0.0139012,-0.0205527	0.00718617,0.0116392	1.27524,1.11112	0.000791657	0.00158355
3	rs34161389	58622604	A,NA	G,NA	0.913519,NA	0.0250156,NA	0.00703429,NA	3.42457,NA	0.000785879	0.00158126
3	rs71389025	58594655	A,NA	G,NA	0.913519,NA	0.0250156,NA	0.00703429,NA	3.42457,NA	0.000785879	0.00158126
3	rs34014750	58622842	C,NA	G,NA	0.913519,NA	0.0250156,NA	0.00703429,NA	3.42457,NA	0.000785879	0.00158126
3	rs75142819	58695746	NA,A	NA,G	NA,0.984127	NA,-0.0665611	NA,0.0342017	NA,1.28702	0.000782953	0.00156488
3	rs79550141	58958847	A,A	G,G	0.890656,0.744048	-0.0125799,-0.00867322	0.00633559,0.00979543	1.32717,0.424903	0.000782785	0.00156314
3	rs56347179	58915317	A,A	T,T	0.810139,0.835317	-0.0141827,0.00563644	0.00504129,0.0115253	2.30949,0.204254	0.000780314	0.00155955
3	rs76511994	58381713	T,T	C,C	0.957256,0.703373	0.0217343,-0.00216738	0.00977441,0.00935847	1.5821,0.0878563	0.000776763	0.00155236
3	rs74848671	58543990	NA,C	NA,A	NA,0.984127	NA,-0.0667887	NA,0.0342017	NA,1.29375	0.000773839	0.00154668
3	rs62067774	58914598	G,G	A,A	0.754473,0.678571	-0.0123286,-0.00430285	0.00459376,0.00915299	2.1379,0.194988	0.000771181	0.00154106
3	rs80065305	58958844	T,T	G,G	0.890656,0.744048	-0.0125352,-0.00867322	0.00633559,0.00979543	1.31996,0.424903	0.00077062	0.00153886
3	rs12925676	58625326	T,NA	C,NA	0.913519,NA	0.0249316,NA	0.00703429,NA	3.40488,NA	0.0007681	0.00154538
3	rs12918465	58627242	C,NA	T,NA	0.913519,NA	0.0249316,NA	0.00703429,NA	3.40488,NA	0.0007681	0.00154538
3	rs12931051	58626534	T,NA	C,NA	0.913519,NA	0.0249316,NA	0.00703429,NA	3.40488,NA	0.0007681	0.00154538
3	rs149377381	58733192	NA,T	NA,C	NA,0.985119	NA,-0.0678489	NA,0.0353055	NA,1.26252	0.000767105	0.00153323
3	rs146666026	58695845	NA,T	NA,C	NA,0.984127	NA,-0.0660471	NA,0.0342017	NA,1.27189	0.000766551	0.00153212
3	rs11640898	58914064	T,T	G,G	0.754473,0.678571	-0.0123286,-0.0041491	0.00459376,0.00915299	2.1379,0.186867	0.000765796	0.00153031
3	rs11643045	58910764	C,C	T,T	0.811133,0.835317	-0.0141608,0.00714688	0.00505144,0.0115253	2.29604,0.271492	0.000762767	0.00152452
3	rs112017576	58734763	NA,A	NA,C	NA,0.985119	NA,-0.0675117	NA,0.0353055	NA,1.25299	0.000756928	0.00151289
3	rs78283726	58394137	G,G	C,C	0.957256,0.703373	0.0216031,-0.00167674	0.00977441,0.00935847	1.56714,0.0666112	0.000756408	0.00151167
3	rs142053874	58706924	NA,G	NA,C	NA,0.984127	NA,-0.0656756	NA,0.0342017	NA,1.261	0.000755002	0.00150904
3	rs16960117	58381021	T,T	A,A	0.957256,0.703373	0.0216031,-0.00225358	0.00977441,0.00935847	1.56714,0.0916732	0.000754122	0.00150714
3	rs11076223	58239558	G,G	T,T	0.917495,0.839286	-0.0140894,-0.019727	0.00718617,0.0116392	1.3017,1.04529	0.000752636	0.00150552
3	rs56361283	58914795	A,A	G,G	0.764414,0.835317	-0.0124693,0.00378916	0.00465908,0.0115253	2.12826,0.129403	0.000751957	0.00150262
3	rs10163390	58628845	T,NA	C,NA	0.913519,NA	0.0248477,NA	0.00703429,NA	3.38525,NA	0.00075083	0.00151054
3	rs78455334	58798220	G,NA	T,NA	0.931412,NA	0.0256904,NA	0.00782246,NA	2.99023,NA	0.000750584	0.00150692
3	rs67051373	58519197	C,C	T,T	0.83002,0.858135	0.0194281,0.00790031	0.00526376,0.0122515	3.65083,0.28481	0.000748893	0.00150609
3	rs78876225	58386790	T,T	C,C	0.958251,0.703373	0.0218474,-0.00211833	0.00988495,0.00935847	1.56714,0.0856962	0.000748313	0.00149554
3	rs41422944	58219283	G,G	A,A	0.506958,0.802579	0.010363,0.00568444	0.00395468,0.010739	2.05644,0.224333	0.000748222	0.00149688
3	rs8062275	59030019	C,NA	T,NA	0.032803,NA	0.0222456,NA	0.0111001,NA	1.34622,NA	0.000747518	0.00149447
3	rs74909879	58671862	NA,C	NA,T	NA,0.982143	NA,-0.0618136	NA,0.0322783	NA,1.25579	0.000739923	0.00147893
3	rs55705924	58915006	C,C	A,A	0.754473,0.709325	-0.01242,-0.00149999	0.00459376,0.00941405	2.1638,0.0587846	0.000738266	0.00147532
3	rs139117155	59022024	C,NA	T,NA	0.963221,NA	0.0241574,NA	0.0105045,NA	1.66829,NA	0.000738229	0.00147733
3	rs9746703	58671028	NA,A	NA,G	NA,0.983135	NA,-0.0634061	NA,0.0331973	NA,1.25076	0.000737615	0.0014743
3	rs11643069	58670092	C,C	T,T	0.843936,0.813492	0.0238056,0.0110202	0.00544795,0.0109743	4.90501,0.501286	0.000736842	0.00155447
3	rs79545574	58902184	G,NA	A,NA	0.983101,NA	0.0224155,NA	0.0153396,NA	0.841821,NA	0.000731445	0.0014618
3	rs112160220	58387639	T,T	G,G	0.958251,0.703373	0.0217574,-0.00197118	0.00988495,0.00935847	1.55703,0.0792635	0.000730359	0.00145967
3	rs116422140	58671863	NA,A	NA,G	NA,0.982143	NA,-0.0614915	NA,0.0322783	NA,1.24585	0.000729833	0.00145877
3	rs148584831	58698287	NA,C	NA,T	NA,0.984127	NA,-0.0646519	NA,0.0342017	NA,1.23124	0.000724452	0.00144801
3	rs117468659	58700455	NA,C	NA,A	NA,0.984127	NA,-0.0643877	NA,0.0342017	NA,1.22361	0.00071686	0.00143284
3	rs12918570	58268436	T,T	C,C	0.573559,0.799603	0.00889615,0.0120789	0.0039978,0.0106787	1.58396,0.588371	0.00071557	0.0014314
3	rs76315415	58695365	NA,A	NA,T	NA,0.984127	NA,-0.0642874	NA,0.0342017	NA,1.22073	0.000714008	0.00142715
3	rs74019824	58206406	G,G	T,T	0.939364,0.900794	-0.0186627,-0.0206729	0.00828432,0.0142995	1.61487,0.828978	0.000713947	0.00142818
3	rs112480836	58232237	A,A	C,C	0.93837,0.901786	-0.0185103,-0.0208701	0.00822159,0.0143636	1.61334,0.834969	0.000713323	0.00142688
3	rs144972870	58694808	NA,C	NA,T	NA,0.984127	NA,-0.0642069	NA,0.0342017	NA,1.21841	0.000711733	0.0014226
3	rs117616563	58433954	T,NA	C,NA	0.980119,NA	0.0236169,NA	0.0141639,NA	1.02029,NA	0.000711088	0.00142116
3	rs75444863	58907867	C,C	T,T	0.754473,0.676587	-0.012283,-0.00278332	0.00459376,0.00913824	2.12501,0.118794	0.000710331	0.00141952
3	rs192891721	58247048	NA,A	NA,G	NA,0.99504	NA,0.0966456	NA,0.0608454	NA,0.950004	0.000708528	0.00141648
3	rs11076275	58906594	G,G	C,C	0.754473,0.678571	-0.012283,-0.00258496	0.00459376,0.00915299	2.12501,0.109231	0.00070659	0.00141205
3	rs1875525	58201849	T,T	C,C	0.939364,0.900794	-0.0185689,-0.0208174	0.00828432,0.0142995	1.60212,0.837301	0.000706312	0.00141291
3	rs150296553	58729124	NA,G	NA,A	NA,0.985119	NA,-0.0657189	NA,0.0353055	NA,1.20285	0.000705966	0.00141108
3	rs71389029	58663983	C,NA	T,NA	0.912525,NA	0.0241598,NA	0.00699802,NA	3.25518,NA	0.000705846	0.00141899
3	rs9934380	58676381	NA,T	NA,G	NA,0.982143	NA,-0.060276	NA,0.0322783	NA,1.20868	0.000703787	0.00140672
3	rs113577652	58232261	A,A	C,C	0.93837,0.901786	-0.018464,-0.020727	0.00822159,0.0143636	1.607,0.826771	0.000697392	0.00139502
3	rs62067773	58913784	T,NA	C,NA	0.992048,NA	-0.0406023,NA	0.0222601,NA	1.16652,NA	0.000696341	0.0013923
3	rs1875522	58202107	T,T	C,C	0.939364,0.899802	-0.0184188,-0.0208693	0.00828432,0.0142364	1.58181,0.84566	0.000690865	0.00138202
3	rs1875523	58202084	T,T	A,A	0.939364,0.900794	-0.0184188,-0.0209618	0.00828432,0.0142995	1.58181,0.84566	0.000689657	0.0013796
3	rs1875524	58201931	C,C	T,T	0.939364,0.900794	-0.0184188,-0.0209618	0.00828432,0.0142995	1.58181,0.84566	0.000689657	0.0013796
3	rs11646347	58913850	G,G	A,A	0.754473,0.709325	-0.012283,-0.00145007	0.00459376,0.00941405	2.12501,0.0567111	0.000688312	0.00137554
3	rs62067781	58917677	A,A	T,T	0.766402,0.834325	-0.0124141,0.00379692	0.00467279,0.0114976	2.10284,0.130052	0.000684435	0.00136775
3	rs12599034	58918086	A,A	G,G	0.812127,0.835317	-0.0139554,0.00525417	0.00506169,0.0115253	2.23416,0.188106	0.000683792	0.00136669
3	rs146582259	58700171	NA,A	NA,G	NA,0.984127	NA,-0.0631648	NA,0.0342017	NA,1.18861	0.000683199	0.00136559
3	rs55752470	58917827	G,G	A,A	0.766402,0.834325	-0.0124141,0.00371008	0.00467279,0.0114976	2.10284,0.126717	0.00068316	0.0013652
3	rs7192191	58378549	C,C	T,T	0.956262,0.700397	0.0209303,-0.00131049	0.00966771,0.00933164	1.51727,0.0514326	0.000680281	0.00135958
3	rs112724982	58203280	G,G	A,A	0.939364,0.900794	-0.0183718,-0.0209152	0.00828432,0.0142995	1.57548,0.84296	0.000679487	0.00135926
3	rs71389026	58641554	T,NA	C,NA	0.913519,NA	0.0244723,NA	0.00703429,NA	3.29818,NA	0.000679385	0.00136641
3	rs144519609	58193878	NA,C	NA,T	NA,0.972222	NA,-0.0400933	NA,0.0260119	NA,0.909276	0.000678109	0.00135567
3	rs12149304	58927522	T,T	C,C	0.811133,0.838294	-0.013973,0.00448044	0.00505144,0.0116103	2.24622,0.15517	0.000677977	0.00135507
3	rs139897645	58724475	NA,C	NA,T	NA,0.985119	NA,-0.0646025	NA,0.0353055	NA,1.17213	0.000676739	0.00135269
3	rs74019829	58209316	C,C	T,T	0.939364,0.900794	-0.0184188,-0.0207195	0.00828432,0.0142995	1.58181,0.831659	0.000676244	0.00135278
3	rs75303867	58402179	NA,A	NA,C	NA,0.930556	NA,-0.025935	NA,0.0168156	NA,0.910106	0.000675921	0.00135128
3	rs61667621	58217564	C,C	T,T	0.939364,0.900794	-0.0183718,-0.0208443	0.00828432,0.0142995	1.57548,0.838858	0.000675585	0.00135146
3	rs74019828	58209274	A,A	G,G	0.939364,0.900794	-0.0184188,-0.0206729	0.00828432,0.0142995	1.58181,0.828978	0.000673713	0.00134771
3	rs12149696	58215752	C,C	G,G	0.939364,0.900794	-0.0183718,-0.0207932	0.00828432,0.0142995	1.57548,0.835909	0.000672797	0.00134588
3	rs7500380	58905937	C,C	T,T	0.754473,0.676587	-0.0121871,-0.00248197	0.00459376,0.00913824	2.09806,0.104618	0.000671828	0.00134261
3	rs16959780	58217759	A,A	T,T	0.939364,0.900794	-0.0183249,-0.0208907	0.00828432,0.0142995	1.56917,0.841543	0.000670696	0.00134168
3	rs60051015	58904682	C,C	T,T	0.754473,0.676587	-0.0121871,-0.00238313	0.00459376,0.00913824	2.09806,0.100039	0.000669167	0.00133729
3	rs77863928	58597855	NA,G	NA,A	NA,0.977182	NA,-0.0439468	NA,0.0286274	NA,0.903956	0.000667285	0.00133405
3	rs112432716	58728129	NA,C	NA,T	NA,0.985119	NA,-0.0641903	NA,0.0353055	NA,1.16088	0.000666401	0.00133203
3	rs62067782	58917702	G,G	A,A	0.766402,0.833333	-0.0123681,0.00349921	0.00467279,0.0114701	2.09018,0.119008	0.000665651	0.00133023
3	rs62067767	58909036	T,T	G,G	0.754473,0.709325	-0.0122328,-0.000400438	0.00459376,0.00941405	2.11088,0.0149908	0.00066327	0.00132551
3	rs12599248	58905404	T,T	C,C	0.754473,0.710317	-0.0122328,0.000451332	0.00459376,0.00942357	2.11088,0.0169149	0.000662079	0.00132314
3	rs62066444	58906375	C,C	G,G	0.754473,0.709325	-0.0122328,0.000250436	0.00459376,0.00941405	2.11088,0.00931631	0.000661943	0.00132287
3	rs78635141	58955837	NA,T	NA,C	NA,0.954365	NA,0.0315208	NA,0.0204832	NA,0.907147	0.000660111	0.00131967
3	rs117515722	58721694	NA,C	NA,T	NA,0.985119	NA,-0.0638814	NA,0.0353055	NA,1.15248	0.000658808	0.00131686
3	rs150258696	58718871	NA,G	NA,A	NA,0.985119	NA,-0.063835	NA,0.0353055	NA,1.15123	0.00065768	0.00131461
3	rs143849801	58876056	T,NA	C,NA	0.989066,NA	0.0249492,NA	0.0190121,NA	0.722563,NA	0.000656954	0.00131292
3	rs137878998	58974202	T,NA	C,NA	0.974155,NA	0.021571,NA	0.0124606,NA	1.07869,NA	0.000654823	0.00130915
3	rs151075190	58714002	NA,C	NA,T	NA,0.985119	NA,-0.0636484	NA,0.0353055	NA,1.14617	0.000653167	0.00130559
3	rs140547342	58718266	NA,T	NA,G	NA,0.985119	NA,-0.0636402	NA,0.0353055	NA,1.14595	0.00065297	0.0013052
3	rs17821543	58540875	A,NA	G,NA	0.913519,NA	0.0240322,NA	0.00703429,NA	3.19759,NA	0.000647796	0.00130207
3	rs7188436	58385465	T,T	C,C	0.958251,0.703373	0.021213,-0.00211833	0.00988495,0.00935847	1.49657,0.0856962	0.000645319	0.00128977
3	rs150585401	58479199	NA,T	NA,G	NA,0.991071	NA,-0.0688899	NA,0.0454422	NA,0.887655	0.000645221	0.00128995
3	rs7197532	58670351	G,G	A,A	0.833002,0.795635	0.023389,0.003471	0.00530104,0.0106009	4.98991,0.128809	0.000643212	0.00135861
3	rs1393203	58207203	C,C	A,A	0.939364,0.900794	-0.0182263,-0.0206216	0.00828432,0.0142995	1.55596,0.826032	0.000641319	0.00128293
3	rs71389030	58673196	A,A	G,G	0.842942,0.814484	0.0233788,0.0111813	0.00543389,0.0109969	4.77222,0.509668	0.000638962	0.00134184
3	rs3743578	58217799	T,T	C,C	0.939364,0.900794	-0.0181664,-0.0207468	0.00828432,0.0142995	1.54796,0.833231	0.000638828	0.00127794
3	rs71389028	58663260	A,NA	G,NA	0.913519,NA	0.0242251,NA	0.00703429,NA	3.24149,NA	0.000637062	0.00128106
3	rs8058781	58653838	A,NA	G,NA	0.913519,NA	0.0242251,NA	0.00703429,NA	3.24149,NA	0.000637062	0.00128106
3	rs117630153	58512017	A,NA	G,NA	0.958251,NA	0.0145109,NA	0.00988495,NA	0.847372,NA	0.000636242	0.001272
3	rs11641947	58669908	G,G	A,A	0.833996,0.796627	0.0234449,0.00333714	0.00531372,0.0106201	4.98991,0.123005	0.0006314	0.00133444
3	rs75241789	58224666	A,A	G,G	0.93837,0.899802	-0.0179826,-0.0206315	0.00822159,0.0142364	1.54174,0.83186	0.000628028	0.00125629
3	rs984432	58452610	NA,C	NA,T	NA,0.926587	NA,-0.0236849	NA,0.0163898	NA,0.828474	0.000626974	0.00125346
3	rs36107415	58659281	T,NA	C,NA	0.913519,NA	0.0241413,NA	0.00703429,NA	3.22239,NA	0.000623484	0.00125368
3	rs8056834	58656866	A,NA	C,NA	0.913519,NA	0.0241413,NA	0.00703429,NA	3.22239,NA	0.000623484	0.00125368
3	rs12709010	58735942	G,NA	A,NA	0.833002,NA	-0.00694794,NA	0.00530104,NA	0.721321,NA	0.000623471	0.00124656
3	rs60090586	58452741	NA,A	NA,G	NA,0.926587	NA,-0.0236017	NA,0.0163898	NA,0.824308	0.000622943	0.00124541
3	rs117223986	58925419	T,T	C,C	0.812127,0.835317	-0.013813,0.00411395	0.00506169,0.0115253	2.19695,0.141986	0.000621831	0.00124288
3	rs565134451	58430589	NA,A	NA,C	NA,0.99504	NA,0.0906988	NA,0.0608454	NA,0.866284	0.000619833	0.00123921
3	rs34737210	58549262	C,NA	T,NA	0.913519,NA	0.0238416,NA	0.00703429,NA	3.15453,NA	0.000619492	0.00124507
3	rs34676074	58549321	C,NA	G,NA	0.913519,NA	0.0238416,NA	0.00703429,NA	3.15453,NA	0.000619492	0.00124507
3	rs2406084	58677693	C,C	G,G	0.843936,0.814484	0.0233825,0.0109488	0.00544795,0.0109969	4.75183,0.495618	0.000617812	0.00129516
3	rs12149093	58929266	A,A	T,T	0.812127,0.829365	-0.0138589,0.00166427	0.00506169,0.0113631	2.20892,0.0537661	0.000612015	0.00122327
3	rs147125567	58842714	A,NA	G,NA	0.937376,NA	0.0250315,NA	0.0081604,NA	2.66575,NA	0.000610425	0.00122456
3	rs8061552	58671007	G,G	T,T	0.833002,0.796627	0.0232528,0.00361749	0.00530104,0.0106201	4.93852,0.134668	0.000609847	0.00128526
3	rs37363	58198956	A,A	G,G	0.50497,0.804563	0.0102277,0.00443033	0.00395449,0.01078	2.01324,0.166796	0.000608783	0.00121799
3	rs74019833	58219939	C,C	T,T	0.939364,0.900794	-0.0181198,-0.0202414	0.00828432,0.0142995	1.54174,0.804344	0.000607027	0.00121434
3	rs117286411	58805254	NA,A	NA,T	NA,0.970238	NA,-0.0356751	NA,0.0251555	NA,0.806491	0.000606797	0.00121313
3	rs967652	58924446	C,C	G,G	0.812127,0.834325	-0.013767,0.00376332	0.00506169,0.0114976	2.18501,0.12876	0.000605072	0.0012094
3	rs78837937	58823455	T,NA	C,NA	0.968191,NA	0.0285799,NA	0.0112664,NA	1.95122,NA	0.00059996	0.00120008
3	rs142944245	58698467	NA,C	NA,T	NA,0.984127	NA,-0.0595156	NA,0.0342017	NA,1.08706	0.000595745	0.00119085
3	rs983395	58922415	A,A	G,G	0.812127,0.835317	-0.0136705,0.00484728	0.00506169,0.0115253	2.16004,0.171299	0.000595151	0.00118958
3	rs893196	59031716	A,A	G,G	0.502982,0.406746	0.00803895,-0.0103771	0.00395437,0.00870204	1.37613,0.632513	0.000591836	0.00118336
3	rs35556313	58548415	A,NA	G,NA	0.912525,NA	0.0237187,NA	0.00699802,NA	3.15453,NA	0.00058976	0.00118552
3	rs12446487	58671815	C,C	A,A	0.833996,0.796627	0.0232661,0.00357075	0.00531372,0.0106201	4.92264,0.132709	0.000589726	0.0012427
3	rs56404716	58923195	G,G	A,A	0.812127,0.835317	-0.0136705,0.00438413	0.00506169,0.0115253	2.16004,0.15264	0.000587764	0.00117482
3	rs113333575	58205340	T,T	C,C	0.968191,0.838294	-0.0191849,-0.0205659	0.0112664,0.0116103	1.05259,1.11633	0.000585526	0.00117103
3	rs71375919	58547522	T,NA	C,NA	0.912525,NA	0.0236744,NA	0.00699802,NA	3.14451,NA	0.000583186	0.00117227
3	rs76133256	58697467	NA,A	NA,C	NA,0.984127	NA,-0.0585765	NA,0.0342017	NA,1.06162	0.000576024	0.00115145
3	rs37359	58198808	T,T	C,C	0.506958,0.804563	0.0101352,0.00487259	0.00395468,0.01078	1.98372,0.18624	0.000575965	0.00115235
3	rs193867	58186588	C,C	T,T	0.501988,0.804563	0.0100925,0.00431132	0.00395433,0.01078	1.97052,0.161652	0.000575834	0.00115207
3	rs141909015	58985912	NA,G	NA,A	NA,0.97123	NA,-0.0355033	NA,0.0255725	NA,0.782425	0.000575547	0.00115069
3	rs545624519	58810830	NA,T	NA,C	NA,0.992063	NA,-0.0683015	NA,0.0481747	NA,0.806173	0.000574398	0.00114838
3	rs140718396	58978118	NA,A	NA,T	NA,0.981151	NA,0.0439423	NA,0.0314332	NA,0.790147	0.000574171	0.00114794
3	rs78230821	58529067	NA,T	NA,C	NA,0.920635	NA,-0.0220896	NA,0.0158141	NA,0.789239	0.000572784	0.00114516
3	rs1808004	58177088	G,G	A,A	0.516899,0.200397	-0.0104614,-0.00336267	0.00395656,0.0106787	2.08663,0.123296	0.000570827	0.00114213
3	rs12599934	59024428	NA,T	NA,C	NA,0.818452	NA,0.0158816	NA,0.0110895	NA,0.817855	0.000568052	0.0011357
3	rs75594993	58930984	C,C	T,T	0.812127,0.840278	-0.0136705,0.00202825	0.00506169,0.0116683	2.16004,0.0644913	0.000564692	0.00112871
3	rs74983593	58931039	T,NA	A,NA	0.952286,NA	-0.0160499,NA	0.00927543,NA	1.07798,NA	0.000564335	0.00112802
3	rs12446057	58903288	A,A	G,G	0.661034,0.371032	-0.00919983,0.00497656	0.00417686,0.00884878	1.5587,0.241207	0.000562484	0.00112387
3	rs28835270	58948735	G,NA	A,NA	0.974155,NA	0.0204848,NA	0.0124606,NA	0.999209,NA	0.000562481	0.00112459
3	rs1898364	59094257	C,NA	A,NA	0.971173,NA	0.0196027,NA	0.0118166,NA	1.01263,NA	0.000559747	0.00111863
3	rs1898363	59094295	T,NA	C,NA	0.971173,NA	0.0196027,NA	0.0118166,NA	1.01263,NA	0.000559747	0.00111863
3	rs7197566	59093744	C,NA	T,NA	0.971173,NA	0.0196027,NA	0.0118166,NA	1.01263,NA	0.000559747	0.00111863
3	rs115592421	59095192	T,NA	C,NA	0.971173,NA	0.0195892,NA	0.0118166,NA	1.01161,NA	0.00055864	0.00111642
3	rs12443605	59030810	A,A	C,C	0.523857,0.802579	0.00866664,-0.00479872	0.00395881,0.010739	1.54391,0.18377	0.000556872	0.00111358
3	rs7187710	59095706	C,NA	T,NA	0.971173,NA	0.0195543,NA	0.0118166,NA	1.00895,NA	0.000555774	0.00111069
3	rs143050050	58700922	NA,G	NA,C	NA,0.984127	NA,-0.0575415	NA,0.0342017	NA,1.03391	0.000555463	0.00111036
3	rs138686570	58729730	NA,C	NA,A	NA,0.985119	NA,-0.0589176	NA,0.0353055	NA,1.02155	0.000552986	0.00110541
3	rs192463388	58729640	NA,G	NA,A	NA,0.985119	NA,-0.0588276	NA,0.0353055	NA,1.01925	0.00055132	0.00110209
3	rs12599968	59024654	NA,G	NA,C	NA,0.81746	NA,0.015561	NA,0.011066	NA,0.796791	0.000550573	0.00110076
3	rs16959811	58241399	G,G	A,A	0.931412,0.839286	-0.0146913,-0.0194456	0.00782246,0.0116392	1.21919,1.02328	0.000550406	0.00110105
3	rs146516412	58815408	NA,C	NA,T	NA,0.989087	NA,-0.0567479	NA,0.0411453	NA,0.775129	0.000549411	0.00109845
3	rs61341461	59086977	C,NA	T,NA	0.972167,NA	0.0198485,NA	0.0120196,NA	1.00583,NA	0.00054766	0.0010945
3	rs11644694	58557342	A,NA	G,NA	0.963221,NA	0.0291201,NA	0.0105045,NA	2.25425,NA	0.000547254	0.00109554
3	rs148108412	58694397	NA,T	NA,C	NA,0.984127	NA,-0.0567242	NA,0.0342017	NA,1.01228	0.000540047	0.00107956
3	rs114220685	59095356	T,NA	A,NA	0.972167,NA	0.0197355,NA	0.0120196,NA	0.997394,NA	0.000538837	0.00107687
3	rs190849466	59092234	A,NA	G,NA	0.971173,NA	0.0193383,NA	0.0118166,NA	0.992568,NA	0.000538469	0.00107612
3	rs76031373	59091779	C,NA	T,NA	0.971173,NA	0.0193383,NA	0.0118166,NA	0.992568,NA	0.000538469	0.00107612
3	rs76390674	59092611	A,NA	C,NA	0.971173,NA	0.0193383,NA	0.0118166,NA	0.992568,NA	0.000538469	0.00107612
3	rs78892558	59091825	A,NA	G,NA	0.971173,NA	0.0193383,NA	0.0118166,NA	0.992568,NA	0.000538469	0.00107612
3	rs116806059	59077480	C,NA	T,NA	0.972167,NA	0.0197235,NA	0.0120196,NA	0.996502,NA	0.000537912	0.00107502
3	rs57372096	58457240	NA,A	NA,G	NA,0.970238	NA,-0.0340261	NA,0.0251555	NA,0.754059	0.00053735	0.00107432
3	rs143609646	58696452	NA,A	NA,G	NA,0.984127	NA,-0.0565761	NA,0.0342017	NA,1.00838	0.000537329	0.00107413
3	rs17241168	58569089	T,NA	C,NA	0.946322,NA	-0.00542007,NA	0.00877248,NA	0.270289,NA	0.000536032	0.00107155
3	rs80156259	58894440	NA,G	NA,C	NA,0.960318	NA,-0.0306888	NA,0.0218976	NA,0.792976	0.000535578	0.0010708
3	rs12448735	59015766	NA,C	NA,A	NA,0.815476	NA,0.0152098	NA,0.0110197	NA,0.775948	0.000535385	0.0010704
3	rs80256405	59092887	C,NA	A,NA	0.971173,NA	0.019295,NA	0.0118166,NA	0.989298,NA	0.000535084	0.00106936
3	rs144456811	59106383	C,NA	A,NA	0.972167,NA	0.019675,NA	0.0120196,NA	0.992902,NA	0.0005342	0.0010676
3	rs137908477	58691023	NA,G	NA,A	NA,0.984127	NA,-0.0460907	NA,0.0342017	NA,0.75011	0.000533224	0.00106609
3	rs7189567	59097190	T,NA	C,NA	0.972167,NA	0.019659,NA	0.0120196,NA	0.991708,NA	0.000532974	0.00106516
3	rs143622036	58723824	NA,T	NA,A	NA,0.985119	NA,-0.0577005	NA,0.0353055	NA,0.990584	0.000531125	0.00106173
3	rs17821549	58554780	T,NA	C,NA	0.912525,NA	0.0232578,NA	0.00699802,NA	3.05109,NA	0.00053062	0.00106635
3	rs12597217	59024167	NA,G	NA,A	NA,0.81746	NA,0.0151983	NA,0.011066	NA,0.770518	0.000529898	0.00105944
3	rs6499958	58521301	T,T	G,G	0.286282,0.385913	0.000663225,0.0178487	0.004374,0.00878099	0.0557742,1.37584	0.000528197	0.00105587
3	rs148684664	58242739	NA,T	NA,C	NA,0.9375	NA,-0.0242072	NA,0.0176595	NA,0.768418	0.000525914	0.00105156
3	rs3169293	58552959	G,NA	A,NA	0.912525,NA	0.0232578,NA	0.00699802,NA	3.05109,NA	0.000525891	0.00105681
3	rs117776647	58224035	C,C	A,A	0.93837,0.900794	-0.0170417,-0.021168	0.00822159,0.0142995	1.41804,0.857657	0.000525591	0.00105141
3	rs11076224	58239644	C,C	A,A	0.93837,0.901786	-0.0186418,-0.0160334	0.00822159,0.0143636	1.63144,0.577879	0.000524135	0.00104851
3	rs149765988	58725879	NA,A	NA,T	NA,0.985119	NA,-0.0572752	NA,0.0353055	NA,0.979867	0.000523818	0.00104713
3	rs80115132	58422946	NA,A	NA,G	NA,0.974206	NA,-0.0358611	NA,0.0269663	NA,0.736205	0.000522896	0.00104544
3	rs117325195	59105444	G,NA	C,NA	0.971173,NA	0.0191288,NA	0.0118166,NA	0.976801,NA	0.000522362	0.00104395
3	rs147349272	59026864	NA,T	NA,C	NA,0.816468	NA,0.0150246	NA,0.0110428	NA,0.76034	0.000522091	0.00104383
3	rs144929088	58694584	NA,T	NA,G	NA,0.984127	NA,-0.0557116	NA,0.0342017	NA,0.985766	0.000521894	0.00104328
3	rs59412606	59114242	C,NA	T,NA	0.972167,NA	0.0195077,NA	0.0120196,NA	0.98051,NA	0.000521631	0.0010425
3	rs147395320	58909634	NA,G	NA,C	NA,0.96627	NA,-0.0324499	NA,0.023678	NA,0.768172	0.000521297	0.00104225
3	rs74880322	58930817	T,T	A,A	0.812127,0.840278	-0.0134821,0.00213013	0.00506169,0.0116683	2.1117,0.0679598	0.000520696	0.0010408
3	rs150325633	59110497	G,NA	A,NA	0.972167,NA	0.0194911,NA	0.0120196,NA	0.979281,NA	0.000520403	0.00104004
3	rs149277424	58242284	NA,G	NA,A	NA,0.9375	NA,-0.0240087	NA,0.0176595	NA,0.759512	0.000519201	0.00103814
3	rs1865970	59067627	C,NA	T,NA	0.972167,NA	0.0194498,NA	0.0120196,NA	0.976233,NA	0.000517368	0.00103398
3	rs114246289	59079695	G,NA	A,NA	0.972167,NA	0.0194427,NA	0.0120196,NA	0.975712,NA	0.000516852	0.00103295
3	rs117217737	58242483	NA,G	NA,A	NA,0.9375	NA,-0.0238622	NA,0.0176595	NA,0.752965	0.000514336	0.00102841
3	rs111720209	58903247	NA,C	NA,T	NA,0.956349	NA,-0.0283854	NA,0.0209218	NA,0.757299	0.000513572	0.00102682
3	rs146800869	59028232	G,NA	C,NA	0.996024,NA	-0.0638237,NA	0.0314177,NA	1.3746,NA	0.000513095	0.00102584
3	rs71375920	58607217	G,NA	A,NA	0.911531,NA	0.0229419,NA	0.00696238,NA	3.0071,NA	0.000511131	0.00102697
3	rs76857669	59047562	G,NA	A,NA	0.972167,NA	0.0193529,NA	0.0120196,NA	0.969107,NA	0.000510349	0.00101996
3	rs59897586	59113812	A,NA	G,NA	0.971173,NA	0.0189592,NA	0.0118166,NA	0.96412,NA	0.000509786	0.00101882
3	rs77680588	58886562	NA,A	NA,G	NA,0.96131	NA,-0.0301394	NA,0.0221651	NA,0.759692	0.000508396	0.00101648
3	rs11076277	58927229	T,T	C,C	0.815109,0.83631	-0.0132519,0.00927125	0.005093,0.0115534	2.03299,0.3744	0.000504586	0.00100869
3	rs12599522	58865800	T,T	C,C	0.986084,0.678571	0.0334165,-0.00749556	0.0168779,0.00915299	1.32135,0.384226	0.000502495	0.00100465
3	rs181276922	58880824	NA,T	NA,C	NA,0.960318	NA,-0.0294794	NA,0.0218976	NA,0.749032	0.000501798	0.00100329
3	rs75050360	59064224	G,NA	A,NA	0.972167,NA	0.0191947,NA	0.0120196,NA	0.957515,NA	0.000499152	0.000997588
3	rs77311044	59094942	T,NA	C,NA	0.972167,NA	0.0191927,NA	0.0120196,NA	0.957371,NA	0.000499015	0.000997314
3	rs114550533	59067027	T,NA	C,NA	0.972167,NA	0.0191694,NA	0.0120196,NA	0.955674,NA	0.000497398	0.000994084
3	rs79413365	58249040	NA,G	NA,A	NA,0.980159	NA,0.0395017	NA,0.0306528	NA,0.704414	0.000496404	0.000992497
3	rs35832551	58591444	T,NA	G,NA	0.912525,NA	0.0230054,NA	0.00699802,NA	2.99519,NA	0.000494776	0.00099412
3	rs140458218	58240530	NA,C	NA,T	NA,0.9375	NA,-0.0231977	NA,0.0176595	NA,0.723591	0.000493205	0.000986172
3	rs3743567	58550484	A,A	G,G	0.920477,0.820437	0.0272923,0.00936666	0.0073078,0.0111371	3.72595,0.397582	0.000492877	0.00100561
3	rs76240802	58422128	NA,G	NA,A	NA,0.979167	NA,0.0386855	NA,0.0299292	NA,0.707387	0.000491648	0.000982978
3	rs7203991	59030905	A,A	G,G	0.089463,0.150794	0.0123992,0.00651719	0.00692738,0.0119455	1.13387,0.232579	0.000490867	0.000980859
3	rs35860581	58621010	C,NA	T,NA	0.912525,NA	0.0229655,NA	0.00699802,NA	2.98642,NA	0.000490092	0.000984685
3	rs142629930	58203241	NA,T	NA,C	NA,0.990079	NA,-0.0559022	NA,0.0431319	NA,0.710078	0.000489725	0.000979179
3	rs60225612	59090037	C,NA	T,NA	0.972167,NA	0.0190519,NA	0.0120196,NA	0.947116,NA	0.000489334	0.000977975
3	rs117070796	58981594	A,NA	G,NA	0.947316,NA	0.012405,NA	0.0088502,NA	0.793129,NA	0.000487729	0.000974851
3	rs114642084	59100871	T,NA	C,NA	0.972167,NA	0.0190267,NA	0.0120196,NA	0.945284,NA	0.000487627	0.000974564
3	rs115944839	59097929	C,NA	T,NA	0.973161,NA	0.0194904,NA	0.0122339,NA	0.954183,NA	0.000485399	0.000970127
3	rs11865560	59099765	A,NA	G,NA	0.971173,NA	0.0186025,NA	0.0118166,NA	0.937699,NA	0.000484633	0.000968574
3	rs12926218	58869400	NA,G	NA,T	NA,0.960318	NA,-0.0287711	NA,0.0218976	NA,0.723809	0.000484285	0.000968279
3	rs137896027	59084906	G,NA	A,NA	0.984095,NA	0.0225621,NA	0.0158037,NA	0.814189,NA	0.000484033	0.000967828
3	rs141661183	59107578	T,NA	A,NA	0.972167,NA	0.0189348,NA	0.0120196,NA	0.938626,NA	0.000481476	0.000962274
3	rs145970453	59107591	A,NA	G,NA	0.972167,NA	0.0189348,NA	0.0120196,NA	0.938626,NA	0.000481476	0.000962274
3	rs12924708	58567643	A,NA	G,NA	0.912525,NA	0.0228902,NA	0.00699802,NA	2.96986,NA	0.000481396	0.000967168
3	rs60876962	59095612	T,NA	C,NA	0.972167,NA	0.018916,NA	0.0120196,NA	0.937265,NA	0.00048023	0.000959785
3	rs117140274	59001043	NA,G	NA,T	NA,0.988095	NA,0.0501	NA,0.0394133	NA,0.691057	0.000479917	0.000959544
3	rs37358	58194926	T,T	C,C	0.50497,0.803571	0.00977236,0.00471283	0.00395449,0.0107594	1.87076,0.179554	0.00047867	0.000957708
3	rs11642238	58889971	T,T	C,C	0.740557,0.482143	-0.0114645,-0.00343936	0.00451065,0.00855481	1.95731,0.162629	0.000478107	0.000955213
3	rs75348320	58512574	NA,T	NA,C	NA,0.905754	NA,0.0181654	NA,0.0146307	NA,0.668799	0.000477858	0.000955433
3	rs922488	58888168	G,G	A,A	0.740557,0.481151	-0.0114187,-0.00391004	0.00451065,0.00855543	1.9447,0.188657	0.000477843	0.000954687
3	rs113421428	58369997	NA,A	NA,G	NA,0.808532	NA,-0.0135806	NA,0.0108644	NA,0.675105	0.000477783	0.000955271
3	rs7191659	59093527	T,NA	C,NA	0.972167,NA	0.0188675,NA	0.0120196,NA	0.93376,NA	0.000477034	0.0009534
3	rs35908812	58587426	C,NA	T,NA	0.912525,NA	0.0228501,NA	0.00699802,NA	2.96108,NA	0.000476858	0.000958027
3	rs34129245	58588191	G,NA	A,NA	0.912525,NA	0.0228501,NA	0.00699802,NA	2.96108,NA	0.000476858	0.000958027
3	rs118021912	58841713	NA,C	NA,T	NA,0.990079	NA,-0.0643376	NA,0.0431319	NA,0.867127	0.000476581	0.000952776
3	rs117500516	58241447	NA,C	NA,T	NA,0.9375	NA,-0.022622	NA,0.0176595	NA,0.698561	0.000476073	0.000951923
3	rs12709002	58614337	C,NA	A,NA	0.912525,NA	0.0228372,NA	0.00699802,NA	2.95824,NA	0.000475405	0.000955098
3	rs148153008	58372941	NA,G	NA,A	NA,0.798611	NA,-0.0132236	NA,0.010659	NA,0.668062	0.000474974	0.000949659
3	rs147438076	59065990	T,NA	C,NA	0.972167,NA	0.0188228,NA	0.0120196,NA	0.930532,NA	0.000474113	0.000947564
3	rs116177655	59080311	A,NA	G,NA	0.972167,NA	0.0188139,NA	0.0120196,NA	0.929889,NA	0.000473533	0.000946406
3	rs118166552	58241451	NA,A	NA,G	NA,0.9375	NA,-0.0225225	NA,0.0176595	NA,0.694272	0.000473216	0.00094621
3	rs72786117	58299561	A,NA	G,NA	0.980119,NA	-0.0254855,NA	0.0141639,NA	1.14286,NA	0.000473157	0.000946053
3	rs117880403	58238093	NA,A	NA,G	NA,0.9375	NA,-0.0225131	NA,0.0176595	NA,0.693867	0.000472947	0.000945672
3	rs78623058	58747606	C,NA	T,NA	0.962227,NA	0.0137664,NA	0.0103707,NA	0.734319,NA	0.000472445	0.000944256
3	rs150817192	59117306	G,NA	A,NA	0.972167,NA	0.0187898,NA	0.0120196,NA	0.928152,NA	0.000471971	0.000943285
3	rs138424852	58237831	NA,C	NA,A	NA,0.9375	NA,-0.0224605	NA,0.0176595	NA,0.691605	0.00047145	0.00094268
3	rs59324331	59098512	A,NA	G,NA	0.972167,NA	0.0187754,NA	0.0120196,NA	0.927116,NA	0.000471042	0.00094143
3	rs147675248	59109929	G,NA	C,NA	0.972167,NA	0.0187705,NA	0.0120196,NA	0.926769,NA	0.000470731	0.000940808
3	rs60689700	59112688	T,NA	C,NA	0.972167,NA	0.0187705,NA	0.0120196,NA	0.926769,NA	0.000470731	0.000940808
3	rs117764886	58635618	T,NA	C,NA	0.961233,NA	0.00246117,NA	0.0102422,NA	0.0914619,NA	0.000469876	0.000939156
3	rs9926689	58935750	C,C	A,A	0.713718,0.634921	-0.00939282,-0.0077802	0.004374,0.00887871	1.49812,0.419212	0.00046925	0.000937529
3	rs2731757	58226124	T,T	C,C	0.514911,0.204365	-0.0101845,-0.00500713	0.00395606,0.0106009	1.99821,0.196071	0.000468327	0.000937072
3	rs56856723	59114063	T,NA	A,NA	0.972167,NA	0.0187224,NA	0.0120196,NA	0.923308,NA	0.000467645	0.000934642
3	rs58987881	59116493	G,NA	T,NA	0.972167,NA	0.0187224,NA	0.0120196,NA	0.923308,NA	0.000467645	0.000934642
3	rs35432891	58561966	A,NA	G,NA	0.912525,NA	0.0227656,NA	0.00699802,NA	2.94258,NA	0.000467468	0.000939113
3	rs79528256	59093890	A,NA	G,NA	0.973161,NA	0.0192039,NA	0.0122339,NA	0.93376,NA	0.000466992	0.000933351
3	rs9926537	58935559	G,G	A,A	0.713718,0.634921	-0.00939282,-0.00767598	0.004374,0.00887871	1.49812,0.411961	0.00046511	0.00092926
3	rs117639393	59114410	C,NA	T,NA	0.972167,NA	0.0186743,NA	0.0120196,NA	0.919854,NA	0.000464586	0.000928531
3	rs12932829	58915347	T,NA	C,NA	0.949304,NA	0.0128732,NA	0.00901262,NA	0.814768,NA	0.000463171	0.000925773
3	rs143270447	58239900	NA,C	NA,T	NA,0.934524	NA,-0.0215761	NA,0.0172809	NA,0.674013	0.000461282	0.000922352
3	rs58588258	58189271	A,A	C,C	0.918489,0.905754	-0.0128238,-0.0228196	0.00722595,0.0146307	1.11947,0.925074	0.000460255	0.000920744
3	rs72788153	58374994	NA,C	NA,T	NA,0.820437	NA,-0.0136353	NA,0.0111371	NA,0.655932	0.000459663	0.000919054
3	rs9937113	59032084	C,C	T,T	0.189861,0.388889	0.00925474,-0.00493927	0.00504129,0.0087686	1.1779,0.241666	0.000459425	0.000918364
3	rs117382243	58224034	T,T	A,A	0.93837,0.900794	-0.0164891,-0.0209551	0.00822159,0.0142995	1.34774,0.845273	0.000458426	0.000917066
3	rs76970525	59070089	T,NA	A,NA	0.972167,NA	0.0185564,NA	0.0120196,NA	0.911423,NA	0.000457213	0.000913801
3	rs76849423	58870347	NA,G	NA,C	NA,0.960318	NA,-0.0274664	NA,0.0218976	NA,0.678341	0.000454683	0.000909106
3	rs142813309	58378818	NA,A	NA,G	NA,0.820437	NA,-0.0135095	NA,0.0111371	NA,0.64758	0.000454311	0.000908355
3	rs141385048	58233657	NA,G	NA,A	NA,0.9375	NA,-0.0216833	NA,0.0176595	NA,0.658565	0.000450284	0.000900366
3	rs145016087	59099919	NA,T	NA,G	NA,0.989087	NA,0.0500796	NA,0.0411453	NA,0.650624	0.000450011	0.000899766
3	rs78515193	58235291	NA,C	NA,A	NA,0.935516	NA,-0.021309	NA,0.0174041	NA,0.655976	0.00044988	0.000899557
3	rs8048244	58900330	A,A	T,T	0.739563,0.853175	-0.0114727,0.00488506	0.00450506,0.0120777	1.9635,0.16376	0.000449241	0.000897597
3	rs144411883	58234273	NA,G	NA,T	NA,0.9375	NA,-0.0215821	NA,0.0176595	NA,0.654313	0.000447654	0.000895107
3	rs11076274	58889589	C,C	T,T	0.738569,0.481151	-0.0113905,-0.00381304	0.00449951,0.00855543	1.9447,0.183213	0.00044753	0.00089418
3	rs148728126	58251327	NA,T	NA,C	NA,0.972222	NA,0.0306729	NA,0.0260119	NA,0.622835	0.000447181	0.000894099
3	rs75068674	59028847	NA,G	NA,C	NA,0.816468	NA,0.0133989	NA,0.0110428	NA,0.647839	0.000446522	0.00089278
3	rs74625593	59116209	NA,G	NA,A	NA,0.990079	NA,0.050891	NA,0.0431319	NA,0.623345	0.000446313	0.000892385
3	rs75647729	58237604	NA,G	NA,A	NA,0.9375	NA,-0.0215125	NA,0.0176595	NA,0.651398	0.000445862	0.000891525
3	rs72788169	58402595	T,NA	C,NA	0.906561,NA	0.00984635,NA	0.00679323,NA	0.832046,NA	0.000444964	0.000889604
3	rs12931124	58620063	A,NA	G,NA	0.913519,NA	0.0227465,NA	0.00703429,NA	2.91289,NA	0.000444523	0.000892996
3	rs78416310	58936766	C,NA	T,NA	0.974155,NA	0.0187124,NA	0.0124606,NA	0.875605,NA	0.000443889	0.00088761
3	rs249447	58166730	G,G	A,A	0.126243,0.013889	0.0104201,-0.0202993	0.00595306,0.0365262	1.09661,0.237784	0.000442559	0.000884927
3	rs7195107	58380032	NA,T	NA,G	NA,0.820437	NA,-0.0132001	NA,0.0111371	NA,0.627228	0.000441614	0.000882974
3	rs36047288	58398626	T,T	C,C	0.687873,0.755952	-0.00605748,0.0072032	0.00426697,0.00995218	0.80766,0.328641	0.000440128	0.000879664
3	rs117340226	58233726	NA,G	NA,A	NA,0.9375	NA,-0.0212301	NA,0.0176595	NA,0.639619	0.000438721	0.000877248
3	rs74789495	58234172	NA,C	NA,A	NA,0.9375	NA,-0.0212227	NA,0.0176595	NA,0.639311	0.000438536	0.000876879
3	rs11641857	58889813	A,A	G,G	0.740557,0.483135	-0.0112765,-0.00343913	0.00451065,0.00855422	1.90586,0.162629	0.000437958	0.000875028
3	rs117798179	58798058	NA,G	NA,T	NA,0.960318	NA,0.0253931	NA,0.0218976	NA,0.608713	0.000437373	0.000874505
3	rs72622285	58896394	G,G	A,A	0.740557,0.482143	-0.0113224,-0.00285314	0.00451065,0.00855481	1.91835,0.131504	0.000436593	0.000872301
3	rs145362978	58291298	NA,T	NA,C	NA,0.983135	NA,0.0362365	NA,0.0331973	NA,0.560619	0.000435377	0.000870496
3	rs137857176	58350398	NA,A	NA,G	NA,0.990079	NA,0.050569	NA,0.0431319	NA,0.617936	0.000435231	0.000870219
3	rs9931061	58903971	T,NA	C,NA	0.962227,NA	0.014302,NA	0.0103707,NA	0.775024,NA	0.000433882	0.000867269
3	rs147095217	58175060	NA,A	NA,G	NA,0.9375	NA,-0.0210092	NA,0.0176595	NA,0.630468	0.000432918	0.000865647
3	rs80218806	58973213	C,NA	T,NA	0.99503,NA	-0.0541406,NA	0.0281148,NA	1.26646,NA	0.000431712	0.000863166
3	rs139659033	58235515	NA,T	NA,G	NA,0.936508	NA,-0.0207666	NA,0.0175302	NA,0.626775	0.000431589	0.00086299
3	rs7185651	58187826	G,G	A,A	0.918489,0.905754	-0.012297,-0.0234478	0.00722595,0.0146307	1.05161,0.962514	0.00043118	0.00086258
3	rs117598254	58487053	NA,A	NA,T	NA,0.927579	NA,-0.0190631	NA,0.0164929	NA,0.605991	0.000431149	0.000862037
3	rs8061361	58380994	NA,G	NA,A	NA,0.820437	NA,-0.0128348	NA,0.0111371	NA,0.603553	0.000427445	0.000854651
3	rs7196146	59003254	A,A	C,C	0.838966,0.869048	-0.0101867,0.0111483	0.00537909,0.0126714	1.23464,0.421399	0.000427081	0.000853805
3	rs4784930	58440843	NA,T	NA,C	NA,0.941468	NA,-0.0201742	NA,0.0182098	NA,0.572004	0.000425474	0.000850707
3	rs79133471	58232497	NA,G	NA,C	NA,0.9375	NA,-0.02068	NA,0.0176595	NA,0.616935	0.000425406	0.000850628
3	rs138868561	58495429	NA,T	NA,C	NA,0.864087	NA,0.0142485	NA,0.0124737	NA,0.596305	0.000425086	0.000849946
3	rs150212444	58188954	NA,G	NA,A	NA,0.9375	NA,-0.0206211	NA,0.0176595	NA,0.614529	0.000423678	0.000847173
3	rs143191505	58232235	NA,T	NA,C	NA,0.9375	NA,-0.0205786	NA,0.0176595	NA,0.612792	0.000423034	0.000845887
3	rs12445198	58613808	T,T	C,C	0.922465,0.819444	0.0268751,0.00833282	0.00739292,0.0111132	3.55641,0.343551	0.000422771	0.000858521
3	rs58255260	58437845	NA,G	NA,T	NA,0.941468	NA,-0.0200129	NA,0.0182098	NA,0.565814	0.000421825	0.000843411
3	rs117684216	58233265	NA,T	NA,C	NA,0.9375	NA,-0.0205254	NA,0.0176595	NA,0.610626	0.000421802	0.000843423
3	rs142572972	58235566	NA,T	NA,C	NA,0.936508	NA,-0.0203173	NA,0.0175302	NA,0.608252	0.000420913	0.000841644
3	rs4784060	58897751	G,G	A,A	0.739563,0.605159	-0.0113587,-0.000388509	0.00450506,0.00874495	1.93213,0.0156688	0.000420664	0.000840492
3	rs78517692	58414837	NA,C	NA,T	NA,0.986111	NA,0.0413231	NA,0.0365264	NA,0.588517	0.000420605	0.000840964
3	rs78004902	58242919	T,T	C,C	0.937376,0.899802	-0.0177449,-0.0153082	0.0081604,0.0142364	1.52774,0.549372	0.000420291	0.000840802
3	rs377435454	58569992	NA,A	NA,T	NA,0.981151	NA,0.0355782	NA,0.0314332	NA,0.588901	0.000420248	0.000840272
3	rs138417803	58176280	NA,A	NA,C	NA,0.9375	NA,-0.020459	NA,0.0176595	NA,0.607923	0.000419929	0.000839678
3	rs11861630	58396201	NA,A	NA,G	NA,0.820437	NA,-0.0126103	NA,0.0111371	NA,0.589193	0.000419157	0.000838082
3	rs3809599	58163445	NA,T	NA,G	NA,0.938492	NA,-0.020582	NA,0.0177919	NA,0.606695	0.000419102	0.000838024
3	rs71400043	59033237	T,T	C,C	0.734592,0.946429	0.00969312,-0.0142518	0.00447775,0.0189842	1.51701,0.344073	0.000416572	0.000833054
3	rs117005480	58230796	NA,C	NA,A	NA,0.9375	NA,-0.0202742	NA,0.0176595	NA,0.600427	0.000416067	0.000831958
3	rs11076256	58752466	T,NA	C,NA	0.914513,NA	-0.0216033,NA	0.00707122,NA	2.64784,NA	0.000415874	0.00083575
3	rs148688110	58164826	NA,A	NA,G	NA,0.938492	NA,-0.0202844	NA,0.0177919	NA,0.594742	0.000412456	0.000824738
3	rs139890607	59107633	NA,T	NA,C	NA,0.980159	NA,-0.0333465	NA,0.0306528	NA,0.558071	0.000412315	0.000824403
3	rs59707716	58866304	G,G	T,T	0.986084,0.678571	0.0319715,-0.00713829	0.0168779,0.00915299	1.23518,0.361054	0.000412004	0.000823766
3	rs4784932	58443645	NA,C	NA,T	NA,0.941468	NA,-0.0195611	NA,0.0182098	NA,0.548629	0.000411919	0.000823611
3	rs11076295	59033516	G,G	A,A	0.734592,0.946429	0.00961312,-0.0149084	0.00447775,0.0189842	1.49752,0.36424	0.000411881	0.000823674
3	rs58522032	58514182	NA,A	NA,G	NA,0.90873	NA,0.0164078	NA,0.014843	NA,0.570285	0.000411482	0.000822745
3	rs4784988	58859968	T,T	C,C	0.986084,0.681548	0.0324456,-0.00637901	0.0168779,0.00917557	1.26314,0.312543	0.000411039	0.000821837
3	rs12932751	58753995	T,NA	C,NA	0.914513,NA	-0.0215171,NA	0.00707122,NA	2.63023,NA	0.000408028	0.000819915
3	rs139463384	58164364	NA,G	NA,T	NA,0.938492	NA,-0.0200792	NA,0.0177919	NA,0.586559	0.000407994	0.000815816
3	rs117178180	58959844	NA,T	NA,C	NA,0.994048	NA,0.0611884	NA,0.0555718	NA,0.567245	0.000407716	0.000815207
3	rs76244992	58901029	C,C	T,T	0.739563,0.854167	-0.0111917,0.00589973	0.00450506,0.0121117	1.88665,0.203301	0.000407093	0.000813417
3	rs77575907	58160028	NA,T	NA,A	NA,0.938492	NA,-0.020022	NA,0.0177919	NA,0.584286	0.000406766	0.000813362
3	rs72788167	58400152	NA,A	NA,G	NA,0.820437	NA,-0.012243	NA,0.0111371	NA,0.566008	0.000406246	0.000812274
3	rs4784991	58898185	T,T	G,G	0.741551,0.605159	-0.011387,-0.000291411	0.00451629,0.00874495	1.93213,0.0117012	0.000405444	0.000810096
3	rs80221112	58226362	NA,C	NA,A	NA,0.9375	NA,-0.0197793	NA,0.0176595	NA,0.580547	0.000405205	0.000810241
3	rs117671260	58984995	NA,A	NA,C	NA,0.970238	NA,-0.0266788	NA,0.0251555	NA,0.539264	0.000405114	0.000810011
3	rs116577095	59077849	A,NA	G,NA	0.970179,NA	0.016874,NA	0.0116239,NA	0.833879,NA	0.000404323	0.000808131
3	rs7194392	59003011	A,A	G,G	0.838966,0.865079	-0.00985572,0.0119888	0.00537909,0.0125123	1.17446,0.471112	0.000404248	0.00080817
3	rs16960639	58973115	NA,T	NA,G	NA,0.90377	NA,0.0157443	NA,0.014495	NA,0.556898	0.000404109	0.000808001
3	rs117164740	58783579	T,NA	C,NA	0.946322,NA	0.0177063,NA	0.00877248,NA	1.361,NA	0.000404023	0.000807927
3	rs79079428	58227196	NA,A	NA,G	NA,0.9375	NA,-0.0196775	NA,0.0176595	NA,0.576488	0.000403038	0.000805908
3	rs78297699	58865619	G,G	T,T	0.986084,0.678571	0.0316831,-0.00726924	0.0168779,0.00915299	1.21831,0.369488	0.000402616	0.000804999
3	rs149697064	58766691	NA,C	NA,T	NA,0.964286	NA,0.0253276	NA,0.0230345	NA,0.566186	0.000402191	0.000804174
3	rs150400130	58701140	NA,A	NA,G	NA,0.984127	NA,0.0370548	NA,0.0342017	NA,0.554985	0.000402167	0.00080412
3	rs77465788	58187177	NA,G	NA,A	NA,0.9375	NA,-0.019593	NA,0.0176595	NA,0.573133	0.000400946	0.000801726
3	rs72788168	58401193	NA,A	NA,G	NA,0.820437	NA,-0.0120592	NA,0.0111371	NA,0.554553	0.000400078	0.000799943
3	rs59165986	58186952	T,T	C,C	0.918489,0.905754	-0.0122037,-0.0228196	0.00722595,0.0146307	1.0398,0.925074	0.000399977	0.000800164
3	rs79229659	58224869	NA,C	NA,T	NA,0.9375	NA,-0.0194736	NA,0.0176595	NA,0.568403	0.000398771	0.000797377
3	rs16960705	59009159	NA,T	NA,C	NA,0.871032	NA,0.0140269	NA,0.012754	NA,0.566364	0.000397946	0.000795678
3	rs16959786	58228064	C,C	T,T	0.961233,0.928571	-0.0210695,-0.0215374	0.0102422,0.0165981	1.4015,0.71123	0.000397706	0.000795595
3	rs2242443	58199752	T,T	G,G	0.519881,0.206349	-0.00957244,-0.00411007	0.00395743,0.010563	1.80772,0.156642	0.000396174	0.000792638
3	rs12917748	58365745	A,A	G,G	0.602386,0.65377	0.00683194,-0.00276733	0.00403991,0.0089848	1.04184,0.120284	0.000395022	0.000789547
3	rs72788184	58419564	C,NA	T,NA	0.922465,NA	0.00864311,NA	0.00739292,NA	0.615537,NA	0.000394707	0.000789068
3	rs7196251	58410039	A,A	C,C	0.926441,0.521825	0.0112915,-0.00880084	0.0075738,0.00855751	0.866468,0.517491	0.000392536	0.000784593
3	rs117628693	58477792	NA,A	NA,G	NA,0.975198	NA,0.0289179	NA,0.0274863	NA,0.533485	0.000391294	0.000782386
3	rs74901485	58866785	T,T	C,C	0.986084,0.679563	0.0314874,-0.0071892	0.0168779,0.00916045	1.20693,0.363948	0.000391022	0.000781822
3	rs72622281	58866944	T,T	C,C	0.986084,0.679563	0.0318342,-0.0066433	0.0168779,0.00916045	1.22713,0.329457	0.000390686	0.000781151
3	rs78800618	58901031	NA,G	NA,C	NA,0.945437	NA,-0.0204748	NA,0.0188207	NA,0.558076	0.000390261	0.000780322
3	rs7192669	58406387	G,G	T,T	0.926441,0.522817	0.0114729,-0.00826874	0.0075738,0.00855827	0.886655,0.476307	0.000388901	0.000777327
3	rs12918221	58365999	A,A	G,G	0.631213,0.803571	0.00673184,-0.00131465	0.00409792,0.0107594	0.998111,0.0444316	0.000388514	0.000776544
3	rs547449580	58783150	NA,G	NA,A	NA,0.986111	NA,-0.0379331	NA,0.0365264	NA,0.524283	0.000388122	0.000776042
3	rs144115171	58178335	NA,G	NA,A	NA,0.9375	NA,-0.018937	NA,0.0176595	NA,0.547346	0.000387674	0.000775192
3	rs7185970	58406564	A,A	G,G	0.926441,0.521825	0.0114729,-0.00821542	0.0075738,0.00855751	0.886655,0.472315	0.000386947	0.000773421
3	rs16960143	58404877	A,A	G,G	0.925447,0.521825	0.0114291,-0.00802416	0.00752717,0.00855751	0.889678,0.457907	0.000386773	0.00077306
3	rs76461619	58967693	NA,G	NA,A	NA,0.895833	NA,0.0145885	NA,0.0139934	NA,0.526997	0.000386499	0.000772798
3	rs62042565	58410695	C,C	T,T	0.926441,0.521825	0.0112032,-0.00884832	0.0075738,0.00855751	0.856713,0.521226	0.00038611	0.000771753
3	rs11649639	58484782	C,C	A,A	0.697813,0.847222	0.00920036,-0.00585774	0.00430558,0.0118816	1.48664,0.206206	0.00038581	0.000771381
3	rs149468163	58216446	NA,A	NA,G	NA,0.9375	NA,-0.0188178	NA,0.0176595	NA,0.542713	0.000385648	0.00077114
3	rs12600089	58624130	NA,A	NA,G	NA,0.954365	NA,-0.0204205	NA,0.0204832	NA,0.496491	0.000384568	0.000768945
3	rs73562305	58600593	A,A	G,G	0.920477,0.819444	0.0266468,0.00804108	0.0073078,0.0111132	3.57512,0.328518	0.000383731	0.000780917
3	rs7198366	58408307	A,A	G,G	0.926441,0.521825	0.011431,-0.0082213	0.0075738,0.00855751	0.881977,0.472761	0.000383372	0.000766277
3	rs113379344	58896051	NA,T	NA,C	NA,0.945437	NA,-0.0200829	NA,0.0188207	NA,0.543722	0.000383115	0.000766037
3	rs75757670	58940101	NA,G	NA,A	NA,0.985119	NA,-0.0358597	NA,0.0353055	NA,0.508955	0.000382272	0.00076434
3	rs7204324	58750869	T,NA	A,NA	0.914513,NA	-0.0212156,NA	0.00707122,NA	2.56906,NA	0.000382139	0.000767679
3	rs75448596	58212933	NA,G	NA,A	NA,0.9375	NA,-0.0186231	NA,0.0176595	NA,0.535177	0.000381922	0.00076369
3	rs58205738	58607182	G,G	C,C	0.922465,0.819444	0.0268224,0.00802997	0.00739292,0.0111132	3.54441,0.32795	0.000381517	0.000775874
3	rs115999548	59128305	T,NA	C,NA	0.975149,NA	0.0184979,NA	0.0127009,NA	0.83781,NA	0.000381238	0.000762023
3	rs143586082	58185663	NA,G	NA,T	NA,0.936508	NA,-0.0184419	NA,0.0175302	NA,0.533434	0.000381172	0.000762191
3	rs74019889	58519154	NA,C	NA,T	NA,0.904762	NA,0.014722	NA,0.0145623	NA,0.5058	0.000377489	0.000754791
3	rs187991942	58812937	G,NA	A,NA	0.992048,NA	-0.0231424,NA	0.0222601,NA	0.525041,NA	0.000377173	0.000754143
3	rs8048819	59001918	G,G	A,A	0.837972,0.865079	-0.00987777,0.0106869	0.00536574,0.0125123	1.18285,0.40556	0.000376935	0.000753583
3	rs142817631	58479643	A,NA	G,NA	0.981113,NA	0.0252135,NA	0.0145245,NA	1.08314,NA	0.000376256	0.000752257
3	rs190289	58668652	A,A	G,G	0.342942,0.40377	-0.0205079,-0.00488164	0.00416512,0.00871223	6.07105,0.240135	0.000376202	0.00192286
3	rs137889509	58630518	G,NA	A,NA	0.947316,NA	-0.00380326,NA	0.0088502,NA	0.175623,NA	0.000375042	0.000749791
3	rs12597332	59065495	NA,C	NA,T	NA,0.797619	NA,-0.0110632	NA,0.0106395	NA,0.525172	0.000375032	0.000749874
3	rs4500717	58408768	C,C	A,A	0.926441,0.520833	0.011338,-0.0082206	0.0075738,0.00855678	0.871623,0.472761	0.000374898	0.000749345
3	rs1865971	59031168	A,A	G,G	0.247515,0.772817	0.00855963,0.00264432	0.00458131,0.0102018	1.20965,0.0993708	0.000374609	0.000748917
3	rs146262474	58168137	NA,C	NA,G	NA,0.938492	NA,-0.0183513	NA,0.0177919	NA,0.519514	0.000373974	0.000747801
3	rs138488605	58205970	NA,T	NA,C	NA,0.9375	NA,-0.0181676	NA,0.0176595	NA,0.51772	0.000373501	0.000746854
3	rs115714580	59124681	A,NA	G,NA	0.975149,NA	0.0183086,NA	0.0127009,NA	0.825544,NA	0.000372768	0.000745098
3	rs72788178	58413388	T,T	A,A	0.926441,0.546627	0.0112038,-0.0085391	0.0075738,0.00858677	0.856784,0.494844	0.000372666	0.000744886
3	rs74856888	58966403	NA,T	NA,A	NA,0.895833	NA,0.0139954	NA,0.0139934	NA,0.49861	0.000372523	0.000744858
3	rs148250453	59130341	A,NA	G,NA	0.975149,NA	0.0182894,NA	0.0127009,NA	0.824303,NA	0.000371923	0.00074341
3	rs146276482	58967025	NA,C	NA,G	NA,0.895833	NA,0.0139428	NA,0.0139934	NA,0.496121	0.000371335	0.000742484
3	rs116865419	58441363	NA,T	NA,C	NA,0.969246	NA,0.024473	NA,0.0247591	NA,0.490885	0.000370936	0.000741686
3	rs4784989	58867330	C,C	G,G	0.980119,0.669643	0.0272329,-0.00268225	0.0141639,0.00908845	1.26346,0.114697	0.000370888	0.000741555
3	rs79246240	58204835	NA,T	NA,C	NA,0.9375	NA,-0.0180158	NA,0.0176595	NA,0.511953	0.000370783	0.000741419
3	rs61677358	59125413	C,NA	A,NA	0.975149,NA	0.0182588,NA	0.0127009,NA	0.822331,NA	0.000370584	0.000740735
3	rs138525669	58966949	NA,C	NA,T	NA,0.895833	NA,0.0138916	NA,0.0139934	NA,0.493704	0.000370187	0.000740189
3	rs8046364	58904083	A,A	T,T	0.724652,0.494048	-0.00949227,0.000956259	0.00442623,0.00854996	1.495,0.0405067	0.000369155	0.000737591
3	rs80123780	58966290	NA,T	NA,C	NA,0.895833	NA,0.0138423	NA,0.0139934	NA,0.491383	0.00036909	0.000737996
3	rs75644639	58939491	NA,T	NA,C	NA,0.97619	NA,0.0275364	NA,0.0280389	NA,0.4867	0.000369017	0.000737852
3	rs28507114	58391376	T,T	C,C	0.687873,0.755952	-0.00556457,0.00802483	0.00426697,0.00995218	0.716249,0.376701	0.000368506	0.000736563
3	rs75632305	58523358	NA,T	NA,C	NA,0.936508	NA,0.0175662	NA,0.0175302	NA,0.499875	0.000368349	0.00073651
3	rs7190920	59071149	NA,T	NA,A	NA,0.84127	NA,0.0111767	NA,0.0116978	NA,0.469352	0.000367521	0.000734871
3	rs78812882	58200775	NA,G	NA,C	NA,0.9375	NA,-0.0178101	NA,0.0176595	NA,0.504178	0.000367167	0.000734191
3	rs10500407	58753761	NA,A	NA,G	NA,0.934524	NA,0.0160285	NA,0.0172809	NA,0.451424	0.000365621	0.000731075
3	rs9937394	59071459	NA,T	NA,C	NA,0.84127	NA,0.0110794	NA,0.0116978	NA,0.46398	0.000364981	0.000729792
3	rs72788172	58407835	NA,G	NA,A	NA,0.819444	NA,-0.0108419	NA,0.0111132	NA,0.482451	0.000364268	0.000728355
3	rs2033192	58669632	G,G	A,A	0.785288,0.517857	0.021215,0.000709494	0.00481501,0.00855481	4.97763,0.0296982	0.000364206	0.000805605
3	rs143692717	58793219	NA,G	NA,A	NA,0.980159	NA,-0.0294703	NA,0.0306528	NA,0.473223	0.000364113	0.000728052
3	rs139339815	58794396	NA,C	NA,T	NA,0.974206	NA,0.0267022	NA,0.0269663	NA,0.492046	0.000364049	0.000727908
3	rs141659490	58741044	NA,G	NA,C	NA,0.990079	NA,-0.0515025	NA,0.0431319	NA,0.63367	0.000363459	0.000726677
3	rs76817774	58981378	NA,G	NA,C	NA,0.902778	NA,0.0139229	NA,0.0144288	NA,0.475508	0.000363323	0.000726465
3	rs74023023	59047367	NA,C	NA,T	NA,0.84127	NA,0.0109942	NA,0.0116978	NA,0.4593	0.00036279	0.000725412
3	rs140966502	58791257	NA,T	NA,C	NA,0.974206	NA,0.0264788	NA,0.0269663	NA,0.4866	0.000361574	0.00072296
3	rs45439399	58438697	C,NA	T,NA	0.979125,NA	-0.020472,NA	0.0138296,NA	0.857633,NA	0.000361395	0.000722438
3	rs3743568	58550660	NA,G	NA,C	NA,0.988095	NA,-0.0367237	NA,0.0394133	NA,0.454123	0.000359229	0.000718292
3	rs77505458	58499290	T,NA	C,NA	0.991054,NA	0.0336934,NA	0.0209976,NA	0.964275,NA	0.000359132	0.00071817
3	rs75752902	58535464	C,NA	G,NA	0.965209,NA	-0.0278438,NA	0.0107893,NA	2.0061,NA	0.000358773	0.000718192
3	rs150883556	58794281	NA,G	NA,A	NA,0.974206	NA,0.0262206	NA,0.0269663	NA,0.480332	0.000358759	0.000717333
3	rs55665651	58967574	A,NA	C,NA	0.981113,NA	-0.0150248,NA	0.0145245,NA	0.521537,NA	0.000358703	0.000717154
3	rs77306827	58649519	NA,C	NA,T	NA,0.962302	NA,-0.020601	NA,0.0224433	NA,0.445312	0.00035821	0.000716254
3	rs117862783	58783608	NA,A	NA,G	NA,0.90377	NA,0.0134236	NA,0.014495	NA,0.450504	0.000358184	0.000716195
3	rs116969514	58381197	NA,G	NA,C	NA,0.959325	NA,-0.019683	NA,0.0216401	NA,0.44003	0.000357827	0.000715476
3	rs117049994	58211071	NA,C	NA,T	NA,0.9375	NA,-0.0172556	NA,0.0176595	NA,0.483459	0.000357807	0.000715476
3	rs28836477	58389301	A,A	G,G	0.687873,0.755952	-0.0054729,0.00812285	0.00426697,0.00995218	0.699785,0.382588	0.00035621	0.000711991
3	rs11865676	58404583	NA,C	NA,G	NA,0.818452	NA,-0.0104904	NA,0.0110895	NA,0.463242	0.000355601	0.00071103
3	rs145740611	58213431	NA,A	NA,G	NA,0.9375	NA,-0.0171039	NA,0.0176595	NA,0.477849	0.00035534	0.000710544
3	rs11646521	58884175	G,G	A,A	0.739563,0.482143	-0.0106986,-0.00439931	0.00450506,0.00855481	1.75552,0.216756	0.000355332	0.000710007
3	rs8052069	58383228	A,A	C,C	0.633201,0.576389	-0.00615498,-0.000552952	0.00410256,0.00865091	0.874382,0.0227177	0.000355232	0.00071013
3	rs117653047	58737790	NA,A	NA,G	NA,0.986111	NA,0.0343689	NA,0.0365264	NA,0.459999	0.000354252	0.000708334
3	rs10445014	58160974	G,G	A,A	0.9334,0.893849	-0.0134242,-0.0219403	0.00792989,0.0138774	1.04343,0.943563	0.000354169	0.000708516
3	rs148369146	58569920	NA,A	NA,G	NA,0.962302	NA,-0.0201947	NA,0.0224433	NA,0.433892	0.000353377	0.00070659
3	rs117483407	58403688	NA,A	NA,G	NA,0.97619	NA,-0.0261362	NA,0.0280389	NA,0.454367	0.000353262	0.000706352
3	rs12921667	58767848	A,NA	G,NA	0.914513,NA	-0.020823,NA	0.00707122,NA	2.4905,NA	0.000351802	0.000706497
3	rs2897315	58734713	T,T	C,C	0.852883,0.985119	-0.0208894,0.00454048	0.00558166,0.0353055	3.73946,0.0468833	0.000351417	0.000719084
3	rs78229603	58752681	NA,C	NA,T	NA,0.969246	NA,0.0233453	NA,0.0247591	NA,0.461257	0.000351006	0.00070183
3	rs138706846	58789027	NA,T	NA,A	NA,0.97123	NA,0.0241545	NA,0.0255725	NA,0.462321	0.000350893	0.000701605
3	rs62042587	58412692	G,G	T,T	0.926441,0.520833	0.0108639,-0.00869873	0.0075738,0.00855678	0.819713,0.509551	0.000350661	0.000700915
3	rs982697	58533932	C,C	A,A	0.042744,0.159722	0.0247329,0.00499266	0.00977435,0.0116683	1.94334,0.174744	0.000350572	0.00070149
3	rs141229409	58754093	NA,T	NA,C	NA,0.969246	NA,0.023294	NA,0.0247591	NA,0.459927	0.000350434	0.000700687
3	rs17241119	58385811	A,A	G,G	0.687873,0.755952	-0.005394,0.008363	0.00426697,0.00995218	0.685746,0.397148	0.000349921	0.000699426
3	rs75623889	58715207	A,NA	G,NA	0.973161,NA	0.0265568,NA	0.0122339,NA	1.52362,NA	0.000349916	0.000699883
3	rs74019802	58162210	A,A	T,T	0.9334,0.893849	-0.0134706,-0.0217076	0.00792989,0.0138774	1.04879,0.928993	0.000349753	0.000699685
3	rs62042566	58412110	C,C	T,T	0.926441,0.521825	0.0108639,-0.00865225	0.0075738,0.00855751	0.819713,0.50587	0.000348997	0.000697589
3	rs80018715	58160701	G,NA	A,NA	0.981113,NA	0.0285232,NA	0.0145245,NA	1.30492,NA	0.000348787	0.000697666
3	rs151320480	58784839	NA,A	NA,T	NA,0.97123	NA,0.0239527	NA,0.0255725	NA,0.457257	0.000348727	0.000697276
3	rs7200079	58368310	A,A	G,G	0.702783,0.451389	0.00503442,-0.00923179	0.00432606,0.00859004	0.611672,0.548973	0.000348045	0.000695711
3	rs191572665	58789278	NA,A	NA,T	NA,0.973214	NA,0.0246948	NA,0.0264757	NA,0.454747	0.000347763	0.00069535
3	rs74448956	59106154	C,NA	T,NA	0.927435,NA	0.012988,NA	0.00762141,NA	1.05377,NA	0.00034766	0.000695208
3	rs62042589	58413044	A,A	G,G	0.926441,0.520833	0.0108639,-0.00860319	0.0075738,0.00855678	0.819713,0.502113	0.000347286	0.00069417
3	rs114094548	59140301	G,NA	A,NA	0.974155,NA	0.0171896,NA	0.0124606,NA	0.775374,NA	0.000347027	0.000693653
3	rs78061588	59140482	G,NA	C,NA	0.974155,NA	0.0171896,NA	0.0124606,NA	0.775374,NA	0.000347027	0.000693653
3	rs56142956	58374017	T,T	C,C	0.687873,0.759921	-0.00528952,0.00940631	0.00426697,0.0100079	0.667345,0.459328	0.00034695	0.000693511
3	rs146534753	58783626	NA,A	NA,G	NA,0.97123	NA,0.0237722	NA,0.0255725	NA,0.452743	0.000346817	0.000693457
3	rs76304230	58269093	NA,T	NA,C	NA,0.989087	NA,-0.0377818	NA,0.0411453	NA,0.445528	0.000346698	0.000693247
3	rs147474375	58183407	NA,G	NA,T	NA,0.9375	NA,-0.016497	NA,0.0176595	NA,0.455667	0.000345636	0.000691141
3	rs8058444	58414278	G,G	A,A	0.926441,0.520833	0.0108639,-0.00855539	0.0075738,0.00855678	0.819713,0.498408	0.000345624	0.000690849
3	rs970168	58893833	G,G	A,A	0.738569,0.486111	-0.0106397,-0.0034385	0.00449951,0.00855265	1.74356,0.162629	0.000345607	0.00069057
3	rs112501441	58162403	G,NA	A,NA	0.956262,NA	-0.0162165,NA	0.00966771,NA	1.02935,NA	0.000344498	0.000689076
3	rs79664261	58525260	T,NA	C,NA	0.961233,NA	0.00903807,NA	0.0102422,NA	0.423037,NA	0.00034407	0.000687836
3	rs77107857	58851425	T,T	A,A	0.986084,0.677579	0.031071,-0.00603314	0.0168779,0.00914559	1.18289,0.29289	0.000343926	0.000687672
3	rs12930329	58956428	C,NA	T,NA	0.984095,NA	-0.0161892,NA	0.0158037,NA	0.514776,NA	0.00034385	0.000687573
3	rs35877666	58379442	A,A	T,T	0.687873,0.759921	-0.00538122,0.00823009	0.00426697,0.0100079	0.683483,0.386294	0.000343837	0.000687267
3	rs117771975	58255661	A,NA	G,NA	0.976143,NA	0.0187753,NA	0.0129561,NA	0.831805,NA	0.000343686	0.00068718
3	rs62042588	58412915	T,T	C,C	0.926441,0.520833	0.0108177,-0.00860319	0.0075738,0.00855678	0.814734,0.502113	0.00034353	0.000686665
3	rs115364946	58754741	NA,C	NA,T	NA,0.969246	NA,0.0226528	NA,0.0247591	NA,0.44342	0.000343468	0.000686761
3	rs12596995	59032519	A,A	G,G	0.735586,0.946429	0.00935774,-0.0144726	0.00448312,0.0189842	1.43346,0.35081	0.000342505	0.000684965
3	rs11639565	58539057	G,NA	T,NA	0.955268,NA	0.0223151,NA	0.00956466,NA	1.70677,NA	0.000342464	0.000685194
3	rs143660856	58802801	NA,T	NA,C	NA,0.972222	NA,0.0236368	NA,0.0260119	NA,0.439482	0.000341199	0.000682227
3	rs75041389	58754259	NA,G	NA,A	NA,0.969246	NA,0.0224225	NA,0.0247591	NA,0.437547	0.000341047	0.000681923
3	rs144408431	58780846	NA,A	NA,G	NA,0.97123	NA,0.0231601	NA,0.0255725	NA,0.437571	0.000340526	0.000680881
3	rs145613610	58817260	NA,G	NA,C	NA,0.981151	NA,-0.0329965	NA,0.0314332	NA,0.531887	0.000340127	0.000680059
3	rs146743504	58754031	NA,G	NA,A	NA,0.969246	NA,0.0223257	NA,0.0247591	NA,0.435088	0.000340043	0.000679915
3	rs141059839	58754005	NA,G	NA,C	NA,0.969246	NA,0.0223257	NA,0.0247591	NA,0.435088	0.000340043	0.000679915
3	rs35325824	58379453	T,T	A,A	0.688867,0.759921	-0.00534003,0.00828172	0.0042707,0.0100079	0.675394,0.389402	0.000339678	0.000678965
3	rs147918688	58754038	NA,A	NA,G	NA,0.969246	NA,0.0222799	NA,0.0247591	NA,0.433926	0.00033957	0.000678969
3	rs77318197	58754959	NA,C	NA,A	NA,0.969246	NA,0.0221835	NA,0.0247591	NA,0.431485	0.000338581	0.000676992
3	rs9937263	58464314	C,NA	G,NA	0.89662,NA	-0.00904893,NA	0.00649407,NA	0.786497,NA	0.000337903	0.000675753
3	rs145616734	58727082	NA,G	NA,A	NA,0.977182	NA,-0.0242335	NA,0.0286274	NA,0.400919	0.000337848	0.00067554
3	rs72788180	58413838	NA,T	NA,C	NA,0.818452	NA,-0.00974382	NA,0.0110895	NA,0.420687	0.000337535	0.000674913
3	rs137920751	58754225	NA,C	NA,T	NA,0.969246	NA,0.0219868	NA,0.0247591	NA,0.426517	0.000336584	0.000672999
3	rs142746084	58652914	NA,C	NA,T	NA,0.985119	NA,-0.0299469	NA,0.0353055	NA,0.40196	0.00033571	0.000671262
3	rs79198704	58752063	NA,G	NA,A	NA,0.969246	NA,0.0218912	NA,0.0247591	NA,0.424113	0.000335625	0.000671082
3	rs374222745	58754679	NA,T	NA,C	NA,0.969246	NA,0.0218851	NA,0.0247591	NA,0.42396	0.000335564	0.000670961
3	rs72788179	58413490	NA,T	NA,C	NA,0.818452	NA,-0.00964666	NA,0.0110895	NA,0.415264	0.000335352	0.000670549
3	rs144623021	58938349	NA,T	NA,C	NA,0.96131	NA,0.019257	NA,0.0221651	NA,0.414587	0.000335211	0.00067027
3	rs76610411	58779179	NA,C	NA,T	NA,0.97123	NA,0.0225736	NA,0.0255725	NA,0.423219	0.000334761	0.000669356
3	rs77032719	58777611	NA,A	NA,G	NA,0.96627	NA,0.0208543	NA,0.023678	NA,0.421986	0.000333902	0.000667646
3	rs6499971	58767962	NA,A	NA,G	NA,0.948413	NA,0.0153572	NA,0.0193256	NA,0.369762	0.000332002	0.000663862
3	rs16960775	59044591	C,C	T,T	0.893638,0.465278	-0.00936152,-0.00552197	0.00641306,0.00857004	0.840563,0.284533	0.000331995	0.0006635
3	rs74521630	58414809	NA,T	NA,C	NA,0.974206	NA,-0.0228416	NA,0.0269663	NA,0.401241	0.000331939	0.000663723
3	rs8050491	58895640	C,C	T,T	0.738569,0.480159	-0.0106397,-0.00235955	0.00449951,0.00855609	1.74356,0.106393	0.000331877	0.000663142
3	rs74700971	58496213	NA,G	NA,T	NA,0.804563	NA,-0.00909189	NA,0.01078	NA,0.399023	0.00033162	0.000663085
3	rs144332306	58787909	NA,A	NA,G	NA,0.97123	NA,0.0222213	NA,0.0255725	NA,0.414682	0.000331416	0.00066267
3	rs74023006	58993614	NA,G	NA,A	NA,0.902778	NA,0.0122116	NA,0.0144288	NA,0.400808	0.000331135	0.000662115
3	rs970169	58893589	G,G	T,T	0.739563,0.484127	-0.0106986,-0.00304822	0.00450506,0.00855366	1.75552,0.141723	0.000331093	0.000661613
3	rs11643135	58484263	G,G	C,C	0.741551,0.850198	0.00865836,-0.00594717	0.00451629,0.011978	1.2579,0.207933	0.000330798	0.000661419
3	rs117814218	58783701	NA,G	NA,A	NA,0.962302	NA,0.0186921	NA,0.0224433	NA,0.392627	0.000330794	0.000661439
3	rs113964648	58203863	C,NA	T,NA	0.967197,NA	-0.0193248,NA	0.0111,NA	1.08784,NA	0.000330377	0.00066087
3	rs148623684	58837497	NA,C	NA,T	NA,0.97123	NA,0.0221128	NA,0.0255725	NA,0.412067	0.000330009	0.000659857
3	rs117686776	58408297	NA,C	NA,T	NA,0.958333	NA,-0.0171539	NA,0.0213919	NA,0.374052	0.000329775	0.000659396
3	rs151057861	58807081	NA,G	NA,C	NA,0.972222	NA,0.0223692	NA,0.0260119	NA,0.409147	0.000329183	0.000658206
3	rs9926132	58761684	NA,C	NA,G	NA,0.935516	NA,0.0137563	NA,0.0174041	NA,0.36725	0.000329137	0.000658133
3	rs150049918	58318759	NA,T	NA,C	NA,0.990079	NA,-0.0348992	NA,0.0431319	NA,0.378365	0.000329057	0.00065796
3	rs78617265	58762103	NA,C	NA,T	NA,0.970238	NA,0.0215389	NA,0.0251555	NA,0.406857	0.000328564	0.000656968
3	rs16960693	58997511	NA,A	NA,G	NA,0.902778	NA,0.0120493	NA,0.0144288	NA,0.393976	0.000328555	0.000656959
3	rs13337914	58464924	A,NA	G,NA	0.89662,NA	-0.00891285,NA	0.00649407,NA	0.769754,NA	0.000327958	0.000655865
3	rs9940955	58466281	A,NA	G,NA	0.89662,NA	-0.00891285,NA	0.00649407,NA	0.769754,NA	0.000327958	0.000655865
3	rs72790226	58507024	A,NA	T,NA	0.946322,NA	0.0118782,NA	0.00877248,NA	0.75516,NA	0.000327906	0.000655724
3	rs76310496	58754977	T,NA	C,NA	0.984095,NA	0.0131055,NA	0.0158037,NA	0.390453,NA	0.000327875	0.000655421
3	rs72788181	58414810	NA,A	NA,G	NA,0.818452	NA,-0.00929548	NA,0.0110895	NA,0.395878	0.000327806	0.000655461
3	rs73564117	58991995	NA,C	NA,T	NA,0.902778	NA,0.0119363	NA,0.0144288	NA,0.38924	0.000326656	0.000653163
3	rs191939499	58200616	NA,T	NA,C	NA,0.9375	NA,-0.0151287	NA,0.0176595	NA,0.407141	0.000326623	0.000653127
3	rs13337034	58767339	NA,C	NA,T	NA,0.935516	NA,0.0135613	NA,0.0174041	NA,0.360653	0.00032653	0.000652921
3	rs8049807	58382628	A,A	G,G	0.687873,0.755952	-0.00525029,0.00825872	0.00426697,0.00995218	0.66049,0.390801	0.000326387	0.000652397
3	rs372874787	58185388	NA,G	NA,A	NA,0.983135	NA,-0.0278304	NA,0.0331973	NA,0.395943	0.000326357	0.000652582
3	rs67421817	58507025	A,NA	C,NA	0.946322,NA	0.0118428,NA	0.00877248,NA	0.751987,NA	0.000326044	0.000652001
3	rs186559955	58164689	NA,T	NA,C	NA,0.982143	NA,-0.0263993	NA,0.0322783	NA,0.383593	0.000325666	0.000651197
3	rs576861819	58842104	NA,T	NA,C	NA,0.97123	NA,0.0216241	NA,0.0255725	NA,0.400362	0.000325564	0.000650972
3	rs8049643	58382558	A,A	G,G	0.687873,0.75496	-0.00525029,0.00819534	0.00426697,0.00993854	0.66049,0.387643	0.000325209	0.000650042
3	rs144298169	58998739	NA,G	NA,C	NA,0.902778	NA,0.0118385	NA,0.0144288	NA,0.385161	0.000325183	0.000650216
3	rs75536385	58582416	NA,T	NA,C	NA,0.967262	NA,0.0202489	NA,0.0240217	NA,0.398742	0.000324852	0.000649557
3	rs183682423	58596432	NA,G	NA,A	NA,0.989087	NA,-0.0328112	NA,0.0411453	NA,0.371416	0.000324632	0.000649122
3	rs77470402	59120319	NA,C	NA,G	NA,0.939484	NA,0.0144051	NA,0.0179277	NA,0.375019	0.000324572	0.000649
3	rs11647503	58215735	T,T	C,C	0.88668,0.988095	-0.0105021,0.0161728	0.00623739,0.0394133	1.03512,0.166498	0.000324088	0.000648053
3	rs80200683	58248092	NA,C	NA,G	NA,0.947421	NA,0.0163467	NA,0.0191524	NA,0.405189	0.000323925	0.000647711
3	rs111254542	58511465	NA,A	NA,T	NA,0.992063	NA,-0.0422721	NA,0.0481747	NA,0.419955	0.000323512	0.000646864
3	rs74988046	59003454	NA,G	NA,A	NA,0.973214	NA,0.0216766	NA,0.0264757	NA,0.384117	0.000323359	0.000646573
3	rs62067790	58928456	G,NA	A,NA	0.991054,NA	-0.0289639,NA	0.0209976,NA	0.775277,NA	0.000323144	0.000646224
3	rs12596950	58918023	G,G	A,A	0.715706,0.605159	-0.00885885,-0.00411933	0.00438317,0.00874495	1.36382,0.19545	0.000322773	0.000644831
3	rs12596795	58844123	T,T	C,C	0.985089,0.677579	0.0309525,-0.00573212	0.0163138,0.00914559	1.23818,0.275058	0.000322726	0.000645312
3	rs1531581	58918306	A,A	G,G	0.715706,0.606151	-0.00885885,-0.00412114	0.00438317,0.00874879	1.36382,0.19545	0.000322704	0.000644694
3	rs6499951	58418149	NA,T	NA,A	NA,0.819444	NA,-0.00906124	NA,0.0111132	NA,0.382093	0.000322558	0.00064497
3	rs143479849	58536721	A,NA	G,NA	0.958251,NA	-0.0180993,NA	0.00988495,NA	1.17327,NA	0.000322509	0.000645047
3	rs16960668	58989278	NA,T	NA,C	NA,0.902778	NA,0.0116705	NA,0.0144288	NA,0.378189	0.000322487	0.000644827
3	rs9926887	58415897	C,C	T,T	0.712724,0.497024	0.00611058,-0.00472759	0.00436947,0.0085495	0.790561,0.236358	0.000322349	0.000644334
3	rs145226623	58773355	NA,T	NA,C	NA,0.969246	NA,0.0205602	NA,0.0247591	NA,0.391146	0.000322314	0.000644473
3	rs78711248	58626813	NA,T	NA,C	NA,0.989087	NA,-0.0323647	NA,0.0411453	NA,0.365001	0.000322199	0.000644259
3	rs77579212	58776758	NA,C	NA,T	NA,0.969246	NA,0.0205262	NA,0.0247591	NA,0.390316	0.00032201	0.000643864
3	rs8061883	58919113	C,C	T,T	0.715706,0.606151	-0.00881309,-0.00447509	0.00438317,0.00874879	1.353,0.215387	0.000321844	0.000642977
3	rs190772796	58825774	NA,C	NA,T	NA,0.972222	NA,0.0215317	NA,0.0260119	NA,0.38955	0.000321838	0.000643522
3	rs9937365	58464438	A,NA	G,NA	0.89662,NA	-0.00882503,NA	0.00649407,NA	0.759035,NA	0.000321768	0.000643488
3	rs13338353	58465222	A,NA	C,NA	0.89662,NA	-0.00882503,NA	0.00649407,NA	0.759035,NA	0.000321768	0.000643488
3	rs56017431	58920426	C,C	A,A	0.7167,0.606151	-0.00877661,-0.00472421	0.00438781,0.00874879	1.34222,0.229731	0.000321661	0.000642612
3	rs1595290	58920598	G,G	C,C	0.7167,0.606151	-0.00877661,-0.00472421	0.00438781,0.00874879	1.34222,0.229731	0.000321661	0.000642612
3	rs55663098	58920401	C,C	G,G	0.7167,0.606151	-0.00877661,-0.00472421	0.00438781,0.00874879	1.34222,0.229731	0.000321661	0.000642612
3	rs73564118	58992117	NA,A	NA,G	NA,0.902778	NA,0.0116163	NA,0.0144288	NA,0.375948	0.000321654	0.000643162
3	rs16960671	58992134	NA,C	NA,T	NA,0.902778	NA,0.0116163	NA,0.0144288	NA,0.375948	0.000321654	0.000643162
3	rs76262976	58769143	NA,G	NA,C	NA,0.970238	NA,0.0207732	NA,0.0251555	NA,0.388359	0.000321644	0.000643134
3	rs138944068	58774552	NA,T	NA,C	NA,0.969246	NA,0.0204805	NA,0.0247591	NA,0.389203	0.000321602	0.000643049
3	rs11866022	58918783	T,T	C,C	0.715706,0.606151	-0.00881309,-0.00442526	0.00438317,0.00874879	1.353,0.212548	0.000321031	0.000641355
3	rs144938508	58761229	NA,C	NA,T	NA,0.970238	NA,0.0207021	NA,0.0251555	NA,0.386657	0.000321022	0.000641889
3	rs141030280	58756568	NA,T	NA,C	NA,0.935516	NA,0.01309	NA,0.0174041	NA,0.344885	0.000320457	0.00064078
3	rs2083028	58983436	NA,G	NA,A	NA,0.902778	NA,0.0115132	NA,0.0144288	NA,0.371705	0.000320379	0.000640613
3	rs8047156	59002054	T,T	G,G	0.850895,0.963294	-0.0104788,0.0119833	0.0055508,0.0227328	1.22876,0.223226	0.000320122	0.000640008
3	rs147022237	58826119	NA,G	NA,A	NA,0.972222	NA,0.0212937	NA,0.0260119	NA,0.384043	0.000319832	0.000639512
3	rs78010654	58983643	NA,T	NA,C	NA,0.902778	NA,0.011459	NA,0.0144288	NA,0.369479	0.000319562	0.000638979
3	rs4784976	58755787	NA,G	NA,T	NA,0.935516	NA,0.0129904	NA,0.0174041	NA,0.341583	0.000319214	0.000638295
3	rs16960664	58987708	NA,T	NA,G	NA,0.902778	NA,0.0114048	NA,0.0144288	NA,0.367258	0.000318465	0.000636787
3	rs192176354	58707573	NA,G	NA,T	NA,0.991071	NA,0.0366374	NA,0.0454422	NA,0.376644	0.000317617	0.000635092
3	rs56252199	58917735	T,T	A,A	0.712724,0.605159	-0.00883116,-0.00416918	0.00436947,0.00874495	1.36382,0.198227	0.000317392	0.000634094
3	rs566144063	58865695	NA,C	NA,T	NA,0.972222	NA,0.0209875	NA,0.0260119	NA,0.377003	0.000317304	0.000634459
3	rs2518458	58532695	G,G	A,A	0.042744,0.16369	0.0241373,0.0056383	0.00977435,0.0115534	1.86864,0.203749	0.000317014	0.000634331
3	rs143524040	58822416	NA,G	NA,C	NA,0.972222	NA,0.0209471	NA,0.0260119	NA,0.376077	0.000316975	0.000633801
3	rs10500409	59000087	NA,G	NA,A	NA,0.901786	NA,0.0112042	NA,0.0143636	NA,0.361145	0.000316377	0.000632612
3	rs143988557	58767803	NA,A	NA,C	NA,0.970238	NA,0.0201551	NA,0.0251555	NA,0.373654	0.000316348	0.000632546
3	rs73564156	59000460	NA,A	NA,C	NA,0.901786	NA,0.0111559	NA,0.0143636	NA,0.35917	0.000315671	0.000631199
3	rs8056541	58919647	A,A	T,T	0.715706,0.606151	-0.00876733,-0.00447509	0.00438317,0.00874879	1.34222,0.215387	0.000315501	0.00063031
3	rs79371134	58923044	NA,T	NA,G	NA,0.977182	NA,-0.0221304	NA,0.0286274	NA,0.357048	0.000315257	0.000630372
3	rs145054414	58916271	NA,A	NA,G	NA,0.969246	NA,-0.0190885	NA,0.0247591	NA,0.355831	0.000314764	0.000629389
3	rs2550430	58532755	G,G	C,C	0.043738,0.162698	0.0238739,0.0053002	0.00966767,0.0115817	1.86864,0.188953	0.000314251	0.000628809
3	rs7192732	58984056	NA,A	NA,T	NA,0.901786	NA,0.0110351	NA,0.0143636	NA,0.354254	0.000313804	0.000627468
3	rs12446325	58332098	NA,T	NA,C	NA,0.979167	NA,-0.0232652	NA,0.0299292	NA,0.35956	0.000313416	0.000626692
3	rs62042590	58413798	C,C	T,T	0.926441,0.520833	0.0105961,-0.00817705	0.0075738,0.00855678	0.791028,0.469464	0.000312864	0.000625381
3	rs73564105	58989225	NA,G	NA,A	NA,0.902778	NA,0.010996	NA,0.0144288	NA,0.350656	0.000312551	0.000624964
3	rs9928114	58464574	G,NA	A,NA	0.89662,NA	-0.00868888,NA	0.00649407,NA	0.742548,NA	0.000312512	0.000624978
3	rs145405325	58920207	NA,T	NA,G	NA,0.969246	NA,-0.0188067	NA,0.0247591	NA,0.349206	0.000312431	0.000624725
3	rs77478306	58819539	C,C	G,G	0.985089,0.677579	0.0307109,-0.00560288	0.0163138,0.00914559	1.22354,0.26751	0.000311421	0.00062271
3	rs141783517	58211798	NA,G	NA,T	NA,0.983135	NA,-0.0248778	NA,0.0331973	NA,0.343307	0.00031126	0.000622394
3	rs7198514	58714503	T,T	C,C	0.802187,0.977182	-0.00538195,-0.0225177	0.00496334,0.0286274	0.55562,0.364991	0.000311049	0.000622016
3	rs150221528	59131303	A,NA	G,NA	0.973161,NA	0.0166545,NA	0.0122339,NA	0.760939,NA	0.000310857	0.000621384
3	rs118185576	58340745	G,NA	A,NA	0.982107,NA	0.0224562,NA	0.014915,NA	0.87888,NA	0.000310149	0.00062025
3	rs144517786	58269072	NA,A	NA,C	NA,0.990079	NA,-0.0311211	NA,0.0431319	NA,0.327365	0.000310122	0.000620107
3	rs7204125	59038245	A,A	G,G	0.411531,0.204365	0.00767029,-0.0076907	0.00401769,0.0106009	1.24991,0.329605	0.000309739	0.000619335
3	rs73564161	59001895	NA,G	NA,A	NA,0.901786	NA,0.0106831	NA,0.0143636	NA,0.340065	0.000309008	0.00061788
3	rs1834030	58533256	C,C	T,T	0.043738,0.160714	0.0237399,0.00558516	0.00966767,0.0116392	1.85186,0.199746	0.00030895	0.000618201
3	rs138332449	58817414	NA,C	NA,A	NA,0.972222	NA,0.0198733	NA,0.0260119	NA,0.351775	0.000308584	0.000617026
3	rs61310268	58817755	T,T	A,A	0.985089,0.677579	0.0306137,-0.00560288	0.0163138,0.00914559	1.21767,0.26751	0.000307994	0.000615858
3	rs28554773	58998288	NA,A	NA,G	NA,0.901786	NA,0.0106147	NA,0.0143636	NA,0.337327	0.000307864	0.000615592
3	rs10500410	59068825	C,C	A,A	0.972167,0.84127	0.020269,0.0102721	0.0120196,0.0116978	1.03748,0.420352	0.000306457	0.00061253
3	rs9924810	58416059	T,T	A,A	0.712724,0.497024	0.00598738,-0.00477709	0.00436947,0.0085495	0.768018,0.239331	0.000306388	0.000612437
3	rs716802	58895839	G,G	T,T	0.538767,0.314484	-0.00847773,0.000289297	0.00396624,0.00920651	1.48732,0.0110256	0.000306329	0.000612159
3	rs35653512	58999056	A,A	G,G	0.851889,0.963294	-0.0106063,0.00567047	0.00556614,0.0227328	1.24631,0.0952732	0.000305543	0.000610862
3	rs76118865	58288362	NA,G	NA,T	NA,0.987103	NA,0.027144	NA,0.0378862	NA,0.324491	0.000304403	0.000608681
3	rs146534789	58821656	NA,T	NA,C	NA,0.972222	NA,0.0189514	NA,0.0260119	NA,0.331365	0.000301911	0.000603684
3	rs115222573	58770672	NA,A	NA,G	NA,0.935516	NA,0.0113946	NA,0.0174041	NA,0.290175	0.000301188	0.000602253
3	rs4784971	58727680	C,C	T,T	0.851889,0.985119	-0.0204226,0.00186454	0.00556614,0.0353055	3.61363,0.0186879	0.000300619	0.000613634
3	rs148752709	58931603	NA,C	NA,G	NA,0.963294	NA,0.0159698	NA,0.0227328	NA,0.316622	0.00030054	0.000600953
3	rs16960701	59002638	NA,T	NA,G	NA,0.901786	NA,0.0100133	NA,0.0143636	NA,0.313611	0.000300286	0.000600443
3	rs139220663	58651000	NA,T	NA,C	NA,0.97619	NA,0.0191538	NA,0.0280389	NA,0.305803	0.000300159	0.000600188
3	rs140012267	58859451	NA,G	NA,C	NA,0.972222	NA,0.0186079	NA,0.0260119	NA,0.323868	0.000299544	0.000598954
3	rs139289190	58864583	NA,T	NA,G	NA,0.97123	NA,0.018326	NA,0.0255725	NA,0.324585	0.000299397	0.00059866
3	rs144935251	58591594	NA,G	NA,A	NA,0.994048	NA,0.0385801	NA,0.0555718	NA,0.311997	0.00029901	0.000597889
3	rs145092072	58860714	NA,G	NA,T	NA,0.972222	NA,0.0185233	NA,0.0260119	NA,0.322031	0.000298971	0.000597808
3	rs181275578	58860746	NA,A	NA,T	NA,0.972222	NA,0.0185233	NA,0.0260119	NA,0.322031	0.000298971	0.000597808
3	rs148573963	58860117	NA,T	NA,A	NA,0.972222	NA,0.0185233	NA,0.0260119	NA,0.322031	0.000298971	0.000597808
3	rs150813937	58861439	NA,T	NA,C	NA,0.972222	NA,0.0185233	NA,0.0260119	NA,0.322031	0.000298971	0.000597808
3	rs141959371	58856035	NA,G	NA,A	NA,0.972222	NA,0.0184784	NA,0.0260119	NA,0.321058	0.000298669	0.000597203
3	rs190802498	58860704	NA,T	NA,C	NA,0.972222	NA,0.0184701	NA,0.0260119	NA,0.320878	0.000298613	0.000597092
3	rs138319610	58376398	NA,T	NA,C	NA,0.959325	NA,-0.0147763	NA,0.0216401	NA,0.305641	0.000298484	0.00059684
3	rs117375926	58772873	NA,A	NA,G	NA,0.935516	NA,0.0111019	NA,0.0174041	NA,0.281045	0.000298209	0.000596297
3	rs75111174	58773316	NA,A	NA,G	NA,0.935516	NA,0.0111019	NA,0.0174041	NA,0.281045	0.000298209	0.000596297
3	rs145108317	58914758	NA,T	NA,G	NA,0.969246	NA,-0.0168883	NA,0.0247591	NA,0.305242	0.000297882	0.000595638
3	rs117070667	58772720	NA,A	NA,T	NA,0.935516	NA,0.0110523	NA,0.0174041	NA,0.279508	0.000297714	0.000595308
3	rs137891147	58909258	NA,C	NA,G	NA,0.969246	NA,-0.0168529	NA,0.0247591	NA,0.304451	0.000297635	0.000595144
3	rs78103641	58582410	NA,T	NA,C	NA,0.899802	NA,0.00993972	NA,0.0142364	NA,0.314206	0.000297622	0.000595119
3	rs147765356	58912812	NA,A	NA,G	NA,0.969246	NA,-0.0168393	NA,0.0247591	NA,0.304146	0.00029754	0.000594954
3	rs114163005	58772880	NA,T	NA,G	NA,0.935516	NA,0.0110027	NA,0.0174041	NA,0.277973	0.000297223	0.000594325
3	rs149442232	58859896	NA,C	NA,T	NA,0.972222	NA,0.0182597	NA,0.0260119	NA,0.316328	0.00029721	0.000594287
3	rs140907492	58861842	NA,T	NA,G	NA,0.972222	NA,0.0182268	NA,0.0260119	NA,0.315618	0.000296993	0.000593852
3	rs142669774	58473280	NA,A	NA,G	NA,0.857143	NA,-0.00853088	NA,0.0122159	NA,0.314291	0.000296889	0.000593652
3	rs9928528	58920938	A,NA	G,NA	0.963221,NA	0.01125,NA	0.0105045,NA	0.546406,NA	0.000296886	0.000593493
3	rs142828739	58859342	NA,G	NA,A	NA,0.972222	NA,0.0182058	NA,0.0260119	NA,0.315167	0.000296855	0.000593576
3	rs138325399	58859328	NA,A	NA,G	NA,0.972222	NA,0.0182058	NA,0.0260119	NA,0.315167	0.000296855	0.000593576
3	rs147272705	58908658	NA,T	NA,C	NA,0.969246	NA,-0.0167193	NA,0.0247591	NA,0.301464	0.000296707	0.000593288
3	rs72794476	58961057	T,NA	C,NA	0.981113,NA	-0.0130703,NA	0.0145245,NA	0.433935,NA	0.000296694	0.000593204
3	rs144067947	58861759	NA,G	NA,A	NA,0.972222	NA,0.018179	NA,0.0260119	NA,0.314589	0.000296678	0.000593224
3	rs142514372	58862712	NA,A	NA,G	NA,0.972222	NA,0.018179	NA,0.0260119	NA,0.314589	0.000296678	0.000593224
3	rs546200673	58861863	NA,T	NA,C	NA,0.972222	NA,0.018179	NA,0.0260119	NA,0.314589	0.000296678	0.000593224
3	rs142024010	58858654	NA,G	NA,A	NA,0.972222	NA,0.0181617	NA,0.0260119	NA,0.314217	0.000296565	0.000592997
3	rs78150572	58860213	NA,T	NA,C	NA,0.972222	NA,0.0181617	NA,0.0260119	NA,0.314217	0.000296565	0.000592997
3	rs56751459	58524010	NA,C	NA,T	NA,0.930556	NA,-0.0106089	NA,0.0168156	NA,0.277276	0.000296443	0.000592757
3	rs149935469	58906330	NA,T	NA,C	NA,0.968254	NA,-0.0163848	NA,0.0243817	NA,0.299663	0.00029643	0.000592735
3	rs56987683	58815358	G,G	A,A	0.985089,0.677579	0.0302303,-0.00567994	0.0163138,0.00914559	1.19467,0.272002	0.000296338	0.000592554
3	rs147307250	58861763	NA,A	NA,G	NA,0.972222	NA,0.018126	NA,0.0260119	NA,0.313448	0.00029633	0.000592528
3	rs144011633	58906374	NA,T	NA,C	NA,0.968254	NA,-0.0163332	NA,0.0243817	NA,0.298499	0.000296071	0.000592016
3	rs144838631	58859933	NA,T	NA,C	NA,0.972222	NA,0.0180496	NA,0.0260119	NA,0.311807	0.000295832	0.000591533
3	rs143494568	58910233	NA,C	NA,T	NA,0.969246	NA,-0.0165898	NA,0.0247591	NA,0.298582	0.000295818	0.000591511
3	rs138519652	58905374	NA,G	NA,A	NA,0.968254	NA,-0.0162864	NA,0.0243817	NA,0.297441	0.000295745	0.000591365
3	rs368275608	58898972	NA,T	NA,C	NA,0.987103	NA,0.0257311	NA,0.0378862	NA,0.303616	0.00029555	0.000590974
3	rs76714545	58910184	NA,G	NA,A	NA,0.969246	NA,-0.0165372	NA,0.0247591	NA,0.297411	0.000295459	0.000590793
3	rs80276714	58991477	NA,A	NA,G	NA,0.923611	NA,0.0102244	NA,0.0160932	NA,0.279661	0.000295354	0.00059058
3	rs114548329	59086136	A,NA	G,NA	0.984095,NA	0.0240438,NA	0.0158037,NA	0.89225,NA	0.000295104	0.000590097
3	rs150076436	58910419	NA,C	NA,T	NA,0.974206	NA,-0.0180687	NA,0.0269663	NA,0.298582	0.000294965	0.000589805
3	rs145087411	58909102	NA,C	NA,A	NA,0.969246	NA,-0.0164564	NA,0.0247591	NA,0.295618	0.000294911	0.000589698
3	rs181981892	58909576	NA,T	NA,G	NA,0.969246	NA,-0.0164564	NA,0.0247591	NA,0.295618	0.000294911	0.000589698
3	rs141731848	58859286	NA,T	NA,G	NA,0.972222	NA,0.0178988	NA,0.0260119	NA,0.308575	0.000294858	0.000589584
3	rs141474362	58912830	NA,T	NA,G	NA,0.969246	NA,-0.0164242	NA,0.0247591	NA,0.294907	0.000294695	0.000589265
3	rs117750047	58862136	NA,G	NA,A	NA,0.972222	NA,0.0178535	NA,0.0260119	NA,0.307607	0.000294567	0.000589003
3	rs144724706	58859287	NA,C	NA,G	NA,0.972222	NA,0.017845	NA,0.0260119	NA,0.307424	0.000294513	0.000588894
3	rs148044267	58859235	NA,C	NA,T	NA,0.972222	NA,0.017845	NA,0.0260119	NA,0.307424	0.000294513	0.000588894
3	rs35328898	58473403	A,NA	G,NA	0.984095,NA	0.0231803,NA	0.0158037,NA	0.846366,NA	0.000294469	0.000588847
3	rs76418621	58618790	NA,T	NA,C	NA,0.968254	NA,0.0160773	NA,0.0243817	NA,0.292737	0.00029438	0.000588632
3	rs140082080	58860626	NA,C	NA,T	NA,0.972222	NA,0.0178094	NA,0.0260119	NA,0.306663	0.000294285	0.000588439
3	rs146902352	58864570	NA,A	NA,G	NA,0.97123	NA,0.017535	NA,0.0255725	NA,0.307238	0.000294109	0.000588087
3	rs116490314	58830633	G,G	A,A	0.985089,0.677579	0.0304271,-0.00517202	0.0163138,0.00914559	1.20645,0.242817	0.000293976	0.000587832
3	rs138336065	58861600	NA,G	NA,A	NA,0.972222	NA,0.0177556	NA,0.0260119	NA,0.305517	0.000293943	0.000587756
3	rs140012428	58906395	NA,A	NA,G	NA,0.968254	NA,-0.0159957	NA,0.0243817	NA,0.290908	0.000293756	0.000587388
3	rs74476789	58863278	NA,G	NA,C	NA,0.972222	NA,0.0177203	NA,0.0260119	NA,0.304763	0.000293719	0.000587307
3	rs145403222	58863199	NA,C	NA,T	NA,0.972222	NA,0.0177073	NA,0.0260119	NA,0.304486	0.000293637	0.000587143
3	rs142127048	58301063	NA,T	NA,C	NA,0.977182	NA,-0.0189074	NA,0.0286274	NA,0.293321	0.000293521	0.000586917
3	rs146046977	58857566	NA,G	NA,A	NA,0.972222	NA,0.0176866	NA,0.0260119	NA,0.304045	0.000293506	0.000586881
3	rs142441385	58857733	NA,A	NA,G	NA,0.972222	NA,0.0176866	NA,0.0260119	NA,0.304045	0.000293506	0.000586881
3	rs180899454	58858901	NA,G	NA,A	NA,0.972222	NA,0.0176704	NA,0.0260119	NA,0.303701	0.000293403	0.000586677
3	rs140340225	58863197	NA,A	NA,T	NA,0.972222	NA,0.0176536	NA,0.0260119	NA,0.303343	0.000293297	0.000586465
3	rs137874560	58853680	NA,A	NA,C	NA,0.972222	NA,0.0176386	NA,0.0260119	NA,0.303025	0.000293203	0.000586277
3	rs8045177	58712038	C,C	T,T	0.585487,0.946429	-0.00451544,-0.0335372	0.00401339,0.0189842	0.58411,1.11183	0.000292989	0.000585391
3	rs76663698	58855228	NA,A	NA,C	NA,0.972222	NA,0.0175845	NA,0.0260119	NA,0.301875	0.000292864	0.000585598
3	rs75218900	58829969	NA,G	NA,A	NA,0.97123	NA,0.0172734	NA,0.0255725	NA,0.301569	0.000292852	0.000585574
3	rs12921819	58787143	A,NA	G,NA	0.915507,NA	-0.0201474,NA	0.00710883,NA	2.33771,NA	0.000292836	0.000587783
3	rs73557658	58914908	NA,T	NA,C	NA,0.874008	NA,-0.00844118	NA,0.0128817	NA,0.290488	0.000292731	0.000585332
3	rs148981428	58904335	NA,T	NA,C	NA,0.969246	NA,-0.0161113	NA,0.0247591	NA,0.288001	0.000292614	0.000585106
3	rs12448397	58942173	C,C	G,G	0.728628,0.647817	-0.00940335,0.00405109	0.00444635,0.00894938	1.4629,0.18656	0.000292322	0.000584348
3	rs1020978	58942076	G,G	A,A	0.728628,0.647817	-0.00940335,0.00405109	0.00444635,0.00894938	1.4629,0.18656	0.000292322	0.000584348
3	rs8056976	59029923	T,T	C,C	0.232604,0.574405	0.00647629,-0.00697057	0.00467973,0.00864561	0.778876,0.376651	0.000292263	0.00058421
3	rs140341336	58919084	NA,G	NA,T	NA,0.969246	NA,-0.0159649	NA,0.0247591	NA,0.284789	0.00029166	0.000583198
3	rs189093975	58857179	NA,T	NA,A	NA,0.972222	NA,0.0173781	NA,0.0260119	NA,0.2975	0.000291581	0.000583034
3	rs142767036	58857527	NA,G	NA,T	NA,0.972222	NA,0.0173249	NA,0.0260119	NA,0.296377	0.000291254	0.000582381
3	rs80163245	58837977	T,T	G,G	0.985089,0.677579	0.0301792,-0.00547953	0.0163138,0.00914559	1.19162,0.260367	0.000291064	0.000582011
3	rs145784080	58858719	NA,G	NA,A	NA,0.972222	NA,0.0172692	NA,0.0260119	NA,0.295201	0.000290914	0.000581699
3	rs76590847	58561673	NA,C	NA,T	NA,0.983135	NA,0.0211882	NA,0.0331973	NA,0.281241	0.000290621	0.000581122
3	rs55865742	58693240	T,NA	C,NA	0.962227,NA	-0.0228331,NA	0.0103707,NA	1.55773,NA	0.000290255	0.000580692
3	rs4784983	58825426	T,T	C,C	0.985089,0.677579	0.0302334,-0.00531411	0.0163138,0.00914559	1.19485,0.250881	0.00028999	0.000579863
3	rs77973213	58863095	NA,A	NA,C	NA,0.972222	NA,0.0170791	NA,0.0260119	NA,0.291201	0.000289762	0.000579397
3	rs140895035	58862791	NA,T	NA,C	NA,0.972222	NA,0.0170791	NA,0.0260119	NA,0.291201	0.000289762	0.000579397
3	rs148416319	58862301	NA,G	NA,C	NA,0.973214	NA,0.0173345	NA,0.0264757	NA,0.290188	0.000289507	0.000578888
3	rs34841234	59005741	G,G	A,A	0.827038,0.907738	0.00215341,-0.029632	0.00522759,0.0147711	0.167243,1.34826	0.000288699	0.000577246
3	rs2086207	58835943	T,T	A,A	0.985089,0.677579	0.0301875,-0.00531411	0.0163138,0.00914559	1.19211,0.250881	0.000288501	0.000576886
3	rs7196666	58483323	G,G	A,A	0.532803,0.397817	-0.00748738,0.00371736	0.00396284,0.00873368	1.23034,0.173683	0.000288452	0.000576771
3	rs75272872	58918900	NA,T	NA,C	NA,0.969246	NA,-0.0153397	NA,0.0247591	NA,0.271201	0.000287717	0.000575314
3	rs150321984	58416924	NA,G	NA,A	NA,0.981151	NA,-0.0186178	NA,0.0314332	NA,0.256764	0.000287546	0.000574974
3	rs7187598	58715394	C,C	T,T	0.585487,0.946429	-0.00469604,-0.032862	0.00401339,0.0189842	0.616249,1.07858	0.000287541	0.000574498
3	rs76465342	58382233	NA,C	NA,T	NA,0.982143	NA,-0.0190769	NA,0.0322783	NA,0.25609	0.000287229	0.000574342
3	rs78349960	58923308	NA,G	NA,T	NA,0.857143	NA,-0.00695692	NA,0.0122159	NA,0.244873	0.000286722	0.000573322
3	rs2731753	58205005	C,C	T,T	0.789264,0.703373	-0.00841377,-0.0154484	0.00484796,0.00935847	1.08277,1.00528	0.000286706	0.00057358
3	rs9925004	59049590	NA,T	NA,C	NA,0.84127	NA,0.00690149	NA,0.0116978	NA,0.255547	0.000286685	0.000573257
3	rs77703813	59022483	NA,T	NA,C	NA,0.835317	NA,0.00699587	NA,0.0115253	NA,0.26452	0.000286281	0.000572444
3	rs1424074	58462910	G,G	A,A	0.872763,0.904762	-0.00907614,-0.0180834	0.00593314,0.0145623	0.899347,0.66895	0.000286227	0.000572432
3	rs60840641	58837323	A,A	G,G	0.985089,0.677579	0.0300362,-0.00546088	0.0163138,0.00914559	1.1831,0.259293	0.000286124	0.000572135
3	rs78262136	58828152	NA,G	NA,A	NA,0.990079	NA,-0.0264999	NA,0.0431319	NA,0.268446	0.000285682	0.000571242
3	rs143221745	58921581	NA,A	NA,G	NA,0.969246	NA,-0.0149971	NA,0.0247591	NA,0.263843	0.000285645	0.000571172
3	rs141834282	58925226	NA,G	NA,A	NA,0.970238	NA,-0.0148851	NA,0.0251555	NA,0.256461	0.000285503	0.000570891
3	rs79080282	58878524	NA,T	NA,C	NA,0.748016	NA,-0.00555713	NA,0.00984603	NA,0.24224	0.000285159	0.000570203
3	rs77227510	59008979	NA,A	NA,T	NA,0.990079	NA,-0.0253957	NA,0.0431319	NA,0.254924	0.000285023	0.000569931
3	rs77209944	58915267	NA,G	NA,A	NA,0.874008	NA,-0.00777055	NA,0.0128817	NA,0.262521	0.000284716	0.000569308
3	rs78376908	58877446	T,NA	G,NA	0.982107,NA	-0.0121087,NA	0.014915,NA	0.379988,NA	0.000284292	0.000568408
3	rs188831549	58478501	NA,C	NA,T	NA,0.972222	NA,-0.015077	NA,0.0260119	NA,0.250133	0.00028426	0.000568407
3	rs190894298	58910420	NA,A	NA,G	NA,0.974206	NA,-0.0160608	NA,0.0269663	NA,0.258494	0.00028344	0.000566763
3	rs13334597	58921294	C,NA	G,NA	0.963221,NA	0.0108778,NA	0.0105045,NA	0.522277,NA	0.000283234	0.000566209
3	rs11864534	59001592	NA,G	NA,A	NA,0.901786	NA,0.00846175	NA,0.0143636	NA,0.255091	0.000283047	0.000565977
3	rs8053552	59002127	C,C	T,T	0.850895,0.967262	-0.0103336,0.00770858	0.0055508,0.0240217	1.20306,0.125932	0.00028275	0.000565302
3	rs75984397	58256636	NA,A	NA,G	NA,0.919643	NA,-0.00936097	NA,0.0157247	NA,0.258344	0.000282709	0.000565314
3	rs7204148	58715748	A,A	G,G	0.585487,0.946429	-0.00474118,-0.0324069	0.00401339,0.0189842	0.624394,1.05644	0.00028263	0.000564686
3	rs139368206	58866704	NA,G	NA,A	NA,0.978175	NA,0.0173474	NA,0.0292559	NA,0.257108	0.000282613	0.000565109
3	rs139560316	58812316	NA,A	NA,G	NA,0.952381	NA,-0.0109437	NA,0.0200728	NA,0.232387	0.000281961	0.000563814
3	rs117477912	59144358	NA,C	NA,T	NA,0.800595	NA,-0.00663083	NA,0.0106986	NA,0.271321	0.00028189	0.000563664
3	rs13334251	59159271	NA,T	NA,C	NA,0.856151	NA,-0.00706291	NA,0.0121808	NA,0.250247	0.000281798	0.000563479
3	rs138368444	59051575	NA,A	NA,G	NA,0.97619	NA,-0.0159593	NA,0.0280389	NA,0.244712	0.000281747	0.000563379
3	rs190287026	58442102	A,NA	T,NA	0.980119,NA	-0.0152591,NA	0.0141639,NA	0.550774,NA	0.0002814	0.000562706
3	rs1020977	58942066	G,G	A,A	0.728628,0.647817	-0.00930803,0.00410149	0.00444635,0.00894938	1.43994,0.189272	0.000281388	0.000562497
3	rs9933021	59092781	NA,T	NA,C	NA,0.855159	NA,0.00674659	NA,0.012146	NA,0.237635	0.000280937	0.000561763
3	rs28637850	59091042	NA,A	NA,G	NA,0.855159	NA,0.00671992	NA,0.012146	NA,0.236509	0.000280637	0.000561163
3	rs116910248	58744342	NA,A	NA,C	NA,0.970238	NA,0.0149482	NA,0.0251555	NA,0.257779	0.000280564	0.000561012
3	rs9940566	59091684	NA,T	NA,A	NA,0.855159	NA,0.00669771	NA,0.012146	NA,0.235572	0.000280388	0.000560666
3	rs59892086	58904347	T,T	G,G	0.754473,0.708333	-0.0103473,0.000647299	0.00459376,0.00940461	1.61453,0.02451	0.00028007	0.000559852
3	rs147461374	58295350	NA,T	NA,C	NA,0.983135	NA,-0.0185572	NA,0.0331973	NA,0.239455	0.000279963	0.000559818
3	rs148935955	59060125	NA,T	NA,G	NA,0.978175	NA,0.0163198	NA,0.0292559	NA,0.238854	0.000279458	0.000558804
3	rs4784950	58485904	C,C	A,A	0.605368,0.40873	-0.00726376,0.00578193	0.00404514,0.00869545	1.13939,0.295772	0.00027936	0.000558524
3	rs8055234	58792520	C,NA	T,NA	0.915507,NA	-0.0198891,NA	0.00710883,NA	2.2886,NA	0.000279142	0.000560192
3	rs7184938	58462997	G,G	C,C	0.872763,0.90873	-0.00907614,-0.0181298	0.00593314,0.014843	0.899347,0.653801	0.000278916	0.000557813
3	rs7190478	58463010	C,C	T,T	0.872763,0.90873	-0.00907614,-0.0181298	0.00593314,0.014843	0.899347,0.653801	0.000278916	0.000557813
3	rs118061321	58698516	NA,T	NA,C	NA,0.970238	NA,0.0145785	NA,0.0251555	NA,0.250087	0.000278603	0.000557093
3	rs12596858	58868645	NA,T	NA,C	NA,0.747024	NA,-0.00511843	NA,0.00983323	NA,0.2199	0.000278543	0.000556976
3	rs4784984	58834299	T,T	A,A	0.985089,0.677579	0.0298932,-0.00526675	0.0163138,0.00914559	1.17461,0.248184	0.000278411	0.000556712
3	rs76716640	58554070	NA,A	NA,G	NA,0.91369	NA,0.0085883	NA,0.0152221	NA,0.242135	0.000277651	0.000555184
3	rs72622278	58511369	NA,T	NA,C	NA,0.863095	NA,0.00674003	NA,0.0124355	NA,0.230756	0.00027734	0.000554568
3	rs55689844	58928083	T,T	C,C	0.714712,0.649802	-0.00866212,-0.00380518	0.00437857,0.00896099	1.31971,0.173213	0.000277315	0.000554054
3	rs62042613	58447610	T,T	C,C	0.751491,0.820437	0.00781751,-0.00510293	0.00457516,0.0111371	1.05795,0.18922	0.000277229	0.000554397
3	rs78781524	59017862	NA,C	NA,T	NA,0.835317	NA,0.00622401	NA,0.0115253	NA,0.229754	0.000277017	0.000553923
3	rs77664531	58258185	NA,G	NA,T	NA,0.919643	NA,-0.00866822	NA,0.0157247	NA,0.235478	0.000276795	0.000553491
3	rs139921473	58578967	NA,T	NA,C	NA,0.985119	NA,0.0194739	NA,0.0353055	NA,0.235649	0.000276697	0.000553282
3	rs7205035	58715493	T,T	C,C	0.585487,0.946429	-0.00469604,-0.0322931	0.00401339,0.0189842	0.616249,1.05093	0.00027637	0.000552184
3	rs140067645	58280397	NA,C	NA,G	NA,0.979167	NA,0.0153005	NA,0.0299292	NA,0.215244	0.00027586	0.000551603
3	rs77722754	58242558	NA,G	NA,A	NA,0.978175	NA,-0.0160799	NA,0.0292559	NA,0.234649	0.000275757	0.000551401
3	rs7203869	58943000	C,C	G,G	0.728628,0.66369	-0.00926263,0.00407832	0.00444635,0.00904796	1.42907,0.185637	0.000275715	0.000551158
3	rs142853164	58782838	NA,T	NA,C	NA,0.93254	NA,0.00833404	NA,0.017043	NA,0.204231	0.000275667	0.000551227
3	rs12051393	59096432	NA,G	NA,T	NA,0.854167	NA,0.00622611	NA,0.0121117	NA,0.216661	0.000275531	0.000550954
3	rs117739101	58263391	C,NA	A,NA	0.974155,NA	0.0181714,NA	0.0124606,NA	0.839365,NA	0.000275448	0.000550854
3	rs141169481	58682719	NA,T	NA,C	NA,0.979167	NA,-0.0151192	NA,0.0299292	NA,0.212226	0.000275253	0.000550396
3	rs141355376	58519619	NA,C	NA,G	NA,0.967262	NA,-0.0122247	NA,0.0240217	NA,0.214086	0.000275127	0.000550144
3	rs143887053	58866012	NA,A	NA,G	NA,0.93254	NA,-0.00855243	NA,0.017043	NA,0.210562	0.000275093	0.000550081
3	rs139023384	58442422	T,NA	C,NA	0.978131,NA	-0.020992,NA	0.0135185,NA	0.919147,NA	0.000274994	0.000549949
3	rs12446256	58786224	NA,C	NA,G	NA,0.93254	NA,0.00811879	NA,0.017043	NA,0.198041	0.000274112	0.000548119
3	rs368737615	58361772	NA,T	NA,C	NA,0.965278	NA,-0.0113114	NA,0.0233493	NA,0.201992	0.000274096	0.000548079
3	rs4784979	58783607	NA,T	NA,C	NA,0.93254	NA,0.00804984	NA,0.017043	NA,0.196069	0.000273624	0.000547143
3	rs12448028	58708420	C,NA	A,NA	0.843936,NA	-0.00446389,NA	0.00544795,NA	0.384496,NA	0.000273457	0.000546826
3	rs12599855	59029895	NA,T	NA,C	NA,0.948413	NA,0.0097837	NA,0.0193256	NA,0.212768	0.000272974	0.000545839
3	rs4784972	58727915	T,T	C,C	0.864811,0.985119	-0.0221306,-0.00323995	0.0057824,0.0353055	3.88742,0.0329757	0.000272865	0.000566962
3	rs140955835	58301920	NA,G	NA,A	NA,0.946429	NA,0.0102502	NA,0.0189842	NA,0.229706	0.000272499	0.000544892
3	rs75879994	58901813	T,NA	C,NA	0.925447,NA	0.0140029,NA	0.00752717,NA	1.20175,NA	0.000272181	0.000544319
3	rs117517964	58858531	NA,C	NA,T	NA,0.929563	NA,-0.00793678	NA,0.0167057	NA,0.197418	0.00027203	0.000543956
3	rs113963557	59026136	NA,A	NA,G	NA,0.81746	NA,0.00548811	NA,0.011066	NA,0.207654	0.000271737	0.000543367
3	rs146581522	58579198	NA,G	NA,A	NA,0.972222	NA,0.0127767	NA,0.0260119	NA,0.205307	0.000271312	0.000542512
3	rs141238615	58573807	NA,T	NA,C	NA,0.975198	NA,0.0133743	NA,0.0274863	NA,0.203041	0.000271262	0.000542412
3	rs141654262	58405573	NA,T	NA,C	NA,0.956349	NA,-0.00958179	NA,0.0209218	NA,0.189119	0.000271206	0.000542302
3	rs1987543	58782339	NA,C	NA,G	NA,0.933532	NA,0.0077225	NA,0.0171606	NA,0.185286	0.000271127	0.000542149
3	rs117463449	58626474	T,NA	C,NA	0.961233,NA	-0.00140401,NA	0.0102422,NA	0.0501385,NA	0.00027078	0.000541312
3	rs141041137	58349366	NA,C	NA,G	NA,0.947421	NA,-0.00964284	NA,0.0191524	NA,0.211388	0.000270558	0.000541015
3	rs7184114	58585369	A,A	C,C	0.329026,0.383929	-0.0209466,-0.00973134	0.00420796,0.00878946	6.19181,0.571501	0.000270426	0.00265458
3	rs117890977	58260656	NA,G	NA,A	NA,0.919643	NA,-0.00779295	NA,0.0157247	NA,0.207479	0.000270145	0.000540193
3	rs117564734	58421023	NA,T	NA,C	NA,0.980159	NA,-0.0137219	NA,0.0306528	NA,0.184156	0.000268941	0.000537777
3	rs143587875	59051092	NA,C	NA,A	NA,0.962302	NA,-0.0117379	NA,0.0224433	NA,0.221146	0.000268528	0.00053695
3	rs78763905	58790998	NA,T	NA,C	NA,0.930556	NA,0.00717247	NA,0.0168156	NA,0.174108	0.000268282	0.000536461
3	rs118129865	58846956	NA,T	NA,C	NA,0.958333	NA,0.00988203	NA,0.0213919	NA,0.191035	0.000268125	0.000536146
3	rs143277630	58815575	T,NA	C,NA	0.956262,NA	-0.01969,NA	0.00966771,NA	1.38005,NA	0.000267604	0.000535288
3	rs10852567	58927050	G,G	C,C	0.714712,0.638889	-0.0084792,-0.00234936	0.00437857,0.00889959	1.27734,0.101389	0.00026749	0.000534416
3	rs148904790	58735535	NA,G	NA,C	NA,0.987103	NA,0.0176118	NA,0.0378862	NA,0.192443	0.000267372	0.000534639
3	rs11558678	58717874	A,A	G,G	0.856859,0.984127	-0.0198242,-0.0094725	0.00564551,0.0342017	3.35107,0.106898	0.000267279	0.000541933
3	rs142281345	58347689	NA,A	NA,G	NA,0.947421	NA,-0.00902186	NA,0.0191524	NA,0.195451	0.000267053	0.000534007
3	rs1991066	58788292	NA,T	NA,C	NA,0.93254	NA,0.00703458	NA,0.017043	NA,0.167628	0.000266972	0.000533842
3	rs375788031	59016785	NA,C	NA,T	NA,0.840278	NA,0.00524959	NA,0.0116683	NA,0.185232	0.000266911	0.000533717
3	rs118012064	58669694	NA,C	NA,G	NA,0.994048	NA,-0.0232155	NA,0.0555718	NA,0.169973	0.000266364	0.000532623
3	rs117775363	58206583	NA,A	NA,G	NA,0.975198	NA,-0.0116003	NA,0.0274863	NA,0.171987	0.00026633	0.000532553
3	rs12599639	58894043	NA,T	NA,C	NA,0.751984	NA,-0.00403316	NA,0.00989826	NA,0.165154	0.000266095	0.000532086
3	rs138214993	58384246	NA,T	NA,A	NA,0.977182	NA,0.0124618	NA,0.0286274	NA,0.178266	0.000266084	0.000532064
3	rs11076278	58927396	T,T	C,C	0.713718,0.649802	-0.00851605,-0.00325341	0.004374,0.00896099	1.28787,0.144749	0.000265977	0.000531403
3	rs117507164	58346778	NA,T	NA,A	NA,0.947421	NA,-0.00879973	NA,0.0191524	NA,0.189831	0.000265869	0.000531639
3	rs139552323	58420146	NA,T	NA,C	NA,0.947421	NA,-0.0082043	NA,0.0191524	NA,0.174975	0.000265719	0.000531334
3	rs147883639	59135677	NA,C	NA,A	NA,0.981151	NA,0.0139493	NA,0.0314332	NA,0.1823	0.00026568	0.000531258
3	rs143461015	58784043	NA,A	NA,G	NA,0.980159	NA,-0.0132674	NA,0.0306528	NA,0.177087	0.000265667	0.000531234
3	rs2303227	58287759	NA,A	NA,G	NA,0.960318	NA,-0.00900918	NA,0.0218976	NA,0.167005	0.000265499	0.000530892
3	rs12446856	58798767	NA,T	NA,C	NA,0.930556	NA,0.00668874	NA,0.0168156	NA,0.160647	0.00026532	0.00053054
3	rs78803216	58802031	NA,T	NA,G	NA,0.93254	NA,0.00673329	NA,0.017043	NA,0.159401	0.000265185	0.000530269
3	rs187564427	58780017	NA,T	NA,G	NA,0.987103	NA,0.0167394	NA,0.0378862	NA,0.181372	0.000264831	0.000529557
3	rs2432559	58525490	G,G	A,A	0.04175,0.15377	0.0240084,0.000651051	0.00988489,0.0118501	1.81961,0.0194577	0.000264764	0.000529786
3	rs74779296	59011355	NA,G	NA,A	NA,0.818452	NA,0.00476057	NA,0.0110895	NA,0.175409	0.000264701	0.000529299
3	rs187801164	58760990	NA,A	NA,G	NA,0.981151	NA,-0.012293	NA,0.0314332	NA,0.157556	0.000263934	0.000527764
3	rs77969913	58758325	NA,G	NA,T	NA,0.977182	NA,0.0122298	NA,0.0286274	NA,0.174425	0.000263783	0.000527461
3	rs76096783	58701630	NA,T	NA,C	NA,0.950397	NA,0.00859046	NA,0.0196877	NA,0.178753	0.000263743	0.000527377
3	rs141931661	58650084	NA,A	NA,C	NA,0.931548	NA,0.00782558	NA,0.016928	NA,0.191197	0.000263686	0.000527269
3	rs114818245	58808577	NA,C	NA,T	NA,0.93254	NA,0.00643382	NA,0.017043	NA,0.15132	0.000263491	0.000526882
3	rs186096404	58682835	NA,T	NA,G	NA,0.981151	NA,-0.0129572	NA,0.0314332	NA,0.167374	0.000263327	0.00052655
3	rs148183928	58286306	NA,T	NA,C	NA,0.980159	NA,0.0127433	NA,0.0306528	NA,0.169022	0.000263191	0.000526278
3	rs116852095	58520305	NA,T	NA,C	NA,0.959325	NA,-0.00846292	NA,0.0216401	NA,0.157553	0.000263058	0.000526014
3	rs79044590	58794682	NA,G	NA,A	NA,0.930556	NA,0.00628873	NA,0.0168156	NA,0.14971	0.000263038	0.000525976
3	rs77477498	58720448	NA,T	NA,C	NA,0.97619	NA,0.0120349	NA,0.0280389	NA,0.175379	0.000263006	0.000525912
3	rs28537848	59155139	NA,G	NA,A	NA,0.855159	NA,-0.00500365	NA,0.012146	NA,0.167255	0.000262738	0.000525371
3	rs6500004	59023643	NA,G	NA,A	NA,0.81746	NA,0.00451666	NA,0.011066	NA,0.165478	0.000262655	0.000525209
3	rs142488709	58251908	NA,T	NA,C	NA,0.921627	NA,-0.00663328	NA,0.0159053	NA,0.16964	0.000262195	0.000524296
3	rs11644036	58484734	A,A	G,G	0.756461,0.848214	0.00887969,-0.00381668	0.0046064,0.0119134	1.26846,0.125699	0.0002619	0.000523711
3	rs112866696	59017364	NA,T	NA,C	NA,0.81746	NA,0.00442451	NA,0.011066	NA,0.161603	0.0002619	0.000523699
3	rs8052222	58896852	NA,G	NA,A	NA,0.876984	NA,-0.00527142	NA,0.0130145	NA,0.164027	0.000261489	0.000522872
3	rs12149087	58929040	C,C	T,T	0.714712,0.640873	-0.00829162,-0.00487917	0.00437857,0.00891032	1.23458,0.233605	0.000261413	0.000522294
3	rs74365645	58900642	NA,G	NA,A	NA,0.876984	NA,-0.00524359	NA,0.0130145	NA,0.163031	0.000261301	0.000522495
3	rs115040012	59047859	NA,G	NA,A	NA,0.957341	NA,-0.00850579	NA,0.0211527	NA,0.162664	0.000261018	0.000521935
3	rs12596962	58197599	G,G	A,A	0.973161,0.865079	-0.00948371,-0.0239716	0.0122339,0.0125123	0.358307,1.25662	0.000260771	0.00052151
3	rs148633407	58304110	NA,C	NA,T	NA,0.986111	NA,-0.013114	NA,0.0365264	NA,0.142924	0.00026071	0.000521319
3	rs117784038	58847969	NA,T	NA,C	NA,0.950397	NA,-0.00722084	NA,0.0196877	NA,0.146428	0.000260686	0.000521274
3	rs78097653	58251617	NA,C	NA,A	NA,0.920635	NA,-0.00630771	NA,0.0158141	NA,0.161156	0.000260629	0.000521165
3	rs150220124	58989248	NA,A	NA,G	NA,0.969246	NA,0.00731227	NA,0.0247591	NA,0.114787	0.000260265	0.000520435
3	rs146584779	58280278	NA,A	NA,G	NA,0.947421	NA,-0.00766844	NA,0.0191524	NA,0.161863	0.000260051	0.000520006
3	rs28695918	59112522	NA,G	NA,T	NA,0.855159	NA,0.00439674	NA,0.012146	NA,0.144263	0.000259788	0.000519478
3	rs80314971	59125570	NA,G	NA,A	NA,0.986111	NA,-0.0142415	NA,0.0365264	NA,0.157009	0.000259735	0.000519369
3	rs148162438	58334592	NA,T	NA,C	NA,0.947421	NA,-0.0074722	NA,0.0191524	NA,0.157122	0.000259526	0.000518956
3	rs59420300	58901473	NA,T	NA,C	NA,0.876984	NA,-0.00495588	NA,0.0130145	NA,0.152826	0.000259419	0.000518733
3	rs78152433	59118847	NA,G	NA,A	NA,0.933532	NA,-0.0061039	NA,0.0171606	NA,0.141421	0.000259258	0.000518416
3	rs200910122	59013574	NA,G	NA,C	NA,0.819444	NA,0.00410379	NA,0.0111132	NA,0.147566	0.000259075	0.00051805
3	rs140597873	58685597	NA,G	NA,A	NA,0.980159	NA,-0.0102696	NA,0.0306528	NA,0.132177	0.00025887	0.000517639
3	rs78766471	58639939	NA,C	NA,T	NA,0.930556	NA,0.00679027	NA,0.0168156	NA,0.163451	0.000258559	0.000517019
3	rs112614224	59029381	NA,T	NA,C	NA,0.822421	NA,0.00401206	NA,0.0111856	NA,0.142768	0.000258543	0.000516988
3	rs138040989	58624024	NA,A	NA,G	NA,0.930556	NA,0.00675266	NA,0.0168156	NA,0.162411	0.00025846	0.00051682
3	rs149118404	58336339	NA,A	NA,G	NA,0.947421	NA,-0.007139	NA,0.0191524	NA,0.149147	0.000258125	0.000516155
3	rs117658844	58279465	NA,G	NA,A	NA,0.947421	NA,-0.00705104	NA,0.0191524	NA,0.147057	0.000257464	0.000514834
3	rs141689979	59078863	NA,G	NA,A	NA,0.965278	NA,-0.00755953	NA,0.0233493	NA,0.127191	0.000256252	0.000512406
3	rs8059295	59146366	NA,C	NA,G	NA,0.959325	NA,-0.0074527	NA,0.0216401	NA,0.13635	0.000256156	0.000512214
3	rs143770417	58642660	NA,C	NA,T	NA,0.983135	NA,-0.0104545	NA,0.0331973	NA,0.123308	0.000256127	0.000512159
3	rs115043202	59157148	A,NA	G,NA	0.974155,NA	0.0160999,NA	0.0124606,NA	0.707007,NA	0.00025604	0.000511872
3	rs114611340	59085012	NA,T	NA,C	NA,0.959325	NA,-0.00728871	NA,0.0216401	NA,0.132971	0.000255617	0.000511137
3	rs149516743	58967225	NA,A	NA,C	NA,0.996032	NA,0.0219124	NA,0.0679934	NA,0.126536	0.000255528	0.000510957
3	rs66506082	58888671	A,A	G,G	0.619284,0.465278	-0.00860461,-0.00357653	0.00407187,0.00857004	1.46111,0.169772	0.000255519	0.000510582
3	rs118077384	58860985	NA,C	NA,A	NA,0.985119	NA,0.0119396	NA,0.0353055	NA,0.133577	0.000255503	0.000510906
3	rs2042446	58738806	A,A	C,C	0.852883,0.97123	-0.0143986,0.00775728	0.00558166,0.0255725	2.00477,0.118257	0.00025543	0.000511184
3	rs117975824	58658279	NA,A	NA,G	NA,0.994048	NA,0.0190142	NA,0.0555718	NA,0.13535	0.000255398	0.000510699
3	rs151004538	58332362	NA,A	NA,G	NA,0.947421	NA,-0.0064298	NA,0.0191524	NA,0.132483	0.00025539	0.000510687
3	rs114856989	59082529	NA,T	NA,G	NA,0.959325	NA,-0.00721501	NA,0.0216401	NA,0.131458	0.00025538	0.000510662
3	rs138257489	58272742	NA,G	NA,C	NA,0.947421	NA,-0.00644302	NA,0.0191524	NA,0.13279	0.000255165	0.000510237
3	rs138681572	58737587	NA,T	NA,G	NA,0.959325	NA,0.00474753	NA,0.0216401	NA,0.0828363	0.000255156	0.000510218
3	rs8047476	59149553	NA,T	NA,C	NA,0.866071	NA,-0.00404525	NA,0.0125513	NA,0.126547	0.000255085	0.00051007
3	rs139956556	59151330	NA,A	NA,T	NA,0.959325	NA,-0.00706395	NA,0.0216401	NA,0.128369	0.000254901	0.000509706
3	rs114327358	59152062	NA,A	NA,G	NA,0.959325	NA,-0.00702727	NA,0.0216401	NA,0.127621	0.000254787	0.000509477
3	rs12325436	59144804	NA,G	NA,A	NA,0.959325	NA,-0.00697378	NA,0.0216401	NA,0.126532	0.000254621	0.000509146
3	rs4144526	59075871	NA,T	NA,C	NA,0.959325	NA,-0.0069247	NA,0.0216401	NA,0.125534	0.000254471	0.000508845
3	rs75223942	58604236	NA,C	NA,A	NA,0.751984	NA,-0.00248662	NA,0.00989826	NA,0.0960175	0.000254273	0.000508448
3	rs146159840	58647080	NA,T	NA,C	NA,0.973214	NA,0.00861462	NA,0.0264757	NA,0.127905	0.00025412	0.000508144
3	rs200362457	58932062	NA,C	NA,T	NA,0.97123	NA,-0.00736105	NA,0.0255725	NA,0.111561	0.000253958	0.00050782
3	rs74844052	59099974	NA,A	NA,T	NA,0.94246	NA,0.00517865	NA,0.0183564	NA,0.109102	0.000253882	0.000507668
3	rs147688747	58371375	NA,G	NA,A	NA,0.964286	NA,-0.00774161	NA,0.0230345	NA,0.132647	0.000253781	0.000507465
3	rs147930508	58327075	NA,T	NA,C	NA,0.947421	NA,-0.00596126	NA,0.0191524	NA,0.121703	0.000253764	0.000507435
3	rs149432066	58737592	NA,T	NA,C	NA,0.959325	NA,0.00426801	NA,0.0216401	NA,0.0738378	0.000253694	0.000507296
3	rs116886225	59100362	NA,G	NA,A	NA,0.959325	NA,-0.00666227	NA,0.0216401	NA,0.120226	0.000253686	0.000507275
3	rs114999790	59089113	NA,C	NA,T	NA,0.959325	NA,-0.00658462	NA,0.0216401	NA,0.118664	0.00025346	0.000506824
3	rs182654516	58910449	G,NA	A,NA	0.984095,NA	-0.0200122,NA	0.0158037,NA	0.687385,NA	0.0002534	0.000506664
3	rs75354241	59019967	NA,T	NA,G	NA,0.94246	NA,-0.00534529	NA,0.0183564	NA,0.113001	0.00025312	0.000506141
3	rs142005258	58492689	NA,C	NA,G	NA,0.985119	NA,0.0102017	NA,0.0353055	NA,0.112036	0.000252633	0.00050517
3	rs143464167	59134087	NA,T	NA,C	NA,0.958333	NA,-0.0060873	NA,0.0213919	NA,0.110149	0.000252358	0.00050462
3	rs533498989	59111306	NA,C	NA,A	NA,0.964286	NA,-0.00633647	NA,0.0230345	NA,0.106099	0.000252268	0.000504439
3	rs541135807	58431046	NA,A	NA,G	NA,0.973214	NA,-0.00701583	NA,0.0264757	NA,0.101815	0.000252151	0.000504206
3	rs114947567	59076413	NA,G	NA,T	NA,0.959325	NA,-0.00608555	NA,0.0216401	NA,0.108717	0.000252081	0.000504067
3	rs114531346	59144584	NA,A	NA,C	NA,0.959325	NA,-0.00608555	NA,0.0216401	NA,0.108717	0.000252081	0.000504067
3	rs141887970	58871339	NA,A	NA,G	NA,0.977182	NA,0.00683908	NA,0.0286274	NA,0.0908812	0.000252068	0.000504042
3	rs79938543	59072589	NA,C	NA,T	NA,0.960318	NA,-0.00608885	NA,0.0218976	NA,0.107368	0.000251926	0.000503757
3	rs55993253	59120030	NA,G	NA,A	NA,0.816468	NA,0.00264514	NA,0.0110428	NA,0.0911452	0.000251898	0.000503702
3	rs146582562	58709863	NA,A	NA,G	NA,0.992063	NA,-0.014717	NA,0.0481747	NA,0.119192	0.00025189	0.000503684
3	rs187935322	58815950	NA,G	NA,A	NA,0.972222	NA,0.00405011	NA,0.0260119	NA,0.0573633	0.000251693	0.000503294
3	rs137982268	58744369	NA,T	NA,C	NA,0.959325	NA,0.00351687	NA,0.0216401	NA,0.0600323	0.000251636	0.000503179
3	rs118164876	59043578	C,NA	A,NA	0.981113,NA	0.0129797,NA	0.0145245,NA	0.430023,NA	0.00025156	0.000502963
3	rs79879862	58212950	NA,A	NA,G	NA,0.990079	NA,-0.0102422	NA,0.0431319	NA,0.0902844	0.000251532	0.000502969
3	rs117928758	58699624	NA,A	NA,T	NA,0.986111	NA,0.0102029	NA,0.0365264	NA,0.107909	0.0002515	0.000502905
3	rs76617802	58490383	NA,A	NA,G	NA,0.975198	NA,0.00712781	NA,0.0274863	NA,0.0994217	0.000251454	0.000502814
3	rs149050785	59116402	NA,G	NA,A	NA,0.977182	NA,-0.00690725	NA,0.0286274	NA,0.0918705	0.000251324	0.000502554
3	rs78774230	58683535	T,NA	C,NA	0.959245,NA	-0.00506973,NA	0.00999958,NA	0.213136,NA	0.000251297	0.000502476
3	rs144845487	58940284	NA,A	NA,G	NA,0.973214	NA,-0.00619825	NA,0.0264757	NA,0.0888963	0.000251247	0.000502398
3	rs370776942	59013497	NA,C	NA,A	NA,0.959325	NA,0.00560279	NA,0.0216401	NA,0.0992473	0.000251211	0.000502326
3	rs150601875	58742297	NA,A	NA,G	NA,0.959325	NA,0.00332662	NA,0.0216401	NA,0.0565913	0.000251158	0.000502225
3	rs138132086	59104979	NA,T	NA,C	NA,0.959325	NA,-0.00571201	NA,0.0216401	NA,0.101377	0.000251129	0.000502163
3	rs115412687	59115591	NA,T	NA,C	NA,0.959325	NA,-0.00570211	NA,0.0216401	NA,0.101183	0.000251105	0.000502115
3	rs9806813	59076346	NA,C	NA,T	NA,0.959325	NA,-0.00568364	NA,0.0216401	NA,0.100823	0.00025106	0.000502024
3	rs8050282	58521430	G,G	A,A	0.295229,0.487103	0.00137324,0.0149915	0.00433447,0.0085522	0.124139,1.09902	0.000251	0.000501831
3	rs139813730	59140616	NA,C	NA,G	NA,0.960318	NA,-0.00570095	NA,0.0218976	NA,0.0998531	0.000250941	0.000501786
3	rs117751232	58278906	NA,T	NA,C	NA,0.944444	NA,0.00342817	NA,0.0186617	NA,0.0684161	0.00025092	0.000501739
3	rs141552394	59109698	NA,A	NA,G	NA,0.959325	NA,-0.00559729	NA,0.0216401	NA,0.0991402	0.00025085	0.000501606
3	rs116056443	59102109	NA,A	NA,G	NA,0.959325	NA,-0.00556994	NA,0.0216401	NA,0.0986084	0.000250785	0.000501475
3	rs141020315	58692630	NA,T	NA,G	NA,0.981151	NA,0.00772117	NA,0.0314332	NA,0.0936849	0.00025068	0.000501264
3	rs114952853	59071280	NA,C	NA,T	NA,0.960318	NA,-0.00552275	NA,0.0218976	NA,0.0964325	0.000250542	0.000500989
3	rs138325732	58740634	NA,T	NA,C	NA,0.959325	NA,0.00305494	NA,0.0216401	NA,0.0517165	0.000250507	0.000500922
3	rs191228638	58739797	NA,A	NA,T	NA,0.959325	NA,0.00304788	NA,0.0216401	NA,0.0515905	0.00025049	0.000500889
3	rs79877579	58723015	NA,A	NA,G	NA,0.983135	NA,0.00786966	NA,0.0331973	NA,0.0901166	0.000250375	0.000500654
3	rs200257220	58739798	NA,T	NA,C	NA,0.959325	NA,0.00294732	NA,0.0216401	NA,0.0497982	0.000250259	0.000500426
3	rs117294870	58315619	NA,G	NA,A	NA,0.945437	NA,0.00386959	NA,0.0188207	NA,0.0772221	0.000250074	0.000500051
3	rs80295626	58263383	NA,A	NA,G	NA,0.918651	NA,-0.00373147	NA,0.0156369	NA,0.0907699	0.000249981	0.000499872
3	rs77322978	58645820	NA,C	NA,T	NA,0.790675	NA,-0.00186148	NA,0.0105074	NA,0.0658133	0.000249637	0.000499179
3	rs34121740	58292303	NA,A	NA,G	NA,0.949405	NA,-0.0038418	NA,0.019504	NA,0.0737365	0.000249632	0.000499171
3	rs140767837	58181289	NA,A	NA,G	NA,0.973214	NA,0.00447137	NA,0.0264757	NA,0.0625391	0.000249512	0.000498927
3	rs117914571	58823214	NA,G	NA,A	NA,0.977182	NA,0.00602354	NA,0.0286274	NA,0.0791745	0.000249406	0.000498717
3	rs139280936	58876896	NA,C	NA,T	NA,0.983135	NA,0.00343876	NA,0.0331973	NA,0.0373948	0.000249403	0.000498716
3	rs151284672	58745990	NA,G	NA,A	NA,0.959325	NA,0.0025386	NA,0.0216401	NA,0.0425775	0.000249367	0.000498643
3	rs188756082	59099462	NA,T	NA,A	NA,0.980159	NA,0.00560212	NA,0.0306528	NA,0.068041	0.000249344	0.000498595
3	rs139753817	58275074	NA,A	NA,G	NA,0.947421	NA,-0.00446972	NA,0.0191524	NA,0.0885924	0.00024933	0.000498569
3	rs75649825	58264158	NA,A	NA,G	NA,0.918651	NA,-0.00350766	NA,0.0156369	NA,0.0848594	0.000249316	0.000498543
3	rs142444022	58739980	NA,T	NA,C	NA,0.959325	NA,0.00247721	NA,0.0216401	NA,0.0415018	0.00024924	0.000498389
3	rs190992348	58954736	NA,A	NA,T	NA,0.952381	NA,0.00441834	NA,0.0200728	NA,0.0831351	0.000249222	0.00049835
3	rs146961267	59094725	NA,T	NA,C	NA,0.959325	NA,-0.00481642	NA,0.0216401	NA,0.0841411	0.000249122	0.000498149
3	rs78301398	59006390	NA,A	NA,G	NA,0.983135	NA,0.00689319	NA,0.0331973	NA,0.0780497	0.000249013	0.000497933
3	rs115004571	59067045	NA,A	NA,T	NA,0.960318	NA,-0.00478225	NA,0.0218976	NA,0.0824294	0.000248959	0.000497824
3	rs77381520	58957294	NA,T	NA,C	NA,0.890873	NA,0.00289789	NA,0.0137097	NA,0.0795663	0.000248805	0.000497516
3	rs74437622	58264683	NA,C	NA,T	NA,0.918651	NA,-0.00330476	NA,0.0156369	NA,0.0795536	0.000248753	0.000497416
3	rs146371765	58299149	NA,A	NA,G	NA,0.945437	NA,-0.00403395	NA,0.0188207	NA,0.0807726	0.0002487	0.000497308
3	rs140068619	58321433	NA,T	NA,C	NA,0.946429	NA,0.00330135	NA,0.0189842	NA,0.0645208	0.000248647	0.000497198
3	rs7191331	58713798	A,A	G,G	0.805169,0.977182	-0.00484998,-0.0217558	0.00499191,0.0286274	0.479824,0.349426	0.000248567	0.000497078
3	rs191318065	58663010	NA,C	NA,A	NA,0.969246	NA,0.00471569	NA,0.0247591	NA,0.0711197	0.000248409	0.000496724
3	rs184750090	58756368	NA,A	NA,G	NA,0.988095	NA,0.0082636	NA,0.0394133	NA,0.078871	0.000248391	0.000496687
3	rs117006670	58266059	NA,A	NA,G	NA,0.918651	NA,-0.00311708	NA,0.0156369	NA,0.0746899	0.000248265	0.00049644
3	rs113381801	58855762	NA,G	NA,C	NA,0.977182	NA,0.0054675	NA,0.0286274	NA,0.0713305	0.000248201	0.000496308
3	rs145745796	58512248	NA,A	NA,G	NA,0.977182	NA,0.0058007	NA,0.0286274	NA,0.0760176	0.000248109	0.000496125
3	rs182472655	58444850	NA,A	NA,G	NA,0.973214	NA,-0.00571171	NA,0.0264757	NA,0.0813434	0.000247858	0.000495624
3	rs117725648	58662992	NA,C	NA,T	NA,0.962302	NA,-0.00362413	NA,0.0224433	NA,0.0596251	0.000247784	0.000495475
3	rs117089459	58344288	NA,A	NA,G	NA,0.918651	NA,-0.00244578	NA,0.0156369	NA,0.0576399	0.000247775	0.000495457
3	rs144896660	58324110	NA,C	NA,A	NA,0.944444	NA,0.00273005	NA,0.0186617	NA,0.0536994	0.000247561	0.000495028
3	rs146458572	58938024	NA,A	NA,G	NA,0.973214	NA,-0.00396261	NA,0.0264757	NA,0.0550117	0.000247513	0.000494933
3	rs111651474	59017516	C,NA	T,NA	0.976143,NA	-0.0137872,NA	0.0129561,NA	0.54172,NA	0.000247301	0.000494443
3	rs78392036	58522416	NA,A	NA,C	NA,0.977182	NA,0.00502427	NA,0.0286274	NA,0.0651573	0.000247296	0.000494501
3	rs184238638	58637561	NA,A	NA,C	NA,0.983135	NA,-0.00482619	NA,0.0331973	NA,0.0533456	0.000247266	0.00049444
3	rs546868251	59135099	NA,C	NA,T	NA,0.978175	NA,-0.00405968	NA,0.0292559	NA,0.0507875	0.000247243	0.000494395
3	rs4128938	59147046	NA,G	NA,A	NA,0.897817	NA,-0.00245209	NA,0.014113	NA,0.0644601	0.000247228	0.000494363
3	rs118069582	58941337	NA,T	NA,A	NA,0.949405	NA,-0.00273108	NA,0.019504	NA,0.0512748	0.000247218	0.000494343
3	rs143501749	59009732	NA,T	NA,G	NA,0.981151	NA,0.00452119	NA,0.0314332	NA,0.0527472	0.000247087	0.000494082
3	rs189086200	58240667	NA,C	NA,A	NA,0.989087	NA,-0.0056374	NA,0.0411453	NA,0.050112	0.000246988	0.000493884
3	rs9926182	58849571	A,A	G,G	0.838966,0.800595	-0.00989332,-0.00126603	0.00537909,0.0106986	1.18123,0.0429668	0.000246909	0.000493817
3	rs149272061	58308769	NA,A	NA,G	NA,0.945437	NA,-0.00308145	NA,0.0188207	NA,0.0605075	0.000246871	0.000493651
3	rs79672327	58501751	NA,G	NA,T	NA,0.794643	NA,0.00139165	NA,0.0105819	NA,0.0479975	0.000246818	0.000493545
3	rs28896850	59029519	NA,A	NA,G	NA,0.866071	NA,0.00176921	NA,0.0125513	NA,0.0516345	0.000246684	0.000493275
3	rs74873291	58923219	NA,G	NA,T	NA,0.990079	NA,0.00630835	NA,0.0431319	NA,0.0536862	0.000246656	0.000493219
3	rs79526262	58834181	NA,A	NA,G	NA,0.983135	NA,0.00368793	NA,0.0331973	NA,0.0402224	0.000246549	0.000493005
3	rs143669606	58863791	NA,T	NA,A	NA,0.986111	NA,0.00583266	NA,0.0365264	NA,0.0589209	0.000246548	0.000493004
3	rs12597659	58644845	NA,T	NA,G	NA,0.964286	NA,-0.00235191	NA,0.0230345	NA,0.0368385	0.000246512	0.000492933
3	rs139890725	59057364	NA,G	NA,C	NA,0.960318	NA,-0.00321078	NA,0.0218976	NA,0.0538297	0.000246434	0.000492776
3	rs372747728	58909466	NA,A	NA,G	NA,0.974206	NA,-0.00338975	NA,0.0269663	NA,0.0457735	0.00024624	0.000492388
3	rs150723867	58304805	NA,A	NA,C	NA,0.945437	NA,-0.00265712	NA,0.0188207	NA,0.0517205	0.000246235	0.000492379
3	rs142260959	59058560	NA,C	NA,T	NA,0.975198	NA,-0.00370049	NA,0.0274863	NA,0.0491951	0.000246222	0.000492352
3	rs75424178	58795193	T,T	C,C	0.985089,0.678571	0.0285469,-0.00563693	0.0163138,0.00915299	1.09614,0.269226	0.000246222	0.000492355
3	rs189250819	58953943	NA,C	NA,T	NA,0.991071	NA,-0.00510335	NA,0.0454422	NA,0.0406808	0.000246148	0.000492204
3	rs78516357	58270223	NA,A	NA,T	NA,0.920635	NA,-0.00209599	NA,0.0158141	NA,0.0483916	0.000246146	0.000492203
3	rs2292027	58201628	NA,C	NA,T	NA,0.955357	NA,-0.00185642	NA,0.0206987	NA,0.0322016	0.000246116	0.000492141
3	rs115266902	59059987	NA,A	NA,C	NA,0.960318	NA,-0.00290923	NA,0.0218976	NA,0.0485132	0.000246078	0.000492063
3	rs117324445	58299774	NA,T	NA,C	NA,0.945437	NA,-0.0025135	NA,0.0188207	NA,0.0487798	0.000246044	0.000491998
3	rs8057318	59141536	NA,A	NA,T	NA,0.862103	NA,-0.00147708	NA,0.0123978	NA,0.0432724	0.000245958	0.000491825
3	rs75393022	58601435	NA,C	NA,T	NA,0.712302	NA,0.00160717	NA,0.00944284	NA,0.0630579	0.000245943	0.000491794
3	rs186379029	58564512	NA,C	NA,T	NA,0.983135	NA,-0.00341973	NA,0.0331973	NA,0.0371795	0.000245896	0.0004917
3	rs116235813	59060575	NA,T	NA,C	NA,0.960318	NA,-0.00265654	NA,0.0218976	NA,0.0441006	0.00024581	0.000491528
3	rs143278281	58469660	NA,T	NA,C	NA,0.979167	NA,0.00308976	NA,0.0299292	NA,0.0372632	0.000245791	0.00049149
3	rs117480309	59137489	NA,A	NA,C	NA,0.972222	NA,-0.00249391	NA,0.0260119	NA,0.0345071	0.000245747	0.000491402
3	rs76052682	58269153	NA,C	NA,G	NA,0.919643	NA,-0.00180656	NA,0.0157247	NA,0.0416585	0.000245727	0.000491365
3	rs117321701	58352422	NA,A	NA,G	NA,0.970238	NA,0.00192914	NA,0.0251555	NA,0.027394	0.000245637	0.000491181
3	rs147038474	58769810	NA,C	NA,A	NA,0.988095	NA,-0.00351096	NA,0.0394133	NA,0.0319759	0.000245632	0.000491172
3	rs117589715	58751925	NA,G	NA,A	NA,0.977182	NA,0.00258308	NA,0.0286274	NA,0.0324035	0.000245543	0.000490994
3	rs115137333	59058260	NA,G	NA,A	NA,0.960318	NA,-0.00228785	NA,0.0218976	NA,0.0377307	0.00024547	0.000490849
3	rs149030118	58324128	NA,A	NA,G	NA,0.986111	NA,-0.00225645	NA,0.0365264	NA,0.0219377	0.000245468	0.000490844
3	rs117505478	58855973	NA,G	NA,A	NA,0.799603	NA,-0.000412298	NA,0.0106787	NA,0.0135857	0.000245396	0.000490701
3	rs146536142	58311476	NA,A	NA,C	NA,0.945437	NA,-0.0019155	NA,0.0188207	NA,0.0367155	0.000245385	0.00049068
3	rs75265828	58889195	NA,C	NA,G	NA,0.984127	NA,0.00256616	NA,0.0342017	NA,0.026784	0.000245375	0.000490659
3	rs117540929	58315412	NA,A	NA,G	NA,0.945437	NA,-0.00186899	NA,0.0188207	NA,0.0357893	0.000245343	0.000490596
3	rs144028663	58296843	NA,T	NA,C	NA,0.945437	NA,-0.00180013	NA,0.0188207	NA,0.0344214	0.000245283	0.000490476
3	rs74020404	59140875	NA,A	NA,T	NA,0.863095	NA,-0.00105033	NA,0.0124355	NA,0.030263	0.000245267	0.000490443
3	rs74496088	59020346	NA,C	NA,A	NA,0.868056	NA,-0.000942464	NA,0.0126309	NA,0.0266317	0.000245215	0.000490338
3	rs144171473	58840550	NA,G	NA,T	NA,0.97123	NA,-0.000844099	NA,0.0255725	NA,0.011589	0.000245108	0.000490126
3	rs73554589	58342906	NA,A	NA,G	NA,0.967262	NA,-0.00280695	NA,0.0240217	NA,0.0424029	0.000245062	0.000490035
3	rs117402665	58892266	NA,G	NA,A	NA,0.984127	NA,-0.00227379	NA,0.0342017	NA,0.0236527	0.000245052	0.000490013
3	rs138303962	58298278	NA,A	NA,G	NA,0.945437	NA,-0.0013852	NA,0.0188207	NA,0.0262586	0.00024498	0.00048987
3	rs144674216	59111461	NA,G	NA,C	NA,0.839286	NA,0.00052468	NA,0.0116392	NA,0.0159029	0.000244851	0.000489611
3	rs75792242	58553531	NA,T	NA,C	NA,0.751984	NA,8.28389e-05	NA,0.00989826	NA,0.0029097	0.000244837	0.000489583
3	rs149448607	59074477	NA,C	NA,T	NA,0.959325	NA,-0.00116932	NA,0.0216401	NA,0.0191301	0.00024481	0.000489529
3	rs146425518	58366235	NA,A	NA,G	NA,0.984127	NA,0.00121341	NA,0.0342017	NA,0.0124685	0.00024481	0.000489528
3	rs147335942	58793866	NA,A	NA,T	NA,0.969246	NA,-0.00144406	NA,0.0247591	NA,0.0206838	0.000244799	0.000489508
3	rs75692399	58890148	NA,G	NA,C	NA,0.984127	NA,0.000894444	NA,0.0342017	NA,0.00915694	0.000244786	0.000489481
3	rs79672461	58600038	NA,T	NA,C	NA,0.980159	NA,0.00103206	NA,0.0306528	NA,0.0118243	0.000244764	0.000489436
3	rs148732101	58884350	NA,G	NA,A	NA,0.984127	NA,0.00077376	NA,0.0342017	NA,0.00791033	0.000244763	0.000489435
3	rs141974091	59134544	NA,T	NA,C	NA,0.867063	NA,-0.000480636	NA,0.0125908	NA,0.0134301	0.000244744	0.000489397
3	rs150743824	58901505	NA,A	NA,G	NA,0.984127	NA,0.000597187	NA,0.0342017	NA,0.00609267	0.000244734	0.000489377
3	rs138603037	58871913	NA,C	NA,T	NA,0.985119	NA,-0.00103039	NA,0.0353055	NA,0.0102312	0.000244728	0.000489364
3	rs149040398	58286076	NA,T	NA,C	NA,0.946429	NA,-0.000824659	NA,0.0189842	NA,0.0153145	0.000244726	0.000489361
3	rs117611845	59146459	NA,A	NA,G	NA,0.959325	NA,6.85966e-05	NA,0.0216401	NA,0.00109981	0.00024472	0.00048935
3	rs141369267	58286560	NA,A	NA,G	NA,0.945437	NA,-0.000772175	NA,0.0188207	NA,0.0144507	0.00024472	0.000489349
3	rs78342211	58525786	NA,G	NA,A	NA,0.972222	NA,0.000239445	NA,0.0260119	NA,0.00320149	0.000244714	0.000489338
3	rs141186003	58886026	NA,G	NA,A	NA,0.984127	NA,-0.000891551	NA,0.0342017	NA,0.00912701	0.000244713	0.000489336
3	rs143391601	58897739	NA,G	NA,C	NA,0.984127	NA,0.000418699	NA,0.0342017	NA,0.00426282	0.00024471	0.00048933
3	rs142562822	58287245	NA,A	NA,G	NA,0.945437	NA,-0.000728549	NA,0.0188207	NA,0.0136217	0.00024471	0.00048933
3	rs78276540	58868042	NA,C	NA,T	NA,0.697421	NA,0.000127491	NA,0.00930543	NA,0.00477351	0.000244704	0.000489318
3	rs146717200	58898095	NA,T	NA,A	NA,0.984127	NA,0.000358867	NA,0.0342017	NA,0.00365112	0.000244704	0.000489317
3	rs77664995	58887567	NA,C	NA,A	NA,0.984127	NA,-0.000772754	NA,0.0342017	NA,0.00789996	0.0002447	0.00048931
3	rs139589864	58888661	NA,A	NA,G	NA,0.984127	NA,-0.000655074	NA,0.0342017	NA,0.00668774	0.00024469	0.000489289
3	rs28529020	58539050	NA,G	NA,A	NA,0.954365	NA,0.000983189	NA,0.0204832	NA,0.016953	0.000244688	0.000489285
3	rs141841233	58891384	NA,G	NA,T	NA,0.984127	NA,-0.000595551	NA,0.0342017	NA,0.00607586	0.000244686	0.00048928
3	rs73556337	58365475	NA,G	NA,C	NA,0.919643	NA,0.000557389	NA,0.0157247	NA,0.0124573	0.000244685	0.00048928
3	rs116844766	58184089	NA,G	NA,T	NA,0.979167	NA,0.00120589	NA,0.0299292	NA,0.0141871	0.000244681	0.000489271
3	rs190810426	58880575	NA,A	NA,G	NA,0.984127	NA,-0	NA,0.0342017	NA,-0	0.000244678	0.000489265
3	rs191553209	58289588	NA,A	NA,G	NA,0.945437	NA,-0.000274006	NA,0.0188207	NA,0.0050742	0.000244676	0.000489262
3	rs75449058	58686364	NA,C	NA,G	NA,0.929563	NA,0.000113148	NA,0.0167057	NA,0.00235331	0.000244675	0.000489259
3	rs146517605	58896703	NA,C	NA,T	NA,0.984127	NA,-0.000119575	NA,0.0342017	NA,0.00121317	0.000244674	0.000489258
3	rs12934244	58711649	T,T	C,C	0.805169,0.977182	-0.00461907,-0.0243021	0.00499191,0.0286274	0.450011,0.40238	0.000244637	0.00048922
3	rs74020403	59080386	G,G	A,A	0.972167,0.854167	0.020456,0.00546014	0.0120196,0.0121117	1.05171,0.185671	0.000244597	0.000488895
3	rs12447046	58671552	G,G	T,T	0.78827,0.53373	0.0200431,0.00386237	0.00483962,0.00856887	4.46208,0.185637	0.000243676	0.000517539
3	rs28756305	58937962	C,NA	T,NA	0.973161,NA	0.0121721,NA	0.0122339,NA	0.495178,NA	0.000241057	0.000481926
3	rs79814466	58542001	A,NA	G,NA	0.968191,NA	-0.0258872,NA	0.0112664,NA	1.66603,NA	0.000240509	0.000481328
3	rs8058736	58447338	A,A	C,C	0.89165,0.93254	-0.0103735,-0.00663702	0.00636104,0.017043	0.987435,0.156793	0.000239551	0.000479088
3	rs249446	58169513	T,NA	C,NA	0.049702,NA	0.00599137,NA	0.00909751,NA	0.292285,NA	0.000239311	0.000478555
3	rs7193482	58714222	T,T	C,C	0.805169,0.977182	-0.00480381,-0.0205656	0.00499191,0.0286274	0.473803,0.325583	0.000238292	0.000476533
3	rs113694656	58926206	A,NA	G,NA	0.961233,NA	0.0186566,NA	0.0102422,NA	1.16415,NA	0.000236932	0.000474222
3	rs922487	58888471	C,C	T,T	0.542744,0.313492	-0.00793664,-0.00163373	0.00396883,0.0092144	1.34172,0.0658698	0.000236503	0.000472656
3	rs145166512	58813399	A,NA	G,NA	0.987078,NA	-0.0256766,NA	0.0175062,NA	0.84633,NA	0.00023598	0.000471967
3	rs144917312	58884383	G,NA	A,NA	0.994036,NA	-0.0416699,NA	0.0256781,NA	0.98032,NA	0.000235677	0.000471299
3	rs2731754	58205015	G,G	T,T	0.789264,0.705357	-0.0083157,-0.014242	0.00484796,0.00937671	1.06404,0.890097	0.000235174	0.000470491
3	rs2731746	58205845	G,G	A,A	0.790258,0.706349	-0.00852192,-0.0140775	0.00485638,0.00938594	1.10075,0.874021	0.000234835	0.000469819
3	rs138559628	59131396	T,NA	C,NA	0.925447,NA	0.00967897,NA	0.00752717,NA	0.702265,NA	0.000233324	0.000466571
3	rs28548902	58944911	G,NA	A,NA	0.976143,NA	0.0115651,NA	0.0129561,NA	0.429396,NA	0.000233281	0.000466377
3	rs3743579	58217976	C,C	T,T	0.838966,0.633929	-0.0107598,0.00237696	0.00537909,0.00887361	1.34229,0.103033	0.000233196	0.000466401
3	rs9928516	58920904	C,NA	G,NA	0.963221,NA	0.00920171,NA	0.0105045,NA	0.419028,NA	0.000232608	0.000465029
3	rs8059521	58903369	A,A	G,G	0.60835,0.223214	-0.00738955,9.46249e-05	0.00405055,0.0102658	1.16684,0.00320578	0.000232511	0.000464702
3	rs2550427	58527049	C,C	G,G	0.042744,0.157738	0.0225352,0.000928016	0.00977435,0.0117277	1.67497,0.0282934	0.000232076	0.000464345
3	rs116986328	58380748	T,NA	G,NA	0.974155,NA	-0.0130819,NA	0.0124606,NA	0.531975,NA	0.000231714	0.00046321
3	rs142548517	58791594	G,G	A,A	0.985089,0.677579	0.0279361,-0.00563237	0.0163138,0.00914559	1.06139,0.269226	0.000230993	0.000461905
3	rs16960638	58972045	G,G	T,T	0.917495,0.72619	-0.00936769,-0.0104686	0.00718617,0.00958635	0.715841,0.56095	0.000230769	0.000461147
3	rs28391230	58902763	G,G	A,A	0.581511,0.669643	-0.0085555,-0.00703226	0.00400792,0.00908845	1.48426,0.357462	0.000230507	0.000460713
3	rs4784973	58737735	T,T	C,C	0.987078,0.677579	0.0284495,0.00332764	0.0175062,0.00914559	0.982389,0.145106	0.000230477	0.000460857
3	rs116923974	58233638	A,NA	G,NA	0.974155,NA	0.0150867,NA	0.0124606,NA	0.645909,NA	0.000230457	0.000460883
3	rs146332649	58392152	A,NA	G,NA	0.977137,NA	0.00893871,NA	0.0132281,NA	0.301719,NA	0.000230455	0.000460759
3	rs7195496	58670346	A,A	G,G	0.78827,0.516865	0.0200909,0.0010943	0.00483962,0.00855422	4.48077,0.0466229	0.000229518	0.000487794
3	rs143666193	58638626	A,NA	G,NA	0.966203,NA	-0.00586851,NA	0.0109412,NA	0.227896,NA	0.000229269	0.000458447
3	rs78193413	58946629	C,NA	T,NA	0.976143,NA	0.0124601,NA	0.0129561,NA	0.47341,NA	0.000229136	0.000458106
3	rs78259350	58738871	G,G	T,T	0.987078,0.677579	0.028469,0.00271871	0.0175062,0.00914559	0.983379,0.115624	0.000227214	0.000454333
3	rs140130351	58947394	A,NA	G,NA	0.976143,NA	0.0123642,NA	0.0129561,NA	0.468618,NA	0.000227211	0.000454257
3	rs7204920	58672107	G,G	C,C	0.78827,0.517857	0.0200431,0.00147562	0.00483962,0.00855481	4.46208,0.0639628	0.000226733	0.000481373
3	rs4785017	59042628	G,G	A,A	0.412525,0.207341	0.00693943,-0.00775101	0.00401624,0.0105443	1.07564,0.335091	0.000226227	0.000452361
3	rs4784039	58482038	G,G	A,A	0.543738,0.396825	-0.00664491,-4.74835e-05	0.00396952,0.00873739	1.02626,0.00188723	0.000225642	0.000451174
3	rs10459797	58210512	T,T	C,C	0.83996,0.638889	-0.0107867,0.00277015	0.00539257,0.00889959	1.34229,0.12171	0.000225224	0.000450462
3	rs16959773	58212111	G,G	C,C	0.83996,0.638889	-0.0107867,0.00272125	0.00539257,0.00889959	1.34229,0.119313	0.000224923	0.00044986
3	rs35925424	58237541	A,A	C,C	0.925447,0.896825	-0.00709968,0.023406	0.00752717,0.0140528	0.461457,1.01865	0.000224707	0.000449353
3	rs12923292	58973931	T,T	C,C	0.240557,0.325397	-0.00677943,-0.0109074	0.00462576,0.00912373	0.845386,0.634712	0.000224589	0.000449031
3	rs4784061	58898214	G,G	A,A	0.578529,0.412698	-0.00800696,-0.00525012	0.00400399,0.00868273	1.34172,0.263282	0.00022421	0.000448099
3	rs112818328	58903873	G,NA	C,NA	0.964215,NA	0.00901316,NA	0.0106439,NA	0.401088,NA	0.000224055	0.000447937
3	rs2550352	58204900	G,G	C,C	0.790258,0.708333	-0.00818976,-0.0142579	0.00485638,0.00940461	1.03754,0.887713	0.000220099	0.000440332
3	rs12447862	58672763	G,G	T,T	0.78827,0.517857	0.0199525,0.00151853	0.00483962,0.00855481	4.42669,0.0659505	0.000219482	0.000465022
3	rs7194153	58673371	G,G	A,A	0.78827,0.517857	0.0199525,0.00151853	0.00483962,0.00855481	4.42669,0.0659505	0.000219482	0.000465022
3	rs56278532	58957364	A,NA	G,NA	0.977137,NA	0.0112017,NA	0.0132281,NA	0.401098,NA	0.000219388	0.000438614
3	rs67742851	58678335	G,G	A,A	0.798211,0.537698	0.0198898,0.00578097	0.00492643,0.00857375	4.26717,0.300905	0.000219329	0.000460377
3	rs80190809	58947022	A,NA	G,NA	0.976143,NA	0.011903,NA	0.0129561,NA	0.445819,NA	0.000218331	0.000436508
3	rs118161945	59153568	T,NA	C,NA	0.961233,NA	0.0161885,NA	0.0102422,NA	0.943191,NA	0.000217578	0.000435188
3	rs2731751	58204645	A,A	T,T	0.790258,0.708333	-0.00818976,-0.0141596	0.00485638,0.00940461	1.03754,0.878869	0.000217269	0.000434671
3	rs13335945	58956134	G,G	A,A	0.969185,0.876984	0.0174582,0.00898033	0.0114407,0.0130145	0.896132,0.309647	0.00021714	0.000434189
3	rs2045954	58891610	T,T	C,C	0.578529,0.410714	-0.00782601,-0.00590489	0.00400399,0.00868901	1.29554,0.303845	0.000217017	0.00043373
3	rs112492282	58858740	T,NA	C,NA	0.988072,NA	-0.0039094,NA	0.0182119,NA	0.0809059,NA	0.000216866	0.000433636
3	rs7202144	58946219	G,NA	C,NA	0.976143,NA	0.0117692,NA	0.0129561,NA	0.43929,NA	0.000215871	0.000431592
3	rs2911327	58525847	T,T	G,G	0.055666,0.243056	0.015113,0.00618982	0.00862346,0.00996594	1.09865,0.272024	0.000215822	0.000431636
3	rs1992113	58974871	G,G	A,A	0.240557,0.326389	-0.00704919,-0.00973033	0.00462576,0.00911656	0.894375,0.5439	0.000215697	0.000431253
3	rs2045951	58900214	G,G	A,A	0.579523,0.412698	-0.00824023,-0.0053957	0.00400528,0.00868273	1.40172,0.2722	0.000214883	0.000429493
3	rs1020979	58898652	G,G	A,A	0.579523,0.412698	-0.00796429,-0.00525012	0.00400528,0.00868273	1.33011,0.263282	0.000213568	0.00042684
3	rs16942497	58922192	T,T	C,C	0.729622,0.835317	-0.00969128,0.00408355	0.00445148,0.0115253	1.53056,0.140798	0.00021204	0.000423951
3	rs2164665	58993608	G,G	A,A	0.212724,0.22619	-0.00926194,-0.00428785	0.00483134,0.0102176	1.25782,0.170864	0.000211871	0.00042363
3	rs2550365	58229435	C,C	A,A	0.782306,0.706349	-0.00735221,-0.0149754	0.00479102,0.00938594	0.903483,0.956252	0.000211116	0.000422344
3	rs4784040	58482377	G,G	A,A	0.544732,0.396825	-0.00648531,0.000141709	0.00397022,0.00873739	0.989844,0.00565647	0.000211027	0.000421953
3	rs2033194	58669273	G,G	A,A	0.78827,0.518849	0.0198558,0.0011421	0.00483962,0.00855543	4.38909,0.0487582	0.000210761	0.000445566
3	rs12709018	58974536	G,G	T,T	0.240557,0.326389	-0.00700498,-0.00962981	0.00462576,0.00911656	0.88626,0.536359	0.000210575	0.000421014
3	rs151153214	58397657	C,NA	A,NA	0.980119,NA	-0.0129257,NA	0.0141639,NA	0.441934,NA	0.000210358	0.000420617
3	rs7194297	58673425	T,T	A,A	0.791252,0.556548	0.0198217,0.0013883	0.00486487,0.00860456	4.33609,0.0595724	0.000210137	0.000441982
3	rs7205329	59030917	T,T	C,C	0.373757,0.168651	0.00681096,-0.00261848	0.00408671,0.0114161	1.01958,0.0869371	0.000209737	0.000419377
3	rs1545116	58993226	A,A	G,G	0.962227,0.84623	0.0155934,0.0103038	0.0103707,0.0118501	0.877179,0.415024	0.000208844	0.0004176
3	rs8045930	58524810	T,T	G,G	0.838966,0.892857	0.014053,-0.00851626	0.00537909,0.0138207	2.04636,0.269407	0.000208518	0.000417748
3	rs56101450	58915175	T,T	C,C	0.681909,0.55754	-0.00881112,0.00083202	0.00424522,0.00860653	1.42094,0.0348049	0.000208436	0.000416765
3	rs7191391	58457520	G,G	T,T	0.915507,0.988095	-0.0017002,0.0717562	0.00710883,0.0394133	0.0909921,1.16326	0.000208348	0.00041663
3	rs9922149	58411481	A,NA	G,NA	0.977137,NA	-0.0104842,NA	0.0132281,NA	0.368527,NA	0.000207572	0.000415091
3	rs146967911	58245462	G,NA	T,NA	0.966203,NA	-0.013337,NA	0.0109412,NA	0.651974,NA	0.000207551	0.000415043
3	rs139378054	58540656	G,NA	C,NA	0.972167,NA	0.00323411,NA	0.0120196,NA	0.103542,NA	0.000207486	0.000414825
3	rs75284434	58598544	C,NA	G,NA	0.968191,NA	-0.0244018,NA	0.0112664,NA	1.51828,NA	0.000207473	0.00041517
3	rs77871965	58585875	G,NA	A,NA	0.968191,NA	-0.024398,NA	0.0112664,NA	1.51792,NA	0.000207401	0.000415025
3	rs4784933	58444654	G,G	A,A	0.934394,0.941468	-0.0114686,-0.0157383	0.00798549,0.0182098	0.821167,0.411799	0.000207376	0.000414739
3	rs12599701	58962588	G,G	A,A	0.969185,0.876984	0.0169837,0.00945157	0.0114407,0.0130145	0.861131,0.330038	0.00020733	0.000414576
3	rs11646029	58912986	C,C	T,T	0.677932,0.615079	-0.00791123,-0.00466347	0.00423129,0.0087852	1.21094,0.225092	0.000207044	0.000413764
3	rs7186531	58457507	G,G	A,A	0.915507,0.988095	-0.0017002,0.0715352	0.00710883,0.0394133	0.0909921,1.15787	0.000206552	0.00041304
3	rs150677826	58564548	T,NA	C,NA	0.968191,NA	-0.0243454,NA	0.0112664,NA	1.51281,NA	0.000206381	0.000412983
3	rs2113321	58738056	T,T	G,G	0.851889,0.974206	-0.013633,0.00213768	0.00556614,0.0269663	1.84422,0.0283457	0.000206227	0.00041267
3	rs117610965	58589069	A,NA	G,NA	0.968191,NA	-0.0243154,NA	0.0112664,NA	1.5099,NA	0.000205805	0.00041183
3	rs12596516	58445377	G,G	A,A	0.890656,0.928571	-0.00964019,-0.00575505	0.00633559,0.0165981	0.892414,0.137395	0.000205537	0.000411066
3	rs2279803	58198139	C,C	G,G	0.952286,0.927579	-0.0160578,-0.0136359	0.00927543,0.0164929	1.07877,0.38895	0.000205064	0.000410197
3	rs9926152	58413180	A,NA	C,NA	0.977137,NA	-0.0102974,NA	0.0132281,NA	0.360209,NA	0.000204515	0.00040898
3	rs11641699	58232967	G,G	A,A	0.840954,0.635913	-0.0104884,0.00256089	0.0054062,0.00888386	1.28091,0.111739	0.000204338	0.000408673
3	rs60634232	58408513	G,G	A,A	0.93837,0.702381	0.011461,-0.0026273	0.00822159,0.00934946	0.786974,0.108629	0.000203954	0.000407701
3	rs74023005	58993100	G,G	A,A	0.962227,0.84623	0.0154054,0.0103563	0.0103707,0.0118501	0.861956,0.417766	0.000203715	0.000407345
3	rs118020072	58161230	T,NA	C,NA	0.988072,NA	-0.0193936,NA	0.0182119,NA	0.542229,NA	0.000203378	0.000406715
3	rs111991811	58964454	C,NA	T,NA	0.965209,NA	0.016777,NA	0.0107893,NA	0.92098,NA	0.000203255	0.000406718
3	rs60509698	58967754	G,NA	A,NA	0.976143,NA	0.00911022,NA	0.0129561,NA	0.316992,NA	0.000203096	0.000406045
3	rs889590	58283136	T,NA	C,NA	0.15507,NA	0.0039393,NA	0.00546217,NA	0.327174,NA	0.000203059	0.000406086
3	rs2042445	58739146	A,A	T,T	0.851889,0.974206	-0.0135912,0.00109862	0.00556614,0.0269663	1.83517,0.0143478	0.000203001	0.000406214
3	rs12923917	58366662	G,G	C,C	0.663022,0.705357	-0.00378405,0.00904616	0.00418287,0.00937671	0.436935,0.475382	0.000202746	0.000405343
3	rs57553847	58967801	A,NA	G,NA	0.976143,NA	0.00907556,NA	0.0129561,NA	0.315491,NA	0.000202534	0.000404922
3	rs144727199	58856905	A,NA	G,NA	0.969185,NA	0.0024973,NA	0.0114407,NA	0.0823841,NA	0.000202224	0.000404358
3	rs75252933	58965811	C,C	T,T	0.969185,0.876984	0.016784,0.00950653	0.0114407,0.0130145	0.846597,0.332444	0.000202123	0.000404166
3	rs79034940	58448232	T,T	C,C	0.914513,0.987103	-0.00366823,0.0638916	0.00707122,0.0378862	0.219012,1.03755	0.000200999	0.00040194
3	rs56160540	58967437	G,NA	A,NA	0.976143,NA	0.00897506,NA	0.0129561,NA	0.311152,NA	0.000200921	0.000401699
3	rs74878557	58785451	G,G	T,T	0.987078,0.677579	0.0258032,-0.00524686	0.0175062,0.00914559	0.852342,0.247055	0.000200857	0.000401635
3	rs1424076	58462639	C,C	G,G	0.88668,0.910714	-0.00572465,-0.0223934	0.00623739,0.0149907	0.445237,0.868954	0.000200493	0.000400949
3	rs72786162	58320749	T,T	C,C	0.981113,0.975198	-0.0261198,0.0122422	0.0145245,0.0274863	1.14191,0.183072	0.000200251	0.000400437
3	rs8048037	58424968	A,NA	G,NA	0.94334,NA	-0.0076157,NA	0.00855199,NA	0.428073,NA	0.00020019	0.000400347
3	rs9933551	58972489	C,C	T,T	0.241551,0.327381	-0.00641193,-0.0107803	0.00461925,0.00910944	0.782226,0.625905	0.000199866	0.000399609
3	rs9924756	58989878	A,A	G,G	0.962227,0.84623	0.0153868,0.0100901	0.0103707,0.0118501	0.860454,0.403949	0.000199859	0.000399635
3	rs7204740	58991748	G,NA	A,NA	0.005964,NA	0.0296954,NA	0.0256785,NA	0.606416,NA	0.000199842	0.000399658
3	rs79980368	58915088	T,NA	C,NA	0.964215,NA	0.00785306,NA	0.0106439,NA	0.336642,NA	0.000199343	0.000398543
3	rs9921589	58973237	T,T	C,C	0.241551,0.327381	-0.0063235,-0.0109833	0.00461925,0.00910944	0.766961,0.6422	0.000199314	0.000398506
3	rs59016540	58957228	T,NA	C,NA	0.977137,NA	0.00998987,NA	0.0132281,NA	0.346664,NA	0.000199042	0.000397948
3	rs117003211	58989977	C,NA	T,NA	0.975149,NA	-0.0127471,NA	0.0127009,NA	0.500928,NA	0.000198712	0.000397322
3	rs78390789	58218516	C,NA	T,NA	0.978131,NA	0.0056425,NA	0.0135185,NA	0.169801,NA	0.000198191	0.000396252
3	rs59971694	58959775	C,NA	T,NA	0.976143,NA	0.0087831,NA	0.0129561,NA	0.30292,NA	0.000197908	0.000395677
3	rs56379581	58508843	G,NA	C,NA	0.970179,NA	-0.0205464,NA	0.0116239,NA	1.11279,NA	0.00019788	0.000395833
3	rs150595002	59030513	A,NA	C,NA	0.983101,NA	0.00803816,NA	0.0153396,NA	0.221653,NA	0.000197525	0.00039494
3	rs28658047	58986095	T,T	C,C	0.962227,0.84623	0.0154784,0.00961528	0.0103707,0.0118501	0.867855,0.379726	0.000196998	0.000393915
3	rs74020192	58968505	A,NA	T,NA	0.976143,NA	0.0087049,NA	0.0129561,NA	0.299587,NA	0.000196706	0.000393273
3	rs12923899	58366610	A,A	C,C	0.662028,0.705357	-0.00368872,0.00914177	0.00417985,0.00937671	0.423075,0.482028	0.000196661	0.000393173
3	rs71389036	58746604	C,NA	T,NA	0.960239,NA	-0.00392903,NA	0.0101186,NA	0.156272,NA	0.000196616	0.000393161
3	rs1993910	58972252	G,G	C,C	0.239563,0.327381	-0.00638572,-0.010478	0.00463231,0.00910944	0.774577,0.601976	0.000196452	0.00039277
3	rs185332360	58660495	T,NA	C,NA	0.969185,NA	-0.0242902,NA	0.0114407,NA	1.47182,NA	0.000196012	0.000392231
3	rs62042646	58479538	A,NA	G,NA	0.986084,NA	-0.0223648,NA	0.0168779,NA	0.732503,NA	0.000195586	0.000391176
3	rs35778485	58193517	G,G	A,A	0.924453,0.996032	-0.00486101,0.117141	0.00748151,0.0679934	0.287466,1.07099	0.000195553	0.000391056
3	rs4784975	58747659	G,G	A,A	0.987078,0.678571	0.0270988,0.00201213	0.0175062,0.00915299	0.91495,0.0830191	0.000195532	0.000390988
3	rs2550358	58214198	A,A	C,C	0.781312,0.706349	-0.00729351,-0.0138509	0.00478316,0.00938594	0.895168,0.853802	0.000194609	0.000389324
3	rs7201521	58369067	T,T	G,G	0.663022,0.705357	-0.00368647,0.00894928	0.00418287,0.00937671	0.422345,0.468683	0.000194098	0.000388057
3	rs186302569	58591809	A,NA	G,NA	0.969185,NA	-0.0241721,NA	0.0114407,NA	1.46071,NA	0.000194003	0.000388208
3	rs79237661	58779658	T,T	A,A	0.986084,0.677579	0.0257137,-0.00558479	0.0168779,0.00914559	0.894046,0.266459	0.000193804	0.000387542
3	rs74020193	58968668	T,NA	C,NA	0.976143,NA	0.00849167,NA	0.0129561,NA	0.290561,NA	0.000193499	0.000386864
3	rs7185185	58996245	G,G	C,C	0.952286,0.750992	0.0118218,0.0114723	0.00927543,0.00988505	0.693629,0.609388	0.000193491	0.000386897
3	rs138924391	58376721	G,NA	A,NA	0.988072,NA	0.01837,NA	0.0182119,NA	0.50428,NA	0.000193431	0.000386837
3	rs56090793	58705778	C,C	T,T	0.804175,0.977182	-0.0038165,-0.024015	0.0049823,0.0286274	0.35294,0.396277	0.000193327	0.000386613
3	rs73550823	58767438	G,G	A,A	0.985089,0.677579	0.0250752,-0.00340192	0.0163138,0.00914559	0.905598,0.148795	0.000192948	0.000385824
3	rs74020196	58969323	G,NA	A,NA	0.976143,NA	0.00843496,NA	0.0129561,NA	0.288175,NA	0.000192663	0.000385194
3	rs74020189	58962704	T,NA	C,NA	0.977137,NA	0.00954872,NA	0.0132281,NA	0.327546,NA	0.000192502	0.000384875
3	rs28500769	58714819	G,G	C,C	0.727634,0.96131	0.00476076,-0.0443894	0.00444126,0.0221651	0.547067,1.34474	0.000192483	0.000384808
3	rs34069258	58862589	T,NA	C,NA	0.808151,NA	-9.04643e-05,NA	0.00502127,NA	0.00628789,NA	0.000192414	0.000384447
3	rs12923777	58974219	T,T	C,C	0.240557,0.326389	-0.00677943,-0.00942105	0.00462576,0.00911656	0.845386,0.520832	0.000192331	0.000384543
3	rs62042643	58478223	T,NA	G,NA	0.986084,NA	-0.0220733,NA	0.0168779,NA	0.719119,NA	0.000192261	0.000384523
3	rs62042645	58479049	T,NA	C,NA	0.986084,NA	-0.0220603,NA	0.0168779,NA	0.718523,NA	0.000192114	0.000384231
3	rs166074	58170978	T,NA	C,NA	0.971173,NA	-0.0087378,NA	0.0118166,NA	0.33759,NA	0.000191994	0.000383909
3	rs13335427	58954668	C,C	T,T	0.66004,0.459325	-0.00552209,-0.00866964	0.00417389,0.00857778	0.730879,0.505629	0.000191955	0.000383656
3	rs74954923	58920151	C,NA	T,NA	0.964215,NA	0.00744278,NA	0.0106439,NA	0.314802,NA	0.000191799	0.000383466
3	rs76554568	58925892	C,NA	G,NA	0.964215,NA	0.0074288,NA	0.0106439,NA	0.314066,NA	0.000191552	0.000382972
3	rs11641695	58181564	A,A	C,C	0.728628,0.435516	-0.00734639,0.0042365	0.00444635,0.00862135	1.00662,0.20541	0.000191521	0.000383039
3	rs12923465	58974025	G,G	C,C	0.240557,0.326389	-0.00677943,-0.00937105	0.00462576,0.00911656	0.845386,0.517141	0.000191405	0.00038269
3	rs13330626	58969604	G,G	A,A	0.969185,0.874008	0.0169005,0.00778522	0.0114407,0.0128817	0.855061,0.263123	0.00019126	0.000382446
3	rs150845629	58420131	G,NA	A,NA	0.977137,NA	0.00956701,NA	0.0132281,NA	0.328331,NA	0.000191191	0.000382297
3	rs74020195	58969091	A,NA	T,NA	0.976143,NA	0.00830007,NA	0.0129561,NA	0.282526,NA	0.000190705	0.000381278
3	rs187656092	59136048	A,NA	G,NA	0.987078,NA	-0.0120274,NA	0.0175062,NA	0.307982,NA	0.000190488	0.00038084
3	rs71389034	58716442	T,T	C,C	0.856859,0.984127	-0.0187618,-0.00826359	0.00564551,0.0342017	3.05084,0.0920085	0.000190217	0.000384353
3	rs28609918	58906126	A,NA	G,NA	0.964215,NA	0.00734496,NA	0.0106439,NA	0.309667,NA	0.000190083	0.000380037
3	rs143390758	58402819	G,NA	C,NA	0.977137,NA	-0.00932889,NA	0.0132281,NA	0.318158,NA	0.000189965	0.000379884
3	rs112316248	58691619	T,NA	C,NA	0.973161,NA	-0.0129582,NA	0.0122339,NA	0.538343,NA	0.000189821	0.000379577
3	rs28450075	58922305	T,NA	C,NA	0.964215,NA	0.00731946,NA	0.0106439,NA	0.308333,NA	0.000189641	0.000379153
3	rs12927800	58973967	G,G	T,T	0.240557,0.326389	-0.00677943,-0.00927103	0.00462576,0.00911656	0.845386,0.509789	0.000189579	0.00037904
3	rs4784974	58747542	G,G	T,T	0.987078,0.678571	0.0267437,0.00201213	0.0175062,0.00915299	0.897587,0.0830191	0.000188943	0.000377815
3	rs75824023	58674366	G,NA	A,NA	0.963221,NA	-0.00177702,NA	0.0105045,NA	0.0626503,NA	0.000188421	0.000376778
3	rs74020194	58969086	G,NA	T,NA	0.976143,NA	0.00811725,NA	0.0129561,NA	0.274925,NA	0.000188113	0.000376099
3	rs74956761	58744956	C,C	A,A	0.987078,0.678571	0.0266953,0.00201213	0.0175062,0.00915299	0.895233,0.0830191	0.000188069	0.000376066
3	rs2304490	58750158	C,C	T,T	0.987078,0.678571	0.0267437,0.00167538	0.0175062,0.00915299	0.897587,0.0681533	0.000188027	0.000375983
3	rs138953326	58419525	C,NA	T,NA	0.978131,NA	-0.00965541,NA	0.0135185,NA	0.323232,NA	0.000187664	0.000375285
3	rs28653142	58714685	T,T	G,G	0.727634,0.962302	0.00484778,-0.0447098	0.00444126,0.0224433	0.560606,1.33388	0.00018759	0.000375034
3	rs9940751	58435936	T,NA	G,NA	0.94334,NA	-0.00705445,NA	0.00855199,NA	0.387816,NA	0.000187576	0.000375121
3	rs117721680	58243702	G,NA	A,NA	0.988072,NA	0.0169158,NA	0.0182119,NA	0.452255,NA	0.0001875	0.00037498
3	rs13336478	58907916	A,NA	T,NA	0.964215,NA	0.00718089,NA	0.0106439,NA	0.301118,NA	0.000187275	0.000374422
3	rs117577288	58399765	C,NA	T,NA	0.977137,NA	-0.00909633,NA	0.0132281,NA	0.308325,NA	0.000186772	0.0003735
3	rs9933756	59017365	A,A	G,G	0.786282,0.948413	0.000877813,-0.0328703	0.00482314,0.0193256	0.0677381,1.05077	0.000186602	0.000373092
3	rs2550363	58227983	T,T	C,C	0.782306,0.706349	-0.00702048,-0.0145779	0.00479102,0.00938594	0.845186,0.919433	0.000186135	0.000372364
3	rs117124227	58402622	A,NA	G,NA	0.977137,NA	-0.00903335,NA	0.0132281,NA	0.30568,NA	0.000185926	0.000371808
3	rs58879164	58445305	A,A	C,C	0.934394,0.939484	-0.0106299,-0.0165153	0.00798549,0.0179277	0.737222,0.447408	0.00018552	0.000371029
3	rs142198390	58401398	G,NA	A,NA	0.977137,NA	-0.00899977,NA	0.0132281,NA	0.304272,NA	0.000185479	0.000370913
3	rs9935759	58877747	T,NA	G,NA	0.964215,NA	0.00985415,NA	0.0106439,NA	0.450325,NA	0.00018435	0.000368596
3	rs9935672	58464123	T,NA	C,NA	0.910537,NA	-0.00527027,NA	0.00692737,NA	0.349903,NA	0.00018431	0.000368583
3	rs1816587	59031652	C,C	T,T	0.934394,0.787698	-0.00701146,0.0170761	0.00798549,0.0104531	0.420296,0.98993	0.000184291	0.00036854
3	rs28844606	58892707	C,NA	T,NA	0.964215,NA	0.00985035,NA	0.0106439,NA	0.450098,NA	0.000184288	0.000368472
3	rs10459798	58367595	A,A	G,G	0.952286,0.674603	0.0100641,-0.00589713	0.00927543,0.00912373	0.556095,0.285627	0.000184281	0.000368473
3	rs78263708	58351696	A,NA	G,NA	0.942346,NA	0.00917236,NA	0.00848241,NA	0.553546,NA	0.000184263	0.000368472
3	rs146086788	58828896	T,NA	C,NA	0.989066,NA	0.0208653,NA	0.0190121,NA	0.564741,NA	0.000183814	0.000367594
3	rs74806526	58881677	G,NA	A,NA	0.964215,NA	0.00981161,NA	0.0106439,NA	0.447783,NA	0.000183659	0.000367214
3	rs112516714	58905321	T,NA	C,NA	0.961233,NA	0.0161826,NA	0.0102422,NA	0.942689,NA	0.000183626	0.000367469
3	rs72792430	58780894	T,T	C,C	0.694831,0.575397	0.00700149,0.00699733	0.00429368,0.00864824	0.987313,0.378351	0.000183608	0.000367053
3	rs139065733	58398856	G,NA	C,NA	0.977137,NA	-0.00885007,NA	0.0132281,NA	0.298024,NA	0.00018351	0.000366976
3	rs76669172	58958098	C,NA	T,NA	0.977137,NA	0.00888536,NA	0.0132281,NA	0.299494,NA	0.00018344	0.000366763
3	rs11647234	58446532	T,T	G,G	0.89165,0.927579	-0.0094035,-0.00586105	0.00636104,0.0164929	0.85596,0.141274	0.000182668	0.00036533
3	rs62042640	58473262	T,NA	A,NA	0.986084,NA	-0.0211365,NA	0.0168779,NA	0.676844,NA	0.000182308	0.000364617
3	rs117927496	58188973	T,NA	C,NA	0.988072,NA	-0.0173561,NA	0.0182119,NA	0.467775,NA	0.000182174	0.000364312
3	rs117358358	58188060	C,NA	T,NA	0.988072,NA	-0.0173561,NA	0.0182119,NA	0.467775,NA	0.000182174	0.000364312
3	rs2550356	58210528	A,A	G,G	0.784294,0.706349	-0.00728291,-0.0137781	0.00480694,0.00938594	0.886886,0.84735	0.000181897	0.000363893
3	rs28439043	58922533	A,NA	G,NA	0.964215,NA	0.00684715,NA	0.0106439,NA	0.283969,NA	0.000181818	0.000363516
3	rs146413875	58364693	T,NA	C,NA	0.982107,NA	0.0155412,NA	0.014915,NA	0.526633,NA	0.000181785	0.000363548
3	rs56403483	58237398	T,NA	C,NA	0.957256,NA	-0.00949536,NA	0.00977441,NA	0.479748,NA	0.000181518	0.000362966
3	rs181313014	58496101	C,NA	T,NA	0.992048,NA	0.0188766,NA	0.0222601,NA	0.401825,NA	0.000181399	0.000362726
3	rs28639632	58453536	G,G	A,A	0.915507,0.988095	-0.0041122,0.0616525	0.00710883,0.0394133	0.249529,0.929011	0.000180297	0.000360547
3	rs12929897	58203156	G,G	T,T	0.7833,0.706349	-0.00712572,-0.0139794	0.00479895,0.00938594	0.861433,0.865237	0.000180268	0.000360633
3	rs1035549	58209745	T,T	C,C	0.784294,0.706349	-0.00723604,-0.0137781	0.00480694,0.00938594	0.87864,0.84735	0.000180014	0.000360126
3	rs67717829	58686896	C,C	A,A	0.477137,0.520833	-0.000591107,-0.0094205	0.00395844,0.00855678	0.0548789,0.567154	0.000179378	0.000358813
3	rs141603513	58211164	C,NA	T,NA	0.982107,NA	-0.00643284,NA	0.014915,NA	0.176362,NA	0.000179185	0.000358286
3	rs117645966	58390939	A,NA	G,NA	0.977137,NA	-0.00849026,NA	0.0132281,NA	0.283179,NA	0.000178953	0.000357864
3	rs2731756	58225191	T,T	C,C	0.782306,0.706349	-0.00702048,-0.0142772	0.00479102,0.00938594	0.845186,0.892017	0.000178763	0.000357618
3	rs2432553	58246606	A,A	G,G	0.251491,0.490079	0.00716006,0.0060229	0.00455701,0.00855103	0.935049,0.31766	0.000178463	0.00035695
3	rs141809188	58387563	A,NA	G,NA	0.977137,NA	-0.00844174,NA	0.0132281,NA	0.281196,NA	0.000178357	0.000356673
3	rs118150821	58519258	A,A	G,G	0.858847,0.968254	-0.000241567,0.0399341	0.00567854,0.0243817	0.0149924,0.993756	0.000178135	0.000356215
3	rs8058151	58714943	T,T	A,A	0.870775,0.984127	-0.0203442,-0.0166935	0.00589404,0.0342017	3.25401,0.203781	0.000177877	0.000362042
3	rs3931747	58738980	T,T	C,C	0.851889,0.974206	-0.0131463,0.00198059	0.00556614,0.0269663	1.74029,0.0262025	0.000177779	0.000355731
3	rs117678242	58386974	C,NA	T,NA	0.977137,NA	-0.00839322,NA	0.0132281,NA	0.279217,NA	0.000177765	0.000355489
3	rs142080519	58238161	T,NA	C,NA	0.979125,NA	0.0154882,NA	0.0138296,NA	0.580468,NA	0.00017752	0.000355028
3	rs28446994	58903628	T,NA	C,NA	0.963221,NA	0.00640601,NA	0.0105045,NA	0.266024,NA	0.000177213	0.000354312
3	rs118008170	58332822	G,NA	A,NA	0.965209,NA	0.00906603,NA	0.0107893,NA	0.397124,NA	0.000177095	0.000354103
3	rs150033662	58784994	G,G	C,C	0.986084,0.680556	0.0251681,-0.00494246	0.0168779,0.00916798	0.866741,0.229282	0.00017666	0.000353264
3	rs76596578	58939875	G,NA	T,NA	0.954274,NA	-0.000378432,NA	0.00946506,NA	0.0140764,NA	0.000176216	0.000352323
3	rs74620361	58938431	T,NA	C,NA	0.988072,NA	0.0248465,NA	0.0182119,NA	0.763281,NA	0.000176216	0.000352416
3	rs72788200	58467366	C,C	T,T	0.978131,0.914682	-0.0126437,-0.0239387	0.0135185,0.015302	0.456378,0.929146	0.000175486	0.000350931
3	rs6499990	58971596	G,G	C,C	0.241551,0.326389	-0.00636772,-0.00967282	0.00461925,0.00911656	0.774577,0.53958	0.000175438	0.000350774
3	rs137978005	58391945	T,NA	C,NA	0.977137,NA	-0.00819422,NA	0.0132281,NA	0.271147,NA	0.000175383	0.000350726
3	rs62042639	58472153	T,NA	C,NA	0.986084,NA	-0.020408,NA	0.0168779,NA	0.644736,NA	0.000175288	0.000350575
3	rs11076241	58485173	A,A	C,C	0.630219,0.415675	-0.00636255,0.00442617	0.00409564,0.00867359	0.919717,0.214785	0.000175224	0.00035037
3	rs139174841	59056275	A,NA	G,NA	0.99503,NA	-0.0252773,NA	0.0281148,NA	0.433429,NA	0.000175218	0.00035035
3	rs147356773	58238162	T,NA	C,NA	0.979125,NA	0.0152668,NA	0.0138296,NA	0.56924,NA	0.000174996	0.00034998
3	rs9939788	58921030	G,G	A,A	0.958251,0.974206	0.00867628,-0.0367101	0.00988495,0.0269663	0.420111,0.760932	0.000174809	0.000349509
3	rs12932604	58225505	C,C	G,G	0.734592,0.496032	-0.00634214,0.0088939	0.00447775,0.00854962	0.805021,0.52547	0.000174592	0.000349185
3	rs73556398	58400435	G,NA	A,NA	0.974155,NA	-0.00737663,NA	0.0124606,NA	0.256606,NA	0.000174576	0.000349104
3	rs117050263	59145035	C,NA	T,NA	0.984095,NA	0.0165726,NA	0.0158037,NA	0.531153,NA	0.000174414	0.00034878
3	rs62042642	58478016	T,NA	G,NA	0.986084,NA	-0.0202635,NA	0.0168779,NA	0.638444,NA	0.000173964	0.000347928
3	rs77404367	58868755	T,NA	A,NA	0.963221,NA	0.00838993,NA	0.0105045,NA	0.372158,NA	0.000173872	0.000347646
3	rs73549298	58754474	C,C	G,G	0.986084,0.678571	0.0264993,-0.000191647	0.0168779,0.00915299	0.934046,0.0073162	0.000173786	0.000347518
3	rs72786104	58275659	C,NA	T,NA	0.980119,NA	0.0189427,NA	0.0141639,NA	0.742092,NA	0.000173668	0.000347327
3	rs6499938	58200035	C,C	A,A	0.784294,0.706349	-0.00728291,-0.0134015	0.00480694,0.00938594	0.886886,0.814339	0.000173455	0.000347006
3	rs72792485	58864901	A,NA	G,NA	0.950298,NA	-0.00145398,NA	0.00909753,NA	0.058975,NA	0.000172882	0.000345647
3	rs117261515	58833164	A,NA	G,NA	0.987078,NA	-0.019896,NA	0.0175062,NA	0.592198,NA	0.000172852	0.000345676
3	rs62042641	58476006	A,NA	G,NA	0.986084,NA	-0.0201174,NA	0.0168779,NA	0.632115,NA	0.00017265	0.000345299
3	rs186481724	58250116	G,NA	A,NA	0.989066,NA	0.0140063,NA	0.0190121,NA	0.336015,NA	0.00017258	0.000345132
3	rs4784931	58443475	C,C	T,T	0.89165,0.928571	-0.00931316,-0.00384269	0.00636104,0.0165981	0.844154,0.0878227	0.00017232	0.000344636
3	rs112292704	58783598	C,NA	A,NA	0.982107,NA	-0.000768239,NA	0.014915,NA	0.0182172,NA	0.000172244	0.000344431
3	rs11864970	58978143	G,G	C,C	0.914513,0.729167	-0.00860099,-0.00674618	0.00707122,0.0096192	0.65003,0.315962	0.000172042	0.000343783
3	rs143722855	59092847	C,NA	T,NA	0.979125,NA	-0.0165094,NA	0.0138296,NA	0.633451,NA	0.000171709	0.000343394
3	rs72780265	59090301	G,NA	A,NA	0.989066,NA	0.021691,NA	0.0190121,NA	0.595323,NA	0.000171642	0.000343258
3	rs13337355	58855857	C,C	T,T	0.985089,0.649802	0.0242959,-0.00421985	0.0163138,0.00896099	0.865145,0.195382	0.000171597	0.00034313
3	rs58590369	58940027	G,G	T,T	0.686879,0.599206	-0.00659931,0.00320381	0.00426327,0.00872277	0.914939,0.146667	0.000171544	0.000342796
3	rs2045949	58921488	G,G	A,A	0.682903,0.606151	-0.0075261,-0.00427571	0.00424878,0.00874879	1.11633,0.204093	0.000171506	0.00034276
3	rs11644745	58715585	T,T	C,C	0.857853,0.984127	-0.0184659,-0.00770123	0.00566193,0.0342017	2.95523,0.0852093	0.000171256	0.000345687
3	rs6499992	58971710	C,C	G,G	0.241551,0.326389	-0.00627928,-0.00967282	0.00461925,0.00911656	0.759378,0.53958	0.000171045	0.000341991
3	rs2241569	58559629	C,C	T,T	0.766402,0.430556	0.00393836,-0.00739824	0.00467279,0.00863302	0.398674,0.407311	0.000170716	0.000341432
3	rs75659162	58784058	A,A	G,G	0.986084,0.680556	0.0248721,-0.00479991	0.0168779,0.00916798	0.852092,0.221422	0.000170605	0.000341158
3	rs141907456	58457021	G,NA	A,NA	0.980119,NA	0.0139443,NA	0.0141639,NA	0.488285,NA	0.000170605	0.000341134
3	rs9927197	59010778	C,C	T,T	0.787276,0.948413	0.000842962,-0.0319837	0.00483134,0.0193256	0.0647497,1.0091	0.000170427	0.000340757
3	rs146684791	58698992	G,NA	A,NA	0.988072,NA	0.0105533,NA	0.0182119,NA	0.250057,NA	0.000169736	0.000339415
3	rs78791669	58751228	T,T	C,C	0.987078,0.712302	0.0238058,0.00639017	0.0175062,0.00944284	0.75976,0.302262	0.000169625	0.00033919
3	rs55953222	58512272	A,NA	G,NA	0.956262,NA	-0.0150829,NA	0.00966771,NA	0.925442,NA	0.000169546	0.000339126
3	rs62060302	59128669	G,NA	A,NA	0.978131,NA	0.00620791,NA	0.0135185,NA	0.189714,NA	0.000169123	0.000338165
3	rs12599935	59032335	G,G	T,T	0.676938,0.944444	-0.00370141,0.0315696	0.00422788,0.0186617	0.418717,1.04236	0.000169119	0.000338229
3	rs74743109	58782831	A,A	C,C	0.986084,0.681548	0.024675,-0.004899	0.0168779,0.00917557	0.842394,0.226653	0.000168904	0.000337757
3	rs139235307	58752137	T,NA	C,NA	0.99006,NA	-0.00877559,NA	0.01993,NA	0.18065,NA	0.00016873	0.000337389
3	rs9926959	58884681	T,NA	C,NA	0.966203,NA	0.00799428,NA	0.0109412,NA	0.332558,NA	0.000168666	0.000337237
3	rs73549297	58753305	G,G	C,C	0.985089,0.678571	0.0243518,0.000431487	0.0163138,0.00915299	0.868018,0.0166442	0.000168383	0.000336702
3	rs13336275	58776807	A,A	C,C	0.986084,0.677579	0.0240558,-0.00572751	0.0168779,0.00914559	0.812267,0.274787	0.000168015	0.000335978
3	rs4784940	58469356	A,A	G,G	0.978131,0.915675	-0.0124096,-0.0237302	0.0135185,0.0153834	0.44535,0.910332	0.000167983	0.000335927
3	rs535267907	58731590	A,NA	G,NA	0.99503,NA	0.00858725,NA	0.0281148,NA	0.119166,NA	0.000167888	0.000335684
3	rs2731776	58257437	A,A	G,G	0.246521,0.487103	0.00805016,0.00538797	0.00458751,0.0085522	1.10076,0.276801	0.000167793	0.000335639
3	rs75119890	58960040	T,T	C,C	0.969185,0.876984	0.015637,0.00882177	0.0114407,0.0130145	0.765244,0.302883	0.00016774	0.00033542
3	rs78843034	58668912	A,NA	G,NA	0.978131,NA	-0.00524125,NA	0.0135185,NA	0.156001,NA	0.000167645	0.000335244
3	rs143025528	58376516	T,NA	C,NA	0.977137,NA	-0.00749705,NA	0.0132281,NA	0.243453,NA	0.000167576	0.000335114
3	rs4784929	58440570	A,A	C,C	0.934394,0.930556	-0.012917,-0.00771146	0.00798549,0.0168156	0.975684,0.189412	0.000167432	0.000334861
3	rs60800472	58179208	A,A	C,C	0.977137,0.905754	-0.00821464,-0.0257164	0.0132281,0.0146307	0.271971,1.10347	0.000167173	0.000334358
3	rs74019812	58178769	C,C	T,T	0.977137,0.905754	-0.00821464,-0.0257164	0.0132281,0.0146307	0.271971,1.10347	0.000167173	0.000334358
3	rs59516585	58179031	T,T	C,C	0.977137,0.905754	-0.00821464,-0.0257164	0.0132281,0.0146307	0.271971,1.10347	0.000167173	0.000334358
3	rs56271739	58178873	T,T	G,G	0.977137,0.905754	-0.00821464,-0.0257164	0.0132281,0.0146307	0.271971,1.10347	0.000167173	0.000334358
3	rs58285928	58179821	C,C	T,T	0.977137,0.905754	-0.00826716,-0.0256734	0.0132281,0.0146307	0.274096,1.10072	0.000166874	0.000333761
3	rs61388171	58179780	C,C	T,T	0.977137,0.905754	-0.00826716,-0.0256734	0.0132281,0.0146307	0.274096,1.10072	0.000166874	0.000333761
3	rs78613075	58178203	T,T	G,G	0.977137,0.904762	-0.00821464,-0.0255533	0.0132281,0.0145623	0.271971,1.10072	0.000166754	0.000333522
3	rs117896456	59003704	G,NA	T,NA	0.974155,NA	-0.0110177,NA	0.0124606,NA	0.424135,NA	0.000166584	0.000333089
3	rs1646010	58549204	C,C	G,G	0.757455,0.612103	0.015515,0.0142614	0.0046128,0.00877269	3.11367,0.982874	0.000166114	0.000347538
3	rs9924147	58883698	T,NA	C,NA	0.966203,NA	0.00777573,NA	0.0109412,NA	0.321226,NA	0.000165872	0.000331652
3	rs79678236	58177353	A,A	T,T	0.977137,0.905754	-0.00818165,-0.0256262	0.0132281,0.0146307	0.270639,1.0977	0.000165477	0.000330968
3	rs9933114	58751856	A,A	G,G	0.985089,0.678571	0.0241584,0.000959388	0.0163138,0.00915299	0.858094,0.0378575	0.000165422	0.000330781
3	rs11862940	58918619	G,G	T,T	0.715706,0.606151	-0.00716656,-0.00415423	0.00438317,0.00874879	0.991207,0.197292	0.000165418	0.000330552
3	rs191495872	58374793	T,NA	C,NA	0.977137,NA	-0.00727788,NA	0.0132281,NA	0.234933,NA	0.000165286	0.000330534
3	rs9934260	58892778	C,NA	G,NA	0.966203,NA	0.00771668,NA	0.0109412,NA	0.318187,NA	0.000165136	0.000330181
3	rs75710189	58966588	T,T	C,C	0.969185,0.875992	0.0156128,0.0085052	0.0114407,0.0129696	0.763567,0.290758	0.000165091	0.000330122
3	rs11863760	58939544	T,T	C,C	0.688867,0.613095	-0.00638442,0.00409472	0.0042707,0.00877682	0.869888,0.193257	0.000165027	0.00032978
3	rs76253049	58173514	A,A	C,C	0.977137,0.892857	-0.00855294,-0.0237542	0.0132281,0.0138207	0.285748,1.06722	0.000164848	0.000329707
3	rs766792	58176880	T,T	G,G	0.977137,0.905754	-0.00818165,-0.0255832	0.0132281,0.0146307	0.270639,1.09495	0.000164794	0.000329601
3	rs12596098	59003508	C,C	T,T	0.971173,0.840278	0.0171721,0.00717143	0.0118166,0.0116683	0.835166,0.26856	0.000163945	0.000327837
3	rs6499993	58971742	T,T	C,C	0.239563,0.328373	-0.00629703,-0.00955418	0.00463231,0.00910239	0.759378,0.531821	0.000163329	0.000326567
3	rs184123608	58403494	G,NA	C,NA	0.977137,NA	-0.00707575,NA	0.0132281,NA	0.227153,NA	0.00016324	0.000326444
3	rs59173939	58678733	T,T	G,G	0.934394,0.815476	0.0209184,0.0127962	0.00798549,0.0110197	2.0553,0.609845	0.000163007	0.000326707
3	rs79815169	58469293	C,NA	T,NA	0.986084,NA	-0.0189613,NA	0.0168779,NA	0.582942,NA	0.000163006	0.000326009
3	rs2550381	58257226	T,T	C,C	0.246521,0.487103	0.00795968,0.00538797	0.00458751,0.0085522	1.08235,0.276801	0.000162826	0.000325703
3	rs9923622	58896274	T,NA	C,NA	0.966203,NA	0.0075248,NA	0.0109412,NA	0.308379,NA	0.000162799	0.000325509
3	rs8056134	58971186	C,C	T,T	0.23161,0.324405	-0.00627788,-0.00877778	0.00468673,0.00913095	0.743746,0.473156	0.000162686	0.000325267
3	rs77885515	58753973	T,T	C,C	0.985089,0.678571	0.02396,0.000239667	0.0163138,0.00915299	0.847967,0.00916845	0.000162037	0.000324012
3	rs9929005	58878123	C,NA	T,NA	0.966203,NA	0.00745948,NA	0.0109412,NA	0.305063,NA	0.000162021	0.000323955
3	rs8056321	58971279	C,C	T,T	0.241551,0.324405	-0.00623505,-0.00923261	0.00461925,0.00913095	0.751827,0.505911	0.000161816	0.000323541
3	rs73550809	58760930	T,T	C,C	0.986084,0.676587	0.0255388,-0.00162871	0.0168779,0.00913824	0.885255,0.0662384	0.000161782	0.000323516
3	rs2406235	58885280	T,NA	G,NA	0.965209,NA	0.0078833,NA	0.0107893,NA	0.332558,NA	0.000161683	0.000323283
3	rs60175435	58765554	T,T	C,C	0.986084,0.676587	0.0252419,-0.00263374	0.0168779,0.00913824	0.870412,0.111716	0.000161614	0.000323179
3	rs889591	58283141	G,G	C,C	0.256461,0.347222	0.00582087,0.0050889	0.00452769,0.00897877	0.702071,0.243463	0.000161498	0.000323001
3	rs10445028	58160930	C,C	T,T	0.977137,0.894841	-0.00801946,-0.0240275	0.0132281,0.013935	0.26412,1.07231	0.000161464	0.000322938
3	rs1344576	58175417	A,A	G,G	0.977137,0.905754	-0.00818165,-0.025367	0.0132281,0.0146307	0.270639,1.08118	0.000161414	0.000322841
3	rs1344575	58175334	A,A	C,C	0.977137,0.905754	-0.00818165,-0.025367	0.0132281,0.0146307	0.270639,1.08118	0.000161414	0.000322841
3	rs2169899	58886477	T,NA	C,NA	0.966203,NA	0.00740737,NA	0.0109412,NA	0.302426,NA	0.000161408	0.000322729
3	rs7206213	58906888	C,C	T,T	0.675944,0.614087	-0.00730234,-0.00353398	0.00422449,0.00878099	1.07631,0.162824	0.000161016	0.0003218
3	rs79240138	58159457	A,A	G,G	0.977137,0.894841	-0.00801946,-0.0239971	0.0132281,0.013935	0.26412,1.07029	0.000160972	0.000321955
3	rs62042638	58468789	C,NA	G,NA	0.986084,NA	-0.0186497,NA	0.0168779,NA	0.569977,NA	0.000160626	0.000321248
3	rs79141805	58762159	C,C	T,T	0.986084,0.676587	0.0253929,-0.00186706	0.0168779,0.00913824	0.877948,0.0766995	0.000160451	0.000320853
3	rs1370251	58996454	G,G	A,A	0.833996,0.962302	-0.00882267,0.00647056	0.00531372,0.0224433	1.01393,0.111758	0.000160254	0.000320436
3	rs77219142	58762756	C,C	T,T	0.986084,0.676587	0.0253408,-0.00201001	0.0168779,0.00913824	0.875346,0.0830697	0.000160235	0.000320422
3	rs73550815	58762873	C,C	G,G	0.986084,0.676587	0.0253408,-0.00201001	0.0168779,0.00913824	0.875346,0.0830697	0.000160235	0.000320422
3	rs74019801	58160224	C,C	G,G	0.977137,0.894841	-0.00801946,-0.0239507	0.0132281,0.013935	0.26412,1.06722	0.000160225	0.000320461
3	rs17241091	58313948	A,NA	G,NA	0.939364,NA	0.00745074,NA	0.00828432,NA	0.433621,NA	0.000160136	0.000320224
3	rs59574203	58763487	C,C	T,T	0.986084,0.676587	0.025294,-0.00215292	0.0168779,0.00913824	0.873007,0.0895105	0.000160132	0.000320215
3	rs9937397	58460976	G,NA	A,NA	0.910537,NA	-0.00414104,NA	0.00692737,NA	0.259647,NA	0.00016012	0.00032021
3	rs12933209	58937209	A,A	C,C	0.823062,0.988095	0.00387463,0.0537565	0.00518099,0.0394133	0.342421,0.762977	0.000160024	0.000319967
3	rs72794481	58968663	G,NA	A,NA	0.982107,NA	-0.00439244,NA	0.014915,NA	0.114425,NA	0.000160001	0.000319936
3	rs116975962	58925437	C,NA	G,NA	0.983101,NA	-0.00696329,NA	0.0153396,NA	0.187173,NA	0.000159998	0.000319935
3	rs59515227	58765235	T,T	G,G	0.986084,0.676587	0.0251429,-0.00258139	0.0168779,0.00913824	0.865492,0.109259	0.000159877	0.000319706
3	rs111804758	58461896	A,NA	G,NA	0.955268,NA	-0.00534362,NA	0.00956466,NA	0.239293,NA	0.000159765	0.000319492
3	rs79728243	59023726	G,G	A,A	0.987078,0.805556	-0.0188742,-0.0141791	0.0175062,0.0108009	0.551343,0.722942	0.000159536	0.000318991
3	rs9921474	58754816	C,C	G,G	0.985089,0.678571	0.0237667,-0.000191647	0.0163138,0.00915299	0.838156,0.0073162	0.000159305	0.000318549
3	rs79285779	58754742	C,C	G,G	0.985089,0.678571	0.0237667,-0.000143743	0.0163138,0.00915299	0.838156,0.00547601	0.000159257	0.000318454
3	rs112098155	58469230	T,NA	A,NA	0.986084,NA	-0.0184386,NA	0.0168779,NA	0.561259,NA	0.000159062	0.00031812
3	rs118120823	58207032	G,NA	T,NA	0.982107,NA	0.0110427,NA	0.014915,NA	0.33812,NA	0.000158942	0.000317844
3	rs37034	58551360	G,G	C,C	0.758449,0.615079	0.0157249,0.0137678	0.00461925,0.0087852	3.1781,0.931529	0.0001588	0.000333834
3	rs77948628	58174431	T,NA	C,NA	0.957256,NA	-0.00795411,NA	0.00977441,NA	0.38114,NA	0.000158753	0.00031745
3	rs9934653	58754847	C,C	T,T	0.985089,0.678571	0.023721,-0.000192656	0.0163138,0.00915299	0.835841,0.00735503	0.0001586	0.000317139
3	rs12445038	58259800	T,NA	C,NA	0.966203,NA	0.00910871,NA	0.0109412,NA	0.392418,NA	0.000158338	0.000316613
3	rs12921098	58241171	T,T	C,C	0.737575,0.499008	-0.00575982,0.00941825	0.00449401,0.00854937	0.699057,0.567637	0.000157732	0.000315455
3	rs74383391	58767730	T,T	C,C	0.986084,0.677579	0.0247005,-0.00330207	0.0168779,0.00914559	0.843647,0.143841	0.000157382	0.000314717
3	rs77640671	58607804	T,NA	C,NA	0.976143,NA	0.0195737,NA	0.0129561,NA	0.883235,NA	0.000157366	0.000314756
3	rs117607065	59095138	G,NA	A,NA	0.986084,NA	0.0162389,NA	0.0168779,NA	0.473689,NA	0.000157054	0.000314058
3	rs11639959	58238529	T,T	A,A	0.737575,0.497024	-0.00580606,0.00922635	0.00449401,0.0085495	0.706919,0.552047	0.000156394	0.000312779
3	rs150279077	58774495	A,NA	G,NA	0.967197,NA	0.00130224,NA	0.0111,NA	0.0425808,NA	0.000156341	0.000312593
3	rs72622283	58872527	G,G	A,A	0.745527,0.479167	-0.00875445,-0.00363354	0.00453928,0.00855678	1.26937,0.173213	0.000156214	0.00031222
3	rs62042633	58464713	A,NA	G,NA	0.986084,NA	-0.0180261,NA	0.0168779,NA	0.544386,NA	0.00015612	0.000312234
3	rs8054895	58608436	G,G	A,A	0.766402,0.429563	0.00403079,-0.00670958	0.00467279,0.00863547	0.410773,0.359349	0.000156046	0.000312095
3	rs34527079	58397690	A,A	G,G	0.717694,0.756944	-0.00398921,0.00646475	0.00439248,0.00996594	0.439165,0.286894	0.000155949	0.000311753
3	rs62066394	58868448	T,NA	G,NA	0.962227,NA	-0.00600295,NA	0.0103707,NA	0.249724,NA	0.00015587	0.000311689
3	rs257622	58795793	A,NA	T,NA	0.002982,NA	0.0309669,NA	0.0362605,NA	0.405499,NA	0.000155705	0.00031138
3	rs60614319	58680590	G,G	A,A	0.724652,0.418651	4.51679e-05,-0.00502876	0.00442623,0.0086648	0.00355048,0.250521	0.000155637	0.000311253
3	rs4784964	58700803	T,T	C,C	0.846918,0.951389	-0.017556,-0.0245088	0.00549107,0.0198773	2.8577,0.662395	0.00015563	0.000315394
3	rs78506199	58536668	T,NA	C,NA	0.946322,NA	-0.0198577,NA	0.00877248,NA	1.62715,NA	0.000155528	0.000311538
3	rs4784965	58700827	T,T	G,G	0.846918,0.951389	-0.0176847,-0.0236775	0.00549107,0.0198773	2.8931,0.631562	0.000155401	0.000315081
3	rs146417095	58371435	A,NA	G,NA	0.978131,NA	-0.00616043,NA	0.0135185,NA	0.188021,NA	0.000154896	0.000309756
3	rs74019806	58170361	G,G	A,A	0.977137,0.894841	-0.00796712,-0.0236252	0.0132281,0.013935	0.262027,1.04575	0.000154768	0.000309547
3	rs74497068	58159844	C,NA	T,NA	0.980119,NA	0.0137298,NA	0.0141639,NA	0.478375,NA	0.000154723	0.000309435
3	rs28687827	58943423	G,NA	A,NA	0.975149,NA	0.00597049,NA	0.0127009,NA	0.194979,NA	0.000154653	0.000309222
3	rs37036	58553348	C,C	T,T	0.758449,0.614087	0.015978,0.0132476	0.00461925,0.00878099	3.26584,0.881457	0.000154529	0.000327193
3	rs56303239	59103747	T,NA	C,NA	0.985089,NA	-0.0183444,NA	0.0163138,NA	0.58367,NA	0.000154517	0.000308997
3	rs112903613	58169567	G,G	A,A	0.977137,0.894841	-0.00791479,-0.0236252	0.0132281,0.013935	0.259939,1.04575	0.000154417	0.000308845
3	rs113108104	58416479	A,A	G,G	0.923459,0.526786	0.0107989,-0.00541151	0.00743677,0.00856165	0.834234,0.277906	0.00015415	0.000308198
3	rs76461077	58180861	A,A	G,G	0.977137,0.905754	-0.00807701,-0.0248998	0.0132281,0.0146307	0.266428,1.0517	0.000153729	0.000307471
3	rs79709927	58181019	T,T	C,C	0.977137,0.905754	-0.00807701,-0.0248998	0.0132281,0.0146307	0.266428,1.0517	0.000153729	0.000307471
3	rs76866523	58172670	A,NA	G,NA	0.970179,NA	0.00818242,NA	0.0116239,NA	0.317425,NA	0.000153682	0.000307295
3	rs3743576	58163256	C,C	T,T	0.977137,0.894841	-0.00796712,-0.0235362	0.0132281,0.013935	0.262027,1.03991	0.000153417	0.000306845
3	rs62042634	58465422	A,NA	G,NA	0.986084,NA	-0.0176073,NA	0.0168779,NA	0.527465,NA	0.000153278	0.00030655
3	rs3743574	58163096	A,A	G,G	0.977137,0.894841	-0.00801946,-0.0234938	0.0132281,0.013935	0.26412,1.03714	0.00015313	0.00030627
3	rs1862802	58477375	T,T	G,G	0.563618,0.395833	-0.00553776,-0.00150614	0.0039867,0.00874115	0.783004,0.0638894	0.00015292	0.000305798
3	rs34315914	58722615	A,A	G,G	0.805169,0.977182	-0.00342156,-0.0220519	0.00499191,0.0286274	0.307083,0.355446	0.000152856	0.000305684
3	rs78956198	58183996	C,C	A,A	0.977137,0.905754	-0.00812933,-0.0248095	0.0132281,0.0146307	0.268531,1.04604	0.000152792	0.000305596
3	rs1646286	58786555	T,T	C,C	0.305169,0.425595	-0.0062998,-0.00753826	0.00429368,0.00864561	0.846751,0.416514	0.000152557	0.000304997
3	rs150934149	58702860	T,T	G,G	0.846918,0.951389	-0.0175196,-0.0242238	0.00549107,0.0198773	2.84771,0.651752	0.000152525	0.000309046
3	rs74019807	58170493	G,G	A,A	0.977137,0.894841	-0.00801946,-0.0234472	0.0132281,0.013935	0.26412,1.03409	0.000152431	0.000304873
3	rs2550428	58527975	T,T	C,C	0.312127,0.390873	0.0013382,0.0113773	0.00426697,0.00876055	0.122737,0.712091	0.000152406	0.000304617
3	rs1646272	58780412	A,A	G,G	0.305169,0.424603	-0.00639188,-0.0071472	0.00429368,0.00864824	0.864633,0.388746	0.000152227	0.000304331
3	rs55675932	58164393	A,A	G,G	0.977137,0.894841	-0.00796712,-0.0234472	0.0132281,0.013935	0.262027,1.03409	0.000152084	0.000304178
3	rs111876371	58163947	C,C	T,T	0.977137,0.894841	-0.00796712,-0.0234472	0.0132281,0.013935	0.262027,1.03409	0.000152084	0.000304178
3	rs116955911	58464315	A,NA	G,NA	0.986084,NA	-0.0173968,NA	0.0168779,NA	0.519043,NA	0.000151903	0.000303801
3	rs72622284	58872573	C,C	A,A	0.745527,0.479167	-0.00866353,-0.00368098	0.00453928,0.00855678	1.24936,0.175833	0.000151902	0.000303604
3	rs28463297	58757977	A,A	C,C	0.985089,0.677579	0.0231874,-0.000913691	0.0163138,0.00914559	0.809056,0.0360141	0.000151798	0.000303539
3	rs3809597	58163519	C,C	G,G	0.977137,0.894841	-0.0078101,-0.0234938	0.0132281,0.013935	0.255777,1.03714	0.00015175	0.00030351
3	rs3743573	58757618	A,A	C,C	0.985089,0.677579	0.0231874,-0.000865645	0.0163138,0.00914559	0.809056,0.0340501	0.000151698	0.00030334
3	rs6499988	58902521	T,T	C,C	0.531809,0.313492	-0.00737726,9.45161e-05	0.00396233,0.0092144	1.20326,0.00356894	0.000151597	0.000303033
3	rs80166234	58164895	C,C	A,A	0.977137,0.894841	-0.00796712,-0.0234049	0.0132281,0.013935	0.262027,1.03133	0.000151454	0.000302919
3	rs1657161	58777138	T,T	C,C	0.305169,0.424603	-0.00639188,-0.00704863	0.00429368,0.00864824	0.864633,0.381898	0.0001513	0.000302478
3	rs2731765	58276591	C,C	A,A	0.467197,0.651786	0.0039618,0.00901863	0.00396284,0.00897279	0.498342,0.501904	0.000150847	0.000301735
3	rs75269946	58165546	A,A	G,G	0.977137,0.894841	-0.00796712,-0.0233582	0.0132281,0.013935	0.262027,1.02829	0.000150766	0.000301543
3	rs1847030	58165805	C,C	G,G	0.977137,0.894841	-0.00796712,-0.0233582	0.0132281,0.013935	0.262027,1.02829	0.000150766	0.000301543
3	rs8052323	58701796	A,A	G,G	0.848907,0.951389	-0.0173874,-0.0242238	0.00552061,0.0198773	2.78642,0.651752	0.000150765	0.000305047
3	rs1318118	58543560	A,A	C,C	0.795229,0.422619	0.00385433,-0.00922853	0.00489958,0.00865361	0.365042,0.54329	0.000150636	0.000301281
3	rs35298154	58756265	C,NA	A,NA	0.978131,NA	-0.00421814,NA	0.0135185,NA	0.122042,NA	0.000150626	0.000301215
3	rs12923842	58716776	T,T	C,C	0.806163,0.977182	-0.0031937,-0.0218456	0.00500161,0.0286274	0.281394,0.351248	0.000150429	0.000300831
3	rs9935162	58900991	C,C	T,T	0.596421,0.590278	-0.00764763,0.00189266	0.00402994,0.00869221	1.23856,0.0821638	0.00015006	0.000299937
3	rs373425034	58690016	T,NA	C,NA	0.989066,NA	-0.0236553,NA	0.0190121,NA	0.670772,NA	0.000149955	0.000299925
3	rs138475217	58999704	T,NA	C,NA	0.986084,NA	-0.00841299,NA	0.0168779,NA	0.208901,NA	0.000149845	0.000299629
3	rs1657174	58789043	C,C	T,T	0.305169,0.425595	-0.00639188,-0.00699721	0.00429368,0.00864561	0.864633,0.37849	0.000149606	0.000299097
3	rs8043990	58725185	T,T	C,C	0.806163,0.977182	-0.00323969,-0.0210012	0.00500161,0.0286274	0.286375,0.334242	0.000149489	0.00029895
3	rs4538000	58778410	C,C	A,A	0.304175,0.425595	-0.00644843,-0.00709576	0.00429762,0.00864561	0.874539,0.385317	0.000149393	0.000298669
3	rs9922444	58987162	C,C	A,A	0.831014,0.866071	-0.00810309,0.00956847	0.00527606,0.0125513	0.904545,0.350809	0.000149303	0.00029855
3	rs3890513	58470075	T,T	G,G	0.978131,0.915675	-0.0107313,-0.0233234	0.0135185,0.0153834	0.36927,0.88778	0.00014928	0.000298526
3	rs74246837	58732656	C,C	A,A	0.987078,0.743056	0.023573,0.00423991	0.0175062,0.00978302	0.74928,0.177356	0.000149245	0.00029844
3	rs1646269	58777316	C,C	T,T	0.305169,0.424603	-0.00634584,-0.00704863	0.00429368,0.00864824	0.855671,0.381898	0.00014915	0.000298179
3	rs78279459	58231343	C,NA	G,NA	0.975149,NA	-0.0123209,NA	0.0127009,NA	0.478856,NA	0.000149134	0.000298275
3	rs117528057	58331668	A,NA	G,NA	0.977137,NA	0.0108626,NA	0.0132281,NA	0.385583,NA	0.000149036	0.000298072
3	rs1657163	58780592	G,G	A,A	0.305169,0.425595	-0.00639188,-0.00689864	0.00429368,0.00864561	0.864633,0.371705	0.00014903	0.00029794
3	rs1646288	58789480	T,T	A,A	0.305169,0.424603	-0.00639188,-0.00695004	0.00429368,0.00864824	0.864633,0.375092	0.000149018	0.000297922
3	rs150600866	58211420	T,NA	C,NA	0.976143,NA	0.00245484,NA	0.0129561,NA	0.0707232,NA	0.000148788	0.000297526
3	rs12444410	58943970	T,T	C,C	0.936382,0.869048	0.010574,0.0143526	0.00810069,0.0126714	0.717188,0.589476	0.000148746	0.000297461
3	rs1646268	58777196	C,C	T,T	0.305169,0.424603	-0.00634584,-0.00699934	0.00429368,0.00864824	0.855671,0.37849	0.000148522	0.000296925
3	rs257628	58792828	C,C	T,T	0.305169,0.423611	-0.00653457,-0.00635018	0.00429368,0.00865091	0.892678,0.334494	0.000148508	0.000296901
3	rs4784967	58715127	G,G	A,A	0.857853,0.984127	-0.0179944,-0.0101427	0.00566193,0.0342017	2.82908,0.115314	0.000148462	0.000299408
3	rs8049224	58969511	G,G	T,T	0.223658,0.194444	-0.00704843,-0.00414483	0.00474483,0.0108009	0.861975,0.154181	0.000148426	0.000296759
3	rs12149809	58929392	A,A	G,G	0.688867,0.639881	-0.00698183,-0.00462492	0.0042707,0.00890493	0.991031,0.219319	0.000148343	0.000296475
3	rs257627	58792860	A,A	G,G	0.305169,0.423611	-0.00644252,-0.00670061	0.00429368,0.00865091	0.874539,0.357929	0.000148322	0.000296529
3	rs28455738	58422945	T,NA	C,NA	0.958251,NA	-0.00307064,NA	0.00988495,NA	0.121435,NA	0.000148099	0.000296158
3	rs113367395	58781824	A,NA	C,NA	0.981113,NA	0.00158688,NA	0.0145245,NA	0.0395291,NA	0.00014807	0.000296098
3	rs7184189	58478331	T,NA	C,NA	0.939364,NA	-0.00605444,NA	0.00828432,NA	0.332658,NA	0.000147767	0.000295513
3	rs3743575	58163189	G,G	C,C	0.977137,0.893849	-0.00796712,-0.0230422	0.0132281,0.0138774	0.262027,1.01398	0.000147738	0.000295486
3	rs191783	58793898	A,A	C,C	0.305169,0.424603	-0.00639188,-0.0068465	0.00429368,0.00864824	0.864633,0.367992	0.00014773	0.000295347
3	rs257624	58794898	G,G	C,C	0.305169,0.424603	-0.00639188,-0.0068465	0.00429368,0.00864824	0.864633,0.367992	0.00014773	0.000295347
3	rs62042615	58451254	T,NA	C,NA	0.986084,NA	-0.0167196,NA	0.0168779,NA	0.49232,NA	0.000147716	0.000295425
3	rs12924243	58776857	G,G	A,A	0.305169,0.424603	-0.0062998,-0.00709792	0.00429368,0.00864824	0.846751,0.385317	0.000147671	0.000295225
3	rs7185980	58925132	C,C	T,T	0.67992,0.633929	-0.00723081,-0.00255529	0.0042382,0.00887361	1.05557,0.111611	0.000147547	0.000294888
3	rs3859045	58925338	G,G	C,C	0.67992,0.633929	-0.00723081,-0.00254094	0.0042382,0.00887361	1.05557,0.110916	0.000147486	0.000294766
3	rs118081360	59053510	T,NA	C,NA	0.987078,NA	0.0193786,NA	0.0175062,NA	0.571363,NA	0.000147242	0.00029449
3	rs4784966	58715082	G,G	A,A	0.857853,0.984127	-0.0179523,-0.0103814	0.00566193,0.0342017	2.81795,0.11834	0.000147017	0.000296467
3	rs78343718	58218745	C,NA	T,NA	0.979125,NA	-0.0153944,NA	0.0138296,NA	0.575698,NA	0.000146954	0.000293914
3	rs1624301	58787395	C,C	T,T	0.305169,0.424603	-0.00634584,-0.00695004	0.00429368,0.00864824	0.855671,0.375092	0.000146905	0.000293699
3	rs78071547	59002883	A,A	C,C	0.965209,0.848214	0.0130886,0.00912567	0.0107893,0.0119134	0.647649,0.352935	0.000146836	0.000293615
3	rs2045950	58921273	C,C	T,T	0.67992,0.605159	-0.00704938,-0.00472213	0.0042382,0.00874495	1.01658,0.229731	0.000146604	0.000293011
3	rs112078698	58432099	G,NA	A,NA	0.984095,NA	-0.0134424,NA	0.0158037,NA	0.403404,NA	0.000146573	0.000293133
3	rs72786128	58308067	C,NA	G,NA	0.977137,NA	0.00227689,NA	0.0132281,NA	0.0638188,NA	0.000146331	0.000292595
3	rs166290	58791826	G,G	A,A	0.305169,0.424603	-0.00634584,-0.00690074	0.00429368,0.00864824	0.855671,0.371705	0.000146297	0.000292483
3	rs1646265	58791425	C,C	T,T	0.305169,0.424603	-0.00634584,-0.00690074	0.00429368,0.00864824	0.855671,0.371705	0.000146297	0.000292483
3	rs727484	58790472	C,C	G,G	0.305169,0.424603	-0.00634584,-0.00690074	0.00429368,0.00864824	0.855671,0.371705	0.000146297	0.000292483
3	rs4784977	58776024	G,G	T,T	0.305169,0.425595	-0.00625376,-0.00714503	0.00429368,0.00864561	0.837872,0.388746	0.000146148	0.00029218
3	rs9936422	58935575	G,NA	C,NA	0.974155,NA	0.00568864,NA	0.0124606,NA	0.18842,NA	0.000145989	0.000291907
3	rs3859046	58925426	A,A	C,C	0.677932,0.634921	-0.00717375,-0.00244313	0.00423129,0.00887871	1.04576,0.106134	0.000145974	0.000291745
3	rs62042619	58458622	A,NA	T,NA	0.986084,NA	-0.0164085,NA	0.0168779,NA	0.48023,NA	0.000145907	0.000291807
3	rs11640977	58715616	C,C	T,T	0.856859,0.984127	-0.0179002,-0.00995061	0.00564551,0.0342017	2.81795,0.11289	0.000145865	0.000294127
3	rs9934085	58935170	T,NA	C,NA	0.974155,NA	0.00565715,NA	0.0124606,NA	0.187203,NA	0.000145746	0.000291421
3	rs117391418	59059723	G,NA	T,NA	0.974155,NA	0.00780422,NA	0.0124606,NA	0.274816,NA	0.000145512	0.000290975
3	rs10852565	58805181	G,G	C,C	0.304175,0.423611	-0.0064945,-0.00670061	0.00429762,0.00865091	0.883587,0.357929	0.000145033	0.000289959
3	rs1646287	58787678	C,C	T,T	0.305169,0.424603	-0.0062998,-0.00695004	0.00429368,0.00864824	0.846751,0.375092	0.000144838	0.000289567
3	rs1626006	58787595	G,G	C,C	0.305169,0.424603	-0.0062998,-0.00695004	0.00429368,0.00864824	0.846751,0.375092	0.000144838	0.000289567
3	rs1369934	58788028	T,T	C,C	0.305169,0.424603	-0.0062998,-0.00695004	0.00429368,0.00864824	0.846751,0.375092	0.000144838	0.000289567
3	rs1369933	58787831	C,C	T,T	0.305169,0.424603	-0.0062998,-0.00695004	0.00429368,0.00864824	0.846751,0.375092	0.000144838	0.000289567
3	rs148610432	58922603	C,NA	T,NA	0.983101,NA	-0.0182378,NA	0.0153396,NA	0.629918,NA	0.000144535	0.000289085
3	rs7204084	58950294	C,C	T,T	0.666998,0.524802	-0.00527842,-0.00704606	0.00419521,0.00855989	0.681271,0.386768	0.000144412	0.000288648
3	rs4499224	58804268	A,A	G,G	0.304175,0.424603	-0.00644843,-0.00679719	0.00429762,0.00864824	0.874539,0.364627	0.000144401	0.000288695
3	rs146874546	58824960	T,NA	C,NA	0.981113,NA	0.00215325,NA	0.0145245,NA	0.0544595,NA	0.000144298	0.000288556
3	rs116121542	58969119	A,NA	G,NA	0.977137,NA	0.00393155,NA	0.0132281,NA	0.115599,NA	0.000144205	0.000288337
3	rs111939176	58255747	G,NA	A,NA	0.9334,NA	-0.00894426,NA	0.00792989,NA	0.586105,NA	0.000144179	0.000288372
3	rs11866656	58631332	C,C	T,T	0.766402,0.429563	0.00422055,-0.00639306	0.00467279,0.00863547	0.436032,0.338091	0.000143864	0.000287733
3	rs34313046	59115824	G,NA	A,NA	0.972167,NA	-0.00803026,NA	0.0120196,NA	0.297508,NA	0.000143839	0.000287624
3	rs8062858	58930582	A,A	G,G	0.688867,0.651786	-0.00693207,-0.00438727	0.0042707,0.00897279	0.980664,0.204207	0.000143796	0.000287389
3	rs12149490	58929389	C,C	T,T	0.688867,0.639881	-0.00688684,-0.00462492	0.0042707,0.00890493	0.971282,0.219319	0.000143618	0.000287035
3	rs1370260	59039108	T,T	C,C	0.755467,0.768849	0.00810586,0.00590917	0.00460006,0.0101399	1.10764,0.251771	0.000143572	0.000287152
3	rs9923905	58934781	G,NA	A,NA	0.974155,NA	0.0053487,NA	0.0124606,NA	0.175392,NA	0.000143435	0.000286801
3	rs1646278	58783988	G,G	C,C	0.305169,0.424603	-0.00625376,-0.00699045	0.00429368,0.00864824	0.837872,0.377876	0.000143306	0.000286504
3	rs1646280	58784324	A,A	G,G	0.305169,0.424603	-0.00625376,-0.00699045	0.00429368,0.00864824	0.837872,0.377876	0.000143306	0.000286504
3	rs4784968	58715169	G,G	T,T	0.856859,0.984127	-0.0179884,-0.0100911	0.00564551,0.0342017	2.84135,0.114663	0.000143268	0.0002891
3	rs59012233	58168520	C,C	T,T	0.977137,0.894841	-0.00775775,-0.0229129	0.0132281,0.013935	0.253703,0.999479	0.00014313	0.000286269
3	rs59953963	58168853	G,G	A,A	0.977137,0.894841	-0.00775775,-0.0229129	0.0132281,0.013935	0.253703,0.999479	0.00014313	0.000286269
3	rs62040392	58272520	G,NA	A,NA	0.976143,NA	0.0129563,NA	0.0129561,NA	0.498522,NA	0.000143121	0.000286222
3	rs11860096	58928558	C,C	T,T	0.688867,0.638889	-0.00698183,-0.00382845	0.0042707,0.00889959	0.991031,0.175833	0.000143014	0.000285826
3	rs9673706	58702346	G,G	C,C	0.846918,0.951389	-0.0173816,-0.0233895	0.00549107,0.0198773	2.81008,0.621029	0.000142913	0.000289385
3	rs6499968	58725063	A,A	T,T	0.474155,0.568452	-0.00128737,-0.0103889	0.00395959,0.00863061	0.127794,0.640746	0.00014277	0.000285339
3	rs62042614	58450312	A,NA	G,NA	0.985089,NA	-0.014579,NA	0.0163138,NA	0.430038,NA	0.000142747	0.000285484
3	rs1646279	58784139	G,G	T,T	0.304175,0.424603	-0.00625949,-0.00699045	0.00429762,0.00864824	0.837872,0.377876	0.000142711	0.000285316
3	rs62065036	59042612	A,NA	G,NA	0.815109,NA	0.00172671,NA	0.005093,NA	0.133959,NA	0.000142628	0.000285217
3	rs150499824	58377288	T,NA	C,NA	0.981113,NA	-0.00631032,NA	0.0145245,NA	0.177862,NA	0.000142587	0.000285145
3	rs12448749	58731681	C,C	T,T	0.474155,0.568452	-0.00128737,-0.0103778	0.00395959,0.00863061	0.127794,0.639795	0.00014258	0.00028496
3	rs9938864	58936709	A,NA	G,NA	0.974155,NA	0.0052131,NA	0.0124606,NA	0.17026,NA	0.000142457	0.000284846
```
