## Supplementary material for "Characterization of shared and ancestry-specific signals driving complex traits using multi-ancestry fine-mapping": susiex_nc3.cs80.snp

```
BP	SNP	PIP(CS1)	LogBF(CS1,Pop1)	LogBF(CS1,Pop2)	PIP(CS2)	LogBF(CS2,Pop1)	LogBF(CS2,Pop2)	PIP(CS3)	LogBF(CS3,Pop1)	LogBF(CS3,Pop2)
58159457	rs79240138	6.25793e-08	-1.62583	0.0475412	0.000160946	-1.55464	0.149699	0.000160972	-1.55477	0.1494
58159844	rs74497068	8.01345e-08	-1.33101	-1.1321e-10	0.000154656	-1.44481	-1.1321e-10	0.000154723	-1.44496	-1.1321e-10
58159888	rs74019800	2.55064e-07	-0.653789	0.480584	0.000869878	-0.372586	0.654928	0.000869196	-0.373504	0.654471
58160028	rs77575907	1.75954e-07	-1.19985e-10	-0.544497	0.000406586	-1.19985e-10	-0.478217	0.000406766	-1.19985e-10	-0.478362
58160224	rs74019801	6.23021e-08	-1.62583	0.0431021	0.000160199	-1.55464	0.145046	0.000160225	-1.55477	0.144747
58160701	rs80018715	3.67798e-07	0.192814	-1.1321e-10	0.000348633	-0.631992	-1.1321e-10	0.000348787	-0.632139	-1.1321e-10
58160930	rs10445028	6.27616e-08	-1.62583	0.0504505	0.000161438	-1.55464	0.152749	0.000161464	-1.55477	0.152449
58160974	rs10445014	1.15268e-07	-0.835151	-0.132313	0.000354357	-0.57734	-0.0383661	0.000354169	-0.578185	-0.0386427
58161230	rs118020072	9.08047e-08	-1.20601	-1.1321e-10	0.000203288	-1.17139	-1.1321e-10	0.000203378	-1.17154	-1.1321e-10
58162210	rs74019802	1.13836e-07	-0.827432	-0.15253	0.00034994	-0.568578	-0.0596721	0.000349753	-0.569427	-0.0599456
58162403	rs112501441	1.33739e-07	-0.818831	-1.1321e-10	0.000344563	-0.643733	-1.1321e-10	0.000344498	-0.644513	-1.1321e-10
58163096	rs3743574	5.96685e-08	-1.62583	-8.8847e-05	0.000153104	-1.55464	0.0997452	0.00015313	-1.55477	0.0994523
58163189	rs3743575	5.76786e-08	-1.62758	-0.0322538	0.000147712	-1.55693	0.0661788	0.000147738	-1.55705	0.0658926
58163256	rs3743576	5.98007e-08	-1.62758	0.00387828	0.000153392	-1.55693	0.103908	0.000153417	-1.55705	0.103615
58163445	rs3809599	1.80931e-07	-1.19985e-10	-0.516605	0.000418917	-1.19985e-10	-0.448339	0.000419102	-1.19985e-10	-0.448488
58163479	rs988766	2.13622e-08	-1.71608	-0.937014	4.87646e-05	-1.67456	-0.924444	4.87941e-05	-1.67452	-0.924471
58163519	rs3809597	5.92568e-08	-1.63275	-8.8847e-05	0.000151724	-1.56369	0.0997452	0.00015175	-1.56382	0.0994523
58163947	rs111876371	5.93051e-08	-1.62758	-0.00444393	0.000152058	-1.55693	0.0951749	0.000152084	-1.55705	0.0948826
58163959	rs34627215	2.3424e-08	-1.61761	-0.943351	4.64068e-05	-1.71045	-0.938119	4.64324e-05	-1.71047	-0.93813
58164364	rs139463384	1.76449e-07	-1.19985e-10	-0.541687	0.000407812	-1.19985e-10	-0.475204	0.000407994	-1.19985e-10	-0.47535
58164393	rs55675932	5.93051e-08	-1.62758	-0.00444393	0.000152058	-1.55693	0.0951749	0.000152084	-1.55705	0.0948826
58164689	rs186559955	1.46456e-07	-1.19985e-10	-0.727997	0.000325491	-1.19985e-10	-0.700678	0.000325666	-1.19985e-10	-0.700729
58164826	rs148688110	1.7825e-07	-1.19985e-10	-0.531535	0.000412274	-1.19985e-10	-0.464324	0.000412456	-1.19985e-10	-0.464471
58164895	rs80166234	5.90713e-08	-1.62758	-0.00839512	0.000151429	-1.55693	0.091028	0.000151454	-1.55705	0.0907362
58165382	rs34477501	2.37987e-08	-1.59405	-0.95104	4.65383e-05	-1.69946	-0.946281	4.65637e-05	-1.69949	-0.946291
58165546	rs75269946	5.88156e-08	-1.62758	-0.0127327	0.000150741	-1.55693	0.0864751	0.000150766	-1.55705	0.0861839
58165747	rs1847031	2.53501e-08	-1.63195	-0.849983	5.04204e-05	-1.71921	-0.846405	5.04474e-05	-1.71924	-0.846431
58165805	rs1847030	5.88156e-08	-1.62758	-0.0127327	0.000150741	-1.55693	0.0864751	0.000150766	-1.55705	0.0861839
58166068	rs4784897	2.49611e-08	-1.64695	-0.850447	5.01929e-05	-1.72333	-0.846807	5.02201e-05	-1.72335	-0.846832
58166225	rs113438081	8.00729e-07	0.970801	-1.1321e-10	0.00201576	1.12274	-1.1321e-10	0.00201438	1.12146	-1.1321e-10
58166730	rs249447	9.67675e-08	-0.279387	-0.863023	0.000442467	0.472443	-0.866089	0.000442559	0.472065	-0.866093
58166865	rs78520955	5.50339e-08	-1.63275	-0.0740206	0.000140388	-1.56369	0.0220919	0.000140414	-1.56382	0.0218096
58167018	rs111996283	6.67695e-07	0.789111	-1.1321e-10	0.00167225	0.935915	-1.1321e-10	0.00167118	0.934683	-1.1321e-10
58167022	rs111902499	6.96166e-07	0.830868	-1.1321e-10	0.00174564	0.978868	-1.1321e-10	0.00174451	0.977626	-1.1321e-10
58167024	rs78036545	5.51723e-08	-1.63444	-0.0698153	0.000140697	-1.56592	0.0265128	0.000140722	-1.56604	0.0262299
58167047	rs74617218	5.53841e-08	-1.63444	-0.0659843	0.000141264	-1.56592	0.0305399	0.00014129	-1.56604	0.0302564
58167306	rs4784898	2.5414e-08	-1.52501	-0.954411	4.55105e-05	-1.72393	-0.944137	4.55359e-05	-1.72394	-0.94416
58167510	rs4784899	2.5414e-08	-1.52501	-0.954411	4.55105e-05	-1.72393	-0.944137	4.55359e-05	-1.72394	-0.94416
58167711	rs149750872	5.56185e-08	-1.63444	-0.0617614	0.000141893	-1.56592	0.0349784	0.000141918	-1.56604	0.0346943
58167817	rs2897120	8.43745e-08	-0.434594	-0.844862	0.000134047	-0.746955	-0.840868	0.000134029	-0.747648	-0.840895
58168137	rs146262474	1.62729e-07	-1.19985e-10	-0.622635	0.000373803	-1.19985e-10	-0.562281	0.000373974	-1.19985e-10	-0.562414
58168373	rs12051246	2.54664e-08	-1.64292	-0.834441	5.11921e-05	-1.7201	-0.83033	5.12195e-05	-1.72012	-0.830358
58168520	rs59012233	5.60701e-08	-1.63444	-0.0536738	0.000143104	-1.56592	0.0434775	0.00014313	-1.56604	0.0431923
58168853	rs59953963	5.60701e-08	-1.63444	-0.0536738	0.000143104	-1.56592	0.0434775	0.00014313	-1.56604	0.0431923
58169078	rs75277773	2.67752e-08	-1.46343	-0.963811	4.51105e-05	-1.7217	-0.955194	4.51358e-05	-1.72171	-0.955213
58169436	rs112945400	7.54468e-07	0.911292	-1.1321e-10	0.00189615	1.06157	-1.1321e-10	0.00189487	1.06031	-1.1321e-10
58169513	rs249446	6.74127e-08	-1.50389	-1.1321e-10	0.000239234	-1.00857	-1.1321e-10	0.000239311	-1.00884	-1.1321e-10
58169567	rs112903613	6.01978e-08	-1.62932	0.0122339	0.000154391	-1.5592	0.112675	0.000154417	-1.55932	0.11238
58169724	rs7203130	2.59166e-08	-1.64292	-0.816914	5.20946e-05	-1.7201	-0.812853	5.21224e-05	-1.72012	-0.812882
58170093	rs113134962	7.46838e-07	0.901127	-1.1321e-10	0.00187643	1.05112	-1.1321e-10	0.00187518	1.04986	-1.1321e-10
58170361	rs74019806	6.03025e-08	-1.62758	0.0122339	0.000154742	-1.55693	0.112675	0.000154768	-1.55705	0.11238
58170423	rs4541067	2.5189e-08	-1.52642	-0.961894	4.51928e-05	-1.72209	-0.952987	4.52181e-05	-1.7221	-0.953008
58170493	rs74019807	5.94092e-08	-1.62583	-0.00444393	0.000152406	-1.55464	0.0951749	0.000152431	-1.55477	0.0948826
58170978	rs166074	7.15577e-08	-1.44422	-1.1321e-10	0.000191881	-1.22914	-1.1321e-10	0.000191994	-1.22914	-1.1321e-10
58171705	rs12927109	5.67584e-08	-1.67592	-1.1321e-10	0.000125509	-1.65364	-1.1321e-10	0.000125585	-1.65362	-1.1321e-10
58171739	rs12708993	3.80921e-08	-1.62901	-0.445702	7.7626e-05	-1.71337	-0.420742	7.76698e-05	-1.71335	-0.420782
58172603	rs1006438	2.65722e-08	-1.4743	-0.960552	4.57778e-05	-1.71061	-0.951605	4.58031e-05	-1.71062	-0.951625
58172670	rs76866523	6.98521e-08	-1.46834	-1.1321e-10	0.000153567	-1.45188	-1.1321e-10	0.000153682	-1.45171	-1.1321e-10
58173451	rs59395985	4.8271e-08	-1.72452	-0.113369	0.000114735	-1.72409	-0.0192985	0.000114768	-1.72411	-0.0195749
58173510	rs144613403	5.80822e-08	-1.65286	-1.1321e-10	0.000128878	-1.62715	-1.1321e-10	0.000128945	-1.62721	-1.1321e-10
58173514	rs76253049	6.38174e-08	-1.60709	0.0483941	0.000164822	-1.53047	0.149331	0.000164848	-1.53061	0.149032
58173944	rs56753392	5.65133e-08	-1.68024	-1.1321e-10	0.000117325	-1.72106	-1.1321e-10	0.000117397	-1.72104	-1.1321e-10
58174431	rs77948628	7.14126e-08	-1.44625	-1.1321e-10	0.000158651	-1.41931	-1.1321e-10	0.000158753	-1.41925	-1.1321e-10
58175060	rs147095217	1.864e-07	-1.19985e-10	-0.486824	0.00043273	-1.19985e-10	-0.415898	0.000432918	-1.19985e-10	-0.416052
58175334	rs1344575	6.24013e-08	-1.6203	0.039162	0.00016139	-1.54746	0.145274	0.000161414	-1.54759	0.144961
58175417	rs1344576	6.24013e-08	-1.6203	0.039162	0.00016139	-1.54746	0.145274	0.000161414	-1.54759	0.144961
58175457	rs116849655	7.45375e-08	-1.40342	-1.1321e-10	0.000141779	-1.53174	-1.1321e-10	0.000141873	-1.53167	-1.1321e-10
58175599	rs1344577	4.95599e-08	-1.71781	-0.0937243	0.00011908	-1.71167	0.00545169	0.000119109	-1.71172	0.00515898
58176237	rs111753430	4.53396e-07	0.402045	-1.1321e-10	0.00112245	0.537258	-1.1321e-10	0.00112184	0.536122	-1.1321e-10
58176280	rs138417803	1.81166e-07	-1.19985e-10	-0.515309	0.000419745	-1.19985e-10	-0.446365	0.000419929	-1.19985e-10	-0.446515
58176610	rs113588207	4.46773e-07	0.38733	-1.1321e-10	0.00110555	0.522082	-1.1321e-10	0.00110495	0.52095	-1.1321e-10
58176880	rs766792	6.36451e-08	-1.6203	0.0588986	0.000164771	-1.54746	0.166002	0.000164794	-1.54759	0.165686
58176970	rs766791	4.50927e-07	0.396584	-1.1321e-10	0.00111615	0.531626	-1.1321e-10	0.00111554	0.530492	-1.1321e-10
58177087	rs539407379	5.78403e-08	-1.65704	-1.1321e-10	0.000121579	-1.68545	-1.1321e-10	0.000121653	-1.68543	-1.1321e-10
58177088	rs1808004	3.0961e-07	0.980109	-0.959515	0.000571322	0.817021	-0.95508	0.000570827	0.815588	-0.955103
58177353	rs79678236	6.38965e-08	-1.6203	0.0628409	0.000165454	-1.54746	0.170141	0.000165477	-1.54759	0.169825
58177544	rs61484593	5.04659e-08	-1.71781	-0.0756086	0.000121375	-1.71167	0.024542	0.000121404	-1.71172	0.0242465
58178136	rs112681361	7.66248e-08	-1.3758	-1.1321e-10	0.000133603	-1.59114	-1.1321e-10	0.000133696	-1.59103	-1.1321e-10
58178203	rs78613075	6.43278e-08	-1.61915	0.0684249	0.000166731	-1.54598	0.176349	0.000166754	-1.54611	0.176034
58178335	rs144115171	1.68168e-07	-1.19985e-10	-0.589756	0.000387499	-1.19985e-10	-0.526297	0.000387674	-1.19985e-10	-0.526436
58178596	rs11860708	2.28186e-07	-0.626876	0.342315	0.000921621	-0.172119	0.512241	0.000920793	-0.173161	0.511795
58178769	rs74019812	6.45028e-08	-1.61915	0.0711427	0.000167149	-1.54598	0.178856	0.000167173	-1.54611	0.178538
58178873	rs56271739	6.45028e-08	-1.61915	0.0711427	0.000167149	-1.54598	0.178856	0.000167173	-1.54611	0.178538
58179031	rs59516585	6.45028e-08	-1.61915	0.0711427	0.000167149	-1.54598	0.178856	0.000167173	-1.54611	0.178538
58179208	rs60800472	6.45028e-08	-1.61915	0.0711427	0.000167149	-1.54598	0.178856	0.000167173	-1.54611	0.178538
58179437	rs111940667	5.85275e-07	0.657362	-1.1321e-10	0.00146022	0.800328	-1.1321e-10	0.00145932	0.799128	-1.1321e-10
58179472	rs9746214	5.31655e-08	-1.65528	-0.0860355	0.000142345	-1.54132	0.0135553	0.000142363	-1.54149	0.0132614
58179558	rs113987649	5.79606e-07	0.647628	-1.1321e-10	0.00144566	0.790306	-1.1321e-10	0.00144478	0.789109	-1.1321e-10
58179562	rs113013110	5.79606e-07	0.647628	-1.1321e-10	0.00144566	0.790306	-1.1321e-10	0.00144478	0.789109	-1.1321e-10
58179780	rs61388171	6.43659e-08	-1.61732	0.0671856	0.000166851	-1.54362	0.174702	0.000166874	-1.54375	0.174385
58179821	rs58285928	6.43659e-08	-1.61732	0.0671856	0.000166851	-1.54362	0.174702	0.000166874	-1.54375	0.174385
58180404	rs77205004	5.7451e-07	0.638796	-1.1321e-10	0.00143257	0.781213	-1.1321e-10	0.0014317	0.780017	-1.1321e-10
58180861	rs76461077	5.96207e-08	-1.62388	-0.00283582	0.000153706	-1.55211	0.101135	0.000153729	-1.55224	0.100829
58181019	rs79709927	5.96207e-08	-1.62388	-0.00283582	0.000153706	-1.55211	0.101135	0.000153729	-1.55224	0.100829
58181055	rs73549172	2.31861e-07	-0.655853	0.387269	0.000932121	-0.206599	0.55805	0.000931305	-0.20763	0.557616
58181289	rs140767837	1.16552e-07	-1.19985e-10	-0.956386	0.000249361	-1.19985e-10	-0.967111	0.000249512	-1.19985e-10	-0.967093
58181564	rs11641695	7.43245e-08	-0.510809	-0.895471	0.000191481	-0.34305	-0.888174	0.000191521	-0.343415	-0.888188
58181843	rs73549173	5.74949e-08	-1.66302	-1.1321e-10	0.000118199	-1.71364	-1.1321e-10	0.000118272	-1.71361	-1.1321e-10
58183407	rs147474375	1.51254e-07	-1.19985e-10	-0.695761	0.000345474	-1.19985e-10	-0.641095	0.000345636	-1.19985e-10	-0.641215
58183733	rs76008211	4.33765e-07	0.357782	-1.1321e-10	0.00107236	0.491605	-1.1321e-10	0.00107179	0.49048	-1.1321e-10
58183996	rs78956198	5.92501e-08	-1.6221	-0.0108558	0.000152768	-1.54979	0.0927015	0.000152792	-1.54992	0.0923962
58184089	rs116844766	1.13088e-07	-1.19985e-10	-0.986552	0.000244537	-1.19985e-10	-0.986646	0.000244681	-1.19985e-10	-0.986646
58184490	rs112733535	5.62004e-08	-1.6858	-1.1321e-10	0.000122789	-1.67554	-1.1321e-10	0.000122856	-1.67559	-1.1321e-10
58184498	rs112467802	5.75483e-08	-1.6621	-1.1321e-10	0.000118251	-1.7132	-1.1321e-10	0.000118324	-1.71317	-1.1321e-10
58184684	rs113514157	4.61474e-07	0.419706	-1.1321e-10	0.00114308	0.555469	-1.1321e-10	0.00114245	0.554329	-1.1321e-10
58185014	rs73549176	5.75483e-08	-1.6621	-1.1321e-10	0.000118251	-1.7132	-1.1321e-10	0.000118324	-1.71317	-1.1321e-10
58185388	rs372874787	1.47242e-07	-1.19985e-10	-0.722642	0.000326184	-1.19985e-10	-0.69855	0.000326357	-1.19985e-10	-0.698609
58185663	rs143586082	1.6558e-07	-1.19985e-10	-0.605268	0.000380999	-1.19985e-10	-0.543215	0.000381172	-1.19985e-10	-0.54335
58185751	rs113929763	7.68138e-08	-1.37334	-1.1321e-10	0.000133809	-1.5896	-1.1321e-10	0.000133902	-1.58949	-1.1321e-10
58185794	rs12927339	2.05298e-08	-1.71056	-0.982287	4.44378e-05	-1.71148	-0.98044	4.44651e-05	-1.71145	-0.980443
58185799	rs112046993	3.98778e-07	0.273685	-1.1321e-10	0.000983223	0.404824	-1.1321e-10	0.000982719	0.403722	-1.1321e-10
58185833	rs7193504	5.76021e-08	-1.66116	-1.1321e-10	0.000118304	-1.71275	-1.1321e-10	0.000118377	-1.71272	-1.1321e-10
58186000	rs16959717	5.75483e-08	-1.6621	-1.1321e-10	0.000118251	-1.7132	-1.1321e-10	0.000118324	-1.71317	-1.1321e-10
58186521	rs185116	6.12913e-08	-1.59908	-1.1321e-10	0.000119074	-1.70627	-1.1321e-10	0.000119142	-1.70628	-1.1321e-10
58186588	rs193867	2.59888e-07	0.782032	-0.936501	0.00057631	0.8015	-0.930865	0.000575834	0.800115	-0.930896
58186952	rs59165986	1.1044e-07	-0.82945	-0.180794	0.000400238	-0.414855	-0.0790985	0.000399977	-0.415813	-0.0793821
58187086	rs59546161	5.79284e-08	-1.65551	-1.1321e-10	0.000118632	-1.70999	-1.1321e-10	0.000118705	-1.70996	-1.1321e-10
58187177	rs77465788	1.73516e-07	-1.19985e-10	-0.558454	0.000400767	-1.19985e-10	-0.492631	0.000400946	-1.19985e-10	-0.492774
58187826	rs7185651	1.18269e-07	-0.812336	-0.129427	0.000431468	-0.394183	-0.0246355	0.00043118	-0.395148	-0.0249275
58188060	rs117358358	8.16353e-08	-1.31246	-1.1321e-10	0.00018209	-1.28151	-1.1321e-10	0.000182174	-1.28164	-1.1321e-10
58188792	rs1469128	3.6246e-08	-1.63558	-0.488809	7.34945e-05	-1.71489	-0.473908	7.35365e-05	-1.71488	-0.473943
58188954	rs150212444	1.82677e-07	-1.19985e-10	-0.507004	0.000423492	-1.19985e-10	-0.437476	0.000423678	-1.19985e-10	-0.437628
58188973	rs117927496	8.16353e-08	-1.31246	-1.1321e-10	0.00018209	-1.28151	-1.1321e-10	0.000182174	-1.28164	-1.1321e-10
58188991	rs57341463	5.86276e-08	-1.64352	-1.1321e-10	0.000119372	-1.70377	-1.1321e-10	0.000119447	-1.70373	-1.1321e-10
58189162	rs37356	6.03055e-08	-1.6153	-1.1321e-10	0.00011832	-1.71262	-1.1321e-10	0.000118388	-1.71263	-1.1321e-10
58189271	rs58588258	1.24121e-07	-0.712673	-0.180794	0.000460578	-0.274432	-0.0790985	0.000460255	-0.275439	-0.0793821
58189757	rs60074872	5.79284e-08	-1.65551	-1.1321e-10	0.000118632	-1.70999	-1.1321e-10	0.000118705	-1.70996	-1.1321e-10
58189977	rs34920106	2.08457e-08	-1.69466	-0.982912	4.40239e-05	-1.72009	-0.981189	4.40506e-05	-1.72007	-0.981192
58190724	rs8056544	7.7452e-08	-1.36506	-1.1321e-10	0.000134505	-1.58441	-1.1321e-10	0.000134599	-1.5843	-1.1321e-10
58190770	rs58770507	3.24065e-07	0.154953	-0.0887311	0.00102064	0.42373	0.0184486	0.00101977	0.422581	0.0181501
58191191	rs9673654	7.70251e-08	-1.37059	-1.1321e-10	0.000134039	-1.58788	-1.1321e-10	0.000134132	-1.58777	-1.1321e-10
58191305	rs9674286	5.79853e-08	-1.65453	-1.1321e-10	0.00011869	-1.7095	-1.1321e-10	0.000118764	-1.70947	-1.1321e-10
58191966	rs37357	5.71901e-08	-1.66834	-1.1321e-10	0.000116629	-1.72702	-1.1321e-10	0.000116697	-1.72702	-1.1321e-10
58192985	rs34170742	2.06438e-08	-1.70252	-0.984786	4.41253e-05	-1.71546	-0.983518	4.41523e-05	-1.71543	-0.98352
58193517	rs35778485	8.26846e-08	-1.56626	0.266568	0.000195458	-1.47617	0.265505	0.000195553	-1.47625	0.265485
58193878	rs144519609	3.15657e-07	-1.19985e-10	0.0399345	0.000677702	-1.19985e-10	0.0326964	0.000678109	-1.19985e-10	0.0327073
58194326	rs4784901	2.01745e-08	-1.72777	-0.982534	4.47759e-05	-1.70361	-0.980735	4.48044e-05	-1.70356	-0.980738
58194652	rs73549191	7.80812e-08	-1.35697	-1.1321e-10	0.000135194	-1.5793	-1.1321e-10	0.000135288	-1.57919	-1.1321e-10
58194926	rs37358	2.20422e-07	0.605514	-0.924693	0.000479047	0.604336	-0.918549	0.00047867	0.602994	-0.918582
58195632	rs3803585	2.01678e-08	-1.72777	-0.982867	4.47579e-05	-1.70361	-0.981136	4.47865e-05	-1.70356	-0.981139
58195998	rs3803584	2.0194e-08	-1.72751	-0.981825	4.47306e-05	-1.70546	-0.979892	4.4759e-05	-1.70541	-0.979895
58196161	rs6499937	5.79284e-08	-1.65551	-1.1321e-10	0.000118632	-1.70999	-1.1321e-10	0.000118705	-1.70996	-1.1321e-10
58196580	rs145675217	5.9415e-08	-1.63017	-1.1321e-10	0.00013734	-1.56355	-1.1321e-10	0.000137425	-1.56353	-1.1321e-10
58196736	rs7185886	5.54847e-08	-1.69861	-1.1321e-10	0.000135035	-1.58047	-1.1321e-10	0.000135101	-1.58058	-1.1321e-10
58196965	rs35580381	2.02297e-08	-1.72138	-0.986186	4.77323e-05	-1.63494	-0.985461	4.77641e-05	-1.63486	-0.985462
58197599	rs12596962	1.02912e-07	-1.52734	0.446494	0.000260703	-1.46609	0.543462	0.000260771	-1.46621	0.54325
58198139	rs2279803	7.50098e-08	-0.607173	-0.789929	0.0002051	-0.410695	-0.751819	0.000205064	-0.411333	-0.751947
58198808	rs37359	2.67888e-07	0.795762	-0.919914	0.000576454	0.784384	-0.913499	0.000575965	0.78298	-0.913534
58198815	rs37360	5.73414e-08	-1.6657	-1.1321e-10	0.000130239	-1.61664	-1.1321e-10	0.000130319	-1.61662	-1.1321e-10
58198909	rs37361	6.23483e-08	-0.981379	-0.600606	0.000132103	-1.06191	-0.540526	0.000132112	-1.0623	-0.540645
58198917	rs37362	6.50921e-08	-0.929525	-0.609392	0.00013789	-1.00958	-0.549975	0.000137899	-1.00998	-0.550093
58198956	rs37363	2.79871e-07	0.852707	-0.933099	0.000609302	0.85364	-0.927337	0.000608783	0.85223	-0.927369
58199203	rs2242445	2.02928e-08	-1.72359	-0.980867	4.73423e-05	-1.64592	-0.982684	4.73738e-05	-1.64585	-0.98268
58199670	rs2242444	2.01262e-08	-1.72704	-0.985653	4.52919e-05	-1.68657	-0.986317	4.53215e-05	-1.6865	-0.986316
58199752	rs2242443	1.9658e-07	0.5068	-0.940454	0.000396426	0.432093	-0.935616	0.000396174	0.430897	-0.935645
58200035	rs6499938	8.63127e-08	-0.972785	-0.28396	0.000173494	-1.13458	-0.195288	0.000173455	-1.13515	-0.195529
58200053	rs74571794	6.65741e-08	-1.51641	-1.1321e-10	0.000126426	-1.64636	-1.1321e-10	0.000126505	-1.64632	-1.1321e-10
58200616	rs191939499	1.43702e-07	-1.19985e-10	-0.746977	0.000326467	-1.19985e-10	-0.697683	0.000326623	-1.19985e-10	-0.697793
58200617	rs58415199	4.10452e-07	0.177703	0.124835	0.00136528	0.448044	0.28506	0.00136394	0.446889	0.284641
58200775	rs78812882	1.60006e-07	-1.19985e-10	-0.639508	0.000366999	-1.19985e-10	-0.580653	0.000367167	-1.19985e-10	-0.580783
58200973	rs2292028	2.03379e-08	-1.71989	-0.982344	4.79504e-05	-1.63196	-0.98389	4.79825e-05	-1.63188	-0.983887
58201628	rs2292027	1.13865e-07	-1.19985e-10	-0.97971	0.000245971	-1.19985e-10	-0.980797	0.000246116	-1.19985e-10	-0.980796
58201759	rs12920269	2.03172e-08	-1.72092	-0.982338	4.77796e-05	-1.63555	-0.983861	4.78116e-05	-1.63548	-0.983858
58201849	rs1875525	2.29851e-07	0.0233165	-0.300606	0.000706869	0.282847	-0.208013	0.000706312	0.281737	-0.208281
58201931	rs1875524	2.24805e-07	-0.00990498	-0.289584	0.000690196	0.247238	-0.196274	0.000689657	0.246138	-0.196544
58202084	rs1875523	2.24805e-07	-0.00990498	-0.289584	0.000690196	0.247238	-0.196274	0.000689657	0.246138	-0.196544
58202089	rs16959755	2.024e-08	-1.72113	-0.985931	4.72035e-05	-1.64648	-0.985066	4.72347e-05	-1.6464	-0.985068
58202107	rs1875522	2.25293e-07	-0.00990498	-0.287413	0.000691404	0.247238	-0.194525	0.000690865	0.246138	-0.194795
58202150	rs28552925	5.92367e-08	-1.63318	-1.1321e-10	0.000120053	-1.69808	-1.1321e-10	0.000120128	-1.69804	-1.1321e-10
58203156	rs12929897	8.93462e-08	-1.0076	-0.214606	0.000180308	-1.16956	-0.121789	0.000180268	-1.17012	-0.12204
58203241	rs142629930	2.20434e-07	-1.19985e-10	-0.319123	0.000489474	-1.19985e-10	-0.29268	0.000489725	-1.19985e-10	-0.292758
58203280	rs112724982	2.21705e-07	-0.0202235	-0.293149	0.000680015	0.236173	-0.20007	0.000679487	0.235076	-0.200339
58203863	rs113964648	1.44534e-07	-0.741205	-1.1321e-10	0.000330458	-0.685532	-1.1321e-10	0.000330377	-0.686366	-1.1321e-10
58203937	rs34589437	3.73931e-08	-1.63888	-0.454358	7.68036e-05	-1.71441	-0.430347	7.68475e-05	-1.71439	-0.430383
58204130	rs2731749	2.03726e-08	-1.72224	-0.978291	4.53407e-05	-1.6913	-0.980507	4.53696e-05	-1.69126	-0.980503
58204430	rs76387456	4.38757e-07	0.250697	0.118528	0.00146604	0.525997	0.278314	0.00146457	0.524822	0.277896
58204447	rs12920950	3.63298e-08	-1.65635	-0.46573	7.5403e-05	-1.72068	-0.442484	7.54457e-05	-1.72067	-0.442521
58204645	rs2731751	1.1839e-07	-0.74358	-0.197159	0.000217331	-1.00126	-0.103334	0.000217269	-1.00187	-0.10359
58204763	rs138966341	6.39969e-07	0.746698	-1.1321e-10	0.000979977	0.401518	-1.1321e-10	0.000980314	0.401272	-1.1321e-10
58204835	rs79246240	1.61464e-07	-1.19985e-10	-0.630442	0.000370613	-1.19985e-10	-0.570853	0.000370783	-1.19985e-10	-0.570985
58204900	rs2550352	1.19847e-07	-0.74358	-0.184922	0.000220162	-1.00126	-0.090393	0.000220099	-1.00187	-0.0906515
58205005	rs2731753	1.51733e-07	-0.675608	-0.0169937	0.000286805	-0.914972	0.0877629	0.000286706	-0.915627	0.0874819
58205015	rs2731754	1.25193e-07	-0.704294	-0.180571	0.000235247	-0.940163	-0.0852119	0.000235174	-0.940807	-0.0854703
58205110	rs75509729	5.51336e-08	-1.70496	-1.1321e-10	0.000116536	-1.72781	-1.1321e-10	0.000116604	-1.72782	-1.1321e-10
58205340	rs113333575	1.70705e-07	-0.618262	0.0434802	0.000585673	-0.311182	0.197932	0.000585526	-0.311617	0.197527
58205405	rs77474474	2.81341e-07	0.0885584	-0.163713	0.000870829	0.352713	-0.0692795	0.000870123	0.351584	-0.0695501
58205620	rs8044793	6.01858e-08	-1.61728	-1.1321e-10	0.000121163	-1.68887	-1.1321e-10	0.00012124	-1.68883	-1.1321e-10
58205845	rs2731746	1.29718e-07	-0.646859	-0.202501	0.000234909	-0.917832	-0.10898	0.000234835	-0.918483	-0.109233
58205970	rs138488605	1.62559e-07	-1.19985e-10	-0.623678	0.00037333	-1.19985e-10	-0.563548	0.000373501	-1.19985e-10	-0.563681
58206406	rs74019824	2.32157e-07	0.0442361	-0.311544	0.000714513	0.305258	-0.219669	0.000713947	0.304142	-0.219935
58206443	rs2550353	2.03241e-08	-1.72092	-0.981995	4.77917e-05	-1.63555	-0.983608	4.78236e-05	-1.63548	-0.983606
58206583	rs117775363	1.23e-07	-1.19985e-10	-0.902533	0.000266171	-1.19985e-10	-0.901873	0.00026633	-1.19985e-10	-0.901864
58206621	rs74019825	4.36256e-07	0.250697	0.112811	0.0014571	0.525997	0.272196	0.00145564	0.524822	0.271779
58206650	rs60571175	4.36256e-07	0.250697	0.112811	0.0014571	0.525997	0.272196	0.00145564	0.524822	0.271779
58206826	rs2550354	5.45113e-08	-1.07581	-0.640507	0.00010927	-1.18717	-0.605021	0.000109261	-1.18773	-0.605134
58207032	rs118120823	6.90108e-08	-1.48046	-1.1321e-10	0.000158859	-1.418	-1.1321e-10	0.000158942	-1.41806	-1.1321e-10
58207203	rs1393203	2.1004e-07	-0.0520198	-0.315405	0.000641809	0.202062	-0.223784	0.000641319	0.200975	-0.224049
58207725	rs73549200	5.99245e-08	-1.62163	-1.1321e-10	0.000117987	-1.71544	-1.1321e-10	0.00011806	-1.71541	-1.1321e-10
58208536	rs3736397	4.14251e-07	0.193222	0.118528	0.00137877	0.464624	0.278314	0.00137741	0.463465	0.277896
58208777	rs9302697	5.92367e-08	-1.63318	-1.1321e-10	0.000120053	-1.69808	-1.1321e-10	0.000120128	-1.69804	-1.1321e-10
58208832	rs2550355	2.02371e-08	-1.72359	-0.983616	4.72381e-05	-1.64592	-0.984888	4.72694e-05	-1.64585	-0.984886
58209274	rs74019828	2.19922e-07	-0.00990498	-0.311544	0.000674236	0.247238	-0.219669	0.000673713	0.246138	-0.219935
58209316	rs74019829	2.20697e-07	-0.00990498	-0.308025	0.00067677	0.247238	-0.215918	0.000676244	0.246138	-0.216185
58209396	rs3784914	4.09287e-07	0.181168	0.118528	0.00136113	0.451746	0.278314	0.00135979	0.450591	0.277896
58209745	rs1035549	8.92154e-08	-0.984534	-0.239134	0.000180055	-1.14499	-0.14776	0.000180014	-1.14556	-0.148008
58209881	rs118162667	5.39061e-08	-1.72748	-1.1321e-10	0.000123397	-1.6706	-1.1321e-10	0.000123475	-1.67056	-1.1321e-10
58210512	rs10459797	1.36741e-07	0.164597	-0.961233	0.000225151	-0.117626	-0.951613	0.000225224	-0.117871	-0.951633
58210528	rs2550356	9.02698e-08	-0.972785	-0.239134	0.000181939	-1.13458	-0.14776	0.000181897	-1.13515	-0.148008
58210887	rs2731747	2.02558e-08	-1.72359	-0.982695	4.7272e-05	-1.64592	-0.98417	4.73034e-05	-1.64585	-0.984167
58211071	rs117049994	1.56235e-07	-1.19985e-10	-0.663359	0.000357641	-1.19985e-10	-0.606482	0.000357807	-1.19985e-10	-0.606608
58211164	rs141603513	5.85247e-08	-1.64527	-1.1321e-10	0.000179074	-1.29821	-1.1321e-10	0.000179185	-1.29818	-1.1321e-10
58211366	rs1820244	5.35616e-08	-1.53489	-0.198997	0.000140439	-1.44055	-0.100691	0.000140459	-1.44071	-0.100975
58211420	rs150600866	5.45075e-08	-1.71638	-1.1321e-10	0.000148706	-1.48404	-1.1321e-10	0.000148788	-1.48408	-1.1321e-10
58211623	rs112301991	3.73728e-07	0.208806	-1.1321e-10	0.000919517	0.337837	-1.1321e-10	0.000919062	0.336752	-1.1321e-10
58211798	rs141783517	1.40484e-07	-1.19985e-10	-0.769627	0.000311091	-1.19985e-10	-0.745928	0.00031126	-1.19985e-10	-0.745974
58212111	rs16959773	1.36585e-07	0.164597	-0.96237	0.000224851	-0.117626	-0.95295	0.000224923	-0.117871	-0.95297
58212143	rs2731748	2.02081e-08	-1.72502	-0.983616	4.69287e-05	-1.65249	-0.984888	4.69597e-05	-1.65243	-0.984886
58212393	rs55998300	4.01926e-07	0.144167	0.137381	0.001335	0.412198	0.298478	0.0013337	0.411053	0.298056
58212933	rs75448596	1.65955e-07	-1.19985e-10	-0.603003	0.000381749	-1.19985e-10	-0.541249	0.000381922	-1.19985e-10	-0.541386
58212950	rs79879862	1.15947e-07	-1.19985e-10	-0.961588	0.000251385	-1.19985e-10	-0.959028	0.000251532	-1.19985e-10	-0.959032
58213431	rs145740611	1.55242e-07	-1.19985e-10	-0.669738	0.000355175	-1.19985e-10	-0.613401	0.00035534	-1.19985e-10	-0.613526
58213567	rs2550357	2.05992e-08	-1.71026	-0.979212	4.44717e-05	-1.70986	-0.981294	4.44994e-05	-1.70984	-0.98129
58213970	rs2731750	2.02024e-08	-1.72502	-0.983896	4.69187e-05	-1.65249	-0.9851	4.69497e-05	-1.65243	-0.985098
58214198	rs2550358	9.23919e-08	-0.958375	-0.230306	0.000194661	-1.07634	-0.13841	0.000194609	-1.07695	-0.138659
58214346	rs61268955	4.09414e-07	0.144167	0.15584	0.0013616	0.412198	0.31821	0.00136027	0.411053	0.317785
58215735	rs11647503	8.11347e-08	-0.397236	-0.921374	0.000323988	0.213038	-0.918343	0.000324088	0.212762	-0.918347
58215752	rs12149696	2.19655e-07	-0.0202235	-0.302439	0.000673319	0.236173	-0.209966	0.000672797	0.235076	-0.210234
58216261	rs59804790	4.09562e-07	0.132336	0.168032	0.00136212	0.399547	0.331238	0.00136078	0.398405	0.330811
58216428	rs76255078	4.09562e-07	0.132336	0.168032	0.00136212	0.399547	0.331238	0.00136078	0.398405	0.330811
58216446	rs149468163	1.67458e-07	-1.19985e-10	-0.593987	0.000385474	-1.19985e-10	-0.531539	0.000385648	-1.19985e-10	-0.531677
58217323	rs16942468	4.11956e-07	0.132336	0.17386	0.00137062	0.399547	0.337464	0.00136928	0.398405	0.337035
58217564	rs61667621	2.2051e-07	-0.0202235	-0.298556	0.000676109	0.236173	-0.205829	0.000675585	0.235076	-0.206098
58217701	rs16959778	4.11956e-07	0.132336	0.17386	0.00137062	0.399547	0.337464	0.00136928	0.398405	0.337035
58217740	rs2731752	2.00998e-08	-1.72792	-0.986091	4.44561e-05	-1.70496	-0.986552	4.44846e-05	-1.70491	-0.986551
58217759	rs16959780	2.19026e-07	-0.030512	-0.295017	0.000671215	0.225138	-0.20206	0.000670696	0.224044	-0.202329
58217784	rs3826095	3.98328e-07	0.110918	0.161638	0.0013222	0.376638	0.324406	0.00132092	0.375503	0.32398
58217799	rs3743578	2.09293e-07	-0.0650276	-0.305959	0.000639314	0.188101	-0.213717	0.000638828	0.187018	-0.213984
58217976	rs3743579	1.35787e-07	0.166057	-0.969692	0.000233124	-0.0725592	-0.961883	0.000233196	-0.0728196	-0.9619
58218057	rs74348602	3.67526e-07	0.192073	-1.1321e-10	0.000903762	0.320554	-1.1321e-10	0.000903318	0.319474	-1.1321e-10
58218489	rs74019831	4.22011e-07	0.144167	0.186144	0.0014064	0.412198	0.350583	0.00140502	0.411053	0.350153
58218516	rs78390789	5.92764e-08	-1.63251	-1.1321e-10	0.000198041	-1.19754	-1.1321e-10	0.000198191	-1.19737	-1.1321e-10
58218745	rs78343718	9.69627e-08	-1.14039	-1.1321e-10	0.000146884	-1.49637	-1.1321e-10	0.000146954	-1.49648	-1.1321e-10
58219280	rs74019832	4.17048e-07	0.132336	0.186144	0.00138873	0.399547	0.350583	0.00138736	0.398405	0.350153
58219283	rs41422944	3.14441e-07	0.927056	-0.890981	0.000748905	1.01628	-0.883679	0.000748222	1.01482	-0.88372
58219939	rs74019833	1.9952e-07	-0.0751228	-0.343683	0.000607484	0.177264	-0.253951	0.000607027	0.176184	-0.254211
58221394	rs138081875	6.93678e-08	-1.4753	-1.1321e-10	0.000139368	-1.54889	-1.1321e-10	0.000139456	-1.54885	-1.1321e-10
58222102	rs74019834	4.03729e-07	0.0867579	0.199266	0.00131953	0.334428	0.364591	0.00131837	0.333389	0.364159
58222531	rs74019835	4.03485e-07	0.098449	0.18697	0.00131865	0.34689	0.351465	0.00131749	0.345848	0.351034
58223079	rs2550359	2.01438e-08	-1.72673	-0.985097	4.58492e-05	-1.67469	-0.985963	4.58797e-05	-1.67462	-0.985962
58224034	rs117382243	1.55856e-07	-0.375691	-0.290095	0.000458695	-0.160809	-0.196818	0.000458426	-0.161714	-0.197088
58224035	rs117776647	1.77029e-07	-0.264708	-0.273698	0.000525919	-0.0415006	-0.179363	0.000525591	-0.0424403	-0.179636
58224042	rs74989935	4.20527e-07	0.120173	0.206616	0.00137814	0.37004	0.372437	0.00137691	0.368992	0.372003
58224062	rs74019836	3.73835e-07	0.046529	0.162565	0.00121553	0.291527	0.325397	0.00121448	0.290499	0.32497
58224132	rs2731755	2.46299e-08	-1.72798	-0.782783	5.51071e-05	-1.70999	-0.766741	5.51401e-05	-1.70995	-0.766778
58224290	rs2550360	2.01495e-08	-1.72624	-0.985296	4.59733e-05	-1.67186	-0.986095	4.60039e-05	-1.67178	-0.986093
58224666	rs75241789	2.09031e-07	-0.0656876	-0.306553	0.000628451	0.171693	-0.214446	0.000628028	0.170695	-0.214711
58224869	rs79229659	1.72753e-07	-1.19985e-10	-0.562858	0.000398593	-1.19985e-10	-0.498071	0.000398771	-1.19985e-10	-0.498214
58225191	rs2731756	9.09224e-08	-1.02713	-0.177585	0.000178796	-1.21714	-0.0826306	0.000178763	-1.21765	-0.082888
58225498	rs113103741	4.22242e-07	0.131592	0.199266	0.0013841	0.382206	0.364591	0.00138287	0.381155	0.364159
58225505	rs12932604	7.17286e-08	-0.846524	-0.595308	0.000174552	-0.776377	-0.547414	0.000174592	-0.776644	-0.547505
58226124	rs2731757	2.73192e-07	0.809189	-0.913736	0.000468692	0.571511	-0.907578	0.000468327	0.570181	-0.907614
58226362	rs80221112	1.7535e-07	-1.19985e-10	-0.547939	0.000405025	-1.19985e-10	-0.482062	0.000405205	-1.19985e-10	-0.482208
58227008	rs2550361	5.89146e-08	-1.63863	-1.1321e-10	0.000117104	-1.72295	-1.1321e-10	0.000117173	-1.72295	-1.1321e-10
58227044	rs2550362	2.01391e-08	-1.72624	-0.985812	4.59588e-05	-1.67186	-0.986409	4.59895e-05	-1.67178	-0.986408
58227196	rs79079428	1.74475e-07	-1.19985e-10	-0.55294	0.000402858	-1.19985e-10	-0.487426	0.000403038	-1.19985e-10	-0.487571
58227983	rs2550363	9.44682e-08	-1.02713	-0.139327	0.00018617	-1.21714	-0.0422154	0.000186135	-1.21765	-0.0424785
58228064	rs16959786	1.53794e-07	-0.250107	-0.429003	0.000397893	-0.154559	-0.34527	0.000397706	-0.155409	-0.345478
58228083	rs2731758	2.01473e-08	-1.72748	-0.984169	4.56302e-05	-1.68014	-0.985305	4.56604e-05	-1.68007	-0.985303
58228701	rs2550364	1.76264e-06	2.71481	-0.954964	0.00199165	2.06124	-0.950538	0.00198917	2.05943	-0.950563
58228735	rs55691416	4.24731e-07	0.131592	0.205142	0.00139281	0.382206	0.370864	0.00139157	0.381155	0.37043
58228856	rs57474112	4.29322e-07	0.142345	0.205142	0.00140886	0.393659	0.370864	0.00140759	0.392605	0.37043
58229348	rs8056660	5.56205e-08	-1.69617	-1.1321e-10	0.000116726	-1.72618	-1.1321e-10	0.000116796	-1.72617	-1.1321e-10
58229435	rs2550365	1.08114e-07	-0.944124	-0.0874078	0.000211164	-1.14593	0.0125555	0.000211116	-1.14648	0.0122849
58229628	rs10712297	4.34445e-07	0.154207	0.205142	0.00142677	0.406292	0.370864	0.00142548	0.405235	0.37043
58230324	rs77325010	4.3727e-07	0.154207	0.211622	0.00143667	0.406292	0.377779	0.00143537	0.405235	0.377344
58230796	rs117005480	1.79733e-07	-1.19985e-10	-0.523246	0.000415884	-1.19985e-10	-0.455604	0.000416067	-1.19985e-10	-0.455754
58231266	rs74019837	4.58596e-07	0.195231	0.218218	0.0015114	0.449962	0.384816	0.00151002	0.448894	0.384381
58231343	rs78279459	6.87207e-08	-1.48467	-1.1321e-10	0.000149094	-1.48143	-1.1321e-10	0.000149134	-1.48175	-1.1321e-10
58231487	rs149021498	4.70135e-07	0.195231	0.243069	0.00155199	0.449962	0.411322	0.00155057	0.448894	0.410882
58232235	rs143191505	1.82545e-07	-1.19985e-10	-0.507723	0.000422849	-1.19985e-10	-0.438996	0.000423034	-1.19985e-10	-0.439148
58232237	rs112480836	2.35557e-07	0.0514869	-0.304255	0.000713827	0.296816	-0.212187	0.000713323	0.295787	-0.212453
58232261	rs113577652	2.30618e-07	0.041054	-0.315012	0.000697881	0.285686	-0.22365	0.000697392	0.28466	-0.223913
58232497	rs79133471	1.83502e-07	-1.19985e-10	-0.502494	0.00042522	-1.19985e-10	-0.433405	0.000425406	-1.19985e-10	-0.433558
58232967	rs11641699	1.21641e-07	0.0521021	-0.965746	0.000204255	-0.209442	-0.957201	0.000204338	-0.209606	-0.95722
58233265	rs117684216	1.82048e-07	-1.19985e-10	-0.510451	0.000421617	-1.19985e-10	-0.441914	0.000421802	-1.19985e-10	-0.442065
58233638	rs116923974	1.0231e-07	-1.08671	-1.1321e-10	0.000230377	-1.04629	-1.1321e-10	0.000230457	-1.04654	-1.1321e-10
58233657	rs141385048	1.93542e-07	-1.19985e-10	-0.449228	0.000450091	-1.19985e-10	-0.376562	0.000450284	-1.19985e-10	-0.376722
58233709	rs58553914	2.07332e-07	-0.551178	0.170778	0.000831526	-0.0960977	0.333349	0.000830831	-0.0970993	0.332924
58233726	rs117340226	1.88876e-07	-1.19985e-10	-0.473631	0.000438531	-1.19985e-10	-0.402581	0.000438721	-1.19985e-10	-0.402737
58233956	rs2731740	4.94759e-07	1.40882	-0.91947	0.000851513	1.1743	-0.913294	0.000850826	1.17294	-0.91333
58234135	rs7196068	2.07482e-07	-0.53082	0.151144	0.000834345	-0.0721405	0.312776	0.000833643	-0.0731495	0.312354
58234172	rs74789495	1.88801e-07	-1.19985e-10	-0.474025	0.000438347	-1.19985e-10	-0.403002	0.000438536	-1.19985e-10	-0.403158
58234273	rs144411883	1.9248e-07	-1.19985e-10	-0.454727	0.000447461	-1.19985e-10	-0.382422	0.000447654	-1.19985e-10	-0.382581
58234456	rs2432552	5.08623e-07	1.43563	-0.918643	0.000860495	1.18393	-0.91243	0.000859777	1.18254	-0.912466
58234507	rs74449109	5.40383e-08	-1.72503	-1.1321e-10	0.000123347	-1.67101	-1.1321e-10	0.000123414	-1.67106	-1.1321e-10
58234767	rs1834021	2.04304e-07	-0.540535	0.145423	0.000819835	-0.0835699	0.306661	0.000819149	-0.0845753	0.30624
58235291	rs78515193	1.93539e-07	-1.19985e-10	-0.449243	0.000449685	-1.19985e-10	-0.377463	0.00044988	-1.19985e-10	-0.377619
58235515	rs139659033	1.86041e-07	-1.19985e-10	-0.488752	0.000431401	-1.19985e-10	-0.418974	0.000431589	-1.19985e-10	-0.419127
58235566	rs142572972	1.8173e-07	-1.19985e-10	-0.512197	0.000420727	-1.19985e-10	-0.444027	0.000420913	-1.19985e-10	-0.444176
58236162	rs2731739	5.083e-07	1.43652	-0.920174	0.000873869	1.20095	-0.91403	0.000873159	1.19958	-0.914066
58237145	rs55661712	5.81862e-08	-1.65107	-1.1321e-10	0.000118899	-1.70774	-1.1321e-10	0.000118973	-1.7077	-1.1321e-10
58237173	rs111537029	2.92358e-08	-1.35555	-0.983779	7.18331e-05	-1.22818	-0.98349	7.18595e-05	-1.22839	-0.983494
58237398	rs56403483	8.12093e-08	-1.31769	-1.1321e-10	0.000181399	-1.28531	-1.1321e-10	0.000181518	-1.28524	-1.1321e-10
58237541	rs35925424	9.09209e-08	-1.36239	0.157662	0.000224606	-1.26445	0.192783	0.000224707	-1.26455	0.192745
58237604	rs75647729	1.91757e-07	-1.19985e-10	-0.45849	0.00044567	-1.19985e-10	-0.386433	0.000445862	-1.19985e-10	-0.386592
58237831	rs138424852	2.0208e-07	-1.19985e-10	-0.406059	0.00047125	-1.19985e-10	-0.330622	0.00047145	-1.19985e-10	-0.330788
58238081	rs8058372	1.96541e-07	-0.469723	0.0358741	0.000792324	-0.000420532	0.189379	0.000791657	-0.00145109	0.188978
58238082	rs191518182	4.37569e-07	-1.19985e-10	0.366513	0.000966741	-1.19985e-10	0.387919	0.0009673	-1.19985e-10	0.387908
58238093	rs117880403	2.02683e-07	-1.19985e-10	-0.403077	0.000472747	-1.19985e-10	-0.327452	0.000472947	-1.19985e-10	-0.327618
58238161	rs142080519	9.32107e-08	-1.17986	-1.1321e-10	0.000177446	-1.30734	-1.1321e-10	0.00017752	-1.30751	-1.1321e-10
58238162	rs147356773	9.16974e-08	-1.19623	-1.1321e-10	0.000174923	-1.32167	-1.1321e-10	0.000174996	-1.32184	-1.1321e-10
58238326	rs7205377	5.40666e-07	1.52226	-0.944177	0.000910145	1.26706	-0.93947	0.000909375	1.26566	-0.939499
58238529	rs11639959	6.37185e-08	-0.997719	-0.562527	0.000156345	-0.921376	-0.512567	0.000156394	-0.92156	-0.512662
58238601	rs59107211	5.76154e-08	-1.66093	-1.1321e-10	0.000118317	-1.71264	-1.1321e-10	0.00011839	-1.71261	-1.1321e-10
58239255	rs113973623	6.56946e-08	-1.5297	-1.1321e-10	0.000122385	-1.67884	-1.1321e-10	0.000122465	-1.67878	-1.1321e-10
58239498	rs11076222	3.07313e-08	-1.37205	-0.917387	7.58071e-05	-1.24732	-0.910496	7.58326e-05	-1.24754	-0.910535
58239558	rs11076223	1.86815e-07	-0.428505	-0.0560951	0.000753268	0.047818	0.0905912	0.000752636	0.0467732	0.0902071
58239567	rs3110221	6.75537e-08	-1.5018	-1.1321e-10	0.000124931	-1.65825	-1.1321e-10	0.000125001	-1.65828	-1.1321e-10
58239644	rs11076224	1.76898e-07	0.0813062	-0.620456	0.000524474	0.328616	-0.552231	0.000524135	0.327579	-0.55243
58239900	rs143270447	1.98035e-07	-1.19985e-10	-0.426277	0.000461085	-1.19985e-10	-0.35243	0.000461282	-1.19985e-10	-0.352592
58240530	rs140458218	2.10851e-07	-1.19985e-10	-0.36357	0.000492999	-1.19985e-10	-0.285504	0.000493205	-1.19985e-10	-0.285676
58240667	rs189086200	1.14287e-07	-1.19985e-10	-0.976004	0.000246843	-1.19985e-10	-0.97726	0.000246988	-1.19985e-10	-0.977261
58240736	rs8049422	6.39015e-08	-1.55738	-1.1321e-10	0.000120772	-1.69211	-1.1321e-10	0.00012085	-1.69205	-1.1321e-10
58241171	rs12921098	6.42172e-08	-1.00991	-0.542544	0.000157683	-0.934187	-0.491235	0.000157732	-0.934369	-0.491333
58241399	rs16959811	1.56977e-07	-0.57217	-0.0864526	0.000550792	-0.232563	0.0579095	0.000550406	-0.233475	0.0575312
58241447	rs117500516	2.03944e-07	-1.19985e-10	-0.396876	0.000475872	-1.19985e-10	-0.320862	0.000476073	-1.19985e-10	-0.321029
58241451	rs118166552	2.02792e-07	-1.19985e-10	-0.402542	0.000473015	-1.19985e-10	-0.326884	0.000473216	-1.19985e-10	-0.32705
58242284	rs149277424	2.21325e-07	-1.19985e-10	-0.31509	0.000518988	-1.19985e-10	-0.234132	0.000519201	-1.19985e-10	-0.234309
58242483	rs117217737	2.19365e-07	-1.19985e-10	-0.323983	0.000514124	-1.19985e-10	-0.243547	0.000514336	-1.19985e-10	-0.243724
58242558	rs77722754	1.28505e-07	-1.19985e-10	-0.858751	0.000275591	-1.19985e-10	-0.867092	0.000275757	-1.19985e-10	-0.86708
58242739	rs148684664	2.24028e-07	-1.19985e-10	-0.302951	0.000525698	-1.19985e-10	-0.221285	0.000525914	-1.19985e-10	-0.221464
58242919	rs78004902	1.45895e-07	-0.0820087	-0.649823	0.000420542	0.140318	-0.584786	0.000420291	0.139323	-0.584975
58243088	rs12931839	2.13453e-08	-1.67872	-0.975171	4.41579e-05	-1.72055	-0.977689	4.41849e-05	-1.72053	-0.977685
58243553	rs4784905	6.03655e-08	-1.6143	-1.1321e-10	0.000122091	-1.68124	-1.1321e-10	0.000122167	-1.68121	-1.1321e-10
58243609	rs145627704	5.5323e-08	-1.70153	-1.1321e-10	0.000117317	-1.72113	-1.1321e-10	0.000117387	-1.72112	-1.1321e-10
58243695	rs3096353	2.28704e-08	-1.67231	-0.912565	6.34351e-05	-1.42941	-0.906587	6.34714e-05	-1.42941	-0.906601
58243702	rs117721680	8.10476e-08	-1.31968	-1.1321e-10	0.000187434	-1.25259	-1.1321e-10	0.0001875	-1.25282	-1.1321e-10
58244576	rs3110220	5.60716e-08	-1.68809	-1.1321e-10	0.000116551	-1.72768	-1.1321e-10	0.00011662	-1.72768	-1.1321e-10
58244753	rs4595791	2.21826e-08	-1.66774	-0.947677	4.79733e-05	-1.66359	-0.951773	4.80038e-05	-1.66355	-0.951768
58245244	rs16959812	4.94854e-08	-0.829221	-0.983821	0.000131392	-0.621759	-0.986069	0.000131454	-0.62188	-0.986067
58245462	rs146967911	1.01596e-07	-1.09371	-1.1321e-10	0.000207434	-1.1512	-1.1321e-10	0.000207551	-1.15123	-1.1321e-10
58245996	rs57801827	2.62868e-08	-1.60744	-0.838211	5.55354e-05	-1.66276	-0.806232	5.55561e-05	-1.66289	-0.806313
58246057	rs35699483	3.82305e-07	0.338357	-0.10686	0.00195378	1.18113	-0.0896195	0.00195173	1.1796	-0.0897332
58246261	rs62040367	6.13805e-08	-1.59763	-1.1321e-10	0.000129022	-1.62603	-1.1321e-10	0.000129077	-1.62619	-1.1321e-10
58246346	rs16959814	2.9967e-08	-1.68194	-0.632686	6.8534e-05	-1.7018	-0.556882	6.8556e-05	-1.70189	-0.557056
58246606	rs2432553	6.26393e-08	-0.753508	-0.82382	0.000178456	-0.490525	-0.811147	0.000178463	-0.491015	-0.811202
58246889	rs4608323	2.17889e-08	-1.71624	-0.917079	4.79003e-05	-1.72222	-0.894669	4.79237e-05	-1.72226	-0.894726
58247048	rs192891721	3.28645e-07	-1.19985e-10	0.0802559	0.000708123	-1.19985e-10	0.0766065	0.000708528	-1.19985e-10	0.0765889
58247373	rs2731743	2.70868e-08	-1.64272	-0.772958	6.37336e-05	-1.61082	-0.720476	6.37529e-05	-1.61098	-0.720604
58247397	rs72784085	9.93321e-08	-0.608976	-0.507276	0.000117783	-1.2055	-0.51167	0.00011786	-1.20544	-0.511662
58247523	rs11076225	4.72694e-08	-0.879058	-0.979799	0.00014081	-0.564756	-0.973847	0.000140874	-0.564882	-0.973854
58247587	rs2550366	3.46043e-08	-1.30266	-0.868086	5.2237e-05	-1.65874	-0.871479	5.22674e-05	-1.65876	-0.871467
58247893	rs2731742	3.50386e-08	-1.17451	-0.983764	0.000125365	-0.675227	-0.979553	0.000125428	-0.675311	-0.979559
58248092	rs80200683	1.48907e-07	-1.19985e-10	-0.711401	0.000323742	-1.19985e-10	-0.706065	0.000323925	-1.19985e-10	-0.706089
58249040	rs79413365	2.26589e-07	-1.19985e-10	-0.291581	0.000496113	-1.19985e-10	-0.279208	0.000496404	-1.19985e-10	-0.279211
58249269	rs1035547	2.79032e-08	-1.40823	-0.977751	6.79507e-05	-1.29615	-0.971076	6.79833e-05	-1.29625	-0.971085
58249654	rs8050263	2.63874e-07	0.243591	-0.382841	0.00120758	0.978445	-0.368084	0.00120638	0.976959	-0.36818
58249763	rs8045366	6.40889e-08	-1.55445	-1.1321e-10	0.000123402	-1.67056	-1.1321e-10	0.000123464	-1.67065	-1.1321e-10
58250116	rs186481724	7.06249e-08	-1.45734	-1.1321e-10	0.000172511	-1.33555	-1.1321e-10	0.00017258	-1.33574	-1.1321e-10
58250129	rs111884443	2.61986e-08	-1.56259	-0.886425	5.51608e-05	-1.61529	-0.860471	5.51797e-05	-1.61547	-0.860537
58250189	rs7187628	3.64133e-08	-1.13616	-0.983628	8.46862e-05	-1.06772	-0.979342	8.47273e-05	-1.06782	-0.979348
58250347	rs6499941	4.75974e-08	-0.922757	-0.929187	0.000104567	-0.913434	-0.92275	0.000104578	-0.913891	-0.922781
58250459	rs6416773	3.61014e-08	-1.14517	-0.983224	8.3936e-05	-1.07723	-0.978723	8.39768e-05	-1.07733	-0.978729
58250505	rs6416774	4.76854e-08	-0.922757	-0.927339	0.000104771	-0.913434	-0.920802	0.000104781	-0.913891	-0.920834
58250780	rs7350830	2.77181e-08	-1.41557	-0.977071	6.74339e-05	-1.30468	-0.97018	6.74663e-05	-1.30478	-0.970189
58251060	rs1035548	3.57955e-08	-1.1541	-0.982796	8.32004e-05	-1.08668	-0.978079	8.32408e-05	-1.08678	-0.978086
58251327	rs148728126	2.02439e-07	-1.19985e-10	-0.404283	0.000446916	-1.19985e-10	-0.383641	0.000447181	-1.19985e-10	-0.383638
58251547	rs1862779	5.5069e-08	-1.70613	-1.1321e-10	0.000117115	-1.72286	-1.1321e-10	0.000117185	-1.72285	-1.1321e-10
58251617	rs78097653	1.18523e-07	-1.19985e-10	-0.939617	0.000260485	-1.19985e-10	-0.923465	0.000260629	-1.19985e-10	-0.923503
58251634	rs2731785	3.55128e-08	-1.16209	-0.982738	8.2508e-05	-1.09512	-0.977993	8.25482e-05	-1.09522	-0.978
58251787	rs2468495	4.74062e-08	-0.934465	-0.921503	0.000104167	-0.92521	-0.914806	0.000104178	-0.925663	-0.914839
58251826	rs9931318	2.72998e-08	-1.42885	-0.978994	6.62284e-05	-1.32017	-0.972735	6.62604e-05	-1.32027	-0.972743
58251908	rs142488709	1.19155e-07	-1.19985e-10	-0.934295	0.000262051	-1.19985e-10	-0.917474	0.000262195	-1.19985e-10	-0.917512
58251969	rs9939143	2.69663e-08	-1.44184	-0.978294	6.52911e-05	-1.33536	-0.971796	6.53228e-05	-1.33546	-0.971805
58251973	rs9929261	4.74843e-08	-0.934465	-0.919857	0.000104385	-0.92521	-0.912712	0.000104396	-0.925663	-0.912746
58252011	rs9939217	2.69837e-08	-1.44184	-0.977647	6.53434e-05	-1.33536	-0.970995	6.53751e-05	-1.33546	-0.971004
58252044	rs7350855	3.4866e-08	-1.17963	-0.983581	8.08878e-05	-1.11368	-0.979269	8.09273e-05	-1.11377	-0.979275
58252155	rs2468494	3.4866e-08	-1.17963	-0.983581	8.08878e-05	-1.11368	-0.979269	8.09273e-05	-1.11377	-0.979275
58252209	rs2468493	3.54829e-08	-1.16209	-0.983581	8.24029e-05	-1.09512	-0.979269	8.2443e-05	-1.09522	-0.979275
58252245	rs2432554	3.51862e-08	-1.17089	-0.983172	8.169e-05	-1.10444	-0.978644	8.17299e-05	-1.10453	-0.97865
58252430	rs2550369	3.50326e-08	-1.17448	-0.983964	8.30601e-05	-1.08658	-0.979869	8.31067e-05	-1.0866	-0.979874
58252843	rs2550370	6.81892e-08	-0.605067	-0.887368	0.000137874	-0.680974	-0.878697	0.000137881	-0.681472	-0.878738
58253047	rs2731784	3.42439e-08	-1.19689	-0.984322	7.93296e-05	-1.13196	-0.980443	7.93685e-05	-1.13205	-0.980449
58253311	rs2259741	3.48526e-08	-1.17963	-0.983964	8.08393e-05	-1.11368	-0.979869	8.08788e-05	-1.11377	-0.979874
58253460	rs2731783	3.48526e-08	-1.17963	-0.983964	8.08393e-05	-1.11368	-0.979869	8.08788e-05	-1.11377	-0.979874
58253827	rs183518271	6.08392e-08	-1.60649	-1.1321e-10	0.000129227	-1.62444	-1.1321e-10	0.000129298	-1.62448	-1.1321e-10
58253975	rs2550371	4.8567e-08	-0.942009	-0.889767	0.000106195	-0.939534	-0.881199	0.000106209	-0.939951	-0.88124
58254250	rs2550372	2.59032e-08	-1.47907	-0.981285	6.22359e-05	-1.37919	-0.975891	6.22665e-05	-1.37928	-0.975898
58254348	rs2550373	2.59032e-08	-1.47907	-0.981285	6.22359e-05	-1.37919	-0.975891	6.22665e-05	-1.37928	-0.975898
58254419	rs2731782	2.57495e-08	-1.48502	-0.981285	6.17987e-05	-1.38624	-0.975891	6.18291e-05	-1.38633	-0.975898
58254448	rs2550374	4.92404e-08	-0.934465	-0.883542	0.000108429	-0.92521	-0.874709	0.000108439	-0.925663	-0.874751
58254595	rs2731781	3.31159e-08	-1.22975	-0.984962	7.65314e-05	-1.16679	-0.981517	7.65692e-05	-1.16688	-0.981522
58254730	rs2731780	2.57314e-08	-1.48473	-0.982279	6.30133e-05	-1.36535	-0.977318	6.3044e-05	-1.36544	-0.977325
58255424	rs3110223	3.25802e-08	-1.24577	-0.985244	7.7247e-05	-1.15699	-0.982015	7.72847e-05	-1.15708	-0.98202
58255427	rs3110222	2.56079e-08	-1.49003	-0.981795	6.26506e-05	-1.37182	-0.976617	6.26811e-05	-1.37192	-0.976624
58255564	rs2550377	5.11589e-08	-0.845466	-0.934318	9.6693e-05	-0.986077	-0.928394	9.67034e-05	-0.986529	-0.928423
58255661	rs117771975	1.44306e-07	-0.742782	-1.1321e-10	0.000343468	-0.646916	-1.1321e-10	0.000343686	-0.646873	-1.1321e-10
58255747	rs111939176	8.21458e-08	-1.30623	-1.1321e-10	0.000144132	-1.51528	-1.1321e-10	0.000144179	-1.51555	-1.1321e-10
58255909	rs2432555	2.54352e-08	-1.50159	-0.976998	6.21731e-05	-1.386	-0.970095	6.22033e-05	-1.38609	-0.970104
58256072	rs2550378	2.99634e-08	-1.33291	-0.981835	7.21213e-05	-1.23098	-0.976682	7.21545e-05	-1.2311	-0.976689
58256091	rs2731778	2.52914e-08	-1.50726	-0.976998	6.17407e-05	-1.39297	-0.970095	6.17708e-05	-1.39307	-0.970104
58256336	rs2550379	3.09707e-08	-1.30036	-0.981316	7.32269e-05	-1.21654	-0.97591	7.32629e-05	-1.21663	-0.975918
58256370	rs2550380	5.38842e-08	-0.820312	-0.907571	0.000101813	-0.962999	-0.899876	0.000101822	-0.963458	-0.899913
58256393	rs2731777	2.50673e-08	-1.51838	-0.97477	6.10765e-05	-1.40671	-0.967172	6.11064e-05	-1.4068	-0.967182
58256636	rs75984397	1.27374e-07	-1.19985e-10	-0.867596	0.000282558	-1.19985e-10	-0.842127	0.000282709	-1.19985e-10	-0.842184
58257178	rs62040373	4.34725e-08	-1.2835	-0.659088	8.87463e-05	-1.40643	-0.593803	8.87574e-05	-1.40673	-0.593959
58257226	rs2550381	7.82125e-08	-0.496455	-0.858836	0.000162825	-0.544339	-0.848995	0.000162826	-0.544874	-0.849041
58257437	rs2731776	8.0647e-08	-0.465804	-0.858836	0.000167793	-0.514285	-0.848995	0.000167793	-0.514828	-0.849041
58257486	rs8050291	4.37601e-08	-1.27691	-0.659088	8.92458e-05	-1.40081	-0.593803	8.92568e-05	-1.40112	-0.593959
58257982	rs2731775	5.92255e-08	-0.711879	-0.921489	0.000110875	-0.8632	-0.91441	0.000110882	-0.863689	-0.914443
58258096	rs2259512	5.82851e-08	-0.725948	-0.923427	0.000109222	-0.876176	-0.916451	0.00010923	-0.876661	-0.916484
58258185	rs77664531	1.24962e-07	-1.19985e-10	-0.886708	0.000276647	-1.19985e-10	-0.863269	0.000276795	-1.19985e-10	-0.863323
58258237	rs11647151	3.23186e-08	-1.29309	-0.945993	6.84705e-05	-1.32664	-0.932968	6.85012e-05	-1.32677	-0.932985
58258863	rs11648448	3.23186e-08	-1.29309	-0.945993	6.84705e-05	-1.32664	-0.932968	6.85012e-05	-1.32677	-0.932985
58258969	rs35748461	3.18605e-08	-1.30736	-0.945993	6.75382e-05	-1.34035	-0.932968	6.75686e-05	-1.34047	-0.932985
58259022	rs12599738	3.20533e-07	0.511305	-0.456041	0.00141041	1.20704	-0.441415	0.00140884	1.20543	-0.441507
58259201	rs2731774	3.24738e-08	-1.26194	-0.97235	7.72673e-05	-1.17459	-0.964151	7.73047e-05	-1.17469	-0.964161
58259221	rs2550382	3.22158e-08	-1.26992	-0.97235	7.65982e-05	-1.18329	-0.964151	7.66353e-05	-1.18338	-0.964161
58259467	rs2731773	3.20971e-08	-1.30454	-0.941413	9.52745e-05	-0.985266	-0.943983	9.52909e-05	-0.985689	-0.943977
58259501	rs2550383	3.22158e-08	-1.26992	-0.97235	7.65982e-05	-1.18329	-0.964151	7.66353e-05	-1.18338	-0.964161
58259512	rs55798918	2.99471e-07	0.510454	-0.523156	0.0013451	1.22812	-0.50991	0.00134361	1.22651	-0.509995
58259800	rs12445038	7.68616e-08	-1.37271	-1.1321e-10	0.000158223	-1.422	-1.1321e-10	0.000158338	-1.42187	-1.1321e-10
58259957	rs2731772	3.23965e-08	-1.30454	-0.932127	9.62354e-05	-0.985266	-0.933948	9.6252e-05	-0.985689	-0.933942
58260151	rs2550384	2.72254e-08	-1.48944	-0.921129	7.95626e-05	-1.18538	-0.924092	7.95797e-05	-1.18576	-0.924086
58260544	rs66650341	5.32292e-08	-0.978035	-0.762079	8.29645e-05	-1.36009	-0.707512	8.29727e-05	-1.36045	-0.707644
58260656	rs117890977	1.22273e-07	-1.19985e-10	-0.908468	0.000269999	-1.19985e-10	-0.887594	0.000270145	-1.19985e-10	-0.887642
58261035	rs734893	3.6946e-08	-1.25008	-0.855185	6.31487e-05	-1.51455	-0.825967	6.31639e-05	-1.51483	-0.826041
58261056	rs734892	3.1249e-08	-1.36935	-0.903386	6.67492e-05	-1.39976	-0.885313	6.67795e-05	-1.39987	-0.885335
58261455	rs2731771	3.1207e-08	-1.3331	-0.940978	7.19022e-05	-1.28349	-0.927216	7.19366e-05	-1.28358	-0.927231
58261622	rs2550385	2.65416e-08	-1.45072	-0.985284	6.21629e-05	-1.37047	-0.985781	6.21944e-05	-1.37055	-0.985782
58261716	rs2550386	2.89884e-08	-1.36131	-0.986512	6.58633e-05	-1.31345	-0.984977	6.5896e-05	-1.31354	-0.984979
58261732	rs2550387	2.91751e-08	-1.35489	-0.986512	6.63141e-05	-1.30663	-0.984977	6.63469e-05	-1.30672	-0.984979
58261820	rs1862780	2.91746e-08	-1.35489	-0.986526	6.63115e-05	-1.30663	-0.985016	6.63443e-05	-1.30672	-0.985019
58261963	rs4784027	2.9119e-08	-1.36277	-0.980554	6.13861e-05	-1.39347	-0.975362	6.14148e-05	-1.39358	-0.975369
58261992	rs2731770	2.87841e-08	-1.36838	-0.986521	6.5369e-05	-1.32097	-0.984998	6.54014e-05	-1.32106	-0.985001
58262340	rs61311307	2.91534e-08	-1.36277	-0.979377	6.14832e-05	-1.39347	-0.97378	6.1512e-05	-1.39358	-0.973787
58262623	rs2550327	6.07314e-08	-0.737693	-0.870566	8.1665e-05	-1.2106	-0.872789	8.171e-05	-1.21065	-0.872776
58262685	rs2731769	3.12136e-08	-1.28813	-0.985735	6.37053e-05	-1.34507	-0.986672	6.37383e-05	-1.34514	-0.986672
58262739	rs11646507	3.17798e-08	-1.271	-0.984887	5.98827e-05	-1.41191	-0.981716	5.99118e-05	-1.41201	-0.981721
58263383	rs80295626	1.14484e-07	-1.19985e-10	-0.974286	0.000249839	-1.19985e-10	-0.965194	0.000249981	-1.19985e-10	-0.965216
58263391	rs117739101	1.38843e-07	-0.781379	-1.1321e-10	0.000275342	-0.867996	-1.1321e-10	0.000275448	-0.868201	-1.1321e-10
58263481	rs12599414	3.17981e-08	-1.27146	-0.983859	5.86796e-05	-1.43384	-0.980081	5.87085e-05	-1.43393	-0.980087
58263924	rs2550328	3.09382e-08	-1.29608	-0.986647	6.18747e-05	-1.37475	-0.98615	6.1907e-05	-1.37482	-0.986151
58264014	rs59309807	5.83376e-08	-0.70701	-0.941463	0.000110327	-0.857417	-0.925149	0.000110333	-0.857897	-0.925197
58264158	rs75649825	1.14255e-07	-1.19985e-10	-0.976288	0.000249174	-1.19985e-10	-0.967858	0.000249316	-1.19985e-10	-0.967879
58264312	rs1820234	3.07666e-08	-1.30357	-0.984718	6.14404e-05	-1.38152	-0.986422	6.14726e-05	-1.38159	-0.986421
58264412	rs1820235	6.04361e-08	-0.661796	-0.951339	0.000116615	-0.780535	-0.946603	0.000116633	-0.780941	-0.946628
58264552	rs2550329	5.71897e-08	-1.66835	-1.1321e-10	0.000117371	-1.72067	-1.1321e-10	0.000117439	-1.72068	-1.1321e-10
58264683	rs74437622	1.14065e-07	-1.19985e-10	-0.977951	0.000248611	-1.19985e-10	-0.970122	0.000248753	-1.19985e-10	-0.970141
58264732	rs2550331	3.05816e-08	-1.30767	-0.986657	6.25344e-05	-1.36415	-0.986144	6.25666e-05	-1.36422	-0.986145
58264917	rs76812585	3.73443e-06	2.51063	-1.1321e-10	0.00340332	1.64649	-1.1321e-10	0.00340117	1.64527	-1.1321e-10
58265433	rs73552822	3.03203e-08	-1.32078	-0.982125	5.65609e-05	-1.47315	-0.97754	5.65891e-05	-1.47324	-0.977546
58265487	rs112532273	3.01171e-08	-1.3275	-0.982125	5.62612e-05	-1.47847	-0.97754	5.62892e-05	-1.47855	-0.977546
58265627	rs73552826	3.01029e-08	-1.3275	-0.982598	5.62232e-05	-1.47847	-0.978214	5.62513e-05	-1.47855	-0.97822
58266059	rs117006670	1.13905e-07	-1.19985e-10	-0.97936	0.000248123	-1.19985e-10	-0.972086	0.000248265	-1.19985e-10	-0.972104
58266180	rs2550332	5.74425e-08	-1.66394	-1.1321e-10	0.00011756	-1.71907	-1.1321e-10	0.000117627	-1.71908	-1.1321e-10
58266212	rs11640553	2.93037e-08	-1.35402	-0.982986	5.51841e-05	-1.49656	-0.978778	5.5212e-05	-1.49664	-0.978784
58266267	rs77811779	6.94883e-08	-1.47356	-1.1321e-10	0.00012432	-1.66315	-1.1321e-10	0.000124388	-1.6632	-1.1321e-10
58266406	rs11647200	2.94738e-08	-1.34752	-0.983701	5.54002e-05	-1.49144	-0.97999	5.54282e-05	-1.49152	-0.979995
58266705	rs11641769	2.96249e-08	-1.34246	-0.983645	5.53695e-05	-1.49207	-0.979918	5.53988e-05	-1.49212	-0.979923
58266955	rs146138803	5.7613e-08	-1.66097	-1.1321e-10	0.000116604	-1.72723	-1.1321e-10	0.000116673	-1.72723	-1.1321e-10
58267273	rs4784028	2.95833e-08	-1.34343	-0.984082	5.65643e-05	-1.47007	-0.980568	5.65938e-05	-1.47013	-0.980573
58267472	rs2550333	2.46269e-08	-1.5256	-0.985281	5.17526e-05	-1.55379	-0.985751	5.178e-05	-1.55384	-0.985751
58267622	rs4784029	2.87204e-08	-1.37382	-0.983293	5.43013e-05	-1.51208	-0.979386	5.43289e-05	-1.51215	-0.979391
58267674	rs2731768	5.36097e-08	-0.777502	-0.955489	0.000104578	-0.885052	-0.95103	0.000104597	-0.885429	-0.951054
58268352	rs12596458	2.85082e-08	-1.38009	-0.984437	5.39427e-05	-1.51697	-0.981119	5.39702e-05	-1.51704	-0.981124
58268436	rs12918570	2.22446e-07	0.184226	-0.494263	0.00071612	0.568109	-0.480273	0.00071557	0.566836	-0.480358
58268561	rs73552837	2.86978e-08	-1.37382	-0.984082	5.42371e-05	-1.51208	-0.980568	5.42648e-05	-1.51215	-0.980573
58268759	rs1019547	5.74425e-08	-1.66394	-1.1321e-10	0.00011756	-1.71907	-1.1321e-10	0.000117627	-1.71908	-1.1321e-10
58268981	rs1019546	2.48828e-08	-1.5256	-0.97494	5.22391e-05	-1.55379	-0.976394	5.22667e-05	-1.55384	-0.976397
58269072	rs144517786	1.429e-07	-1.19985e-10	-0.752575	0.000309938	-1.19985e-10	-0.749641	0.000310122	-1.19985e-10	-0.749634
58269093	rs76304230	1.58022e-07	-1.19985e-10	-0.651985	0.000346511	-1.19985e-10	-0.638096	0.000346698	-1.19985e-10	-0.638147
58269130	rs12446721	2.27237e-08	-1.66126	-0.930052	4.73676e-05	-1.697	-0.931079	4.73909e-05	-1.69709	-0.931079
58269153	rs76052682	1.13184e-07	-1.19985e-10	-0.985705	0.000245585	-1.19985e-10	-0.982369	0.000245727	-1.19985e-10	-0.982379
58269200	rs11641349	3.33164e-08	-1.22246	-0.986213	5.91446e-05	-1.41958	-0.986449	5.91742e-05	-1.41967	-0.986449
58269541	rs16959933	3.32896e-08	-1.22281	-0.98667	5.78594e-05	-1.44133	-0.986661	5.78887e-05	-1.44142	-0.986661
58270223	rs78516357	1.13293e-07	-1.19985e-10	-0.984744	0.000246004	-1.19985e-10	-0.980663	0.000246146	-1.19985e-10	-0.980675
58270402	rs11640080	3.48894e-08	-1.28272	-0.879818	6.14977e-05	-1.48601	-0.881006	6.15288e-05	-1.48608	-0.881014
58270548	rs2731767	6.84936e-08	-1.48798	-1.1321e-10	0.000120722	-1.69252	-1.1321e-10	0.000120791	-1.69254	-1.1321e-10
58270935	rs8044504	3.55008e-08	-1.18829	-0.95688	6.84801e-05	-1.3148	-0.944667	6.8496e-05	-1.31512	-0.944704
58271322	rs2731766	2.30622e-08	-1.67039	-0.906136	5.6975e-05	-1.53652	-0.906876	5.70028e-05	-1.53662	-0.906882
58271544	rs56167709	7.40131e-08	-1.41048	-1.1321e-10	0.000131072	-1.61026	-1.1321e-10	0.00013116	-1.61018	-1.1321e-10
58271646	rs11641634	4.43986e-08	-1.0795	-0.84201	8.45451e-05	-1.1942	-0.854524	8.45884e-05	-1.1943	-0.854504
58271952	rs2550334	7.13763e-08	-1.44675	-1.1321e-10	0.000122776	-1.67565	-1.1321e-10	0.000122846	-1.67567	-1.1321e-10
58272042	rs78988208	7.47867e-08	-1.40008	-1.1321e-10	0.00013191	-1.60389	-1.1321e-10	0.000131998	-1.60382	-1.1321e-10
58272282	rs59857385	4.45221e-08	-1.04635	-0.872385	8.20946e-05	-1.19458	-0.883559	8.2137e-05	-1.19467	-0.883542
58272304	rs117828292	7.47867e-08	-1.40008	-1.1321e-10	0.00013191	-1.60389	-1.1321e-10	0.000131998	-1.60382	-1.1321e-10
58272520	rs62040392	8.49206e-08	-1.273	-1.1321e-10	0.000143037	-1.52291	-1.1321e-10	0.000143121	-1.52291	-1.1321e-10
58272544	rs79022177	7.40131e-08	-1.41048	-1.1321e-10	0.000131072	-1.61026	-1.1321e-10	0.00013116	-1.61018	-1.1321e-10
58272742	rs138257489	1.16843e-07	-1.19985e-10	-0.953888	0.00025502	-1.19985e-10	-0.944669	0.000255165	-1.19985e-10	-0.944689
58272823	rs11643125	4.56838e-08	-1.02033	-0.872643	8.40951e-05	-1.17154	-0.882527	8.41383e-05	-1.17163	-0.882509
58273708	rs11644230	4.46663e-08	-1.03801	-0.87749	8.23094e-05	-1.1872	-0.888328	8.23517e-05	-1.18729	-0.88831
58273764	rs6499943	6.86608e-08	-1.48554	-1.1321e-10	0.000120835	-1.69158	-1.1321e-10	0.000120905	-1.6916	-1.1321e-10
58274041	rs34396998	5.78861e-08	-1.65624	-1.1321e-10	0.000123279	-1.67156	-1.1321e-10	0.000123355	-1.67154	-1.1321e-10
58274911	rs7193621	7.59866e-08	-1.38416	-1.1321e-10	0.000133218	-1.59403	-1.1321e-10	0.000133307	-1.59395	-1.1321e-10
58275007	rs11641183	4.52355e-08	-1.02033	-0.882504	8.3212e-05	-1.17154	-0.893084	8.32547e-05	-1.17163	-0.893067
58275057	rs11645787	5.43966e-08	-0.866002	-0.852417	9.45658e-05	-1.08004	-0.856677	9.46121e-05	-1.08014	-0.856673
58275074	rs139753817	1.1454e-07	-1.19985e-10	-0.973799	0.000249187	-1.19985e-10	-0.967809	0.00024933	-1.19985e-10	-0.967822
58275447	rs1834017	5.49092e-08	-0.858072	-0.850969	9.46207e-05	-1.08111	-0.855022	9.46709e-05	-1.08118	-0.855019
58275659	rs72786104	1.30592e-07	-0.842645	-1.1321e-10	0.000173558	-1.3295	-1.1321e-10	0.000173668	-1.32945	-1.1321e-10
58275785	rs1834016	5.44945e-08	-0.866002	-0.850619	9.48749e-05	-1.08004	-0.853414	9.49213e-05	-1.08014	-0.853411
58276591	rs2731765	4.05059e-08	-1.40601	-0.607263	0.00015087	-0.872609	-0.596983	0.000150847	-0.873303	-0.597033
58276662	rs117556035	8.25466e-08	-1.30136	-1.1321e-10	0.000137111	-1.56522	-1.1321e-10	0.000137183	-1.56529	-1.1321e-10
58277187	rs76304892	7.84902e-08	-1.35175	-1.1321e-10	0.000135979	-1.57351	-1.1321e-10	0.000136071	-1.57343	-1.1321e-10
58277247	rs28416532	3.2539e-08	-1.42743	-0.804849	5.23788e-05	-1.71976	-0.807751	5.24117e-05	-1.71972	-0.807747
58277679	rs11076228	5.22835e-08	-0.9412	-0.81684	9.50461e-05	-1.10112	-0.830525	9.50949e-05	-1.10122	-0.830502
58278906	rs117751232	1.17562e-07	-1.19985e-10	-0.947756	0.000250765	-1.19985e-10	-0.961494	0.00025092	-1.19985e-10	-0.961469
58279088	rs1834015	2.06816e-08	-1.7021	-0.983382	4.84035e-05	-1.62093	-0.985513	4.84349e-05	-1.62087	-0.98551
58279244	rs2257931	3.06084e-08	-1.61745	-0.675998	9.36429e-05	-1.27984	-0.666684	9.36502e-05	-1.2803	-0.66673
58279465	rs117658844	1.17779e-07	-1.19985e-10	-0.945911	0.000257318	-1.19985e-10	-0.935697	0.000257464	-1.19985e-10	-0.935719
58279893	rs7198960	7.9153e-08	-1.34334	-1.1321e-10	0.000134427	-1.58499	-1.1321e-10	0.000134518	-1.5849	-1.1321e-10
58280001	rs2731764	2.2664e-08	-1.67499	-0.918948	5.37662e-05	-1.57084	-0.930527	5.38028e-05	-1.57077	-0.930504
58280078	rs2731763	3.62565e-08	-1.19251	-0.931591	8.54947e-05	-1.10323	-0.934331	8.55397e-05	-1.10329	-0.934329
58280278	rs146584779	1.18842e-07	-1.19985e-10	-0.936923	0.000259904	-1.19985e-10	-0.925699	0.000260051	-1.19985e-10	-0.925723
58280397	rs140067645	1.29613e-07	-1.19985e-10	-0.850169	0.000275689	-1.19985e-10	-0.866737	0.00027586	-1.19985e-10	-0.866706
58281305	rs11647124	3.84601e-08	-1.18758	-0.877522	8.02927e-05	-1.21187	-0.888466	8.03315e-05	-1.21199	-0.888448
58281720	rs73552874	3.48232e-08	-1.28411	-0.880326	7.04829e-05	-1.33972	-0.890924	7.05178e-05	-1.33983	-0.890906
58281802	rs2432551	5.6898e-08	-1.67346	-1.1321e-10	0.000116501	-1.72811	-1.1321e-10	0.00011657	-1.72811	-1.1321e-10
58282194	rs11860326	3.64819e-08	-1.24775	-0.870158	7.62418e-05	-1.27063	-0.881474	7.62793e-05	-1.27074	-0.881455
58282220	rs2731762	5.68457e-08	-1.67438	-1.1321e-10	0.000116502	-1.7281	-1.1321e-10	0.000116571	-1.7281	-1.1321e-10
58283136	rs889590	6.39006e-08	-1.55739	-1.1321e-10	0.000203005	-1.17278	-1.1321e-10	0.000203059	-1.17311	-1.1321e-10
58283141	rs889591	4.57512e-08	-1.056	-0.835507	0.000161483	-0.55475	-0.84686	0.000161498	-0.555267	-0.84684
58283281	rs3759959	4.22577e-08	-1.21915	-0.751784	8.48475e-05	-1.27912	-0.766034	8.48915e-05	-1.27922	-0.766007
58284553	rs3784918	2.14372e-08	-1.66815	-0.98144	4.74446e-05	-1.64287	-0.983578	4.74757e-05	-1.64281	-0.983575
58284691	rs10852560	2.13644e-08	-1.67104	-0.981951	4.72627e-05	-1.64632	-0.983968	4.72936e-05	-1.64626	-0.983965
58285124	rs1974878	2.02908e-08	-1.72428	-0.980271	4.47157e-05	-1.70302	-0.982667	4.47434e-05	-1.70299	-0.982663
58285125	rs1974877	2.12167e-08	-1.6766	-0.983327	4.69002e-05	-1.65301	-0.984981	4.69307e-05	-1.65295	-0.984978
58285188	rs2731761	2.20207e-08	-1.71079	-0.911954	5.04682e-05	-1.65673	-0.907936	5.0487e-05	-1.65693	-0.907959
58285203	rs1974876	2.02949e-08	-1.72345	-0.980903	4.4786e-05	-1.70095	-0.983162	4.48138e-05	-1.70093	-0.983159
58285690	rs117469490	5.42694e-08	-1.72076	-1.1321e-10	0.000121087	-1.6895	-1.1321e-10	0.000121152	-1.68956	-1.1321e-10
58286076	rs149040398	1.13081e-07	-1.19985e-10	-0.986613	0.000244582	-1.19985e-10	-0.986462	0.000244726	-1.19985e-10	-0.986463
58286133	rs58552020	3.56804e-08	-1.2891	-0.851018	7.55994e-05	-1.29155	-0.869009	7.56464e-05	-1.29158	-0.868952
58286306	rs148183928	1.2126e-07	-1.19985e-10	-0.916784	0.000263035	-1.19985e-10	-0.913723	0.000263191	-1.19985e-10	-0.913722
58286560	rs141369267	1.13083e-07	-1.19985e-10	-0.986598	0.000244576	-1.19985e-10	-0.986486	0.00024472	-1.19985e-10	-0.986487
58287245	rs142562822	1.13086e-07	-1.19985e-10	-0.986569	0.000244566	-1.19985e-10	-0.986525	0.00024471	-1.19985e-10	-0.986527
58287759	rs2303227	1.22656e-07	-1.19985e-10	-0.905341	0.000265341	-1.19985e-10	-0.904997	0.000265499	-1.19985e-10	-0.90499
58288362	rs76118865	1.40746e-07	-1.19985e-10	-0.767766	0.000304229	-1.19985e-10	-0.76823	0.000304403	-1.19985e-10	-0.768247
58288648	rs11640515	2.14546e-08	-1.66505	-0.983733	4.8039e-05	-1.62873	-0.985266	4.80705e-05	-1.62867	-0.985264
58288653	rs11640840	2.03927e-08	-1.71979	-0.979751	4.55004e-05	-1.68604	-0.982251	4.55289e-05	-1.68601	-0.982247
58288959	rs11076229	2.13684e-08	-1.66801	-0.984794	4.78267e-05	-1.63246	-0.985964	4.78581e-05	-1.6324	-0.985963
58288985	rs11076230	2.03346e-08	-1.72045	-0.981951	4.53879e-05	-1.6868	-0.983968	4.54164e-05	-1.68676	-0.983965
58289177	rs12596498	2.03611e-08	-1.71965	-0.98144	4.54546e-05	-1.68572	-0.983578	4.54831e-05	-1.68569	-0.983575
58289328	rs2550335	5.68381e-08	-1.67451	-1.1321e-10	0.00011719	-1.72221	-1.1321e-10	0.000117259	-1.72222	-1.1321e-10
58289588	rs191553209	1.13152e-07	-1.19985e-10	-0.985988	0.000244532	-1.19985e-10	-0.986665	0.000244676	-1.19985e-10	-0.986665
58289758	rs72786110	2.03611e-08	-1.71965	-0.98144	4.54546e-05	-1.68572	-0.983578	4.54831e-05	-1.68569	-0.983575
58289807	rs16959980	2.03836e-08	-1.71965	-0.98034	4.54936e-05	-1.68572	-0.98272	4.55221e-05	-1.68569	-0.982716
58290350	rs72786111	2.03507e-08	-1.71965	-0.981951	4.54369e-05	-1.68572	-0.983968	4.54653e-05	-1.68569	-0.983965
58290606	rs11641332	2.03611e-08	-1.71965	-0.98144	4.54546e-05	-1.68572	-0.983578	4.54831e-05	-1.68569	-0.983575
58291298	rs145362978	2.07428e-07	-1.19985e-10	-0.379934	0.000435101	-1.19985e-10	-0.410434	0.000435377	-1.19985e-10	-0.410389
58291999	rs12599433	2.0197e-08	-1.72468	-0.984511	4.35157e-05	-1.72709	-0.985801	4.35416e-05	-1.72708	-0.9858
58292214	rs1125849	2.03825e-08	-1.71357	-0.98647	4.45824e-05	-1.702	-0.986672	4.46102e-05	-1.70197	-0.986672
58292303	rs34121740	1.15559e-07	-1.19985e-10	-0.964938	0.000249485	-1.19985e-10	-0.966611	0.000249632	-1.19985e-10	-0.966611
58292547	rs16959998	2.04735e-08	-1.71316	-0.982435	4.35784e-05	-1.7271	-0.984349	4.3604e-05	-1.72711	-0.984346
58292660	rs11649203	2.01497e-08	-1.72532	-0.986208	4.34961e-05	-1.72669	-0.986654	4.3522e-05	-1.72668	-0.986654
58292818	rs11644276	2.01225e-08	-1.72641	-0.98647	4.35393e-05	-1.72568	-0.986671	4.35653e-05	-1.72567	-0.986671
58293077	rs2731759	2.23094e-08	-1.69567	-0.91404	5.54791e-05	-1.55524	-0.914762	5.55016e-05	-1.55543	-0.914755
58293249	rs2550338	2.28248e-08	-1.66554	-0.921333	5.67073e-05	-1.51571	-0.932399	5.673e-05	-1.51592	-0.932376
58294138	rs11076231	3.79194e-08	-1.31341	-0.765851	6.307e-05	-1.57969	-0.762079	6.31135e-05	-1.57956	-0.762101
58294512	rs2550339	2.19108e-08	-1.66284	-0.964907	4.4339e-05	-1.72705	-0.967101	4.43654e-05	-1.72705	-0.967095
58294700	rs2550340	2.68336e-08	-1.49598	-0.929088	6.17609e-05	-1.42921	-0.933534	6.17823e-05	-1.42947	-0.933517
58294724	rs2550341	2.16784e-08	-1.68774	-0.950671	4.85114e-05	-1.6561	-0.948117	4.85337e-05	-1.65622	-0.948119
58294915	rs75715084	6.4171e-08	-1.55317	-1.1321e-10	0.000117859	-1.71652	-1.1321e-10	0.000117926	-1.71654	-1.1321e-10
58295198	rs12708994	3.80066e-08	-1.09256	-0.984397	5.88022e-05	-1.42695	-0.984883	5.88204e-05	-1.42723	-0.984881
58295350	rs147461374	1.27282e-07	-1.19985e-10	-0.868314	0.000279806	-1.19985e-10	-0.851914	0.000279963	-1.19985e-10	-0.851944
58295735	rs11076232	3.85167e-08	-1.0796	-0.984029	5.935e-05	-1.41801	-0.984555	5.93681e-05	-1.41829	-0.984553
58295765	rs11076233	3.2118e-08	-1.26646	-0.978846	5.44836e-05	-1.50834	-0.979771	5.45021e-05	-1.50859	-0.979767
58295892	rs11076234	3.1749e-08	-1.27737	-0.979488	5.40435e-05	-1.51585	-0.980373	5.40621e-05	-1.5161	-0.980369
58296040	rs11076235	3.20974e-08	-1.26646	-0.979488	5.44508e-05	-1.50834	-0.980373	5.44693e-05	-1.50859	-0.980369
58296047	rs11076236	3.24746e-08	-1.25542	-0.978846	5.49015e-05	-1.5007	-0.979771	5.49198e-05	-1.50096	-0.979767
58296172	rs11076237	3.14086e-08	-1.28815	-0.979488	5.36463e-05	-1.52323	-0.980373	5.3665e-05	-1.52347	-0.980369
58296542	rs9923694	3.24747e-08	-1.2575	-0.976758	5.5096e-05	-1.49913	-0.977803	5.51147e-05	-1.49939	-0.977798
58296545	rs3815802	2.07802e-08	-1.70967	-0.971051	4.65704e-05	-1.67843	-0.966619	4.65926e-05	-1.67853	-0.966626
58296843	rs144028663	1.13159e-07	-1.19985e-10	-0.985924	0.00024514	-1.19985e-10	-0.984184	0.000245283	-1.19985e-10	-0.984188
58296955	rs2731738	5.52606e-08	-0.752939	-0.949722	6.05454e-05	-1.43835	-0.944267	6.05758e-05	-1.43842	-0.94428
58297279	rs12596550	3.86717e-08	-1.08005	-0.979561	6.20197e-05	-1.37813	-0.980435	6.2035e-05	-1.37847	-0.980431
58297421	rs4784907	3.82474e-08	-1.09172	-0.978923	6.15277e-05	-1.38669	-0.979836	6.15432e-05	-1.38703	-0.979833
58297448	rs2550342	5.42138e-08	-0.773248	-0.948538	5.99577e-05	-1.44937	-0.942999	5.99879e-05	-1.44945	-0.943012
58297519	rs2468492	3.04651e-08	-1.39644	-0.901695	4.74989e-05	-1.71908	-0.906222	4.75269e-05	-1.7191	-0.906209
58297707	rs12923472	5.56641e-08	-1.69539	-1.1321e-10	0.000117372	-1.72066	-1.1321e-10	0.000117441	-1.72066	-1.1321e-10
58297743	rs2550343	3.08095e-08	-1.3852	-0.901695	4.75908e-05	-1.71715	-0.906222	4.76188e-05	-1.71716	-0.906209
58297814	rs4784908	4.08095e-08	-1.02688	-0.978923	6.45474e-05	-1.33878	-0.979836	6.45622e-05	-1.33914	-0.979833
58297919	rs4784909	3.8203e-08	-1.09225	-0.979561	6.13095e-05	-1.38964	-0.980435	6.13249e-05	-1.38998	-0.980431
58298278	rs138303962	1.13093e-07	-1.19985e-10	-0.986509	0.000244837	-1.19985e-10	-0.985419	0.00024498	-1.19985e-10	-0.985422
58298346	rs12447995	6.13339e-08	-1.59839	-1.1321e-10	0.000137158	-1.56488	-1.1321e-10	0.000137253	-1.56478	-1.1321e-10
58298471	rs4784910	4.2115e-08	-1.21696	-0.757355	7.33416e-05	-1.43125	-0.759634	7.33627e-05	-1.43157	-0.759618
58298743	rs9937285	3.8252e-08	-1.09466	-0.975867	6.2774e-05	-1.36953	-0.976943	6.27899e-05	-1.36987	-0.976938
58299149	rs146371765	1.14335e-07	-1.19985e-10	-0.975587	0.000248556	-1.19985e-10	-0.970343	0.0002487	-1.19985e-10	-0.970355
58299561	rs72786117	2.19638e-07	-0.322738	-1.1321e-10	0.0004729	-0.327127	-1.1321e-10	0.000473157	-0.327173	-1.1321e-10
58299570	rs13331556	3.8587e-08	-1.08301	-0.978791	6.31522e-05	-1.36075	-0.979709	6.31679e-05	-1.3611	-0.979705
58299711	rs2550344	2.18431e-08	-1.67162	-0.959217	5.01739e-05	-1.61721	-0.953304	5.01951e-05	-1.61737	-0.953313
58299774	rs117324445	1.13384e-07	-1.19985e-10	-0.983941	0.000245901	-1.19985e-10	-0.981082	0.000246044	-1.19985e-10	-0.981089
58299793	rs13331366	3.91208e-08	-1.06995	-0.978116	6.38194e-05	-1.35088	-0.979074	6.3835e-05	-1.35123	-0.979069
58299813	rs13331369	3.9123e-08	-1.06995	-0.978059	6.38236e-05	-1.35088	-0.979008	6.38392e-05	-1.35123	-0.979004
58299912	rs12596594	3.95881e-08	-1.05675	-0.979438	6.43811e-05	-1.34087	-0.980317	6.43965e-05	-1.34123	-0.980313
58300064	rs7190813	3.91208e-08	-1.06995	-0.978116	6.38194e-05	-1.35088	-0.979074	6.3835e-05	-1.35123	-0.979069
58300187	rs7196686	3.90691e-08	-1.06995	-0.979438	6.37401e-05	-1.35088	-0.980317	6.37557e-05	-1.35123	-0.980313
58300697	rs4784911	3.916e-08	-1.0689	-0.978167	6.51922e-05	-1.32958	-0.97909	6.52077e-05	-1.32994	-0.979085
58300699	rs12708995	3.91338e-08	-1.0689	-0.978836	6.51511e-05	-1.32958	-0.979721	6.51666e-05	-1.32994	-0.979717
58300742	rs4784912	3.58781e-08	-1.15642	-0.978174	6.09433e-05	-1.39694	-0.979129	6.09597e-05	-1.39726	-0.979124
58300771	rs4784913	3.54809e-08	-1.16897	-0.976755	6.05492e-05	-1.40477	-0.977788	6.05659e-05	-1.40509	-0.977783
58301063	rs142127048	1.36265e-07	-1.19985e-10	-0.800118	0.000293346	-1.19985e-10	-0.804658	0.000293521	-1.19985e-10	-0.804652
58301187	rs7197565	3.82798e-08	-1.09466	-0.97514	6.28171e-05	-1.36953	-0.976256	6.2833e-05	-1.36987	-0.976251
58301829	rs8061107	3.77628e-08	-1.10747	-0.975925	6.21691e-05	-1.37915	-0.977002	6.21851e-05	-1.37949	-0.976997
58301920	rs140955835	1.25232e-07	-1.19985e-10	-0.884551	0.000272342	-1.19985e-10	-0.878952	0.000272499	-1.19985e-10	-0.878965
58301980	rs12708996	3.82498e-08	-1.09466	-0.975925	6.27702e-05	-1.36953	-0.977002	6.27861e-05	-1.36987	-0.976997
58302040	rs11644149	2.78801e-08	-1.40013	-0.986677	5.52693e-05	-1.48738	-0.986414	5.52915e-05	-1.48757	-0.986415
58302273	rs10500406	3.77067e-08	-1.10747	-0.977413	6.20815e-05	-1.37915	-0.978411	6.20975e-05	-1.37949	-0.978406
58302426	rs12708997	3.76951e-08	-1.1064	-0.978791	6.21298e-05	-1.37708	-0.979709	6.21457e-05	-1.37741	-0.979705
58302582	rs12708998	2.98694e-08	-1.33162	-0.986265	5.33489e-05	-1.52312	-0.986041	5.33668e-05	-1.52337	-0.98604
58302658	rs13330986	3.76071e-08	-1.10747	-0.980058	6.19274e-05	-1.37915	-0.980897	6.19433e-05	-1.37949	-0.980893
58303219	rs67050143	3.21935e-08	-1.2908	-0.952156	4.8456e-05	-1.65846	-0.946899	4.84825e-05	-1.65849	-0.946912
58303599	rs4784030	2.33599e-08	-1.62606	-0.937645	5.33905e-05	-1.57345	-0.934934	5.34117e-05	-1.57364	-0.934935
58304110	rs148633407	1.20176e-07	-1.19985e-10	-0.925764	0.000260556	-1.19985e-10	-0.923192	0.00026071	-1.19985e-10	-0.923192
58304458	rs6499944	3.66338e-08	-1.13149	-0.98226	6.04251e-05	-1.40167	-0.98294	6.04409e-05	-1.402	-0.982937
58304748	rs16960001	3.17907e-08	-1.30411	-0.951434	4.8354e-05	-1.66134	-0.946124	4.83795e-05	-1.66139	-0.946138
58304805	rs150723867	1.13446e-07	-1.19985e-10	-0.983392	0.000246092	-1.19985e-10	-0.980308	0.000246235	-1.19985e-10	-0.980315
58305174	rs56951299	5.52338e-08	-0.775541	-0.927605	6.11846e-05	-1.45133	-0.920786	6.12152e-05	-1.4514	-0.920803
58305580	rs10852561	6.75187e-08	-1.50232	-1.1321e-10	0.000122348	-1.67914	-1.1321e-10	0.000122426	-1.67909	-1.1321e-10
58305768	rs56305478	2.7461e-08	-1.52367	-0.878287	4.81627e-05	-1.72778	-0.883646	4.81919e-05	-1.72778	-0.883632
58305806	rs55919837	3.22753e-08	-1.29014	-0.950282	4.86863e-05	-1.65572	-0.94489	4.87118e-05	-1.65578	-0.944903
58306199	rs59193557	3.20633e-08	-1.29673	-0.950282	4.85567e-05	-1.65839	-0.94489	4.85823e-05	-1.65844	-0.944903
58306974	rs67466204	3.21015e-08	-1.29715	-0.948665	4.86326e-05	-1.65856	-0.943158	4.86581e-05	-1.65861	-0.943172
58307242	rs1834018	3.22724e-08	-1.29184	-0.948665	4.92086e-05	-1.64678	-0.943158	4.92349e-05	-1.64683	-0.943172
58307295	rs1834019	3.21253e-08	-1.29715	-0.947924	4.86711e-05	-1.65856	-0.942366	4.86967e-05	-1.65861	-0.94238
58308067	rs72786128	5.48881e-08	-1.70942	-1.1321e-10	0.00014623	-1.50083	-1.1321e-10	0.000146331	-1.50073	-1.1321e-10
58308112	rs4448927	5.38789e-08	-1.72798	-1.1321e-10	0.000119097	-1.70607	-1.1321e-10	0.000119169	-1.70606	-1.1321e-10
58308114	rs60910883	3.22035e-08	-1.29715	-0.945493	4.87977e-05	-1.65856	-0.939769	4.88233e-05	-1.65861	-0.939783
58308296	rs59356903	3.22883e-08	-1.29715	-0.942861	4.89348e-05	-1.65856	-0.936962	4.89605e-05	-1.65861	-0.936977
58308648	rs55771432	2.9287e-08	-1.40897	-0.92861	4.61273e-05	-1.72111	-0.933493	4.61545e-05	-1.72112	-0.933484
58308761	rs55665812	2.16847e-08	-1.68352	-0.954589	4.66477e-05	-1.6852	-0.958192	4.66773e-05	-1.68516	-0.958185
58308769	rs149272061	1.13664e-07	-1.19985e-10	-0.981478	0.000246727	-1.19985e-10	-0.977728	0.000246871	-1.19985e-10	-0.977737
58308908	rs59369664	4.67404e-08	-0.884629	-0.985484	0.000100618	-0.888028	-0.986648	0.000100674	-0.888064	-0.986647
58309004	rs55801824	2.17121e-08	-1.68769	-0.949164	4.7089e-05	-1.68091	-0.953068	4.7119e-05	-1.68087	-0.95306
58309007	rs4784914	2.53005e-08	-1.5012	-0.982695	4.71678e-05	-1.65123	-0.981064	4.71881e-05	-1.65139	-0.981067
58309038	rs55893717	2.17916e-08	-1.68563	-0.947565	4.70581e-05	-1.68308	-0.951553	4.7088e-05	-1.68304	-0.951545
58309279	rs1966508	2.28716e-08	-1.63039	-0.954434	5.22638e-05	-1.57726	-0.952447	5.22847e-05	-1.57745	-0.952449
58310218	rs72786133	2.17916e-08	-1.68563	-0.947565	4.70581e-05	-1.68308	-0.951553	4.7088e-05	-1.68304	-0.951545
58310416	rs8060113	3.62027e-08	-1.1404	-0.985185	6.01096e-05	-1.40432	-0.985526	6.01255e-05	-1.40464	-0.985524
58310795	rs72786134	2.18093e-08	-1.68769	-0.944695	4.72889e-05	-1.68091	-0.948831	4.7319e-05	-1.68087	-0.948823
58311004	rs2405681	2.27697e-08	-1.63486	-0.954434	5.18739e-05	-1.58475	-0.952447	5.18949e-05	-1.58493	-0.952449
58311040	rs2405682	2.31292e-08	-1.62217	-0.951452	5.54403e-05	-1.52041	-0.950294	5.54621e-05	-1.52061	-0.950291
58311044	rs115161167	4.77122e-08	-0.86354	-0.985994	0.000102756	-0.866982	-0.986668	0.000102813	-0.867018	-0.986669
58311108	rs55976433	2.84988e-08	-1.44663	-0.918228	4.63764e-05	-1.72568	-0.923539	4.64039e-05	-1.72569	-0.923528
58311476	rs146536142	1.13186e-07	-1.19985e-10	-0.985687	0.000245242	-1.19985e-10	-0.983766	0.000245385	-1.19985e-10	-0.983771
58311752	rs72786135	2.17029e-08	-1.69356	-0.943716	4.76568e-05	-1.67409	-0.947901	4.76873e-05	-1.67404	-0.947893
58313190	rs7200791	2.11828e-08	-1.68778	-0.973755	4.8208e-05	-1.64072	-0.969763	4.82292e-05	-1.64087	-0.96977
58313225	rs56320959	2.86464e-08	-1.44147	-0.918228	4.63996e-05	-1.72518	-0.923539	4.64271e-05	-1.72519	-0.923528
58313242	rs7193906	2.24753e-08	-1.64391	-0.958394	5.10829e-05	-1.59603	-0.956532	5.1104e-05	-1.59621	-0.956533
58313302	rs60492691	4.62613e-08	-0.893923	-0.986492	9.97106e-05	-0.897304	-0.986436	9.97656e-05	-0.897339	-0.986438
58313413	rs7200123	2.40655e-08	-1.55077	-0.983166	4.58272e-05	-1.67951	-0.981626	4.58484e-05	-1.67963	-0.981629
58313566	rs6499945	3.46117e-08	-1.18644	-0.984086	5.81376e-05	-1.43858	-0.984623	5.81542e-05	-1.43888	-0.984621
58313806	rs4784915	2.10144e-08	-1.68327	-0.986241	4.81371e-05	-1.62535	-0.986609	4.81582e-05	-1.6255	-0.986609
58313948	rs17241091	7.79892e-08	-1.35815	-1.1321e-10	0.000160036	-1.41061	-1.1321e-10	0.000160136	-1.41058	-1.1321e-10
58314433	rs2241414	2.25937e-08	-1.68566	-0.911389	4.86287e-05	-1.68483	-0.916964	4.86597e-05	-1.6848	-0.916953
58314598	rs1052276	2.25476e-08	-1.68771	-0.911389	4.87316e-05	-1.68272	-0.916964	4.87627e-05	-1.68268	-0.916953
58315051	rs16960027	2.26425e-08	-1.69164	-0.903255	4.93304e-05	-1.67834	-0.909129	4.9362e-05	-1.6783	-0.909117
58315125	rs16960029	2.27427e-08	-1.68859	-0.901882	4.92986e-05	-1.68031	-0.907805	4.93303e-05	-1.68027	-0.907794
58315214	rs55693470	7.419e-08	-0.935232	-0.47286	8.51474e-05	-1.56379	-0.477837	8.51981e-05	-1.5638	-0.477818
58315412	rs117540929	1.13175e-07	-1.19985e-10	-0.985787	0.0002452	-1.19985e-10	-0.983938	0.000245343	-1.19985e-10	-0.983943
58315510	rs72786138	2.27029e-08	-1.69173	-0.900498	4.97545e-05	-1.67244	-0.90647	4.97866e-05	-1.6724	-0.906459
58315581	rs16960032	2.2705e-08	-1.69164	-0.900498	4.94617e-05	-1.67834	-0.90647	4.94934e-05	-1.6783	-0.906459
58315619	rs117294870	1.16398e-07	-1.19985e-10	-0.957708	0.000249923	-1.19985e-10	-0.964858	0.000250074	-1.19985e-10	-0.964845
58315631	rs16960035	2.27945e-08	-1.68771	-0.900498	4.92456e-05	-1.68272	-0.90647	4.92771e-05	-1.68268	-0.906459
58315989	rs11642943	2.69348e-08	-1.43463	-0.986674	5.39903e-05	-1.51087	-0.986337	5.40123e-05	-1.51105	-0.986338
58316063	rs78302648	2.2473e-08	-1.68115	-0.921254	4.69826e-05	-1.70979	-0.926444	4.70116e-05	-1.70977	-0.926434
58316229	rs72786139	2.26425e-08	-1.69164	-0.903255	4.93304e-05	-1.67834	-0.909129	4.9362e-05	-1.6783	-0.909117
58316515	rs3743580	2.26116e-08	-1.69164	-0.904616	4.92657e-05	-1.67834	-0.910442	4.92972e-05	-1.6783	-0.91043
58316628	rs3743581	4.6299e-08	-0.897506	-0.982095	0.000100266	-0.900879	-0.97731	0.00010032	-0.900914	-0.977324
58316697	rs138079638	5.78265e-08	-1.65727	-1.1321e-10	0.000119238	-1.70489	-1.1321e-10	0.000119309	-1.70489	-1.1321e-10
58316867	rs3826096	3.19618e-08	-1.26497	-0.985209	5.56432e-05	-1.4823	-0.984747	5.56602e-05	-1.48259	-0.98475
58316958	rs11865985	2.24754e-08	-1.69353	-0.908767	4.91803e-05	-1.67608	-0.91444	4.92118e-05	-1.67604	-0.914429
58316983	rs67746089	4.64782e-08	-0.893923	-0.981815	0.000100665	-0.897304	-0.976911	0.000100719	-0.897339	-0.976925
58317024	rs16960040	2.25053e-08	-1.69353	-0.90744	4.92432e-05	-1.67608	-0.913162	4.92748e-05	-1.67604	-0.913151
58317202	rs72786146	2.2634e-08	-1.68566	-0.909606	4.8709e-05	-1.68483	-0.915315	4.87401e-05	-1.6848	-0.915304
58317761	rs16960042	2.2459e-08	-1.69164	-0.911389	4.89454e-05	-1.67834	-0.916964	4.89767e-05	-1.6783	-0.916953
58318332	rs2303228	4.40267e-08	-0.949315	-0.98061	9.54115e-05	-0.952582	-0.975231	9.54629e-05	-0.952616	-0.975247
58318604	rs3815803	3.19325e-08	-1.26497	-0.986127	5.55829e-05	-1.4823	-0.985832	5.55999e-05	-1.48259	-0.985833
58318759	rs150049918	1.51572e-07	-1.19985e-10	-0.69366	0.00032886	-1.19985e-10	-0.690378	0.000329057	-1.19985e-10	-0.69037
58318776	rs72786150	2.26445e-08	-1.68143	-0.913378	4.83565e-05	-1.68891	-0.918504	4.83872e-05	-1.68887	-0.918494
58318939	rs78763347	2.26445e-08	-1.68143	-0.913378	4.83565e-05	-1.68891	-0.918504	4.83872e-05	-1.68887	-0.918494
58319005	rs72786153	2.2567e-08	-1.68357	-0.914664	4.83938e-05	-1.6869	-0.919745	4.84246e-05	-1.68686	-0.919735
58319092	rs9923981	2.32897e-08	-1.58068	-0.98603	4.52003e-05	-1.68954	-0.985364	4.52219e-05	-1.68965	-0.985366
58319183	rs1820236	2.18304e-08	-1.68141	-0.950012	4.9306e-05	-1.63983	-0.94814	4.93279e-05	-1.63997	-0.948141
58319198	rs1820237	2.29085e-08	-1.66727	-0.915939	4.7701e-05	-1.70009	-0.920974	4.7731e-05	-1.70006	-0.920964
58319225	rs1820238	2.26277e-08	-1.6796	-0.915939	4.81857e-05	-1.68998	-0.920974	4.82163e-05	-1.68994	-0.920964
58319533	rs1820240	2.21357e-08	-1.70363	-0.913894	4.96631e-05	-1.66175	-0.919002	4.96952e-05	-1.6617	-0.918992
58319548	rs1820241	2.21703e-08	-1.70207	-0.913894	4.95387e-05	-1.66426	-0.919002	4.95707e-05	-1.66421	-0.918992
58319554	rs1820242	2.21703e-08	-1.70207	-0.913894	4.95387e-05	-1.66426	-0.919002	4.95707e-05	-1.66421	-0.918992
58319783	rs72786155	2.25764e-08	-1.67923	-0.918581	4.80203e-05	-1.69087	-0.923518	4.80508e-05	-1.69083	-0.923509
58320211	rs4784916	2.18304e-08	-1.68141	-0.950012	4.9306e-05	-1.63983	-0.94814	4.93279e-05	-1.63997	-0.948141
58320503	rs66776051	4.46435e-08	-0.938522	-0.977489	9.68473e-05	-0.941811	-0.971065	9.68992e-05	-0.941846	-0.971084
58320560	rs72786158	2.24933e-08	-1.67923	-0.922267	4.78502e-05	-1.69087	-0.927067	4.78805e-05	-1.69083	-0.927058
58320616	rs72786160	2.2417e-08	-1.68143	-0.923474	4.78886e-05	-1.68891	-0.928228	4.79189e-05	-1.68887	-0.928218
58320749	rs72786162	9.1884e-08	-0.327597	-0.866596	0.000200134	-0.322087	-0.86494	0.000200251	-0.322119	-0.864908
58320770	rs72786164	2.25167e-08	-1.67699	-0.923474	4.77035e-05	-1.69278	-0.928228	4.77337e-05	-1.69275	-0.928218
58320820	rs72786165	2.23902e-08	-1.68143	-0.924669	4.78336e-05	-1.68891	-0.929377	4.78639e-05	-1.68887	-0.929367
58320844	rs8048836	2.33064e-08	-1.58068	-0.985313	4.52439e-05	-1.68954	-0.984399	4.52655e-05	-1.68965	-0.984401
58320974	rs72786166	2.23894e-08	-1.68143	-0.924704	4.78393e-05	-1.68891	-0.929257	4.78697e-05	-1.68887	-0.929247
58321115	rs56131447	2.24394e-08	-1.67923	-0.924669	4.77398e-05	-1.69087	-0.929377	4.77701e-05	-1.69083	-0.929367
58321220	rs8047708	2.40809e-08	-1.54829	-0.985015	4.70846e-05	-1.65005	-0.984019	4.71053e-05	-1.65019	-0.984021
58321281	rs55715369	2.23423e-08	-1.68357	-0.924669	4.79299e-05	-1.6869	-0.929377	4.79603e-05	-1.68686	-0.929367
58321433	rs140068619	1.15598e-07	-1.19985e-10	-0.9646	0.000248497	-1.19985e-10	-0.970579	0.000248647	-1.19985e-10	-0.970568
58321559	rs55820457	2.23637e-08	-1.68143	-0.925853	4.77792e-05	-1.68891	-0.930514	4.78095e-05	-1.68887	-0.930505
58321793	rs55685520	2.23375e-08	-1.68143	-0.927025	4.77254e-05	-1.68891	-0.931641	4.77557e-05	-1.68887	-0.931632
58321931	rs56358295	2.23375e-08	-1.68143	-0.927025	4.77254e-05	-1.68891	-0.931641	4.77557e-05	-1.68887	-0.931632
58322289	rs4784031	3.22867e-08	-1.25378	-0.986287	5.60275e-05	-1.47413	-0.986034	5.60445e-05	-1.47442	-0.986035
58322851	rs11644244	2.59219e-08	-1.47567	-0.983965	5.21814e-05	-1.54597	-0.98532	5.22037e-05	-1.54613	-0.985318
58322860	rs28463878	2.3763e-08	-1.68447	-0.862121	5.0659e-05	-1.69574	-0.865152	5.06862e-05	-1.6958	-0.865149
58323095	rs76912933	2.2172e-08	-1.68771	-0.928186	4.7968e-05	-1.68272	-0.932756	4.79986e-05	-1.68268	-0.932747
58323168	rs72786171	2.2172e-08	-1.68771	-0.928186	4.7968e-05	-1.68272	-0.932756	4.79986e-05	-1.68268	-0.932747
58323722	rs72786174	2.90158e-08	-1.44375	-0.903137	4.71032e-05	-1.72505	-0.908616	4.71312e-05	-1.72506	-0.908605
58323960	rs114410328	2.20499e-08	-1.6897	-0.931714	4.79095e-05	-1.68056	-0.936141	4.794e-05	-1.68052	-0.936132
58324110	rs144896660	1.15031e-07	-1.19985e-10	-0.969518	0.000247413	-1.19985e-10	-0.974954	0.000247561	-1.19985e-10	-0.974943
58324128	rs149030118	1.13378e-07	-1.19985e-10	-0.983996	0.000245323	-1.19985e-10	-0.983435	0.000245468	-1.19985e-10	-0.983435
58324506	rs4784032	6.66149e-08	-1.51579	-1.1321e-10	0.000119167	-1.70548	-1.1321e-10	0.000119235	-1.7055	-1.1321e-10
58324802	rs117461698	6.872e-08	-1.48468	-1.1321e-10	0.000140056	-1.54397	-1.1321e-10	0.000140141	-1.54395	-1.1321e-10
58324803	rs3803583	3.3681e-08	-1.34231	-0.855476	5.0242e-05	-1.70762	-0.861539	5.02714e-05	-1.70764	-0.861526
58324807	rs3803582	2.41075e-08	-1.64292	-0.889274	4.83441e-05	-1.71318	-0.894488	4.83742e-05	-1.71316	-0.894477
58325623	rs72786177	2.94682e-08	-1.42434	-0.907074	4.70698e-05	-1.7229	-0.91148	4.70975e-05	-1.72291	-0.911471
58325863	rs2897203	2.63215e-08	-1.46296	-0.981372	5.77937e-05	-1.44839	-0.980743	5.78176e-05	-1.44856	-0.980743
58326610	rs6499946	2.62588e-08	-1.46296	-0.983759	5.76467e-05	-1.44839	-0.983288	5.76707e-05	-1.44856	-0.983288
58327075	rs147930508	1.16376e-07	-1.19985e-10	-0.957898	0.000253619	-1.19985e-10	-0.950178	0.000253764	-1.19985e-10	-0.950197
58327128	rs6499947	4.4535e-08	-1.02138	-0.897064	6.33817e-05	-1.43622	-0.900617	6.34061e-05	-1.43642	-0.900617
58327197	rs7205814	3.27811e-08	-1.25679	-0.968076	5.69214e-05	-1.47813	-0.966211	5.69382e-05	-1.47842	-0.96622
58327231	rs7188579	9.04254e-08	-0.309884	-0.900312	0.000106467	-0.921834	-0.896343	0.000106489	-0.9222	-0.896362
58327646	rs2288012	2.38428e-08	-1.56506	-0.978177	5.30951e-05	-1.53348	-0.980444	5.3119e-05	-1.53363	-0.980441
58327742	rs2288013	3.58089e-08	-1.22936	-0.907167	4.93425e-05	-1.68469	-0.902534	4.93694e-05	-1.68472	-0.90255
58327774	rs2288014	4.87381e-08	-0.844103	-0.984156	0.00010536	-0.847583	-0.981044	0.000105417	-0.84762	-0.981052
58327945	rs2288015	3.60601e-08	-1.22237	-0.907167	4.94452e-05	-1.68261	-0.902534	4.94721e-05	-1.68264	-0.90255
58329033	rs67360230	4.89451e-08	-0.840413	-0.983608	0.000105834	-0.8439	-0.980239	0.000105892	-0.843937	-0.980248
58329157	rs7194328	5.40599e-08	-0.831	-0.893629	7.69341e-05	-1.25355	-0.889511	7.69558e-05	-1.25384	-0.889531
58329166	rs75893586	4.87648e-08	-0.844103	-0.983608	0.000105445	-0.847583	-0.980239	0.000105502	-0.84762	-0.980248
58329208	rs56357795	2.39233e-08	-1.61068	-0.929185	4.65913e-05	-1.71936	-0.925235	4.66189e-05	-1.71935	-0.925249
58329222	rs56311622	2.4008e-08	-1.60715	-0.929185	4.65479e-05	-1.72029	-0.925235	4.65755e-05	-1.72028	-0.925249
58329259	rs72786183	2.87414e-08	-1.42424	-0.932141	4.60259e-05	-1.72242	-0.93439	4.60526e-05	-1.72243	-0.93439
58329369	rs72786184	2.85581e-08	-1.42952	-0.93326	4.59432e-05	-1.72312	-0.935485	4.59699e-05	-1.72313	-0.935485
58329573	rs11864723	3.96771e-08	-1.10808	-0.92587	5.38306e-05	-1.58618	-0.91399	5.38566e-05	-1.58625	-0.914023
58329586	rs11860200	2.0094e-08	-1.72811	-0.986192	4.39543e-05	-1.7162	-0.986661	4.39794e-05	-1.71622	-0.986661
58329752	rs66994138	3.85959e-08	-1.1333	-0.92827	5.30525e-05	-1.59811	-0.916617	5.30783e-05	-1.59818	-0.916649
58329828	rs10852562	2.54728e-08	-1.50101	-0.976097	5.72397e-05	-1.46012	-0.978646	5.72632e-05	-1.4603	-0.978643
58330130	rs61466143	3.90455e-08	-1.12495	-0.92504	5.34494e-05	-1.59419	-0.913083	5.34753e-05	-1.59426	-0.913116
58330923	rs61586145	2.00929e-08	-1.72809	-0.986264	4.39311e-05	-1.71675	-0.986644	4.39563e-05	-1.71676	-0.986645
58331364	rs117342584	5.39628e-08	-1.72643	-1.1321e-10	0.000121598	-1.68529	-1.1321e-10	0.000121672	-1.68527	-1.1321e-10
58331630	rs12449194	2.56478e-08	-1.49976	-0.970498	5.17249e-05	-1.56634	-0.973731	5.17476e-05	-1.5665	-0.973726
58331668	rs117528057	6.9039e-08	-1.48005	-1.1321e-10	0.000148989	-1.48214	-1.1321e-10	0.000149036	-1.48241	-1.1321e-10
58331686	rs11862618	3.76747e-08	-1.1416	-0.944134	5.19181e-05	-1.60197	-0.93437	5.19436e-05	-1.60204	-0.934398
58331773	rs11859733	3.73657e-08	-1.14983	-0.944134	5.17209e-05	-1.60578	-0.93437	5.17465e-05	-1.60585	-0.934398
58331920	rs60569893	3.76263e-08	-1.1416	-0.945421	5.1844e-05	-1.60197	-0.935798	5.18695e-05	-1.60204	-0.935825
58332076	rs10852563	2.07862e-08	-1.69468	-0.985751	4.73493e-05	-1.64369	-0.984769	4.73703e-05	-1.64384	-0.98477
58332098	rs12446325	1.45383e-07	-1.19985e-10	-0.735346	0.000313229	-1.19985e-10	-0.739077	0.000313416	-1.19985e-10	-0.739069
58332362	rs151004538	1.17041e-07	-1.19985e-10	-0.952195	0.000255245	-1.19985e-10	-0.943788	0.00025539	-1.19985e-10	-0.943808
58332382	rs77375735	2.01078e-08	-1.72752	-0.986095	4.37589e-05	-1.72064	-0.986673	4.37842e-05	-1.72066	-0.986674
58332383	rs4293365	3.6344e-08	-1.175	-0.946688	5.09886e-05	-1.6172	-0.937207	5.10139e-05	-1.61727	-0.937234
58332822	rs118008170	7.74679e-08	-1.36486	-1.1321e-10	0.000176962	-1.31008	-1.1321e-10	0.000177095	-1.30991	-1.1321e-10
58333177	rs56681526	3.53642e-08	-1.175	-0.974017	4.92539e-05	-1.6172	-0.971821	4.92791e-05	-1.61727	-0.971831
58333179	rs57965471	3.51305e-08	-1.183	-0.972646	4.91513e-05	-1.62077	-0.970338	4.91765e-05	-1.62083	-0.97035
58333375	rs56688470	3.57775e-08	-1.16695	-0.970458	4.96227e-05	-1.61358	-0.967984	4.96481e-05	-1.61365	-0.967996
58333983	rs56040127	3.27939e-08	-1.29736	-0.927115	4.74533e-05	-1.703	-0.923266	4.74795e-05	-1.70302	-0.923279
58334039	rs56291660	3.34224e-08	-1.27785	-0.927645	4.76591e-05	-1.69813	-0.923812	4.76854e-05	-1.69815	-0.923826
58334141	rs55778638	2.69929e-08	-1.45522	-0.963925	4.44626e-05	-1.72594	-0.965424	4.44886e-05	-1.72594	-0.965424
58334153	rs66891860	4.2613e-08	-0.994728	-0.967833	9.17426e-05	-0.997898	-0.969127	9.17947e-05	-0.997931	-0.969116
58334196	rs55787712	6.30812e-08	-0.611414	-0.958884	6.34473e-05	-1.38012	-0.955686	6.34782e-05	-1.3802	-0.955702
58334480	rs66680952	3.55223e-08	-1.175	-0.969557	4.94904e-05	-1.6172	-0.967028	4.95158e-05	-1.61727	-0.967041
58334592	rs148162438	1.18755e-07	-1.19985e-10	-0.937658	0.000259379	-1.19985e-10	-0.927722	0.000259526	-1.19985e-10	-0.927746
58334734	rs66468611	4.23902e-08	-0.998076	-0.969728	9.12697e-05	-1.00124	-0.970954	9.13215e-05	-1.00127	-0.970943
58335379	rs11859150	6.15822e-08	-0.633293	-0.961055	6.25395e-05	-1.39228	-0.95793	6.25701e-05	-1.39237	-0.957945
58335464	rs11867107	6.02031e-08	-0.654961	-0.962037	6.17292e-05	-1.40423	-0.95902	6.17595e-05	-1.40432	-0.959035
58335988	rs72786194	2.69134e-08	-1.45522	-0.966875	4.43362e-05	-1.72594	-0.968272	4.4362e-05	-1.72594	-0.968272
58336100	rs61688272	6.15793e-08	-0.633293	-0.961102	6.25333e-05	-1.39228	-0.95803	6.25638e-05	-1.39237	-0.958045
58336256	rs56723249	6.15217e-08	-0.633293	-0.962037	6.24714e-05	-1.39228	-0.95902	6.2502e-05	-1.39237	-0.959035
58336265	rs72786195	5.82392e-08	-0.688126	-0.962037	6.06218e-05	-1.42234	-0.95902	6.06517e-05	-1.42242	-0.959035
58336291	rs11646384	2.7546e-08	-1.49307	-0.905792	5.57392e-05	-1.55895	-0.906381	5.57635e-05	-1.5591	-0.906378
58336339	rs149118404	1.18172e-07	-1.19985e-10	-0.942582	0.000257979	-1.19985e-10	-0.933135	0.000258125	-1.19985e-10	-0.933157
58336385	rs56907746	4.13511e-08	-1.01382	-0.978801	5.18072e-05	-1.56142	-0.977058	5.1832e-05	-1.56153	-0.977066
58336957	rs111824367	4.05537e-08	-1.04643	-0.965659	8.73126e-05	-1.04949	-0.967028	8.73623e-05	-1.04952	-0.967015
58337005	rs112771716	3.67122e-08	-1.12963	-0.98198	7.9114e-05	-1.1325	-0.982626	7.91587e-05	-1.13253	-0.982621
58337206	rs68055654	6.13949e-08	-0.633293	-0.9641	6.23348e-05	-1.39228	-0.961209	6.23653e-05	-1.39237	-0.961223
58337578	rs113326331	6.13413e-08	-0.633293	-0.964975	6.22769e-05	-1.39228	-0.962138	6.23074e-05	-1.39237	-0.962152
58337708	rs11649136	2.79526e-08	-1.48053	-0.903686	5.64554e-05	-1.54828	-0.904283	5.64798e-05	-1.54844	-0.90428
58337751	rs113945985	6.13413e-08	-0.633293	-0.964975	6.22769e-05	-1.39228	-0.962138	6.23074e-05	-1.39237	-0.962152
58338180	rs68103036	4.51482e-08	-0.940085	-0.964686	9.7179e-05	-0.94337	-0.966087	9.72341e-05	-0.943405	-0.966074
58338227	rs117936000	3.29995e-08	-1.2844	-0.933828	4.72765e-05	-1.6998	-0.930199	4.73027e-05	-1.69982	-0.930212
58338482	rs4635329	2.62033e-08	-1.51304	-0.935792	5.90742e-05	-1.47105	-0.936168	5.90988e-05	-1.47122	-0.936166
58338705	rs59342830	6.05758e-08	-0.644154	-0.966671	6.17925e-05	-1.39829	-0.963945	6.18228e-05	-1.39837	-0.963958
58339093	rs12933888	3.55128e-08	-1.62072	-0.524109	8.47085e-05	-1.52387	-0.522925	8.47225e-05	-1.52426	-0.522963
58339245	rs56371652	6.05627e-08	-0.644154	-0.966888	6.17782e-05	-1.39829	-0.964176	6.18086e-05	-1.39837	-0.964189
58339376	rs56076971	2.66983e-08	-1.45522	-0.974897	4.39962e-05	-1.72594	-0.975969	4.40219e-05	-1.72594	-0.975969
58340412	rs146224351	6.04939e-08	-1.61218	-1.1321e-10	0.000117043	-1.72347	-1.1321e-10	0.000117114	-1.72346	-1.1321e-10
58340745	rs118185576	1.44248e-07	-0.743189	-1.1321e-10	0.000310052	-0.749271	-1.1321e-10	0.000310149	-0.749547	-1.1321e-10
58341029	rs34199441	3.42653e-08	-1.20013	-0.980454	4.83672e-05	-1.6283	-0.978894	4.83923e-05	-1.62836	-0.978902
58342131	rs56134345	3.37861e-08	-1.21559	-0.979081	4.81198e-05	-1.63495	-0.977367	4.81448e-05	-1.63501	-0.977376
58342199	rs55851148	3.39827e-08	-1.20789	-0.980979	4.81767e-05	-1.63165	-0.979483	4.82018e-05	-1.63171	-0.979491
58342287	rs145219126	2.6467e-08	-1.45927	-0.979554	4.37873e-05	-1.72629	-0.980382	4.38129e-05	-1.72629	-0.980382
58342536	rs8052933	3.18419e-08	-1.28054	-0.973398	5.69057e-05	-1.4729	-0.971717	5.69222e-05	-1.47319	-0.971725
58342906	rs73554589	1.13214e-07	-1.19985e-10	-0.985444	0.000244919	-1.19985e-10	-0.985084	0.000245062	-1.19985e-10	-0.985088
58342949	rs66797721	3.3968e-08	-1.20789	-0.981411	4.81533e-05	-1.63165	-0.97997	4.81784e-05	-1.63171	-0.979977
58343712	rs73554593	3.368e-08	-1.21559	-0.982225	4.79504e-05	-1.63495	-0.980892	4.79755e-05	-1.63501	-0.980899
58343950	rs73554595	3.39274e-08	-1.20789	-0.982606	4.8088e-05	-1.63165	-0.981328	4.81131e-05	-1.63171	-0.981334
58344233	rs11862641	3.39122e-08	-1.20789	-0.983054	4.80632e-05	-1.63165	-0.981843	4.80883e-05	-1.63171	-0.98185
58344288	rs117089459	1.14643e-07	-1.19985e-10	-0.972899	0.000247629	-1.19985e-10	-0.974081	0.000247775	-1.19985e-10	-0.974081
58344321	rs11859466	3.37863e-08	-1.21127	-0.983395	4.79795e-05	-1.633	-0.982239	4.80046e-05	-1.63306	-0.982245
58344678	rs145822436	5.84033e-08	-1.64735	-1.1321e-10	0.000124364	-1.6628	-1.1321e-10	0.000124412	-1.663	-1.1321e-10
58345072	rs56034555	2.63738e-08	-1.45927	-0.983078	4.3644e-05	-1.72629	-0.983659	4.36695e-05	-1.72629	-0.983659
58345415	rs56409821	3.06467e-08	-1.34534	-0.946852	4.54201e-05	-1.72636	-0.943694	4.54461e-05	-1.72637	-0.943705
58346567	rs72788115	3.21161e-08	-1.29746	-0.947908	4.64417e-05	-1.70302	-0.944791	4.64675e-05	-1.70305	-0.944802
58346629	rs11865612	2.20954e-08	-1.72172	-0.897634	4.73883e-05	-1.72716	-0.900475	4.74173e-05	-1.72716	-0.900449
58346684	rs11862811	3.39122e-08	-1.20789	-0.983054	4.80632e-05	-1.63165	-0.981843	4.80883e-05	-1.63171	-0.98185
58346778	rs117507164	1.21422e-07	-1.19985e-10	-0.915453	0.000265719	-1.19985e-10	-0.90357	0.000265869	-1.19985e-10	-0.903598
58347293	rs150022175	6.47637e-08	-1.54398	-1.1321e-10	0.00011665	-1.72683	-1.1321e-10	0.00011672	-1.72682	-1.1321e-10
58347346	rs72788118	3.2452e-08	-1.29104	-0.943914	4.67078e-05	-1.70146	-0.940643	4.67337e-05	-1.70148	-0.940655
58347443	rs66724303	3.33168e-08	-1.22431	-0.984352	4.76556e-05	-1.63865	-0.983366	4.76807e-05	-1.6387	-0.983371
58347689	rs142281345	1.21923e-07	-1.19985e-10	-0.911333	0.000266903	-1.19985e-10	-0.899125	0.000267053	-1.19985e-10	-0.899154
58348328	rs4402556	2.85749e-08	-1.4754	-0.886792	5.76824e-05	-1.54361	-0.887447	5.77065e-05	-1.54379	-0.887444
58349028	rs11859858	3.39067e-08	-1.2091	-0.982008	4.80957e-05	-1.63217	-0.980646	4.81208e-05	-1.63223	-0.980653
58349131	rs2405683	2.91264e-08	-1.46333	-0.879744	5.88742e-05	-1.53019	-0.880422	5.88984e-05	-1.53037	-0.880419
58349366	rs141041137	1.23411e-07	-1.19985e-10	-0.899203	0.000270407	-1.19985e-10	-0.886084	0.000270558	-1.19985e-10	-0.886115
58349806	rs150121097	2.65616e-08	-1.45408	-0.981177	4.36567e-05	-1.72767	-0.981989	4.36823e-05	-1.72767	-0.981988
58350225	rs12919718	2.66376e-08	-1.53711	-0.895284	5.99059e-05	-1.49743	-0.895807	5.99314e-05	-1.4976	-0.895805
58350398	rs137857176	2.0343e-07	-1.19985e-10	-0.3994	0.000434974	-1.19985e-10	-0.410725	0.000435231	-1.19985e-10	-0.410725
58350534	rs61053101	4.27997e-08	-1.013	-0.945194	9.2084e-05	-1.01613	-0.947185	9.21369e-05	-1.01616	-0.947167
58351696	rs78263708	9.26487e-08	-1.18591	-1.1321e-10	0.00018415	-1.27026	-1.1321e-10	0.000184263	-1.27023	-1.1321e-10
58351881	rs59977599	4.70609e-08	-0.968905	-0.894372	0.000101155	-0.97213	-0.897229	0.000101213	-0.972164	-0.897209
58352383	rs11648691	2.76465e-08	-1.60377	-0.791452	5.4161e-05	-1.69072	-0.803328	5.4189e-05	-1.69082	-0.8033
58352422	rs117321701	1.1386e-07	-1.19985e-10	-0.979753	0.000245491	-1.19985e-10	-0.982753	0.000245637	-1.19985e-10	-0.982746
58352763	rs62040406	2.68363e-08	-1.6707	-0.754268	6.67032e-05	-1.52063	-0.765126	6.67358e-05	-1.52074	-0.765119
58353380	rs113565835	2.88127e-08	-1.36727	-0.986636	4.91994e-05	-1.60422	-0.985912	4.92277e-05	-1.60423	-0.985915
58353843	rs12921475	3.66247e-08	-1.72511	-0.388889	7.66683e-05	-1.71921	-0.427311	7.67224e-05	-1.71916	-0.427249
58354224	rs11645798	3.1672e-08	-1.55192	-0.707364	6.09713e-05	-1.65472	-0.720883	6.10019e-05	-1.65485	-0.720849
58354411	rs147228103	5.38973e-08	-1.72764	-1.1321e-10	0.000128468	-1.63033	-1.1321e-10	0.000128533	-1.63041	-1.1321e-10
58355041	rs4784917	4.06592e-08	-1.65236	-0.357139	8.48729e-05	-1.67979	-0.365066	8.49345e-05	-1.67966	-0.365055
58355094	rs8182147	3.19324e-08	-1.54374	-0.707364	6.14252e-05	-1.64731	-0.720883	6.14551e-05	-1.64745	-0.720849
58355097	rs4784918	4.10557e-08	-1.64805	-0.35174	8.56243e-05	-1.67634	-0.359702	8.56869e-05	-1.67621	-0.359691
58355232	rs4784919	4.07985e-08	-1.64894	-0.357139	8.45865e-05	-1.68317	-0.365066	8.46469e-05	-1.68306	-0.365055
58355529	rs4784920	4.29185e-08	-1.614	-0.341419	8.81443e-05	-1.65759	-0.349445	8.82106e-05	-1.65744	-0.349434
58355819	rs12931722	4.31538e-08	-1.614	-0.335952	8.86244e-05	-1.65759	-0.344012	8.86911e-05	-1.65744	-0.344001
58356023	rs11643029	3.06941e-08	-1.58783	-0.702818	5.99841e-05	-1.67548	-0.716448	6.00149e-05	-1.67559	-0.716414
58356335	rs7204580	2.99361e-08	-1.36367	-0.951982	5.61668e-05	-1.50114	-0.956549	5.62057e-05	-1.50104	-0.956547
58357142	rs4784033	4.7657e-08	-1.14414	-0.706551	7.70401e-05	-1.42159	-0.720091	7.70659e-05	-1.42188	-0.720056
58357442	rs4784921	2.58075e-08	-1.51175	-0.952304	5.10636e-05	-1.59609	-0.95685	5.10972e-05	-1.59602	-0.956847
58357576	rs12444403	3.8672e-08	-1.72798	-0.331623	8.298e-05	-1.7277	-0.33971	8.30288e-05	-1.72772	-0.339699
58358930	rs12599463	3.65377e-08	-1.72776	-0.388619	7.84313e-05	-1.72734	-0.396443	7.84771e-05	-1.72736	-0.396433
58359197	rs729334	3.65501e-08	-1.72742	-0.388619	7.84682e-05	-1.72687	-0.396443	7.85136e-05	-1.7269	-0.396433
58359774	rs114620566	7.20779e-08	-1.43697	-1.1321e-10	0.000126424	-1.64637	-1.1321e-10	0.000126493	-1.64642	-1.1321e-10
58359830	rs729318	2.98404e-08	-1.61449	-0.704374	5.73326e-05	-1.72423	-0.71291	5.73676e-05	-1.72422	-0.712902
58360336	rs12445292	2.58922e-08	-1.51139	-0.949385	5.00054e-05	-1.61983	-0.954054	5.00379e-05	-1.61977	-0.954052
58360724	rs12445399	4.91963e-08	-1.12511	-0.693793	7.59924e-05	-1.44757	-0.707806	7.60187e-05	-1.44785	-0.707771
58360929	rs114023678	6.84183e-08	-1.48908	-1.1321e-10	0.00012313	-1.67277	-1.1321e-10	0.000123197	-1.67281	-1.1321e-10
58361284	rs4784922	3.03393e-08	-1.33589	-0.966383	5.47915e-05	-1.51269	-0.969786	5.48291e-05	-1.5126	-0.969785
58361642	rs113232736	4.81124e-08	-1.12511	-0.716073	7.43629e-05	-1.44757	-0.729482	7.43885e-05	-1.44785	-0.729448
58361772	rs368737615	1.26334e-07	-1.19985e-10	-0.875789	0.000273932	-1.19985e-10	-0.873131	0.000274096	-1.19985e-10	-0.873123
58362073	rs35409759	3.47014e-08	-1.72697	-0.440973	7.45424e-05	-1.72629	-0.448352	7.45851e-05	-1.72632	-0.448342
58362345	rs35312446	3.48451e-08	-1.72776	-0.436052	7.48288e-05	-1.72734	-0.443464	7.48724e-05	-1.72736	-0.443454
58362413	rs117633372	6.30256e-08	-1.57118	-1.1321e-10	0.000129596	-1.62159	-1.1321e-10	0.000129672	-1.6216	-1.1321e-10
58362672	rs35079509	3.35259e-08	-1.72774	-0.474666	7.20236e-05	-1.7272	-0.481813	7.20654e-05	-1.72722	-0.481803
58362674	rs34204454	3.3372e-08	-1.72809	-0.478914	7.1672e-05	-1.72788	-0.48603	7.17142e-05	-1.72789	-0.486021
58362725	rs10775339	3.01886e-08	-1.34566	-0.961593	5.46365e-05	-1.51991	-0.965395	5.46739e-05	-1.51982	-0.965393
58363031	rs1966507	2.65354e-08	-1.49555	-0.940696	5.10529e-05	-1.60725	-0.945899	5.10863e-05	-1.60719	-0.945896
58363303	rs1974879	3.07405e-08	-1.36096	-0.928179	5.67804e-05	-1.52281	-0.92401	5.68188e-05	-1.52271	-0.924023
58363443	rs118111510	5.41575e-08	-1.72282	-1.1321e-10	0.000118017	-1.71518	-1.1321e-10	0.000118084	-1.7152	-1.1321e-10
58363562	rs140214186	6.82902e-08	-1.49095	-1.1321e-10	0.000123019	-1.67367	-1.1321e-10	0.000123087	-1.67371	-1.1321e-10
58363576	rs2550350	3.09471e-08	-1.31481	-0.967633	5.55951e-05	-1.49699	-0.970925	5.56334e-05	-1.49689	-0.970923
58363647	rs35130291	3.53196e-08	-1.72738	-0.422907	7.58398e-05	-1.72698	-0.430407	7.58837e-05	-1.727	-0.430397
58363678	rs2550349	3.53072e-08	-1.72773	-0.422907	7.58059e-05	-1.72743	-0.430407	7.58501e-05	-1.72744	-0.430397
58363894	rs4784923	3.57326e-08	-1.30952	-0.829143	6.42572e-05	-1.48385	-0.839271	6.42822e-05	-1.48407	-0.839246
58363934	rs147302115	5.76437e-08	-1.66044	-1.1321e-10	0.000116503	-1.72809	-1.1321e-10	0.000116572	-1.72809	-1.1321e-10
58364567	rs142139814	6.80761e-08	-1.49409	-1.1321e-10	0.000116502	-1.7281	-1.1321e-10	0.000116571	-1.7281	-1.1321e-10
58364633	rs12448422	3.67219e-08	-1.72746	-0.383889	7.90567e-05	-1.72808	-0.387767	7.91042e-05	-1.72808	-0.38776
58364653	rs2550347	3.25504e-08	-1.32913	-0.902806	5.92297e-05	-1.49471	-0.909883	5.92705e-05	-1.49461	-0.909879
58364693	rs146413875	8.43718e-08	-1.27949	-1.1321e-10	0.000181712	-1.28359	-1.1321e-10	0.000181785	-1.28378	-1.1321e-10
58364906	rs72788143	3.3293e-08	-1.26489	-0.944483	5.27462e-05	-1.57199	-0.948527	5.2766e-05	-1.57222	-0.948516
58365475	rs73556337	1.13168e-07	-1.19985e-10	-0.98585	0.000244541	-1.19985e-10	-0.986628	0.000244685	-1.19985e-10	-0.986627
58365620	rs76649222	2.20721e-08	-1.69747	-0.922937	5.36686e-05	-1.57941	-0.923778	5.37048e-05	-1.57933	-0.923767
58365745	rs12917748	8.39462e-08	-0.32515	-0.959395	0.000394597	0.447184	-0.95533	0.000395022	0.447679	-0.955338
58365999	rs12918221	7.54825e-08	-0.406387	-0.984433	0.000388106	0.458739	-0.983472	0.000388514	0.4592	-0.983473
58366235	rs146425518	1.13102e-07	-1.19985e-10	-0.986435	0.000244665	-1.19985e-10	-0.98612	0.00024481	-1.19985e-10	-0.98612
58366306	rs55910718	3.14434e-08	-1.64392	-0.622614	7.95669e-05	-1.49953	-0.60988	7.96244e-05	-1.49944	-0.609841
58366610	rs12923899	4.23241e-08	-1.37455	-0.594819	0.000196509	-0.614044	-0.591261	0.000196661	-0.613879	-0.591242
58366662	rs12923917	4.26556e-08	-1.35841	-0.60315	0.000202596	-0.575168	-0.599629	0.000202746	-0.575039	-0.59961
58367397	rs9302698	4.54622e-08	-1.39518	-0.502657	8.64127e-05	-1.51968	-0.507192	8.64582e-05	-1.51975	-0.50719
58367595	rs10459798	3.82982e-08	-1.25623	-0.81309	0.000184187	-0.463207	-0.806853	0.000184281	-0.463292	-0.806846
58367780	rs138010341	2.08101e-08	-1.69407	-0.985209	5.41609e-05	-1.50887	-0.98518	5.41931e-05	-1.50887	-0.98518
58368100	rs4784924	2.63574e-08	-1.57806	-0.864914	7.90282e-05	-1.24741	-0.8688	7.9067e-05	-1.24752	-0.868785
58368310	rs7200079	5.75498e-08	-1.13149	-0.530576	0.000347729	-0.125669	-0.508919	0.000348045	-0.125345	-0.508922
58368353	rs11643642	4.43801e-08	-1.56939	-0.352536	0.000129867	-1.28359	-0.335913	0.000129976	-1.28339	-0.335866
58368624	rs111433303	2.07376e-08	-1.70548	-0.977293	5.29339e-05	-1.5396	-0.977364	5.29653e-05	-1.5396	-0.977365
58368731	rs11862529	4.37508e-08	-1.64954	-0.286675	9.04771e-05	-1.72002	-0.260897	9.05326e-05	-1.72	-0.260896
58369067	rs7201521	4.14367e-08	-1.37789	-0.612661	0.000193955	-0.609768	-0.608616	0.000194098	-0.609641	-0.608598
58369672	rs11643151	4.20183e-08	-1.52263	-0.453991	0.000123834	-1.22833	-0.438747	0.000123939	-1.22811	-0.438703
58369997	rs113421428	2.15402e-07	-1.19985e-10	-0.342213	0.000477501	-1.19985e-10	-0.317445	0.000477783	-1.19985e-10	-0.317445
58370837	rs4595792	2.20805e-08	-1.67725	-0.942777	4.73222e-05	-1.67719	-0.951842	4.73473e-05	-1.67726	-0.951831
58371339	rs67814708	4.5854e-08	-1.7119	-0.17736	0.0001322	-1.46407	-0.137629	0.000132291	-1.46398	-0.137618
58371375	rs147688747	1.16411e-07	-1.19985e-10	-0.957595	0.000253632	-1.19985e-10	-0.950125	0.000253781	-1.19985e-10	-0.95013
58371383	rs11640687	4.55222e-08	-1.53395	-0.36257	0.00012697	-1.29538	-0.346676	0.00012708	-1.29515	-0.346631
58371435	rs146417095	5.87575e-08	-1.6413	-1.1321e-10	0.000154825	-1.44372	-1.1321e-10	0.000154896	-1.44385	-1.1321e-10
58372013	rs4393563	2.08058e-08	-1.72067	-0.958823	4.47881e-05	-1.72581	-0.958254	4.48151e-05	-1.7258	-0.958254
58372377	rs72788151	7.25845e-08	-1.42997	-1.1321e-10	0.000117208	-1.72206	-1.1321e-10	0.00011728	-1.72204	-1.1321e-10
58372941	rs148153008	2.15147e-07	-1.19985e-10	-0.343398	0.000474695	-1.19985e-10	-0.323339	0.000474974	-1.19985e-10	-0.32334
58372984	rs7199896	3.56709e-08	-1.54081	-0.599579	8.03345e-05	-1.51718	-0.582628	8.0376e-05	-1.51725	-0.582633
58373186	rs8052032	3.55421e-07	0.545966	-0.387385	0.00188117	1.40475	-0.351109	0.00188297	1.40511	-0.351105
58373407	rs7198341	3.80515e-08	-1.11095	-0.964834	8.13307e-05	-1.11691	-0.970577	8.1358e-05	-1.11717	-0.97057
58373788	rs7206152	2.48207e-08	-1.53568	-0.967362	7.97465e-05	-1.14538	-0.961781	7.97913e-05	-1.1454	-0.961785
58373849	rs4600453	2.84395e-08	-1.68449	-0.682448	6.05292e-05	-1.71195	-0.670932	6.05681e-05	-1.71193	-0.670905
58374017	rs56142956	5.78436e-08	-1.02871	-0.62827	0.000346624	-0.0175872	-0.620184	0.00034695	-0.0172538	-0.620167
58374793	rs191495872	6.1548e-08	-1.5949	-1.1321e-10	0.000165214	-1.37877	-1.1321e-10	0.000165286	-1.37892	-1.1321e-10
58374994	rs72788153	2.08341e-07	-1.19985e-10	-0.375546	0.000459394	-1.19985e-10	-0.356104	0.000459663	-1.19985e-10	-0.356107
58375841	rs7190653	3.33559e-08	-1.69544	-0.512048	7.78628e-05	-1.63617	-0.494896	7.79038e-05	-1.63623	-0.494899
58376157	rs112088723	5.84789e-08	-1.64605	-1.1321e-10	0.000117384	-1.72056	-1.1321e-10	0.000117449	-1.72059	-1.1321e-10
58376291	rs28622510	2.51819e-08	-1.71791	-0.770688	5.76444e-05	-1.67291	-0.758808	5.76822e-05	-1.67286	-0.75879
58376308	rs140445141	5.97495e-08	-1.62456	-1.1321e-10	0.000118334	-1.7125	-1.1321e-10	0.000118401	-1.71252	-1.1321e-10
58376398	rs138319610	1.38045e-07	-1.19985e-10	-0.787142	0.000298307	-1.19985e-10	-0.787887	0.000298484	-1.19985e-10	-0.787886
58376516	rs143025528	6.20764e-08	-1.58635	-1.1321e-10	0.000167504	-1.36501	-1.1321e-10	0.000167576	-1.36516	-1.1321e-10
58376526	rs8055498	3.30013e-08	-1.68053	-0.537648	7.77077e-05	-1.6121	-0.520961	7.7748e-05	-1.61216	-0.520964
58376721	rs138924391	8.90144e-08	-1.22592	-1.1321e-10	0.000193355	-1.22148	-1.1321e-10	0.000193431	-1.22168	-1.1321e-10
58377288	rs150499824	5.76186e-08	-1.66088	-1.1321e-10	0.000142521	-1.52652	-1.1321e-10	0.000142587	-1.52665	-1.1321e-10
58377398	rs78609274	1.8267e-07	0.455955	-0.962992	0.000847859	1.21534	-0.958635	0.000848659	1.21569	-0.958634
58378092	rs62040443	5.82707e-08	-1.64962	-1.1321e-10	0.00011726	-1.72162	-1.1321e-10	0.000117326	-1.72165	-1.1321e-10
58378549	rs7192191	1.50804e-07	0.281241	-0.979983	0.000679614	1.01293	-0.977421	0.000680281	1.01333	-0.977421
58378722	rs62040444	5.82707e-08	-1.64962	-1.1321e-10	0.00011726	-1.72162	-1.1321e-10	0.000117326	-1.72165	-1.1321e-10
58378818	rs142813309	2.05953e-07	-1.19985e-10	-0.387074	0.000454045	-1.19985e-10	-0.367816	0.000454311	-1.19985e-10	-0.367819
58379361	rs8053581	4.23801e-08	-1.54226	-0.425783	9.17193e-05	-1.56013	-0.407152	9.17594e-05	-1.56028	-0.407155
58379442	rs35877666	5.45728e-08	-1.00054	-0.714651	0.000343494	0.0607577	-0.7076	0.000343837	0.0611517	-0.707586
58379453	rs35325824	5.40296e-08	-1.01439	-0.710794	0.000339348	0.0448311	-0.703817	0.000339678	0.0452012	-0.703803
58379612	rs8052855	3.32825e-08	-1.69073	-0.518954	7.79217e-05	-1.62838	-0.501927	7.79625e-05	-1.62844	-0.50193
58380032	rs7195107	2.00287e-07	-1.19985e-10	-0.414971	0.000441355	-1.19985e-10	-0.396162	0.000441614	-1.19985e-10	-0.396165
58380382	rs112199064	5.46389e-08	-1.71397	-1.1321e-10	0.000116601	-1.72725	-1.1321e-10	0.000116671	-1.72724	-1.1321e-10
58380748	rs116986328	9.91944e-08	-1.11764	-1.1321e-10	0.00023145	-1.04165	-1.1321e-10	0.000231714	-1.0411	-1.1321e-10
58380994	rs8061361	1.93964e-07	-1.19985e-10	-0.44705	0.000427195	-1.19985e-10	-0.428772	0.000427445	-1.19985e-10	-0.428775
58381021	rs16960117	1.65006e-07	0.356027	-0.964765	0.000753416	1.09914	-0.960536	0.000754122	1.09949	-0.960536
58381197	rs116969514	1.64155e-07	-1.19985e-10	-0.613908	0.000357613	-1.19985e-10	-0.60656	0.000357827	-1.19985e-10	-0.606552
58381713	rs76511994	1.69234e-07	0.383081	-0.966518	0.000776034	1.13064	-0.962454	0.000776763	1.13099	-0.962453
58382140	rs11076238	4.05501e-08	-1.4133	-0.598879	0.000113988	-1.17932	-0.570596	0.000114093	-1.17899	-0.570597
58382233	rs76465342	1.31762e-07	-1.19985e-10	-0.833724	0.000287063	-1.19985e-10	-0.826309	0.000287229	-1.19985e-10	-0.82632
58382246	rs62040445	5.72687e-08	-1.66697	-1.1321e-10	0.000116766	-1.72584	-1.1321e-10	0.000116833	-1.72585	-1.1321e-10
58382558	rs8049643	5.27727e-08	-1.03651	-0.712219	0.000324886	0.00409197	-0.706628	0.000325209	0.00447964	-0.706613
58382628	rs8049807	5.29386e-08	-1.03651	-0.70908	0.000326063	0.00409197	-0.703012	0.000326387	0.00447964	-0.702997
58383111	rs8051896	2.5024e-08	-1.54292	-0.951963	8.17595e-05	-1.1378	-0.944424	8.18085e-05	-1.13779	-0.94443
58383228	rs8052069	5.50823e-08	-0.720845	-0.985047	0.000354969	0.370657	-0.984638	0.000355232	0.370809	-0.984639
58383236	rs74401493	1.80784e-07	0.451007	-0.968423	0.000838033	1.20959	-0.964547	0.000838824	1.20995	-0.964547
58383277	rs6499948	2.50258e-08	-1.52987	-0.964945	8.23959e-05	-1.1157	-0.958781	8.24445e-05	-1.11569	-0.958786
58383862	rs62040446	3.84079e-08	-1.55323	-0.513227	8.30436e-05	-1.57055	-0.496097	8.30803e-05	-1.57069	-0.4961
58384246	rs138214993	1.22455e-07	-1.19985e-10	-0.906973	0.000265928	-1.19985e-10	-0.902786	0.000266084	-1.19985e-10	-0.902788
58385383	rs3924873	3.69686e-08	-1.52754	-0.577111	7.96315e-05	-1.54799	-0.560616	7.96649e-05	-1.54815	-0.56062
58385455	rs3924874	2.41674e-08	-1.66222	-0.867497	7.18407e-05	-1.33886	-0.872701	7.18924e-05	-1.33874	-0.872694
58385465	rs7188436	1.4618e-07	0.237597	-0.967482	0.000644725	0.946324	-0.963512	0.000645319	0.946656	-0.963512
58385598	rs3924875	5.41612e-08	-1.72276	-1.1321e-10	0.000117158	-1.72249	-1.1321e-10	0.00011723	-1.72247	-1.1321e-10
58385811	rs17241119	5.54764e-08	-0.996974	-0.701789	0.000349572	0.0663388	-0.695642	0.000349921	0.0667334	-0.695627
58386352	rs4625709	2.55849e-08	-1.50955	-0.963168	8.58525e-05	-1.07661	-0.956773	8.59032e-05	-1.0766	-0.956777
58386755	rs11865347	2.58242e-08	-1.50034	-0.963065	8.73145e-05	-1.05971	-0.956783	8.73671e-05	-1.05969	-0.956787
58386764	rs35038460	2.41361e-08	-1.66616	-0.864854	7.13337e-05	-1.34853	-0.870117	7.13849e-05	-1.3484	-0.87011
58386790	rs78876225	1.66012e-07	0.364823	-0.967482	0.000747617	1.09439	-0.963512	0.000748313	1.09473	-0.963512
58386800	rs62040447	5.68852e-08	-1.67369	-1.1321e-10	0.000116634	-1.72697	-1.1321e-10	0.000116701	-1.72699	-1.1321e-10
58386805	rs11865378	2.56116e-08	-1.50955	-0.962125	8.59534e-05	-1.07661	-0.955597	8.60043e-05	-1.0766	-0.955602
58386974	rs117678242	6.44629e-08	-1.54863	-1.1321e-10	0.000177691	-1.30597	-1.1321e-10	0.000177765	-1.30614	-1.1321e-10
58387238	rs7197036	3.70148e-08	-1.54091	-0.562488	7.98109e-05	-1.56065	-0.545705	7.98449e-05	-1.56081	-0.545709
58387563	rs141809188	6.46029e-08	-1.54646	-1.1321e-10	0.000178283	-1.30264	-1.1321e-10	0.000178357	-1.30281	-1.1321e-10
58387639	rs112160220	1.62555e-07	0.34653	-0.970234	0.000729681	1.07314	-0.966546	0.000730359	1.07348	-0.966546
58387739	rs72788159	3.88627e-08	-1.54943	-0.50526	8.20802e-05	-1.59033	-0.487987	8.2118e-05	-1.59045	-0.48799
58389301	rs28836477	5.57835e-08	-0.974804	-0.718438	0.000355853	0.100978	-0.712473	0.00035621	0.101377	-0.712458
58389946	rs8060314	2.71432e-08	-1.45443	-0.959165	9.46368e-05	-0.983687	-0.952278	9.46928e-05	-0.98368	-0.952283
58390613	rs62040449	3.15049e-08	-1.28841	-0.976164	6.4692e-05	-1.33644	-0.979929	6.47168e-05	-1.33666	-0.979925
58390663	rs143202913	5.49009e-08	-1.70919	-1.1321e-10	0.000116602	-1.72724	-1.1321e-10	0.000116672	-1.72723	-1.1321e-10
58390771	rs62040450	5.44326e-08	-1.71776	-1.1321e-10	0.000116752	-1.72596	-1.1321e-10	0.000116823	-1.72594	-1.1321e-10
58390831	rs8046528	3.86273e-08	-1.45273	-0.608031	0.000106535	-1.23746	-0.580078	0.00010663	-1.23715	-0.580079
58390939	rs117645966	6.4744e-08	-1.54428	-1.1321e-10	0.000178878	-1.2993	-1.1321e-10	0.000178953	-1.29948	-1.1321e-10
58391376	rs28507114	5.68832e-08	-0.94863	-0.72509	0.000368135	0.141638	-0.719198	0.000368506	0.142041	-0.719184
58391409	rs28861483	2.44731e-08	-1.65088	-0.866265	7.38889e-05	-1.31195	-0.871496	7.39424e-05	-1.31183	-0.871489
58391461	rs117600775	3.03422e-08	-1.67712	-0.625061	6.21795e-05	-1.72371	-0.632279	6.22158e-05	-1.72373	-0.632266
58391513	rs4456494	2.69744e-08	-1.46067	-0.959165	9.36658e-05	-0.994	-0.952278	9.37212e-05	-0.993993	-0.952283
58391897	rs35133695	2.45378e-08	-1.65088	-0.863624	7.408e-05	-1.31195	-0.868913	7.41336e-05	-1.31183	-0.868906
58391945	rs137978005	6.39006e-08	-1.55739	-1.1321e-10	0.000175309	-1.31946	-1.1321e-10	0.000175383	-1.31963	-1.1321e-10
58391979	rs142084191	9.56397e-07	1.14845	-1.1321e-10	0.00159293	0.887317	-1.1321e-10	0.0015934	0.887024	-1.1321e-10
58392152	rs146332649	6.78599e-08	-1.49728	-1.1321e-10	0.000230289	-1.04668	-1.1321e-10	0.000230455	-1.04655	-1.1321e-10
58392346	rs56384047	2.47705e-08	-1.64654	-0.858526	7.51988e-05	-1.30195	-0.863925	7.52533e-05	-1.30182	-0.863918
58393533	rs62040451	5.78239e-08	-1.65732	-1.1321e-10	0.000117017	-1.72369	-1.1321e-10	0.000117084	-1.72371	-1.1321e-10
58393721	rs371345094	4.20896e-08	-1.70728	-0.267638	0.00010512	-1.58549	-0.245418	0.000105191	-1.58541	-0.245412
58393809	rs117933019	5.4501e-08	-1.7165	-1.1321e-10	0.000127919	-1.63461	-1.1321e-10	0.000127998	-1.63459	-1.1321e-10
58394137	rs78283726	1.67356e-07	0.380333	-0.974929	0.000755665	1.11347	-0.971881	0.000756408	1.11386	-0.97188
58394726	rs62040452	5.69521e-08	-1.67251	-1.1321e-10	0.000116654	-1.7268	-1.1321e-10	0.000116721	-1.72681	-1.1321e-10
58394902	rs11860344	4.04765e-08	-1.53675	-0.477254	8.74999e-05	-1.55488	-0.459491	8.75379e-05	-1.55504	-0.459494
58395158	rs35228411	4.04765e-08	-1.53675	-0.477254	8.74999e-05	-1.55488	-0.459491	8.75379e-05	-1.55504	-0.459494
58395282	rs9924643	4.43611e-08	-1.49907	-0.423291	9.56954e-05	-1.52095	-0.403891	9.57344e-05	-1.52113	-0.403895
58395322	rs7194338	3.70444e-08	-1.72305	-0.379559	8.31293e-05	-1.70543	-0.360181	8.31813e-05	-1.70539	-0.360184
58395374	rs7201355	3.70159e-08	-1.72382	-0.379559	8.32732e-05	-1.7037	-0.360181	8.33254e-05	-1.70366	-0.360184
58395620	rs6499949	4.06848e-08	-1.49175	-0.517119	8.75802e-05	-1.51399	-0.499469	8.76156e-05	-1.51417	-0.499473
58395920	rs62040454	5.69521e-08	-1.67251	-1.1321e-10	0.000116654	-1.7268	-1.1321e-10	0.000116721	-1.72681	-1.1321e-10
58396201	rs11861630	1.90265e-07	-1.19985e-10	-0.466305	0.000418911	-1.19985e-10	-0.448354	0.000419157	-1.19985e-10	-0.448357
58396520	rs9940930	2.71445e-08	-1.7225	-0.691044	6.33635e-05	-1.65995	-0.677172	6.34055e-05	-1.6599	-0.677151
58396628	rs7500848	4.12499e-08	-1.53008	-0.46499	8.91621e-05	-1.54854	-0.447016	8.92006e-05	-1.54869	-0.447019
58396730	rs1582590	4.12499e-08	-1.53008	-0.46499	8.91621e-05	-1.54854	-0.447016	8.92006e-05	-1.54869	-0.447019
58396926	rs111609779	5.67539e-08	-1.676	-1.1321e-10	0.000116597	-1.72729	-1.1321e-10	0.000116665	-1.7273	-1.1321e-10
58397153	rs1582591	4.10864e-08	-1.53008	-0.468962	8.88026e-05	-1.54854	-0.451056	8.8841e-05	-1.54869	-0.451059
58397309	rs62040455	4.14147e-08	-1.53008	-0.461004	8.95243e-05	-1.54854	-0.442962	8.9563e-05	-1.54869	-0.442964
58397439	rs55855412	3.96284e-08	-1.50268	-0.532492	8.53271e-05	-1.52439	-0.515131	8.5362e-05	-1.52457	-0.515135
58397657	rs151153214	8.28422e-08	-1.29778	-1.1321e-10	0.00021022	-1.13786	-1.1321e-10	0.000210358	-1.13779	-1.1321e-10
58397690	rs34527079	3.45609e-08	-1.35197	-0.820024	0.000155795	-0.622245	-0.815227	0.000155949	-0.621859	-0.815216
58397739	rs7185233	4.12499e-08	-1.53008	-0.46499	8.91621e-05	-1.54854	-0.447016	8.92006e-05	-1.54869	-0.447019
58398095	rs7186010	3.70167e-08	-1.72448	-0.378875	8.34702e-05	-1.70203	-0.359488	8.35227e-05	-1.70199	-0.35949
58398404	rs62040457	4.11917e-08	-1.52671	-0.469778	8.87586e-05	-1.54533	-0.454766	8.87967e-05	-1.54548	-0.45477
58398532	rs62040458	4.10869e-08	-1.52572	-0.473314	8.87787e-05	-1.54438	-0.455482	8.88169e-05	-1.54454	-0.455485
58398626	rs36047288	6.24524e-08	-0.802754	-0.777563	0.000439667	0.372298	-0.772291	0.000440128	0.372742	-0.772279
58398766	rs149167379	5.40729e-08	-1.72439	-1.1321e-10	0.000116529	-1.72787	-1.1321e-10	0.000116596	-1.72788	-1.1321e-10
58398843	rs1834029	2.49832e-08	-1.60555	-0.890973	7.98227e-05	-1.21057	-0.895631	7.98823e-05	-1.21042	-0.895625
58398856	rs139065733	6.58271e-08	-1.52769	-1.1321e-10	0.000183434	-1.27416	-1.1321e-10	0.00018351	-1.27433	-1.1321e-10
58399765	rs117577288	6.66062e-08	-1.51592	-1.1321e-10	0.000186696	-1.25653	-1.1321e-10	0.000186772	-1.25671	-1.1321e-10
58400152	rs72788167	1.84503e-07	-1.19985e-10	-0.497056	0.000406008	-1.19985e-10	-0.479639	0.000406246	-1.19985e-10	-0.479641
58400435	rs73556398	6.23505e-08	-1.58195	-1.1321e-10	0.000174496	-1.32411	-1.1321e-10	0.000174576	-1.32424	-1.1321e-10
58400748	rs62040459	4.61172e-08	-1.38977	-0.493765	9.59426e-05	-1.44597	-0.47629	9.59801e-05	-1.44617	-0.476293
58401193	rs72788168	1.8175e-07	-1.19985e-10	-0.51209	0.000399843	-1.19985e-10	-0.494939	0.000400078	-1.19985e-10	-0.494942
58401398	rs142198390	6.6297e-08	-1.52058	-1.1321e-10	0.000185403	-1.26348	-1.1321e-10	0.000185479	-1.26366	-1.1321e-10
58401561	rs77451922	1.84165e-07	0.476348	-0.975234	0.000843496	1.22367	-0.972127	0.000844288	1.22402	-0.972126
58402179	rs75303867	3.12764e-07	-1.19985e-10	0.0307278	0.000675504	-1.19985e-10	0.0294469	0.000675921	-1.19985e-10	0.0294749
58402319	rs62042560	5.70881e-08	-1.67013	-1.1321e-10	0.000116699	-1.72641	-1.1321e-10	0.000116766	-1.72643	-1.1321e-10
58402595	rs72788169	1.55048e-07	-0.670985	-1.1321e-10	0.000444683	-0.388649	-1.1321e-10	0.000444964	-0.388608	-1.1321e-10
58402622	rs117124227	6.6404e-08	-1.51896	-1.1321e-10	0.00018585	-1.26107	-1.1321e-10	0.000185926	-1.26125	-1.1321e-10
58402819	rs143390758	6.73713e-08	-1.5045	-1.1321e-10	0.000189888	-1.23958	-1.1321e-10	0.000189965	-1.23976	-1.1321e-10
58403304	rs1895523	3.69938e-08	-1.35411	-0.749857	7.82388e-05	-1.38069	-0.745558	7.82682e-05	-1.38091	-0.745553
58403490	rs7196263	2.90214e-08	-1.57126	-0.775428	6.18906e-05	-1.58928	-0.771367	6.19184e-05	-1.58942	-0.771361
58403494	rs184123608	6.1079e-08	-1.60255	-1.1321e-10	0.000163169	-1.39123	-1.1321e-10	0.00016324	-1.39138	-1.1321e-10
58403688	rs117483407	1.64194e-07	-1.19985e-10	-0.61367	0.00035305	-1.19985e-10	-0.619402	0.000353262	-1.19985e-10	-0.61939
58403822	rs62042561	5.74187e-08	-1.66435	-1.1321e-10	0.000116828	-1.72531	-1.1321e-10	0.000116895	-1.72533	-1.1321e-10
58403843	rs8055228	4.51842e-08	-1.37135	-0.532627	9.3788e-05	-1.42913	-0.515848	9.38241e-05	-1.42933	-0.515851
58404292	rs117423153	5.39979e-08	-1.72577	-1.1321e-10	0.000116502	-1.7281	-1.1321e-10	0.000116571	-1.7281	-1.1321e-10
58404504	rs7197148	4.19135e-08	-1.3572	-0.621912	0.000100107	-1.27343	-0.606337	0.000100151	-1.27358	-0.606341
58404583	rs11865676	1.61725e-07	-1.19985e-10	-0.628821	0.000355393	-1.19985e-10	-0.612786	0.000355601	-1.19985e-10	-0.612791
58404712	rs7203177	3.91193e-08	-1.39894	-0.649162	0.000109652	-1.16647	-0.62223	0.000109753	-1.16614	-0.622231
58404877	rs16960143	7.89757e-08	-0.705682	-0.639899	0.000386358	0.0833588	-0.612607	0.000386773	0.0838449	-0.612608
58404923	rs62042562	3.90642e-08	-1.38761	-0.6619	0.00010982	-1.1517	-0.635471	0.000109921	-1.15137	-0.635472
58405138	rs75793057	2.01821e-07	0.568613	-0.975955	0.000937632	1.33029	-0.972941	0.000938518	1.33064	-0.97294
58405573	rs141654262	1.24767e-07	-1.19985e-10	-0.88827	0.000271045	-1.19985e-10	-0.883728	0.000271206	-1.19985e-10	-0.883724
58406113	rs7501159	5.23853e-07	0.948485	-0.401995	0.00290957	1.85704	-0.367292	0.00291224	1.85737	-0.367293
58406358	rs113543656	5.71929e-08	-1.38309	-0.285203	8.78274e-05	-1.72757	-0.283071	8.7879e-05	-1.72757	-0.283073
58406387	rs7192669	7.97841e-08	-0.718288	-0.617108	0.000388497	0.0656899	-0.589416	0.000388901	0.0661417	-0.589417
58406564	rs7185970	7.9362e-08	-0.718288	-0.622414	0.000386545	0.0656899	-0.594454	0.000386947	0.0661417	-0.594456
58407607	rs62042563	5.79444e-08	-1.65524	-1.1321e-10	0.000117079	-1.72316	-1.1321e-10	0.000117146	-1.72318	-1.1321e-10
58407804	rs9926700	3.1373e-08	-1.71213	-0.556639	8.42759e-05	-1.51215	-0.539765	8.43352e-05	-1.51206	-0.539739
58407835	rs72788172	1.65668e-07	-1.19985e-10	-0.604737	0.000364054	-1.19985e-10	-0.588709	0.000364268	-1.19985e-10	-0.588712
58408297	rs117686776	1.51391e-07	-1.19985e-10	-0.694856	0.000329578	-1.19985e-10	-0.688197	0.000329775	-1.19985e-10	-0.688189
58408307	rs7198366	7.88644e-08	-0.726004	-0.620988	0.000382974	0.0554018	-0.593448	0.000383372	0.0558524	-0.593448
58408513	rs60634232	4.7796e-08	-0.891679	-0.9561	0.000203741	-0.218007	-0.951155	0.000203954	-0.217552	-0.951154
58408574	rs2405965	5.56853e-08	-1.695	-1.1321e-10	0.000117138	-1.72266	-1.1321e-10	0.00011721	-1.72263	-1.1321e-10
58408768	rs4500717	7.75577e-08	-0.743041	-0.620658	0.00037451	0.0326488	-0.593043	0.000374898	0.0330965	-0.593043
58409066	rs116976189	6.16578e-07	-1.19985e-10	0.709464	0.00135176	-1.19985e-10	0.723155	0.00135259	-1.19985e-10	0.723178
58409949	rs58814521	5.69055e-08	-1.67333	-1.1321e-10	0.000120112	-1.69759	-1.1321e-10	0.00012018	-1.69761	-1.1321e-10
58409988	rs117166899	2.94238e-08	-1.69849	-0.634428	6.13574e-05	-1.72774	-0.641551	6.13941e-05	-1.72775	-0.641538
58410022	rs75249291	2.11418e-07	0.591793	-0.952678	0.000987883	1.35703	-0.947474	0.000988818	1.35738	-0.947473
58410039	rs7196251	8.12835e-08	-0.751503	-0.565274	0.00039213	0.0213288	-0.535747	0.000392536	0.021775	-0.535748
58410695	rs62042565	8.03753e-08	-0.767479	-0.560536	0.000385712	-7.54018e-05	-0.530846	0.00038611	0.000368059	-0.530846
58410837	rs76340158	2.00486e-07	0.534857	-0.948836	0.000928871	1.29131	-0.943356	0.000929747	1.29167	-0.943355
58411481	rs9922149	7.16214e-08	-1.44333	-1.1321e-10	0.000207491	-1.15092	-1.1321e-10	0.000207572	-1.15112	-1.1321e-10
58411617	rs1424072	3.73415e-08	-1.45108	-0.643533	0.000102962	-1.23526	-0.616389	0.000103055	-1.23495	-0.61639
58411707	rs79444575	2.09679e-07	0.582657	-0.951801	0.00112347	1.4847	-0.946532	0.00112457	1.48509	-0.946532
58412110	rs62042566	7.42307e-08	-0.827608	-0.579935	0.00034864	-0.0810534	-0.550918	0.000348997	-0.0806205	-0.550918
58412237	rs62042586	5.99911e-08	-1.62052	-1.1321e-10	0.000118438	-1.71162	-1.1321e-10	0.000118503	-1.71166	-1.1321e-10
58412439	rs76839835	2.03963e-07	0.553753	-0.950534	0.000947639	1.31314	-0.945174	0.000948533	1.31349	-0.945173
58412692	rs62042587	7.45346e-08	-0.827608	-0.57585	0.000350303	-0.0810534	-0.54616	0.000350661	-0.0806205	-0.546162
58412727	rs72788174	5.86958e-08	-1.64235	-1.1321e-10	0.000123029	-1.67359	-1.1321e-10	0.000123097	-1.67363	-1.1321e-10
58412915	rs62042588	7.32509e-08	-0.835643	-0.585187	0.00034318	-0.0919263	-0.555831	0.00034353	-0.0914948	-0.555833
58413044	rs62042589	7.38418e-08	-0.827608	-0.585187	0.000346931	-0.0810534	-0.555831	0.000347286	-0.0806205	-0.555833
58413180	rs9926152	7.08808e-08	-1.45372	-1.1321e-10	0.000204435	-1.16576	-1.1321e-10	0.000204515	-1.16596	-1.1321e-10
58413254	rs7191867	2.86092e-08	-1.37459	-0.986404	6.52539e-05	-1.32105	-0.986677	6.52853e-05	-1.32116	-0.986677
58413372	rs9941037	3.68434e-08	-1.4689	-0.639142	0.000100828	-1.2608	-0.611793	0.000100916	-1.26052	-0.611795
58413388	rs72788178	7.75291e-08	-0.767361	-0.596707	0.000372281	8.2389e-05	-0.566445	0.000372666	0.00052587	-0.566445
58413490	rs72788179	1.52712e-07	-1.19985e-10	-0.686165	0.000335156	-1.19985e-10	-0.671415	0.000335352	-1.19985e-10	-0.671419
58413798	rs62042590	6.77278e-08	-0.873698	-0.625526	0.000312547	-0.1436	-0.597657	0.000312864	-0.143175	-0.597658
58413838	rs72788180	1.53683e-07	-1.19985e-10	-0.67983	0.000337338	-1.19985e-10	-0.664927	0.000337535	-1.19985e-10	-0.664931
58414164	rs17241126	5.76624e-08	-1.66011	-1.1321e-10	0.000116705	-1.72636	-1.1321e-10	0.000116774	-1.72636	-1.1321e-10
58414278	rs8058444	7.35007e-08	-0.827608	-0.589818	0.000345271	-0.0810534	-0.560628	0.000345624	-0.0806205	-0.56063
58414809	rs74521630	1.54131e-07	-1.19985e-10	-0.676918	0.00033174	-1.19985e-10	-0.68166	0.000331939	-1.19985e-10	-0.681649
58414810	rs72788181	1.49378e-07	-1.19985e-10	-0.708244	0.000327614	-1.19985e-10	-0.694176	0.000327806	-1.19985e-10	-0.69418
58414837	rs78517692	1.98842e-07	-1.19985e-10	-0.422209	0.000420338	-1.19985e-10	-0.444953	0.000420605	-1.19985e-10	-0.444908
58414866	rs149788304	5.44418e-08	-1.71759	-1.1321e-10	0.000116881	-1.72486	-1.1321e-10	0.000116944	-1.7249	-1.1321e-10
58414949	rs62042591	6.11237e-08	-1.60182	-1.1321e-10	0.000119363	-1.70384	-1.1321e-10	0.000119427	-1.7039	-1.1321e-10
58415359	rs77731636	1.98246e-07	0.522238	-0.94745	0.000916785	1.27674	-0.941874	0.000917649	1.27709	-0.941873
58415897	rs9926887	5.36539e-08	-0.854683	-0.877484	0.000322035	0.153409	-0.86476	0.000322349	0.153799	-0.864765
58416059	rs9924810	5.18725e-08	-0.890974	-0.874959	0.000306091	0.0999645	-0.862093	0.000306388	0.100349	-0.862097
58416479	rs113108104	5.85589e-08	-0.816787	-0.827901	0.000154013	-0.638152	-0.810822	0.00015415	-0.637851	-0.810826
58416530	rs79143633	2.06925e-07	0.585755	-0.968118	0.000964471	1.35006	-0.964496	0.000965384	1.35042	-0.964495
58416924	rs150321984	1.31926e-07	-1.19985e-10	-0.832481	0.000287379	-1.19985e-10	-0.825208	0.000287546	-1.19985e-10	-0.825219
58417418	rs62042593	6.16159e-08	-1.5938	-1.1321e-10	0.000119792	-1.70026	-1.1321e-10	0.000119855	-1.70031	-1.1321e-10
58417532	rs117626414	7.72704e-07	0.935175	-1.1321e-10	0.00218398	1.20289	-1.1321e-10	0.00218573	1.2031	-1.1321e-10
58417588	rs9302699	2.0114e-08	-1.72711	-0.986192	4.91767e-05	-1.60434	-0.986249	4.92082e-05	-1.60429	-0.98625
58418149	rs6499951	1.47092e-07	-1.19985e-10	-0.723664	0.000322369	-1.19985e-10	-0.710314	0.000322558	-1.19985e-10	-0.710317
58418242	rs117333314	5.69201e-08	-1.67307	-1.1321e-10	0.00011907	-1.7063	-1.1321e-10	0.000119139	-1.70631	-1.1321e-10
58418312	rs111776735	6.18507e-08	-1.59	-1.1321e-10	0.000120001	-1.69851	-1.1321e-10	0.000120065	-1.69857	-1.1321e-10
58418864	rs116860925	5.1362e-07	-1.19985e-10	0.526763	0.0010987	-1.19985e-10	0.515868	0.00109936	-1.19985e-10	0.51588
58419114	rs72788182	2.52695e-08	-1.66786	-0.817266	5.90867e-05	-1.60014	-0.806869	5.91168e-05	-1.60021	-0.806873
58419308	rs72788183	2.4931e-08	-1.66786	-0.83075	5.83078e-05	-1.60014	-0.820139	5.83375e-05	-1.60021	-0.820142
58419525	rs138953326	6.77281e-08	-1.49922	-1.1321e-10	0.000187589	-1.25176	-1.1321e-10	0.000187664	-1.25195	-1.1321e-10
58419564	rs72788184	1.08162e-07	-1.03109	-1.1321e-10	0.000394408	-0.508625	-1.1321e-10	0.000394707	-0.508457	-1.1321e-10
58419664	rs62042594	2.56425e-08	-1.53327	-0.937196	5.6511e-05	-1.52407	-0.92751	5.65416e-05	-1.5241	-0.927526
58420131	rs150845629	6.90992e-08	-1.47918	-1.1321e-10	0.000191073	-1.23336	-1.1321e-10	0.000191191	-1.23333	-1.1321e-10
58420146	rs139552323	1.22719e-07	-1.19985e-10	-0.904827	0.000265562	-1.19985e-10	-0.904163	0.000265719	-1.19985e-10	-0.90416
58420286	rs6499952	4.45947e-08	-1.14047	-0.776641	0.000110874	-0.992558	-0.785058	0.000110929	-0.992677	-0.785033
58420420	rs7186309	2.3885e-08	-1.71277	-0.828698	5.1241e-05	-1.71742	-0.832053	5.12712e-05	-1.71743	-0.832044
58421023	rs117564734	1.23597e-07	-1.19985e-10	-0.897695	0.000268785	-1.19985e-10	-0.892099	0.000268941	-1.19985e-10	-0.89211
58421098	rs62042595	6.81816e-08	-1.49255	-1.1321e-10	0.000132567	-1.59892	-1.1321e-10	0.000132631	-1.59903	-1.1321e-10
58421228	rs117517226	5.54495e-08	-1.69925	-1.1321e-10	0.00011737	-1.72068	-1.1321e-10	0.000117439	-1.72068	-1.1321e-10
58421316	rs34696101	3.31644e-08	-1.69505	-0.51819	7.51977e-05	-1.64249	-0.523398	7.52407e-05	-1.64253	-0.523383
58421700	rs62042597	6.84776e-08	-1.48821	-1.1321e-10	0.000132994	-1.59571	-1.1321e-10	0.000133058	-1.59582	-1.1321e-10
58422128	rs76240802	2.32614e-07	-1.19985e-10	-0.26534	0.000491339	-1.19985e-10	-0.288877	0.000491648	-1.19985e-10	-0.288838
58422337	rs113893470	3.47095e-08	-1.71444	-0.453266	7.73864e-05	-1.67838	-0.458823	7.7431e-05	-1.67841	-0.458808
58422682	rs8056453	2.98809e-08	-1.41729	-0.900213	7.19433e-05	-1.31287	-0.897263	7.19792e-05	-1.31296	-0.897262
58422945	rs28455738	5.57992e-08	-1.69296	-1.1321e-10	0.000148025	-1.48863	-1.1321e-10	0.000148099	-1.48872	-1.1321e-10
58422946	rs80115132	2.44213e-07	-1.19985e-10	-0.216679	0.000522572	-1.19985e-10	-0.22725	0.000522896	-1.19985e-10	-0.227219
58423792	rs62042598	6.99719e-08	-1.46663	-1.1321e-10	0.00013516	-1.57955	-1.1321e-10	0.000135224	-1.57967	-1.1321e-10
58424968	rs8048037	7.47613e-08	-1.40042	-1.1321e-10	0.000200122	-1.18708	-1.1321e-10	0.00020019	-1.18733	-1.1321e-10
58426019	rs9940564	5.54819e-08	-1.69866	-1.1321e-10	0.000140171	-1.54315	-1.1321e-10	0.000140241	-1.54324	-1.1321e-10
58426182	rs3743565	4.16508e-08	-1.24559	-0.739807	8.93051e-05	-1.24417	-0.749785	8.93468e-05	-1.24429	-0.749787
58426224	rs62042599	6.65885e-08	-1.51619	-1.1321e-10	0.000130287	-1.61627	-1.1321e-10	0.000130351	-1.61637	-1.1321e-10
58426703	rs13334093	5.50927e-08	-1.7057	-1.1321e-10	0.00013762	-1.56152	-1.1321e-10	0.000137689	-1.5616	-1.1321e-10
58427189	rs72788185	5.62202e-08	-1.68544	-1.1321e-10	0.000119103	-1.70602	-1.1321e-10	0.000119172	-1.70604	-1.1321e-10
58427293	rs62042600	7.10851e-08	-1.45084	-1.1321e-10	0.000136785	-1.5676	-1.1321e-10	0.00013685	-1.56772	-1.1321e-10
58430589	rs565134451	2.86205e-07	-1.19985e-10	-0.0580114	0.000619474	-1.19985e-10	-0.0571404	0.000619833	-1.19985e-10	-0.0571501
58431046	rs541135807	1.16762e-07	-1.19985e-10	-0.95458	0.000252001	-1.19985e-10	-0.956578	0.000252151	-1.19985e-10	-0.956572
58431458	rs140920702	6.48505e-08	-1.54264	-1.1321e-10	0.000134793	-1.58227	-1.1321e-10	0.000134856	-1.58239	-1.1321e-10
58432063	rs117403534	5.83083e-08	-1.64898	-1.1321e-10	0.000133915	-1.58881	-1.1321e-10	0.000133984	-1.58888	-1.1321e-10
58432099	rs112078698	7.30811e-08	-1.42315	-1.1321e-10	0.000146509	-1.49892	-1.1321e-10	0.000146573	-1.49908	-1.1321e-10
58432174	rs117811546	6.9322e-08	-1.47596	-1.1321e-10	0.000134215	-1.58657	-1.1321e-10	0.000134279	-1.58668	-1.1321e-10
58432206	rs6499953	5.64075e-08	-1.68212	-1.1321e-10	0.000129109	-1.62535	-1.1321e-10	0.00012918	-1.6254	-1.1321e-10
58432266	rs112967084	7.20839e-08	-1.43689	-1.1321e-10	0.000138251	-1.55694	-1.1321e-10	0.000138315	-1.55707	-1.1321e-10
58432694	rs8063438	3.86634e-08	-1.69937	-0.360459	8.71295e-05	-1.65213	-0.366482	8.71792e-05	-1.65217	-0.366465
58433226	rs34136914	2.09145e-08	-1.7277	-0.946582	4.88305e-05	-1.6484	-0.949257	4.8863e-05	-1.64834	-0.949243
58433536	rs79803294	2.36933e-08	-1.67195	-0.877576	5.85201e-05	-1.5332	-0.883441	5.8557e-05	-1.53316	-0.883445
58433722	rs9935389	5.56658e-08	-1.69536	-1.1321e-10	0.000141319	-1.53499	-1.1321e-10	0.00014139	-1.53508	-1.1321e-10
58433762	rs74019861	5.68921e-08	-1.67356	-1.1321e-10	0.000130747	-1.61275	-1.1321e-10	0.000130818	-1.61279	-1.1321e-10
58433954	rs117616563	2.12545e-07	-0.355569	-1.1321e-10	0.000710367	0.0797701	-1.1321e-10	0.000711088	0.0801952	-1.1321e-10
58435038	rs8054945	5.70312e-08	-1.67112	-1.1321e-10	0.000131211	-1.60921	-1.1321e-10	0.000131282	-1.60925	-1.1321e-10
58435058	rs79506060	4.75324e-08	-1.65654	-0.196768	0.000109285	-1.58851	-0.203534	0.000109347	-1.58856	-0.203516
58435072	rs62042605	7.24142e-08	-1.43232	-1.1321e-10	0.000138737	-1.55343	-1.1321e-10	0.000138801	-1.55356	-1.1321e-10
58435166	rs111769861	6.26609e-08	-1.57698	-1.1321e-10	0.000116521	-1.72794	-1.1321e-10	0.00011659	-1.72794	-1.1321e-10
58435936	rs9940751	7.11008e-08	-1.45062	-1.1321e-10	0.000187509	-1.25218	-1.1321e-10	0.000187576	-1.25242	-1.1321e-10
58436343	rs62042606	7.10851e-08	-1.45084	-1.1321e-10	0.000136785	-1.5676	-1.1321e-10	0.00013685	-1.56772	-1.1321e-10
58437572	rs60068088	5.99079e-08	-0.791467	-0.830445	0.000125455	-0.82687	-0.827191	0.000125496	-0.827139	-0.827189
58437659	rs111671458	7.14192e-08	-1.44615	-1.1321e-10	0.000137275	-1.56403	-1.1321e-10	0.000137339	-1.56415	-1.1321e-10
58437845	rs58255260	1.9419e-07	-1.19985e-10	-0.445884	0.000421571	-1.19985e-10	-0.442024	0.000421825	-1.19985e-10	-0.442012
58438143	rs11648876	3.49957e-08	-1.23992	-0.919575	8.1079e-05	-1.17126	-0.919326	8.11174e-05	-1.17138	-0.919324
58438652	rs11649008	3.49534e-08	-1.31566	-0.845044	8.07772e-05	-1.25237	-0.841945	8.08162e-05	-1.25248	-0.841943
58438697	rs45439399	1.70405e-07	-0.576542	-1.1321e-10	0.000361004	-0.597124	-1.1321e-10	0.000361395	-0.59663	-1.1321e-10
58439190	rs13333770	5.44682e-08	-1.7171	-1.1321e-10	0.000132947	-1.59606	-1.1321e-10	0.000133015	-1.59614	-1.1321e-10
58440570	rs4784929	7.40272e-08	-0.525928	-0.88436	0.000167383	-0.48366	-0.882068	0.000167432	-0.483958	-0.882065
58440843	rs4784930	1.95864e-07	-1.19985e-10	-0.4373	0.000425218	-1.19985e-10	-0.43341	0.000425474	-1.19985e-10	-0.433397
58441064	rs150996755	5.39962e-08	-1.72581	-1.1321e-10	0.000117647	-1.71833	-1.1321e-10	0.000117709	-1.71838	-1.1321e-10
58441363	rs116865419	1.70331e-07	-1.19985e-10	-0.576977	0.000370718	-1.19985e-10	-0.570571	0.000370936	-1.19985e-10	-0.570572
58442102	rs190287026	9.12572e-08	-1.20104	-1.1321e-10	0.000281294	-0.846611	-1.1321e-10	0.0002814	-0.846822	-1.1321e-10
58442422	rs139023384	1.71743e-07	-0.568723	-1.1321e-10	0.000274859	-0.869754	-1.1321e-10	0.000274994	-0.869851	-1.1321e-10
58442548	rs62042610	6.73879e-08	-0.651332	-0.852924	0.000140722	-0.689315	-0.849912	0.000140764	-0.689604	-0.84991
58443325	rs12935127	4.01355e-08	-1.19883	-0.823627	8.61987e-05	-1.19734	-0.832016	8.62383e-05	-1.19747	-0.832019
58443475	rs4784931	5.34701e-08	-0.778189	-0.957409	0.000172293	-0.380824	-0.955992	0.00017232	-0.38126	-0.955991
58443491	rs8055026	4.14055e-08	-1.65753	-0.333776	9.57384e-05	-1.5899	-0.334495	9.57893e-05	-1.58995	-0.334504
58443645	rs4784932	1.89646e-07	-1.19985e-10	-0.46956	0.000411672	-1.19985e-10	-0.465785	0.000411919	-1.19985e-10	-0.465773
58444029	rs62042611	7.21061e-08	-1.43658	-1.1321e-10	0.000138283	-1.55671	-1.1321e-10	0.000138348	-1.55683	-1.1321e-10
58444625	rs28488074	5.39307e-08	-1.72702	-1.1321e-10	0.00012683	-1.64316	-1.1321e-10	0.000126897	-1.64322	-1.1321e-10
58444654	rs4784933	7.08461e-08	-0.805529	-0.648681	0.000207334	-0.50605	-0.645628	0.000207376	-0.506448	-0.645618
58444849	rs12443709	5.20216e-08	-0.947639	-0.815424	0.000115661	-0.911381	-0.823968	0.000115709	-0.911556	-0.823971
58444850	rs182472655	1.14061e-07	-1.19985e-10	-0.977988	0.000247713	-1.19985e-10	-0.97374	0.000247858	-1.19985e-10	-0.973744
58444983	rs77974127	5.87686e-08	-1.64111	-1.1321e-10	0.000137425	-1.56293	-1.1321e-10	0.000137499	-1.56298	-1.1321e-10
58445305	rs58879164	6.46119e-08	-0.940594	-0.605729	0.000185479	-0.662304	-0.600767	0.00018552	-0.662675	-0.600761
58445377	rs12596516	5.99574e-08	-0.695255	-0.925831	0.000205512	-0.236713	-0.923794	0.000205537	-0.237184	-0.923793
58446532	rs11647234	5.64323e-08	-0.758827	-0.922853	0.00018264	-0.357784	-0.920712	0.000182668	-0.358223	-0.92071
58446628	rs60671931	3.99245e-08	-1.64805	-0.379681	9.21718e-05	-1.57675	-0.385611	9.22229e-05	-1.5768	-0.385594
58446709	rs4784038	2.73656e-08	-1.68649	-0.718943	5.62964e-05	-1.72739	-0.727987	5.63296e-05	-1.72739	-0.72799
58447338	rs8058736	7.11837e-08	-0.538615	-0.910843	0.000239523	-0.0980774	-0.909284	0.000239551	-0.0985559	-0.90928
58447390	rs8058872	3.27014e-08	-1.62451	-0.602791	7.62148e-05	-1.54495	-0.607504	7.62564e-05	-1.54501	-0.607491
58447610	rs62042613	8.70448e-08	-0.366211	-0.882087	0.000277158	0.0332146	-0.894638	0.000277229	0.032856	-0.894612
58448232	rs79034940	7.36476e-08	-1.62318	0.207748	0.000200908	-1.38259	0.199425	0.000200999	-1.38275	0.199448
58448457	rs144754112	5.38865e-08	-1.72784	-1.1321e-10	0.000125292	-1.65536	-1.1321e-10	0.000125358	-1.65543	-1.1321e-10
58449909	rs112299067	5.39171e-08	-1.72727	-1.1321e-10	0.000126165	-1.64842	-1.1321e-10	0.000126231	-1.64849	-1.1321e-10
58450312	rs62042614	7.50816e-08	-1.39614	-1.1321e-10	0.000142682	-1.52539	-1.1321e-10	0.000142747	-1.52553	-1.1321e-10
58450949	rs185197153	8.23414e-08	-1.30385	-1.1321e-10	0.000133029	-1.59545	-1.1321e-10	0.00013311	-1.59543	-1.1321e-10
58451178	rs13335699	4.45138e-08	-1.30019	-0.61873	0.000100978	-1.24713	-0.623978	0.000101018	-1.24733	-0.623964
58451254	rs62042615	8.13154e-08	-1.31639	-1.1321e-10	0.00014765	-1.49117	-1.1321e-10	0.000147716	-1.49131	-1.1321e-10
58451810	rs62042616	7.55366e-08	-1.3901	-1.1321e-10	0.000139742	-1.54622	-1.1321e-10	0.000139807	-1.54634	-1.1321e-10
58452271	rs72788190	3.05939e-08	-1.4217	-0.872215	5.32841e-05	-1.63665	-0.873724	5.33175e-05	-1.63662	-0.873718
58452610	rs984432	2.8685e-07	-1.19985e-10	-0.0557622	0.000626596	-1.19985e-10	-0.0457094	0.000626974	-1.19985e-10	-0.0456963
58452741	rs60090586	2.85015e-07	-1.19985e-10	-0.0621779	0.000622567	-1.19985e-10	-0.0521597	0.000622943	-1.19985e-10	-0.0521466
58452931	rs148711815	7.28834e-08	-1.42586	-1.1321e-10	0.000117753	-1.71742	-1.1321e-10	0.000117824	-1.71741	-1.1321e-10
58452965	rs117203217	2.92483e-08	-1.4761	-0.862796	6.28824e-05	-1.48365	-0.861096	6.29162e-05	-1.4837	-0.861096
58453536	rs28639632	6.42894e-08	-1.59348	0.0421572	0.000180218	-1.32521	0.033369	0.000180297	-1.32539	0.0333929
58453893	rs62042618	7.46133e-08	-1.4024	-1.1321e-10	0.000138491	-1.55521	-1.1321e-10	0.000138556	-1.55533	-1.1321e-10
58454676	rs75423103	7.28521e-08	-1.42629	-1.1321e-10	0.000136118	-1.57249	-1.1321e-10	0.000136183	-1.5726	-1.1321e-10
58454844	rs9935201	2.89706e-08	-1.60055	-0.747888	8.21692e-05	-1.33574	-0.741492	8.22055e-05	-1.33589	-0.74149
58455000	rs188200798	5.38817e-08	-1.72793	-1.1321e-10	0.000121543	-1.68575	-1.1321e-10	0.000121618	-1.68572	-1.1321e-10
58456643	rs41515846	3.87683e-07	-1.19985e-10	0.245467	0.000848208	-1.19985e-10	0.257114	0.000848721	-1.19985e-10	0.257129
58456774	rs8044768	3.40076e-08	-1.53508	-0.653057	6.03366e-05	-1.72811	-0.657964	6.03712e-05	-1.72811	-0.657981
58456935	rs6499954	3.92148e-08	-1.48182	-0.563847	6.65799e-05	-1.71878	-0.568828	6.66179e-05	-1.71878	-0.568846
58456936	rs6499955	3.94906e-08	-1.47481	-0.563847	6.66734e-05	-1.71738	-0.568828	6.67115e-05	-1.71738	-0.568846
58457021	rs141907456	8.57624e-08	-1.26314	-1.1321e-10	0.000170472	-1.34744	-1.1321e-10	0.000170605	-1.34725	-1.1321e-10
58457240	rs57372096	2.45738e-07	-1.19985e-10	-0.210456	0.000537018	-1.19985e-10	-0.19998	0.00053735	-1.19985e-10	-0.199951
58457327	rs7186158	4.62206e-08	-1.70824	-0.173053	0.000100159	-1.70299	-0.176265	0.000100217	-1.70297	-0.176295
58457507	rs7186531	8.19572e-08	-1.71148	0.402954	0.000206448	-1.5487	0.392737	0.000206552	-1.54881	0.392765
58457520	rs7191391	8.26722e-08	-1.71148	0.41164	0.000208243	-1.5487	0.401392	0.000208348	-1.54881	0.40142
58458445	rs6499956	3.29326e-08	-1.70291	-0.517345	7.2218e-05	-1.68654	-0.519781	7.22613e-05	-1.68651	-0.519799
58458622	rs62042619	8.00009e-08	-1.33268	-1.1321e-10	0.000145841	-1.50349	-1.1321e-10	0.000145907	-1.50363	-1.1321e-10
58459038	rs1895522	2.98931e-08	-1.72708	-0.590017	7.15108e-05	-1.62072	-0.595446	7.15545e-05	-1.62069	-0.595455
58459542	rs140144054	8.6336e-08	-1.25647	-1.1321e-10	0.000128331	-1.6314	-1.1321e-10	0.000128401	-1.63145	-1.1321e-10
58459926	rs4784934	2.51108e-08	-1.71497	-0.776452	6.0975e-05	-1.59844	-0.777103	6.10112e-05	-1.59842	-0.777119
58460288	rs7192069	5.64558e-08	-1.68126	-1.1321e-10	0.000141275	-1.5353	-1.1321e-10	0.00014134	-1.53544	-1.1321e-10
58460342	rs4784935	2.55597e-08	-1.70769	-0.766017	6.38441e-05	-1.56322	-0.766343	6.38824e-05	-1.5632	-0.766358
58460532	rs11866264	5.64512e-08	-1.68135	-1.1321e-10	0.000140785	-1.53878	-1.1321e-10	0.000140849	-1.53891	-1.1321e-10
58460976	rs9937397	6.14602e-08	-1.59633	-1.1321e-10	0.000160053	-1.4105	-1.1321e-10	0.00016012	-1.41068	-1.1321e-10
58461116	rs9937562	5.63461e-08	-1.68321	-1.1321e-10	0.000140256	-1.54254	-1.1321e-10	0.00014032	-1.54268	-1.1321e-10
58461365	rs9928581	2.63395e-08	-1.70283	-0.74082	6.5422e-05	-1.5636	-0.741552	6.54618e-05	-1.56357	-0.741567
58461467	rs8063227	2.52642e-08	-1.50108	-0.984256	4.81579e-05	-1.62775	-0.98378	4.81812e-05	-1.62785	-0.983779
58461874	rs4784936	3.84832e-08	-1.71825	-0.346249	8.34663e-05	-1.72409	-0.337481	8.35148e-05	-1.72409	-0.337488
58461896	rs111804758	6.11066e-08	-1.6021	-1.1321e-10	0.000159692	-1.41277	-1.1321e-10	0.000159765	-1.4129	-1.1321e-10
58462627	rs1424077	2.7795e-08	-1.71471	-0.675153	6.90508e-05	-1.57544	-0.675732	6.90927e-05	-1.5754	-0.675748
58462639	rs1424076	7.54734e-08	-1.40341	0.0124691	0.000200421	-1.22119	0.0356002	0.000200493	-1.22141	0.035589
58462811	rs1424075	5.83808e-08	-1.64773	-1.1321e-10	0.000119555	-1.70224	-1.1321e-10	0.000119628	-1.70222	-1.1321e-10
58462910	rs1424074	1.05889e-07	-0.763763	-0.288566	0.000286181	-0.550302	-0.279083	0.000286227	-0.550726	-0.279091
58462997	rs7184938	1.03145e-07	-0.763763	-0.31482	0.000278872	-0.550302	-0.304957	0.000278916	-0.550726	-0.304966
58463010	rs7190478	1.03145e-07	-0.763763	-0.31482	0.000278872	-0.550302	-0.304957	0.000278916	-0.550726	-0.304966
58463742	rs142091317	5.42702e-08	-1.72074	-1.1321e-10	0.000118032	-1.71506	-1.1321e-10	0.000118101	-1.71506	-1.1321e-10
58463867	rs2042403	2.87967e-08	-1.68839	-0.666075	6.03066e-05	-1.72219	-0.664379	6.034e-05	-1.72221	-0.664395
58463915	rs2042402	2.79782e-08	-1.39668	-0.986611	5.16765e-05	-1.55436	-0.986645	5.16998e-05	-1.5545	-0.986645
58464075	rs2042401	2.65774e-08	-1.71905	-0.715607	6.46959e-05	-1.60223	-0.714087	6.4735e-05	-1.6022	-0.714101
58464123	rs9935672	6.76006e-08	-1.5011	-1.1321e-10	0.000184239	-1.26978	-1.1321e-10	0.00018431	-1.26998	-1.1321e-10
58464314	rs9937263	1.21459e-07	-0.915145	-1.1321e-10	0.000337842	-0.663432	-1.1321e-10	0.000337903	-0.663842	-1.1321e-10
58464315	rs116955911	8.43474e-08	-1.27978	-1.1321e-10	0.000151836	-1.46321	-1.1321e-10	0.000151903	-1.46336	-1.1321e-10
58464340	rs2042400	3.35854e-08	-1.47578	-0.724849	6.39793e-05	-1.6041	-0.723355	6.40087e-05	-1.60421	-0.723369
58464438	rs9937365	1.16383e-07	-0.957836	-1.1321e-10	0.000321707	-0.71237	-1.1321e-10	0.000321768	-0.71277	-1.1321e-10
58464520	rs2042399	5.97855e-08	-1.62396	-1.1321e-10	0.000121259	-1.68808	-1.1321e-10	0.000121334	-1.68806	-1.1321e-10
58464574	rs9928114	1.13464e-07	-0.983232	-1.1321e-10	0.00031245	-0.741566	-1.1321e-10	0.000312512	-0.741959	-1.1321e-10
58464659	rs76298883	5.63107e-08	-1.68384	-1.1321e-10	0.000125953	-1.6501	-1.1321e-10	0.000126021	-1.65015	-1.1321e-10
58464713	rs62042633	8.7389e-08	-1.24435	-1.1321e-10	0.000156052	-1.43582	-1.1321e-10	0.00015612	-1.43598	-1.1321e-10
58464804	rs2042398	2.8246e-08	-1.38744	-0.986326	5.20365e-05	-1.54765	-0.986413	5.20598e-05	-1.54779	-0.986414
58464924	rs13337914	1.18332e-07	-0.941229	-1.1321e-10	0.000327897	-0.693313	-1.1321e-10	0.000327958	-0.693717	-1.1321e-10
58464990	rs8056043	3.36529e-08	-1.48363	-0.714994	6.42613e-05	-1.60958	-0.713473	6.42911e-05	-1.60969	-0.713487
58465222	rs13338353	1.16383e-07	-0.957836	-1.1321e-10	0.000321707	-0.71237	-1.1321e-10	0.000321768	-0.71277	-1.1321e-10
58465422	rs62042634	8.53399e-08	-1.26808	-1.1321e-10	0.00015321	-1.4542	-1.1321e-10	0.000153278	-1.45435	-1.1321e-10
58466107	rs9931547	2.80687e-08	-1.72539	-0.654677	6.63128e-05	-1.63863	-0.652996	6.63524e-05	-1.63861	-0.653011
58466281	rs9940955	1.18332e-07	-0.941229	-1.1321e-10	0.000327897	-0.693313	-1.1321e-10	0.000327958	-0.693717	-1.1321e-10
58466784	rs4784937	5.28929e-08	-1.37765	-0.368804	0.000105443	-1.4685	-0.359343	0.000105502	-1.46852	-0.359352
58467237	rs28623612	2.79162e-08	-1.66066	-0.724849	5.65587e-05	-1.72738	-0.723355	5.65915e-05	-1.72737	-0.723369
58467366	rs72788200	8.69266e-08	-1.35149	0.101832	0.000175388	-1.44592	0.12691	0.000175486	-1.44594	0.126896
58467739	rs28627526	2.76745e-08	-1.67216	-0.72205	5.6943e-05	-1.72345	-0.720509	5.69764e-05	-1.72344	-0.720523
58467853	rs4784938	2.86124e-08	-1.72458	-0.6363	6.78458e-05	-1.63425	-0.634527	6.78862e-05	-1.63422	-0.634543
58468090	rs56139189	2.01511e-08	-1.72796	-0.983496	4.57953e-05	-1.67806	-0.983771	4.58243e-05	-1.67801	-0.983772
58468211	rs4784939	2.81757e-08	-1.67558	-0.700684	5.79132e-05	-1.72794	-0.699123	5.79463e-05	-1.72795	-0.699137
58468472	rs74019877	5.8866e-08	-1.63946	-1.1321e-10	0.00011879	-1.70866	-1.1321e-10	0.000118863	-1.70863	-1.1321e-10
58468579	rs12932284	2.73459e-08	-1.70055	-0.705601	5.77327e-05	-1.72664	-0.703543	5.77664e-05	-1.72664	-0.703559
58468789	rs62042638	9.06311e-08	-1.20792	-1.1321e-10	0.000160557	-1.40736	-1.1321e-10	0.000160626	-1.40752	-1.1321e-10
58468896	rs13333907	5.8022e-08	-1.6539	-1.1321e-10	0.000118625	-1.71004	-1.1321e-10	0.000118699	-1.71001	-1.1321e-10
58469117	rs75107264	5.50308e-08	-1.70683	-1.1321e-10	0.000135701	-1.57556	-1.1321e-10	0.000135795	-1.57546	-1.1321e-10
58469230	rs112098155	8.95069e-08	-1.22041	-1.1321e-10	0.000158994	-1.41714	-1.1321e-10	0.000159062	-1.41731	-1.1321e-10
58469293	rs79815169	9.23412e-08	-1.18923	-1.1321e-10	0.000162937	-1.39265	-1.1321e-10	0.000163006	-1.39281	-1.1321e-10
58469356	rs4784940	8.3056e-08	-1.36613	0.0709252	0.000167889	-1.45857	0.0958661	0.000167983	-1.45859	0.0958515
58469410	rs12932631	2.64086e-08	-1.72556	-0.715469	6.0224e-05	-1.67447	-0.713467	6.0261e-05	-1.67443	-0.713483
58469660	rs143278281	1.13565e-07	-1.19985e-10	-0.982345	0.000245646	-1.19985e-10	-0.98212	0.000245791	-1.19985e-10	-0.98212
58469679	rs12927589	2.65458e-08	-1.72038	-0.715469	6.1442e-05	-1.65445	-0.713467	6.14803e-05	-1.6544	-0.713483
58469821	rs79170151	6.43816e-08	-1.54989	-1.1321e-10	0.000117033	-1.72356	-1.1321e-10	0.000117102	-1.72356	-1.1321e-10
58469837	rs4577076	2.62785e-08	-1.72038	-0.72559	6.08211e-05	-1.65445	-0.723626	6.0859e-05	-1.6544	-0.723641
58470046	rs3890512	2.28449e-08	-1.6123	-0.973696	4.41177e-05	-1.72681	-0.97234	4.41435e-05	-1.72682	-0.972337
58470075	rs3890513	7.27944e-08	-1.46262	0.0355422	0.000149196	-1.54082	0.0600648	0.00014928	-1.54083	0.0600504
58470276	rs4496132	7.72339e-08	-1.36788	-1.1321e-10	0.000130546	-1.61428	-1.1321e-10	0.000130624	-1.61428	-1.1321e-10
58470427	rs8057901	2.21149e-08	-1.65684	-0.961629	4.46223e-05	-1.72785	-0.959927	4.46485e-05	-1.72786	-0.959924
58470997	rs11649027	2.18788e-08	-1.65265	-0.976555	4.38846e-05	-1.72742	-0.977023	4.39101e-05	-1.72743	-0.977026
58471086	rs11644317	2.19426e-08	-1.65265	-0.973645	4.40097e-05	-1.72742	-0.974177	4.40353e-05	-1.72743	-0.97418
58471219	rs9940062	2.17644e-08	-1.66094	-0.973511	4.39894e-05	-1.728	-0.974067	4.40151e-05	-1.728	-0.974071
58472153	rs62042639	1.01152e-07	-1.09809	-1.1321e-10	0.000175217	-1.31999	-1.1321e-10	0.000175288	-1.32017	-1.1321e-10
58472821	rs1559388	6.29196e-08	-0.890476	-0.682388	0.000113841	-1.08723	-0.663972	0.000113878	-1.08748	-0.663993
58473195	rs4784941	2.47693e-08	-1.60424	-0.900877	4.86748e-05	-1.69181	-0.909037	4.87031e-05	-1.69182	-0.909034
58473262	rs62042640	1.06188e-07	-1.04951	-1.1321e-10	0.000182236	-1.28071	-1.1321e-10	0.000182308	-1.2809	-1.1321e-10
58473280	rs142669774	1.36883e-07	-1.19985e-10	-0.795591	0.000296714	-1.19985e-10	-0.793243	0.000296889	-1.19985e-10	-0.793242
58473403	rs35328898	1.44506e-07	-0.741397	-1.1321e-10	0.000294321	-0.801342	-1.1321e-10	0.000294469	-0.801427	-1.1321e-10
58473770	rs72790204	3.72609e-08	-1.37288	-0.723901	6.16676e-05	-1.6472	-0.71705	6.17071e-05	-1.64714	-0.717064
58474668	rs79509668	5.73718e-08	-1.66517	-1.1321e-10	0.000118246	-1.71325	-1.1321e-10	0.000118318	-1.71322	-1.1321e-10
58475205	rs4784947	2.53704e-08	-1.54196	-0.939179	5.13241e-05	-1.61391	-0.933945	5.13508e-05	-1.61397	-0.933954
58475429	rs4784948	2.5356e-08	-1.54196	-0.939751	5.12933e-05	-1.61391	-0.934547	5.13199e-05	-1.61397	-0.934556
58475667	rs72790208	2.54675e-08	-1.53644	-0.940883	5.14545e-05	-1.60957	-0.935741	5.14813e-05	-1.60963	-0.93575
58476006	rs62042641	9.92609e-08	-1.11697	-1.1321e-10	0.00017258	-1.33515	-1.1321e-10	0.00017265	-1.33533	-1.1321e-10
58477375	rs1862802	4.6201e-08	-0.903911	-0.977809	0.000152856	-0.4809	-0.975616	0.00015292	-0.481063	-0.975626
58477792	rs117628693	1.80227e-07	-1.19985e-10	-0.520502	0.000391065	-1.19985e-10	-0.517137	0.000391294	-1.19985e-10	-0.517142
58477915	rs72790209	3.35372e-08	-1.27175	-0.93031	6.03023e-05	-1.46202	-0.924619	6.03355e-05	-1.46205	-0.92463
58478016	rs62042642	1.00203e-07	-1.10752	-1.1321e-10	0.000173894	-1.32757	-1.1321e-10	0.000173964	-1.32775	-1.1321e-10
58478071	rs12149417	5.39981e-08	-1.72577	-1.1321e-10	0.000116794	-1.7256	-1.1321e-10	0.000116861	-1.72561	-1.1321e-10
58478220	rs145370912	6.43203e-08	-1.55085	-1.1321e-10	0.000125896	-1.65056	-1.1321e-10	0.000125968	-1.65057	-1.1321e-10
58478223	rs62042643	1.13334e-07	-0.98438	-1.1321e-10	0.000192186	-1.22755	-1.1321e-10	0.000192261	-1.22775	-1.1321e-10
58478227	rs62042644	5.53974e-08	-1.70019	-1.1321e-10	0.000123512	-1.66967	-1.1321e-10	0.000123593	-1.66961	-1.1321e-10
58478331	rs7184189	6.5901e-08	-1.52657	-1.1321e-10	0.000147702	-1.49081	-1.1321e-10	0.000147767	-1.49097	-1.1321e-10
58478501	rs188831549	1.30139e-07	-1.19985e-10	-0.846121	0.000284098	-1.19985e-10	-0.836694	0.00028426	-1.19985e-10	-0.836713
58479049	rs62042645	1.13229e-07	-0.985307	-1.1321e-10	0.00019204	-1.22831	-1.1321e-10	0.000192114	-1.22851	-1.1321e-10
58479064	rs8044946	2.4422e-08	-1.54323	-0.976005	6.20067e-05	-1.38164	-0.977129	6.20453e-05	-1.38161	-0.977122
58479199	rs150585401	2.95645e-07	-1.19985e-10	-0.0255611	0.000644847	-1.19985e-10	-0.0169981	0.000645221	-1.19985e-10	-0.0170081
58479538	rs62042646	1.15725e-07	-0.963502	-1.1321e-10	0.000195512	-1.21039	-1.1321e-10	0.000195586	-1.2106	-1.1321e-10
58479643	rs142817631	2.32341e-07	-0.266514	-1.1321e-10	0.00037591	-0.556661	-1.1321e-10	0.000376256	-0.556331	-1.1321e-10
58480000	rs8052932	5.67904e-08	-1.67535	-1.1321e-10	0.000117689	-1.71796	-1.1321e-10	0.000117761	-1.71794	-1.1321e-10
58481142	rs2897205	2.19876e-08	-1.66075	-0.963496	4.63517e-05	-1.68985	-0.959904	4.63771e-05	-1.68988	-0.959911
58481173	rs11076239	2.62935e-08	-1.46395	-0.981448	7.5559e-05	-1.17886	-0.982242	7.56094e-05	-1.17878	-0.982237
58481287	rs62042648	5.64176e-08	-1.68194	-1.1321e-10	0.000126687	-1.64429	-1.1321e-10	0.000126771	-1.64422	-1.1321e-10
58481292	rs2405687	5.38778e-08	-1.728	-1.1321e-10	0.000117408	-1.72036	-1.1321e-10	0.000117475	-1.72037	-1.1321e-10
58482038	rs4784039	6.97077e-08	-0.483985	-0.986426	0.000225513	-0.0809784	-0.986654	0.000225642	-0.0809981	-0.986654
58482053	rs4784949	2.14275e-08	-1.67784	-0.972206	4.53669e-05	-1.70136	-0.96987	4.53922e-05	-1.70139	-0.969875
58482377	rs4784040	6.55219e-08	-0.546563	-0.985774	0.000210905	-0.148287	-0.986316	0.000211027	-0.148299	-0.986315
58482483	rs4784041	2.14426e-08	-1.68344	-0.965905	4.55184e-05	-1.7054	-0.962498	4.55438e-05	-1.70542	-0.962505
58482563	rs4784042	2.32127e-08	-1.59585	-0.974172	4.89102e-05	-1.62453	-0.9715	4.89416e-05	-1.62447	-0.971505
58482930	rs141485426	5.52351e-08	-1.70312	-1.1321e-10	0.000134066	-1.58768	-1.1321e-10	0.000134147	-1.58766	-1.1321e-10
58483116	rs34738810	3.68628e-08	-1.36573	-0.74179	5.53315e-05	-1.72603	-0.746635	5.53662e-05	-1.72602	-0.746613
58483323	rs7196666	1.05217e-07	-0.159592	-0.899106	0.000288297	0.0804084	-0.902427	0.000288452	0.0803297	-0.902403
58484177	rs77841515	2.96623e-08	-1.35684	-0.968001	5.27844e-05	-1.55475	-0.965052	5.28135e-05	-1.55478	-0.965056
58484263	rs11643135	1.20356e-07	-0.0610425	-0.863222	0.000330609	0.183464	-0.868537	0.000330798	0.183424	-0.868516
58484331	rs76213890	6.00872e-08	-1.61892	-1.1321e-10	0.000130957	-1.61114	-1.1321e-10	0.000131027	-1.61119	-1.1321e-10
58484624	rs1895524	3.35856e-08	-1.28552	-0.915106	5.86423e-05	-1.50501	-0.909541	5.86742e-05	-1.50505	-0.909549
58484627	rs11076240	2.11761e-08	-1.70442	-0.957428	4.50516e-05	-1.72557	-0.952633	4.50782e-05	-1.72557	-0.952629
58484734	rs11644036	1.12902e-07	-0.0565173	-0.931687	0.000261767	0.0161463	-0.934705	0.0002619	0.0160547	-0.934691
58484782	rs11649639	1.91345e-07	0.404684	-0.865327	0.000385529	0.338458	-0.869853	0.00038581	0.338576	-0.869833
58484950	rs77519731	6.23604e-08	-1.58179	-1.1321e-10	0.000130046	-1.61812	-1.1321e-10	0.000130116	-1.61817	-1.1321e-10
58485043	rs79165822	6.16686e-08	-1.59295	-1.1321e-10	0.000134519	-1.5843	-1.1321e-10	0.000134591	-1.58436	-1.1321e-10
58485173	rs11076241	6.54379e-08	-0.66761	-0.866009	0.000175111	-0.458902	-0.861688	0.000175224	-0.458868	-0.861666
58485904	rs4784950	1.07528e-07	-0.251173	-0.785797	0.000279135	-0.0750423	-0.779273	0.00027936	-0.0748554	-0.779245
58487053	rs117598254	1.96537e-07	-1.19985e-10	-0.43387	0.000430878	-1.19985e-10	-0.420187	0.000431149	-1.19985e-10	-0.420147
58487293	rs1107277	2.45958e-08	-1.55744	-0.954704	4.75632e-05	-1.67192	-0.95203	4.75894e-05	-1.67196	-0.952033
58487495	rs4076826	2.58006e-08	-1.51552	-0.948803	5.01417e-05	-1.62519	-0.945972	5.01692e-05	-1.62522	-0.945975
58488634	rs72790218	3.59478e-08	-1.18074	-0.951914	5.64491e-05	-1.49808	-0.954596	5.64718e-05	-1.49826	-0.954602
58489364	rs11643753	3.22584e-08	-1.5258	-0.715144	6.82003e-05	-1.54635	-0.717218	6.8253e-05	-1.5462	-0.717179
58489597	rs1025067	3.7887e-08	-1.5691	-0.511009	7.36385e-05	-1.65862	-0.528227	7.36894e-05	-1.65856	-0.528181
58490095	rs79023455	4.1541e-08	-1.5139	-0.474141	7.80519e-05	-1.63662	-0.492021	7.8108e-05	-1.63654	-0.491973
58490383	rs76617802	1.16155e-07	-1.19985e-10	-0.959799	0.000251307	-1.19985e-10	-0.959337	0.000251454	-1.19985e-10	-0.95934
58490442	rs11863680	4.02604e-08	-1.06294	-0.956414	6.24652e-05	-1.39287	-0.958532	6.24895e-05	-1.39306	-0.958538
58490483	rs77558325	3.6627e-08	-1.55977	-0.554168	7.02471e-05	-1.66436	-0.569634	7.02953e-05	-1.66431	-0.569589
58491082	rs78177670	3.06758e-08	-1.62603	-0.665215	6.1023e-05	-1.72769	-0.647071	6.10593e-05	-1.7277	-0.647059
58491487	rs140861725	2.57328e-08	-1.58718	-0.879776	5.03166e-05	-1.68076	-0.886918	5.03496e-05	-1.68071	-0.886895
58491638	rs150151200	2.67233e-08	-1.57756	-0.85162	5.19993e-05	-1.67512	-0.859662	5.20337e-05	-1.67507	-0.859637
58492036	rs113000886	3.47583e-08	-1.48829	-0.678011	6.56252e-05	-1.61182	-0.690232	6.56731e-05	-1.61172	-0.690194
58492180	rs148588991	6.65065e-08	-1.51742	-1.1321e-10	0.000118836	-1.70827	-1.1321e-10	0.000118906	-1.70827	-1.1321e-10
58492254	rs74932010	2.67267e-08	-1.5773	-0.851761	4.92139e-05	-1.72606	-0.863771	4.92437e-05	-1.72607	-0.863753
58492550	rs72790220	3.76105e-08	-1.16403	-0.923405	6.01141e-05	-1.46343	-0.926336	6.01387e-05	-1.4636	-0.926345
58492689	rs142005258	1.17261e-07	-1.19985e-10	-0.95032	0.000252484	-1.19985e-10	-0.954666	0.000252633	-1.19985e-10	-0.954662
58493094	rs117482632	3.85094e-07	-1.19985e-10	0.238766	0.000822111	-1.19985e-10	0.225864	0.000822625	-1.19985e-10	0.225899
58493429	rs16960166	3.65642e-08	-1.17395	-0.941702	5.79178e-05	-1.4828	-0.944192	5.79418e-05	-1.48296	-0.944199
58493472	rs76273503	2.59756e-08	-1.58766	-0.869906	5.1174e-05	-1.6734	-0.877376	5.12074e-05	-1.67336	-0.877352
58493958	rs80246861	2.80503e-08	-1.50138	-0.879342	5.41336e-05	-1.60806	-0.886498	5.41711e-05	-1.60798	-0.886476
58494083	rs118174269	2.55163e-08	-1.63389	-0.841515	5.11942e-05	-1.70053	-0.849857	5.12272e-05	-1.7005	-0.849831
58495363	rs73558466	2.79996e-08	-1.41916	-0.963374	4.56707e-05	-1.69416	-0.970391	4.56983e-05	-1.69415	-0.970385
58495429	rs138868561	1.95738e-07	-1.19985e-10	-0.437944	0.000424846	-1.19985e-10	-0.434286	0.000425086	-1.19985e-10	-0.434311
58495829	rs111288531	2.34148e-08	-1.69191	-0.869445	5.09329e-05	-1.70212	-0.853386	5.09651e-05	-1.70207	-0.853388
58496101	rs181313014	7.38095e-08	-1.41323	-1.1321e-10	0.000181286	-1.28594	-1.1321e-10	0.000181399	-1.2859	-1.1321e-10
58496213	rs74700971	1.53735e-07	-1.19985e-10	-0.679488	0.000331421	-1.19985e-10	-0.682624	0.00033162	-1.19985e-10	-0.68261
58496623	rs79081498	4.71569e-08	-1.54368	-0.317556	8.75206e-05	-1.72771	-0.286424	8.75734e-05	-1.72772	-0.286405
58496970	rs7202037	2.29576e-08	-1.62372	-0.957355	4.82624e-05	-1.65367	-0.955685	4.82862e-05	-1.65376	-0.955693
58497298	rs183272197	2.46775e-08	-1.63116	-0.877674	4.95055e-05	-1.69904	-0.884886	4.95373e-05	-1.69901	-0.884864
58497984	rs111484016	2.8059e-08	-1.61285	-0.767563	5.49474e-05	-1.72797	-0.75167	5.49804e-05	-1.72796	-0.751661
58499290	rs77505458	1.90516e-07	-0.464982	-1.1321e-10	0.000358976	-0.602757	-1.1321e-10	0.000359132	-0.60291	-1.1321e-10
58500002	rs117563580	2.42219e-08	-1.6331	-0.894366	4.8663e-05	-1.7001	-0.900993	4.86941e-05	-1.70007	-0.900973
58500068	rs140370477	5.5191e-08	-1.70392	-1.1321e-10	0.000125165	-1.65638	-1.1321e-10	0.000125242	-1.65636	-1.1321e-10
58500291	rs72790224	2.15778e-08	-1.70916	-0.933892	4.55054e-05	-1.72798	-0.940202	4.55329e-05	-1.72798	-0.940189
58500784	rs75489213	2.56896e-08	-1.52453	-0.944099	4.95978e-05	-1.6335	-0.94856	4.96308e-05	-1.63344	-0.948547
58501280	rs138948859	2.45106e-08	-1.62905	-0.886567	4.9239e-05	-1.69585	-0.893473	4.92709e-05	-1.69582	-0.893452
58501751	rs79672327	1.13903e-07	-1.19985e-10	-0.979376	0.000246674	-1.19985e-10	-0.977945	0.000246818	-1.19985e-10	-0.977948
58502210	rs13333449	2.31294e-08	-1.64821	-0.925406	4.63657e-05	-1.72167	-0.927783	4.63909e-05	-1.7217	-0.927794
58502279	rs12595986	2.09963e-08	-1.70305	-0.967322	4.40911e-05	-1.72765	-0.972105	4.41177e-05	-1.72764	-0.972098
58502453	rs9931432	2.55462e-08	-1.52196	-0.952267	4.67595e-05	-1.68466	-0.956331	4.67903e-05	-1.68461	-0.956318
58502482	rs9930812	2.27359e-08	-1.6488	-0.941974	4.57271e-05	-1.71916	-0.944161	4.57518e-05	-1.7192	-0.944169
58502675	rs118051581	2.2796e-08	-1.68773	-0.900409	4.72145e-05	-1.72439	-0.906918	4.72427e-05	-1.72441	-0.906897
58503671	rs55941633	2.6143e-08	-1.52264	-0.9285	4.7071e-05	-1.70175	-0.932608	4.70959e-05	-1.7018	-0.932613
58504272	rs72790225	2.70943e-08	-1.49258	-0.922821	4.84184e-05	-1.67907	-0.927059	4.84431e-05	-1.67915	-0.927064
58504733	rs113700612	2.48506e-08	-1.55268	-0.949156	4.61789e-05	-1.70008	-0.953405	4.62086e-05	-1.70004	-0.953392
58505291	rs16960168	2.61909e-08	-1.51447	-0.934837	4.71511e-05	-1.69401	-0.938648	4.71757e-05	-1.69407	-0.938652
58505346	rs16960169	2.14985e-08	-1.6633	-0.983434	4.39088e-05	-1.71973	-0.984165	4.39328e-05	-1.71977	-0.984167
58505375	rs16960170	2.47608e-08	-1.54088	-0.964572	4.535e-05	-1.70404	-0.967565	4.53742e-05	-1.70409	-0.967567
58505841	rs16960171	2.37065e-08	-1.65073	-0.898244	4.71385e-05	-1.72809	-0.904836	4.71673e-05	-1.72808	-0.904815
58505871	rs16960173	2.59432e-08	-1.50777	-0.951046	4.65181e-05	-1.6913	-0.954875	4.65423e-05	-1.69136	-0.954877
58506007	rs80091417	2.44724e-08	-1.59253	-0.924646	4.64325e-05	-1.71787	-0.930146	4.6462e-05	-1.71784	-0.930129
58506197	rs12102928	2.13947e-08	-1.6743	-0.977278	4.39947e-05	-1.72336	-0.978586	4.40191e-05	-1.72339	-0.978589
58507024	rs72790226	1.15263e-07	-0.967505	-1.1321e-10	0.00032781	-0.693576	-1.1321e-10	0.000327906	-0.693874	-1.1321e-10
58507025	rs67421817	1.14702e-07	-0.972387	-1.1321e-10	0.000325949	-0.699271	-1.1321e-10	0.000326044	-0.699568	-1.1321e-10
58507249	rs113441538	2.46432e-08	-1.65924	-0.850984	5.1201e-05	-1.71025	-0.840003	5.12317e-05	-1.71024	-0.840003
58507398	rs2161695	2.18455e-08	-1.68377	-0.946959	4.63085e-05	-1.70389	-0.946796	4.63324e-05	-1.70396	-0.946804
58507401	rs72790229	2.35631e-08	-1.56926	-0.985781	4.58752e-05	-1.67399	-0.986094	4.58976e-05	-1.67409	-0.986095
58507562	rs117287426	6.10997e-08	-1.60221	-1.1321e-10	0.000117966	-1.71561	-1.1321e-10	0.000118033	-1.71564	-1.1321e-10
58507568	rs16960183	2.68731e-08	-1.46931	-0.954289	4.71967e-05	-1.67409	-0.957603	4.72207e-05	-1.67416	-0.957606
58508278	rs72790232	2.73354e-08	-1.43625	-0.970287	4.71822e-05	-1.65938	-0.972619	4.72056e-05	-1.65947	-0.972622
58508678	rs28649193	4.23552e-08	-1.33764	-0.630995	6.87903e-05	-1.6416	-0.613349	6.88293e-05	-1.64162	-0.613349
58508748	rs141391969	5.40943e-08	-1.72399	-1.1321e-10	0.000116871	-1.72494	-1.1321e-10	0.00011694	-1.72494	-1.1321e-10
58508843	rs56379581	2.03474e-07	-0.399181	-1.1321e-10	0.000197789	-1.19881	-1.1321e-10	0.00019788	-1.19894	-1.1321e-10
58508899	rs75506946	2.94906e-08	-1.55799	-0.772659	5.47988e-05	-1.72342	-0.758922	5.48306e-05	-1.72343	-0.758923
58509059	rs11076242	5.70342e-08	-1.67107	-1.1321e-10	0.00011664	-1.72692	-1.1321e-10	0.000116708	-1.72692	-1.1321e-10
58509151	rs11076243	2.38265e-08	-1.64887	-0.895049	4.72857e-05	-1.72804	-0.901761	4.73146e-05	-1.72804	-0.90174
58510034	rs9926973	2.51414e-08	-1.72517	-0.765039	5.35682e-05	-1.72785	-0.777209	5.3601e-05	-1.72785	-0.777185
58510319	rs11862356	2.52444e-08	-1.5232	-0.962912	4.42535e-05	-1.72807	-0.968003	4.42796e-05	-1.72807	-0.968002
58510386	rs62042650	2.0723e-08	-1.6981	-0.985381	4.40209e-05	-1.71487	-0.986478	4.40468e-05	-1.71487	-0.986478
58511165	rs112837644	2.10906e-08	-1.68508	-0.980809	5.53532e-05	-1.49217	-0.980105	5.53822e-05	-1.49223	-0.980112
58511369	rs72622278	1.27414e-07	-1.19985e-10	-0.867276	0.000277178	-1.19985e-10	-0.861352	0.00027734	-1.19985e-10	-0.861357
58511465	rs111254542	1.50326e-07	-1.19985e-10	-0.701916	0.000323306	-1.19985e-10	-0.707411	0.000323512	-1.19985e-10	-0.707365
58511896	rs13336436	2.97913e-08	-1.72776	-0.592741	6.53594e-05	-1.72791	-0.5782	6.5397e-05	-1.72791	-0.578216
58512017	rs117630153	1.3742e-07	-0.79168	-1.1321e-10	0.000636029	-0.0307669	-1.1321e-10	0.000636242	-0.0310212	-1.1321e-10
58512248	rs145745796	1.14667e-07	-1.19985e-10	-0.972693	0.000247963	-1.19985e-10	-0.972734	0.000248109	-1.19985e-10	-0.972732
58512272	rs55953222	1.49679e-07	-0.706229	-1.1321e-10	0.000169459	-1.3534	-1.1321e-10	0.000169546	-1.35347	-1.1321e-10
58512545	rs77608905	9.18111e-08	-1.19499	-1.1321e-10	0.000141848	-1.53126	-1.1321e-10	0.000141934	-1.53124	-1.1321e-10
58512574	rs75348320	2.18978e-07	-1.19985e-10	-0.32575	0.000477584	-1.19985e-10	-0.317271	0.000477858	-1.19985e-10	-0.317287
58513813	rs4784044	2.71831e-08	-1.57994	-0.832189	9.0946e-05	-1.13615	-0.839601	9.09919e-05	-1.13622	-0.839608
58513888	rs7195592	3.0416e-08	-1.66056	-0.63919	6.24121e-05	-1.71704	-0.63521	6.2448e-05	-1.71703	-0.635234
58513959	rs7195635	2.78608e-08	-1.66364	-0.723856	5.69594e-05	-1.72328	-0.720394	5.69923e-05	-1.72327	-0.720415
58514182	rs58522032	1.89779e-07	-1.19985e-10	-0.468861	0.000411242	-1.19985e-10	-0.466829	0.000411482	-1.19985e-10	-0.466836
58514981	rs57271894	2.38645e-08	-1.70525	-0.837077	6.09793e-05	-1.54072	-0.834754	6.1018e-05	-1.54066	-0.834771
58514985	rs1013491	2.2e-08	-1.68016	-0.94352	5.48645e-05	-1.53344	-0.947705	5.48953e-05	-1.53347	-0.947708
58515075	rs57482621	2.41454e-08	-1.72633	-0.804294	5.80352e-05	-1.62323	-0.80173	5.8071e-05	-1.62319	-0.801748
58515425	rs1559389	3.25179e-08	-1.49445	-0.738479	0.00010942	-1.04133	-0.749484	0.000109481	-1.04135	-0.749495
58515894	rs8045109	2.63065e-08	-1.48304	-0.961865	9.23975e-05	-0.994957	-0.964955	9.24539e-05	-0.994934	-0.964957
58516006	rs9933779	2.53511e-08	-1.64081	-0.841092	5.20302e-05	-1.68768	-0.846511	5.20637e-05	-1.68767	-0.846468
58516310	rs140933775	5.48402e-08	-1.7103	-1.1321e-10	0.000128935	-1.6267	-1.1321e-10	0.000129006	-1.62675	-1.1321e-10
58517088	rs8053127	3.09425e-08	-1.29603	-0.986557	7.49676e-05	-1.1823	-0.986653	7.50111e-05	-1.18231	-0.986653
58517499	rs77218308	1.56743e-06	-1.19985e-10	1.64247	0.00336057	-1.19985e-10	1.63385	0.00336276	-1.19985e-10	1.63392
58517502	rs74922191	1.27272e-06	-1.19985e-10	1.43419	0.00272966	-1.19985e-10	1.42592	0.00273143	-1.19985e-10	1.42598
58517698	rs150642661	5.51164e-08	-1.70527	-1.1321e-10	0.000127534	-1.63763	-1.1321e-10	0.000127604	-1.63767	-1.1321e-10
58518283	rs78158759	8.25136e-06	3.30341	-1.1321e-10	0.00820584	2.52659	-1.1321e-10	0.00821589	2.52722	-1.1321e-10
58518290	rs1966511	2.67642e-08	-1.44174	-0.985913	9.00634e-05	-1.0004	-0.985096	9.01189e-05	-1.00038	-0.985095
58518634	rs7206622	2.83332e-08	-1.42925	-0.94144	6.98391e-05	-1.30511	-0.934707	6.98785e-05	-1.30513	-0.934711
58518733	rs144671222	2.88372e-08	-1.66417	-0.688886	6.05578e-05	-1.68576	-0.696653	6.05951e-05	-1.68579	-0.696593
58519121	rs8063047	2.69034e-08	-1.43773	-0.984735	9.07857e-05	-0.99402	-0.98349	9.08417e-05	-0.993994	-0.983489
58519154	rs74019889	1.74524e-07	-1.19985e-10	-0.552657	0.00037727	-1.19985e-10	-0.553052	0.000377489	-1.19985e-10	-0.553059
58519197	rs67051373	7.75928e-06	4.05507	-0.813146	0.000750009	0.944928	-0.810854	0.000748893	0.942875	-0.81088
58519258	rs118150821	6.30644e-08	-1.72786	0.157292	0.000178049	-1.4776	0.173653	0.000178135	-1.47778	0.173714
58519366	rs189472516	2.87123e-08	-1.68572	-0.671678	6.27246e-05	-1.66758	-0.679675	6.27634e-05	-1.66762	-0.67961
58519573	rs7206434	3.79776e-08	-1.44285	-0.63487	9.46146e-05	-1.31485	-0.621352	9.46688e-05	-1.31486	-0.621352
58519619	rs141355376	1.2691e-07	-1.19985e-10	-0.871244	0.000274966	-1.19985e-10	-0.869364	0.000275127	-1.19985e-10	-0.86937
58520305	rs116852095	1.21304e-07	-1.19985e-10	-0.916417	0.000262904	-1.19985e-10	-0.914223	0.000263058	-1.19985e-10	-0.914227
58520496	rs11644906	6.87672e-08	-1.48399	-1.1321e-10	0.000123827	-1.66713	-1.1321e-10	0.000123904	-1.66709	-1.1321e-10
58521090	rs8044982	2.10424e-07	-1.71765	1.35206	0.000794564	-1.14587	1.33765	0.000795147	-1.14574	1.33766
58521294	rs6499957	2.32274e-07	-1.71971	1.45291	0.000975845	-1.02791	1.42521	0.000976556	-1.02778	1.42521
58521301	rs6499958	1.20325e-07	-1.7215	0.796976	0.000527834	-1.00363	0.7864	0.000528197	-1.00352	0.786387
58521430	rs8050282	7.68446e-08	-1.69056	0.317623	0.000250817	-1.26444	0.303146	0.000251	-1.26431	0.303162
58521764	rs374638909	6.00864e-08	-1.61894	-1.1321e-10	0.000119652	-1.70142	-1.1321e-10	0.000119719	-1.70145	-1.1321e-10
58522416	rs78392036	1.1466e-07	-1.19985e-10	-0.972748	0.000247151	-1.19985e-10	-0.976013	0.000247296	-1.19985e-10	-0.976013
58523358	rs75632305	1.69752e-07	-1.19985e-10	-0.580384	0.000368128	-1.19985e-10	-0.577581	0.000368349	-1.19985e-10	-0.577571
58524010	rs56751459	1.3562e-07	-1.19985e-10	-0.804861	0.000296266	-1.19985e-10	-0.794753	0.000296443	-1.19985e-10	-0.794744
58524810	rs8045930	4.23198e-07	1.14304	-0.809918	0.000208851	-0.33366	-0.81073	0.000208518	-0.335833	-0.810745
58525260	rs79664261	7.8739e-08	-1.34858	-1.1321e-10	0.000343806	-0.645935	-1.1321e-10	0.00034407	-0.645756	-1.1321e-10
58525312	rs62040067	1.00984e-07	-1.09976	-1.1321e-10	0.00011662	-1.72709	-1.1321e-10	0.000116686	-1.72711	-1.1321e-10
58525490	rs2432559	3.28293e-07	1.0645	-0.985319	0.000264764	0.0764225	-0.983597	0.000264764	0.0758366	-0.983598
58525786	rs78342211	1.13075e-07	-1.19985e-10	-0.98667	0.00024457	-1.19985e-10	-0.986509	0.000244714	-1.19985e-10	-0.986509
58525847	rs2911327	9.79257e-08	-0.284894	-0.845617	0.000215763	-0.276374	-0.835456	0.000215822	-0.276726	-0.835422
58525889	rs13338764	7.28171e-08	-0.925059	-0.50171	8.01077e-05	-1.55141	-0.55123	8.01761e-05	-1.55137	-0.551005
58526563	rs139353221	4.71302e-08	-1.10585	-0.755957	6.19974e-05	-1.56922	-0.789699	6.20457e-05	-1.56918	-0.789548
58526783	rs117095327	5.54301e-08	-1.6996	-1.1321e-10	0.000116521	-1.72794	-1.1321e-10	0.00011659	-1.72794	-1.1321e-10
58527049	rs2550427	2.49314e-07	0.787626	-0.983635	0.000232074	-0.0576593	-0.981298	0.000232076	-0.0582363	-0.981299
58527249	rs12443890	5.97378e-08	-0.890089	-0.734666	7.6015e-05	-1.33463	-0.820454	7.60926e-05	-1.3342	-0.82045
58527406	rs150999609	7.32994e-08	-1.42017	-1.1321e-10	0.000119705	-1.70098	-1.1321e-10	0.000119777	-1.70097	-1.1321e-10
58527584	rs72790246	7.41395e-08	-0.839111	-0.569661	8.70736e-05	-1.33669	-0.682563	8.71617e-05	-1.33628	-0.682558
58527975	rs2550428	4.32535e-08	-1.65881	-0.288834	0.000152191	-1.1926	-0.268276	0.000152406	-1.19183	-0.268228
58528407	rs2042405	9.6457e-08	-0.257344	-0.88828	4.96541e-05	-1.68717	-0.893756	4.96882e-05	-1.68705	-0.893784
58528672	rs113878610	3.63264e-08	-1.19418	-0.927999	4.94847e-05	-1.63999	-0.944355	4.95192e-05	-1.63996	-0.944284
58528812	rs34720527	4.96064e-08	-0.825311	-0.985291	5.39917e-05	-1.51167	-0.985509	5.39879e-05	-1.51233	-0.98551
58529067	rs78230821	2.5707e-07	-1.19985e-10	-0.165372	0.00057245	-1.19985e-10	-0.136086	0.000572784	-1.19985e-10	-0.136093
58529615	rs4356470	6.6215e-08	-0.803003	-0.718811	5.69386e-05	-1.69527	-0.748772	5.69692e-05	-1.69535	-0.748743
58530590	rs889630	5.91841e-06	3.80099	-0.829892	5.87444e-05	-1.55972	-0.853097	5.87643e-05	-1.56	-0.853064
58530709	rs55791697	4.60791e-07	1.33335	-0.915125	4.56715e-05	-1.70469	-0.959841	4.57024e-05	-1.70461	-0.959843
58530833	rs56046033	5.06179e-07	1.45378	-0.941607	4.49185e-05	-1.71288	-0.968277	4.49482e-05	-1.71281	-0.968277
58531841	rs9788945	3.9405e-06	3.35537	-0.791025	5.38186e-05	-1.6812	-0.81919	5.38437e-05	-1.68136	-0.819153
58532655	rs12918925	1.23106e-05	4.52725	-0.823752	6.30728e-05	-1.5011	-0.840625	6.30872e-05	-1.50145	-0.84063
58532695	rs2518458	3.98255e-07	1.16073	-0.888358	0.00031702	0.149606	-0.876652	0.000317014	0.148993	-0.876649
58532703	rs17241140	3.19871e-07	1.01798	-0.964781	4.75221e-05	-1.64036	-0.984462	4.75586e-05	-1.64018	-0.984462
58532755	rs2550430	3.95483e-07	1.16005	-0.894659	0.000314262	0.145285	-0.88107	0.000314251	0.144667	-0.881076
58533075	rs62040070	4.90811e-07	1.32189	-0.840552	4.85574e-05	-1.69238	-0.910881	4.85939e-05	-1.69228	-0.910819
58533256	rs1834030	3.86166e-07	1.12737	-0.885826	0.00030896	0.118988	-0.871788	0.00030895	0.118374	-0.871794
58533709	rs2432560	4.21255e-06	3.46723	-0.836127	5.36799e-05	-1.64346	-0.859515	5.37022e-05	-1.64367	-0.85948
58533932	rs982697	4.52513e-07	1.30667	-0.906577	0.000350589	0.267617	-0.894015	0.000350572	0.266985	-0.894021
58535464	rs75752902	1.00973e-06	1.20272	-1.1321e-10	0.000358539	-0.603975	-1.1321e-10	0.000358773	-0.60391	-1.1321e-10
58536624	rs4784045	2.68919e-08	-1.60683	-0.816064	0.000125495	-0.852466	-0.801282	0.000125466	-0.853267	-0.801302
58536668	rs78506199	5.61665e-07	0.616184	-1.1321e-10	0.000155473	-1.43954	-1.1321e-10	0.000155528	-1.43978	-1.1321e-10
58536721	rs143479849	2.9979e-07	-0.0116374	-1.1321e-10	0.000322342	-0.710397	-1.1321e-10	0.000322509	-0.710471	-1.1321e-10
58537897	rs2427787	2.41151e-08	-1.70015	-0.831735	6.13261e-05	-1.53109	-0.838713	6.13439e-05	-1.53142	-0.83869
58538662	rs9928398	0.000183076	7.31773	-0.914795	4.77684e-05	-1.6661	-0.953551	4.77869e-05	-1.66629	-0.953556
58538743	rs9939045	2.70943e-08	-1.44871	-0.966688	5.17905e-05	-1.56708	-0.971725	5.18476e-05	-1.56657	-0.97172
58538982	rs139902809	5.40835e-08	-1.72419	-1.1321e-10	0.000122193	-1.68041	-1.1321e-10	0.00012226	-1.68045	-1.1321e-10
58539020	rs192123221	5.41394e-08	-1.72316	-1.1321e-10	0.000132688	-1.59801	-1.1321e-10	0.000132761	-1.59805	-1.1321e-10
58539050	rs28529020	1.13102e-07	-1.19985e-10	-0.986431	0.000244544	-1.19985e-10	-0.986617	0.000244688	-1.19985e-10	-0.986617
58539057	rs11639565	6.39352e-07	0.745734	-1.1321e-10	0.000342208	-0.650591	-1.1321e-10	0.000342464	-0.650434	-1.1321e-10
58539208	rs8056183	4.17095e-07	-1.19985e-10	0.318594	0.000821283	-1.19985e-10	0.224857	0.000822121	-1.19985e-10	0.225287
58539368	rs17821537	8.32569e-06	3.31238	-1.1321e-10	0.000977766	0.399258	-1.1321e-10	0.000974073	0.394886	-1.1321e-10
58539769	rs71389023	6.74994e-06	3.10257	-1.1321e-10	0.000799211	0.197613	-1.1321e-10	0.000796301	0.193376	-1.1321e-10
58540531	rs2271948	3.37877e-07	0.842526	-0.734564	6.07989e-05	-1.70391	-0.67453	6.08479e-05	-1.70368	-0.674546
58540656	rs139378054	5.55927e-08	-1.69667	-1.1321e-10	0.000207326	-1.15172	-1.1321e-10	0.000207486	-1.15154	-1.1321e-10
58540875	rs17821543	4.66569e-06	2.73327	-1.1321e-10	0.000650038	-0.0089813	-1.1321e-10	0.000647796	-0.0130257	-1.1321e-10
58540989	rs2271947	2.30143e-08	-1.71853	-0.860077	5.73216e-05	-1.59049	-0.846848	5.73529e-05	-1.59054	-0.846838
58542001	rs79814466	5.29442e-07	0.557102	-1.1321e-10	0.000240347	-1.00393	-1.1321e-10	0.000240509	-1.00384	-1.1321e-10
58542434	rs75101041	4.56237e-07	-1.19985e-10	0.408291	0.000974144	-1.19985e-10	0.395548	0.000974696	-1.19985e-10	0.395525
58542664	rs11860217	3.00278e-07	0.577336	-0.587348	7.27446e-05	-1.68199	-0.517062	7.28096e-05	-1.68167	-0.517085
58542901	rs867583	3.74947e-08	-1.37683	-0.713696	0.000130921	-0.956328	-0.655091	0.000130935	-0.956793	-0.65511
58543331	rs42944	9.24692e-08	-0.728757	-0.459088	8.25717e-05	-1.59773	-0.474619	8.26065e-05	-1.59796	-0.474556
58543560	rs1318118	4.76357e-08	-1.36743	-0.483705	0.00015062	-1.06684	-0.404415	0.000150636	-1.06729	-0.404444
58543746	rs890786	6.60121e-08	-1.07119	-0.453695	9.23856e-05	-1.4906	-0.469444	9.24218e-05	-1.49086	-0.46938
58543990	rs74848671	3.93048e-07	-1.19985e-10	0.259211	0.000773042	-1.19985e-10	0.164322	0.000773839	-1.19985e-10	0.164763
58544295	rs246192	0.00876449	10.8825	-0.610997	6.11905e-05	-1.59531	-0.776714	6.1216e-05	-1.59559	-0.776601
58544751	rs37038	1.58825e-07	0.339565	-0.986485	8.48731e-05	-1.06256	-0.982297	8.49226e-05	-1.06256	-0.982298
58545068	rs40186	6.01739e-08	-1.04205	-0.575431	8.08707e-05	-1.50761	-0.58555	8.09022e-05	-1.50786	-0.585497
58545224	rs191210714	6.66646e-08	-1.51505	-1.1321e-10	0.00011792	-1.716	-1.1321e-10	0.00011799	-1.716	-1.1321e-10
58545426	rs42945	0.0095293	11.2749	-0.919726	5.703e-05	-1.46614	-0.976298	5.70432e-05	-1.4665	-0.976296
58545785	rs3743566	4.81956e-07	1.11584	-0.652708	6.73436e-05	-1.69013	-0.586072	6.74005e-05	-1.68986	-0.586092
58546297	rs1058132	5.60361e-07	1.18461	-0.570753	7.30847e-05	-1.69988	-0.494515	7.31436e-05	-1.69964	-0.494538
58546434	rs3803581	2.02159e-08	-1.72421	-0.984036	5.28383e-05	-1.53707	-0.981703	5.28684e-05	-1.53709	-0.981701
58547378	rs72790256	5.88899e-08	-1.63905	-1.1321e-10	0.000125259	-1.65563	-1.1321e-10	0.000125341	-1.65556	-1.1321e-10
58547522	rs71375919	4.28189e-06	2.64743	-1.1321e-10	0.000585147	-0.114149	-1.1321e-10	0.000583186	-0.118095	-1.1321e-10
58547858	rs246193	0.0152881	11.2287	-0.400809	6.55626e-05	-1.68487	-0.618134	6.55991e-05	-1.68505	-0.617992
58547994	rs62040072	2.0695e-08	-1.72382	-0.961005	5.41944e-05	-1.53971	-0.95372	5.42255e-05	-1.53974	-0.953714
58548415	rs35556313	4.3617e-06	2.6659	-1.1321e-10	0.000591751	-0.102925	-1.1321e-10	0.00058976	-0.106885	-1.1321e-10
58549014	rs3809596	5.55697e-07	1.1797	-0.574194	7.47511e-05	-1.67529	-0.496553	7.48182e-05	-1.67496	-0.496575
58549204	rs1646010	1.55099e-05	3.86328	0.0712333	0.000165947	-1.41314	0.0388004	0.000166114	-1.41281	0.0388805
58549262	rs34737210	4.36677e-06	2.66706	-1.1321e-10	0.000621604	-0.0537081	-1.1321e-10	0.000619492	-0.057701	-1.1321e-10
58549289	rs138629337	4.15715e-07	-1.19985e-10	0.31528	0.000815866	-1.19985e-10	0.218238	0.000816715	-1.19985e-10	0.218689
58549321	rs34676074	4.36677e-06	2.66706	-1.1321e-10	0.000621604	-0.0537081	-1.1321e-10	0.000619492	-0.057701	-1.1321e-10
58549932	rs4784046	0.0148067	11.5795	-0.7836	4.95503e-05	-1.67701	-0.90601	4.9574e-05	-1.6772	-0.905939
58550484	rs3743567	2.05255e-05	4.93036	-0.715659	0.000492467	0.438333	-0.724916	0.000492877	0.438565	-0.724907
58550660	rs3743568	1.63674e-07	-1.19985e-10	-0.616841	0.000359028	-1.19985e-10	-0.60261	0.000359229	-1.19985e-10	-0.602641
58551360	rs37034	1.64253e-05	3.99662	-0.00476248	0.000158639	-1.38366	-0.035717	0.0001588	-1.38331	-0.0356384
58551618	rs72790257	4.40339e-08	-1.21796	-0.711804	9.86305e-05	-1.22638	-0.668252	9.86494e-05	-1.22674	-0.668288
58551672	rs192403455	5.79335e-08	-1.65542	-1.1321e-10	0.000116838	-1.72522	-1.1321e-10	0.000116907	-1.72523	-1.1321e-10
58552228	rs2280397	5.97257e-07	1.10426	-0.426634	8.90857e-05	-1.6603	-0.336113	8.91694e-05	-1.65992	-0.33614
58552921	rs3607	0.0152369	11.6341	-0.809565	4.87836e-05	-1.67657	-0.922047	4.88064e-05	-1.67676	-0.921983
58552959	rs3169293	3.60673e-06	2.47584	-1.1321e-10	0.000527591	-0.21769	-1.1321e-10	0.000525891	-0.221508	-1.1321e-10
58553164	rs37035	0.0154463	11.6309	-0.792732	4.96062e-05	-1.67017	-0.911727	4.96292e-05	-1.67036	-0.911658
58553348	rs37036	1.83242e-05	4.18053	-0.0792709	0.000154369	-1.33745	-0.109208	0.000154529	-1.33708	-0.109134
58553531	rs75792242	1.13076e-07	-1.19985e-10	-0.986663	0.000244693	-1.19985e-10	-0.986009	0.000244837	-1.19985e-10	-0.986008
58553729	rs117306128	4.2178e-07	-1.19985e-10	0.329762	0.000830908	-1.19985e-10	0.236507	0.000831768	-1.19985e-10	0.236952
58553752	rs1136936	4.21799e-08	-1.22625	-0.746533	9.74538e-05	-1.20091	-0.70572	9.74721e-05	-1.20128	-0.705754
58553777	rs3200575	5.6406e-07	1.08014	-0.459699	8.58762e-05	-1.66132	-0.371789	8.59564e-05	-1.66095	-0.371815
58553820	rs56321292	4.20442e-08	-1.22625	-0.749755	9.71147e-05	-1.20091	-0.709206	9.71329e-05	-1.20128	-0.709239
58554070	rs76716640	1.29153e-07	-1.19985e-10	-0.85372	0.000277481	-1.19985e-10	-0.860258	0.000277651	-1.19985e-10	-0.860236
58554141	rs7792	0.0131663	11.6648	-0.986312	4.77066e-05	-1.67114	-0.949807	4.77254e-05	-1.67133	-0.949811
58554780	rs17821549	3.71165e-06	2.50451	-1.1321e-10	0.000532303	-0.208798	-1.1321e-10	0.00053062	-0.212554	-1.1321e-10
58555507	rs62040073	2.06066e-08	-1.72806	-0.961052	5.77978e-05	-1.47547	-0.953591	5.78309e-05	-1.47549	-0.953586
58555553	rs9939133	5.18871e-07	1.04463	-0.5077	8.19878e-05	-1.65571	-0.423731	8.20657e-05	-1.65532	-0.423756
58556566	rs40187	1.50379e-05	4.04563	-0.142023	0.000140293	-1.37156	-0.170715	0.000140436	-1.37121	-0.170642
58556636	rs6499960	5.78681e-07	1.17429	-0.528255	7.88338e-05	-1.67283	-0.445838	7.89048e-05	-1.6725	-0.445864
58556736	rs6499961	5.64645e-07	1.17493	-0.553449	7.72569e-05	-1.66545	-0.473425	7.73283e-05	-1.66509	-0.473449
58556968	rs39719	5.92667e-08	-0.807456	-0.825217	5.76518e-05	-1.60703	-0.824557	5.76754e-05	-1.60723	-0.82454
58557342	rs11644694	1.79289e-06	1.77686	-1.1321e-10	0.000546792	-0.181943	-1.1321e-10	0.000547254	-0.181688	-1.1321e-10
58557800	rs37050	5.77917e-08	-0.979993	-0.677883	7.14294e-05	-1.53228	-0.685025	7.14567e-05	-1.53253	-0.684982
58557831	rs118021044	5.73774e-08	-1.66507	-1.1321e-10	0.000119207	-1.70515	-1.1321e-10	0.000119275	-1.70517	-1.1321e-10
58558102	rs37051	1.42277e-05	4.0104	-0.162174	0.000136349	-1.38028	-0.190518	0.000136487	-1.37993	-0.190446
58558111	rs4608325	4.10643e-08	-1.20033	-0.799247	8.98853e-05	-1.22447	-0.763005	8.99035e-05	-1.22483	-0.763034
58558134	rs37052	0.0132167	11.6689	-0.986668	4.7145e-05	-1.67708	-0.955707	4.7164e-05	-1.67726	-0.955711
58558707	rs37053	1.42277e-05	4.0104	-0.162174	0.000136349	-1.38028	-0.190518	0.000136487	-1.37993	-0.190446
58558989	rs37054	1.51097e-05	4.07743	-0.169064	0.000137703	-1.36363	-0.197289	0.000137843	-1.36327	-0.197217
58559414	rs12596205	4.28196e-08	-1.16164	-0.796087	8.84181e-05	-1.24438	-0.759554	8.84367e-05	-1.24473	-0.759584
58559629	rs2241569	4.15661e-08	-1.3236	-0.663834	0.000170704	-0.751792	-0.59429	0.000170716	-0.752288	-0.59431
58560322	rs40359	0.0142385	11.7433	-0.98661	4.72704e-05	-1.67563	-0.954498	4.72893e-05	-1.67581	-0.954502
58560342	rs118142263	5.80738e-07	-1.19985e-10	0.649578	0.00112616	-1.19985e-10	0.540561	0.0011274	-1.19985e-10	0.541069
58560775	rs37055	1.46048e-05	4.04691	-0.172523	0.000136545	-1.36867	-0.200688	0.000136685	-1.36831	-0.200616
58560877	rs37056	1.49039e-05	4.09386	-0.199201	0.000132824	-1.37009	-0.226896	0.000132958	-1.36974	-0.226826
58561069	rs56698329	2.04619e-08	-1.72799	-0.968172	5.65251e-05	-1.48957	-0.961761	5.65573e-05	-1.48959	-0.961756
58561385	rs57596458	2.04445e-08	-1.728	-0.969005	5.70925e-05	-1.47861	-0.962729	5.71251e-05	-1.47863	-0.962724
58561673	rs76590847	1.34721e-07	-1.19985e-10	-0.811516	0.000290451	-1.19985e-10	-0.814578	0.000290621	-1.19985e-10	-0.814582
58561954	rs37057	1.50356e-05	4.12901	-0.225554	0.000130556	-1.36133	-0.252879	0.000130688	-1.36098	-0.25281
58561966	rs35432891	2.95791e-06	2.27752	-1.1321e-10	0.000468908	-0.335604	-1.1321e-10	0.000467468	-0.33927	-1.1321e-10
58563199	rs37058	6.73114e-08	-0.808637	-0.696755	5.99733e-05	-1.69222	-0.699889	6.00042e-05	-1.69231	-0.699876
58563838	rs168671	0.0148753	11.5808	-0.780281	4.98966e-05	-1.67214	-0.903914	4.99198e-05	-1.67234	-0.903841
58564512	rs186379029	1.13567e-07	-1.19985e-10	-0.982327	0.000245751	-1.19985e-10	-0.981693	0.000245896	-1.19985e-10	-0.981693
58564548	rs150677826	4.00594e-07	0.278227	-1.1321e-10	0.000206244	-1.15695	-1.1321e-10	0.000206381	-1.15688	-1.1321e-10
58564864	rs37059	0.0158212	11.6359	-0.77373	5.0287e-05	-1.66852	-0.899747	5.03101e-05	-1.66872	-0.899672
58566304	rs37060	1.64125e-05	4.28039	-0.289315	0.000127475	-1.32273	-0.315363	0.000127606	-1.32236	-0.315297
58566671	rs37061	1.58896e-05	4.24802	-0.289315	0.000126412	-1.3311	-0.315363	0.000126541	-1.33074	-0.315297
58567023	rs77246929	5.52385e-07	-1.19985e-10	0.599525	0.00107302	-1.19985e-10	0.492217	0.00107419	-1.19985e-10	0.492717
58567238	rs37062	1.58896e-05	4.24802	-0.289315	0.000126412	-1.3311	-0.315363	0.000126541	-1.33074	-0.315297
58567323	rs37063	1.58896e-05	4.24802	-0.289315	0.000126412	-1.3311	-0.315363	0.000126541	-1.33074	-0.315297
58567586	rs12709001	5.56721e-07	1.22278	-0.615439	7.14999e-05	-1.67521	-0.541109	7.15642e-05	-1.67487	-0.541132
58567591	rs72622279	3.94694e-08	-1.27788	-0.761311	0.00014238	-0.8249	-0.702609	0.000142394	-0.825377	-0.702626
58567643	rs12924708	3.10879e-06	2.32727	-1.1321e-10	0.000482898	-0.306206	-1.1321e-10	0.000481396	-0.30991	-1.1321e-10
58567761	rs40188	1.57889e-05	4.24802	-0.295674	0.000125626	-1.3311	-0.321601	0.000125754	-1.33074	-0.321536
58569089	rs17241168	6.33644e-08	-1.56582	-1.1321e-10	0.000535745	-0.202352	-1.1321e-10	0.000536032	-0.202408	-1.1321e-10
58569907	rs37064	1.60046e-05	4.28586	-0.319948	0.000127016	-1.29652	-0.345179	0.000127147	-1.29614	-0.345114
58569920	rs148369146	1.61004e-07	-1.19985e-10	-0.633292	0.000353177	-1.19985e-10	-0.619042	0.000353377	-1.19985e-10	-0.619066
58569992	rs377435454	1.95184e-07	-1.19985e-10	-0.44078	0.000420005	-1.19985e-10	-0.445746	0.000420248	-1.19985e-10	-0.445755
58570426	rs147150290	6.27106e-07	-1.19985e-10	0.726394	0.00121723	-1.19985e-10	0.618323	0.00121857	-1.19985e-10	0.61883
58571185	rs2244453	0.0126404	11.6243	-0.98661	4.74644e-05	-1.67153	-0.954498	4.7483e-05	-1.67173	-0.954502
58571189	rs2243463	1.20229e-05	3.97527	-0.29543	0.000118629	-1.38888	-0.321125	0.000118748	-1.38854	-0.321059
58571309	rs37065	0.0148467	11.7831	-0.984494	4.87295e-05	-1.66055	-0.939182	4.87474e-05	-1.66076	-0.939188
58573147	rs187401	0.0158097	11.5831	-0.721716	5.13217e-05	-1.68241	-0.865488	5.13474e-05	-1.68259	-0.865401
58573425	rs80128670	6.28481e-07	-1.19985e-10	0.728585	0.00121553	-1.19985e-10	0.616922	0.00121688	-1.19985e-10	0.617443
58573571	rs59302179	4.08237e-08	-1.16174	-0.843715	8.3918e-05	-1.24428	-0.811887	8.3936e-05	-1.24463	-0.811913
58573807	rs141238615	1.26865e-07	-1.19985e-10	-0.871601	0.000271097	-1.19985e-10	-0.883537	0.000271262	-1.19985e-10	-0.883515
58573901	rs246194	1.3232e-05	4.07743	-0.30176	0.00012091	-1.36363	-0.327336	0.000121033	-1.36327	-0.32727
58573940	rs76150367	7.09474e-08	-1.45278	-1.1321e-10	0.000116502	-1.72811	-1.1321e-10	0.00011657	-1.72811	-1.1321e-10
58573946	rs246195	0.0126702	11.6267	-0.986653	4.68852e-05	-1.68267	-0.955638	4.69045e-05	-1.68284	-0.955643
58574253	rs246196	1.23741e-05	4.0104	-0.30176	0.000118914	-1.38028	-0.327336	0.000119033	-1.37993	-0.32727
58574264	rs116231274	5.99449e-07	-1.19985e-10	0.681291	0.00116121	-1.19985e-10	0.571204	0.00116249	-1.19985e-10	0.571717
58575342	rs118112947	1.26016e-07	-0.878315	-1.1321e-10	0.000129222	-1.62448	-1.1321e-10	0.000129299	-1.62447	-1.1321e-10
58575489	rs11540994	5.32432e-07	1.22278	-0.660048	6.80836e-05	-1.67521	-0.59007	6.81449e-05	-1.67487	-0.59009
58577138	rs28307	1.14707e-05	3.94027	-0.307431	0.000116248	-1.39738	-0.3329	0.000116364	-1.39704	-0.332835
58577169	rs76521915	8.42553e-07	-1.19985e-10	1.02172	0.00161444	-1.19985e-10	0.900733	0.00161631	-1.19985e-10	0.901298
58577421	rs41260	0.0111488	11.4973	-0.985204	4.59391e-05	-1.68966	-0.969035	4.59587e-05	-1.68982	-0.969039
58578034	rs1424070	4.12147e-08	-1.14232	-0.853602	8.1553e-05	-1.26192	-0.822839	8.15711e-05	-1.26226	-0.822864
58578091	rs37039	1.14707e-05	3.94027	-0.307431	0.000116248	-1.39738	-0.3329	0.000116364	-1.39704	-0.332835
58578183	rs1424071	5.00196e-07	1.17294	-0.672663	6.76087e-05	-1.66829	-0.603983	6.76711e-05	-1.66794	-0.604003
58578262	rs37040	1.23041e-05	4.0104	-0.307431	0.000118254	-1.38028	-0.3329	0.000118373	-1.37993	-0.332835
58578967	rs139921473	1.28849e-07	-1.19985e-10	-0.856081	0.000276533	-1.19985e-10	-0.863683	0.000276697	-1.19985e-10	-0.863678
58579158	rs42947	1.26656e-05	4.04563	-0.313705	0.000118557	-1.37156	-0.339055	0.000118677	-1.37121	-0.338989
58579198	rs146581522	1.2686e-07	-1.19985e-10	-0.871638	0.000271147	-1.19985e-10	-0.88335	0.000271312	-1.19985e-10	-0.883332
58579274	rs246258	1.14707e-05	3.94027	-0.307431	0.000116248	-1.39738	-0.3329	0.000116364	-1.39704	-0.332835
58579886	rs37041	1.26656e-05	4.04563	-0.313705	0.000118557	-1.37156	-0.339055	0.000118677	-1.37121	-0.338989
58580213	rs2241570	4.74132e-07	1.09513	-0.648367	7.03135e-05	-1.65651	-0.576533	7.03803e-05	-1.65613	-0.576559
58580519	rs246197	6.30433e-08	-0.796153	-0.774746	6.18729e-05	-1.57718	-0.783745	6.18976e-05	-1.57741	-0.783706
58580530	rs173475	1.33981e-05	4.04563	-0.257477	0.000125283	-1.37156	-0.283875	0.00012541	-1.37121	-0.283807
58580734	rs12597580	2.04506e-08	-1.72786	-0.968847	5.62478e-05	-1.4937	-0.962545	5.62801e-05	-1.49372	-0.962541
58581228	rs62067277	2.01816e-08	-1.72806	-0.981894	5.522e-05	-1.49629	-0.978396	5.52486e-05	-1.49636	-0.978394
58581721	rs1428092	4.19845e-08	-1.13371	-0.843715	8.11594e-05	-1.27771	-0.811887	8.11777e-05	-1.27805	-0.811913
58582410	rs78103641	1.40251e-07	-1.19985e-10	-0.771285	0.000297445	-1.19985e-10	-0.790782	0.000297622	-1.19985e-10	-0.790776
58582416	rs75536385	1.51974e-07	-1.19985e-10	-0.691012	0.000324659	-1.19985e-10	-0.703236	0.000324852	-1.19985e-10	-0.703232
58582949	rs12596546	1.37671e-05	4.11092	-0.295605	0.000122672	-1.3552	-0.321296	0.000122797	-1.35484	-0.32123
58583975	rs1549607	1.25482e-05	4.01154	-0.288928	0.000118419	-1.39704	-0.314745	0.000118537	-1.3967	-0.314678
58584772	rs7199856	1.34896e-05	4.07778	-0.282832	0.000123188	-1.36354	-0.308762	0.000123313	-1.36318	-0.308695
58585369	rs7184114	0.00211471	9.3613	-0.511597	0.000270663	-0.352281	-0.532857	0.000270426	-0.353801	-0.532802
58585875	rs77871965	4.04308e-07	0.287456	-1.1321e-10	0.000207263	-1.15202	-1.1321e-10	0.000207401	-1.15195	-1.1321e-10
58585999	rs11863865	4.2727e-08	-1.1035	-0.856391	7.86163e-05	-1.29538	-0.826058	7.86347e-05	-1.29571	-0.826083
58587164	rs12445577	1.40297e-05	4.11092	-0.276709	0.000124968	-1.3552	-0.302753	0.000125096	-1.35484	-0.302686
58587426	rs35908812	3.05937e-06	2.31124	-1.1321e-10	0.00047834	-0.31569	-1.1321e-10	0.000476858	-0.319382	-1.1321e-10
58587472	rs150324597	5.45014e-08	-1.71649	-1.1321e-10	0.000121388	-1.68702	-1.1321e-10	0.000121456	-1.68705	-1.1321e-10
58587737	rs11866002	5.20833e-07	1.1965	-0.655788	6.86495e-05	-1.67162	-0.585377	6.87122e-05	-1.67128	-0.585398
58588191	rs34129245	3.05937e-06	2.31124	-1.1321e-10	0.00047834	-0.31569	-1.1321e-10	0.000476858	-0.319382	-1.1321e-10
58588617	rs146254301	6.52291e-07	-1.19985e-10	0.765769	0.00126003	-1.19985e-10	0.652883	0.00126144	-1.19985e-10	0.653409
58588724	rs55637287	0.0142404	11.7432	-0.986313	4.68447e-05	-1.67564	-0.963534	4.68635e-05	-1.67582	-0.963538
58589069	rs117610965	3.985e-07	0.272988	-1.1321e-10	0.000205668	-1.15975	-1.1321e-10	0.000205805	-1.15967	-1.1321e-10
58589112	rs1568399	5.20833e-07	1.1965	-0.655788	6.86495e-05	-1.67162	-0.585377	6.87122e-05	-1.67128	-0.585398
58590464	rs75761489	6.92517e-07	-1.19985e-10	0.825612	0.00133514	-1.19985e-10	0.710782	0.00133665	-1.19985e-10	0.711318
58591306	rs3743569	5.51608e-07	1.24919	-0.651072	6.85218e-05	-1.67867	-0.580185	6.85828e-05	-1.67835	-0.580205
58591364	rs3743570	5.51608e-07	1.24919	-0.651072	6.85218e-05	-1.67867	-0.580185	6.85828e-05	-1.67835	-0.580205
58591444	rs35832551	3.25601e-06	2.37354	-1.1321e-10	0.000496337	-0.278757	-1.1321e-10	0.000494776	-0.282496	-1.1321e-10
58591594	rs144935251	1.38994e-07	-1.19985e-10	-0.780287	0.00029883	-1.19985e-10	-0.786136	0.00029901	-1.19985e-10	-0.786125
58591708	rs8053455	1.33119e-05	4.04474	-0.263044	0.000124561	-1.37178	-0.289432	0.000124687	-1.37143	-0.289363
58591809	rs186302569	3.56123e-07	0.160555	-1.1321e-10	0.000193887	-1.21874	-1.1321e-10	0.000194003	-1.21873	-1.1321e-10
58591987	rs8047769	1.33851e-05	4.04474	-0.257565	0.000125244	-1.37178	-0.283961	0.000125371	-1.37143	-0.283893
58592278	rs41445346	0.0142445	11.7432	-0.986028	4.67554e-05	-1.67564	-0.965442	4.67742e-05	-1.67582	-0.965446
58592821	rs79297046	7.33136e-07	-1.19985e-10	0.882611	0.00141088	-1.19985e-10	0.76596	0.00141248	-1.19985e-10	0.766504
58593164	rs4784048	0.0164371	11.5822	-0.681882	5.2744e-05	-1.68246	-0.838097	5.27709e-05	-1.68264	-0.838
58593240	rs11076247	5.53994e-07	1.24919	-0.646755	6.8848e-05	-1.67867	-0.575436	6.89092e-05	-1.67835	-0.575456
58593356	rs144017846	7.0809e-07	-1.19985e-10	0.847851	0.00136419	-1.19985e-10	0.732307	0.00136573	-1.19985e-10	0.732846
58593522	rs7201946	0.0156786	11.521	-0.66792	5.32111e-05	-1.68598	-0.825763	5.32389e-05	-1.68615	-0.825661
58594580	rs60364630	7.60506e-07	1.57505	-0.655788	6.60138e-05	-1.71077	-0.585377	6.6064e-05	-1.71058	-0.585398
58594655	rs71389025	7.19075e-06	3.16583	-1.1321e-10	0.000788819	0.184525	-1.1321e-10	0.000785879	0.180202	-1.1321e-10
58594848	rs62067279	2.04314e-08	-1.72811	-0.96954	5.75824e-05	-1.46943	-0.963366	5.76153e-05	-1.46945	-0.963362
58595767	rs8050001	7.64102e-07	1.57505	-0.651072	6.63575e-05	-1.71077	-0.580185	6.64079e-05	-1.71058	-0.580205
58596291	rs4784956	7.43798e-06	3.44377	-0.244136	0.000110986	-1.50591	-0.270692	0.000111091	-1.50563	-0.270622
58596432	rs183682423	1.48396e-07	-1.19985e-10	-0.714833	0.000324448	-1.19985e-10	-0.703887	0.000324632	-1.19985e-10	-0.70391
58596503	rs11861806	4.21396e-08	-1.12257	-0.851163	8.03705e-05	-1.27923	-0.820134	8.03889e-05	-1.27957	-0.820159
58596619	rs7198594	0.0166014	11.5822	-0.671933	5.31129e-05	-1.68246	-0.831127	5.31402e-05	-1.68264	-0.831028
58596753	rs11862156	7.91229e-06	3.50653	-0.245081	0.000112343	-1.49275	-0.271704	0.000112449	-1.49246	-0.271636
58597289	rs1981960	8.19623e-06	3.54121	-0.244501	0.000113253	-1.48536	-0.271029	0.000113361	-1.48506	-0.27096
58597291	rs1981961	8.19623e-06	3.54121	-0.244501	0.000113253	-1.48536	-0.271029	0.000113361	-1.48506	-0.27096
58597652	rs62067280	2.04643e-08	-1.72811	-0.967934	5.78707e-05	-1.4663	-0.961501	5.79038e-05	-1.46632	-0.961496
58597855	rs77863928	3.04207e-07	-1.19985e-10	0.00298732	0.000666904	-1.19985e-10	0.016635	0.000667285	-1.19985e-10	0.0166159
58598044	rs62067281	2.05059e-08	-1.72793	-0.966084	5.71058e-05	-1.48176	-0.959346	5.71385e-05	-1.48178	-0.959341
58598544	rs75284434	4.04573e-07	0.28811	-1.1321e-10	0.000207335	-1.15167	-1.1321e-10	0.000207473	-1.1516	-1.1321e-10
58599527	rs8062746	0.0148614	11.4655	-0.665928	5.29875e-05	-1.68906	-0.826897	5.30155e-05	-1.68922	-0.826797
58600038	rs79672461	1.13101e-07	-1.19985e-10	-0.986441	0.000244619	-1.19985e-10	-0.986308	0.000244764	-1.19985e-10	-0.986308
58600159	rs62067282	2.04984e-08	-1.72811	-0.966268	5.79832e-05	-1.4663	-0.959558	5.80164e-05	-1.46632	-0.959553
58600225	rs8044451	0.011262	11.5089	-0.986634	4.66019e-05	-1.6893	-0.95507	4.66218e-05	-1.68946	-0.955074
58600275	rs4784957	0.0141259	11.4045	-0.655733	5.31983e-05	-1.69231	-0.819678	5.32269e-05	-1.69246	-0.819575
58600509	rs9935316	5.56405e-07	1.24919	-0.642412	6.91776e-05	-1.67867	-0.57066	6.92391e-05	-1.67835	-0.57068
58600593	rs73562305	1.39281e-05	4.61688	-0.789944	0.000383416	0.261145	-0.798036	0.000383731	0.261367	-0.798028
58600743	rs57365684	3.9358e-08	-1.25977	-0.782251	0.00013624	-0.845412	-0.726181	0.000136254	-0.845882	-0.726198
58601365	rs4471670	7.9468e-06	3.50653	-0.24073	0.000112824	-1.49275	-0.267432	0.000112931	-1.49246	-0.267363
58601410	rs4485352	1.29804e-05	3.97564	-0.219167	0.000127863	-1.38879	-0.246255	0.000127992	-1.38845	-0.246186
58601435	rs75393022	1.14462e-07	-1.19985e-10	-0.974482	0.000245797	-1.19985e-10	-0.981505	0.000245943	-1.19985e-10	-0.9815
58602065	rs112412326	0.0142413	11.7432	-0.98625	4.6822e-05	-1.67564	-0.964019	4.68408e-05	-1.67582	-0.964023
58602225	rs11867022	0.000682626	8.59616	-0.877179	0.000114597	-0.852267	-0.892319	0.000114535	-0.853384	-0.892334
58602546	rs11076249	7.9238e-07	1.60273	-0.642412	6.68625e-05	-1.71271	-0.57066	6.69126e-05	-1.71253	-0.57068
58602602	rs12933867	7.72415e-06	3.23739	-1.1321e-10	0.000962943	0.383983	-1.1321e-10	0.00095919	0.379489	-1.1321e-10
58602756	rs72790266	0.0133228	11.3623	-0.672006	5.24709e-05	-1.69458	-0.831178	5.24992e-05	-1.69472	-0.831079
58603176	rs9923491	7.25654e-06	3.40941	-0.234468	0.000111245	-1.51299	-0.261282	0.00011135	-1.51271	-0.261213
58603341	rs7184936	4.3306e-08	-1.02987	-0.916556	5.79567e-05	-1.51031	-0.916007	5.79761e-05	-1.51058	-0.915995
58603348	rs7186997	7.25654e-06	3.40941	-0.234468	0.000111245	-1.51299	-0.261282	0.00011135	-1.51271	-0.261213
58603464	rs7192054	4.52074e-08	-1.17983	-0.723626	7.67024e-05	-1.41245	-0.733633	7.67264e-05	-1.41277	-0.733589
58603750	rs56861496	4.0209e-08	-1.17193	-0.848702	8.07504e-05	-1.27724	-0.817407	8.0769e-05	-1.27758	-0.817432
58604161	rs2090727	7.03403e-06	3.37826	-0.234468	0.000110543	-1.51932	-0.261282	0.000110646	-1.51905	-0.261213
58604236	rs75223942	1.16553e-07	-1.19985e-10	-0.956379	0.000254122	-1.19985e-10	-0.948195	0.000254273	-1.19985e-10	-0.948191
58604387	rs8056620	7.28518e-06	3.41334	-0.234468	0.000111041	-1.51483	-0.261282	0.000111145	-1.51455	-0.261213
58604422	rs9788913	0.0133869	11.6816	-0.986555	4.67855e-05	-1.67942	-0.961023	4.68046e-05	-1.67959	-0.961027
58605837	rs12149850	1.42473e-05	4.07778	-0.22818	0.000129978	-1.36354	-0.255108	0.00013011	-1.36318	-0.255038
58606171	rs181380630	5.47372e-08	-1.71218	-1.1321e-10	0.000117495	-1.71961	-1.1321e-10	0.000117565	-1.71961	-1.1321e-10
58606507	rs7206744	0.0157084	11.521	-0.666018	5.31474e-05	-1.68598	-0.826961	5.31751e-05	-1.68615	-0.82686
58606971	rs28831453	4.98463e-07	1.13045	-0.633643	7.10209e-05	-1.66201	-0.561026	7.10876e-05	-1.66164	-0.561047
58607182	rs58205738	1.33258e-05	4.57327	-0.790525	0.000381187	0.255884	-0.798605	0.000381517	0.256151	-0.798597
58607217	rs71375920	3.34828e-06	2.40148	-1.1321e-10	0.000512754	-0.246216	-1.1321e-10	0.000511131	-0.249976	-1.1321e-10
58607311	rs4784049	1.71941e-07	-0.567572	-1.1321e-10	0.000116858	-1.72506	-1.1321e-10	0.000116923	-1.72508	-1.1321e-10
58607534	rs2405857	4.24028e-08	-1.1139	-0.853602	7.9562e-05	-1.28664	-0.822839	7.95804e-05	-1.28697	-0.822864
58607804	rs77640671	1.44746e-07	-0.739739	-1.1321e-10	0.00015727	-1.42805	-1.1321e-10	0.000157366	-1.42803	-1.1321e-10
58607945	rs2176833	5.80063e-08	-0.936322	-0.717847	6.6978e-05	-1.55368	-0.727964	6.70045e-05	-1.55392	-0.72792
58608071	rs2405858	4.10792e-08	-1.1432	-0.856019	7.81061e-05	-1.30242	-0.825522	7.81249e-05	-1.30275	-0.825547
58608436	rs8054895	3.99725e-08	-1.30591	-0.720625	0.000156034	-0.778803	-0.657137	0.000156046	-0.779292	-0.657156
58608805	rs116954285	8.09258e-08	-1.32119	-1.1321e-10	0.000130258	-1.6165	-1.1321e-10	0.000130333	-1.61651	-1.1321e-10
58610175	rs150029250	7.29127e-07	-1.19985e-10	0.877127	0.00140341	-1.19985e-10	0.76065	0.001405	-1.19985e-10	0.761194
58610257	rs9936144	0.0112665	11.5089	-0.986237	4.68508e-05	-1.6893	-0.949743	4.68708e-05	-1.68946	-0.949747
58610637	rs2139580	5.81956e-08	-0.925853	-0.725058	6.61522e-05	-1.55855	-0.735506	6.61789e-05	-1.55878	-0.73546
58610750	rs6499962	1.23268e-05	3.90695	-0.202135	0.00012788	-1.40539	-0.229525	0.000128008	-1.40505	-0.229454
58611550	rs147770143	7.49234e-07	-1.19985e-10	0.90433	0.00144087	-1.19985e-10	0.786993	0.00144251	-1.19985e-10	0.78754
58611885	rs17821573	0.0149493	11.4654	-0.659977	5.33677e-05	-1.68612	-0.822688	5.33956e-05	-1.68629	-0.822586
58611935	rs9921370	7.85254e-06	3.47511	-0.221235	0.000114245	-1.49938	-0.248286	0.000114353	-1.49909	-0.248216
58613243	rs11860087	4.33671e-08	-1.09386	-0.851163	7.84565e-05	-1.30333	-0.820134	7.84752e-05	-1.30366	-0.820159
58613381	rs62067284	2.06847e-08	-1.72784	-0.957489	5.88216e-05	-1.46194	-0.949558	5.88551e-05	-1.46197	-0.949552
58613431	rs9926577	1.45301e-05	4.07778	-0.208527	0.000132511	-1.36354	-0.235804	0.000132646	-1.36318	-0.235734
58613808	rs12445198	1.35102e-05	4.57085	-0.774368	0.00042243	0.342791	-0.782778	0.000422771	0.342998	-0.782769
58613884	rs12102611	4.00298e-08	-1.21695	-0.808147	9.23593e-05	-1.18752	-0.772809	9.23772e-05	-1.18788	-0.772838
58614337	rs12709002	3.04359e-06	2.30607	-1.1321e-10	0.00047688	-0.318747	-1.1321e-10	0.000475405	-0.322435	-1.1321e-10
58614733	rs72790275	0.0173101	11.638	-0.685888	5.27718e-05	-1.67914	-0.84089	5.27984e-05	-1.67933	-0.840794
58614743	rs59119976	4.30386e-08	-1.10392	-0.848702	7.93272e-05	-1.29502	-0.817407	7.93457e-05	-1.29535	-0.817432
58614877	rs10524420	1.48925e-05	4.10878	-0.214893	0.000133246	-1.35176	-0.242058	0.000133384	-1.35138	-0.241988
58615223	rs12596169	2.05957e-08	-1.72806	-0.961583	5.80014e-05	-1.47135	-0.954195	5.80345e-05	-1.47137	-0.954189
58615659	rs9924805	1.44379e-05	4.07778	-0.214893	0.000131685	-1.36354	-0.242058	0.000131819	-1.36318	-0.241988
58615758	rs12102878	5.28472e-07	1.18368	-0.628408	7.09297e-05	-1.66904	-0.555279	7.09951e-05	-1.66869	-0.5553
58616165	rs9932944	1.50264e-05	4.11137	-0.208527	0.000133878	-1.35328	-0.235804	0.000134016	-1.35291	-0.235734
58616984	rs17854029	0.0135027	11.6877	-0.984047	4.82249e-05	-1.67296	-0.937173	4.82439e-05	-1.67315	-0.937178
58616997	rs34830321	6.65621e-06	3.08858	-1.1321e-10	0.00258001	1.36954	-1.1321e-10	0.00258281	1.37003	-1.1321e-10
58617920	rs28667004	1.45367e-05	4.07823	-0.208527	0.000132764	-1.36164	-0.235804	0.0001329	-1.36127	-0.235734
58617933	rs112974366	0.0175561	11.6441	-0.677938	5.34005e-05	-1.67285	-0.83534	5.34268e-05	-1.67305	-0.835242
58618300	rs35239829	1.39749e-05	4.04519	-0.214893	0.00013085	-1.3699	-0.242058	0.000130983	-1.36954	-0.241988
58618375	rs112306011	4.38093e-08	-1.08371	-0.851163	7.78135e-05	-1.31156	-0.820134	7.78323e-05	-1.31189	-0.820159
58618790	rs76418621	1.37097e-07	-1.19985e-10	-0.794034	0.000294202	-1.19985e-10	-0.801746	0.00029438	-1.19985e-10	-0.80173
58620063	rs12931124	2.80106e-06	2.22303	-1.1321e-10	0.000445873	-0.385978	-1.1321e-10	0.000444523	-0.389599	-1.1321e-10
58620885	rs950843	1.4148e-05	4.04474	-0.202135	0.000132251	-1.37178	-0.229525	0.000132385	-1.37143	-0.229454
58620995	rs12443835	0.0134488	11.6816	-0.981945	4.83042e-05	-1.67942	-0.929079	4.83237e-05	-1.67959	-0.929085
58621010	rs35860581	3.20422e-06	2.3575	-1.1321e-10	0.000491633	-0.28828	-1.1321e-10	0.000490092	-0.292007	-1.1321e-10
58621042	rs950844	3.16776e-08	-1.27942	-0.979689	5.29535e-05	-1.53616	-0.980438	5.29761e-05	-1.53632	-0.980437
58621603	rs72790280	8.18724e-08	-1.30956	-1.1321e-10	0.000126151	-1.64853	-1.1321e-10	0.000126213	-1.64863	-1.1321e-10
58622178	rs7188697	7.98655e-06	3.47511	-0.204312	0.00011616	-1.49938	-0.231664	0.00011627	-1.49909	-0.231594
58622604	rs34161389	7.19075e-06	3.16583	-1.1321e-10	0.000788819	0.184525	-1.1321e-10	0.000785879	0.180202	-1.1321e-10
58622842	rs34014750	7.19075e-06	3.16583	-1.1321e-10	0.000788819	0.184525	-1.1321e-10	0.000785879	0.180202	-1.1321e-10
58622870	rs79349898	6.57191e-08	-1.52933	-1.1321e-10	0.000131432	-1.60752	-1.1321e-10	0.000131526	-1.6074	-1.1321e-10
58622907	rs113479751	6.76969e-08	-1.49968	-1.1321e-10	0.000117323	-1.72108	-1.1321e-10	0.00011739	-1.7211	-1.1321e-10
58623173	rs7202088	4.40915e-08	-1.07485	-0.853602	7.73881e-05	-1.31434	-0.822839	7.74073e-05	-1.31466	-0.822864
58623278	rs113571835	0.0185181	11.6994	-0.67989	5.31942e-05	-1.67536	-0.836705	5.32206e-05	-1.67555	-0.836608
58623520	rs11649173	0.0174143	11.638	-0.67989	5.29931e-05	-1.67914	-0.836705	5.30199e-05	-1.67933	-0.836608
58623638	rs62067303	2.06828e-08	-1.72793	-0.957489	5.86364e-05	-1.4651	-0.949558	5.86698e-05	-1.46512	-0.949552
58623970	rs117475797	6.66258e-08	-1.51563	-1.1321e-10	0.000117648	-1.71831	-1.1321e-10	0.000117719	-1.7183	-1.1321e-10
58623995	rs147084094	8.57934e-07	-1.19985e-10	1.03981	0.00162301	-1.19985e-10	0.906028	0.00162485	-1.19985e-10	0.906571
58624024	rs138040989	1.20573e-07	-1.19985e-10	-0.922465	0.000258307	-1.19985e-10	-0.931863	0.00025846	-1.19985e-10	-0.931861
58624094	rs1863985	1.57015e-07	-0.658381	-1.1321e-10	0.000124845	-1.65894	-1.1321e-10	0.000124934	-1.65882	-1.1321e-10
58624130	rs12600089	1.7548e-07	-1.19985e-10	-0.547195	0.00038435	-1.19985e-10	-0.534458	0.000384568	-1.19985e-10	-0.534481
58624302	rs10153063	8.43131e-07	1.65565	-0.633251	6.73113e-05	-1.71609	-0.560595	6.73602e-05	-1.71593	-0.560616
58624431	rs67946456	4.39863e-08	-1.07349	-0.857356	7.66533e-05	-1.31971	-0.827007	7.6672e-05	-1.32003	-0.827032
58624731	rs7185766	8.18962e-07	1.63053	-0.637215	6.71226e-05	-1.71454	-0.564949	6.71721e-05	-1.71437	-0.56497
58625326	rs12925676	6.93172e-06	3.12914	-1.1321e-10	0.000770953	0.161616	-1.1321e-10	0.0007681	0.157319	-1.1321e-10
58625379	rs72790284	0.0180342	11.9795	-0.986418	4.81579e-05	-1.65993	-0.951596	4.8176e-05	-1.66014	-0.951601
58625385	rs12925702	7.83159e-06	3.47511	-0.223905	0.000113946	-1.49938	-0.250909	0.000114054	-1.49909	-0.25084
58625561	rs12924944	8.18962e-07	1.63053	-0.637215	6.71226e-05	-1.71454	-0.564949	6.71721e-05	-1.71437	-0.56497
58625756	rs8051650	8.08163e-06	3.50653	-0.223905	0.000114703	-1.49275	-0.250909	0.000114812	-1.49246	-0.25084
58625962	rs62067305	2.06652e-08	-1.72773	-0.958541	5.89384e-05	-1.45877	-0.950746	5.8972e-05	-1.4588	-0.95074
58626009	rs74522044	6.89373e-08	-1.48152	-1.1321e-10	0.000135277	-1.57868	-1.1321e-10	0.000135377	-1.57853	-1.1321e-10
58626474	rs117463449	5.44144e-08	-1.71809	-1.1321e-10	0.000270551	-0.885549	-1.1321e-10	0.00027078	-0.885295	-1.1321e-10
58626488	rs77946398	4.59344e-07	-1.19985e-10	0.415078	0.00100961	-1.19985e-10	0.431311	0.00101019	-1.19985e-10	0.431289
58626534	rs12931051	6.93172e-06	3.12914	-1.1321e-10	0.000770953	0.161616	-1.1321e-10	0.0007681	0.157319	-1.1321e-10
58626813	rs78711248	1.47306e-07	-1.19985e-10	-0.722207	0.000322017	-1.19985e-10	-0.711409	0.000322199	-1.19985e-10	-0.711431
58627111	rs4784960	7.78265e-06	3.47511	-0.230174	0.000113246	-1.49938	-0.257066	0.000113354	-1.49909	-0.256996
58627242	rs12918465	6.93172e-06	3.12914	-1.1321e-10	0.000770953	0.161616	-1.1321e-10	0.0007681	0.157319	-1.1321e-10
58627387	rs7187299	7.7294e-06	3.47511	-0.23704	0.000112485	-1.49938	-0.263809	0.000112592	-1.49909	-0.263739
58627594	rs146017293	6.17743e-08	-1.59123	-1.1321e-10	0.000128223	-1.63224	-1.1321e-10	0.000128301	-1.63222	-1.1321e-10
58627636	rs12446307	7.97617e-06	3.50653	-0.23704	0.000113233	-1.49275	-0.263809	0.000113341	-1.49246	-0.263739
58627917	rs2139578	0.0176936	11.638	-0.663977	5.35893e-05	-1.67914	-0.825519	5.36165e-05	-1.67933	-0.825418
58628445	rs2897253	7.85857e-06	3.50653	-0.251894	0.000111594	-1.49275	-0.278394	0.0001117	-1.49246	-0.278326
58628588	rs147738366	7.63005e-08	-1.38004	-1.1321e-10	0.000118461	-1.71143	-1.1321e-10	0.00011853	-1.71144	-1.1321e-10
58628845	rs10163390	6.68299e-06	3.0926	-1.1321e-10	0.000753599	0.138849	-1.1321e-10	0.00075083	0.134578	-1.1321e-10
58628967	rs2015185	7.85857e-06	3.50653	-0.251894	0.000111594	-1.49275	-0.278394	0.0001117	-1.49246	-0.278326
58629135	rs7189568	7.85857e-06	3.50653	-0.251894	0.000111594	-1.49275	-0.278394	0.0001117	-1.49246	-0.278326
58629468	rs7206882	0.0154307	11.517	-0.67989	5.27959e-05	-1.68287	-0.836705	5.28229e-05	-1.68305	-0.836608
58629977	rs62067306	2.06256e-08	-1.7276	-0.960588	5.89898e-05	-1.45558	-0.953064	5.90234e-05	-1.45561	-0.953059
58630167	rs9935054	1.33529e-05	4.03052	-0.24575	0.00012626	-1.37531	-0.272361	0.000126387	-1.37496	-0.272292
58630414	rs8049393	1.33529e-05	4.03052	-0.24575	0.00012626	-1.37531	-0.272361	0.000126387	-1.37496	-0.272292
58630500	rs67861272	3.93059e-08	-1.22226	-0.821087	0.000123426	-0.899772	-0.770602	0.00012344	-0.900229	-0.770616
58630518	rs137889509	5.79438e-08	-1.65525	-1.1321e-10	0.000374832	-0.559533	-1.1321e-10	0.000375042	-0.559564	-1.1321e-10
58630649	rs142299662	8.75712e-07	-1.19985e-10	1.06032	0.00167601	-1.19985e-10	0.93816	0.00167795	-1.19985e-10	0.93873
58631332	rs11866656	4.05075e-08	-1.26838	-0.744855	0.00014385	-0.833075	-0.684169	0.000143864	-0.833549	-0.684187
58631373	rs56132186	4.27959e-08	-1.08456	-0.873719	7.30329e-05	-1.34985	-0.84525	7.30519e-05	-1.35016	-0.845274
58631446	rs930053	0.0180374	11.9795	-0.986241	4.82454e-05	-1.65993	-0.949781	4.82635e-05	-1.66014	-0.949786
58632369	rs185903936	6.47213e-07	-1.19985e-10	0.757955	0.00137713	-1.19985e-10	0.741743	0.00137794	-1.19985e-10	0.741744
58632410	rs9788798	5.22942e-07	1.20794	-0.663188	6.79848e-05	-1.6732	-0.59353	6.80465e-05	-1.67286	-0.593551
58632493	rs56093443	3.22974e-08	-1.2652	-0.974533	5.27312e-05	-1.54528	-0.975528	5.27539e-05	-1.54544	-0.975526
58632811	rs113568156	6.88758e-08	-1.48242	-1.1321e-10	0.000116717	-1.72626	-1.1321e-10	0.000116785	-1.72627	-1.1321e-10
58632882	rs55827936	0.0180508	11.9795	-0.985497	4.84403e-05	-1.65993	-0.94575	4.84584e-05	-1.66014	-0.945754
58632904	rs11862766	4.9862e-07	1.1557	-0.658577	6.88099e-05	-1.66621	-0.588449	6.88737e-05	-1.66586	-0.58847
58633881	rs2405860	1.37117e-05	4.06318	-0.251894	0.000126523	-1.36719	-0.278394	0.000126652	-1.36683	-0.278326
58634001	rs117870064	2.06315e-08	-1.72731	-0.960588	5.70656e-05	-1.48875	-0.953064	5.7098e-05	-1.48877	-0.953059
58634018	rs60066934	2.05953e-08	-1.7271	-0.962558	5.94303e-05	-1.4459	-0.955306	5.94641e-05	-1.44593	-0.955301
58634230	rs79105039	2.06196e-08	-1.7269	-0.961583	5.96909e-05	-1.44264	-0.954195	5.97249e-05	-1.44266	-0.954189
58634279	rs77904764	8.95579e-07	-1.19985e-10	1.08275	0.00171287	-1.19985e-10	0.959914	0.00171486	-1.19985e-10	0.960488
58634475	rs12927299	4.94769e-07	1.15616	-0.666794	6.8214e-05	-1.66585	-0.597507	6.82774e-05	-1.66549	-0.597527
58634546	rs12925777	4.94769e-07	1.15616	-0.666794	6.8214e-05	-1.66585	-0.597507	6.82774e-05	-1.66549	-0.597527
58634751	rs4496133	8.61489e-06	3.60454	-0.258014	0.000113295	-1.47161	-0.284402	0.000113404	-1.47131	-0.284334
58635112	rs13337122	0.0177661	11.638	-0.659889	5.37445e-05	-1.67914	-0.822626	5.37719e-05	-1.67933	-0.822524
58635162	rs12232402	1.41682e-05	4.09593	-0.251894	0.000127566	-1.35898	-0.278394	0.000127696	-1.35862	-0.278326
58635233	rs12232436	1.41682e-05	4.09593	-0.251894	0.000127566	-1.35898	-0.278394	0.000127696	-1.35862	-0.278326
58635594	rs142463661	7.21854e-07	-1.19985e-10	0.867102	0.00138986	-1.19985e-10	0.750943	0.00139143	-1.19985e-10	0.751485
58635618	rs117764886	5.53141e-08	-1.70169	-1.1321e-10	0.000469445	-0.33446	-1.1321e-10	0.000469876	-0.334133	-1.1321e-10
58636311	rs72790291	0.0178008	11.638	-0.657934	5.38191e-05	-1.67914	-0.82124	5.38465e-05	-1.67933	-0.821138
58636663	rs60064441	2.05394e-08	-1.72611	-0.966268	6.06972e-05	-1.42056	-0.959558	6.07318e-05	-1.42058	-0.959553
58636871	rs7205071	1.30234e-05	4.06318	-0.303399	0.000120286	-1.36719	-0.328944	0.000120408	-1.36683	-0.328879
58637174	rs118139058	7.33786e-07	-1.19985e-10	0.883497	0.00141209	-1.19985e-10	0.766818	0.0014137	-1.19985e-10	0.767362
58637353	rs7187722	8.41345e-08	-0.536487	-0.745816	6.53683e-05	-1.60099	-0.704981	6.5393e-05	-1.60117	-0.705013
58637528	rs4784051	8.13672e-06	3.60454	-0.315119	0.000107121	-1.47161	-0.340442	0.000107223	-1.47131	-0.340377
58637561	rs184238638	1.14245e-07	-1.19985e-10	-0.976372	0.000247121	-1.19985e-10	-0.976134	0.000247266	-1.19985e-10	-0.976138
58638132	rs143604282	7.28509e-07	-1.19985e-10	0.876279	0.00140226	-1.19985e-10	0.759829	0.00140385	-1.19985e-10	0.760372
58638626	rs143666193	5.92137e-08	-1.63357	-1.1321e-10	0.000229171	-1.05154	-1.1321e-10	0.000229269	-1.0517	-1.1321e-10
58638768	rs13339147	8.08947e-06	3.60454	-0.320942	0.000106511	-1.47161	-0.346154	0.000106613	-1.47131	-0.346089
58639035	rs111600685	0.0169601	11.9174	-0.98575	4.82191e-05	-1.66424	-0.946013	4.82375e-05	-1.66445	-0.946019
58639133	rs12597246	8.08947e-06	3.60454	-0.320942	0.000106511	-1.47161	-0.346154	0.000106613	-1.47131	-0.346089
58639939	rs78766471	1.20583e-07	-1.19985e-10	-0.92238	0.000258406	-1.19985e-10	-0.931479	0.000258559	-1.19985e-10	-0.931476
58639987	rs151156899	7.45033e-07	-1.19985e-10	0.898708	0.00143305	-1.19985e-10	0.781547	0.00143468	-1.19985e-10	0.782094
58640438	rs1971073	8.32427e-06	3.63953	-0.327318	0.000106667	-1.4639	-0.352408	0.000106769	-1.46359	-0.352343
58640444	rs117153988	6.13163e-08	-1.59867	-1.1321e-10	0.000119658	-1.70137	-1.1321e-10	0.000119723	-1.70142	-1.1321e-10
58640623	rs7196236	8.32427e-06	3.63953	-0.327318	0.000106667	-1.4639	-0.352408	0.000106769	-1.46359	-0.352343
58640908	rs7203887	8.32427e-06	3.63953	-0.327318	0.000106667	-1.4639	-0.352408	0.000106769	-1.46359	-0.352343
58641375	rs8061326	8.27637e-06	3.63953	-0.333089	0.000106065	-1.4639	-0.358068	0.000106167	-1.46359	-0.358003
58641545	rs8062272	8.32427e-06	3.63953	-0.327318	0.000106667	-1.4639	-0.352408	0.000106769	-1.46359	-0.352343
58641554	rs71389026	5.6852e-06	2.9309	-1.1321e-10	0.000681812	0.038742	-1.1321e-10	0.000679385	0.0345872	-1.1321e-10
58641661	rs72790294	4.40678e-08	-1.04337	-0.885625	7.25666e-05	-1.3429	-0.858611	7.25852e-05	-1.34321	-0.858633
58641897	rs12149484	8.27637e-06	3.63953	-0.333089	0.000106065	-1.4639	-0.358068	0.000106167	-1.46359	-0.358003
58642236	rs62067308	2.06135e-08	-1.72526	-0.963514	6.07738e-05	-1.42246	-0.956398	6.08082e-05	-1.42248	-0.956393
58642292	rs143050957	7.06247e-07	-1.19985e-10	0.845244	0.00136076	-1.19985e-10	0.729784	0.00136229	-1.19985e-10	0.730322
58642384	rs8045205	0.0151302	11.7993	-0.981786	4.87265e-05	-1.67208	-0.927704	4.87456e-05	-1.67228	-0.92771
58642638	rs12447860	0.0169674	11.9174	-0.985321	4.83454e-05	-1.66424	-0.943398	4.83638e-05	-1.66445	-0.943404
58642660	rs143770417	1.1831e-07	-1.19985e-10	-0.941414	0.000255979	-1.19985e-10	-0.940917	0.000256127	-1.19985e-10	-0.940926
58642766	rs61551605	4.38364e-08	-1.04908	-0.885174	7.24125e-05	-1.34528	-0.85835	7.2433e-05	-1.34557	-0.858372
58643060	rs10220952	7.03298e-07	1.54749	-0.706429	6.25484e-05	-1.70871	-0.641359	6.25967e-05	-1.70851	-0.641378
58643969	rs62067309	2.06282e-08	-1.72551	-0.962558	6.13857e-05	-1.41353	-0.955306	6.14207e-05	-1.41355	-0.955301
58644059	rs4784052	7.90069e-06	3.60454	-0.344556	0.000104072	-1.47161	-0.369313	0.000104172	-1.47131	-0.369249
58644845	rs12597659	1.13674e-07	-1.19985e-10	-0.981382	0.000246368	-1.19985e-10	-0.979187	0.000246512	-1.19985e-10	-0.979189
58645058	rs8043716	7.80696e-06	3.60454	-0.35649	0.000102862	-1.47161	-0.381013	0.00010296	-1.47131	-0.38095
58645070	rs8043726	8.08495e-06	3.63953	-0.35649	0.000103659	-1.4639	-0.381013	0.000103758	-1.46359	-0.38095
58645820	rs77322978	1.14762e-07	-1.19985e-10	-0.97186	0.000249489	-1.19985e-10	-0.966595	0.000249637	-1.19985e-10	-0.966591
58646004	rs7190613	7.47857e-06	3.57283	-0.367753	0.000101031	-1.47853	-0.392054	0.000101127	-1.47823	-0.391991
58646023	rs12598497	3.98077e-08	-1.13264	-0.898016	7.6932e-05	-1.27048	-0.872612	7.69496e-05	-1.27082	-0.872633
58646369	rs12598855	3.94216e-08	-1.14239	-0.898016	7.75979e-05	-1.26186	-0.872612	7.76155e-05	-1.2622	-0.872633
58647080	rs146159840	1.17422e-07	-1.19985e-10	-0.94895	0.000253971	-1.19985e-10	-0.948792	0.00025412	-1.19985e-10	-0.948793
58648011	rs9937961	2.87749e-08	-1.65747	-0.697748	5.93686e-05	-1.72646	-0.675786	5.94067e-05	-1.72642	-0.675774
58648065	rs144168204	5.76278e-08	-1.66072	-1.1321e-10	0.000132105	-1.60241	-1.1321e-10	0.000132177	-1.60246	-1.1321e-10
58648315	rs9930898	3.30535e-08	-1.68896	-0.527636	7.05954e-05	-1.72801	-0.501036	7.06371e-05	-1.72802	-0.501025
58648453	rs28580327	3.41257e-08	-1.65703	-0.527636	7.08332e-05	-1.72465	-0.501036	7.088e-05	-1.72459	-0.501025
58649139	rs1549605	3.15641e-08	-1.72041	-0.542293	7.05407e-05	-1.71371	-0.516115	7.05744e-05	-1.71383	-0.516104
58649240	rs1007607	3.1943e-08	-1.71318	-0.53759	7.03829e-05	-1.72078	-0.511276	7.0419e-05	-1.72087	-0.511266
58649431	rs1549606	3.14946e-08	-1.70359	-0.561319	6.83623e-05	-1.72549	-0.5357	6.83997e-05	-1.72554	-0.53569
58649519	rs77306827	1.6301e-07	-1.19985e-10	-0.620909	0.000358009	-1.19985e-10	-0.605453	0.00035821	-1.19985e-10	-0.605481
58649722	rs13333216	3.30084e-08	-1.68037	-0.53759	6.98773e-05	-1.72799	-0.511276	6.99201e-05	-1.72798	-0.511266
58650084	rs141931661	1.2314e-07	-1.19985e-10	-0.901401	0.00026353	-1.19985e-10	-0.911846	0.000263686	-1.19985e-10	-0.911842
58650357	rs8046643	6.70545e-07	1.52278	-0.729414	6.10885e-05	-1.70676	-0.666928	6.11364e-05	-1.70655	-0.666946
58650950	rs9302700	8.71692e-06	3.73873	-0.380426	0.000103545	-1.44153	-0.404474	0.000103645	-1.44121	-0.404412
58651000	rs139220663	1.36419e-07	-1.19985e-10	-0.798986	0.000299983	-1.19985e-10	-0.782285	0.000300159	-1.19985e-10	-0.782289
58651004	rs9302701	8.66429e-06	3.73873	-0.386482	0.000102932	-1.44153	-0.410408	0.000103032	-1.44121	-0.410347
58651008	rs59096516	4.25426e-08	-1.05279	-0.911427	7.0976e-05	-1.33577	-0.887897	7.09942e-05	-1.33609	-0.887916
58651070	rs9924228	3.68808e-08	-1.2957	-0.811328	0.000138783	-0.793952	-0.759148	0.000138795	-0.794437	-0.759163
58651891	rs35307478	6.68085e-07	1.52278	-0.73309	6.08386e-05	-1.70676	-0.671027	6.08863e-05	-1.70655	-0.671045
58652063	rs74522003	2.81045e-07	0.910355	-0.986562	6.07355e-05	-1.40549	-0.973994	6.07684e-05	-1.40554	-0.973996
58652135	rs9934300	0.0169492	11.638	-0.70696	5.20093e-05	-1.67914	-0.855444	5.20353e-05	-1.67933	-0.855353
58652310	rs138310559	6.72621e-07	-1.19985e-10	0.796461	0.00129801	-1.19985e-10	0.682574	0.00129946	-1.19985e-10	0.683105
58652313	rs149624266	6.70055e-07	-1.19985e-10	0.792639	0.00129322	-1.19985e-10	0.678876	0.00129466	-1.19985e-10	0.679406
58652314	rs13337270	6.65651e-07	1.52278	-0.736739	6.05913e-05	-1.70676	-0.6751	6.06388e-05	-1.70655	-0.675118
58652472	rs13337332	6.477e-07	1.49545	-0.736739	6.07295e-05	-1.70448	-0.6751	6.07777e-05	-1.70426	-0.675118
58652654	rs9927443	8.8504e-06	3.77091	-0.397417	0.000102592	-1.43413	-0.421122	0.000102692	-1.4338	-0.421061
58652888	rs8053005	6.4304e-07	1.49545	-0.74396	6.02415e-05	-1.70448	-0.683168	6.02894e-05	-1.70426	-0.683186
58652914	rs142746084	1.52417e-07	-1.19985e-10	-0.688098	0.000335512	-1.19985e-10	-0.670353	0.00033571	-1.19985e-10	-0.670352
58653059	rs8054437	6.4304e-07	1.49545	-0.74396	6.02415e-05	-1.70448	-0.683168	6.02894e-05	-1.70426	-0.683186
58653240	rs9783796	0.0189926	11.7554	-0.710581	5.22635e-05	-1.67179	-0.85792	5.22888e-05	-1.67199	-0.85783
58653316	rs111491231	1.01993e-07	-1.08981	-1.1321e-10	0.000125494	-1.65375	-1.1321e-10	0.000125577	-1.65368	-1.1321e-10
58653519	rs9302702	0.0143335	11.7432	-0.9798	4.88693e-05	-1.67564	-0.921223	4.88888e-05	-1.67582	-0.921228
58653798	rs9940386	0.0285244	12.1732	-0.721658	5.34502e-05	-1.64181	-0.865449	5.34734e-05	-1.64205	-0.865361
58653838	rs8058781	5.11881e-06	2.82596	-1.1321e-10	0.000639288	-0.0256559	-1.1321e-10	0.000637062	-0.0297343	-1.1321e-10
58654218	rs62067310	2.08645e-08	-1.7237	-0.952973	6.31477e-05	-1.39605	-0.944486	6.31837e-05	-1.39607	-0.94448
58654754	rs116301590	6.09353e-07	-1.19985e-10	0.697677	0.00117975	-1.19985e-10	0.587042	0.00118105	-1.19985e-10	0.587558
58655356	rs11860728	8.10352e-06	3.6995	-0.414171	9.97406e-05	-1.44591	-0.437533	9.98371e-05	-1.44559	-0.437473
58655865	rs7197786	8.05174e-06	3.69309	-0.414171	9.91437e-05	-1.45191	-0.437533	9.92394e-05	-1.45159	-0.437473
58655906	rs146847329	5.70285e-08	-1.67117	-1.1321e-10	0.000130211	-1.61685	-1.1321e-10	0.000130282	-1.6169	-1.1321e-10
58656146	rs7198329	9.26499e-06	3.8388	-0.419525	0.000101999	-1.41827	-0.442777	0.000102099	-1.41794	-0.442717
58656271	rs9925537	6.36015e-07	1.49545	-0.754945	5.95051e-05	-1.70448	-0.695467	5.95524e-05	-1.70426	-0.695485
58656422	rs154434	8.29318e-06	3.72799	-0.419525	9.94095e-05	-1.44399	-0.442777	9.95058e-05	-1.44367	-0.442717
58656499	rs60387986	2.08972e-08	-1.72328	-0.951823	6.34539e-05	-1.3925	-0.9432	6.34901e-05	-1.39252	-0.943194
58656698	rs151811	0.0151693	11.7993	-0.979206	4.90887e-05	-1.67208	-0.920298	4.9108e-05	-1.67228	-0.920304
58656801	rs61134565	2.08543e-08	-1.72067	-0.956489	6.35906e-05	-1.38511	-0.948439	6.36265e-05	-1.38514	-0.948433
58656843	rs181659232	6.56283e-07	-1.19985e-10	0.771871	0.00126749	-1.19985e-10	0.658784	0.00126891	-1.19985e-10	0.659311
58656845	rs151812	9.21574e-06	3.8388	-0.424855	0.000101468	-1.41827	-0.447996	0.000101568	-1.41794	-0.447936
58656866	rs8056834	4.94116e-06	2.79063	-1.1321e-10	0.000625647	-0.047225	-1.1321e-10	0.000623484	-0.0512775	-1.1321e-10
58656966	rs139296580	6.65361e-07	-1.19985e-10	0.785609	0.00128445	-1.19985e-10	0.672074	0.00128589	-1.19985e-10	0.672604
58657340	rs181951	9.46451e-06	3.87127	-0.430689	0.00010167	-1.41057	-0.453708	0.00010177	-1.41024	-0.453649
58657581	rs142319994	6.96234e-07	-1.19985e-10	0.830965	0.00134208	-1.19985e-10	0.715963	0.00134359	-1.19985e-10	0.716499
58657685	rs144926786	6.09518e-08	-1.60464	-1.1321e-10	0.000142181	-1.52891	-1.1321e-10	0.000142256	-1.52897	-1.1321e-10
58657819	rs12598088	3.65921e-08	-1.25902	-0.855871	0.000124515	-0.851247	-0.810341	0.000124527	-0.851721	-0.810354
58658114	rs149312	0.0170101	11.9174	-0.982805	4.88905e-05	-1.66424	-0.932186	4.89091e-05	-1.66445	-0.932191
58658279	rs117975824	1.1784e-07	-1.19985e-10	-0.945389	0.000255248	-1.19985e-10	-0.943776	0.000255398	-1.19985e-10	-0.943777
58659233	rs12598799	8.09458e-07	1.74008	-0.758435	5.83267e-05	-1.72057	-0.699382	5.83675e-05	-1.72044	-0.699399
58659281	rs36107415	4.94116e-06	2.79063	-1.1321e-10	0.000625647	-0.047225	-1.1321e-10	0.000623484	-0.0512775	-1.1321e-10
58659307	rs149165	0.0309872	12.5154	-0.981049	5.15528e-05	-1.61736	-0.926049	5.1569e-05	-1.61762	-0.926055
58659808	rs154433	0.0299764	12.1732	-0.672006	5.53137e-05	-1.64181	-0.831178	5.53384e-05	-1.64205	-0.831079
58660272	rs151814	8.98756e-06	3.79172	-0.402847	0.000102542	-1.4293	-0.426442	0.000102642	-1.42897	-0.426381
58660390	rs151815	0.0143262	11.7432	-0.980305	4.87503e-05	-1.67564	-0.923661	4.87697e-05	-1.67582	-0.923668
58660493	rs154432	0.0153357	11.8115	-0.980558	4.90808e-05	-1.66808	-0.924462	4.90997e-05	-1.66828	-0.924469
58660495	rs185332360	3.63241e-07	0.180345	-1.1321e-10	0.000195895	-1.20844	-1.1321e-10	0.000196012	-1.20843	-1.1321e-10
58660691	rs4784053	0.0204406	12.0984	-0.980047	4.99913e-05	-1.65131	-0.922855	5.00093e-05	-1.65153	-0.922862
58660692	rs4784962	0.0180766	11.9795	-0.984072	4.88522e-05	-1.65993	-0.937283	4.88704e-05	-1.66014	-0.937289
58660699	rs140168908	6.42392e-07	-1.19985e-10	0.750478	0.00124154	-1.19985e-10	0.638093	0.00124292	-1.19985e-10	0.638617
58661343	rs113660976	1.30587e-07	-0.842683	-1.1321e-10	0.000130871	-1.6118	-1.1321e-10	0.000130949	-1.61179	-1.1321e-10
58661456	rs154431	1.03939e-05	3.9916	-0.457348	0.000102587	-1.37549	-0.479803	0.00010269	-1.37514	-0.479745
58661746	rs76710907	2.08051e-08	-1.72203	-0.957489	6.29155e-05	-1.39466	-0.949558	6.29511e-05	-1.39469	-0.949552
58662066	rs117543512	6.06496e-07	-1.19985e-10	0.692978	0.0011744	-1.19985e-10	0.5825	0.0011757	-1.19985e-10	0.583015
58662808	rs77697455	2.45012e-08	-1.61454	-0.901461	5.52961e-05	-1.59647	-0.876841	5.53258e-05	-1.5965	-0.876861
58662817	rs58989807	3.90026e-08	-1.08371	-0.967381	6.80177e-05	-1.31156	-0.954681	6.8035e-05	-1.31189	-0.954692
58662992	rs117725648	1.14509e-07	-1.19985e-10	-0.974064	0.000247638	-1.19985e-10	-0.974043	0.000247784	-1.19985e-10	-0.974042
58663010	rs191318065	1.14417e-07	-1.19985e-10	-0.97487	0.000248262	-1.19985e-10	-0.971525	0.000248409	-1.19985e-10	-0.971524
58663260	rs71389028	5.11881e-06	2.82596	-1.1321e-10	0.000639288	-0.0256559	-1.1321e-10	0.000637062	-0.0297343	-1.1321e-10
58663578	rs183075169	5.4369e-08	-1.71893	-1.1321e-10	0.00012523	-1.65586	-1.1321e-10	0.000125303	-1.65586	-1.1321e-10
58663585	rs185617085	5.4369e-08	-1.71893	-1.1321e-10	0.00012523	-1.65586	-1.1321e-10	0.000125303	-1.65586	-1.1321e-10
58663873	rs142651521	1.25535e-07	-0.882135	-1.1321e-10	0.000135701	-1.57556	-1.1321e-10	0.000135758	-1.57572	-1.1321e-10
58663983	rs71389029	5.26872e-06	2.85482	-1.1321e-10	0.000708381	0.0769702	-1.1321e-10	0.000705846	0.0727964	-1.1321e-10
58664065	rs27097	6.53045e-06	3.76395	-0.694445	7.70118e-05	-1.43107	-0.710984	7.70854e-05	-1.43075	-0.710939
58664602	rs37037	0.0273705	12.3931	-0.982891	4.89807e-05	-1.61994	-0.974649	4.89964e-05	-1.6202	-0.974652
58664774	rs62065262	2.08744e-08	-1.72239	-0.953806	6.37682e-05	-1.38534	-0.945419	6.38045e-05	-1.38536	-0.945414
58665060	rs144293503	8.6277e-08	-1.25716	-1.1321e-10	0.000118347	-1.71239	-1.1321e-10	0.000118414	-1.71241	-1.1321e-10
58665389	rs244908	0.0273457	12.3931	-0.983798	4.90685e-05	-1.61994	-0.972859	4.90841e-05	-1.6202	-0.972862
58666077	rs143028673	6.54741e-07	-1.19985e-10	0.769518	0.00126461	-1.19985e-10	0.656509	0.00126602	-1.19985e-10	0.657036
58666389	rs9941290	8.90038e-06	3.86121	-0.482085	9.67038e-05	-1.41049	-0.503871	9.67988e-05	-1.41015	-0.503813
58666631	rs62065263	2.22557e-08	-1.6549	-0.957223	5.14715e-05	-1.59573	-0.949258	5.15007e-05	-1.59575	-0.949252
58666712	rs863433	5.39916e-06	3.3771	-0.497824	9.01274e-05	-1.46552	-0.519263	9.02127e-05	-1.46522	-0.519206
58666864	rs78143441	4.72234e-06	3.25299	-0.507653	8.68392e-05	-1.49308	-0.528873	8.69199e-05	-1.4928	-0.528817
58667021	rs9746428	5.6154e-06	3.44124	-0.522695	8.92654e-05	-1.45082	-0.543575	8.93505e-05	-1.45051	-0.54352
58667744	rs11865559	4.64653e-07	-1.19985e-10	0.426569	0.000908139	-1.19985e-10	0.325386	0.000909102	-1.19985e-10	0.325857
58668566	rs149428	0.00194325	9.74099	-0.975839	5.06582e-05	-1.57802	-0.982886	5.06719e-05	-1.57834	-0.982888
58668652	rs190289	0.00117102	9.10869	-0.850028	0.000376663	0.297741	-0.852401	0.000376202	0.295939	-0.852413
58668844	rs16960332	2.18199e-08	-1.66099	-0.970907	5.12624e-05	-1.58602	-0.963037	5.12913e-05	-1.58604	-0.963038
58668912	rs78843034	5.68853e-08	-1.67368	-1.1321e-10	0.00016757	-1.36461	-1.1321e-10	0.000167645	-1.36475	-1.1321e-10
58669273	rs2033194	2.36857e-05	5.33401	-0.976103	0.000211174	-0.153229	-0.9801	0.000210761	-0.155771	-0.980106
58669580	rs2033193	8.76328e-07	-1.19985e-10	1.06102	0.0016916	-1.19985e-10	0.947421	0.00169357	-1.19985e-10	0.947996
58669632	rs2033192	7.6528e-05	6.51251	-0.981819	0.00036506	0.398442	-0.984392	0.000364206	0.395515	-0.984396
58669694	rs118012064	1.23383e-07	-1.19985e-10	-0.899431	0.000266207	-1.19985e-10	-0.901738	0.000266364	-1.19985e-10	-0.901737
58669908	rs11641947	7.01115e-05	6.37704	-0.933915	0.000633419	0.896636	-0.931515	0.0006314	0.89288	-0.931541
58670027	rs147471272	8.55657e-07	-1.19985e-10	1.03715	0.00165281	-1.19985e-10	0.924223	0.00165473	-1.19985e-10	0.924795
58670081	rs12599129	2.15772e-08	-1.66633	-0.976753	5.13034e-05	-1.57798	-0.970275	5.13323e-05	-1.57801	-0.970276
58670092	rs11643069	7.91248e-05	6.15543	-0.591365	0.000739163	0.721043	-0.601536	0.000736842	0.717293	-0.601522
58670346	rs7195496	2.83574e-05	5.51477	-0.976844	0.000229984	-0.067265	-0.980736	0.000229518	-0.0698757	-0.980742
58670351	rs7197532	7.06311e-05	6.38043	-0.92992	0.00064527	0.911176	-0.927518	0.000643212	0.907419	-0.927546
58670419	rs74870506	8.25373e-07	1.83466	-0.833547	0.00147861	1.65343	-0.840578	0.00148004	1.65381	-0.840582
58670853	rs112624357	0.00100885	9.07869	-0.969088	5.03708e-05	-1.58063	-0.985975	5.03852e-05	-1.58093	-0.985975
58670986	rs183680540	7.82533e-07	-1.19985e-10	0.947815	0.00151544	-1.19985e-10	0.837446	0.00151718	-1.19985e-10	0.838004
58671007	rs8061552	6.40894e-05	6.27897	-0.925658	0.000611774	0.853431	-0.92308	0.000609847	0.849716	-0.923108
58671028	rs9746703	3.71405e-07	-1.19985e-10	0.202573	0.00073686	-1.19985e-10	0.116387	0.000737615	-1.19985e-10	0.116821
58671531	rs62065298	2.20509e-08	-1.65353	-0.967842	5.01583e-05	-1.59639	-0.974435	5.01867e-05	-1.59642	-0.974434
58671552	rs12447046	2.97655e-05	5.47789	-0.891507	0.000244172	-0.0848996	-0.90324	0.000243676	-0.0874964	-0.903264
58671815	rs12446487	6.18152e-05	6.24426	-0.927076	0.000591581	0.821314	-0.924528	0.000589726	0.817612	-0.924555
58671862	rs74909879	3.76261e-07	-1.19985e-10	0.215561	0.000739178	-1.19985e-10	0.119527	0.000739923	-1.19985e-10	0.119945
58671863	rs116422140	3.70914e-07	-1.19985e-10	0.201249	0.0007291	-1.19985e-10	0.1058	0.000729833	-1.19985e-10	0.106215
58671928	rs149166	1.05698e-07	-0.0821212	-0.97201	4.50335e-05	-1.70448	-0.974129	4.50653e-05	-1.70437	-0.97412
58672057	rs192785820	7.85231e-07	-1.19985e-10	0.951257	0.00152051	-1.19985e-10	0.840789	0.00152226	-1.19985e-10	0.841347
58672107	rs7204920	2.75136e-05	5.47789	-0.970176	0.00022719	-0.0848996	-0.975323	0.000226733	-0.0874964	-0.975332
58672763	rs12447862	2.56807e-05	5.40809	-0.96932	0.000219919	-0.118141	-0.974611	0.000219482	-0.120712	-0.97462
58673196	rs71389030	6.2477e-05	5.90957	-0.581734	0.000640887	0.571278	-0.594437	0.000638962	0.567667	-0.594423
58673371	rs7194153	2.56807e-05	5.40809	-0.96932	0.000219919	-0.118141	-0.974611	0.000219482	-0.120712	-0.97462
58673425	rs7194297	2.13428e-05	5.22491	-0.971156	0.000210555	-0.161167	-0.975098	0.000210137	-0.16373	-0.975109
58674366	rs75824023	5.39693e-08	-1.72631	-1.1321e-10	0.000188339	-1.24777	-1.1321e-10	0.000188421	-1.24792	-1.1321e-10
58674377	rs154436	1.47113e-06	2.53689	-0.957819	4.48247e-05	-1.71483	-0.968423	4.48539e-05	-1.71478	-0.968409
58674485	rs7200765	2.7708e-08	-1.57431	-0.818691	5.83006e-05	-1.61648	-0.803922	5.83377e-05	-1.61647	-0.803883
58676381	rs9934380	3.53253e-07	-1.19985e-10	0.152462	0.000703078	-1.19985e-10	0.0694557	0.000703787	-1.19985e-10	0.0698751
58677569	rs154437	0.000684741	8.67968	-0.957608	4.84434e-05	-1.61907	-0.986548	4.84595e-05	-1.61933	-0.986548
58677584	rs11865601	2.2143e-08	-1.65588	-0.961317	6.64274e-05	-1.33973	-0.950176	6.64465e-05	-1.34002	-0.950183
58677693	rs2406084	5.8127e-05	5.85486	-0.599195	0.000619679	0.554808	-0.611619	0.000617812	0.551188	-0.611606
58677811	rs151819	0.000737927	8.72171	-0.924826	4.98693e-05	-1.59795	-0.978656	4.98845e-05	-1.59824	-0.978653
58678335	rs67742851	2.13564e-05	5.06823	-0.813847	0.000219749	-0.251929	-0.841597	0.000219329	-0.25444	-0.841589
58678391	rs154438	0.000851352	8.86546	-0.925598	5.13826e-05	-1.56778	-0.978932	5.13963e-05	-1.5681	-0.97893
58678408	rs71375980	1.61449e-05	3.97464	-1.1321e-10	0.00142844	0.778328	-1.1321e-10	0.00142213	0.773308	-1.1321e-10
58678733	rs59173939	8.31143e-07	1.46013	-0.452046	0.000162896	-0.926281	-0.466619	0.000163007	-0.926206	-0.466603
58678878	rs75116287	8.88115e-07	-1.19985e-10	1.07438	0.00171371	-1.19985e-10	0.960406	0.00171571	-1.19985e-10	0.960983
58679383	rs12051315	5.64936e-07	1.27528	-0.653292	0.00012469	-0.9949	-0.665279	0.000124772	-0.994852	-0.665264
58679710	rs74762619	5.68786e-08	-1.6738	-1.1321e-10	0.000116929	-1.72445	-1.1321e-10	0.000116998	-1.72444	-1.1321e-10
58680281	rs56205594	2.03469e-08	-1.72748	-0.974314	9.31103e-05	-0.985956	-0.966271	9.31338e-05	-0.986288	-0.966276
58680382	rs193259177	9.19055e-07	-1.19985e-10	1.10863	0.00177172	-1.19985e-10	0.993695	0.0017738	-1.19985e-10	0.994277
58680457	rs154442	0.000880389	8.86794	-0.894546	5.02841e-05	-1.60192	-0.966401	5.02991e-05	-1.60222	-0.966398
58680590	rs60614319	2.35961e-08	-1.71708	-0.836563	0.000155616	-0.651877	-0.786741	0.000155637	-0.652313	-0.786762
58680936	rs11647976	0.000185933	7.14088	-0.722455	0.00126104	1.38631	-0.73263	0.0012564	1.38202	-0.732621
58681079	rs139534793	8.93237e-07	-1.19985e-10	1.08013	0.00172332	-1.19985e-10	0.965996	0.00172533	-1.19985e-10	0.966573
58681393	rs12325245	0.000184503	7.14088	-0.730175	0.00125105	1.38631	-0.740581	0.00124645	1.38202	-0.740568
58681468	rs7200673	2.08882e-08	-1.6966	-0.978942	7.38438e-05	-1.21165	-0.972407	7.38617e-05	-1.21199	-0.972411
58681704	rs77101091	0.000209573	7.27802	-0.739915	0.00134372	1.4678	-0.750613	0.0013387	1.46346	-0.750599
58682051	rs154441	0.000535847	8.41005	-0.933171	4.98958e-05	-1.59461	-0.981468	4.99119e-05	-1.59488	-0.981466
58682098	rs9940993	2.08861e-08	-1.6966	-0.979041	7.38379e-05	-1.21165	-0.972488	7.38558e-05	-1.21199	-0.972492
58682119	rs9931052	2.48605e-08	-1.66039	-0.841053	0.000114776	-0.951208	-0.791823	0.00011479	-0.951652	-0.791844
58682150	rs61268696	2.4327e-08	-1.64291	-0.880219	5.36484e-05	-1.64425	-0.859313	5.36782e-05	-1.64427	-0.859319
58682616	rs154440	0.00257406	9.92131	-0.875038	6.06988e-05	-1.42403	-0.956056	6.07082e-05	-1.42447	-0.956051
58682719	rs141169481	1.26197e-07	-1.19985e-10	-0.876876	0.000275092	-1.19985e-10	-0.868905	0.000275253	-1.19985e-10	-0.868909
58682738	rs9922575	2.47098e-08	-1.664	-0.843518	0.000115876	-0.938739	-0.794751	0.00011589	-0.939187	-0.794772
58682833	rs12325003	0.000224694	7.34701	-0.739241	0.00140165	1.50895	-0.749553	0.00139638	1.50458	-0.74954
58682835	rs186096404	1.21094e-07	-1.19985e-10	-0.918156	0.000263171	-1.19985e-10	-0.913207	0.000263327	-1.19985e-10	-0.913203
58683294	rs9925655	2.23188e-08	-1.66055	-0.948743	0.000101146	-0.946846	-0.922599	0.00010116	-0.947287	-0.922609
58683535	rs78774230	5.94508e-08	-1.62957	-1.1321e-10	0.000251183	-0.959831	-1.1321e-10	0.000251297	-0.959967	-1.1321e-10
58683859	rs12596976	2.2118e-08	-1.64696	-0.971367	4.85601e-05	-1.64013	-0.963076	4.85873e-05	-1.64016	-0.963077
58683979	rs12599843	2.02203e-08	-1.72734	-0.980695	0.000101432	-0.891936	-0.974683	0.000101456	-0.892289	-0.974686
58684165	rs62065305	5.72664e-08	-1.66701	-1.1321e-10	0.000118113	-1.71437	-1.1321e-10	0.000118183	-1.71436	-1.1321e-10
58684225	rs111784349	2.02799e-08	-1.7244	-0.980695	0.000109407	-0.816251	-0.974683	0.000109431	-0.81662	-0.974686
58684557	rs244911	0.000203657	7.48626	-0.976791	4.50327e-05	-1.69575	-0.982869	4.50529e-05	-1.69589	-0.982871
58684945	rs151818	0.000249328	7.68575	-0.973945	4.47129e-05	-1.70141	-0.984344	4.47331e-05	-1.70154	-0.984346
58685195	rs62065306	2.17318e-08	-1.6606	-0.975342	4.93975e-05	-1.61821	-0.967902	4.94251e-05	-1.61824	-0.967903
58685597	rs140597873	1.19191e-07	-1.19985e-10	-0.93399	0.000258717	-1.19985e-10	-0.930276	0.00025887	-1.19985e-10	-0.930276
58685902	rs112149024	6.04906e-08	-1.61223	-1.1321e-10	0.000116904	-1.72466	-1.1321e-10	0.000116974	-1.72465	-1.1321e-10
58685922	rs8063510	2.07119e-08	-1.69878	-0.985227	7.3548e-05	-1.20626	-0.98181	7.35657e-05	-1.20661	-0.981812
58686364	rs75449058	1.13075e-07	-1.19985e-10	-0.986667	0.000244531	-1.19985e-10	-0.98667	0.000244675	-1.19985e-10	-0.98667
58686600	rs154439	2.42695e-07	0.453403	-0.676317	6.39055e-05	-1.63967	-0.688936	6.3959e-05	-1.63946	-0.688903
58686602	rs72792415	2.08661e-08	-1.69	-0.986597	7.18498e-05	-1.22637	-0.985063	7.18694e-05	-1.22669	-0.985065
58686896	rs67717829	3.45542e-08	-1.66789	-0.504306	0.000179433	-0.776158	-0.520052	0.000179378	-0.777086	-0.520022
58687068	rs6499963	3.9326e-08	-1.7114	-0.33144	9.64105e-05	-1.61562	-0.301774	9.64486e-05	-1.61585	-0.301736
58687743	rs8054698	4.17275e-08	-1.66143	-0.322134	9.25971e-05	-1.666	-0.291752	9.26403e-05	-1.66616	-0.291716
58688192	rs17241189	3.78446e-08	-1.68017	-0.401068	8.57747e-05	-1.66916	-0.365125	8.5811e-05	-1.66934	-0.365114
58688194	rs183936183	2.54057e-07	0.68095	-0.858112	8.27305e-05	-1.22217	-0.848258	8.27863e-05	-1.22206	-0.848274
58688857	rs75459646	7.79863e-08	-1.35819	-1.1321e-10	0.000116505	-1.72808	-1.1321e-10	0.000116574	-1.72808	-1.1321e-10
58688876	rs8058982	7.30265e-06	3.90012	-0.718853	0.000124463	-0.82578	-0.836224	0.00012445	-0.826567	-0.836127
58689253	rs75965508	7.62442e-08	-1.38078	-1.1321e-10	0.000125443	-1.65416	-1.1321e-10	0.000125517	-1.65416	-1.1321e-10
58689985	rs30824	2.33615e-08	-1.72289	-0.840739	5.06492e-05	-1.72652	-0.834571	5.06784e-05	-1.72655	-0.834552
58690016	rs373425034	1.11373e-07	-1.00184	-1.1321e-10	0.000149881	-1.47617	-1.1321e-10	0.000149955	-1.47627	-1.1321e-10
58690017	rs147735718	7.46597e-08	-1.40178	-1.1321e-10	0.000121224	-1.68837	-1.1321e-10	0.000121299	-1.68834	-1.1321e-10
58690676	rs8060057	3.03294e-08	-1.36188	-0.940719	4.63429e-05	-1.72701	-0.922934	4.63673e-05	-1.72705	-0.922958
58690964	rs12149056	1.99828e-07	0.544508	-0.961771	7.27006e-05	-1.22635	-0.973313	7.27653e-05	-1.22606	-0.973305
58691023	rs137908477	2.42719e-07	-1.19985e-10	-0.222817	0.000532908	-1.19985e-10	-0.207663	0.000533224	-1.19985e-10	-0.207659
58691245	rs71389031	7.59454e-06	3.22046	-1.1321e-10	0.00118105	0.588149	-1.1321e-10	0.00117562	0.58295	-1.1321e-10
58691258	rs146240070	4.12569e-07	-1.19985e-10	0.307682	0.00082133	-1.19985e-10	0.224914	0.000822179	-1.19985e-10	0.225358
58691267	rs28553522	3.73655e-08	-1.3496	-0.744377	5.71174e-05	-1.72568	-0.715221	5.71483e-05	-1.72574	-0.715212
58691617	rs71389032	7.45587e-06	3.20204	-1.1321e-10	0.00116626	0.575548	-1.1321e-10	0.00116091	0.570362	-1.1321e-10
58691619	rs112316248	9.10501e-08	-1.20331	-1.1321e-10	0.000189701	-1.24056	-1.1321e-10	0.000189821	-1.24052	-1.1321e-10
58691793	rs34488038	7.45587e-06	3.20204	-1.1321e-10	0.00116626	0.575548	-1.1321e-10	0.00116091	0.570362	-1.1321e-10
58691796	rs879224	2.0274e-08	-1.71954	-0.985841	6.50793e-05	-1.3276	-0.98281	6.51047e-05	-1.32779	-0.982811
58691859	rs78230451	3.92946e-06	3.44902	-0.887483	0.000114119	-0.796075	-0.952697	0.000114165	-0.796265	-0.952695
58692391	rs28571774	2.00995e-08	-1.72741	-0.986618	7.16534e-05	-1.22815	-0.986024	7.16797e-05	-1.22837	-0.986024
58692630	rs141020315	1.16626e-07	-1.19985e-10	-0.955746	0.00025053	-1.19985e-10	-0.962433	0.00025068	-1.19985e-10	-0.962424
58693240	rs55865742	4.33692e-07	0.357615	-1.1321e-10	0.000290088	-0.815827	-1.1321e-10	0.000290255	-0.815843	-1.1321e-10
58693264	rs8052090	3.24015e-08	-1.33652	-0.900001	8.79929e-05	-1.12435	-0.884401	8.80009e-05	-1.12487	-0.884388
58693592	rs60388585	1.99007e-07	0.534894	-0.956274	8.13901e-05	-1.14192	-0.944839	8.14662e-05	-1.14158	-0.944832
58693862	rs8063551	1.3221e-06	2.33469	-0.862434	7.21514e-05	-1.39662	-0.810622	7.2139e-05	-1.39739	-0.810612
58694397	rs148108412	2.66819e-07	-1.19985e-10	-0.12815	0.000539535	-1.19985e-10	-0.195304	0.000540047	-1.19985e-10	-0.194946
58694446	rs143887312	6.65369e-08	-1.57161	0.0546475	0.000119849	-1.68033	-0.0194502	0.000119964	-1.68036	-0.0190536
58694584	rs144929088	2.57483e-07	-1.19985e-10	-0.163768	0.000521404	-1.19985e-10	-0.229487	0.000521894	-1.19985e-10	-0.229136
58694613	rs62065308	2.02947e-08	-1.71962	-0.984738	7.33247e-05	-1.21038	-0.980732	7.33517e-05	-1.2106	-0.980733
58694715	rs71389033	2.84687e-05	4.54184	-1.1321e-10	0.00350956	1.67723	-1.1321e-10	0.00348812	1.67052	-1.1321e-10
58694793	rs150030001	4.29742e-07	-1.19985e-10	0.348465	0.000854394	-1.19985e-10	0.264381	0.000855284	-1.19985e-10	0.264833
58694808	rs144972870	3.55376e-07	-1.19985e-10	0.158455	0.000711017	-1.19985e-10	0.0806849	0.000711733	-1.19985e-10	0.0811016
58694853	rs35697842	2.30345e-05	4.33003	-1.1321e-10	0.00300377	1.52161	-1.1321e-10	0.00298589	1.51505	-1.1321e-10
58695139	rs60979655	1.6002e-07	0.3471	-0.986525	6.85895e-05	-1.2737	-0.984168	6.86484e-05	-1.27343	-0.984171
58695365	rs76315415	3.56552e-07	-1.19985e-10	0.16176	0.00071329	-1.19985e-10	0.0838765	0.000714008	-1.19985e-10	0.0842938
58695746	rs75142819	3.92238e-07	-1.19985e-10	0.257147	0.000782152	-1.19985e-10	0.176037	0.000782953	-1.19985e-10	0.176472
58695845	rs146666026	3.83742e-07	-1.19985e-10	0.23525	0.000765769	-1.19985e-10	0.154869	0.000766551	-1.19985e-10	0.1553
58696420	rs111912893	5.83288e-08	-1.64862	-1.1321e-10	0.000117981	-1.71549	-1.1321e-10	0.000118048	-1.71551	-1.1321e-10
58696452	rs143609646	2.65421e-07	-1.19985e-10	-0.133404	0.00053682	-1.19985e-10	-0.200349	0.000537329	-1.19985e-10	-0.199991
58696706	rs11648166	1.71885e-07	0.417011	-0.984906	7.11631e-05	-1.24068	-0.980355	7.12248e-05	-1.2404	-0.98036
58696810	rs10438566	3.29438e-08	-1.40017	-0.819749	6.46905e-05	-1.48255	-0.833849	6.47731e-05	-1.4819	-0.83381
58697467	rs76133256	2.85339e-07	-1.19985e-10	-0.0610417	0.00057547	-1.19985e-10	-0.130824	0.000576024	-1.19985e-10	-0.130451
58697786	rs8061077	2.03897e-08	-1.71816	-0.981535	7.41261e-05	-1.19502	-0.985226	7.41513e-05	-1.19527	-0.985225
58697793	rs8061814	2.03844e-08	-1.71944	-0.980506	7.34523e-05	-1.20472	-0.984657	7.34775e-05	-1.20497	-0.984656
58697834	rs8059967	5.27162e-06	3.80586	-0.950489	0.000142104	-0.549483	-0.979968	0.000142147	-0.549773	-0.979965
58697891	rs6499965	2.9203e-08	-1.58252	-0.757935	5.58603e-05	-1.72763	-0.735526	5.58958e-05	-1.72761	-0.735505
58697907	rs30823	2.42556e-08	-1.65586	-0.870216	5.09645e-05	-1.68075	-0.874137	5.10042e-05	-1.68057	-0.874118
58698287	rs148584831	3.61954e-07	-1.19985e-10	0.176796	0.000723721	-1.19985e-10	0.0983949	0.000724452	-1.19985e-10	0.098815
58698467	rs142944245	2.955e-07	-1.19985e-10	-0.0260537	0.000595168	-1.19985e-10	-0.0971682	0.000595745	-1.19985e-10	-0.0967878
58698486	rs11645347	3.38172e-06	3.36394	-0.952526	0.000109822	-0.806326	-0.980828	0.00010986	-0.806573	-0.980825
58698516	rs118061321	1.29728e-07	-1.19985e-10	-0.849283	0.000278438	-1.19985e-10	-0.856816	0.000278603	-1.19985e-10	-0.856814
58698817	rs1075567	3.42012e-06	2.90175	-0.479045	0.000141805	-0.907467	-0.624093	0.000141873	-0.907734	-0.623933
58698992	rs146684791	6.32449e-08	-1.56771	-1.1321e-10	0.000169645	-1.3523	-1.1321e-10	0.000169736	-1.35236	-1.1321e-10
58699062	rs117711557	5.4212e-08	-1.72182	-1.1321e-10	0.000121219	-1.68841	-1.1321e-10	0.000121297	-1.68836	-1.1321e-10
58699365	rs62065309	5.39397e-08	-1.72685	-1.1321e-10	0.000135319	-1.57838	-1.1321e-10	0.000135395	-1.57841	-1.1321e-10
58699624	rs117928758	1.16388e-07	-1.19985e-10	-0.95779	0.000251351	-1.19985e-10	-0.959161	0.0002515	-1.19985e-10	-0.959156
58699690	rs30822	2.1972e-08	-1.72287	-0.902085	4.70751e-05	-1.72807	-0.906194	4.71039e-05	-1.72807	-0.906176
58699834	rs154470	8.93066e-08	-1.22265	-1.1321e-10	0.000129344	-1.62353	-1.1321e-10	0.00012943	-1.62346	-1.1321e-10
58700171	rs146582259	3.40627e-07	-1.19985e-10	0.116068	0.000682518	-1.19985e-10	0.0397769	0.000683199	-1.19985e-10	0.0401855
58700253	rs188426281	5.6047e-08	-1.68853	-1.1321e-10	0.000117242	-1.72177	-1.1321e-10	0.000117313	-1.72175	-1.1321e-10
58700352	rs12696	1.65103e-07	-0.60815	-1.1321e-10	0.00011776	-1.71736	-1.1321e-10	0.000117835	-1.71732	-1.1321e-10
58700455	rs117468659	3.58027e-07	-1.19985e-10	0.165888	0.000716138	-1.19985e-10	0.0878615	0.00071686	-1.19985e-10	0.0882796
58700803	rs4784964	4.23969e-06	3.10516	-0.467638	0.00015555	-0.824603	-0.614442	0.00015563	-0.824838	-0.614281
58700827	rs4784965	4.38275e-06	3.17713	-0.506423	0.000155323	-0.793334	-0.647172	0.000155401	-0.793573	-0.647018
58700922	rs143050050	2.74753e-07	-1.19985e-10	-0.0988495	0.000554933	-1.19985e-10	-0.167164	0.000555463	-1.19985e-10	-0.166798
58701140	rs150400130	1.82388e-07	-1.19985e-10	-0.508584	0.000401933	-1.19985e-10	-0.489727	0.000402167	-1.19985e-10	-0.489733
58701630	rs76096783	1.22657e-07	-1.19985e-10	-0.905325	0.000263581	-1.19985e-10	-0.911652	0.000263743	-1.19985e-10	-0.911624
58701796	rs8052323	3.62163e-06	2.96106	-0.481106	0.000150684	-0.844994	-0.625834	0.000150765	-0.845201	-0.625675
58702146	rs111729089	3.1565e-05	4.64508	-1.1321e-10	0.0039378	1.79237	-1.1321e-10	0.00391329	1.78553	-1.1321e-10
58702346	rs9673706	3.65438e-06	3.00847	-0.519504	0.00014284	-0.866133	-0.658156	0.000142913	-0.866363	-0.658005
58702547	rs9673208	2.95367e-08	-1.60227	-0.726821	5.76308e-05	-1.72772	-0.704237	5.76676e-05	-1.72769	-0.704211
58702860	rs150934149	4.09894e-06	3.08487	-0.481106	0.000152446	-0.833365	-0.625834	0.000152525	-0.833599	-0.625675
58703359	rs8044347	3.09229e-08	-1.60797	-0.675255	6.09299e-05	-1.72733	-0.648959	6.09693e-05	-1.7273	-0.648932
58703582	rs12920787	2.73505e-05	4.50177	-1.1321e-10	0.00354068	1.68606	-1.1321e-10	0.003519	1.67933	-1.1321e-10
58703616	rs3784911	1.94113e-07	0.518489	-0.964772	7.62115e-05	-1.19985	-0.952647	7.62775e-05	-1.19957	-0.952657
58703708	rs8063838	4.52503e-06	3.61422	-0.911558	0.000132399	-0.640991	-0.959202	0.000132448	-0.641218	-0.959195
58703776	rs12598355	1.94655e-07	0.503266	-0.946755	7.73418e-05	-1.20722	-0.930555	7.74084e-05	-1.20694	-0.930569
58703966	rs9923128	3.07757e-08	-1.5705	-0.717498	5.8097e-05	-1.72645	-0.697445	5.81353e-05	-1.72641	-0.697423
58704496	rs16960359	1.94134e-07	0.518489	-0.964663	7.61689e-05	-1.19985	-0.953206	7.62348e-05	-1.19957	-0.953217
58704861	rs9806843	3.52787e-08	-1.18604	-0.965402	6.83246e-05	-1.29467	-0.967074	6.84267e-05	-1.29376	-0.967074
58705662	rs12935121	2.94709e-08	-1.72359	-0.607727	7.68954e-05	-1.55941	-0.584152	7.69817e-05	-1.55891	-0.584124
58705778	rs56090793	3.25331e-08	-1.53628	-0.696186	0.000193291	-0.539284	-0.682528	0.000193327	-0.539686	-0.682533
58706745	rs9921121	3.05151e-08	-1.71766	-0.578842	7.86396e-05	-1.58376	-0.537374	7.87236e-05	-1.58331	-0.537351
58706806	rs11644774	5.354e-07	1.51492	-0.946628	7.73099e-05	-1.18227	-0.955916	7.73493e-05	-1.18235	-0.955915
58706924	rs142053874	3.77763e-07	-1.19985e-10	0.219545	0.000754234	-1.19985e-10	0.139691	0.000755002	-1.19985e-10	0.14012
58707328	rs12926781	5.30555e-07	1.51492	-0.955719	7.66905e-05	-1.18227	-0.963961	7.67296e-05	-1.18235	-0.96396
58707376	rs12922357	2.89238e-08	-1.72456	-0.6255	7.98006e-05	-1.54789	-0.55859	7.98904e-05	-1.54738	-0.558565
58707573	rs192176354	1.46587e-07	-1.19985e-10	-0.727104	0.000317429	-1.19985e-10	-0.725757	0.000317617	-1.19985e-10	-0.725753
58707628	rs59234479	5.79426e-08	-0.719016	-0.936252	5.01626e-05	-1.64967	-0.921071	5.01971e-05	-1.64956	-0.921085
58707764	rs8052200	5.00956e-07	1.45403	-0.952228	7.50361e-05	-1.20709	-0.960957	7.50745e-05	-1.20716	-0.960956
58708047	rs117588596	2.27914e-06	2.01683	-1.1321e-10	0.00108743	0.505564	-1.1321e-10	0.00108853	0.505978	-1.1321e-10
58708234	rs78768619	2.89945e-05	4.56014	-1.1321e-10	0.00394063	1.79308	-1.1321e-10	0.00391588	1.7862	-1.1321e-10
58708420	rs12448028	6.71655e-08	-1.50756	-1.1321e-10	0.000273376	-0.875162	-1.1321e-10	0.000273457	-0.875456	-1.1321e-10
58708709	rs76494749	3.79754e-08	-1.12923	-0.948549	0.00010472	-0.874026	-0.960699	0.000104776	-0.874081	-0.960695
58708717	rs76450249	3.35356e-05	4.70564	-1.1321e-10	0.00439483	1.90217	-1.1321e-10	0.00436676	1.89518	-1.1321e-10
58709639	rs9934098	2.8966e-08	-1.72737	-0.62123	8.24954e-05	-1.51933	-0.553943	8.25914e-05	-1.51878	-0.553918
58709863	rs146582562	1.17244e-07	-1.19985e-10	-0.950461	0.00025174	-1.19985e-10	-0.957614	0.00025189	-1.19985e-10	-0.957609
58710423	rs75135583	3.28822e-05	4.68597	-1.1321e-10	0.00433037	1.8874	-1.1321e-10	0.00430278	1.88042	-1.1321e-10
58710511	rs7201166	2.50294e-08	-1.66141	-0.83326	9.36783e-05	-1.14181	-0.804338	9.36898e-05	-1.14225	-0.804362
58711532	rs2280399	6.42598e-08	-0.601806	-0.94998	5.13091e-05	-1.61126	-0.936883	5.13457e-05	-1.61112	-0.936895
58711649	rs12934244	3.664e-08	-1.42453	-0.689051	0.000244605	-0.311137	-0.675229	0.000244637	-0.31159	-0.675234
58712038	rs8045177	1.27693e-07	-1.02005	0.154966	0.000292361	-0.906376	0.098353	0.000292989	-0.905067	0.0986
58712130	rs2280398	6.08139e-08	-0.655464	-0.951438	5.0364e-05	-1.6281	-0.938636	5.03994e-05	-1.62797	-0.938649
58713621	rs11641633	6.21862e-08	-0.625541	-0.959047	4.96355e-05	-1.63356	-0.947741	4.96704e-05	-1.63344	-0.947752
58713798	rs7191331	3.57798e-08	-1.38802	-0.749317	0.000248537	-0.233464	-0.736956	0.000248567	-0.233929	-0.736961
58714002	rs151075190	3.24309e-07	-1.19985e-10	0.0669751	0.000652525	-1.19985e-10	-0.00516239	0.000653167	-1.19985e-10	-0.00476759
58714222	rs7193482	3.46079e-08	-1.39549	-0.775152	0.000238263	-0.249161	-0.763474	0.000238292	-0.249624	-0.763479
58714333	rs112711550	5.69523e-08	-1.67251	-1.1321e-10	0.00012785	-1.63515	-1.1321e-10	0.000127916	-1.63523	-1.1321e-10
58714503	rs7198514	4.02952e-08	-1.28649	-0.731999	0.000311024	-0.0269424	-0.719201	0.000311049	-0.0274469	-0.719205
58714685	rs28653142	1.33635e-07	-1.26667	0.447061	0.000187346	-1.66888	0.415822	0.00018759	-1.66846	0.416117
58714695	rs74515664	2.90143e-05	4.56082	-1.1321e-10	0.00394264	1.79359	-1.1321e-10	0.00391787	1.7867	-1.1321e-10
58714819	rs28500769	1.33245e-07	-1.28501	0.46248	0.000192229	-1.66205	0.434729	0.000192483	-1.66161	0.435019
58714943	rs8058151	6.397e-06	3.93416	-0.885294	0.000177802	-0.403818	-0.901525	0.000177877	-0.403995	-0.901513
58715082	rs4784966	2.52837e-06	3.06835	-0.94774	0.000146943	-0.538435	-0.95753	0.000147017	-0.538529	-0.957523
58715127	rs4784967	2.58182e-06	3.09106	-0.949527	0.000148387	-0.527112	-0.959073	0.000148462	-0.527206	-0.959066
58715169	rs4784968	2.65689e-06	3.1201	-0.949907	0.000143197	-0.562391	-0.959401	0.000143268	-0.562492	-0.959394
58715207	rs75623889	4.64709e-07	0.42669	-1.1321e-10	0.000349625	-0.62915	-1.1321e-10	0.000349916	-0.628909	-1.1321e-10
58715394	rs7187598	1.28069e-07	-0.963311	0.101159	0.000286912	-0.874952	0.0481162	0.000287541	-0.87359	0.0483528
58715493	rs7205035	1.2297e-07	-0.963311	0.0605288	0.000275767	-0.874952	0.00849809	0.00027637	-0.87359	0.00873008
58715585	rs11644745	3.28935e-06	3.34911	-0.965387	0.000171172	-0.3709	-0.972442	0.000171256	-0.371007	-0.972437
58715616	rs11640977	2.48972e-06	3.05614	-0.950934	0.000145795	-0.543528	-0.960284	0.000145865	-0.543646	-0.960277
58715748	rs7204148	1.25682e-07	-0.949561	0.0685963	0.00028201	-0.860432	0.016363	0.00028263	-0.859059	0.0165959
58716442	rs71389034	4.04864e-06	3.55354	-0.962123	0.000190124	-0.268581	-0.969752	0.000190217	-0.268689	-0.969746
58716538	rs118007701	4.49604e-08	-0.98318	-0.925758	0.000127206	-0.701152	-0.939051	0.000127274	-0.701211	-0.939046
58716641	rs12598867	3.01576e-08	-1.62548	-0.682803	0.000125537	-1.00195	-0.651458	0.000125739	-1.00091	-0.651485
58716776	rs12923842	2.89195e-08	-1.6029	-0.747308	0.000150395	-0.737848	-0.734896	0.000150429	-0.738206	-0.7349
58717233	rs7195577	2.98396e-08	-1.62025	-0.698636	0.000125188	-0.988141	-0.668056	0.00012539	-0.987089	-0.668082
58717572	rs78067264	4.14634e-08	-1.06392	-0.925986	0.00011558	-0.796358	-0.939688	0.000115642	-0.796415	-0.939683
58717874	rs11558678	7.57804e-06	4.17261	-0.954317	0.000267152	0.0649848	-0.96318	0.000267279	0.0648657	-0.963173
58718188	rs146807074	6.39734e-08	-1.55625	-1.1321e-10	0.000139754	-1.54612	-1.1321e-10	0.000139845	-1.54606	-1.1321e-10
58718266	rs140547342	3.24207e-07	-1.19985e-10	0.0666618	0.000652328	-1.19985e-10	-0.00546479	0.00065297	-1.19985e-10	-0.00507004
58718753	rs154468	1.14768e-07	-0.971808	-1.1321e-10	0.000129468	-1.62258	-1.1321e-10	0.000129549	-1.62254	-1.1321e-10
58718871	rs150258696	3.2663e-07	-1.19985e-10	0.0741067	0.000657032	-1.19985e-10	0.00172116	0.00065768	-1.19985e-10	0.00211734
58718930	rs8058969	3.02676e-08	-1.62025	-0.684395	0.000127349	-0.988141	-0.650936	0.000127555	-0.987089	-0.650962
58719007	rs76503074	5.38726e-08	-1.7281	-1.1321e-10	0.000126114	-1.64883	-1.1321e-10	0.000126197	-1.64876	-1.1321e-10
58719147	rs154469	2.79873e-08	-1.71618	-0.66679	0.000103218	-1.21678	-0.632395	0.000103362	-1.21594	-0.632422
58719260	rs9933063	2.84866e-08	-1.72801	-0.63728	8.4364e-05	-1.47709	-0.573777	8.44665e-05	-1.47649	-0.573756
58719444	rs12934099	3.02348e-08	-1.62548	-0.680246	0.000126153	-1.00195	-0.646564	0.000126356	-1.00091	-0.646591
58719506	rs12928794	3.02348e-08	-1.62548	-0.680246	0.000126153	-1.00195	-0.646564	0.000126356	-1.00091	-0.646591
58720317	rs6499966	2.82359e-08	-1.72801	-0.64612	8.35568e-05	-1.47709	-0.583391	8.36583e-05	-1.47649	-0.583371
58720448	rs77477498	1.2257e-07	-1.19985e-10	-0.90604	0.000262852	-1.19985e-10	-0.91442	0.000263006	-1.19985e-10	-0.914422
58720866	rs112643426	2.06169e-05	4.21914	-1.1321e-10	0.00305679	1.53911	-1.1321e-10	0.00303837	1.53247	-1.1321e-10
58721097	rs9745345	2.97285e-08	-1.62594	-0.696676	0.000126438	-0.982376	-0.663885	0.000126643	-0.981321	-0.663911
58721195	rs7203136	2.97421e-08	-1.62548	-0.696676	0.000123987	-1.00195	-0.663885	0.000124186	-1.00091	-0.663911
58721230	rs139618895	2.38071e-05	4.36302	-1.1321e-10	0.00340153	1.64597	-1.1321e-10	0.00338066	1.63923	-1.1321e-10
58721468	rs7186638	3.70889e-08	-1.68682	-0.414588	0.000135905	-1.19163	-0.382424	0.00013611	-1.19075	-0.382385
58721694	rs117515722	3.2721e-07	-1.19985e-10	0.0758818	0.000658159	-1.19985e-10	0.00343468	0.000658808	-1.19985e-10	0.00383121
58722127	rs77999934	8.43113e-08	-1.28021	-1.1321e-10	0.000121293	-1.6878	-1.1321e-10	0.00012137	-1.68775	-1.1321e-10
58722158	rs6499967	2.91154e-08	-1.7281	-0.615348	8.57045e-05	-1.48514	-0.549964	8.58079e-05	-1.48455	-0.549943
58722170	rs79834772	9.56931e-08	-1.15357	-1.1321e-10	0.000121268	-1.68801	-1.1321e-10	0.000121346	-1.68796	-1.1321e-10
58722614	rs11643393	3.04886e-08	-1.58827	-0.709102	0.000119253	-1.02777	-0.677002	0.000119441	-1.02675	-0.677027
58722615	rs34315914	2.97114e-08	-1.58053	-0.742661	0.000152821	-0.726611	-0.73013	0.000152856	-0.726967	-0.730134
58723015	rs79877579	1.16478e-07	-1.19985e-10	-0.957019	0.000250225	-1.19985e-10	-0.963651	0.000250375	-1.19985e-10	-0.96364
58723059	rs74389915	4.44251e-08	-0.981795	-0.939121	0.000125881	-0.699526	-0.951149	0.000125948	-0.699585	-0.951145
58723156	rs8053561	3.10494e-08	-1.57402	-0.705123	0.000127167	-0.967707	-0.6728	0.000127374	-0.96665	-0.672825
58723170	rs8052948	3.10494e-08	-1.57402	-0.705123	0.000127167	-0.967707	-0.6728	0.000127374	-0.96665	-0.672825
58723183	rs75522030	1.99226e-05	4.18489	-1.1321e-10	0.0029802	1.51373	-1.1321e-10	0.00296231	1.50712	-1.1321e-10
58723728	rs74756077	2.02665e-05	4.202	-1.1321e-10	0.00301821	1.52641	-1.1321e-10	0.00300006	1.51979	-1.1321e-10
58723824	rs143622036	2.61648e-07	-1.19985e-10	-0.147722	0.000530626	-1.19985e-10	-0.211954	0.000531125	-1.19985e-10	-0.211603
58724475	rs139897645	3.36437e-07	-1.19985e-10	0.103689	0.000676069	-1.19985e-10	0.0302832	0.000676739	-1.19985e-10	0.0306851
58724493	rs11076254	3.12485e-08	-1.56763	-0.705123	0.000128976	-0.953588	-0.6728	0.000129186	-0.952521	-0.672825
58725063	rs6499968	3.881e-08	-1.64769	-0.408354	0.000142551	-1.1503	-0.376017	0.00014277	-1.14939	-0.375978
58725185	rs8043990	2.85176e-08	-1.59833	-0.76587	0.000149455	-0.725071	-0.753942	0.000149489	-0.725432	-0.753947
58725601	rs9935232	3.7545e-08	-1.6522	-0.43698	0.000136739	-1.1625	-0.405442	0.000136947	-1.1616	-0.405404
58725879	rs149765988	2.57903e-07	-1.19985e-10	-0.162138	0.000523327	-1.19985e-10	-0.225804	0.000523818	-1.19985e-10	-0.225457
58726205	rs4784970	3.08803e-08	-1.56763	-0.716976	0.000127371	-0.953588	-0.685322	0.000127579	-0.952521	-0.685347
58726297	rs8059336	2.72635e-08	-1.6029	-0.806275	0.000140786	-0.737848	-0.800925	0.000140818	-0.738206	-0.800928
58727082	rs145616734	1.53898e-07	-1.19985e-10	-0.678434	0.000337653	-1.19985e-10	-0.663994	0.000337848	-1.19985e-10	-0.664005
58727680	rs4784971	1.26245e-05	4.7139	-0.985225	0.000300489	0.20277	-0.983371	0.000300619	0.202616	-0.983374
58727915	rs4784972	2.14097e-05	5.24033	-0.983456	0.000272773	0.107911	-0.985282	0.000272865	0.107657	-0.98528
58728008	rs112872539	1.58682e-05	3.95735	-1.1321e-10	0.00251957	1.34583	-1.1321e-10	0.00250488	1.33939	-1.1321e-10
58728129	rs112432716	3.31116e-07	-1.19985e-10	0.0877492	0.000665743	-1.19985e-10	0.0148915	0.000666401	-1.19985e-10	0.0152903
58728423	rs8050549	3.10265e-08	-1.56763	-0.712252	0.000128008	-0.953588	-0.680329	0.000128217	-0.952521	-0.680355
58728653	rs8045840	3.16155e-08	-1.56111	-0.699968	0.00013154	-0.939341	-0.667359	0.000131756	-0.938264	-0.667385
58728822	rs9972775	2.38222e-08	-1.71742	-0.826687	5.24086e-05	-1.72165	-0.805293	5.24453e-05	-1.72152	-0.805311
58729124	rs150296553	3.51485e-07	-1.19985e-10	0.147445	0.00070526	-1.19985e-10	0.0725554	0.000705966	-1.19985e-10	0.0729656
58729307	rs9972874	3.14895e-08	-1.56111	-0.703959	0.000130987	-0.939341	-0.671572	0.000131202	-0.938264	-0.671597
58729455	rs11867124	3.14895e-08	-1.56111	-0.703959	0.000130987	-0.939341	-0.671572	0.000131202	-0.938264	-0.671597
58729640	rs192463388	2.72001e-07	-1.19985e-10	-0.108914	0.000550798	-1.19985e-10	-0.174644	0.00055132	-1.19985e-10	-0.174285
58729714	rs2013800	3.08471e-08	-1.58571	-0.699968	0.000127509	-0.970467	-0.667359	0.000127715	-0.969413	-0.667385
58729730	rs138686570	2.72856e-07	-1.19985e-10	-0.105778	0.000552462	-1.19985e-10	-0.171628	0.000552986	-1.19985e-10	-0.171268
58730015	rs149293254	5.58062e-08	-1.69284	-1.1321e-10	0.000117465	-1.71987	-1.1321e-10	0.000117536	-1.71985	-1.1321e-10
58730262	rs79067708	4.94015e-08	-0.89238	-0.922361	0.000141797	-0.594994	-0.936618	0.000141873	-0.595057	-0.936612
58730356	rs8047371	3.16155e-08	-1.56111	-0.699968	0.00013154	-0.939341	-0.667359	0.000131756	-0.938264	-0.667385
58730393	rs8046861	3.12099e-08	-1.57402	-0.699968	0.000127861	-0.967707	-0.667359	0.000128069	-0.96665	-0.667385
58731555	rs12444945	3.11488e-08	-1.56763	-0.708318	0.000128541	-0.953588	-0.676174	0.000128751	-0.952521	-0.6762
58731590	rs535267907	5.67714e-08	-1.67569	-1.1321e-10	0.000167768	-1.36343	-1.1321e-10	0.000167888	-1.3633	-1.1321e-10
58731681	rs12448749	3.87598e-08	-1.64769	-0.409647	0.000142362	-1.1503	-0.377345	0.00014258	-1.14939	-0.377307
58731884	rs11647748	6.35129e-08	-0.630823	-0.932655	5.07471e-05	-1.64178	-0.917382	5.07823e-05	-1.64166	-0.917396
58732101	rs9927217	2.75963e-08	-1.7183	-0.678739	6.53183e-05	-1.66215	-0.644594	6.53804e-05	-1.66176	-0.644622
58732140	rs9939942	2.76398e-08	-1.71673	-0.678739	6.55794e-05	-1.65816	-0.644594	6.56424e-05	-1.65776	-0.644622
58732656	rs74246837	5.18122e-08	-0.861888	-0.905207	0.000149166	-0.559535	-0.921419	0.000149245	-0.559598	-0.921413
58732855	rs11643617	7.08683e-08	-0.520947	-0.932951	5.2612e-05	-1.60549	-0.917582	5.26498e-05	-1.60534	-0.917596
58733162	rs61041336	5.83027e-08	-0.847908	-0.801165	5.40267e-05	-1.72624	-0.770294	5.40581e-05	-1.72622	-0.77032
58733175	rs117463948	6.1409e-08	-1.59716	-1.1321e-10	0.000120845	-1.6915	-1.1321e-10	0.000120923	-1.69144	-1.1321e-10
58733192	rs149377381	3.83001e-07	-1.19985e-10	0.233317	0.000766326	-1.19985e-10	0.155597	0.000767105	-1.19985e-10	0.156023
58733926	rs8049717	2.68439e-08	-1.7183	-0.706385	6.34171e-05	-1.66215	-0.674132	6.34775e-05	-1.66176	-0.674158
58734057	rs62065345	2.83738e-08	-1.72771	-0.641543	7.68207e-05	-1.51787	-0.62667	7.68606e-05	-1.51793	-0.626675
58734207	rs6499969	2.66676e-08	-1.71673	-0.714547	6.3124e-05	-1.65816	-0.682754	6.31848e-05	-1.65776	-0.68278
58734237	rs982289	2.66676e-08	-1.71673	-0.714547	6.3124e-05	-1.65816	-0.682754	6.31848e-05	-1.65776	-0.68278
58734674	rs2012516	3.58885e-08	-1.7277	-0.406607	8.14751e-05	-1.71149	-0.374222	8.15418e-05	-1.7113	-0.374183
58734713	rs2897315	1.65381e-05	4.97766	-0.978963	0.000351264	0.350706	-0.97518	0.000351417	0.350556	-0.975184
58734763	rs112017576	3.77752e-07	-1.19985e-10	0.219516	0.000756162	-1.19985e-10	0.142243	0.000756928	-1.19985e-10	0.142667
58735235	rs9935984	2.59931e-08	-1.71673	-0.740166	6.14567e-05	-1.65816	-0.709522	6.1516e-05	-1.65776	-0.709547
58735324	rs9930373	2.50056e-08	-1.71976	-0.775866	5.87126e-05	-1.66602	-0.747341	5.87679e-05	-1.66564	-0.747365
58735468	rs2406086	6.76201e-08	-1.02407	-0.476745	9.02184e-05	-1.50447	-0.479305	9.03537e-05	-1.50357	-0.479295
58735535	rs148904790	1.24562e-07	-1.19985e-10	-0.889916	0.000267214	-1.19985e-10	-0.897963	0.000267372	-1.19985e-10	-0.897958
58735673	rs73549255	8.83498e-08	-0.247565	-0.985853	5.54042e-05	-1.48468	-0.986674	5.54482e-05	-1.48448	-0.986674
58735942	rs12709010	1.04239e-07	-1.06803	-1.1321e-10	0.000623372	-0.0508685	-1.1321e-10	0.000623471	-0.0512982	-1.1321e-10
58736290	rs150989164	6.03982e-07	-1.19985e-10	0.688823	0.00133858	-1.19985e-10	0.713352	0.0013394	-1.19985e-10	0.713373
58736650	rs154435	3.30222e-08	-1.25089	-0.96665	5.57264e-05	-1.49765	-0.967909	5.57755e-05	-1.49735	-0.967917
58737075	rs149479	4.20174e-08	-1.00494	-0.971691	7.48832e-05	-1.19816	-0.971921	7.49586e-05	-1.19774	-0.971929
58737587	rs138681572	1.17306e-07	-1.19985e-10	-0.949932	0.00025501	-1.19985e-10	-0.944708	0.000255156	-1.19985e-10	-0.944727
58737592	rs149432066	1.16679e-07	-1.19985e-10	-0.955294	0.000253549	-1.19985e-10	-0.950453	0.000253694	-1.19985e-10	-0.950471
58737735	rs4784973	7.53184e-08	-0.462395	-0.930602	0.000230357	-0.102829	-0.943551	0.000230477	-0.1029	-0.943549
58737790	rs117653047	1.6621e-07	-1.19985e-10	-0.601468	0.000354041	-1.19985e-10	-0.6166	0.000354252	-1.19985e-10	-0.616591
58737918	rs151817	2.22738e-08	-1.7082	-0.903103	4.73051e-05	-1.71843	-0.910965	4.73356e-05	-1.71837	-0.910968
58737997	rs139860516	6.39239e-08	-1.55703	-1.1321e-10	0.000119604	-1.70183	-1.1321e-10	0.000119669	-1.70187	-1.1321e-10
58738050	rs244919	2.23568e-08	-1.7082	-0.899384	4.7473e-05	-1.71843	-0.907422	4.75036e-05	-1.71837	-0.907426
58738056	rs2113321	3.65382e-07	1.16908	-0.982854	0.00020612	-0.175414	-0.982139	0.000206227	-0.175483	-0.98214
58738198	rs982848	2.23255e-08	-1.70589	-0.903103	4.72339e-05	-1.71994	-0.910965	4.72641e-05	-1.71988	-0.910968
58738420	rs72792417	6.18314e-08	-1.59031	-1.1321e-10	0.000136203	-1.57187	-1.1321e-10	0.000136306	-1.5717	-1.1321e-10
58738806	rs2042446	5.21299e-07	1.48577	-0.944163	0.000255298	-0.00138091	-0.9422	0.00025543	-0.00144982	-0.942201
58738871	rs78259350	7.40462e-08	-0.46065	-0.949382	0.000227096	-0.100852	-0.959786	0.000227214	-0.100923	-0.959784
58738980	rs3931747	2.97985e-07	0.965634	-0.983312	0.000177686	-0.323356	-0.98264	0.000177779	-0.323422	-0.98264
58739146	rs2042445	3.58056e-07	1.15131	-0.985341	0.000202896	-0.188413	-0.984906	0.000203001	-0.188482	-0.984906
58739330	rs839418	4.14962e-08	-1.00353	-0.985589	7.38649e-05	-1.19813	-0.985645	7.39402e-05	-1.1977	-0.985648
58739797	rs191228638	1.15317e-07	-1.19985e-10	-0.967032	0.000250346	-1.19985e-10	-0.963166	0.00025049	-1.19985e-10	-0.963181
58739798	rs200257220	1.1522e-07	-1.19985e-10	-0.967878	0.000250115	-1.19985e-10	-0.964092	0.000250259	-1.19985e-10	-0.964106
58739980	rs142444022	1.14794e-07	-1.19985e-10	-0.971583	0.000249096	-1.19985e-10	-0.968173	0.00024924	-1.19985e-10	-0.968185
58740341	rs257650	3.03203e-08	-1.31641	-0.986491	5.61324e-05	-1.47184	-0.986459	5.61827e-05	-1.47153	-0.986458
58740634	rs138325732	1.15324e-07	-1.19985e-10	-0.966972	0.000250363	-1.19985e-10	-0.9631	0.000250507	-1.19985e-10	-0.963115
58740772	rs73549271	6.98965e-08	-1.4677	-1.1321e-10	0.000125437	-1.65421	-1.1321e-10	0.000125505	-1.65426	-1.1321e-10
58740865	rs73549273	6.12824e-08	-1.59923	-1.1321e-10	0.000117924	-1.71597	-1.1321e-10	0.000117991	-1.71599	-1.1321e-10
58740967	rs73549276	6.13749e-08	-1.59772	-1.1321e-10	0.000117979	-1.7155	-1.1321e-10	0.000118046	-1.71552	-1.1321e-10
58741044	rs141659490	1.74633e-07	-1.19985e-10	-0.552033	0.000363175	-1.19985e-10	-0.591127	0.000363459	-1.19985e-10	-0.590933
58741215	rs11861897	6.32237e-08	-1.56804	-1.1321e-10	0.000119198	-1.70523	-1.1321e-10	0.000119265	-1.70526	-1.1321e-10
58741367	rs6993	6.08386e-08	-0.701138	-0.905358	9.61066e-05	-1.0067	-0.91385	9.62066e-05	-1.00625	-0.913852
58741850	rs7202491	6.20319e-08	-1.58707	-1.1321e-10	0.000118388	-1.71205	-1.1321e-10	0.000118455	-1.71207	-1.1321e-10
58741949	rs72792419	1.52122e-07	-0.690036	-1.1321e-10	0.000125701	-1.65211	-1.1321e-10	0.000125785	-1.65203	-1.1321e-10
58742297	rs150601875	1.15599e-07	-1.19985e-10	-0.964592	0.000251014	-1.19985e-10	-0.960503	0.000251158	-1.19985e-10	-0.960518
58742371	rs73549285	6.27761e-08	-1.57515	-1.1321e-10	0.000118884	-1.70786	-1.1321e-10	0.000118951	-1.70789	-1.1321e-10
58742462	rs113971084	6.36153e-08	-1.56187	-1.1321e-10	0.000119481	-1.70286	-1.1321e-10	0.000119548	-1.70289	-1.1321e-10
58742480	rs30843	2.36327e-08	-1.68622	-0.865874	4.86465e-05	-1.72614	-0.87529	4.86764e-05	-1.72611	-0.875292
58743454	rs30842	3.54282e-08	-1.16121	-0.986005	6.44608e-05	-1.33389	-0.986061	6.45226e-05	-1.33352	-0.986063
58743723	rs30841	3.50267e-08	-1.17243	-0.98618	6.38503e-05	-1.34324	-0.986228	6.39113e-05	-1.34288	-0.98623
58744069	rs30840	3.46458e-08	-1.18354	-0.986005	6.32738e-05	-1.35248	-0.986061	6.33339e-05	-1.35212	-0.986063
58744342	rs116910248	1.29667e-07	-1.19985e-10	-0.849748	0.000280397	-1.19985e-10	-0.849805	0.000280564	-1.19985e-10	-0.8498
58744369	rs137982268	1.15801e-07	-1.19985e-10	-0.962844	0.000251491	-1.19985e-10	-0.958603	0.000251636	-1.19985e-10	-0.958619
58744956	rs74956761	6.24082e-08	-0.614438	-0.966587	0.00018797	-0.275768	-0.973961	0.000188069	-0.275835	-0.97396
58745341	rs30839	5.62097e-08	-0.731837	-0.953795	8.94734e-05	-1.0324	-0.959675	8.95658e-05	-1.03195	-0.959676
58745846	rs30837	3.49131e-08	-1.18354	-0.978318	6.37694e-05	-1.35248	-0.97826	6.38297e-05	-1.35212	-0.978266
58745990	rs151284672	1.14847e-07	-1.19985e-10	-0.971122	0.000249223	-1.19985e-10	-0.967663	0.000249367	-1.19985e-10	-0.967676
58746018	rs1646256	3.81341e-08	-1.09684	-0.976776	6.31969e-05	-1.36196	-0.977798	6.32545e-05	-1.36163	-0.9778
58746194	rs113579863	8.15e-06	3.29105	-1.1321e-10	0.00140363	0.760804	-1.1321e-10	0.00139673	0.755289	-1.1321e-10
58746221	rs6499970	6.47897e-08	-1.54357	-1.1321e-10	0.000120371	-1.69544	-1.1321e-10	0.000120438	-1.69547	-1.1321e-10
58746258	rs30836	3.85695e-08	-1.08476	-0.977502	6.37381e-05	-1.35275	-0.978485	6.37965e-05	-1.35242	-0.978487
58746604	rs71389036	5.67415e-08	-1.67621	-1.1321e-10	0.000196527	-1.20521	-1.1321e-10	0.000196616	-1.20535	-1.1321e-10
58746906	rs40575	3.62628e-08	-1.14988	-0.974053	6.58271e-05	-1.32443	-0.974546	6.58902e-05	-1.32406	-0.974553
58747542	rs4784974	6.26624e-08	-0.610373	-0.966587	0.000188845	-0.271126	-0.973961	0.000188943	-0.271194	-0.97396
58747606	rs78623058	1.36756e-07	-0.796525	-1.1321e-10	0.000471897	-0.32925	-1.1321e-10	0.000472445	-0.328679	-1.1321e-10
58747659	rs4784975	6.45737e-08	-0.580327	-0.966587	0.00019543	-0.23685	-0.973961	0.000195532	-0.236918	-0.97396
58747826	rs28497727	6.49077e-08	-1.54175	-1.1321e-10	0.000120463	-1.69467	-1.1321e-10	0.00012053	-1.6947	-1.1321e-10
58748021	rs30835	5.45463e-08	-0.759493	-0.956178	8.85538e-05	-1.04057	-0.961831	8.86459e-05	-1.04012	-0.961832
58748616	rs13334281	6.45676e-08	-1.54701	-1.1321e-10	0.000120198	-1.69687	-1.1321e-10	0.000120265	-1.6969	-1.1321e-10
58748915	rs7184964	5.91269e-08	-1.63503	-1.1321e-10	0.000136063	-1.5729	-1.1321e-10	0.000136166	-1.57273	-1.1321e-10
58749466	rs146572527	6.64522e-08	-1.51824	-1.1321e-10	0.000121582	-1.68542	-1.1321e-10	0.000121647	-1.68547	-1.1321e-10
58749532	rs9927670	6.37139e-08	-1.56032	-1.1321e-10	0.000119553	-1.70225	-1.1321e-10	0.00011962	-1.70228	-1.1321e-10
58750158	rs2304490	6.22713e-08	-0.610373	-0.972847	0.000187929	-0.271126	-0.978822	0.000188027	-0.271194	-0.978821
58750604	rs1058192	3.86691e-08	-1.07341	-0.986267	5.81348e-05	-1.43681	-0.986433	5.8189e-05	-1.43647	-0.986432
58750843	rs8060056	6.9338e-08	-1.47573	-1.1321e-10	0.000124988	-1.6578	-1.1321e-10	0.000125056	-1.65784	-1.1321e-10
58750869	rs7204324	3.7494e-06	2.51463	-1.1321e-10	0.00038194	-0.540748	-1.1321e-10	0.000382139	-0.540818	-1.1321e-10
58751228	rs78791669	5.91073e-08	-0.843672	-0.791694	0.000169535	-0.53942	-0.813534	0.000169625	-0.539481	-0.813528
58751638	rs150579793	4.52512e-07	-1.19985e-10	0.400093	0.000847447	-1.19985e-10	0.256217	0.000847955	-1.19985e-10	0.256227
58751856	rs9933114	5.83608e-08	-0.665792	-0.982284	0.000165328	-0.392796	-0.985286	0.000165422	-0.392815	-0.985285
58751881	rs58703069	5.31956e-08	-0.757199	-0.983546	0.000138777	-0.567192	-0.985949	0.00013885	-0.567261	-0.985949
58751919	rs118080449	6.4566e-08	-1.54703	-1.1321e-10	0.000120659	-1.69304	-1.1321e-10	0.000120725	-1.69309	-1.1321e-10
58751925	rs117589715	1.1349e-07	-1.19985e-10	-0.983005	0.000245398	-1.19985e-10	-0.983131	0.000245543	-1.19985e-10	-0.98313
58752063	rs79198704	1.55479e-07	-1.19985e-10	-0.66821	0.000335415	-1.19985e-10	-0.670644	0.000335625	-1.19985e-10	-0.670607
58752137	rs139235307	5.71309e-08	-1.66938	-1.1321e-10	0.000168631	-1.3583	-1.1321e-10	0.00016873	-1.3583	-1.1321e-10
58752466	rs11076256	4.39392e-06	2.67326	-1.1321e-10	0.000415659	-0.456146	-1.1321e-10	0.000415874	-0.456219	-1.1321e-10
58752681	rs78229603	1.62631e-07	-1.19985e-10	-0.623237	0.000350785	-1.19985e-10	-0.625838	0.000351006	-1.19985e-10	-0.625798
58752749	rs143652117	6.40714e-08	-1.55472	-1.1321e-10	0.000120257	-1.69638	-1.1321e-10	0.000120323	-1.69642	-1.1321e-10
58752841	rs189507824	6.26728e-08	-1.57679	-1.1321e-10	0.000119178	-1.70539	-1.1321e-10	0.000119244	-1.70543	-1.1321e-10
58752842	rs181450342	6.25853e-08	-1.57819	-1.1321e-10	0.000119114	-1.70593	-1.1321e-10	0.00011918	-1.70597	-1.1321e-10
58753305	rs73549297	5.91535e-08	-0.648717	-0.985868	0.000168287	-0.373661	-0.986677	0.000168383	-0.37368	-0.986677
58753761	rs10500407	1.64234e-07	-1.19985e-10	-0.61343	0.000365423	-1.19985e-10	-0.584955	0.000365621	-1.19985e-10	-0.585003
58753973	rs77885515	5.71164e-08	-0.683168	-0.986461	0.000161944	-0.412286	-0.986473	0.000162037	-0.412304	-0.986473
58753995	rs12932751	4.2407e-06	2.63776	-1.1321e-10	0.000407817	-0.475194	-1.1321e-10	0.000408028	-0.475266	-1.1321e-10
58754005	rs141059839	1.57534e-07	-1.19985e-10	-0.655082	0.00033983	-1.19985e-10	-0.657566	0.000340043	-1.19985e-10	-0.657528
58754031	rs146743504	1.57534e-07	-1.19985e-10	-0.655082	0.00033983	-1.19985e-10	-0.657566	0.000340043	-1.19985e-10	-0.657528
58754038	rs147918688	1.57314e-07	-1.19985e-10	-0.65648	0.000339357	-1.19985e-10	-0.658958	0.00033957	-1.19985e-10	-0.65892
58754093	rs141229409	1.62365e-07	-1.19985e-10	-0.624874	0.000350213	-1.19985e-10	-0.627469	0.000350434	-1.19985e-10	-0.627429
58754094	rs190473	6.87885e-08	-0.584909	-0.898775	8.28347e-05	-1.16139	-0.907774	8.29206e-05	-1.16094	-0.907773
58754225	rs137920751	1.55925e-07	-1.19985e-10	-0.665346	0.000336373	-1.19985e-10	-0.667791	0.000336584	-1.19985e-10	-0.667754
58754259	rs75041389	1.58001e-07	-1.19985e-10	-0.652122	0.000340834	-1.19985e-10	-0.654617	0.000341047	-1.19985e-10	-0.654579
58754474	rs73549298	6.51047e-08	-0.55231	-0.986414	0.000173697	-0.344066	-0.984634	0.000173786	-0.344141	-0.984635
58754593	rs12919184	1.26017e-07	-0.8783	-1.1321e-10	0.000130213	-1.61684	-1.1321e-10	0.000130285	-1.61688	-1.1321e-10
58754679	rs374222745	1.55451e-07	-1.19985e-10	-0.668392	0.000335354	-1.19985e-10	-0.670825	0.000335564	-1.19985e-10	-0.670788
58754741	rs115364946	1.59126e-07	-1.19985e-10	-0.645025	0.000343252	-1.19985e-10	-0.647547	0.000343468	-1.19985e-10	-0.647508
58754742	rs79285779	5.61628e-08	-0.699953	-0.986514	0.000159166	-0.43113	-0.984933	0.000159257	-0.431148	-0.984933
58754816	rs9921474	5.61684e-08	-0.699953	-0.986414	0.000159214	-0.43113	-0.984634	0.000159305	-0.431148	-0.984635
58754847	rs9934653	5.59468e-08	-0.703908	-0.986412	0.000158509	-0.435572	-0.984628	0.0001586	-0.43559	-0.984628
58754888	rs9921563	4.47893e-08	-1.09961	-0.813142	0.000108244	-0.973698	-0.827927	0.000108312	-0.973656	-0.827927
58754959	rs77318197	1.56854e-07	-1.19985e-10	-0.659408	0.000338369	-1.19985e-10	-0.661875	0.000338581	-1.19985e-10	-0.661838
58754977	rs76310496	7.76857e-08	-1.36205	-1.1321e-10	0.000327575	-0.694294	-1.1321e-10	0.000327875	-0.693968	-1.1321e-10
58755176	rs257630	6.77234e-08	-0.512751	-0.986539	9.42549e-05	-0.954801	-0.985207	9.43635e-05	-0.954238	-0.985209
58755787	rs4784976	1.44126e-07	-1.19985e-10	-0.744033	0.000319038	-1.19985e-10	-0.7207	0.000319214	-1.19985e-10	-0.720739
58755848	rs187277	4.4523e-08	-0.937126	-0.981588	6.53803e-05	-1.3248	-0.980989	6.54458e-05	-1.32439	-0.980987
58755927	rs257631	4.4523e-08	-0.937126	-0.981588	6.53803e-05	-1.3248	-0.980989	6.54458e-05	-1.32439	-0.980987
58756265	rs35298154	5.5935e-08	-1.69053	-1.1321e-10	0.000150555	-1.47168	-1.1321e-10	0.000150626	-1.4718	-1.1321e-10
58756368	rs184750090	1.14932e-07	-1.19985e-10	-0.970379	0.000248243	-1.19985e-10	-0.971602	0.000248391	-1.19985e-10	-0.971598
58756568	rs141030280	1.44662e-07	-1.19985e-10	-0.74032	0.000320281	-1.19985e-10	-0.716813	0.000320457	-1.19985e-10	-0.716852
58757319	rs257632	4.62698e-08	-0.903096	-0.977135	6.9395e-05	-1.26988	-0.976321	6.94674e-05	-1.26943	-0.976318
58757331	rs257633	4.59996e-08	-0.909703	-0.976386	6.70419e-05	-1.30515	-0.975541	6.71097e-05	-1.30473	-0.975538
58757398	rs257634	6.6311e-08	-0.61803	-0.902336	8.06609e-05	-1.18464	-0.911119	8.07438e-05	-1.1842	-0.911118
58757568	rs12933313	5.97935e-08	-1.62382	-1.1321e-10	0.000116785	-1.72568	-1.1321e-10	0.000116853	-1.72569	-1.1321e-10
58757618	rs3743573	5.36666e-08	-0.749455	-0.982476	0.000151611	-0.486803	-0.977889	0.000151698	-0.486821	-0.97789
58757668	rs14221	4.2289e-08	-0.99231	-0.977884	6.2889e-05	-1.36584	-0.978804	6.29504e-05	-1.36545	-0.978804
58757683	rs257636	4.60354e-08	-0.909703	-0.975609	6.70961e-05	-1.30515	-0.974733	6.7164e-05	-1.30473	-0.97473
58757977	rs28463297	5.36912e-08	-0.749455	-0.982017	0.000151711	-0.486803	-0.977231	0.000151798	-0.486821	-0.977232
58758325	rs77969913	1.22548e-07	-1.19985e-10	-0.906221	0.000263624	-1.19985e-10	-0.911486	0.000263783	-1.19985e-10	-0.911473
58758346	rs183757	7.15388e-08	-0.576249	-0.868232	9.75737e-05	-1.02672	-0.878686	9.7685e-05	-1.02617	-0.878685
58759332	rs12600277	3.57653e-08	-1.17846	-0.959286	8.59254e-05	-1.06784	-0.964691	8.59786e-05	-1.06781	-0.964694
58759878	rs140747876	6.94428e-07	-1.19985e-10	0.828368	0.0012731	-1.19985e-10	0.6632	0.00127387	-1.19985e-10	0.663212
58759939	rs257637	4.37871e-08	-0.951086	-0.984296	6.4373e-05	-1.33674	-0.984574	6.44369e-05	-1.33634	-0.984574
58760192	rs9921588	6.68976e-08	-1.51156	-1.1321e-10	0.000120939	-1.69073	-1.1321e-10	0.000121006	-1.69076	-1.1321e-10
58760374	rs138045720	6.24888e-08	-1.57973	-1.1321e-10	0.000119044	-1.70652	-1.1321e-10	0.000119109	-1.70656	-1.1321e-10
58760478	rs173992	7.14356e-08	-0.557967	-0.887958	9.69892e-05	-1.01244	-0.898976	9.71003e-05	-1.01188	-0.898976
58760647	rs257638	4.73351e-08	-0.881817	-0.975653	6.843e-05	-1.28504	-0.975159	6.84999e-05	-1.28461	-0.975157
58760658	rs9923914	6.4449e-08	-1.54885	-1.1321e-10	0.000120611	-1.69344	-1.1321e-10	0.000120678	-1.69348	-1.1321e-10
58760669	rs8045857	3.55741e-08	-1.18158	-0.961526	8.54515e-05	-1.07126	-0.966802	8.55044e-05	-1.07123	-0.966805
58760930	rs73550809	6.06819e-08	-0.636627	-0.972449	0.000161699	-0.435678	-0.964597	0.000161782	-0.435751	-0.964599
58760990	rs187801164	1.21577e-07	-1.19985e-10	-0.914172	0.000263779	-1.19985e-10	-0.910901	0.000263934	-1.19985e-10	-0.910903
58761229	rs144938508	1.48543e-07	-1.19985e-10	-0.713843	0.000320822	-1.19985e-10	-0.715125	0.000321022	-1.19985e-10	-0.715092
58761450	rs171786	4.74126e-08	-0.881817	-0.974016	6.85444e-05	-1.28504	-0.973488	6.86145e-05	-1.28461	-0.973485
58761580	rs257621	4.88178e-08	-0.85347	-0.973156	7.00308e-05	-1.26447	-0.97261	7.01031e-05	-1.26403	-0.972607
58761684	rs9926132	1.48408e-07	-1.19985e-10	-0.714755	0.000328956	-1.19985e-10	-0.690087	0.000329137	-1.19985e-10	-0.690127
58761901	rs257620	4.92103e-08	-0.85347	-0.965148	7.06039e-05	-1.26447	-0.964461	7.06768e-05	-1.26403	-0.964457
58762103	rs78617265	1.52042e-07	-1.19985e-10	-0.690567	0.000328359	-1.19985e-10	-0.691903	0.000328564	-1.19985e-10	-0.691868
58762159	rs79141805	6.01888e-08	-0.649161	-0.968073	0.000160368	-0.44932	-0.959219	0.000160451	-0.449393	-0.959221
58762311	rs185397	4.89245e-08	-0.867701	-0.956741	7.04758e-05	-1.27481	-0.955931	7.05483e-05	-1.27438	-0.955927
58762485	rs257619	4.89245e-08	-0.867701	-0.956741	7.04758e-05	-1.27481	-0.955931	7.05483e-05	-1.27438	-0.955927
58762756	rs77219142	6.00954e-08	-0.653619	-0.965168	0.000160152	-0.454174	-0.955712	0.000160235	-0.454247	-0.955714
58762873	rs73550815	6.00954e-08	-0.653619	-0.965168	0.000160152	-0.454174	-0.955712	0.000160235	-0.454247	-0.955714
58763487	rs59574203	6.0042e-08	-0.657623	-0.962053	0.000160049	-0.458534	-0.951995	0.000160132	-0.458606	-0.951998
58763702	rs257618	7.13012e-08	-0.549616	-0.898191	8.47551e-05	-1.13646	-0.909784	8.48438e-05	-1.13601	-0.909783
58763832	rs189678879	4.69839e-08	-1.2006	-0.664322	0.000119536	-1.03681	-0.665587	0.000119635	-1.0366	-0.665552
58763924	rs257617	5.03704e-08	-0.84794	-0.947378	7.33712e-05	-1.24403	-0.946451	7.34491e-05	-1.24356	-0.946446
58764146	rs7186105	6.65233e-08	-1.51717	-1.1321e-10	0.00012066	-1.69304	-1.1321e-10	0.000120727	-1.69307	-1.1321e-10
58764587	rs257616	4.96106e-08	-0.867701	-0.942816	7.14761e-05	-1.27481	-0.941837	7.15497e-05	-1.27438	-0.941832
58764855	rs73550818	3.13536e-08	-1.42293	-0.846463	5.07852e-05	-1.68483	-0.873581	5.08184e-05	-1.68478	-0.873566
58765235	rs59515227	5.99073e-08	-0.67047	-0.951452	0.000159795	-0.472529	-0.939591	0.000159877	-0.472601	-0.939594
58765554	rs60175435	6.04993e-08	-0.662062	-0.950028	0.000161531	-0.463369	-0.937946	0.000161614	-0.463441	-0.937949
58766187	rs1646267	7.11339e-08	-0.549616	-0.900541	8.47809e-05	-1.13646	-0.90948	8.48695e-05	-1.13601	-0.90948
58766287	rs863944	7.12998e-08	-0.549616	-0.898212	8.49715e-05	-1.13646	-0.907234	8.50604e-05	-1.13601	-0.907233
58766691	rs149697064	1.87984e-07	-1.19985e-10	-0.478362	0.000401957	-1.19985e-10	-0.489668	0.000402191	-1.19985e-10	-0.489674
58767339	rs13337034	1.47283e-07	-1.19985e-10	-0.722368	0.000326351	-1.19985e-10	-0.698039	0.00032653	-1.19985e-10	-0.698079
58767438	rs73550823	6.63858e-08	-0.593095	-0.926143	0.000192847	-0.313231	-0.910881	0.000192948	-0.313296	-0.910885
58767586	rs62066772	8.7915e-08	-1.23835	-1.1321e-10	0.000131832	-1.60448	-1.1321e-10	0.000131909	-1.60449	-1.1321e-10
58767730	rs74383391	5.89946e-08	-0.707659	-0.929616	0.000157301	-0.513078	-0.914774	0.000157382	-0.513149	-0.914778
58767803	rs143988557	1.46376e-07	-1.19985e-10	-0.728544	0.000316151	-1.19985e-10	-0.729791	0.000316348	-1.19985e-10	-0.729758
58767848	rs12921667	3.20242e-06	2.35694	-1.1321e-10	0.000351619	-0.623465	-1.1321e-10	0.000351802	-0.623532	-1.1321e-10
58767962	rs6499971	1.49398e-07	-1.19985e-10	-0.708107	0.00033182	-1.19985e-10	-0.681418	0.000332002	-1.19985e-10	-0.681459
58768129	rs11558171	3.28967e-07	0.0812361	-1.1321e-10	0.00155671	0.86432	-1.1321e-10	0.00155725	0.864078	-1.1321e-10
58768855	rs1646260	6.06981e-08	-0.622216	-0.986592	0.000107305	-0.823997	-0.986339	0.00010743	-0.823421	-0.986339
58769019	rs1657179	2.9302e-08	-1.64625	-0.690816	6.00629e-05	-1.72008	-0.670538	6.00943e-05	-1.72014	-0.670549
58769143	rs76262976	1.48832e-07	-1.19985e-10	-0.711902	0.000321444	-1.19985e-10	-0.713188	0.000321644	-1.19985e-10	-0.713155
58769204	rs1657178	6.96014e-08	-0.72527	-0.746667	0.000124154	-0.936847	-0.72764	0.000124295	-0.936292	-0.727652
58769336	rs7189104	2.35653e-08	-1.6975	-0.85744	6.90242e-05	-1.38408	-0.867474	6.90591e-05	-1.38418	-0.867463
58769512	rs7194323	2.35331e-08	-1.69643	-0.859878	6.9109e-05	-1.38051	-0.869815	6.91439e-05	-1.38061	-0.869804
58769775	rs117663492	2.36211e-08	-1.69643	-0.856149	6.93569e-05	-1.38051	-0.866234	6.93919e-05	-1.38061	-0.866223
58769810	rs147038474	1.13324e-07	-1.19985e-10	-0.984473	0.000245488	-1.19985e-10	-0.982765	0.000245632	-1.19985e-10	-0.982768
58770075	rs117934373	9.07243e-08	-1.2069	-1.1321e-10	0.000133958	-1.58848	-1.1321e-10	0.000134018	-1.58862	-1.1321e-10
58770140	rs7188608	7.48008e-08	-0.695659	-0.704233	0.000137681	-0.877449	-0.683624	0.00013784	-0.876868	-0.683637
58770465	rs113265925	6.72993e-06	3.0996	-1.1321e-10	0.00138065	0.7443	-1.1321e-10	0.00137391	0.738817	-1.1321e-10
58770472	rs1657177	6.59788e-08	-0.559127	-0.966261	0.000120473	-0.731073	-0.963514	0.000120617	-0.730463	-0.963516
58770672	rs115222573	1.36397e-07	-1.19985e-10	-0.799154	0.00030102	-1.19985e-10	-0.778835	0.000301188	-1.19985e-10	-0.778867
58770686	rs28714090	5.54122e-08	-1.69992	-1.1321e-10	0.000116893	-1.72475	-1.1321e-10	0.000116963	-1.72475	-1.1321e-10
58770737	rs1657176	7.513e-08	-0.695659	-0.699843	0.000138308	-0.877449	-0.679077	0.000138469	-0.876868	-0.67909
58770881	rs11647808	6.80081e-07	1.79201	-0.984523	0.000103833	-0.859498	-0.983729	0.000103889	-0.859552	-0.98373
58770892	rs141511069	5.49228e-08	-1.70879	-1.1321e-10	0.000117375	-1.72064	-1.1321e-10	0.000117446	-1.72062	-1.1321e-10
58770897	rs11643959	6.79136e-07	1.79201	-0.985914	0.000103658	-0.859498	-0.985417	0.000103713	-0.859552	-0.985417
58770999	rs62066773	2.36087e-08	-1.69534	-0.85776	6.94985e-05	-1.37693	-0.867781	6.95336e-05	-1.37702	-0.86777
58771236	rs7197245	2.34099e-08	-1.69643	-0.86513	6.8799e-05	-1.38051	-0.87431	6.88337e-05	-1.38061	-0.8743
58771433	rs1473206	3.06224e-08	-1.65933	-0.633664	6.33527e-05	-1.72575	-0.611545	6.33874e-05	-1.72578	-0.611557
58771451	rs1473205	3.07615e-08	-1.65933	-0.629132	6.36494e-05	-1.72575	-0.606874	6.36842e-05	-1.72578	-0.606886
58771739	rs75514267	6.793e-07	1.79201	-0.985672	0.00010369	-0.859498	-0.98511	0.000103745	-0.859552	-0.985111
58772179	rs4238801	6.63354e-08	-0.559127	-0.96087	0.000121164	-0.731073	-0.957792	0.000121309	-0.730463	-0.957794
58772325	rs73550835	5.43077e-08	-1.72005	-1.1321e-10	0.000118678	-1.7096	-1.1321e-10	0.000118751	-1.70958	-1.1321e-10
58772463	rs4575523	6.74174e-08	-0.542948	-0.96087	0.000122989	-0.716127	-0.957792	0.000123137	-0.715512	-0.957794
58772720	rs117070667	1.34903e-07	-1.19985e-10	-0.810164	0.000297548	-1.19985e-10	-0.790436	0.000297714	-1.19985e-10	-0.790467
58772873	rs117375926	1.35116e-07	-1.19985e-10	-0.808589	0.000298042	-1.19985e-10	-0.788776	0.000298209	-1.19985e-10	-0.788807
58772880	rs114163005	1.34692e-07	-1.19985e-10	-0.811732	0.000297057	-1.19985e-10	-0.792089	0.000297223	-1.19985e-10	-0.79212
58773316	rs75111174	1.35116e-07	-1.19985e-10	-0.808589	0.000298042	-1.19985e-10	-0.788776	0.000298209	-1.19985e-10	-0.788807
58773337	rs1616798	3.0471e-08	-1.66367	-0.634272	6.31763e-05	-1.72806	-0.612024	6.32125e-05	-1.72806	-0.612037
58773355	rs145226623	1.49099e-07	-1.19985e-10	-0.710108	0.000322114	-1.19985e-10	-0.711107	0.000322314	-1.19985e-10	-0.711074
58773951	rs147055211	5.43882e-08	-1.71857	-1.1321e-10	0.000118419	-1.71179	-1.1321e-10	0.000118492	-1.71176	-1.1321e-10
58774291	rs62066774	2.31561e-08	-1.70582	-0.866639	6.02037e-05	-1.51198	-0.876302	6.02349e-05	-1.51206	-0.876291
58774326	rs60877007	2.29865e-08	-1.64645	-0.933367	7.1643e-05	-1.27458	-0.939738	7.1684e-05	-1.2746	-0.939732
58774495	rs150279077	5.42786e-08	-1.72059	-1.1321e-10	0.000156222	-1.43473	-1.1321e-10	0.000156341	-1.43456	-1.1321e-10
58774552	rs138944068	1.48769e-07	-1.19985e-10	-0.712325	0.000321402	-1.19985e-10	-0.713319	0.000321602	-1.19985e-10	-0.713287
58774559	rs149415405	2.31259e-08	-1.70397	-0.869794	6.0364e-05	-1.50629	-0.879326	6.03953e-05	-1.50637	-0.879316
58774644	rs2406087	7.62447e-08	-0.696569	-0.684205	0.000140012	-0.882021	-0.662264	0.000140174	-0.88144	-0.662277
58774767	rs142471472	1.03126e-06	-1.19985e-10	1.22381	0.00231356	-1.19985e-10	1.26053	0.00231492	-1.19985e-10	1.26053
58774870	rs28881793	2.29628e-08	-1.64645	-0.934397	7.15738e-05	-1.27458	-0.940705	7.16148e-05	-1.2746	-0.940698
58775200	rs1646282	7.39924e-08	-0.726586	-0.684173	0.000141384	-0.871807	-0.662727	0.000141548	-0.871222	-0.66274
58775302	rs11644269	1.03948e-07	-0.240024	-0.830807	5.6333e-05	-1.64518	-0.809551	5.63651e-05	-1.64519	-0.809557
58775611	rs148618390	2.29874e-08	-1.70846	-0.871315	5.94337e-05	-1.52037	-0.880784	5.94646e-05	-1.52045	-0.880774
58776024	rs4784977	7.65213e-08	-0.696483	-0.680669	0.000145977	-0.843955	-0.658607	0.000146148	-0.843361	-0.658621
58776314	rs4784054	1.03902e-07	-0.240024	-0.831247	5.63247e-05	-1.64518	-0.809698	5.63568e-05	-1.64519	-0.809703
58776758	rs77579212	1.48958e-07	-1.19985e-10	-0.711056	0.000321809	-1.19985e-10	-0.712052	0.00032201	-1.19985e-10	-0.71202
58776807	rs13336275	6.25831e-08	-0.760659	-0.817567	0.000167929	-0.570976	-0.791495	0.000168015	-0.571045	-0.791503
58776829	rs12923672	3.42677e-07	1.1069	-0.984828	7.39867e-05	-1.19804	-0.984087	7.4026e-05	-1.1981	-0.984088
58776841	rs62066775	2.29308e-08	-1.71013	-0.872112	5.90624e-05	-1.52587	-0.881547	5.90932e-05	-1.52595	-0.881537
58776856	rs12923687	1.02057e-07	-0.263557	-0.825637	5.63529e-05	-1.65066	-0.803714	5.6385e-05	-1.65068	-0.80372
58776857	rs12924243	7.7429e-08	-0.681267	-0.684093	0.000147498	-0.829865	-0.662332	0.000147671	-0.829266	-0.662346
58776944	rs62066776	2.29031e-08	-1.71093	-0.872517	5.88789e-05	-1.52859	-0.881935	5.89097e-05	-1.52867	-0.881925
58777138	rs1657161	7.95212e-08	-0.650505	-0.688192	0.000151121	-0.801353	-0.666577	0.0001513	-0.800745	-0.666591
58777196	rs1646268	7.79849e-08	-0.665941	-0.692264	0.000148347	-0.815664	-0.670795	0.000148522	-0.81506	-0.670808
58777316	rs1646269	7.83031e-08	-0.665941	-0.688192	0.000148974	-0.815664	-0.666577	0.00014915	-0.81506	-0.666591
58777611	rs77032719	1.54773e-07	-1.19985e-10	-0.672763	0.000333701	-1.19985e-10	-0.675767	0.000333902	-1.19985e-10	-0.675753
58777687	rs62066777	2.29404e-08	-1.7093	-0.872517	5.92017e-05	-1.52313	-0.881935	5.92325e-05	-1.52321	-0.881925
58777975	rs1657162	2.17118e-08	-1.7264	-0.910471	5.21081e-05	-1.61675	-0.915937	5.21497e-05	-1.61654	-0.915938
58778410	rs4538000	8.12781e-08	-0.63255	-0.684295	0.000149217	-0.820079	-0.660531	0.000149393	-0.819478	-0.660545
58779179	rs76610411	1.54715e-07	-1.19985e-10	-0.673135	0.000334553	-1.19985e-10	-0.673217	0.000334761	-1.19985e-10	-0.673184
58779658	rs79237661	7.13305e-08	-0.621514	-0.825883	0.000193705	-0.419238	-0.800436	0.000193804	-0.419311	-0.800445
58779727	rs1646270	2.14549e-08	-1.72482	-0.92395	5.19924e-05	-1.60583	-0.929086	5.20345e-05	-1.60561	-0.929087
58779931	rs1898234	1.02553e-07	-0.214261	-0.870083	8.62921e-05	-1.17923	-0.849041	8.63384e-05	-1.17928	-0.849049
58780017	rs187564427	1.2324e-07	-1.19985e-10	-0.900591	0.000264673	-1.19985e-10	-0.907515	0.000264831	-1.19985e-10	-0.90751
58780412	rs1646272	8.01641e-08	-0.650505	-0.680139	0.000152047	-0.801353	-0.66047	0.000152227	-0.800745	-0.660484
58780592	rs1657163	7.8539e-08	-0.650505	-0.70062	0.000148853	-0.801353	-0.681696	0.00014903	-0.800745	-0.681709
58780819	rs140535898	5.42773e-08	-1.72062	-1.1321e-10	0.000117054	-1.72338	-1.1321e-10	0.000117124	-1.72336	-1.1321e-10
58780846	rs144408431	1.5738e-07	-1.19985e-10	-0.656059	0.000340314	-1.19985e-10	-0.656143	0.000340526	-1.19985e-10	-0.65611
58780894	rs72792430	9.81737e-08	-0.435616	-0.692367	0.00018338	-0.601362	-0.673091	0.000183608	-0.600691	-0.673104
58781052	rs1615326	2.15826e-08	-1.72806	-0.914771	5.11858e-05	-1.62827	-0.922284	5.12258e-05	-1.62807	-0.922285
58781098	rs1616072	7.39684e-08	-0.718882	-0.692202	0.00014194	-0.85769	-0.67292	0.000142102	-0.857121	-0.672934
58781274	rs139786455	5.4756e-08	-1.71183	-1.1321e-10	0.000116591	-1.72734	-1.1321e-10	0.000116661	-1.72733	-1.1321e-10
58781398	rs2575374	7.25772e-08	-0.733824	-0.696247	0.000139401	-0.871562	-0.677096	0.00013956	-0.870998	-0.677109
58781824	rs113367395	5.4236e-08	-1.72138	-1.1321e-10	0.000147996	-1.48883	-1.1321e-10	0.00014807	-1.48892	-1.1321e-10
58781853	rs1657164	7.13983e-08	-0.750201	-0.696247	0.000136855	-0.88999	-0.677096	0.000137008	-0.889449	-0.677109
58781884	rs1657165	2.16377e-08	-1.72726	-0.913024	5.18752e-05	-1.61654	-0.92063	5.1916e-05	-1.61634	-0.920631
58782273	rs71400028	7.16743e-07	1.83745	-0.977453	9.91996e-05	-0.910351	-0.978527	9.92532e-05	-0.910401	-0.978526
58782339	rs1987543	1.2361e-07	-1.19985e-10	-0.897587	0.000270973	-1.19985e-10	-0.883994	0.000271127	-1.19985e-10	-0.884015
58782473	rs71400029	6.45888e-07	1.74249	-0.986583	9.40737e-05	-0.955495	-0.986437	9.41246e-05	-0.955544	-0.986438
58782546	rs1646274	7.21738e-08	-0.73538	-0.700264	0.000138172	-0.876266	-0.681244	0.000138327	-0.87572	-0.681257
58782652	rs1646275	7.13983e-08	-0.750201	-0.696247	0.000136855	-0.88999	-0.677096	0.000137008	-0.889449	-0.677109
58782813	rs1657166	7.32594e-08	-0.72045	-0.700264	0.000140097	-0.862431	-0.681244	0.000140255	-0.861881	-0.681257
58782831	rs74743109	6.28887e-08	-0.709785	-0.863569	0.000168818	-0.515398	-0.841794	0.000168904	-0.515469	-0.8418
58782838	rs142853164	1.25571e-07	-1.19985e-10	-0.881852	0.00027551	-1.19985e-10	-0.867386	0.000275667	-1.19985e-10	-0.867409
58782840	rs34295929	1.0464e-07	-0.238445	-0.825751	6.31654e-05	-1.5364	-0.803853	6.32034e-05	-1.53638	-0.803859
58782951	rs1657168	2.16492e-08	-1.72673	-0.913024	5.21563e-05	-1.61114	-0.92063	5.21976e-05	-1.61093	-0.920631
58783150	rs547449580	1.77668e-07	-1.19985e-10	-0.534802	0.000387893	-1.19985e-10	-0.525282	0.000388122	-1.19985e-10	-0.525282
58783152	rs71400030	2.84265e-07	0.920834	-0.985648	6.70301e-05	-1.29489	-0.985985	6.7066e-05	-1.29494	-0.985985
58783249	rs118064851	6.55362e-07	1.74249	-0.972021	9.55761e-05	-0.955495	-0.970593	9.56278e-05	-0.955544	-0.970594
58783558	rs1646276	2.18034e-08	-1.72673	-0.905928	5.26415e-05	-1.61114	-0.91137	5.26832e-05	-1.61093	-0.911371
58783579	rs117164740	3.62358e-07	0.177913	-1.1321e-10	0.000403704	-0.485329	-1.1321e-10	0.000404023	-0.485129	-1.1321e-10
58783598	rs112292704	5.39301e-08	-1.72703	-1.1321e-10	0.000172163	-1.33757	-1.1321e-10	0.000172244	-1.33769	-1.1321e-10
58783607	rs4784979	1.24699e-07	-1.19985e-10	-0.888817	0.000273469	-1.19985e-10	-0.874824	0.000273624	-1.19985e-10	-0.874846
58783608	rs117862783	1.61928e-07	-1.19985e-10	-0.627568	0.000357978	-1.19985e-10	-0.605541	0.000358184	-1.19985e-10	-0.605555
58783611	rs12325510	2.20705e-08	-1.72571	-0.894775	5.36018e-05	-1.6042	-0.900226	5.36451e-05	-1.60398	-0.900228
58783614	rs12325511	2.17461e-08	-1.72533	-0.909955	5.77794e-05	-1.51254	-0.916839	5.78095e-05	-1.51262	-0.916832
58783626	rs146534753	1.60287e-07	-1.19985e-10	-0.637753	0.0003466	-1.19985e-10	-0.63784	0.000346817	-1.19985e-10	-0.637805
58783676	rs8054414	7.50872e-08	-0.719672	-0.6764	0.000138907	-0.895588	-0.656616	0.000139062	-0.89505	-0.656629
58783701	rs117814218	1.52367e-07	-1.19985e-10	-0.688432	0.000330602	-1.19985e-10	-0.685097	0.000330794	-1.19985e-10	-0.685106
58783708	rs12325054	2.18177e-08	-1.72607	-0.905928	5.29336e-05	-1.6056	-0.91137	5.29757e-05	-1.6054	-0.911371
58783711	rs12325055	2.17046e-08	-1.72533	-0.911867	5.76742e-05	-1.51254	-0.918662	5.77042e-05	-1.51262	-0.918655
58783764	rs11076259	7.27048e-08	-0.73538	-0.692933	0.000139222	-0.876266	-0.673675	0.000139378	-0.87572	-0.673689
58783846	rs11076260	7.16582e-08	-0.750201	-0.692613	0.00013731	-0.88999	-0.673779	0.000137464	-0.889449	-0.673792
58783895	rs143512906	5.42028e-08	-1.72199	-1.1321e-10	0.000117196	-1.72216	-1.1321e-10	0.000117267	-1.72215	-1.1321e-10
58783941	rs1646277	2.17167e-08	-1.72528	-0.911354	5.2956e-05	-1.59994	-0.916607	5.29983e-05	-1.59973	-0.916608
58783982	rs12925419	1.02997e-07	-0.251646	-0.828376	6.2568e-05	-1.53982	-0.809937	6.26058e-05	-1.5398	-0.809943
58783988	rs1646278	7.49168e-08	-0.705409	-0.692933	0.000143144	-0.848487	-0.673675	0.000143306	-0.847932	-0.673689
58783998	rs12925537	1.04258e-07	-0.23948	-0.828376	6.28415e-05	-1.53546	-0.809937	6.28794e-05	-1.53544	-0.809943
58784043	rs143461015	1.22086e-07	-1.19985e-10	-0.909998	0.000265516	-1.19985e-10	-0.904337	0.000265667	-1.19985e-10	-0.904358
58784058	rs75659162	6.3643e-08	-0.69331	-0.868122	0.000170518	-0.497425	-0.849745	0.000170605	-0.497497	-0.849751
58784139	rs1646279	7.48956e-08	-0.705693	-0.692933	0.00014255	-0.852641	-0.673675	0.000142711	-0.852092	-0.673689
58784324	rs1646280	7.49168e-08	-0.705409	-0.692933	0.000143144	-0.848487	-0.673675	0.000143306	-0.847932	-0.673689
58784416	rs1646281	6.8113e-08	-0.553356	-0.940197	0.000129604	-0.684673	-0.936858	0.000129755	-0.684088	-0.936861
58784725	rs1646283	2.16696e-08	-1.72528	-0.913529	5.28619e-05	-1.59994	-0.918384	5.29042e-05	-1.59973	-0.918385
58784752	rs62066813	2.16251e-08	-1.72647	-0.914398	5.6896e-05	-1.52371	-0.921075	5.69258e-05	-1.52378	-0.921068
58784824	rs2013333	1.04258e-07	-0.23948	-0.828376	6.28415e-05	-1.53546	-0.809937	6.28794e-05	-1.53544	-0.809943
58784839	rs151320480	1.6117e-07	-1.19985e-10	-0.632258	0.00034851	-1.19985e-10	-0.632346	0.000348727	-1.19985e-10	-0.632311
58784994	rs150033662	6.57192e-08	-0.668337	-0.860993	0.00017657	-0.470204	-0.842091	0.00017666	-0.470277	-0.842097
58785010	rs62066814	2.158e-08	-1.7267	-0.916252	5.52575e-05	-1.55117	-0.92284	5.52869e-05	-1.55123	-0.922833
58785136	rs11861971	2.13553e-08	-1.72492	-0.928505	5.44359e-05	-1.55451	-0.934478	5.44641e-05	-1.55459	-0.934472
58785451	rs74878557	6.54997e-08	-0.688021	-0.844654	0.000200753	-0.359976	-0.823961	0.000200857	-0.360041	-0.823968
58785481	rs62066815	2.16405e-08	-1.72529	-0.914868	5.32827e-05	-1.59041	-0.919994	5.33257e-05	-1.59019	-0.919995
58785831	rs1657169	7.24643e-08	-0.73538	-0.696247	0.000138747	-0.876266	-0.677096	0.000138902	-0.87572	-0.677109
58785877	rs141764624	5.42544e-08	-1.72104	-1.1321e-10	0.000117094	-1.72303	-1.1321e-10	0.000117165	-1.72302	-1.1321e-10
58786161	rs11859128	1.0488e-07	-0.23948	-0.822429	6.32374e-05	-1.53546	-0.803657	6.32756e-05	-1.53544	-0.803663
58786224	rs12446256	1.24907e-07	-1.19985e-10	-0.887149	0.000273957	-1.19985e-10	-0.873041	0.000274112	-1.19985e-10	-0.873063
58786342	rs7186453	8.8821e-08	-0.343612	-0.884486	7.48519e-05	-1.30276	-0.867743	7.48939e-05	-1.30278	-0.867749
58786555	rs1646286	7.97544e-08	-0.690259	-0.64551	0.000152384	-0.834432	-0.625176	0.000152557	-0.833872	-0.62519
58786936	rs62066816	2.14359e-08	-1.72672	-0.922938	5.48999e-05	-1.5513	-0.929198	5.49291e-05	-1.55137	-0.929192
58787064	rs9934027	2.12915e-08	-1.72456	-0.931858	5.44037e-05	-1.55193	-0.937651	5.44319e-05	-1.55201	-0.937645
58787143	rs12921819	2.3561e-06	2.05004	-1.1321e-10	0.000292679	-0.806937	-1.1321e-10	0.000292836	-0.806989	-1.1321e-10
58787217	rs62066817	2.25473e-08	-1.72431	-0.874789	5.87173e-05	-1.5303	-0.882976	5.87483e-05	-1.53037	-0.88297
58787395	rs1624301	7.69746e-08	-0.674999	-0.696247	0.000146738	-0.820267	-0.677096	0.000146905	-0.819703	-0.677109
58787546	rs142504786	6.34033e-08	-1.56521	-1.1321e-10	0.00013209	-1.60253	-1.1321e-10	0.000132156	-1.60262	-1.1321e-10
58787595	rs1626006	7.58089e-08	-0.690259	-0.696247	0.000144674	-0.834432	-0.677096	0.000144838	-0.833872	-0.677109
58787678	rs1646287	7.58089e-08	-0.690259	-0.696247	0.000144674	-0.834432	-0.677096	0.000144838	-0.833872	-0.677109
58787831	rs1369933	7.58089e-08	-0.690259	-0.696247	0.000144674	-0.834432	-0.677096	0.000144838	-0.833872	-0.677109
58787844	rs79861900	2.14471e-08	-1.72468	-0.924455	5.58341e-05	-1.53299	-0.930638	5.58636e-05	-1.53306	-0.930632
58787909	rs144332306	1.53169e-07	-1.19985e-10	-0.683176	0.00033121	-1.19985e-10	-0.683258	0.000331416	-1.19985e-10	-0.683225
58787968	rs8052646	1.09765e-07	-0.196816	-0.81956	6.42994e-05	-1.52183	-0.800629	6.43381e-05	-1.52181	-0.800635
58788028	rs1369934	7.58089e-08	-0.690259	-0.696247	0.000144674	-0.834432	-0.677096	0.000144838	-0.833872	-0.677109
58788211	rs62066818	2.14016e-08	-1.72502	-0.926233	5.55913e-05	-1.53566	-0.932325	5.56207e-05	-1.53573	-0.932318
58788292	rs1991066	1.21873e-07	-1.19985e-10	-0.911742	0.00026682	-1.19985e-10	-0.899439	0.000266972	-1.19985e-10	-0.899458
58788393	rs62066819	6.8446e-08	-1.48868	-1.1321e-10	0.000120329	-1.69578	-1.1321e-10	0.000120399	-1.69579	-1.1321e-10
58788552	rs11643711	1.06782e-07	-0.227264	-0.816665	6.39043e-05	-1.53105	-0.797576	6.3943e-05	-1.53103	-0.797582
58788822	rs28376441	2.1364e-08	-1.72393	-0.92908	5.58905e-05	-1.52759	-0.935023	5.592e-05	-1.52766	-0.935017
58789027	rs138706846	1.62171e-07	-1.19985e-10	-0.626067	0.000350674	-1.19985e-10	-0.626156	0.000350893	-1.19985e-10	-0.626121
58789043	rs1657174	7.84884e-08	-0.659629	-0.692141	0.000149435	-0.805992	-0.673156	0.000149606	-0.805424	-0.67317
58789044	rs12931903	1.08744e-07	-0.214999	-0.810728	6.45788e-05	-1.52659	-0.791537	6.46178e-05	-1.52657	-0.791543
58789278	rs191572665	1.6049e-07	-1.19985e-10	-0.636492	0.000347547	-1.19985e-10	-0.635111	0.000347763	-1.19985e-10	-0.635079
58789431	rs1657175	2.15262e-08	-1.72216	-0.923287	5.38325e-05	-1.57204	-0.928098	5.38767e-05	-1.5718	-0.928099
58789480	rs1646288	7.81668e-08	-0.659629	-0.696247	0.000148848	-0.805992	-0.677096	0.000149018	-0.805424	-0.677109
58789593	rs1646289	2.14609e-08	-1.7252	-0.923287	5.3408e-05	-1.57995	-0.928098	5.34515e-05	-1.57973	-0.928099
58789711	rs1646290	2.15192e-08	-1.72087	-0.924909	5.40926e-05	-1.56566	-0.929656	5.41372e-05	-1.56542	-0.929658
58789984	rs1618602	6.78049e-08	-0.553356	-0.944731	0.000128975	-0.684673	-0.941723	0.000129126	-0.684088	-0.941725
58790324	rs1364346	2.14814e-08	-1.72087	-0.926668	5.40012e-05	-1.56566	-0.931346	5.40458e-05	-1.56542	-0.931348
58790405	rs34171858	1.08391e-07	-1.02898	-1.1321e-10	0.000126693	-1.64424	-1.1321e-10	0.000126764	-1.64427	-1.1321e-10
58790472	rs727484	7.6666e-08	-0.674999	-0.700264	0.000146131	-0.820267	-0.681244	0.000146297	-0.819703	-0.681257
58790806	rs8059778	8.45307e-08	-0.407095	-0.870511	7.28733e-05	-1.34486	-0.852427	7.29133e-05	-1.3449	-0.852434
58790998	rs78763905	1.225e-07	-1.19985e-10	-0.906608	0.000268129	-1.19985e-10	-0.894544	0.000268282	-1.19985e-10	-0.894563
58791025	rs8044439	1.01597e-07	-0.277038	-0.816665	6.27789e-05	-1.54882	-0.797576	6.28168e-05	-1.5488	-0.797582
58791257	rs140966502	1.66629e-07	-1.19985e-10	-0.598952	0.00036135	-1.19985e-10	-0.596165	0.000361574	-1.19985e-10	-0.596134
58791425	rs1646265	7.6666e-08	-0.674999	-0.700264	0.000146131	-0.820267	-0.681244	0.000146297	-0.819703	-0.681257
58791558	rs8049462	6.89258e-08	-0.535511	-0.94618	0.000130966	-0.667851	-0.943222	0.00013112	-0.667261	-0.943224
58791594	rs142548517	9.52961e-08	-0.334687	-0.823044	0.000230871	-0.243269	-0.800884	0.000230993	-0.243323	-0.800892
58791826	rs166290	7.6666e-08	-0.674999	-0.700264	0.000146131	-0.820267	-0.681244	0.000146297	-0.819703	-0.681257
58791839	rs8044904	8.26847e-08	-0.4344	-0.865286	7.22184e-05	-1.3595	-0.846813	7.2258e-05	-1.35954	-0.846821
58791948	rs257629	5.69708e-08	-0.726002	-0.94618	0.000109486	-0.846989	-0.943222	0.00010961	-0.846451	-0.943224
58792122	rs1657160	2.06592e-08	-1.71653	-0.970026	4.62813e-05	-1.68386	-0.967416	4.63144e-05	-1.68373	-0.967416
58792218	rs146755628	2.10734e-08	-1.7271	-0.939603	5.2798e-05	-1.57458	-0.94496	5.28256e-05	-1.57465	-0.944954
58792484	rs8050744	7.34161e-07	1.86989	-0.985885	0.000100069	-0.894776	-0.985379	0.000100123	-0.894826	-0.98538
58792520	rs8055234	2.13691e-06	1.9524	-1.1321e-10	0.000278992	-0.854828	-1.1321e-10	0.000279142	-0.854879	-1.1321e-10
58792592	rs74662180	4.08624e-08	-1.1605	-0.844012	0.000112508	-0.912294	-0.850698	0.000112567	-0.912344	-0.850707
58792734	rs62066820	6.68825e-08	-1.51178	-1.1321e-10	0.000119356	-1.7039	-1.1321e-10	0.000119425	-1.70391	-1.1321e-10
58792828	rs257628	7.82892e-08	-0.611284	-0.743028	0.000148336	-0.761043	-0.725487	0.000148508	-0.760461	-0.725499
58792860	rs257627	7.7948e-08	-0.642595	-0.716084	0.000148151	-0.790163	-0.697616	0.000148322	-0.78959	-0.697628
58793219	rs143692717	1.65741e-07	-1.19985e-10	-0.604298	0.000363906	-1.19985e-10	-0.589115	0.000364113	-1.19985e-10	-0.589138
58793478	rs257626	2.14447e-08	-1.71944	-0.929803	5.41904e-05	-1.55915	-0.934354	5.42354e-05	-1.55891	-0.934356
58793570	rs8054775	1.03131e-07	-0.264974	-0.813747	6.32411e-05	-1.54456	-0.794498	6.32792e-05	-1.54454	-0.794504
58793663	rs62066821	2.13141e-08	-1.72648	-0.928875	5.47317e-05	-1.54874	-0.934828	5.47608e-05	-1.5488	-0.934822
58793866	rs147335942	1.13088e-07	-1.19985e-10	-0.986556	0.000244656	-1.19985e-10	-0.98616	0.000244799	-1.19985e-10	-0.986163
58793882	rs257625	2.1445e-08	-1.71789	-0.931339	5.44706e-05	-1.55252	-0.935827	5.45161e-05	-1.55228	-0.935828
58793898	rs191783	7.75126e-08	-0.659629	-0.704651	0.000147561	-0.805992	-0.685775	0.00014773	-0.805424	-0.685788
58794281	rs150883556	1.65336e-07	-1.19985e-10	-0.606738	0.000358537	-1.19985e-10	-0.603979	0.000358759	-1.19985e-10	-0.603949
58794396	rs139339815	1.67765e-07	-1.19985e-10	-0.592155	0.000363823	-1.19985e-10	-0.589343	0.000364049	-1.19985e-10	-0.589312
58794497	rs1646262	2.14159e-08	-1.71789	-0.932695	5.44016e-05	-1.55252	-0.937095	5.44471e-05	-1.55228	-0.937096
58794682	rs79044590	1.20276e-07	-1.19985e-10	-0.924933	0.000262887	-1.19985e-10	-0.914287	0.000263038	-1.19985e-10	-0.914304
58794787	rs171787	4.63659e-08	-0.891603	-0.986555	4.35012e-05	-1.72659	-0.986638	4.35263e-05	-1.7266	-0.986637
58794898	rs257624	7.75126e-08	-0.659629	-0.704651	0.000147561	-0.805992	-0.685775	0.00014773	-0.805424	-0.685788
58795151	rs257623	2.14815e-08	-1.71789	-0.92964	5.45613e-05	-1.55252	-0.934165	5.46069e-05	-1.55228	-0.934166
58795193	rs75424178	1.01386e-07	-0.272499	-0.823288	0.000246093	-0.179096	-0.801209	0.000246222	-0.179151	-0.801217
58795295	rs75452733	5.43298e-08	-1.71965	-1.1321e-10	0.000116662	-1.72673	-1.1321e-10	0.000116731	-1.72673	-1.1321e-10
58795347	rs8047394	8.3647e-08	-0.420132	-0.867983	7.2557e-05	-1.35187	-0.849769	7.25969e-05	-1.3519	-0.849776
58795725	rs8048102	2.12172e-08	-1.72468	-0.935231	5.52675e-05	-1.53299	-0.940838	5.52967e-05	-1.53306	-0.940832
58795793	rs257622	7.65478e-08	-1.37681	-1.1321e-10	0.000155623	-1.43858	-1.1321e-10	0.000155705	-1.43864	-1.1321e-10
58795906	rs73553527	1.00548e-07	-0.289054	-0.815035	6.26188e-05	-1.55302	-0.795922	6.26565e-05	-1.553	-0.795929
58795949	rs8052824	1.00548e-07	-0.289054	-0.815035	6.26188e-05	-1.55302	-0.795922	6.26565e-05	-1.553	-0.795929
58795982	rs113283626	5.75861e-08	-1.66144	-1.1321e-10	0.000129851	-1.61962	-1.1321e-10	0.000129944	-1.6195	-1.1321e-10
58796023	rs8046725	2.11559e-08	-1.72595	-0.936849	5.46028e-05	-1.54356	-0.942365	5.46317e-05	-1.54363	-0.942359
58796049	rs60561128	3.44224e-08	-1.38176	-0.794248	6.89855e-05	-1.48177	-0.770346	6.90194e-05	-1.48186	-0.770355
58796186	rs8046937	1.0438e-07	-0.251646	-0.815035	6.34511e-05	-1.53982	-0.795922	6.34894e-05	-1.5398	-0.795929
58796220	rs8047097	8.34197e-08	-0.420132	-0.870704	7.23452e-05	-1.35187	-0.852692	7.23849e-05	-1.3519	-0.8527
58796422	rs117623683	5.43135e-08	-1.71995	-1.1321e-10	0.000116995	-1.72388	-1.1321e-10	0.000117065	-1.72387	-1.1321e-10
58797073	rs9927169	2.11095e-08	-1.72558	-0.939424	5.36124e-05	-1.55962	-0.944613	5.36401e-05	-1.5597	-0.944608
58797250	rs9937890	8.24775e-08	-0.4344	-0.867795	7.18187e-05	-1.3595	-0.852363	7.18582e-05	-1.35954	-0.85237
58797626	rs4784980	1.0438e-07	-0.251646	-0.815035	6.34511e-05	-1.53982	-0.795922	6.34894e-05	-1.5398	-0.795929
58797668	rs1627257	2.13855e-08	-1.71782	-0.934191	5.3628e-05	-1.56541	-0.938528	5.36722e-05	-1.56518	-0.938529
58798058	rs117798179	2.01388e-07	-1.19985e-10	-0.409488	0.000437122	-1.19985e-10	-0.4058	0.000437373	-1.19985e-10	-0.405814
58798220	rs78455334	3.24244e-06	2.36936	-1.1321e-10	0.000753668	0.13894	-1.1321e-10	0.000750584	0.134251	-1.1321e-10
58798312	rs12924255	4.55742e-07	1.39174	-0.984538	7.89465e-05	-1.1335	-0.983747	7.89884e-05	-1.13355	-0.983747
58798499	rs190319586	6.88594e-08	-1.48265	-1.1321e-10	0.000116504	-1.72809	-1.1321e-10	0.000116573	-1.72809	-1.1321e-10
58798508	rs12709011	1.06644e-07	-0.227264	-0.817959	6.3813e-05	-1.53105	-0.799006	6.38516e-05	-1.53103	-0.799012
58798602	rs62066843	2.1297e-08	-1.72196	-0.934191	5.26684e-05	-1.58347	-0.938528	5.27111e-05	-1.58324	-0.938529
58798627	rs12919151	8.67636e-08	-0.38083	-0.870704	7.38964e-05	-1.33066	-0.852692	7.39369e-05	-1.33069	-0.8527
58798717	rs12924887	5.17937e-07	1.51967	-0.984538	8.35415e-05	-1.07692	-0.983747	8.35856e-05	-1.07698	-0.983747
58798767	rs12446856	1.21242e-07	-1.19985e-10	-0.916933	0.000265169	-1.19985e-10	-0.905645	0.00026532	-1.19985e-10	-0.905663
58798982	rs62066844	2.1027e-08	-1.72566	-0.943252	5.44169e-05	-1.54095	-0.948391	5.44457e-05	-1.54101	-0.948385
58799017	rs8045466	6.96218e-08	-0.534691	-0.936952	0.000127469	-0.70446	-0.933681	0.000127617	-0.703882	-0.933683
58799213	rs8050272	5.43135e-08	-1.71995	-1.1321e-10	0.000116995	-1.72388	-1.1321e-10	0.000117065	-1.72387	-1.1321e-10
58799252	rs8045836	2.10702e-08	-1.72311	-0.94375	5.54248e-05	-1.52213	-0.948858	5.5454e-05	-1.52219	-0.948853
58799478	rs8060717	7.0575e-08	-0.749434	-0.708611	0.000130783	-0.92261	-0.689866	0.000130927	-0.922081	-0.689879
58799485	rs8060721	7.17622e-08	-0.765616	-0.675747	0.000133324	-0.937284	-0.655942	0.000133471	-0.93676	-0.655956
58799524	rs8044542	7.38093e-08	-0.704626	-0.708611	0.000136215	-0.881912	-0.689866	0.000136367	-0.881369	-0.689879
58800104	rs12709012	6.94043e-08	-0.534691	-0.940081	0.000127057	-0.70446	-0.936913	0.000127205	-0.703882	-0.936915
58800224	rs12935488	2.29709e-08	-1.72316	-0.857328	5.6512e-05	-1.58955	-0.862008	5.65571e-05	-1.58933	-0.862017
58800263	rs28664248	2.11106e-08	-1.72021	-0.944738	5.63138e-05	-1.50529	-0.949785	5.63432e-05	-1.50536	-0.94978
58800727	rs7191979	2.09552e-08	-1.71993	-0.952406	5.48165e-05	-1.52507	-0.956953	5.48445e-05	-1.52515	-0.956948
58801109	rs4474671	2.10922e-08	-1.72074	-0.945079	5.61355e-05	-1.50814	-0.950105	5.61648e-05	-1.50821	-0.9501
58801238	rs4315316	7.05479e-08	-0.518347	-0.940081	0.000128996	-0.689319	-0.936913	0.000129147	-0.688738	-0.936915
58801275	rs4485354	2.10819e-08	-1.72074	-0.945567	5.61098e-05	-1.50814	-0.950562	5.61391e-05	-1.50821	-0.950557
58801335	rs8049653	2.09849e-08	-1.72535	-0.945567	5.44421e-05	-1.53831	-0.950562	5.44708e-05	-1.53838	-0.950557
58801480	rs35844852	1.13413e-07	-0.983686	-1.1321e-10	0.00012562	-1.65275	-1.1321e-10	0.00012569	-1.65278	-1.1321e-10
58801902	rs117161562	5.43435e-08	-1.7194	-1.1321e-10	0.000117119	-1.72282	-1.1321e-10	0.000117189	-1.72281	-1.1321e-10
58802031	rs78803216	1.21118e-07	-1.19985e-10	-0.917958	0.000265033	-1.19985e-10	-0.906156	0.000265185	-1.19985e-10	-0.906175
58802047	rs1865836	7.62758e-08	-0.660042	-0.720323	0.000140776	-0.836872	-0.701971	0.000140935	-0.836317	-0.701983
58802221	rs12926512	2.12041e-08	-1.71917	-0.94136	5.29696e-05	-1.57091	-0.945383	5.30131e-05	-1.57068	-0.945384
58802733	rs9928942	2.09886e-08	-1.721	-0.949737	5.46505e-05	-1.53059	-0.954464	5.46784e-05	-1.53067	-0.954459
58802801	rs143660856	1.57508e-07	-1.19985e-10	-0.655246	0.000340987	-1.19985e-10	-0.654166	0.000341199	-1.19985e-10	-0.654136
58802861	rs11076262	6.82758e-08	-0.827552	-0.663614	0.000102422	-1.20942	-0.647495	0.000102528	-1.20896	-0.647505
58803036	rs12595974	2.12984e-08	-1.71201	-0.944081	5.42606e-05	-1.54423	-0.947978	5.43062e-05	-1.54398	-0.947979
58803511	rs7206052	9.77696e-08	-0.325993	-0.806114	6.24106e-05	-1.56575	-0.786524	6.24482e-05	-1.56573	-0.78653
58803546	rs6499974	7.54066e-08	-0.641787	-0.750039	0.000138174	-0.82469	-0.732811	0.000138331	-0.824129	-0.732823
58803555	rs6499975	2.10646e-08	-1.72353	-0.943596	5.5281e-05	-1.52487	-0.948714	5.53101e-05	-1.52494	-0.948709
58803725	rs1836877	2.13068e-08	-1.71201	-0.943689	5.42809e-05	-1.54423	-0.947605	5.43265e-05	-1.54398	-0.947606
58803779	rs4467062	2.10667e-08	-1.72393	-0.943096	5.51564e-05	-1.52759	-0.948245	5.51855e-05	-1.52766	-0.948239
58803794	rs4619386	2.10586e-08	-1.72431	-0.943096	5.50073e-05	-1.5303	-0.948245	5.50363e-05	-1.53037	-0.948239
58803824	rs34606124	1.03618e-07	-1.07401	-1.1321e-10	0.000122304	-1.6795	-1.1321e-10	0.000122374	-1.67952	-1.1321e-10
58803829	rs1836876	2.13068e-08	-1.71201	-0.943689	5.42809e-05	-1.54423	-0.947605	5.43265e-05	-1.54398	-0.947606
58803865	rs11863183	4.27776e-07	1.33052	-0.986639	7.66676e-05	-1.16005	-0.986478	7.67085e-05	-1.16011	-0.986478
58803904	rs4531719	2.11053e-08	-1.7211	-0.944093	5.71557e-05	-1.49105	-0.94918	5.71851e-05	-1.49113	-0.949175
58803907	rs4327036	2.10332e-08	-1.72502	-0.943596	5.46877e-05	-1.53566	-0.948714	5.47165e-05	-1.53573	-0.948709
58803936	rs147425160	4.12547e-06	2.61022	-1.1321e-10	0.000887718	0.302642	-1.1321e-10	0.000883907	0.297751	-1.1321e-10
58803981	rs4393564	2.10404e-08	-1.72468	-0.943596	5.48339e-05	-1.53299	-0.948714	5.48628e-05	-1.53306	-0.948709
58804234	rs6499976	6.44786e-08	-0.835844	-0.712543	0.000119838	-1.00594	-0.693928	0.000119967	-1.00545	-0.693941
58804268	rs4499224	7.85962e-08	-0.641787	-0.708611	0.000144237	-0.82469	-0.689866	0.000144401	-0.824129	-0.689879
58804365	rs1595181	7.09617e-08	-0.797887	-0.654694	0.000104554	-1.19573	-0.640571	0.000104663	-1.19528	-0.640581
58804381	rs7194216	2.10463e-08	-1.72535	-0.942644	5.45916e-05	-1.53831	-0.94782	5.46205e-05	-1.53838	-0.947814
58804449	rs1595180	7.76997e-08	-0.641787	-0.720082	0.00014225	-0.82469	-0.703734	0.000142412	-0.824129	-0.703747
58805181	rs10852565	7.92285e-08	-0.626181	-0.716203	0.000144867	-0.810453	-0.699739	0.000145033	-0.809888	-0.699752
58805254	rs117286411	2.756e-07	-1.19985e-10	-0.0957692	0.000606425	-1.19985e-10	-0.0784308	0.000606797	-1.19985e-10	-0.0784061
58805825	rs9937713	7.77494e-08	-0.641148	-0.720082	0.000138777	-0.849407	-0.703734	0.000138934	-0.848854	-0.703747
58806891	rs12598527	2.06018e-08	-1.70267	-0.986668	5.30846e-05	-1.52748	-0.986645	5.31299e-05	-1.52722	-0.986645
58807036	rs12600201	2.05537e-08	-1.70518	-0.986496	5.27315e-05	-1.53465	-0.986149	5.27763e-05	-1.53439	-0.986149
58807073	rs12600206	2.05032e-08	-1.70756	-0.986576	5.2354e-05	-1.54169	-0.986294	5.23982e-05	-1.54143	-0.986294
58807081	rs151057861	1.5197e-07	-1.19985e-10	-0.691037	0.000328979	-1.19985e-10	-0.690017	0.000329183	-1.19985e-10	-0.689988
58807199	rs11076263	2.05521e-08	-1.70518	-0.986576	5.27239e-05	-1.53465	-0.986294	5.27686e-05	-1.53439	-0.986294
58807227	rs7186049	2.10678e-08	-1.72637	-0.940604	5.08357e-05	-1.61151	-0.945902	5.08633e-05	-1.61156	-0.945897
58807502	rs11646756	2.12759e-08	-1.71578	-0.94136	5.30948e-05	-1.56855	-0.945383	5.31385e-05	-1.56832	-0.945384
58807503	rs7186228	2.10059e-08	-1.72583	-0.944093	5.0461e-05	-1.61563	-0.94918	5.04885e-05	-1.61568	-0.949175
58807542	rs6499977	7.063e-08	-0.599626	-0.85764	6.67372e-05	-1.44507	-0.840181	6.67741e-05	-1.4451	-0.840189
58807739	rs79068816	4.9652e-06	2.79549	-1.1321e-10	0.0010083	0.430013	-1.1321e-10	0.00100382	0.424972	-1.1321e-10
58807766	rs6499978	7.13077e-08	-0.587496	-0.86022	6.69606e-05	-1.43898	-0.842931	6.69976e-05	-1.43901	-0.842938
58807882	rs8046154	6.97902e-08	-0.533996	-0.935231	0.000124256	-0.730808	-0.932862	0.0001244	-0.730237	-0.932865
58808019	rs8045828	7.19984e-08	-0.575304	-0.862774	6.71907e-05	-1.43282	-0.845655	6.72278e-05	-1.43285	-0.845662
58808104	rs8051078	6.45406e-08	-0.673574	-0.873852	0.000114933	-0.878537	-0.863124	0.000115062	-0.877992	-0.863139
58808505	rs28579863	7.19603e-08	-0.575832	-0.862774	6.76017e-05	-1.42672	-0.845655	6.76397e-05	-1.42674	-0.845662
58808563	rs62064895	2.10902e-08	-1.72583	-0.940087	5.06514e-05	-1.61563	-0.945415	5.06789e-05	-1.61568	-0.94541
58808577	rs114818245	1.20404e-07	-1.19985e-10	-0.923869	0.00026334	-1.19985e-10	-0.912565	0.000263491	-1.19985e-10	-0.912583
58808596	rs62064896	2.10748e-08	-1.72553	-0.941118	5.04995e-05	-1.61766	-0.946386	5.0527e-05	-1.61771	-0.94638
58808603	rs28704991	7.28862e-08	-0.563047	-0.862774	6.76099e-05	-1.4266	-0.845655	6.76472e-05	-1.42663	-0.845662
58808696	rs62064897	2.11965e-08	-1.72553	-0.93536	5.07401e-05	-1.61766	-0.941633	5.07678e-05	-1.61771	-0.941626
58808905	rs146931839	5.42933e-08	-1.72032	-1.1321e-10	0.000117027	-1.72361	-1.1321e-10	0.000117097	-1.7236	-1.1321e-10
58808917	rs12925648	7.57395e-08	-0.524647	-0.862774	6.89541e-05	-1.40692	-0.845655	6.89921e-05	-1.40695	-0.845662
58809078	rs28565032	7.57548e-08	-0.524647	-0.862572	6.88893e-05	-1.40692	-0.846595	6.89273e-05	-1.40695	-0.846603
58809437	rs7192485	7.3881e-08	-0.549491	-0.862774	6.8079e-05	-1.41969	-0.845655	6.81166e-05	-1.41972	-0.845662
58809494	rs7187103	7.48365e-08	-0.539196	-0.86022	6.90778e-05	-1.40785	-0.842931	6.91166e-05	-1.40787	-0.842938
58809632	rs7187332	2.12046e-08	-1.72705	-0.933452	5.15041e-05	-1.60519	-0.939158	5.1532e-05	-1.60525	-0.939152
58809783	rs62064898	7.48365e-08	-0.539196	-0.86022	6.90778e-05	-1.40785	-0.842931	6.91166e-05	-1.40787	-0.842938
58809865	rs62064899	7.21443e-08	-0.575832	-0.86022	6.77861e-05	-1.42672	-0.842931	6.78242e-05	-1.42674	-0.842938
58810399	rs76261693	2.52373e-08	-1.628	-0.858392	6.40028e-05	-1.48582	-0.841266	6.40284e-05	-1.48598	-0.841293
58810503	rs62064900	2.11852e-08	-1.72583	-0.935591	5.08665e-05	-1.61563	-0.941178	5.08941e-05	-1.61568	-0.941172
58810517	rs77993365	2.51309e-08	-1.62942	-0.8612	6.36709e-05	-1.48803	-0.844257	6.36964e-05	-1.48819	-0.844283
58810662	rs62064901	2.13805e-08	-1.7275	-0.924739	5.02642e-05	-1.63926	-0.929458	5.0303e-05	-1.63908	-0.929459
58810709	rs62064902	7.48365e-08	-0.539196	-0.86022	6.90778e-05	-1.40785	-0.842931	6.91166e-05	-1.40787	-0.842938
58810726	rs2015375	2.37507e-08	-1.68591	-0.8612	5.79169e-05	-1.58275	-0.844257	5.79422e-05	-1.58287	-0.844283
58810741	rs28548549	2.17059e-08	-1.72701	-0.910127	5.18218e-05	-1.6212	-0.917002	5.18496e-05	-1.62126	-0.916995
58810746	rs62064903	2.13387e-08	-1.7277	-0.926501	5.0071e-05	-1.64142	-0.931151	5.01091e-05	-1.64125	-0.931152
58810814	rs1961313	5.00437e-08	-0.851156	-0.950667	9.46065e-05	-0.986769	-0.949516	9.47029e-05	-0.986339	-0.949517
58810830	rs545624519	2.65114e-07	-1.19985e-10	-0.134559	0.00057405	-1.19985e-10	-0.133295	0.000574398	-1.19985e-10	-0.133278
58811659	rs55986841	6.27036e-08	-0.614043	-0.962259	6.4713e-05	-1.35738	-0.958673	6.47455e-05	-1.35747	-0.95867
58812035	rs34324769	2.1105e-08	-1.72809	-0.937121	4.91122e-05	-1.65057	-0.941333	4.91489e-05	-1.65041	-0.941334
58812165	rs28455878	2.10762e-08	-1.72802	-0.938555	4.85514e-05	-1.66068	-0.942704	4.85872e-05	-1.66054	-0.942705
58812289	rs574077551	5.40739e-08	-1.72437	-1.1321e-10	0.000117539	-1.71924	-1.1321e-10	0.000117611	-1.71922	-1.1321e-10
58812316	rs139560316	1.28899e-07	-1.19985e-10	-0.855694	0.000281804	-1.19985e-10	-0.844801	0.000281961	-1.19985e-10	-0.844831
58812618	rs117340255	5.40785e-08	-1.72428	-1.1321e-10	0.000116638	-1.72694	-1.1321e-10	0.000116708	-1.72693	-1.1321e-10
58812937	rs187991942	8.74642e-08	-1.24349	-1.1321e-10	0.000377025	-0.553701	-1.1321e-10	0.000377173	-0.553897	-1.1321e-10
58813356	rs35895276	8.18924e-08	-0.375602	-0.933713	5.81201e-05	-1.49334	-0.930158	5.81525e-05	-1.49338	-0.930152
58813372	rs34657766	2.01853e-08	-1.72438	-0.985382	5.49168e-05	-1.49522	-0.984969	5.49634e-05	-1.49497	-0.984968
58813399	rs145166512	1.53665e-07	-0.679946	-1.1321e-10	0.000235889	-1.02265	-1.1321e-10	0.00023598	-1.02285	-1.1321e-10
58813753	rs9924389	2.02472e-08	-1.72504	-0.981668	5.45936e-05	-1.50521	-0.980883	5.46393e-05	-1.50497	-0.980881
58813754	rs78715198	4.05869e-07	1.27799	-0.986677	7.77316e-05	-1.14612	-0.986625	7.77756e-05	-1.14615	-0.986626
58813762	rs75663656	4.05824e-07	1.27788	-0.986677	7.49483e-05	-1.18261	-0.986604	7.49883e-05	-1.18266	-0.986604
58813865	rs12924013	2.02297e-08	-1.72378	-0.983784	5.51664e-05	-1.49248	-0.983181	5.52122e-05	-1.49224	-0.98318
58813923	rs12925774	2.01959e-08	-1.72444	-0.984805	5.48907e-05	-1.49635	-0.984313	5.49372e-05	-1.4961	-0.984311
58813928	rs148909510	5.41628e-08	-1.72273	-1.1321e-10	0.000117287	-1.72139	-1.1321e-10	0.000117358	-1.72137	-1.1321e-10
58814230	rs74657949	2.01809e-08	-1.72438	-0.985599	5.49031e-05	-1.49522	-0.985219	5.49496e-05	-1.49497	-0.985217
58814919	rs139677423	5.41628e-08	-1.72273	-1.1321e-10	0.000117287	-1.72139	-1.1321e-10	0.000117358	-1.72137	-1.1321e-10
58815284	rs12931335	2.02161e-08	-1.7262	-0.982039	5.46544e-05	-1.5037	-0.981281	5.47002e-05	-1.50345	-0.981279
58815305	rs12920805	2.02607e-08	-1.72354	-0.982503	5.59144e-05	-1.48041	-0.981783	5.59619e-05	-1.48015	-0.981781
58815358	rs56987683	1.21553e-07	-0.094068	-0.8203	0.000296183	0.00480866	-0.799843	0.000296338	0.00475034	-0.799851
58815408	rs146516412	2.51256e-07	-1.19985e-10	-0.188251	0.000549088	-1.19985e-10	-0.177753	0.000549411	-1.19985e-10	-0.177754
58815498	rs7185727	7.99869e-08	-0.400863	-0.931995	5.76178e-05	-1.5038	-0.928383	5.765e-05	-1.50383	-0.928377
58815575	rs143277630	3.10448e-07	0.0232968	-1.1321e-10	0.000267445	-0.897096	-1.1321e-10	0.000267604	-0.897095	-1.1321e-10
58815663	rs141409104	5.41466e-08	-1.72303	-1.1321e-10	0.000117327	-1.72105	-1.1321e-10	0.000117398	-1.72103	-1.1321e-10
58815737	rs7204145	5.00785e-08	-0.839334	-0.961796	9.62131e-05	-0.958614	-0.960832	9.63111e-05	-0.958186	-0.960832
58815928	rs4255776	8.14845e-08	-0.375602	-0.938706	5.78209e-05	-1.49334	-0.935319	5.78532e-05	-1.49338	-0.935314
58815950	rs187935322	1.15051e-07	-1.19985e-10	-0.969347	0.00025155	-1.19985e-10	-0.958371	0.000251693	-1.19985e-10	-0.958392
58816185	rs12935841	2.01552e-08	-1.72677	-0.984492	5.36875e-05	-1.51887	-0.983963	5.37323e-05	-1.51863	-0.983961
58816235	rs4257204	4.93343e-08	-0.85321	-0.962892	9.48732e-05	-0.971521	-0.961949	9.49694e-05	-0.971096	-0.96195
58816348	rs62064909	6.7444e-08	-0.585721	-0.917703	4.76736e-05	-1.68541	-0.936226	4.77057e-05	-1.68533	-0.936222
58817260	rs145613610	1.61504e-07	-1.19985e-10	-0.630189	0.000339886	-1.19985e-10	-0.657401	0.000340127	-1.19985e-10	-0.657281
58817414	rs138332449	1.42478e-07	-1.19985e-10	-0.755534	0.000308395	-1.19985e-10	-0.754631	0.000308584	-1.19985e-10	-0.754606
58817525	rs36040002	8.12717e-08	-0.375025	-0.941897	5.75475e-05	-1.49478	-0.938624	5.75795e-05	-1.49482	-0.938618
58817755	rs61310268	1.26211e-07	-0.051986	-0.824779	0.000307833	0.0481372	-0.804592	0.000307994	0.0480781	-0.8046
58818161	rs11647440	4.38299e-07	1.3548	-0.98662	7.89917e-05	-1.12999	-0.986677	7.90333e-05	-1.13005	-0.986677
58818369	rs7204764	8.2522e-08	-0.36295	-0.938706	5.83419e-05	-1.48437	-0.935319	5.83743e-05	-1.48441	-0.935314
58818376	rs7199835	8.31366e-08	-0.350784	-0.943452	5.8356e-05	-1.47921	-0.940235	5.83883e-05	-1.47926	-0.94023
58818509	rs12599792	2.04552e-08	-1.7277	-0.968778	5.41103e-05	-1.52482	-0.970166	5.41548e-05	-1.52459	-0.970167
58818738	rs141801163	5.40878e-08	-1.72411	-1.1321e-10	0.000117494	-1.71962	-1.1321e-10	0.000117566	-1.7196	-1.1321e-10
58818770	rs4784055	2.54543e-08	-1.53314	-0.94469	4.89256e-05	-1.65564	-0.940072	4.8955e-05	-1.65563	-0.940067
58818808	rs4784056	5.08539e-08	-0.906654	-0.879109	9.86651e-05	-1.01732	-0.876962	9.87643e-05	-1.01691	-0.876957
58819160	rs11648634	2.04499e-08	-1.72796	-0.968778	5.37656e-05	-1.53121	-0.970166	5.38097e-05	-1.53098	-0.970167
58819258	rs11643969	2.04522e-08	-1.72785	-0.968778	5.38217e-05	-1.53017	-0.970166	5.38665e-05	-1.52992	-0.970167
58819272	rs62064932	2.1799e-08	-1.72705	-0.90581	5.28753e-05	-1.60519	-0.912882	5.29041e-05	-1.60525	-0.912874
58819353	rs7194961	5.11035e-08	-0.811916	-0.968952	9.83908e-05	-0.928928	-0.968137	9.84922e-05	-0.928487	-0.968137
58819539	rs77478306	1.27575e-07	-0.0412349	-0.824779	0.000311259	0.0592042	-0.804592	0.000311421	0.059145	-0.8046
58819720	rs7193640	8.26125e-08	-0.363491	-0.937069	5.82128e-05	-1.48828	-0.933626	5.82452e-05	-1.48832	-0.933621
58819754	rs4427787	5.06174e-08	-0.906654	-0.883772	9.82015e-05	-1.01732	-0.881671	9.83003e-05	-1.01691	-0.881667
58819856	rs76659395	4.24723e-08	-1.01001	-0.955863	7.81962e-05	-1.1749	-0.951889	7.82551e-05	-1.17474	-0.951885
58820318	rs61151106	3.38008e-08	-1.38843	-0.805803	6.76349e-05	-1.48739	-0.784498	6.76683e-05	-1.48748	-0.784507
58820592	rs34319345	2.04142e-08	-1.72796	-0.970527	5.36349e-05	-1.53197	-0.971844	5.36787e-05	-1.53174	-0.971846
58821069	rs7202810	8.29646e-08	-0.351327	-0.94498	5.80339e-05	-1.48317	-0.941819	5.80662e-05	-1.4832	-0.941814
58821444	rs188581503	5.87475e-08	-1.64147	-1.1321e-10	0.000116502	-1.7281	-1.1321e-10	0.000116571	-1.7281	-1.1321e-10
58821535	rs7185424	2.18437e-08	-1.72769	-0.903116	5.34738e-05	-1.59651	-0.910307	5.35027e-05	-1.59657	-0.9103
58821628	rs7184966	2.18499e-08	-1.72741	-0.903116	5.32403e-05	-1.60089	-0.910307	5.32691e-05	-1.60094	-0.9103
58821656	rs146534789	1.39403e-07	-1.19985e-10	-0.777352	0.000301726	-1.19985e-10	-0.776494	0.000301911	-1.19985e-10	-0.77647
58821876	rs6499980	4.76009e-08	-0.881007	-0.970863	9.24736e-05	-0.988995	-0.970093	9.25669e-05	-0.988576	-0.970093
58821898	rs11640551	8.26005e-08	-0.351327	-0.949378	5.77666e-05	-1.48317	-0.946436	5.77987e-05	-1.4832	-0.946432
58822416	rs143524040	1.46345e-07	-1.19985e-10	-0.728756	0.00031678	-1.19985e-10	-0.727804	0.000316975	-1.19985e-10	-0.727777
58823076	rs13333259	8.50664e-08	-0.321747	-0.949542	5.81901e-05	-1.47574	-0.946555	5.82218e-05	-1.47579	-0.94655
58823122	rs12926993	2.03649e-08	-1.72797	-0.97294	5.2416e-05	-1.55265	-0.974153	5.24583e-05	-1.55243	-0.974154
58823214	rs117914571	1.15294e-07	-1.19985e-10	-0.967231	0.000249258	-1.19985e-10	-0.967523	0.000249406	-1.19985e-10	-0.967521
58823455	rs78837937	1.04821e-06	1.24012	-1.1321e-10	0.000599437	-0.0900206	-1.1321e-10	0.00059996	-0.0897381	-1.1321e-10
58823819	rs62064935	2.14372e-08	-1.72523	-0.924361	5.12105e-05	-1.61952	-0.930548	5.12384e-05	-1.61957	-0.930542
58824130	rs11076270	2.03701e-08	-1.72771	-0.97294	5.20692e-05	-1.55928	-0.974153	5.2111e-05	-1.55907	-0.974154
58824593	rs140012140	2.67746e-08	-1.47966	-0.947608	5.04557e-05	-1.62177	-0.943149	5.0486e-05	-1.62176	-0.943144
58824839	rs8046667	2.03221e-08	-1.7278	-0.97521	5.18531e-05	-1.56128	-0.976315	5.18943e-05	-1.56108	-0.976316
58824960	rs146874546	5.45182e-08	-1.71619	-1.1321e-10	0.000144225	-1.51464	-1.1321e-10	0.000144298	-1.51472	-1.1321e-10
58825013	rs8046998	2.04135e-08	-1.72639	-0.972139	5.10247e-05	-1.58032	-0.973387	5.10646e-05	-1.58012	-0.973388
58825219	rs4784982	4.57673e-08	-0.971515	-0.919636	8.84684e-05	-1.08543	-0.917938	8.85562e-05	-1.08503	-0.917935
58825426	rs4784983	1.191e-07	-0.0937331	-0.841021	0.000289838	0.00515356	-0.821842	0.00028999	0.00509523	-0.82185
58825774	rs190772796	1.48585e-07	-1.19985e-10	-0.713562	0.000321639	-1.19985e-10	-0.712581	0.000321838	-1.19985e-10	-0.712554
58826119	rs147022237	1.47661e-07	-1.19985e-10	-0.719802	0.000319635	-1.19985e-10	-0.718832	0.000319832	-1.19985e-10	-0.718805
58826213	rs12596434	2.13975e-08	-1.7223	-0.929144	4.77908e-05	-1.68483	-0.93435	4.78247e-05	-1.68471	-0.93435
58826229	rs899375	4.34969e-08	-0.960678	-0.981353	8.45718e-05	-1.06751	-0.980902	8.46552e-05	-1.06711	-0.980902
58826531	rs12599931	2.04321e-08	-1.72639	-0.971231	5.1069e-05	-1.58032	-0.972518	5.1109e-05	-1.58012	-0.972519
58826729	rs62064936	2.15674e-08	-1.72804	-0.915495	5.3322e-05	-1.58754	-0.92212	5.33508e-05	-1.5876	-0.922113
58827109	rs34000898	4.37336e-07	1.35265	-0.986673	7.73966e-05	-1.15049	-0.986578	7.74378e-05	-1.15055	-0.986578
58827791	rs59521747	2.22599e-08	-1.66272	-0.949217	5.03321e-05	-1.62361	-0.943755	5.03692e-05	-1.62347	-0.94375
58828152	rs78262136	1.31367e-07	-1.19985e-10	-0.836728	0.000285511	-1.19985e-10	-0.831733	0.000285682	-1.19985e-10	-0.831721
58828793	rs7185513	2.13548e-08	-1.72108	-0.932367	4.74742e-05	-1.68902	-0.936802	4.75074e-05	-1.68891	-0.936803
58828896	rs146086788	1.02677e-07	-1.08314	-1.1321e-10	0.000183711	-1.27265	-1.1321e-10	0.000183814	-1.27268	-1.1321e-10
58829081	rs62064938	2.15587e-08	-1.72781	-0.916136	5.29307e-05	-1.5943	-0.92273	5.29593e-05	-1.59435	-0.922723
58829599	rs111641355	6.5899e-08	-1.5266	-1.1321e-10	0.000117281	-1.72144	-1.1321e-10	0.000117349	-1.72145	-1.1321e-10
58829688	rs148590663	3.07886e-08	-1.50974	-0.77783	8.27145e-05	-1.31449	-0.756127	8.27429e-05	-1.3147	-0.75616
58829790	rs12709013	2.02231e-08	-1.72642	-0.981482	5.05571e-05	-1.58222	-0.980687	5.05966e-05	-1.58203	-0.980685
58829969	rs75218900	1.35357e-07	-1.19985e-10	-0.806804	0.000292672	-1.19985e-10	-0.806957	0.000292852	-1.19985e-10	-0.806933
58830115	rs62064939	1.24881e-07	-0.219126	-0.668234	6.59421e-05	-1.58764	-0.709597	6.59911e-05	-1.58749	-0.709587
58830163	rs8061166	2.16215e-08	-1.72637	-0.91466	5.21007e-05	-1.61151	-0.921324	5.2129e-05	-1.61156	-0.921317
58830226	rs80132710	5.40821e-08	-1.72422	-1.1321e-10	0.000122157	-1.68071	-1.1321e-10	0.000122234	-1.68066	-1.1321e-10
58830337	rs75617830	2.26759e-08	-1.64068	-0.952733	5.15372e-05	-1.59618	-0.947524	5.15762e-05	-1.59602	-0.94752
58830464	rs62064940	2.14553e-08	-1.71791	-0.930837	4.72367e-05	-1.6955	-0.935336	4.72693e-05	-1.6954	-0.935337
58830633	rs116490314	1.20721e-07	-0.0725389	-0.848697	0.000293822	0.0269775	-0.830015	0.000293976	0.0269188	-0.830022
58830721	rs12325357	2.16434e-08	-1.72705	-0.91297	5.25153e-05	-1.60519	-0.919714	5.25438e-05	-1.60525	-0.919707
58830980	rs12325448	2.16691e-08	-1.72804	-0.910792	5.35616e-05	-1.58754	-0.917637	5.35905e-05	-1.5876	-0.917631
58831729	rs2118019	2.02431e-08	-1.72355	-0.983358	4.96529e-05	-1.59824	-0.982713	4.96915e-05	-1.59806	-0.982711
58832047	rs11641836	2.02543e-08	-1.72642	-0.979936	5.0641e-05	-1.58222	-0.979029	5.06807e-05	-1.58203	-0.979026
58832075	rs11648511	2.01916e-08	-1.72351	-0.985946	4.54768e-05	-1.68244	-0.986372	4.55091e-05	-1.68232	-0.986372
58832080	rs11648514	2.02312e-08	-1.72545	-0.982039	5.0314e-05	-1.58645	-0.981281	5.03535e-05	-1.58625	-0.981279
58832377	rs2099538	2.35715e-08	-1.58196	-0.972722	4.61535e-05	-1.68403	-0.970008	4.6181e-05	-1.68403	-0.970006
58832637	rs8057033	5.39145e-08	-1.72732	-1.1321e-10	0.000118404	-1.71191	-1.1321e-10	0.000118477	-1.71189	-1.1321e-10
58832759	rs8057892	2.02116e-08	-1.72471	-0.983749	4.99141e-05	-1.59257	-0.983141	4.99529e-05	-1.59238	-0.983139
58833164	rs117261515	1.05712e-07	-1.054	-1.1321e-10	0.000172749	-1.33417	-1.1321e-10	0.000172852	-1.33417	-1.1321e-10
58833548	rs12918438	7.16412e-08	-1.44305	-1.1321e-10	0.000119098	-1.70607	-1.1321e-10	0.000119163	-1.70611	-1.1321e-10
58833661	rs145619636	1.10713e-07	-1.00778	-1.1321e-10	0.000120768	-1.69214	-1.1321e-10	0.000120836	-1.69217	-1.1321e-10
58833825	rs11644891	2.03107e-08	-1.72254	-0.981037	4.95743e-05	-1.60233	-0.980204	4.96127e-05	-1.60215	-0.980201
58834000	rs200985904	2.16121e-08	-1.72659	-0.914873	5.1776e-05	-1.61743	-0.921655	5.18039e-05	-1.61748	-0.92165
58834168	rs8062639	3.84181e-08	-1.0839	-0.982296	7.50434e-05	-1.18606	-0.981886	7.51143e-05	-1.1857	-0.981887
58834181	rs79526262	1.13792e-07	-1.19985e-10	-0.980348	0.000246404	-1.19985e-10	-0.97904	0.000246549	-1.19985e-10	-0.979042
58834219	rs8062792	3.43731e-07	1.10821	-0.98307	7.00062e-05	-1.25347	-0.983955	7.0044e-05	-1.25352	-0.983954
58834299	rs4784984	1.1449e-07	-0.13063	-0.843602	0.000278265	-0.0328498	-0.824589	0.000278411	-0.0329074	-0.824597
58834402	rs62064941	2.15345e-08	-1.72791	-0.917159	5.25567e-05	-1.60041	-0.923704	5.2585e-05	-1.60047	-0.923697
58834872	rs4410065	3.83684e-08	-1.0839	-0.98359	7.49416e-05	-1.18606	-0.983244	7.50124e-05	-1.1857	-0.983245
58834939	rs117396260	5.38812e-08	-1.72794	-1.1321e-10	0.00011985	-1.69977	-1.1321e-10	0.000119925	-1.69973	-1.1321e-10
58834951	rs140627387	2.31911e-08	-1.63789	-0.933067	5.94881e-05	-1.46688	-0.933352	5.95215e-05	-1.46691	-0.933354
58835180	rs11641566	2.04299e-08	-1.71837	-0.979349	4.88528e-05	-1.6188	-0.978404	4.889e-05	-1.61863	-0.978401
58835378	rs11647582	2.01788e-08	-1.72346	-0.986629	4.55211e-05	-1.68143	-0.986404	4.55535e-05	-1.68131	-0.986403
58835517	rs76975172	5.40719e-08	-1.72441	-1.1321e-10	0.000117546	-1.71918	-1.1321e-10	0.000117618	-1.71916	-1.1321e-10
58835555	rs35684307	2.01788e-08	-1.72346	-0.986629	4.55211e-05	-1.68143	-0.986404	4.55535e-05	-1.68131	-0.986403
58835744	rs2406234	3.88143e-08	-1.07196	-0.983971	7.57364e-05	-1.17511	-0.983647	7.58083e-05	-1.17475	-0.983647
58835943	rs2086207	1.18507e-07	-0.0987315	-0.841021	0.00028835	6.02052e-06	-0.821842	0.000288501	-5.2217e-05	-0.82185
58835998	rs2086206	3.88143e-08	-1.07196	-0.983971	7.57364e-05	-1.17511	-0.983647	7.58083e-05	-1.17475	-0.983647
58836035	rs62064943	2.14125e-08	-1.72229	-0.928461	4.99325e-05	-1.6409	-0.934436	4.99598e-05	-1.64095	-0.93443
58836037	rs62064944	2.14125e-08	-1.72229	-0.928461	4.99325e-05	-1.6409	-0.934436	4.99598e-05	-1.64095	-0.93443
58836328	rs62064945	2.1506e-08	-1.71968	-0.926707	4.95714e-05	-1.64982	-0.932774	4.95986e-05	-1.64987	-0.932768
58836411	rs12600087	2.37995e-08	-1.57394	-0.971121	4.64405e-05	-1.67958	-0.968263	4.64683e-05	-1.67957	-0.96826
58836580	rs12448776	2.11625e-08	-1.71806	-0.944428	4.66857e-05	-1.69425	-0.948327	4.67181e-05	-1.69414	-0.948328
58836764	rs7200720	2.1393e-08	-1.72319	-0.928461	5.01176e-05	-1.6372	-0.934436	5.0145e-05	-1.63725	-0.93443
58836911	rs4784986	3.84288e-08	-1.08041	-0.985501	7.6096e-05	-1.16873	-0.985284	7.61691e-05	-1.16836	-0.985284
58836984	rs11644344	2.10745e-08	-1.7196	-0.947054	4.67096e-05	-1.69123	-0.950827	4.67422e-05	-1.69112	-0.950828
58837010	rs62064946	2.15193e-08	-1.71731	-0.928461	4.91623e-05	-1.65645	-0.934436	4.91894e-05	-1.65649	-0.93443
58837071	rs9930758	3.82219e-08	-1.08607	-0.985245	7.46607e-05	-1.18805	-0.985007	7.47312e-05	-1.1877	-0.985007
58837080	rs11649387	2.02098e-08	-1.7223	-0.986254	4.53956e-05	-1.68483	-0.985768	4.54278e-05	-1.68471	-0.985768
58837136	rs55903812	2.05592e-08	-1.71557	-0.975844	4.75204e-05	-1.64334	-0.981512	4.75607e-05	-1.64308	-0.981512
58837179	rs11649133	2.02098e-08	-1.7223	-0.986254	4.53956e-05	-1.68483	-0.985768	4.54278e-05	-1.68471	-0.985768
58837214	rs79759880	2.15181e-08	-1.71795	-0.927879	4.92716e-05	-1.65478	-0.933885	4.92988e-05	-1.65482	-0.933879
58837323	rs60840641	1.17528e-07	-0.115173	-0.832873	0.000285975	-0.0169272	-0.813181	0.000286124	-0.0169852	-0.813189
58837355	rs62064948	2.13136e-08	-1.72229	-0.933088	4.97143e-05	-1.6409	-0.938814	4.97415e-05	-1.64095	-0.938808
58837497	rs148623684	1.5235e-07	-1.19985e-10	-0.688543	0.000329805	-1.19985e-10	-0.68751	0.000330009	-1.19985e-10	-0.687482
58837604	rs80076912	5.38736e-08	-1.72808	-1.1321e-10	0.00011915	-1.70563	-1.1321e-10	0.000119224	-1.7056	-1.1321e-10
58837606	rs62064949	2.14558e-08	-1.7218	-0.926921	4.99144e-05	-1.64273	-0.932977	4.99417e-05	-1.64277	-0.932971
58837679	rs62064950	2.14558e-08	-1.7218	-0.926921	4.99144e-05	-1.64273	-0.932977	4.99417e-05	-1.64277	-0.932971
58837767	rs62064951	2.14558e-08	-1.7218	-0.926921	4.99144e-05	-1.64273	-0.932977	4.99417e-05	-1.64277	-0.932971
58837784	rs62066375	2.14558e-08	-1.7218	-0.926921	4.99144e-05	-1.64273	-0.932977	4.99417e-05	-1.64277	-0.932971
58837859	rs11640205	8.6597e-08	-1.25346	-1.1321e-10	0.000117688	-1.71798	-1.1321e-10	0.000117756	-1.71799	-1.1321e-10
58837913	rs62066376	2.14684e-08	-1.7218	-0.926333	4.99422e-05	-1.64273	-0.932419	4.99695e-05	-1.64277	-0.932413
58837977	rs80163245	1.19494e-07	-0.099636	-0.831822	0.000290912	-0.000925464	-0.812065	0.000291064	-0.000983686	-0.812073
58838216	rs76317888	2.14799e-08	-1.7218	-0.925801	4.99674e-05	-1.64273	-0.931915	4.99948e-05	-1.64277	-0.931908
58838262	rs56107162	2.05451e-08	-1.71989	-0.97221	4.94855e-05	-1.61344	-0.970894	4.95235e-05	-1.61326	-0.97089
58838267	rs79546818	2.16181e-08	-1.71598	-0.925207	4.91524e-05	-1.65973	-0.931351	4.91796e-05	-1.65978	-0.931345
58838413	rs150441823	2.15034e-08	-1.7213	-0.925207	4.99055e-05	-1.64453	-0.931351	4.99329e-05	-1.64458	-0.931345
58838511	rs77434374	2.15988e-08	-1.71666	-0.925426	4.92225e-05	-1.6581	-0.931559	4.92497e-05	-1.65814	-0.931553
58838556	rs75293805	2.15988e-08	-1.71666	-0.925426	4.92225e-05	-1.6581	-0.931559	4.92497e-05	-1.65814	-0.931553
58838631	rs35317979	6.55793e-07	1.75772	-0.986597	9.47572e-05	-0.948299	-0.986394	9.48085e-05	-0.948347	-0.986395
58839003	rs2007281	3.60356e-07	1.15894	-0.986572	7.12899e-05	-1.23258	-0.986672	7.13282e-05	-1.23264	-0.986672
58839211	rs12599331	2.02795e-08	-1.72102	-0.984093	4.53717e-05	-1.6881	-0.983028	4.54037e-05	-1.68798	-0.983026
58839487	rs9932967	3.86263e-08	-1.07428	-0.986507	7.5366e-05	-1.17724	-0.986419	7.54375e-05	-1.17688	-0.986419
58839535	rs62066378	2.16483e-08	-1.71731	-0.922483	4.94418e-05	-1.65645	-0.928766	4.94691e-05	-1.65649	-0.92876
58839545	rs35512562	8.56222e-08	-0.300904	-0.963873	5.81401e-05	-1.46164	-0.961521	5.81723e-05	-1.46167	-0.961517
58839780	rs12447151	2.73592e-08	-1.72159	-0.684075	6.72905e-05	-1.6104	-0.666594	6.73205e-05	-1.61051	-0.666623
58839867	rs62066379	2.15822e-08	-1.71916	-0.923693	4.96361e-05	-1.65138	-0.929914	4.96634e-05	-1.65142	-0.929908
58840550	rs144171473	1.13078e-07	-1.19985e-10	-0.98664	0.000244965	-1.19985e-10	-0.984897	0.000245108	-1.19985e-10	-0.984902
58840855	rs6499982	2.16715e-08	-1.71541	-0.923315	4.91745e-05	-1.66108	-0.929556	4.92017e-05	-1.66112	-0.92955
58840884	rs7192619	2.1757e-08	-1.71384	-0.920943	4.91163e-05	-1.66452	-0.927303	4.91435e-05	-1.66456	-0.927296
58840911	rs7199701	2.16047e-08	-1.71676	-0.925051	4.92529e-05	-1.65784	-0.931203	4.92801e-05	-1.65788	-0.931197
58841120	rs12928733	2.04609e-08	-1.7146	-0.981611	4.49689e-05	-1.69988	-0.980156	4.49998e-05	-1.69979	-0.980154
58841217	rs967852	3.72922e-08	-1.10932	-0.986611	7.29663e-05	-1.20936	-0.986651	7.30347e-05	-1.20901	-0.986651
58841546	rs12932254	3.71188e-07	1.18846	-0.986472	7.21728e-05	-1.22031	-0.986636	7.22115e-05	-1.22037	-0.986636
58841713	rs118021912	2.36222e-07	-1.19985e-10	-0.249948	0.000476186	-1.19985e-10	-0.320202	0.000476581	-1.19985e-10	-0.319964
58841729	rs62066380	2.17081e-08	-1.71609	-0.920943	4.93649e-05	-1.65947	-0.927303	4.93922e-05	-1.65951	-0.927296
58842104	rs576861819	1.50302e-07	-1.19985e-10	-0.702077	0.000325364	-1.19985e-10	-0.701068	0.000325564	-1.19985e-10	-0.701041
58842669	rs7184377	3.73641e-08	-1.10756	-0.986447	7.2808e-05	-1.21166	-0.986529	7.28756e-05	-1.21132	-0.986529
58842714	rs147125567	1.87487e-06	1.82158	-1.1321e-10	0.000612636	-0.0682405	-1.1321e-10	0.000610425	-0.0724459	-1.1321e-10
58842774	rs116303171	3.57324e-08	-1.37572	-0.762948	0.000100431	-1.13603	-0.740504	0.000100461	-1.13629	-0.740538
58842930	rs1436427	3.72949e-08	-1.10932	-0.98654	7.297e-05	-1.20936	-0.986601	7.30384e-05	-1.20901	-0.986601
58843000	rs138541617	5.40424e-08	-1.72495	-1.1321e-10	0.000121832	-1.68337	-1.1321e-10	0.00012191	-1.68332	-1.1321e-10
58843576	rs8049572	2.02883e-08	-1.72809	-0.976584	4.75813e-05	-1.64513	-0.978442	4.76172e-05	-1.64497	-0.978443
58843909	rs6499983	2.1191e-08	-1.70886	-0.952281	4.90121e-05	-1.64368	-0.950267	4.90487e-05	-1.64353	-0.950261
58843934	rs142355955	1.04752e-07	-1.06312	-1.1321e-10	0.000119386	-1.70365	-1.1321e-10	0.000119454	-1.70367	-1.1321e-10
58844113	rs6499984	3.73294e-08	-1.10932	-0.985616	7.30281e-05	-1.20936	-0.985804	7.30966e-05	-1.20901	-0.985804
58844123	rs12596795	1.32043e-07	-0.0143607	-0.817232	0.000322558	0.0868638	-0.796593	0.000322726	0.0868041	-0.796601
58844434	rs34438483	2.09965e-08	-1.69893	-0.971436	4.44808e-05	-1.71721	-0.97374	4.45093e-05	-1.71716	-0.973741
58844436	rs8054482	2.07391e-08	-1.69685	-0.985847	4.63183e-05	-1.66435	-0.986123	4.63516e-05	-1.66422	-0.986124
58844466	rs36098613	2.06471e-08	-1.71061	-0.97653	4.49923e-05	-1.70501	-0.974509	4.50228e-05	-1.70492	-0.974507
58844940	rs67219538	3.79545e-07	1.21085	-0.9866	7.28491e-05	-1.21094	-0.986676	7.28882e-05	-1.211	-0.986676
58844965	rs13380548	2.19681e-08	-1.71022	-0.914909	4.9054e-05	-1.67153	-0.921561	4.90813e-05	-1.67157	-0.921555
58845222	rs13380758	2.19277e-08	-1.7162	-0.910766	4.98587e-05	-1.65921	-0.917613	4.98863e-05	-1.65925	-0.917606
58845312	rs73555772	5.04432e-07	1.49538	-0.986668	8.23998e-05	-1.08777	-0.986655	8.24435e-05	-1.08783	-0.986655
58845457	rs62066384	2.17241e-08	-1.69245	-0.94385	4.99269e-05	-1.64263	-0.932818	4.99689e-05	-1.64239	-0.932812
58845680	rs7203783	2.30387e-08	-1.72787	-0.849682	6.10238e-05	-1.53539	-0.839354	6.11042e-05	-1.53468	-0.839345
58845709	rs62066385	2.17473e-08	-1.69245	-0.942782	4.99867e-05	-1.64263	-0.931621	5.00287e-05	-1.64239	-0.931615
58845715	rs7201840	2.31191e-08	-1.72803	-0.846032	6.16191e-05	-1.52947	-0.83557	6.17009e-05	-1.52874	-0.835561
58845878	rs62066386	2.19844e-08	-1.7162	-0.908185	4.99817e-05	-1.65921	-0.915149	5.00093e-05	-1.65925	-0.915142
58845905	rs141598656	1.03953e-07	-1.07078	-1.1321e-10	0.000119213	-1.7051	-1.1321e-10	0.00011928	-1.70512	-1.1321e-10
58845964	rs9302706	3.74255e-08	-1.10932	-0.983043	7.3204e-05	-1.20936	-0.983399	7.32727e-05	-1.20901	-0.983398
58846113	rs9673141	2.20602e-08	-1.7141	-0.906844	4.9808e-05	-1.66397	-0.913868	4.98356e-05	-1.66401	-0.913861
58846185	rs62066387	2.18433e-08	-1.69245	-0.938376	5.02333e-05	-1.64263	-0.9267	5.02756e-05	-1.64239	-0.926694
58846398	rs11645316	2.34777e-08	-1.72533	-0.83334	6.48752e-05	-1.49112	-0.822424	6.49654e-05	-1.49033	-0.822415
58846851	rs11076272	2.24093e-08	-1.72785	-0.877392	7.00206e-05	-1.36903	-0.868194	7.01371e-05	-1.36796	-0.868186
58846956	rs118129865	1.23728e-07	-1.19985e-10	-0.896639	0.000267969	-1.19985e-10	-0.895141	0.000268125	-1.19985e-10	-0.895147
58847120	rs11076273	2.26204e-08	-1.7281	-0.867766	6.96226e-05	-1.38474	-0.858179	6.97367e-05	-1.3837	-0.858171
58847217	rs11641090	2.27743e-08	-1.72785	-0.861237	7.12068e-05	-1.36903	-0.851395	7.13252e-05	-1.36796	-0.851387
58847679	rs16960546	4.07643e-08	-1.31349	-0.693422	0.000125829	-0.983288	-0.667803	0.000125861	-0.983581	-0.667842
58847832	rs6499985	3.88341e-08	-1.07831	-0.977108	8.85325e-05	-1.02495	-0.977691	8.86253e-05	-1.02449	-0.977691
58847969	rs117784038	1.19651e-07	-1.19985e-10	-0.93014	0.000260536	-1.19985e-10	-0.92327	0.000260686	-1.19985e-10	-0.923284
58848107	rs62066389	2.22816e-08	-1.69614	-0.914821	5.1688e-05	-1.64007	-0.900718	5.17316e-05	-1.63982	-0.90071
58848948	rs12446586	3.78926e-08	-1.41578	-0.66419	0.000105583	-1.18832	-0.638196	0.000105615	-1.18856	-0.638239
58848979	rs11643799	8.89693e-07	1.89	-0.813843	0.000117664	-0.885085	-0.833093	0.00011773	-0.885135	-0.833075
58849445	rs12926870	2.03382e-08	-1.72766	-0.974562	6.24361e-05	-1.3812	-0.970666	6.25373e-05	-1.38017	-0.970664
58849571	rs9926182	7.33904e-08	-0.440292	-0.978636	0.000246895	-0.0016343	-0.975413	0.000246909	-0.0021691	-0.975411
58850129	rs7194245	2.0538e-08	-1.72797	-0.964477	6.0672e-05	-1.42111	-0.95942	6.07665e-05	-1.42015	-0.959417
58850896	rs76131570	3.52983e-08	-1.4437	-0.70719	9.74391e-05	-1.22523	-0.681557	9.74697e-05	-1.22546	-0.681597
58850990	rs145814456	5.40162e-08	-1.72544	-1.1321e-10	0.00012113	-1.68915	-1.1321e-10	0.000121205	-1.68911	-1.1321e-10
58851007	rs56199242	2.34049e-08	-1.69456	-0.867218	5.48433e-05	-1.63209	-0.849443	5.48901e-05	-1.63184	-0.849432
58851058	rs16960548	3.52126e-08	-1.45013	-0.703192	9.86987e-05	-1.21656	-0.677381	9.87294e-05	-1.2168	-0.677421
58851284	rs34606766	6.61409e-07	1.76154	-0.98189	9.52618e-05	-0.946492	-0.982891	9.53134e-05	-0.94654	-0.98289
58851425	rs77107857	1.22031e-07	-0.109933	-0.80051	0.000343743	0.132091	-0.778208	0.000343926	0.132043	-0.778218
58852492	rs74382828	5.38846e-08	-1.72788	-1.1321e-10	0.000119558	-1.70221	-1.1321e-10	0.000119632	-1.70218	-1.1321e-10
58852522	rs36098667	2.07175e-08	-1.72748	-0.95626	6.03406e-05	-1.43563	-0.950374	6.04331e-05	-1.43469	-0.950372
58852918	rs12444886	2.07406e-08	-1.72748	-0.95515	6.04137e-05	-1.43563	-0.949163	6.05064e-05	-1.43469	-0.94916
58853680	rs137874560	1.35391e-07	-1.19985e-10	-0.806553	0.000293024	-1.19985e-10	-0.805757	0.000293203	-1.19985e-10	-0.805734
58853723	rs72792482	5.40338e-08	-1.72511	-1.1321e-10	0.000132845	-1.59683	-1.1321e-10	0.000132937	-1.59673	-1.1321e-10
58854036	rs7199076	2.08213e-08	-1.72748	-0.951266	6.06696e-05	-1.43563	-0.944936	6.07627e-05	-1.43469	-0.944933
58854264	rs148748048	9.97938e-08	-1.11161	-1.1321e-10	0.000118369	-1.71221	-1.1321e-10	0.000118436	-1.71223	-1.1321e-10
58855064	rs7203562	2.39584e-08	-1.70686	-0.831541	5.30977e-05	-1.67243	-0.841453	5.31276e-05	-1.67246	-0.841443
58855124	rs9941124	2.08037e-08	-1.72801	-0.951584	6.11816e-05	-1.42688	-0.945282	6.12757e-05	-1.42594	-0.945279
58855196	rs12447231	3.50207e-08	-1.49192	-0.666862	9.52439e-05	-1.29009	-0.639482	9.52751e-05	-1.29031	-0.639525
58855228	rs76663698	1.35235e-07	-1.19985e-10	-0.80771	0.000292685	-1.19985e-10	-0.806916	0.000292864	-1.19985e-10	-0.806894
58855672	rs10083735	2.00855e-08	-1.72804	-0.986677	6.03936e-05	-1.39867	-0.986459	6.04895e-05	-1.39767	-0.986459
58855762	rs113381801	1.14916e-07	-1.19985e-10	-0.970522	0.000248054	-1.19985e-10	-0.972364	0.000248201	-1.19985e-10	-0.972362
58855816	rs10083736	2.07754e-08	-1.72808	-0.952871	6.19058e-05	-1.41372	-0.94668	6.20029e-05	-1.41274	-0.946678
58855838	rs12927495	2.04671e-08	-1.71444	-0.98146	4.58952e-05	-1.67866	-0.98099	4.59287e-05	-1.67852	-0.98099
58855857	rs13337355	6.29014e-08	-0.685506	-0.887645	0.000171499	-0.470069	-0.871365	0.000171597	-0.470072	-0.871379
58855889	rs10083732	2.07746e-08	-1.72782	-0.953173	6.4296e-05	-1.37551	-0.947009	6.44011e-05	-1.37446	-0.947006
58855973	rs117505478	1.13239e-07	-1.19985e-10	-0.985219	0.000245252	-1.19985e-10	-0.983727	0.000245396	-1.19985e-10	-0.983726
58856035	rs141959371	1.37909e-07	-1.19985e-10	-0.788125	0.000298486	-1.19985e-10	-0.787289	0.000298669	-1.19985e-10	-0.787266
58856077	rs117479850	5.38725e-08	-1.7281	-1.1321e-10	0.000118907	-1.70767	-1.1321e-10	0.00011898	-1.70765	-1.1321e-10
58856620	rs2164515	3.3749e-08	-1.29078	-0.904996	6.87281e-05	-1.34466	-0.911192	6.87899e-05	-1.34436	-0.911189
58856841	rs147482511	2.07686e-08	-1.72811	-0.953173	6.23501e-05	-1.40624	-0.947009	6.24487e-05	-1.40525	-0.947006
58856905	rs144727199	5.5073e-08	-1.70606	-1.1321e-10	0.000202121	-1.17715	-1.1321e-10	0.000202224	-1.17723	-1.1321e-10
58857179	rs189093975	1.34644e-07	-1.19985e-10	-0.812088	0.000291403	-1.19985e-10	-0.811304	0.000291581	-1.19985e-10	-0.811282
58857527	rs142767036	1.34493e-07	-1.19985e-10	-0.813207	0.000291076	-1.19985e-10	-0.812426	0.000291254	-1.19985e-10	-0.812404
58857566	rs146046977	1.3553e-07	-1.19985e-10	-0.805525	0.000293326	-1.19985e-10	-0.804726	0.000293506	-1.19985e-10	-0.804704
58857659	rs11643460	6.41267e-07	1.73522	-0.986496	9.37713e-05	-0.958922	-0.986231	9.38221e-05	-0.95897	-0.986231
58857733	rs142441385	1.3553e-07	-1.19985e-10	-0.805525	0.000293326	-1.19985e-10	-0.804726	0.000293506	-1.19985e-10	-0.804704
58858039	rs4784987	2.32845e-08	-1.64202	-0.924914	4.67618e-05	-1.72755	-0.913392	4.67895e-05	-1.72754	-0.913405
58858497	rs11645135	2.06814e-08	-1.72762	-0.957867	6.19602e-05	-1.40739	-0.952132	6.20583e-05	-1.4064	-0.952129
58858531	rs117517964	1.24539e-07	-1.19985e-10	-0.890099	0.000271876	-1.19985e-10	-0.880667	0.00027203	-1.19985e-10	-0.88069
58858654	rs142024010	1.3694e-07	-1.19985e-10	-0.79518	0.000296383	-1.19985e-10	-0.794359	0.000296565	-1.19985e-10	-0.794336
58858719	rs145784080	1.34336e-07	-1.19985e-10	-0.814375	0.000290736	-1.19985e-10	-0.813596	0.000290914	-1.19985e-10	-0.813574
58858740	rs112492282	5.51021e-08	-1.70553	-1.1321e-10	0.000216762	-1.10721	-1.1321e-10	0.000216866	-1.10732	-1.1321e-10
58858895	rs188134315	7.09605e-08	-1.4526	-1.1321e-10	0.000122032	-1.68173	-1.1321e-10	0.000122103	-1.68174	-1.1321e-10
58858901	rs180899454	1.35483e-07	-1.19985e-10	-0.805873	0.000293224	-1.19985e-10	-0.805075	0.000293403	-1.19985e-10	-0.805052
58859235	rs148044267	1.35994e-07	-1.19985e-10	-0.802108	0.000294332	-1.19985e-10	-0.801302	0.000294513	-1.19985e-10	-0.801279
58859286	rs141731848	1.36153e-07	-1.19985e-10	-0.80094	0.000294677	-1.19985e-10	-0.800131	0.000294858	-1.19985e-10	-0.800108
58859287	rs144724706	1.35994e-07	-1.19985e-10	-0.802108	0.000294332	-1.19985e-10	-0.801302	0.000294513	-1.19985e-10	-0.801279
58859328	rs138325399	1.37073e-07	-1.19985e-10	-0.794205	0.000296673	-1.19985e-10	-0.793382	0.000296855	-1.19985e-10	-0.793359
58859342	rs142828739	1.37073e-07	-1.19985e-10	-0.794205	0.000296673	-1.19985e-10	-0.793382	0.000296855	-1.19985e-10	-0.793359
58859451	rs140012267	1.38313e-07	-1.19985e-10	-0.785204	0.000299361	-1.19985e-10	-0.784362	0.000299544	-1.19985e-10	-0.784339
58859896	rs149442232	1.37237e-07	-1.19985e-10	-0.793011	0.000297028	-1.19985e-10	-0.792185	0.00029721	-1.19985e-10	-0.792162
58859933	rs144838631	1.36602e-07	-1.19985e-10	-0.797647	0.000295651	-1.19985e-10	-0.796831	0.000295832	-1.19985e-10	-0.796808
58859968	rs4784988	1.44163e-07	0.0374734	-0.781252	0.000410822	0.289905	-0.757756	0.000411039	0.289855	-0.757767
58860117	rs148573963	1.38049e-07	-1.19985e-10	-0.787115	0.000298788	-1.19985e-10	-0.786277	0.000298971	-1.19985e-10	-0.786253
58860213	rs78150572	1.3694e-07	-1.19985e-10	-0.79518	0.000296383	-1.19985e-10	-0.794359	0.000296565	-1.19985e-10	-0.794336
58860626	rs140082080	1.35889e-07	-1.19985e-10	-0.802879	0.000294105	-1.19985e-10	-0.802075	0.000294285	-1.19985e-10	-0.802052
58860704	rs190802498	1.37884e-07	-1.19985e-10	-0.788312	0.00029843	-1.19985e-10	-0.787476	0.000298613	-1.19985e-10	-0.787453
58860714	rs145092072	1.38049e-07	-1.19985e-10	-0.787115	0.000298788	-1.19985e-10	-0.786277	0.000298971	-1.19985e-10	-0.786253
58860746	rs181275578	1.38049e-07	-1.19985e-10	-0.787115	0.000298788	-1.19985e-10	-0.786277	0.000298971	-1.19985e-10	-0.786253
58860985	rs118077384	1.1843e-07	-1.19985e-10	-0.940399	0.00025535	-1.19985e-10	-0.943375	0.000255503	-1.19985e-10	-0.943368
58861439	rs150813937	1.38049e-07	-1.19985e-10	-0.787115	0.000298788	-1.19985e-10	-0.786277	0.000298971	-1.19985e-10	-0.786253
58861466	rs56831121	2.27356e-08	-1.70703	-0.883756	5.26694e-05	-1.65419	-0.867783	5.27127e-05	-1.65397	-0.867774
58861600	rs138336065	1.35732e-07	-1.19985e-10	-0.80404	0.000293763	-1.19985e-10	-0.803238	0.000293943	-1.19985e-10	-0.803215
58861759	rs144067947	1.36992e-07	-1.19985e-10	-0.794798	0.000296497	-1.19985e-10	-0.793976	0.000296678	-1.19985e-10	-0.793953
58861763	rs147307250	1.36832e-07	-1.19985e-10	-0.795968	0.000296149	-1.19985e-10	-0.795149	0.00029633	-1.19985e-10	-0.795126
58861842	rs140907492	1.37137e-07	-1.19985e-10	-0.793741	0.000296811	-1.19985e-10	-0.792917	0.000296993	-1.19985e-10	-0.792894
58861863	rs546200673	1.36992e-07	-1.19985e-10	-0.794798	0.000296497	-1.19985e-10	-0.793976	0.000296678	-1.19985e-10	-0.793953
58862136	rs117750047	1.36019e-07	-1.19985e-10	-0.801923	0.000294387	-1.19985e-10	-0.801116	0.000294567	-1.19985e-10	-0.801094
58862208	rs12931677	1.94377e-07	0.43211	-0.87703	9.61407e-05	-1.04187	-0.878327	9.61867e-05	-1.04198	-0.878325
58862301	rs148416319	1.33613e-07	-1.19985e-10	-0.819776	0.000289331	-1.19985e-10	-0.818441	0.000289507	-1.19985e-10	-0.818422
58862589	rs34069258	5.40597e-08	-1.72463	-1.1321e-10	0.000192016	-1.22843	-1.1321e-10	0.000192414	-1.22695	-1.1321e-10
58862672	rs79740567	3.94996e-08	-1.41505	-0.623381	0.000110434	-1.18736	-0.594236	0.000110467	-1.18761	-0.594281
58862712	rs142514372	1.36992e-07	-1.19985e-10	-0.794798	0.000296497	-1.19985e-10	-0.793976	0.000296678	-1.19985e-10	-0.793953
58862791	rs140895035	1.33806e-07	-1.19985e-10	-0.818333	0.000289585	-1.19985e-10	-0.817563	0.000289762	-1.19985e-10	-0.817541
58863095	rs77973213	1.33806e-07	-1.19985e-10	-0.818333	0.000289585	-1.19985e-10	-0.817563	0.000289762	-1.19985e-10	-0.817541
58863197	rs140340225	1.35434e-07	-1.19985e-10	-0.806233	0.000293118	-1.19985e-10	-0.805436	0.000293297	-1.19985e-10	-0.805414
58863199	rs145403222	1.35591e-07	-1.19985e-10	-0.80508	0.000293457	-1.19985e-10	-0.804281	0.000293637	-1.19985e-10	-0.804258
58863278	rs74476789	1.35629e-07	-1.19985e-10	-0.804801	0.000293539	-1.19985e-10	-0.804001	0.000293719	-1.19985e-10	-0.803979
58863678	rs117102000	9.34064e-08	-1.17776	-1.1321e-10	0.000117307	-1.72122	-1.1321e-10	0.000117375	-1.72123	-1.1321e-10
58863791	rs143669606	1.14022e-07	-1.19985e-10	-0.978326	0.000246403	-1.19985e-10	-0.979044	0.000246548	-1.19985e-10	-0.979045
58863807	rs148081840	9.20183e-08	-1.19273	-1.1321e-10	0.000117181	-1.72229	-1.1321e-10	0.000117249	-1.7223	-1.1321e-10
58863961	rs6499986	3.34874e-08	-1.24005	-0.963495	7.28226e-05	-1.23128	-0.966705	7.28943e-05	-1.23088	-0.966707
58864314	rs6416775	2.47724e-08	-1.56329	-0.941704	4.62673e-05	-1.71986	-0.931714	4.62914e-05	-1.71992	-0.931726
58864544	rs8046516	2.04257e-08	-1.7256	-0.972329	5.77258e-05	-1.4621	-0.968209	5.78117e-05	-1.4612	-0.968207
58864570	rs146902352	1.35741e-07	-1.19985e-10	-0.80397	0.000293929	-1.19985e-10	-0.802674	0.000294109	-1.19985e-10	-0.802652
58864583	rs139289190	1.38174e-07	-1.19985e-10	-0.78621	0.000299214	-1.19985e-10	-0.784853	0.000299397	-1.19985e-10	-0.78483
58864591	rs8052902	3.13901e-08	-1.60476	-0.663466	6.46987e-05	-1.69657	-0.619701	6.47562e-05	-1.69626	-0.619708
58864728	rs12923769	1.9394e-07	0.403421	-0.850595	9.71224e-05	-1.058	-0.852041	9.7169e-05	-1.05811	-0.852039
58864901	rs72792485	5.44487e-08	-1.71746	-1.1321e-10	0.00017274	-1.33422	-1.1321e-10	0.000172882	-1.33399	-1.1321e-10
58865022	rs11646417	6.80413e-07	1.78701	-0.979034	9.69276e-05	-0.934413	-0.977635	9.69798e-05	-0.934461	-0.977637
58865619	rs78297699	1.41587e-07	-0.0450895	-0.71672	0.000402403	0.201569	-0.690125	0.000402616	0.20152	-0.690138
58865695	rs566144063	1.46496e-07	-1.19985e-10	-0.727721	0.000317109	-1.19985e-10	-0.726766	0.000317304	-1.19985e-10	-0.726739
58865800	rs12599522	1.74266e-07	0.14546	-0.6996	0.000502231	0.405243	-0.672194	0.000502495	0.405192	-0.672207
58866012	rs143887053	1.25923e-07	-1.19985e-10	-0.879053	0.000274938	-1.19985e-10	-0.869467	0.000275093	-1.19985e-10	-0.869491
58866304	rs59707716	1.4464e-07	-0.0140873	-0.726386	0.000411787	0.234755	-0.700261	0.000412004	0.234706	-0.700273
58866367	rs62066393	9.74649e-08	-0.170623	-0.964606	5.12515e-05	-1.58487	-0.964402	5.12881e-05	-1.58474	-0.964407
58866387	rs11866352	2.33452e-08	-1.57801	-0.986315	4.34661e-05	-1.72744	-0.986591	4.34911e-05	-1.72745	-0.986591
58866704	rs139368206	1.30847e-07	-1.19985e-10	-0.840695	0.000282445	-1.19985e-10	-0.842528	0.000282613	-1.19985e-10	-0.842522
58866785	rs74901485	1.37755e-07	-0.0659551	-0.723288	0.000390815	0.179222	-0.696998	0.000391022	0.179173	-0.697011
58866944	rs72622281	1.37545e-07	-0.0288813	-0.761891	0.00039048	0.218921	-0.737556	0.000390686	0.218872	-0.737568
58867330	rs4784989	1.26499e-07	0.0750962	-0.94958	0.000370678	0.368876	-0.939555	0.000370888	0.368858	-0.939559
58867411	rs34539405	1.18684e-07	-0.938257	-1.1321e-10	0.000135341	-1.57821	-1.1321e-10	0.00013544	-1.57807	-1.1321e-10
58867599	rs11859681	5.98892e-08	-0.648385	-0.97384	4.4676e-05	-1.72128	-0.965295	4.47008e-05	-1.72132	-0.965292
58867855	rs8045775	3.77281e-08	-1.52211	-0.562208	7.31626e-05	-1.62903	-0.564295	7.32312e-05	-1.62866	-0.564323
58867991	rs12921983	6.34565e-08	-1.05431	-0.51006	0.000110892	-1.27962	-0.497835	0.000111036	-1.27887	-0.497876
58868042	rs78276540	1.13086e-07	-1.19985e-10	-0.986576	0.00024456	-1.19985e-10	-0.98655	0.000244704	-1.19985e-10	-0.98655
58868315	rs79632209	8.98606e-08	-0.556387	-0.660075	0.000121475	-1.00737	-0.678929	0.000121583	-1.00707	-0.678939
58868448	rs62066394	6.20658e-08	-1.58653	-1.1321e-10	0.000155782	-1.43756	-1.1321e-10	0.00015587	-1.43758	-1.1321e-10
58868645	rs12596858	1.26671e-07	-1.19985e-10	-0.873128	0.000278384	-1.19985e-10	-0.85701	0.000278543	-1.19985e-10	-0.857029
58868755	rs77404367	7.28108e-08	-1.42686	-1.1321e-10	0.000173731	-1.32851	-1.1321e-10	0.000173872	-1.32828	-1.1321e-10
58868779	rs11641555	7.02974e-08	-0.492423	-0.969563	0.000121588	-0.723037	-0.962337	0.000121797	-0.721914	-0.962332
58868919	rs13338287	2.72018e-08	-1.71357	-0.697865	5.76683e-05	-1.72417	-0.707136	5.77019e-05	-1.72416	-0.707145
58869028	rs13338344	2.72855e-08	-1.71369	-0.694673	5.81507e-05	-1.71898	-0.703995	5.81846e-05	-1.71898	-0.704004
58869247	rs9925523	2.36171e-08	-1.65825	-0.894502	4.82393e-05	-1.71561	-0.894224	4.82692e-05	-1.7156	-0.894211
58869363	rs72622282	5.42748e-08	-0.912005	-0.808656	0.000105702	-1.03637	-0.789016	0.000105864	-1.03543	-0.78901
58869400	rs12926218	2.3107e-07	-1.19985e-10	-0.272001	0.000483997	-1.19985e-10	-0.303932	0.000484285	-1.19985e-10	-0.303927
58869423	rs72792491	2.71277e-08	-1.69712	-0.717046	5.64564e-05	-1.72654	-0.726	5.64892e-05	-1.72654	-0.726009
58869468	rs117488231	7.96465e-08	-1.33712	-1.1321e-10	0.000125166	-1.65637	-1.1321e-10	0.00012523	-1.65645	-1.1321e-10
58869626	rs28829904	4.82204e-08	-0.858039	-0.980899	0.000107681	-0.830812	-0.976027	0.00010783	-0.830018	-0.976027
58869706	rs62066395	7.57221e-08	-1.38765	-1.1321e-10	0.000125075	-1.6571	-1.1321e-10	0.000125134	-1.65721	-1.1321e-10
58870038	rs60253058	2.49767e-08	-1.59313	-0.903648	5.316e-05	-1.60342	-0.909289	5.31913e-05	-1.60341	-0.909293
58870238	rs55879623	2.52251e-08	-1.70238	-0.784506	5.35063e-05	-1.71396	-0.79225	5.35363e-05	-1.71398	-0.792258
58870347	rs76849423	2.16622e-07	-1.19985e-10	-0.336567	0.000454413	-1.19985e-10	-0.367005	0.000454683	-1.19985e-10	-0.367
58870768	rs28420703	2.83659e-08	-1.48568	-0.883854	5.92953e-05	-1.51334	-0.890144	5.93306e-05	-1.51333	-0.890148
58871279	rs9937012	2.15035e-08	-1.72437	-0.922132	4.89547e-05	-1.67241	-0.922702	4.89842e-05	-1.67241	-0.92269
58871339	rs141887970	1.16614e-07	-1.19985e-10	-0.955852	0.000251921	-1.19985e-10	-0.956895	0.000252068	-1.19985e-10	-0.956904
58871913	rs138603037	1.13125e-07	-1.19985e-10	-0.986224	0.000244583	-1.19985e-10	-0.986455	0.000244728	-1.19985e-10	-0.986455
58872527	rs72622283	9.42196e-08	-0.257659	-0.911434	0.000155936	-0.540507	-0.896057	0.000156214	-0.539321	-0.896051
58872541	rs56122378	2.55343e-08	-1.70548	-0.769222	5.41913e-05	-1.71624	-0.777256	5.42217e-05	-1.71626	-0.777264
58872561	rs58834585	2.73114e-08	-1.69464	-0.712774	5.66658e-05	-1.72704	-0.7218	5.66988e-05	-1.72704	-0.721809
58872564	rs116865693	2.95625e-08	-1.56923	-0.758987	5.45311e-05	-1.72515	-0.762088	5.45632e-05	-1.72515	-0.76209
58872573	rs72622284	9.12889e-08	-0.291267	-0.909425	0.000151634	-0.57069	-0.893854	0.000151902	-0.569519	-0.893848
58872900	rs140836760	9.70377e-08	-0.221883	-0.917739	0.000123935	-0.740498	-0.925756	0.000124052	-0.740143	-0.925758
58873814	rs72792496	2.27147e-08	-1.65935	-0.93236	4.57091e-05	-1.72557	-0.938143	4.57364e-05	-1.72557	-0.938134
58874172	rs62066399	7.30676e-08	-1.42334	-1.1321e-10	0.000123119	-1.67286	-1.1321e-10	0.000123179	-1.67296	-1.1321e-10
58874212	rs1965920	5.83497e-08	-0.904886	-0.74338	0.000104088	-1.11905	-0.721726	0.000104229	-1.11829	-0.721719
58874284	rs13338016	2.61349e-08	-1.62705	-0.824403	5.6872e-05	-1.61388	-0.831333	5.69054e-05	-1.61387	-0.83134
58874611	rs75443774	8.16586e-08	-0.409887	-0.902287	0.00013712	-0.679111	-0.886045	0.000137354	-0.678003	-0.886039
58874680	rs13339172	5.19794e-08	-0.785905	-0.977969	0.000113173	-0.784972	-0.972124	0.000113332	-0.784153	-0.972125
58876056	rs143849801	1.3119e-07	-0.838075	-1.1321e-10	0.000656265	0.000553626	-1.1321e-10	0.000656954	0.0010129	-1.1321e-10
58876059	rs148276549	1.18309e-06	1.36117	-1.1321e-10	0.00147676	0.811596	-1.1321e-10	0.00147427	0.809314	-1.1321e-10
58876545	rs1471457	5.5033e-08	-1.00266	-0.704129	0.000103666	-1.16401	-0.68083	0.000103803	-1.16329	-0.680822
58876730	rs28648702	2.38259e-08	-1.63383	-0.910117	5.18265e-05	-1.6211	-0.917013	5.18578e-05	-1.62109	-0.917003
58876885	rs62066430	7.14053e-08	-1.44635	-1.1321e-10	0.00012195	-1.6824	-1.1321e-10	0.000122011	-1.68249	-1.1321e-10
58876896	rs139280936	1.14548e-07	-1.19985e-10	-0.973725	0.000249261	-1.19985e-10	-0.967511	0.000249403	-1.19985e-10	-0.967533
58877075	rs7187286	2.14374e-08	-1.69518	-0.954408	4.54964e-05	-1.70955	-0.958828	4.55223e-05	-1.70958	-0.958821
58877446	rs78376908	7.69686e-08	-1.37132	-1.1321e-10	0.00028412	-0.836616	-1.1321e-10	0.000284292	-0.836598	-1.1321e-10
58877671	rs62066431	7.11687e-08	-1.44967	-1.1321e-10	0.000121788	-1.68373	-1.1321e-10	0.000121849	-1.68382	-1.1321e-10
58877747	rs9935759	8.04764e-08	-1.32676	-1.1321e-10	0.0001842	-1.26999	-1.1321e-10	0.00018435	-1.26976	-1.1321e-10
58878032	rs9936020	2.6746e-08	-1.59489	-0.833446	5.68126e-05	-1.60511	-0.841146	5.68461e-05	-1.6051	-0.841151
58878123	rs9929005	6.66727e-08	-1.51493	-1.1321e-10	0.000161893	-1.39907	-1.1321e-10	0.000162021	-1.39887	-1.1321e-10
58878524	rs79080282	1.29371e-07	-1.19985e-10	-0.852036	0.000284996	-1.19985e-10	-0.833536	0.000285159	-1.19985e-10	-0.833556
58878592	rs72794411	2.05165e-08	-1.71236	-0.981128	4.39255e-05	-1.72065	-0.982866	4.39516e-05	-1.72065	-0.982863
58878621	rs13338289	2.83915e-08	-1.55646	-0.812166	6.01915e-05	-1.56809	-0.82039	6.02269e-05	-1.56809	-0.820395
58880575	rs190810426	1.13074e-07	-1.19985e-10	-0.986677	0.000244534	-1.19985e-10	-0.986659	0.000244678	-1.19985e-10	-0.986659
58880623	rs13336619	4.08698e-08	-1.33348	-0.670852	9.15969e-05	-1.27717	-0.69144	9.1672e-05	-1.27695	-0.691435
58880824	rs181276922	2.3962e-07	-1.19985e-10	-0.235667	0.000501499	-1.19985e-10	-0.268409	0.000501798	-1.19985e-10	-0.268404
58881239	rs6499987	2.13002e-08	-1.69145	-0.96455	4.52001e-05	-1.70673	-0.968183	4.52257e-05	-1.70676	-0.968177
58881438	rs56381286	6.80351e-08	-1.4947	-1.1321e-10	0.000119761	-1.70051	-1.1321e-10	0.000119823	-1.70059	-1.1321e-10
58881677	rs74806526	8.01939e-08	-1.33027	-1.1321e-10	0.000183509	-1.27375	-1.1321e-10	0.000183659	-1.27352	-1.1321e-10
58881897	rs2306237	3.67316e-08	-1.22263	-0.888453	7.91225e-05	-1.24501	-0.870006	7.9259e-05	-1.24388	-0.87
58882354	rs13334829	2.19757e-08	-1.69696	-0.92782	4.65851e-05	-1.71088	-0.933847	4.66118e-05	-1.71091	-0.933838
58882380	rs13334839	3.54879e-08	-1.21143	-0.934097	7.6106e-05	-1.23406	-0.919824	7.62381e-05	-1.23292	-0.91982
58882453	rs13335901	3.49505e-08	-1.23371	-0.927083	7.50559e-05	-1.25583	-0.911943	7.51844e-05	-1.25472	-0.911939
58882646	rs62066433	6.78076e-08	-1.49805	-1.1321e-10	0.000119624	-1.70166	-1.1321e-10	0.000119686	-1.70173	-1.1321e-10
58882919	rs72794423	2.06659e-08	-1.70967	-0.976568	4.40232e-05	-1.72232	-0.97897	4.40494e-05	-1.72232	-0.978966
58883698	rs9924147	6.79501e-08	-1.49595	-1.1321e-10	0.00016574	-1.37559	-1.1321e-10	0.000165872	-1.37538	-1.1321e-10
58884175	rs11646521	2.28306e-07	0.591906	-0.875942	0.000354573	0.242673	-0.857769	0.000355332	0.244212	-0.85776
58884350	rs148732101	1.13098e-07	-1.19985e-10	-0.986467	0.000244619	-1.19985e-10	-0.986311	0.000244763	-1.19985e-10	-0.986311
58884383	rs144917312	1.75372e-07	-0.547812	-1.1321e-10	0.000235502	-1.02429	-1.1321e-10	0.000235677	-1.02414	-1.1321e-10
58884603	rs72794427	6.96719e-08	-1.47092	-1.1321e-10	0.00012079	-1.69196	-1.1321e-10	0.000120851	-1.69204	-1.1321e-10
58884681	rs9926959	6.88798e-08	-1.48236	-1.1321e-10	0.000168531	-1.35889	-1.1321e-10	0.000168666	-1.35868	-1.1321e-10
58885150	rs118064047	9.19516e-08	-1.19346	-1.1321e-10	0.000133966	-1.58842	-1.1321e-10	0.000134032	-1.58853	-1.1321e-10
58885242	rs7201651	2.1747e-08	-1.6987	-0.936549	4.6143e-05	-1.71217	-0.942098	4.61694e-05	-1.71219	-0.942089
58885280	rs2406235	6.89554e-08	-1.48126	-1.1321e-10	0.000161556	-1.40116	-1.1321e-10	0.000161683	-1.40096	-1.1321e-10
58885559	rs75868537	5.71239e-08	-1.6695	-1.1321e-10	0.00011658	-1.72743	-1.1321e-10	0.000116648	-1.72744	-1.1321e-10
58885751	rs62066434	2.17645e-08	-1.69696	-0.937477	4.61619e-05	-1.71088	-0.942973	4.61883e-05	-1.71091	-0.942964
58886026	rs141186003	1.13108e-07	-1.19985e-10	-0.986373	0.000244569	-1.19985e-10	-0.986513	0.000244713	-1.19985e-10	-0.986513
58886403	rs9932541	2.04425e-08	-1.72265	-0.974457	4.4693e-05	-1.70908	-0.977115	4.47196e-05	-1.70908	-0.977111
58886477	rs2169899	6.64696e-08	-1.51798	-1.1321e-10	0.000161281	-1.40287	-1.1321e-10	0.000161408	-1.40267	-1.1321e-10
58886531	rs9932019	2.12945e-08	-1.69334	-0.962935	4.52021e-05	-1.70816	-0.966703	4.52278e-05	-1.70819	-0.966698
58886562	rs77680588	2.43011e-07	-1.19985e-10	-0.221612	0.000508095	-1.19985e-10	-0.255344	0.000508396	-1.19985e-10	-0.25534
58886627	rs9932112	2.13888e-08	-1.68952	-0.962337	4.53592e-05	-1.70524	-0.966154	4.53848e-05	-1.70527	-0.966149
58886916	rs143180496	6.041e-07	-1.19985e-10	0.689019	0.0013268	-1.19985e-10	0.704517	0.00132759	-1.19985e-10	0.704517
58886943	rs62066435	6.91851e-08	-1.47794	-1.1321e-10	0.000120476	-1.69456	-1.1321e-10	0.000120538	-1.69464	-1.1321e-10
58887567	rs77664995	1.131e-07	-1.19985e-10	-0.986448	0.000244556	-1.19985e-10	-0.986566	0.0002447	-1.19985e-10	-0.986566
58887890	rs62066436	6.84739e-08	-1.48827	-1.1321e-10	0.00012003	-1.69827	-1.1321e-10	0.000120091	-1.69835	-1.1321e-10
58888023	rs9935959	2.17887e-08	-1.68549	-0.947839	4.61171e-05	-1.70213	-0.952704	4.61431e-05	-1.70216	-0.952696
58888168	rs922488	3.14748e-07	0.936443	-0.89939	0.000476758	0.564097	-0.8831	0.000477843	0.565772	-0.883091
58888269	rs72794431	2.06569e-08	-1.71718	-0.969488	4.45562e-05	-1.71659	-0.97267	4.45827e-05	-1.71659	-0.972665
58888471	rs922487	1.04301e-07	-0.0919245	-0.975515	0.000236104	-0.0526698	-0.969069	0.000236503	-0.0515689	-0.969069
58888661	rs139589864	1.13093e-07	-1.19985e-10	-0.986511	0.000244546	-1.19985e-10	-0.986609	0.00024469	-1.19985e-10	-0.986609
58888671	rs66506082	1.39595e-07	0.138628	-0.914601	0.000254989	-0.0468329	-0.897959	0.000255519	-0.045352	-0.897954
58888817	rs72794436	6.84739e-08	-1.48827	-1.1321e-10	0.00012003	-1.69827	-1.1321e-10	0.000120091	-1.69835	-1.1321e-10
58889195	rs75265828	1.13345e-07	-1.19985e-10	-0.984286	0.000245231	-1.19985e-10	-0.983813	0.000245375	-1.19985e-10	-0.983813
58889284	rs55647056	3.41659e-08	-1.22909	-0.954402	4.63728e-05	-1.69596	-0.953338	4.64012e-05	-1.69593	-0.953343
58889589	rs11076274	3.12861e-07	0.934828	-0.903791	0.000446537	0.503442	-0.887931	0.00044753	0.505066	-0.887923
58889704	rs62066437	5.68947e-08	-1.67352	-1.1321e-10	0.000117821	-1.71685	-1.1321e-10	0.000117895	-1.71681	-1.1321e-10
58889813	rs11641857	2.87243e-07	0.865311	-0.919705	0.000436974	0.498157	-0.904294	0.000437958	0.499808	-0.904286
58889816	rs9938998	2.12972e-08	-1.72676	-0.929387	4.86365e-05	-1.66631	-0.93533	4.86657e-05	-1.6663	-0.935321
58889910	rs16960574	3.48384e-08	-1.67161	-0.492394	8.99904e-05	-1.48374	-0.502569	9.0032e-05	-1.48389	-0.502542
58889971	rs11642238	3.15716e-07	0.959589	-0.919467	0.000477019	0.585569	-0.904025	0.000478107	0.587252	-0.904017
58890148	rs75692399	1.13106e-07	-1.19985e-10	-0.986394	0.000244642	-1.19985e-10	-0.986217	0.000244786	-1.19985e-10	-0.986217
58890162	rs9937054	2.16727e-08	-1.71597	-0.922699	4.66559e-05	-1.71422	-0.928989	4.66846e-05	-1.71421	-0.928979
58890600	rs8057490	5.40932e-08	-0.983735	-0.740277	0.000117902	-0.958465	-0.757689	0.000118008	-0.958161	-0.757687
58891384	rs141841233	1.1309e-07	-1.19985e-10	-0.986539	0.000244542	-1.19985e-10	-0.986626	0.000244686	-1.19985e-10	-0.986626
58891469	rs9931709	2.13193e-08	-1.72333	-0.931782	4.5632e-05	-1.72781	-0.937596	4.56592e-05	-1.72781	-0.937587
58891610	rs2045954	1.19389e-07	-0.133526	-0.798805	0.000216641	-0.3297	-0.778071	0.000217017	-0.32856	-0.778064
58891754	rs28448586	4.78939e-08	-1.28883	-0.556903	0.000107348	-1.22953	-0.580409	0.000107436	-1.22929	-0.580409
58892266	rs117402665	1.13293e-07	-1.19985e-10	-0.984746	0.000244908	-1.19985e-10	-0.985131	0.000245052	-1.19985e-10	-0.985131
58892655	rs8049202	5.45176e-08	-0.97924	-0.736956	0.000118822	-0.953895	-0.754487	0.000118929	-0.953589	-0.754485
58892707	rs28844606	8.04511e-08	-1.32707	-1.1321e-10	0.000184138	-1.27033	-1.1321e-10	0.000184288	-1.2701	-1.1321e-10
58892778	rs9934260	6.77056e-08	-1.49955	-1.1321e-10	0.000165005	-1.38004	-1.1321e-10	0.000165136	-1.37983	-1.1321e-10
58892885	rs72794438	5.71132e-08	-1.66969	-1.1321e-10	0.000117135	-1.72268	-1.1321e-10	0.000117208	-1.72265	-1.1321e-10
58893434	rs9937503	2.3917e-08	-1.65077	-0.889357	5.08253e-05	-1.66338	-0.894235	5.08552e-05	-1.66338	-0.894242
58893589	rs970169	2.12332e-07	0.577529	-0.934097	0.000330417	0.234894	-0.92055	0.000331093	0.23634	-0.920543
58893833	rs970168	2.13908e-07	0.570497	-0.919673	0.000344869	0.261704	-0.904552	0.000345607	0.263246	-0.904545
58894043	rs12599639	1.21219e-07	-1.19985e-10	-0.917118	0.000265941	-1.19985e-10	-0.902735	0.000266095	-1.19985e-10	-0.902749
58894044	rs9937406	4.58881e-08	-1.29856	-0.589958	0.000102882	-1.2399	-0.612529	0.000102967	-1.23966	-0.612529
58894440	rs80156259	2.56799e-07	-1.19985e-10	-0.166429	0.000535256	-1.19985e-10	-0.203266	0.000535578	-1.19985e-10	-0.203254
58895640	rs8050491	2.06504e-07	0.570497	-0.954897	0.000331169	0.261704	-0.945089	0.000331877	0.263246	-0.945083
58895839	rs716802	1.33175e-07	0.16271	-0.985765	0.000305791	0.223562	-0.986673	0.000306329	0.224732	-0.986673
58896051	rs113379344	1.80281e-07	-1.19985e-10	-0.520204	0.000382888	-1.19985e-10	-0.538268	0.000383115	-1.19985e-10	-0.538265
58896274	rs9923622	6.69301e-08	-1.51107	-1.1321e-10	0.00016267	-1.39429	-1.1321e-10	0.000162799	-1.39409	-1.1321e-10
58896394	rs72622285	2.87885e-07	0.888154	-0.940313	0.00043561	0.519325	-0.928589	0.000436593	0.520984	-0.928583
58896461	rs62066438	5.73171e-08	-1.66612	-1.1321e-10	0.000117016	-1.7237	-1.1321e-10	0.000117088	-1.72367	-1.1321e-10
58896703	rs146517605	1.13075e-07	-1.19985e-10	-0.98667	0.00024453	-1.19985e-10	-0.986673	0.000244674	-1.19985e-10	-0.986673
58896852	rs8052222	1.21028e-07	-1.19985e-10	-0.918698	0.00026133	-1.19985e-10	-0.920227	0.000261489	-1.19985e-10	-0.920208
58897448	rs76698942	8.19973e-08	-0.402378	-0.905657	0.000108626	-0.885558	-0.912546	0.000108725	-0.885229	-0.912552
58897492	rs72794439	2.11443e-08	-1.71321	-0.950139	4.51968e-05	-1.72005	-0.954941	4.52238e-05	-1.72004	-0.954933
58897650	rs9921202	2.79301e-08	-1.61719	-0.767821	5.7781e-05	-1.64953	-0.779817	5.78154e-05	-1.64955	-0.779797
58897739	rs143391601	1.13081e-07	-1.19985e-10	-0.986618	0.000244566	-1.19985e-10	-0.986525	0.00024471	-1.19985e-10	-0.986525
58897751	rs4784060	2.82878e-07	0.916131	-0.985837	0.000419722	0.537052	-0.983472	0.000420664	0.538707	-0.983473
58898095	rs146717200	1.13079e-07	-1.19985e-10	-0.986634	0.00024456	-1.19985e-10	-0.986552	0.000244704	-1.19985e-10	-0.986552
58898185	rs4784991	2.8196e-07	0.913249	-0.986206	0.000404535	0.500969	-0.984244	0.000405444	0.502627	-0.984245
58898214	rs4784061	1.24293e-07	-0.0531096	-0.838971	0.000223815	-0.254329	-0.820864	0.00022421	-0.253159	-0.820857
58898652	rs1020979	1.21823e-07	-0.073177	-0.838971	0.000213195	-0.302941	-0.820864	0.000213568	-0.301788	-0.820857
58898899	rs62066439	5.50602e-08	-1.70629	-1.1321e-10	0.000118551	-1.71067	-1.1321e-10	0.000118626	-1.71063	-1.1321e-10
58898972	rs368275608	1.37558e-07	-1.19985e-10	-0.790677	0.000295373	-1.19985e-10	-0.797771	0.00029555	-1.19985e-10	-0.797761
58900070	rs2045952	7.31865e-08	-0.591315	-0.830395	0.000124841	-0.847187	-0.811784	0.00012502	-0.846348	-0.811777
58900214	rs2045951	1.37496e-07	0.0392662	-0.830395	0.000214519	-0.305828	-0.811784	0.000214883	-0.304732	-0.811777
58900330	rs8048244	3.19458e-07	0.969958	-0.918053	0.000448238	0.542665	-0.923352	0.000449241	0.544319	-0.92336
58900389	rs9921485	3.20753e-08	-1.28055	-0.966086	7.81002e-05	-1.16921	-0.958805	7.81655e-05	-1.16896	-0.958814
58900642	rs74365645	1.2094e-07	-1.19985e-10	-0.919427	0.000261142	-1.19985e-10	-0.920948	0.000261301	-1.19985e-10	-0.92093
58900991	rs9935162	9.1879e-08	-0.228577	-0.965671	0.000149807	-0.502999	-0.973664	0.00015006	-0.501905	-0.97366
58901029	rs76244992	2.86453e-07	0.82924	-0.886386	0.000406204	0.413725	-0.892882	0.000407093	0.415332	-0.892892
58901031	rs78800618	1.83711e-07	-1.19985e-10	-0.50136	0.00039003	-1.19985e-10	-0.519789	0.000390261	-1.19985e-10	-0.519786
58901473	rs59420300	1.20059e-07	-1.19985e-10	-0.92674	0.000259261	-1.19985e-10	-0.928175	0.000259419	-1.19985e-10	-0.928157
58901505	rs150743824	1.13088e-07	-1.19985e-10	-0.986553	0.00024459	-1.19985e-10	-0.986429	0.000244734	-1.19985e-10	-0.986429
58901813	rs75879994	2.80061e-07	-0.0797118	-1.1321e-10	0.000271932	-0.880459	-1.1321e-10	0.000272181	-0.880133	-1.1321e-10
58901918	rs4784992	3.32103e-08	-1.24466	-0.967197	7.33949e-05	-1.23007	-0.960091	7.34558e-05	-1.22982	-0.960099
58902018	rs4784993	2.26971e-08	-1.66916	-0.923325	5.04868e-05	-1.65262	-0.911678	5.05179e-05	-1.65259	-0.91168
58902184	rs79545574	1.48689e-07	-0.712866	-1.1321e-10	0.00073074	0.108047	-1.1321e-10	0.000731445	0.108421	-1.1321e-10
58902278	rs72794442	2.23773e-08	-1.6919	-0.914773	5.57313e-05	-1.54389	-0.921577	5.57648e-05	-1.54389	-0.921566
58902286	rs4784994	3.39165e-08	-1.56772	-0.623102	6.93124e-05	-1.64118	-0.606205	6.93558e-05	-1.64115	-0.606202
58902367	rs4784995	3.30124e-08	-1.50391	-0.713924	7.46337e-05	-1.47801	-0.695407	7.46756e-05	-1.47804	-0.695411
58902521	rs6499988	8.15955e-08	-0.326543	-0.986403	0.000151378	-0.479698	-0.986535	0.000151597	-0.478842	-0.986535
58902763	rs28391230	1.75595e-07	0.190288	-0.736826	0.000230084	-0.312509	-0.735059	0.000230507	-0.311301	-0.735019
58902803	rs62066440	5.55269e-08	-1.69785	-1.1321e-10	0.000116996	-1.72387	-1.1321e-10	0.000117067	-1.72386	-1.1321e-10
58903040	rs4784996	9.69202e-08	-0.184131	-0.956702	0.000131743	-0.645909	-0.959246	0.000131951	-0.644908	-0.959259
58903197	rs79756030	4.38517e-08	-0.947238	-0.986669	5.55313e-05	-1.48306	-0.986007	5.55557e-05	-1.48321	-0.986007
58903247	rs111720209	2.41585e-07	-1.19985e-10	-0.2275	0.000513272	-1.19985e-10	-0.245206	0.000513572	-1.19985e-10	-0.24521
58903288	rs12446057	1.68101e-07	0.266676	-0.856829	0.000561531	0.725267	-0.880612	0.000562484	0.726358	-0.880598
58903369	rs8059521	7.30764e-08	-0.436668	-0.986548	0.000232172	-0.0523076	-0.986226	0.000232511	-0.0514357	-0.986226
58903628	rs28446994	6.37528e-08	-1.55971	-1.1321e-10	0.000177067	-1.30948	-1.1321e-10	0.000177213	-1.30925	-1.1321e-10
58903765	rs13330823	2.90457e-08	-1.46433	-0.88152	7.69645e-05	-1.26052	-0.88215	7.70285e-05	-1.26027	-0.882154
58903788	rs72794443	5.38782e-08	-1.728	-1.1321e-10	0.000120049	-1.69811	-1.1321e-10	0.000120124	-1.69807	-1.1321e-10
58903844	rs12444160	6.66559e-07	0.787408	-1.1321e-10	0.00263145	1.38928	-1.1321e-10	0.00263371	1.38955	-1.1321e-10
58903873	rs112818328	7.47893e-08	-1.40005	-1.1321e-10	0.000223857	-1.07501	-1.1321e-10	0.000224055	-1.07471	-1.1321e-10
58903971	rs9931061	1.30893e-07	-0.840342	-1.1321e-10	0.000433444	-0.414248	-1.1321e-10	0.000433882	-0.413829	-1.1321e-10
58904083	rs8046364	1.23182e-07	0.0797668	-0.980826	0.000368448	0.405717	-0.982428	0.000369155	0.407046	-0.98243
58904335	rs148981428	1.36459e-07	-1.19985e-10	-0.798696	0.000292441	-1.19985e-10	-0.80775	0.000292614	-1.19985e-10	-0.807746
58904347	rs59892086	1.32142e-07	0.153743	-0.984587	0.000279728	0.13349	-0.985682	0.00028007	0.134123	-0.985684
58904559	rs58819165	3.57807e-07	1.07055	-0.905279	0.000798231	1.11128	-0.914895	0.000799367	1.11212	-0.914903
58904682	rs60051015	3.15525e-07	0.996069	-0.956552	0.000668254	0.97169	-0.953033	0.000669167	0.972452	-0.953019
58905321	rs112516714	1.41404e-07	-0.763102	-1.1321e-10	0.000183736	-1.27251	-1.1321e-10	0.000183626	-1.2737	-1.1321e-10
58905374	rs138519652	1.37881e-07	-1.19985e-10	-0.788327	0.00029557	-1.19985e-10	-0.797107	0.000295745	-1.19985e-10	-0.797102
58905404	rs12599248	3.13529e-07	1.01895	-0.985783	0.000661183	0.994474	-0.986454	0.000662079	0.995239	-0.986455
58905937	rs7500380	3.16622e-07	0.996069	-0.95308	0.000670912	0.97169	-0.949065	0.000671828	0.972452	-0.949051
58906126	rs28609918	6.67951e-08	-1.51309	-1.1321e-10	0.000189923	-1.2394	-1.1321e-10	0.000190083	-1.23914	-1.1321e-10
58906330	rs149935469	1.38208e-07	-1.19985e-10	-0.785961	0.000296254	-1.19985e-10	-0.794794	0.00029643	-1.19985e-10	-0.794789
58906374	rs144011633	1.38037e-07	-1.19985e-10	-0.787202	0.000295895	-1.19985e-10	-0.796007	0.000296071	-1.19985e-10	-0.796002
58906375	rs62066444	3.13354e-07	1.01895	-0.986341	0.000661047	0.994474	-0.98666	0.000661943	0.995239	-0.98666
58906395	rs140012428	1.36932e-07	-1.19985e-10	-0.795233	0.000293581	-1.19985e-10	-0.803857	0.000293756	-1.19985e-10	-0.803853
58906594	rs11076275	3.33016e-07	1.04424	-0.950767	0.000705621	1.01964	-0.946576	0.00070659	1.02041	-0.946562
58906888	rs7206213	6.90655e-08	-0.559597	-0.920069	0.000160742	-0.490965	-0.915249	0.000161016	-0.489868	-0.915231
58907173	rs113369655	3.60509e-08	-1.21396	-0.91583	5.57471e-05	-1.54801	-0.917179	5.57395e-05	-1.54873	-0.917181
58907867	rs75444863	3.34917e-07	1.04424	-0.945076	0.000709356	1.01964	-0.941297	0.000710331	1.02041	-0.941282
58907916	rs13336478	6.61415e-08	-1.52292	-1.1321e-10	0.000187117	-1.25428	-1.1321e-10	0.000187275	-1.25402	-1.1321e-10
58908274	rs146079871	5.41883e-08	-1.72226	-1.1321e-10	0.000118524	-1.7109	-1.1321e-10	0.000118591	-1.71092	-1.1321e-10
58908658	rs147272705	1.38415e-07	-1.19985e-10	-0.784466	0.000296531	-1.19985e-10	-0.79386	0.000296707	-1.19985e-10	-0.793856
58909036	rs62067767	3.13533e-07	1.01895	-0.985772	0.000662371	0.994474	-0.98466	0.00066327	0.995239	-0.984657
58909102	rs145087411	1.37557e-07	-1.19985e-10	-0.790683	0.000294736	-1.19985e-10	-0.79993	0.000294911	-1.19985e-10	-0.799926
58909208	rs113322999	3.74884e-08	-1.16859	-0.922096	5.69323e-05	-1.52077	-0.923384	5.69215e-05	-1.52154	-0.923386
58909258	rs137891147	1.38858e-07	-1.19985e-10	-0.781267	0.000297459	-1.19985e-10	-0.790737	0.000297635	-1.19985e-10	-0.790732
58909466	rs372747728	1.13659e-07	-1.19985e-10	-0.981518	0.000246096	-1.19985e-10	-0.980292	0.00024624	-1.19985e-10	-0.980295
58909576	rs181981892	1.37557e-07	-1.19985e-10	-0.790683	0.000294736	-1.19985e-10	-0.79993	0.000294911	-1.19985e-10	-0.799926
58909634	rs147395320	2.46922e-07	-1.19985e-10	-0.20565	0.000520979	-1.19985e-10	-0.230302	0.000521297	-1.19985e-10	-0.230281
58910184	rs76714545	1.37819e-07	-1.19985e-10	-0.788782	0.000295284	-1.19985e-10	-0.798075	0.000295459	-1.19985e-10	-0.798071
58910233	rs143494568	1.3799e-07	-1.19985e-10	-0.787538	0.000295643	-1.19985e-10	-0.79686	0.000295818	-1.19985e-10	-0.796856
58910280	rs146344573	7.86061e-08	-0.407318	-0.942954	9.11706e-05	-1.02272	-0.950558	9.12546e-05	-1.02239	-0.95056
58910419	rs150076436	1.37961e-07	-1.19985e-10	-0.787751	0.000294789	-1.19985e-10	-0.799751	0.000294965	-1.19985e-10	-0.799744
58910420	rs190894298	1.32393e-07	-1.19985e-10	-0.828943	0.000283271	-1.19985e-10	-0.839608	0.00028344	-1.19985e-10	-0.839601
58910449	rs182654516	1.0205e-07	-1.08926	-1.1321e-10	0.000253227	-0.951726	-1.1321e-10	0.0002534	-0.951634	-1.1321e-10
58910764	rs11643045	4.89911e-07	1.30531	-0.825804	0.000761849	0.991426	-0.841689	0.000762767	0.99205	-0.841698
58911022	rs138098157	8.67609e-08	-1.25156	-1.1321e-10	0.00013867	-1.55392	-1.1321e-10	0.000138755	-1.55389	-1.1321e-10
58911423	rs140196677	4.98312e-07	1.32923	-0.83272	0.000820579	1.07225	-0.848251	0.000821572	1.07288	-0.84826
58911464	rs189679427	5.59255e-08	-1.6907	-1.1321e-10	0.000116895	-1.72474	-1.1321e-10	0.000116965	-1.72473	-1.1321e-10
58911791	rs148159545	4.96174e-07	1.32923	-0.837021	0.000817241	1.07225	-0.852328	0.00081823	1.07288	-0.852336
58912812	rs147765356	1.38813e-07	-1.19985e-10	-0.781595	0.000297363	-1.19985e-10	-0.791057	0.00029754	-1.19985e-10	-0.791052
58912830	rs141474362	1.37453e-07	-1.19985e-10	-0.791435	0.00029452	-1.19985e-10	-0.800665	0.000294695	-1.19985e-10	-0.80066
58912986	rs11646029	9.04627e-08	-0.339873	-0.86991	0.000206672	-0.291413	-0.863466	0.000207044	-0.290225	-0.863443
58913004	rs62067772	5.39485e-08	-1.72669	-1.1321e-10	0.000121643	-1.68492	-1.1321e-10	0.000121722	-1.68486	-1.1321e-10
58913784	rs62067773	2.65592e-07	-0.132759	-1.1321e-10	0.000696183	0.0596016	-1.1321e-10	0.000696341	0.0592382	-1.1321e-10
58913850	rs11646347	3.24689e-07	1.04424	-0.976091	0.000687372	1.01964	-0.972779	0.000688312	1.02041	-0.972771
58914064	rs11640898	3.60084e-07	1.06732	-0.895703	0.000764738	1.04262	-0.889102	0.000765796	1.04339	-0.88908
58914187	rs75082502	4.02929e-08	-1.07661	-0.941932	5.91221e-05	-1.46341	-0.943003	5.91049e-05	-1.46428	-0.943004
58914598	rs62067774	3.6253e-07	1.06732	-0.888934	0.000770115	1.04262	-0.882095	0.000771181	1.04339	-0.882072
58914758	rs145108317	1.38976e-07	-1.19985e-10	-0.780418	0.000297705	-1.19985e-10	-0.789907	0.000297882	-1.19985e-10	-0.789903
58914795	rs56361283	3.36143e-07	1.04541	-0.942598	0.000750888	1.08596	-0.950717	0.000751957	1.0868	-0.950721
58914908	rs73557658	1.35573e-07	-1.19985e-10	-0.805208	0.000292551	-1.19985e-10	-0.807374	0.000292731	-1.19985e-10	-0.807346
58915006	rs55705924	3.4832e-07	1.11376	-0.975363	0.00073725	1.08886	-0.971946	0.000738266	1.08964	-0.971938
58915088	rs79980368	6.8961e-08	-1.48118	-1.1321e-10	0.000199171	-1.19185	-1.1321e-10	0.000199343	-1.19158	-1.1321e-10
58915175	rs56101450	9.7663e-08	-0.14968	-0.983517	0.000208275	-0.162417	-0.984735	0.000208436	-0.162234	-0.984736
58915267	rs77209944	1.31839e-07	-1.19985e-10	-0.833142	0.000284541	-1.19985e-10	-0.835134	0.000284716	-1.19985e-10	-0.835108
58915317	rs56347179	4.71803e-07	1.32923	-0.887385	0.000779369	1.07225	-0.899776	0.000780314	1.07288	-0.899783
58915347	rs12932829	1.32522e-07	-0.827972	-1.1321e-10	0.000462684	-0.348967	-1.1321e-10	0.000463171	-0.348506	-1.1321e-10
58915500	rs62067778	5.39654e-08	-1.72638	-1.1321e-10	0.000119973	-1.69874	-1.1321e-10	0.00012005	-1.69869	-1.1321e-10
58915985	rs62067779	5.38834e-08	-1.7279	-1.1321e-10	0.000120541	-1.69402	-1.1321e-10	0.000120619	-1.69397	-1.1321e-10
58916271	rs145054414	1.47033e-07	-1.19985e-10	-0.724061	0.000314577	-1.19985e-10	-0.734782	0.000314764	-1.19985e-10	-0.734778
58916316	rs8063148	4.74973e-08	-1.28113	-0.572916	7.92153e-05	-1.53065	-0.583191	7.92129e-05	-1.53131	-0.583156
58916680	rs732728	3.9244e-07	1.2352	-0.977542	0.000844019	1.22669	-0.974531	0.000845239	1.22755	-0.974528
58916694	rs732727	3.82426e-07	1.20936	-0.977542	0.000822512	1.20088	-0.974531	0.000823698	1.20173	-0.974528
58917155	rs75380492	2.97107e-08	-1.626	-0.697216	5.85249e-05	-1.71525	-0.701307	5.85627e-05	-1.71522	-0.701282
58917557	rs62067780	5.41288e-08	-1.72335	-1.1321e-10	0.000119626	-1.70165	-1.1321e-10	0.000119701	-1.7016	-1.1321e-10
58917677	rs62067781	3.19384e-07	0.993719	-0.942046	0.000683465	0.991537	-0.950373	0.000684435	0.992369	-0.950377
58917702	rs62067782	3.10118e-07	0.971173	-0.94894	0.00066471	0.969	-0.95566	0.000665651	0.969828	-0.955664
58917735	rs56252199	1.10872e-07	-0.11358	-0.892764	0.000316692	0.157865	-0.885948	0.000317392	0.159464	-0.885928
58917827	rs55752470	3.18724e-07	0.993719	-0.944115	0.000682192	0.991537	-0.952237	0.00068316	0.992369	-0.95224
58918023	rs12596950	1.10859e-07	-0.111416	-0.895042	0.000322051	0.177007	-0.888308	0.000322773	0.178636	-0.888288
58918086	rs12599034	4.04979e-07	1.18932	-0.900204	0.000682956	0.952454	-0.912035	0.000683792	0.953094	-0.912041
58918306	rs1531581	1.10836e-07	-0.111416	-0.89525	0.000321983	0.177007	-0.888521	0.000322704	0.178636	-0.888501
58918356	rs16960614	3.04923e-08	-1.60154	-0.69571	5.88365e-05	-1.71178	-0.699473	5.88748e-05	-1.71174	-0.69945
58918381	rs11076276	5.17953e-07	1.43803	-0.902866	0.000864862	1.19107	-0.914508	0.000865945	1.19173	-0.914513
58918438	rs9937648	4.41828e-08	-0.945322	-0.981064	0.000115875	-0.750699	-0.982802	0.00011604	-0.749864	-0.982804
58918619	rs11862940	6.02501e-08	-0.722473	-0.893743	0.000165101	-0.492496	-0.88696	0.000165418	-0.491185	-0.886939
58918783	rs11866022	1.10382e-07	-0.129836	-0.880938	0.000320316	0.157007	-0.87371	0.000321031	0.158627	-0.873689
58918900	rs75272872	1.34117e-07	-1.19985e-10	-0.816007	0.000287546	-1.19985e-10	-0.824628	0.000287717	-1.19985e-10	-0.824624
58919084	rs140341336	1.36003e-07	-1.19985e-10	-0.802045	0.000291487	-1.19985e-10	-0.811017	0.00029166	-1.19985e-10	-0.811013
58919113	rs8061883	1.10652e-07	-0.129836	-0.878494	0.000321126	0.157007	-0.871184	0.000321844	0.158627	-0.871162
58919363	rs62067783	5.40817e-08	-1.72422	-1.1321e-10	0.000121148	-1.689	-1.1321e-10	0.000121226	-1.68894	-1.1321e-10
58919484	rs7192433	4.25004e-08	-1.12183	-0.843374	6.80624e-05	-1.42071	-0.844877	6.80484e-05	-1.42152	-0.844857
58919647	rs8056541	1.08644e-07	-0.148153	-0.878494	0.0003148	0.13711	-0.871184	0.000315501	0.138722	-0.871162
58919847	rs79883467	2.08724e-08	-1.72727	-0.94903	4.58297e-05	-1.71746	-0.943617	4.58586e-05	-1.71743	-0.943607
58920151	rs74954923	6.71952e-08	-1.50712	-1.1321e-10	0.000191636	-1.23041	-1.1321e-10	0.000191799	-1.23015	-1.1321e-10
58920207	rs145405325	1.45921e-07	-1.19985e-10	-0.731657	0.000312246	-1.19985e-10	-0.742221	0.000312431	-1.19985e-10	-0.742216
58920401	rs55663098	1.10077e-07	-0.147683	-0.865856	0.000320944	0.143393	-0.858137	0.000321661	0.145013	-0.858115
58920426	rs56017431	1.10077e-07	-0.147683	-0.865856	0.000320944	0.143393	-0.858137	0.000321661	0.145013	-0.858115
58920466	rs72794446	5.41831e-08	-1.72235	-1.1321e-10	0.000122145	-1.6808	-1.1321e-10	0.000122225	-1.68074	-1.1321e-10
58920598	rs1595290	1.10077e-07	-0.147683	-0.865856	0.000320944	0.143393	-0.858137	0.000321661	0.145013	-0.858115
58920715	rs1595289	4.24264e-08	-1.11632	-0.850632	6.79609e-05	-1.41678	-0.850302	6.79465e-05	-1.4176	-0.850281
58920904	rs9928516	7.66163e-08	-1.37591	-1.1321e-10	0.000232398	-1.03756	-1.1321e-10	0.000232608	-1.03725	-1.1321e-10
58920938	rs9928528	9.16784e-08	-1.19643	-1.1321e-10	0.000296603	-0.793616	-1.1321e-10	0.000296886	-0.793252	-1.1321e-10
58921030	rs9939788	6.27163e-08	-1.38116	-0.194937	0.000174668	-1.13533	-0.187799	0.000174809	-1.13509	-0.187822
58921086	rs62067785	5.41831e-08	-1.72235	-1.1321e-10	0.000122145	-1.6808	-1.1321e-10	0.000122225	-1.68074	-1.1321e-10
58921273	rs2045950	6.58862e-08	-0.660635	-0.866157	0.000146363	-0.641776	-0.858146	0.000146604	-0.64074	-0.858124
58921294	rs13334597	8.8494e-08	-1.23179	-1.1321e-10	0.000282967	-0.840683	-1.1321e-10	0.000283234	-0.840328	-1.1321e-10
58921488	rs2045949	7.6338e-08	-0.491444	-0.888106	0.000171208	-0.462011	-0.881123	0.000171506	-0.460883	-0.881102
58921581	rs143221745	1.33126e-07	-1.19985e-10	-0.823425	0.000285476	-1.19985e-10	-0.831855	0.000285645	-1.19985e-10	-0.831851
58922192	rs16942497	1.24856e-07	0.0473956	-0.934955	0.000211831	-0.186216	-0.944007	0.00021204	-0.185816	-0.944011
58922305	rs28450075	6.66921e-08	-1.51463	-1.1321e-10	0.000189481	-1.24172	-1.1321e-10	0.000189641	-1.24147	-1.1321e-10
58922415	rs983395	3.50198e-07	1.05707	-0.91329	0.000594432	0.825749	-0.924155	0.000595151	0.826374	-0.92416
58922533	rs28439043	6.48778e-08	-1.54222	-1.1321e-10	0.000181666	-1.28384	-1.1321e-10	0.000181818	-1.2836	-1.1321e-10
58922603	rs148610432	1.05793e-07	-1.05324	-1.1321e-10	0.000144465	-1.51297	-1.1321e-10	0.000144535	-1.51308	-1.1321e-10
58922939	rs76291721	4.66856e-08	-0.937499	-0.933787	6.52662e-05	-1.37229	-0.935245	6.52382e-05	-1.37331	-0.935246
58923044	rs79371134	1.45087e-07	-1.19985e-10	-0.73739	0.000315069	-1.19985e-10	-0.733221	0.000315257	-1.19985e-10	-0.733212
58923067	rs13336248	5.26566e-08	-1.13695	-0.613983	9.64492e-05	-1.296	-0.620991	9.64511e-05	-1.29661	-0.620958
58923195	rs56404716	3.45471e-07	1.05707	-0.926879	0.000587054	0.825749	-0.936645	0.000587764	0.826374	-0.936649
58923219	rs74873291	1.14253e-07	-1.19985e-10	-0.976307	0.00024651	-1.19985e-10	-0.97861	0.000246656	-1.19985e-10	-0.978608
58923308	rs78349960	1.30545e-07	-1.19985e-10	-0.843007	0.000286552	-1.19985e-10	-0.828093	0.000286722	-1.19985e-10	-0.828089
58924378	rs967653	6.18172e-08	-0.628567	-0.961971	0.000140776	-0.581973	-0.956866	0.000141011	-0.580904	-0.956856
58924446	rs967652	3.55435e-07	1.10153	-0.942905	0.000604337	0.86833	-0.95021	0.000605072	0.86896	-0.950214
58925077	rs117940472	5.43085e-08	-1.72004	-1.1321e-10	0.000117602	-1.7187	-1.1321e-10	0.000117671	-1.7187	-1.1321e-10
58925132	rs7185980	6.43002e-08	-0.596646	-0.954512	0.000147298	-0.544884	-0.94867	0.000147547	-0.543794	-0.948659
58925226	rs141834282	1.3283e-07	-1.19985e-10	-0.825647	0.000285336	-1.19985e-10	-0.832343	0.000285503	-1.19985e-10	-0.832348
58925338	rs3859045	6.42758e-08	-0.596646	-0.954891	0.000147237	-0.544884	-0.949083	0.000147486	-0.543794	-0.949072
58925419	rs117223986	3.66272e-07	1.12282	-0.934165	0.000621074	0.888728	-0.943289	0.000621831	0.88936	-0.943293
58925426	rs3859046	6.30282e-08	-0.613704	-0.957435	0.000145729	-0.55232	-0.951941	0.000145974	-0.55124	-0.951929
58925437	rs116975962	5.98301e-08	-1.62321	-1.1321e-10	0.000159903	-1.41144	-1.1321e-10	0.000159998	-1.41144	-1.1321e-10
58925541	rs2406177	4.16698e-08	-1.14849	-0.836454	6.72871e-05	-1.4396	-0.837439	6.72749e-05	-1.44039	-0.837419
58925728	rs11646890	6.09902e-08	-0.646572	-0.957435	0.000139118	-0.598751	-0.951941	0.000139348	-0.597701	-0.951929
58925741	rs11640232	6.00559e-08	-0.66201	-0.957435	0.00013694	-0.614527	-0.951941	0.000137165	-0.613485	-0.951929
58925892	rs76554568	6.71375e-08	-1.50798	-1.1321e-10	0.000191389	-1.2317	-1.1321e-10	0.000191552	-1.23144	-1.1321e-10
58926199	rs61074251	6.19666e-08	-0.612433	-0.975692	0.000141547	-0.561029	-0.972348	0.000141785	-0.559946	-0.97234
58926206	rs113694656	2.02374e-07	-0.404604	-1.1321e-10	0.000237144	-1.01735	-1.1321e-10	0.000236932	-1.01883	-1.1321e-10
58927050	rs10852567	8.99521e-08	-0.25524	-0.960203	0.000266907	0.055952	-0.955063	0.00026749	0.0575341	-0.955052
58927229	rs11076277	3.50456e-07	0.858329	-0.713815	0.000504004	0.471974	-0.735402	0.000504586	0.472549	-0.735411
58927396	rs11076278	9.34018e-08	-0.242636	-0.935174	0.000265404	0.0240658	-0.928825	0.000265977	0.0256173	-0.92881
58927522	rs12149304	4.04595e-07	1.2124	-0.92423	0.000677151	0.96621	-0.934328	0.000677977	0.966845	-0.934332
58927835	rs114618149	5.70173e-08	-1.67137	-1.1321e-10	0.000136331	-1.57092	-1.1321e-10	0.000136431	-1.57078	-1.1321e-10
58928083	rs55689844	1.00381e-07	-0.190539	-0.915206	0.000276716	0.044737	-0.907759	0.000277315	0.0462935	-0.907742
58928456	rs62067790	1.32054e-07	-0.831509	-1.1321e-10	0.000323053	-0.708196	-1.1321e-10	0.000323144	-0.708504	-1.1321e-10
58928558	rs11860096	5.93734e-08	-0.716266	-0.914609	0.000142774	-0.619562	-0.905189	0.000143014	-0.618485	-0.905175
58928634	rs11863054	5.26501e-08	-0.889882	-0.861171	0.000129555	-0.770634	-0.851272	0.000129763	-0.769634	-0.851255
58929040	rs12149087	9.15981e-08	-0.32957	-0.86774	0.000260859	-0.0662381	-0.855795	0.000261413	-0.0647243	-0.855777
58929207	rs189939316	5.5846e-08	-1.69212	-1.1321e-10	0.000126069	-1.64918	-1.1321e-10	0.000126147	-1.64915	-1.1321e-10
58929266	rs12149093	3.59872e-07	1.14835	-0.977322	0.000611268	0.911031	-0.981508	0.000612015	0.911664	-0.981508
58929347	rs118075513	6.1097e-07	0.700327	-1.1321e-10	0.00139682	0.75594	-1.1321e-10	0.00139442	0.75363	-1.1321e-10
58929389	rs12149490	5.95988e-08	-0.747166	-0.879919	0.000143378	-0.651916	-0.868608	0.000143618	-0.650855	-0.86859
58929392	rs12149809	6.14692e-08	-0.716266	-0.879919	0.000148093	-0.619562	-0.868608	0.000148343	-0.618485	-0.86859
58930018	rs28377409	5.60094e-08	-1.6892	-1.1321e-10	0.000132197	-1.60172	-1.1321e-10	0.000132291	-1.60159	-1.1321e-10
58930582	rs8062858	5.97976e-08	-0.73251	-0.891246	0.000143555	-0.636568	-0.882728	0.000143796	-0.6355	-0.882709
58930619	rs28459326	5.8797e-08	-0.747166	-0.893465	0.000141041	-0.651916	-0.885045	0.000141277	-0.650855	-0.885026
58930817	rs74880322	3.04017e-07	0.975287	-0.972924	0.000520071	0.745375	-0.977421	0.000520696	0.745988	-0.977422
58930839	rs62067792	5.40044e-08	-1.72566	-1.1321e-10	0.000116771	-1.72579	-1.1321e-10	0.000116842	-1.72578	-1.1321e-10
58930860	rs56078665	5.8797e-08	-0.747166	-0.893465	0.000141041	-0.651916	-0.885045	0.000141277	-0.650855	-0.885026
58930984	rs75594993	3.30845e-07	1.06116	-0.974235	0.000564009	0.827548	-0.97849	0.000564692	0.828172	-0.978492
58931039	rs74983593	1.72679e-07	-0.563288	-1.1321e-10	0.000563827	-0.151264	-1.1321e-10	0.000564335	-0.150953	-1.1321e-10
58931603	rs148752709	1.39633e-07	-1.19985e-10	-0.775701	0.000300364	-1.19985e-10	-0.781017	0.00030054	-1.19985e-10	-0.781021
58931773	rs73557701	3.12804e-08	-1.36091	-0.910821	5.38113e-05	-1.58845	-0.912081	5.38142e-05	-1.589	-0.912066
58931929	rs8054880	2.59874e-08	-1.56975	-0.887356	4.91933e-05	-1.70266	-0.88759	4.92131e-05	-1.70287	-0.887573
58932062	rs200362457	1.17785e-07	-1.19985e-10	-0.945859	0.000253809	-1.19985e-10	-0.949429	0.000253958	-1.19985e-10	-0.949432
58932970	rs62067794	7.49442e-07	1.84671	-0.942097	0.00179812	1.94093	-0.93245	0.00180062	1.94173	-0.932446
58932982	rs62064964	7.33686e-07	1.82173	-0.938372	0.0017604	1.91563	-0.928349	0.00176284	1.91643	-0.928345
58933831	rs55646428	8.04046e-07	1.87176	-0.896829	0.00194139	1.96632	-0.881172	0.00194409	1.96712	-0.88117
58934422	rs79257747	8.56744e-08	-0.297449	-0.966718	0.000130551	-0.646904	-0.967342	0.000130418	-0.648512	-0.967343
58934781	rs9923905	5.88386e-08	-1.63992	-1.1321e-10	0.000143327	-1.52088	-1.1321e-10	0.000143435	-1.52072	-1.1321e-10
58935096	rs8047756	3.31259e-08	-1.38414	-0.830261	5.64761e-05	-1.6186	-0.833591	5.64831e-05	-1.61909	-0.833569
58935170	rs9934085	5.94614e-08	-1.62939	-1.1321e-10	0.000145636	-1.5049	-1.1321e-10	0.000145746	-1.50473	-1.1321e-10
58935421	rs11646892	7.8479e-07	1.84671	-0.89601	0.00189441	1.94093	-0.880285	0.00189704	1.94173	-0.880283
58935432	rs8050503	3.34801e-08	-1.39545	-0.808323	6.0133e-05	-1.57964	-0.809808	6.0136e-05	-1.58021	-0.809784
58935559	rs9926537	1.72415e-07	0.114854	-0.679669	0.000464194	0.314444	-0.660153	0.00046511	0.315796	-0.660124
58935575	rs9936422	5.95273e-08	-1.62829	-1.1321e-10	0.000145879	-1.50323	-1.1321e-10	0.000145989	-1.50307	-1.1321e-10
58935750	rs9926689	1.73903e-07	0.114854	-0.671075	0.000468325	0.314444	-0.651292	0.00046925	0.315796	-0.651262
58935890	rs11076279	7.76918e-07	1.84671	-0.906092	0.00187088	1.94093	-0.892781	0.00187348	1.94173	-0.892779
58936561	rs9929429	5.79823e-08	-1.65458	-1.1321e-10	0.000140092	-1.54371	-1.1321e-10	0.000140196	-1.54356	-1.1321e-10
58936709	rs9938864	5.85779e-08	-1.64436	-1.1321e-10	0.000142351	-1.52772	-1.1321e-10	0.000142457	-1.52756	-1.1321e-10
58936766	rs78416310	1.56067e-07	-0.664432	-1.1321e-10	0.000443762	-0.390722	-1.1321e-10	0.000443889	-0.391027	-1.1321e-10
58937076	rs11643902	7.84662e-07	1.87176	-0.921233	0.00188776	1.96632	-0.909187	0.00189038	1.96712	-0.909185
58937209	rs12933209	6.06308e-08	-1.52559	-0.0843275	0.000159908	-1.36074	-0.0506721	0.000160024	-1.36051	-0.0507693
58937962	rs28756305	8.68288e-08	-1.25078	-1.1321e-10	0.000240841	-1.00188	-1.1321e-10	0.000241057	-1.00157	-1.1321e-10
58938024	rs146458572	1.145e-07	-1.19985e-10	-0.97415	0.000247367	-1.19985e-10	-0.975137	0.000247513	-1.19985e-10	-0.975138
58938349	rs144623021	1.5594e-07	-1.19985e-10	-0.665247	0.000335016	-1.19985e-10	-0.671834	0.000335211	-1.19985e-10	-0.671842
58938431	rs74620361	1.27152e-07	-0.869335	-1.1321e-10	0.000176104	-1.31494	-1.1321e-10	0.000176216	-1.31489	-1.1321e-10
58939218	rs11076280	8.37602e-07	1.97632	-0.960494	0.00202362	2.07962	-0.952991	0.00202647	2.08044	-0.952987
58939236	rs9937998	5.77781e-08	-1.65811	-1.1321e-10	0.000139308	-1.54932	-1.1321e-10	0.000139411	-1.54917	-1.1321e-10
58939491	rs75644639	1.73164e-07	-1.19985e-10	-0.560483	0.000368798	-1.19985e-10	-0.575762	0.000369017	-1.19985e-10	-0.57576
58939544	rs11863760	4.91563e-08	-0.927267	-0.89245	0.000164731	-0.480561	-0.901137	0.000165027	-0.479363	-0.901131
58939875	rs76596578	5.38806e-08	-1.72795	-1.1321e-10	0.000176084	-1.31505	-1.1321e-10	0.000176216	-1.31489	-1.1321e-10
58940027	rs58590369	5.07376e-08	-0.860427	-0.927626	0.000171232	-0.408085	-0.93491	0.000171544	-0.40686	-0.934904
58940101	rs75757670	1.75715e-07	-1.19985e-10	-0.54586	0.000382039	-1.19985e-10	-0.540489	0.000382272	-1.19985e-10	-0.54047
58940284	rs144845487	1.16285e-07	-1.19985e-10	-0.95868	0.000251099	-1.19985e-10	-0.960165	0.000251247	-1.19985e-10	-0.960166
58940950	rs13336671	3.93907e-08	-1.05451	-0.986677	0.000106625	-0.83017	-0.98652	0.000106779	-0.829318	-0.98652
58941337	rs118069582	1.14151e-07	-1.19985e-10	-0.9772	0.000247072	-1.19985e-10	-0.976331	0.000247218	-1.19985e-10	-0.97633
58942066	rs1020977	1.05389e-07	-0.158783	-0.898284	0.000281082	0.0625274	-0.909892	0.000281388	0.0630199	-0.909886
58942076	rs1020978	1.09188e-07	-0.121183	-0.900467	0.000292002	0.102676	-0.911926	0.000292322	0.103174	-0.91192
58942173	rs12448397	1.09188e-07	-0.121183	-0.900467	0.000292002	0.102676	-0.911926	0.000292322	0.103174	-0.91192
58943000	rs7203869	1.03212e-07	-0.176534	-0.901407	0.000275416	0.0435626	-0.91129	0.000275715	0.0440525	-0.911286
58943423	rs28687827	5.99107e-08	-1.62187	-1.1321e-10	0.000154533	-1.44561	-1.1321e-10	0.000154653	-1.44542	-1.1321e-10
58943511	rs12596337	8.33709e-07	1.92197	-0.910802	0.00218487	2.10288	-0.899579	0.00218793	2.10368	-0.899574
58943525	rs9923272	6.10397e-08	-0.709237	-0.89396	0.00013745	-0.658472	-0.904279	0.000137564	-0.658237	-0.904275
58943970	rs12444410	8.34376e-08	-0.849222	-0.4414	0.000148654	-1.04193	-0.442458	0.000148746	-1.04193	-0.442429
58944508	rs34002685	3.74209e-08	-1.14695	-0.945546	9.05222e-05	-1.03214	-0.948275	9.05897e-05	-1.03198	-0.948283
58944798	rs12445005	3.22911e-08	-1.53724	-0.70269	8.12206e-05	-1.37894	-0.709901	8.12703e-05	-1.37894	-0.70988
58944911	rs28548902	7.9463e-08	-1.33943	-1.1321e-10	0.000233071	-1.03467	-1.1321e-10	0.000233281	-1.03436	-1.1321e-10
58944980	rs59862588	2.53456e-08	-1.56169	-0.920427	5.49731e-05	-1.55836	-0.92081	5.50053e-05	-1.55835	-0.920818
58945101	rs12445283	4.31596e-08	-1.06781	-0.882004	8.14185e-05	-1.20665	-0.87976	8.14672e-05	-1.20664	-0.87976
58945186	rs75813659	3.78813e-08	-1.21269	-0.867574	6.01809e-05	-1.51621	-0.872449	6.01746e-05	-1.5169	-0.872449
58945448	rs9928888	4.93162e-08	-0.895807	-0.920662	0.000137798	-0.633604	-0.926617	0.000138016	-0.632626	-0.926604
58945684	rs7201692	2.46754e-08	-1.55069	-0.958226	5.32618e-05	-1.54595	-0.964844	5.32947e-05	-1.54594	-0.964827
58945839	rs7199942	4.76833e-08	-0.873298	-0.976843	0.0001392	-0.571204	-0.978898	0.000139418	-0.570233	-0.978893
58946219	rs7202144	7.97959e-08	-1.33525	-1.1321e-10	0.000215687	-1.11218	-1.1321e-10	0.000215871	-1.11192	-1.1321e-10
58946629	rs78193413	8.37106e-08	-1.28736	-1.1321e-10	0.000228938	-1.05256	-1.1321e-10	0.000229136	-1.05228	-1.1321e-10
58946695	rs80157934	5.90494e-08	-1.63635	-1.1321e-10	0.000123717	-1.66801	-1.1321e-10	0.000123793	-1.66799	-1.1321e-10
58946735	rs17241236	3.67531e-08	-1.13881	-0.97169	9.44361e-05	-0.960924	-0.977165	9.45071e-05	-0.960774	-0.977153
58947022	rs80190809	8.05219e-08	-1.32619	-1.1321e-10	0.000218145	-1.10085	-1.1321e-10	0.000218331	-1.10059	-1.1321e-10
58947393	rs55827119	5.71424e-08	-1.66917	-1.1321e-10	0.000117284	-1.72141	-1.1321e-10	0.000117353	-1.72142	-1.1321e-10
58947394	rs140130351	8.31425e-08	-1.29416	-1.1321e-10	0.000227015	-1.061	-1.1321e-10	0.000227211	-1.06072	-1.1321e-10
58947457	rs149814030	1.56488e-06	1.64084	-1.1321e-10	0.00237792	1.28797	-1.1321e-10	0.00237232	1.28502	-1.1321e-10
58947580	rs9925496	2.90241e-07	-0.0440091	-1.1321e-10	0.000997766	0.419507	-1.1321e-10	0.000998183	0.419335	-1.1321e-10
58947778	rs9925672	2.42144e-08	-1.67735	-0.850424	5.45367e-05	-1.6186	-0.868537	5.45746e-05	-1.61854	-0.868495
58948101	rs4609835	2.32021e-08	-1.69355	-0.876924	5.13271e-05	-1.65466	-0.893131	5.1362e-05	-1.65461	-0.893093
58948121	rs114915747	5.67769e-08	-1.67559	-1.1321e-10	0.000135021	-1.58058	-1.1321e-10	0.000135118	-1.58045	-1.1321e-10
58948162	rs11076281	3.04233e-08	-1.3484	-0.951113	7.86497e-05	-1.1626	-0.958409	7.87099e-05	-1.16244	-0.958389
58948330	rs4380045	2.32391e-08	-1.6958	-0.87309	5.13404e-05	-1.65794	-0.889588	5.13753e-05	-1.65789	-0.88955
58948735	rs28835270	1.93623e-07	-0.448809	-1.1321e-10	0.000562235	-0.154092	-1.1321e-10	0.000562481	-0.154244	-1.1321e-10
58948784	rs28816799	2.31407e-08	-1.68885	-0.88428	5.13277e-05	-1.64787	-0.899912	5.13626e-05	-1.64781	-0.899876
58949006	rs9928770	2.30854e-08	-1.69124	-0.88428	5.11518e-05	-1.6513	-0.899912	5.11865e-05	-1.65125	-0.899876
58950294	rs7204084	4.55386e-08	-1.18685	-0.70931	0.000144211	-0.791427	-0.723306	0.000144412	-0.79065	-0.723278
58950908	rs9929084	4.63443e-08	-1.07428	-0.804348	0.000130879	-0.796745	-0.814993	0.00013107	-0.795908	-0.814964
58951436	rs143565746	5.65283e-08	-1.67998	-1.1321e-10	0.000139624	-1.54706	-1.1321e-10	0.000139726	-1.54692	-1.1321e-10
58951694	rs7204355	2.12761e-08	-1.72523	-0.93191	4.56186e-05	-1.72253	-0.943169	4.56465e-05	-1.72253	-0.943143
58951802	rs79561713	3.0182e-08	-1.35158	-0.955894	7.65785e-05	-1.18352	-0.964173	7.66332e-05	-1.18342	-0.964155
58951812	rs7188665	2.13102e-08	-1.7245	-0.931034	4.56997e-05	-1.72153	-0.942387	4.57276e-05	-1.72154	-0.942361
58951895	rs7206083	2.28638e-08	-1.69264	-0.892525	5.0134e-05	-1.66382	-0.907488	5.01677e-05	-1.66378	-0.907454
58951927	rs7188871	2.28638e-08	-1.69264	-0.892525	5.0134e-05	-1.66382	-0.907488	5.01677e-05	-1.66378	-0.907454
58952047	rs7204939	2.29161e-08	-1.69264	-0.890237	5.02394e-05	-1.66382	-0.905389	5.02731e-05	-1.66378	-0.905354
58952430	rs9933811	2.15254e-08	-1.7237	-0.921793	4.61293e-05	-1.72046	-0.934104	4.61577e-05	-1.72046	-0.934076
58952544	rs9926787	2.30101e-08	-1.6903	-0.888492	5.04785e-05	-1.66068	-0.903785	5.05125e-05	-1.66063	-0.90375
58952609	rs9924695	2.28223e-08	-1.69264	-0.894342	5.00506e-05	-1.66382	-0.909153	5.00842e-05	-1.66378	-0.909119
58952628	rs9934006	2.28223e-08	-1.69264	-0.894342	5.00506e-05	-1.66382	-0.909153	5.00842e-05	-1.66378	-0.909119
58952997	rs9927214	2.29044e-08	-1.6903	-0.893095	5.02657e-05	-1.66068	-0.908011	5.02994e-05	-1.66063	-0.907976
58953062	rs149955203	2.89825e-07	-0.0454441	-1.1321e-10	0.000876843	0.290316	-1.1321e-10	0.000877209	0.290144	-1.1321e-10
58953087	rs9934414	2.29044e-08	-1.6903	-0.893095	5.02657e-05	-1.66068	-0.908011	5.02994e-05	-1.66063	-0.907976
58953480	rs9937340	2.28768e-08	-1.69264	-0.891954	5.01603e-05	-1.66382	-0.906964	5.0194e-05	-1.66378	-0.90693
58953936	rs9937778	2.29797e-08	-1.68858	-0.891527	5.00313e-05	-1.66728	-0.906086	5.00654e-05	-1.66722	-0.906053
58953943	rs189250819	1.13543e-07	-1.19985e-10	-0.982538	0.000246003	-1.19985e-10	-0.980667	0.000246148	-1.19985e-10	-0.980669
58954668	rs13335427	5.69538e-08	-1.11412	-0.55836	0.000191681	-0.661878	-0.568302	0.000191955	-0.661067	-0.568271
58954736	rs190992348	1.15047e-07	-1.19985e-10	-0.969378	0.000249075	-1.19985e-10	-0.968258	0.000249222	-1.19985e-10	-0.968256
58955037	rs4144525	2.47977e-08	-1.68907	-0.814899	5.52101e-05	-1.65221	-0.822657	5.52469e-05	-1.65217	-0.822622
58955837	rs78635141	3.08627e-07	-1.19985e-10	0.0174109	0.000659689	-1.19985e-10	0.00575708	0.000660111	-1.19985e-10	0.00580735
58956134	rs13335945	7.37379e-08	-0.624591	-0.789612	0.000217022	-0.314694	-0.791318	0.00021714	-0.314741	-0.791319
58956175	rs72794472	5.59305e-08	-1.69061	-1.1321e-10	0.000117429	-1.72018	-1.1321e-10	0.000117502	-1.72015	-1.1321e-10
58956428	rs12930329	8.60204e-08	-1.26014	-1.1321e-10	0.000343755	-0.646082	-1.1321e-10	0.00034385	-0.646395	-1.1321e-10
58956480	rs1437176	3.09745e-08	-1.33762	-0.943939	8.52986e-05	-1.09904	-0.940817	8.53989e-05	-1.09846	-0.940806
58957228	rs59016540	7.06975e-08	-1.45631	-1.1321e-10	0.000198875	-1.19334	-1.1321e-10	0.000199042	-1.19308	-1.1321e-10
58957294	rs77381520	1.15252e-07	-1.19985e-10	-0.967597	0.000248658	-1.19985e-10	-0.969933	0.000248805	-1.19985e-10	-0.969933
58957352	rs77846868	5.53169e-08	-1.70164	-1.1321e-10	0.000122195	-1.68039	-1.1321e-10	0.000122255	-1.68049	-1.1321e-10
58957364	rs56278532	7.58642e-08	-1.38578	-1.1321e-10	0.000219198	-1.09604	-1.1321e-10	0.000219388	-1.09576	-1.1321e-10
58958098	rs76669172	6.67664e-08	-1.51352	-1.1321e-10	0.00018329	-1.27494	-1.1321e-10	0.00018344	-1.27471	-1.1321e-10
58958844	rs80065305	1.65803e-07	0.0520081	-0.655926	0.000768671	0.809551	-0.650899	0.00077062	0.811488	-0.650894
58958847	rs79550141	1.67993e-07	0.0651253	-0.655926	0.000780801	0.825208	-0.650899	0.000782785	0.827151	-0.650894
58958852	rs74588846	6.81184e-08	-1.49347	-1.1321e-10	0.000134555	-1.58404	-1.1321e-10	0.000134633	-1.58405	-1.1321e-10
58959164	rs4784062	2.14929e-08	-1.7196	-0.927395	4.71681e-05	-1.71041	-0.921882	4.71948e-05	-1.71041	-0.921902
58959775	rs59971694	6.68931e-08	-1.51163	-1.1321e-10	0.000197741	-1.19905	-1.1321e-10	0.000197908	-1.1988	-1.1321e-10
58959844	rs117178180	1.90137e-07	-1.19985e-10	-0.466977	0.000407467	-1.19985e-10	-0.476052	0.000407716	-1.19985e-10	-0.47603
58960040	rs75119890	5.8734e-08	-0.845057	-0.796645	0.000167649	-0.565819	-0.79832	0.00016774	-0.565862	-0.798321
58960200	rs9930155	2.38852e-08	-1.55526	-0.986199	5.10864e-05	-1.56717	-0.985324	5.11182e-05	-1.56714	-0.985324
58960421	rs67391420	2.89811e-08	-1.42012	-0.927958	7.12341e-05	-1.28219	-0.937854	7.1285e-05	-1.28209	-0.937827
58961057	rs72794476	7.78799e-08	-1.35955	-1.1321e-10	0.000296519	-0.793899	-1.1321e-10	0.000296694	-0.793898	-1.1321e-10
58962521	rs146256320	5.64175e-08	-1.68194	-1.1321e-10	0.000139308	-1.54932	-1.1321e-10	0.00013941	-1.54918	-1.1321e-10
58962588	rs12599701	7.09778e-08	-0.684397	-0.767957	0.000207218	-0.382488	-0.769753	0.00020733	-0.382534	-0.769755
58962630	rs35674836	2.89472e-08	-1.4265	-0.92275	7.09869e-05	-1.28987	-0.933645	7.10376e-05	-1.28977	-0.933618
58962704	rs74020189	6.90444e-08	-1.47997	-1.1321e-10	0.000192341	-1.22674	-1.1321e-10	0.000192502	-1.2265	-1.1321e-10
58963145	rs4785000	3.1609e-08	-1.2748	-0.986477	7.52988e-05	-1.17787	-0.986677	7.53553e-05	-1.17771	-0.986677
58963564	rs114817259	5.5217e-08	-1.70345	-1.1321e-10	0.000133103	-1.59489	-1.1321e-10	0.000133198	-1.59476	-1.1321e-10
58963620	rs9930651	2.18975e-08	-1.71245	-0.915903	4.82493e-05	-1.70071	-0.908919	4.8278e-05	-1.70069	-0.90894
58964191	rs4785001	2.45732e-08	-1.6487	-0.864362	5.34507e-05	-1.64028	-0.866967	5.34826e-05	-1.64026	-0.866984
58964206	rs4785002	2.42669e-08	-1.53979	-0.985814	5.26585e-05	-1.53747	-0.984716	5.26915e-05	-1.53743	-0.984717
58964454	rs111991811	1.41791e-07	-0.760367	-1.1321e-10	0.000203362	-1.17102	-1.1321e-10	0.000203255	-1.17214	-1.1321e-10
58964948	rs9933195	2.51738e-08	-1.52138	-0.967541	5.38873e-05	-1.53442	-0.964697	5.39211e-05	-1.53438	-0.964698
58965388	rs1437175	2.273e-08	-1.62854	-0.962491	4.99657e-05	-1.61362	-0.961055	4.99955e-05	-1.6136	-0.961066
58965699	rs1370257	2.32047e-08	-1.63324	-0.937121	5.09382e-05	-1.61866	-0.936735	5.09685e-05	-1.61865	-0.936748
58965700	rs1370256	2.32408e-08	-1.63324	-0.935569	5.10766e-05	-1.61866	-0.934022	5.11069e-05	-1.61865	-0.934036
58965811	rs75252933	6.9429e-08	-0.709059	-0.765357	0.000202014	-0.410511	-0.767165	0.000202123	-0.410556	-0.767166
58965952	rs79271919	3.98162e-07	-1.19985e-10	0.272139	0.000849882	-1.19985e-10	0.259086	0.000850431	-1.19985e-10	0.259142
58966288	rs77981458	4.12192e-08	-1.33346	-0.662357	7.03856e-05	-1.56896	-0.663058	7.03858e-05	-1.56955	-0.66306
58966290	rs80123780	1.72299e-07	-1.19985e-10	-0.565488	0.00036887	-1.19985e-10	-0.575567	0.00036909	-1.19985e-10	-0.57556
58966403	rs74856888	1.73921e-07	-1.19985e-10	-0.556119	0.0003723	-1.19985e-10	-0.56631	0.000372523	-1.19985e-10	-0.566303
58966588	rs75710189	5.78269e-08	-0.847823	-0.809444	0.000165001	-0.568993	-0.811068	0.000165091	-0.569035	-0.81107
58966949	rs138525669	1.72818e-07	-1.19985e-10	-0.562485	0.000369966	-1.19985e-10	-0.5726	0.000370187	-1.19985e-10	-0.572593
58967025	rs146276482	1.7336e-07	-1.19985e-10	-0.559351	0.000371113	-1.19985e-10	-0.569504	0.000371335	-1.19985e-10	-0.569497
58967112	rs12931857	2.33353e-08	-1.62775	-0.937005	4.95059e-05	-1.65144	-0.932484	4.95369e-05	-1.6514	-0.932485
58967225	rs149516743	1.18459e-07	-1.19985e-10	-0.940156	0.000255376	-1.19985e-10	-0.943275	0.000255528	-1.19985e-10	-0.94327
58967317	rs12918721	2.87566e-08	-1.43898	-0.916874	7.03283e-05	-1.30494	-0.927897	7.03786e-05	-1.30485	-0.927867
58967437	rs56160540	6.75451e-08	-1.50192	-1.1321e-10	0.00020075	-1.18395	-1.1321e-10	0.000200921	-1.18369	-1.1321e-10
58967519	rs12919033	2.30774e-08	-1.64666	-0.929207	4.93481e-05	-1.64795	-0.939165	4.93785e-05	-1.64795	-0.939138
58967574	rs55665651	8.80264e-08	-1.23708	-1.1321e-10	0.000358491	-0.604107	-1.1321e-10	0.000358703	-0.604106	-1.1321e-10
58967693	rs76461619	1.80524e-07	-1.19985e-10	-0.518855	0.000386268	-1.19985e-10	-0.52948	0.000386499	-1.19985e-10	-0.529473
58967729	rs74779425	4.26144e-07	1.23337	-0.893317	0.000799499	1.09343	-0.895457	0.000800274	1.09381	-0.895455
58967754	rs60509698	6.80167e-08	-1.49497	-1.1321e-10	0.000202923	-1.17319	-1.1321e-10	0.000203096	-1.17292	-1.1321e-10
58967801	rs57553847	6.78948e-08	-1.49676	-1.1321e-10	0.000202361	-1.17596	-1.1321e-10	0.000202534	-1.17569	-1.1321e-10
58968021	rs76616673	4.09335e-08	-1.34055	-0.662219	7.00798e-05	-1.57346	-0.662919	7.00805e-05	-1.57403	-0.662922
58968505	rs74020192	6.66333e-08	-1.51552	-1.1321e-10	0.00019654	-1.20515	-1.1321e-10	0.000196706	-1.20489	-1.1321e-10
58968629	rs2053231	5.0531e-08	-0.911767	-0.880367	0.000135997	-0.685708	-0.887672	0.000136111	-0.685464	-0.887669
58968663	rs72794481	5.57958e-08	-1.69302	-1.1321e-10	0.000159905	-1.41143	-1.1321e-10	0.000160001	-1.41142	-1.1321e-10
58968668	rs74020193	6.59419e-08	-1.52595	-1.1321e-10	0.000193336	-1.22158	-1.1321e-10	0.000193499	-1.22133	-1.1321e-10
58968820	rs56070693	3.29202e-08	-1.26439	-0.956241	9.10391e-05	-1.01615	-0.958568	9.11434e-05	-1.01559	-0.958577
58969086	rs74020194	6.47863e-08	-1.54363	-1.1321e-10	0.000187956	-1.2498	-1.1321e-10	0.000188113	-1.24956	-1.1321e-10
58969091	rs74020195	6.53414e-08	-1.5351	-1.1321e-10	0.000190545	-1.23612	-1.1321e-10	0.000190705	-1.23588	-1.1321e-10
58969119	rs116121542	5.60696e-08	-1.68813	-1.1321e-10	0.000144097	-1.51553	-1.1321e-10	0.000144205	-1.51537	-1.1321e-10
58969323	rs74020196	6.57621e-08	-1.52868	-1.1321e-10	0.000192502	-1.22591	-1.1321e-10	0.000192663	-1.22566	-1.1321e-10
58969463	rs8043952	4.72742e-08	-0.935202	-0.923554	0.000127281	-0.712211	-0.927405	0.000127386	-0.711971	-0.927405
58969511	rs8049224	5.41541e-08	-0.800892	-0.921995	0.000148301	-0.560877	-0.925893	0.000148426	-0.560619	-0.925894
58969604	rs13330626	6.55518e-08	-0.694711	-0.83717	0.000191157	-0.394202	-0.838716	0.00019126	-0.394248	-0.838719
58969949	rs2196575	4.94078e-08	-0.887996	-0.926617	0.000133857	-0.658868	-0.930371	0.000133969	-0.658621	-0.930371
58969977	rs1370255	5.14536e-08	-0.850486	-0.923554	0.000140051	-0.616603	-0.927405	0.000140168	-0.616351	-0.927405
58970031	rs1370254	5.08444e-08	-0.863888	-0.922064	0.000138172	-0.631693	-0.925818	0.000138288	-0.631443	-0.925819
58970155	rs2217951	2.89243e-08	-1.39934	-0.950705	7.29917e-05	-1.23668	-0.958984	7.30429e-05	-1.23659	-0.958965
58970397	rs188546494	5.38815e-08	-1.72793	-1.1321e-10	0.000117163	-1.72245	-1.1321e-10	0.000117232	-1.72245	-1.1321e-10
58970875	rs7190353	5.50304e-08	-1.22696	-0.479876	0.000138496	-1.05778	-0.497386	0.000138606	-1.05758	-0.497385
58970887	rs7191883	5.36655e-08	-1.22696	-0.504991	0.000135165	-1.05778	-0.521732	0.000135273	-1.05758	-0.521731
58971186	rs8056134	6.47952e-08	-0.961246	-0.582244	0.000162543	-0.797763	-0.597309	0.000162686	-0.797472	-0.597305
58971265	rs62064985	2.14618e-08	-1.67357	-0.974883	4.5657e-05	-1.69128	-0.97358	4.56901e-05	-1.69114	-0.973581
58971279	rs8056321	6.73443e-08	-0.965457	-0.539445	0.000161684	-0.847732	-0.552638	0.000161816	-0.847508	-0.552634
58971521	rs6499989	3.39906e-08	-1.51837	-0.67027	6.79014e-05	-1.58485	-0.683104	6.79477e-05	-1.58476	-0.683099
58971596	rs6499990	7.29983e-08	-0.928097	-0.496188	0.000175293	-0.809804	-0.509747	0.000175438	-0.80957	-0.509743
58971700	rs6499991	3.24484e-08	-1.68375	-0.551318	6.84066e-05	-1.69845	-0.562092	6.84475e-05	-1.69844	-0.562098
58971710	rs6499992	7.12917e-08	-0.951753	-0.496188	0.000170904	-0.835161	-0.509747	0.000171045	-0.834931	-0.509743
58971742	rs6499993	7.09425e-08	-0.949749	-0.503102	0.000163194	-0.875204	-0.51587	0.000163329	-0.874966	-0.51587
58972045	rs16960638	7.44893e-08	-0.924912	-0.479153	0.000230357	-0.574503	-0.471877	0.000230769	-0.573307	-0.471878
58972245	rs7199628	3.25627e-08	-1.25018	-0.981374	8.55885e-05	-1.0546	-0.981862	8.56519e-05	-1.05445	-0.981859
58972252	rs1993910	8.01833e-08	-0.920595	-0.409811	0.000196276	-0.781187	-0.425301	0.000196452	-0.780886	-0.425295
58972256	rs7204553	3.31171e-08	-1.23396	-0.980707	8.73053e-05	-1.03538	-0.981225	8.73702e-05	-1.03522	-0.981222
58972489	rs9933551	8.32892e-08	-0.916137	-0.376265	0.0001997	-0.796994	-0.392202	0.000199866	-0.796758	-0.392195
58972768	rs11859025	3.18528e-08	-1.26818	-0.985411	6.22392e-05	-1.37033	-0.9847	6.2284e-05	-1.3702	-0.9847
58973115	rs16960639	1.88684e-07	-1.19985e-10	-0.474647	0.000403866	-1.19985e-10	-0.484928	0.000404109	-1.19985e-10	-0.484916
58973180	rs16960640	5.66713e-08	-1.67745	-1.1321e-10	0.000141292	-1.53518	-1.1321e-10	0.00014138	-1.53515	-1.1321e-10
58973213	rs80218806	2.91695e-07	-0.039012	-1.1321e-10	0.000431348	-0.419096	-1.1321e-10	0.000431712	-0.418842	-1.1321e-10
58973237	rs9921589	8.32257e-08	-0.939969	-0.353196	0.000199149	-0.822526	-0.369433	0.000199314	-0.822294	-0.369427
58973931	rs12923292	9.34848e-08	-0.814555	-0.362367	0.000224399	-0.693938	-0.37865	0.000224589	-0.693686	-0.378643
58973967	rs12927800	7.87201e-08	-0.814555	-0.534267	0.000189418	-0.693938	-0.548116	0.000189579	-0.693686	-0.548111
58974025	rs12923465	7.94901e-08	-0.814555	-0.524533	0.000191243	-0.693938	-0.538531	0.000191405	-0.693686	-0.538526
58974202	rs137878998	2.21613e-07	-0.313788	-1.1321e-10	0.000654537	-0.00208327	-1.1321e-10	0.000654823	-0.00223609	-1.1321e-10
58974219	rs12923777	7.9881e-08	-0.814555	-0.519628	0.000192169	-0.693938	-0.533701	0.000192331	-0.693686	-0.533695
58974355	rs12596914	3.5924e-08	-1.14978	-0.983539	6.90087e-05	-1.26931	-0.982466	6.90598e-05	-1.26916	-0.982465
58974536	rs12709018	8.71225e-08	-0.748539	-0.498867	0.000210395	-0.623772	-0.513251	0.000210575	-0.623512	-0.513246
58974871	rs1992113	8.91824e-08	-0.735328	-0.48871	0.000215513	-0.609748	-0.503245	0.000215697	-0.609486	-0.503239
58975396	rs7200326	5.16399e-08	-1.37088	-0.39955	0.000121895	-1.275	-0.407853	0.000121973	-1.27496	-0.407844
58975742	rs7206586	5.4023e-08	-1.72531	-1.1321e-10	0.000124928	-1.65827	-1.1321e-10	0.000125004	-1.65826	-1.1321e-10
58976047	rs12932532	4.31863e-08	-0.985101	-0.964096	0.000125064	-0.692058	-0.965127	0.000125162	-0.691871	-0.965121
58976522	rs6499994	2.05313e-08	-1.71787	-0.974899	4.57089e-05	-1.68667	-0.977049	4.57352e-05	-1.68668	-0.97705
58976591	rs8044477	2.58061e-08	-1.68498	-0.779125	5.4059e-05	-1.70893	-0.787006	5.40912e-05	-1.70892	-0.78701
58976689	rs1583583	4.38463e-08	-1.05854	-0.875488	8.21561e-05	-1.20793	-0.869462	8.2217e-05	-1.20778	-0.869458
58977251	rs7185576	3.58831e-08	-1.18452	-0.949932	7.88554e-05	-1.1638	-0.954598	7.89161e-05	-1.16362	-0.954596
58977294	rs12598993	4.34695e-08	-0.975157	-0.967505	0.00012612	-0.680322	-0.968454	0.000126219	-0.680134	-0.968449
58977357	rs7195802	4.30729e-08	-1.07827	-0.873562	8.09014e-05	-1.2253	-0.867485	8.09611e-05	-1.22515	-0.867481
58977386	rs7195814	3.55494e-08	-1.19387	-0.949932	7.81082e-05	-1.17332	-0.954598	7.81682e-05	-1.17314	-0.954596
58977496	rs118079945	8.69763e-07	-1.19985e-10	1.0535	0.00196021	-1.19985e-10	1.09479	0.00196125	-1.19985e-10	1.09473
58977764	rs11076286	2.62893e-08	-1.67353	-0.77203	5.48959e-05	-1.70037	-0.780203	5.49287e-05	-1.70036	-0.780207
58978118	rs140718396	2.59672e-07	-1.19985e-10	-0.1553	0.000573836	-1.19985e-10	-0.133668	0.000574171	-1.19985e-10	-0.133674
58978143	rs11864970	5.02745e-08	-1.01896	-0.778265	0.00017172	-0.567808	-0.772338	0.000172042	-0.566523	-0.772339
58978250	rs1865968	4.40898e-08	-1.05561	-0.872884	8.25893e-05	-1.20534	-0.866789	8.26506e-05	-1.20519	-0.866785
58978493	rs9930442	4.4561e-08	-1.04552	-0.872338	8.33701e-05	-1.19645	-0.866274	8.3432e-05	-1.1963	-0.86627
58978662	rs7197268	3.56367e-08	-1.18927	-0.952077	7.87996e-05	-1.16253	-0.956572	7.8858e-05	-1.16238	-0.95657
58978721	rs7196073	3.54819e-08	-1.19387	-0.951833	7.79698e-05	-1.17332	-0.956372	7.80297e-05	-1.17314	-0.95637
58979296	rs12446568	2.24436e-08	-1.71134	-0.89237	5.60982e-05	-1.56017	-0.898738	5.61336e-05	-1.56013	-0.898741
58979874	rs16960653	5.04265e-08	-1.08261	-0.7116	0.000140511	-0.829198	-0.711531	0.000140594	-0.829191	-0.711532
58979991	rs6499995	4.02634e-08	-1.06214	-0.957135	8.87199e-05	-1.03922	-0.961302	8.87898e-05	-1.03903	-0.9613
58980523	rs1821801	3.54819e-08	-1.19387	-0.951833	7.79698e-05	-1.17332	-0.956372	7.80297e-05	-1.17314	-0.95637
58980528	rs1370252	2.0559e-08	-1.7181	-0.973323	4.56126e-05	-1.69021	-0.975619	4.56395e-05	-1.69021	-0.97562
58980948	rs1437173	3.5815e-08	-1.18452	-0.951833	7.87156e-05	-1.1638	-0.956372	7.87762e-05	-1.16362	-0.95637
58981266	rs1437172	2.04923e-08	-1.72208	-0.97259	4.53555e-05	-1.69653	-0.974952	4.53816e-05	-1.69654	-0.974952
58981312	rs34697033	4.0956e-08	-1.03544	-0.966786	0.000116878	-0.757429	-0.967452	0.000116968	-0.75725	-0.967448
58981378	rs76817774	1.69555e-07	-1.19985e-10	-0.581544	0.000363104	-1.19985e-10	-0.591321	0.000363323	-1.19985e-10	-0.591309
58981469	rs36081964	4.01523e-08	-1.04498	-0.977062	0.000114404	-0.768731	-0.977545	0.000114492	-0.768553	-0.977542
58981594	rs117070796	1.33639e-07	-0.819582	-1.1321e-10	0.000487226	-0.297283	-1.1321e-10	0.000487729	-0.296841	-1.1321e-10
58981849	rs16960657	5.64629e-08	-1.68114	-1.1321e-10	0.00011676	-1.72589	-1.1321e-10	0.00011683	-1.72588	-1.1321e-10
58983178	rs9933432	4.06497e-08	-1.02413	-0.985598	9.85054e-05	-0.910449	-0.985451	9.8574e-05	-0.910341	-0.985452
58983436	rs2083028	1.49261e-07	-1.19985e-10	-0.709022	0.000320187	-1.19985e-10	-0.717106	0.000320379	-1.19985e-10	-0.717096
58983633	rs1437171	4.57192e-08	-0.936934	-0.955269	8.8961e-05	-1.03844	-0.959371	8.90297e-05	-1.03826	-0.959369
58983643	rs78010654	1.48875e-07	-1.19985e-10	-0.711614	0.000319371	-1.19985e-10	-0.71966	0.000319562	-1.19985e-10	-0.719649
58984056	rs7192732	1.46101e-07	-1.19985e-10	-0.730422	0.000313616	-1.19985e-10	-0.737842	0.000313804	-1.19985e-10	-0.737832
58984328	rs4785004	4.30153e-08	-0.992517	-0.960647	8.12321e-05	-1.12443	-0.964267	8.12937e-05	-1.12427	-0.964266
58984644	rs1437170	4.16016e-08	-1.02501	-0.961575	7.8811e-05	-1.15383	-0.965127	7.88704e-05	-1.15367	-0.965126
58984737	rs10500408	2.06851e-08	-1.71791	-0.967399	4.99787e-05	-1.60406	-0.970353	5.00111e-05	-1.604	-0.970354
58984995	rs117671260	1.86218e-07	-1.19985e-10	-0.487803	0.000404875	-1.19985e-10	-0.482433	0.000405114	-1.19985e-10	-0.482433
58985278	rs961141	5.29041e-08	-0.853793	-0.892446	9.89892e-05	-1.00411	-0.886892	9.90642e-05	-1.00394	-0.886889
58985912	rs141909015	2.64084e-07	-1.19985e-10	-0.138454	0.00057521	-1.19985e-10	-0.131276	0.000575547	-1.19985e-10	-0.131279
58986095	rs28658047	7.68285e-08	-0.656551	-0.716595	0.000196879	-0.487953	-0.715469	0.000196998	-0.487933	-0.715473
58986182	rs57976264	4.90337e-08	-1.12706	-0.695155	0.00013567	-0.881799	-0.693986	0.000135751	-0.881792	-0.693989
58986204	rs1437169	2.09779e-08	-1.7259	-0.945354	4.6124e-05	-1.70532	-0.949358	4.61504e-05	-1.70534	-0.94936
58986206	rs139740829	5.97159e-08	-1.62512	-1.1321e-10	0.000124025	-1.66553	-1.1321e-10	0.000124103	-1.66549	-1.1321e-10
58986663	rs4785005	2.12589e-08	-1.72419	-0.93375	4.69153e-05	-1.69955	-0.938117	4.69421e-05	-1.69957	-0.938119
58986825	rs4785006	5.27818e-08	-0.853793	-0.894761	9.87536e-05	-1.00411	-0.889274	9.88285e-05	-1.00394	-0.889271
58986995	rs139537487	5.42995e-08	-1.72021	-1.1321e-10	0.000116719	-1.72625	-1.1321e-10	0.000116787	-1.72625	-1.1321e-10
58987131	rs4785007	5.34164e-08	-0.841286	-0.895317	9.98273e-05	-0.992723	-0.889847	9.9903e-05	-0.992557	-0.889844
58987162	rs9922444	6.34822e-08	-0.824064	-0.739898	0.000149206	-0.735938	-0.744749	0.000149303	-0.735873	-0.744751
58987614	rs4785008	4.93186e-08	-1.13104	-0.685378	0.00013636	-0.886526	-0.684189	0.00013644	-0.886519	-0.684193
58987629	rs12922923	2.99889e-08	-1.67827	-0.635627	6.25928e-05	-1.70489	-0.644471	6.26302e-05	-1.70487	-0.644479
58987708	rs16960664	1.48222e-07	-1.19985e-10	-0.716011	0.000318275	-1.19985e-10	-0.723097	0.000318465	-1.19985e-10	-0.723088
58988057	rs4785009	4.30948e-08	-1.00308	-0.948243	8.14101e-05	-1.134	-0.952516	8.14717e-05	-1.13383	-0.952515
58988326	rs35436700	3.04276e-08	-1.68169	-0.617684	6.35643e-05	-1.70721	-0.626753	6.36022e-05	-1.70719	-0.626761
58988655	rs1437168	5.2813e-08	-0.853793	-0.89417	9.88137e-05	-1.00411	-0.888666	9.88886e-05	-1.00394	-0.888663
58989126	rs7202372	5.35955e-08	-0.841286	-0.891971	0.000100172	-0.992723	-0.886403	0.000100248	-0.992557	-0.8864
58989160	rs7202387	4.44417e-08	-0.971172	-0.949371	8.37092e-05	-1.10508	-0.953579	8.37729e-05	-1.10491	-0.953577
58989225	rs73564105	1.45432e-07	-1.19985e-10	-0.73501	0.000312365	-1.19985e-10	-0.741841	0.000312551	-1.19985e-10	-0.741832
58989248	rs150220124	1.18675e-07	-1.19985e-10	-0.938336	0.00026012	-1.19985e-10	-0.92487	0.000260265	-1.19985e-10	-0.924902
58989278	rs16960668	1.50118e-07	-1.19985e-10	-0.703297	0.000322294	-1.19985e-10	-0.710548	0.000322487	-1.19985e-10	-0.710539
58989710	rs28412712	5.48162e-08	-1.71073	-1.1321e-10	0.000120573	-1.69376	-1.1321e-10	0.000120645	-1.69375	-1.1321e-10
58989727	rs28601757	5.48162e-08	-1.71073	-1.1321e-10	0.000120573	-1.69376	-1.1321e-10	0.000120645	-1.69375	-1.1321e-10
58989878	rs9924756	7.80149e-08	-0.669244	-0.688577	0.000199738	-0.501611	-0.687394	0.000199859	-0.501591	-0.687398
58989977	rs117003211	7.86691e-08	-1.34947	-1.1321e-10	0.00019857	-1.19487	-1.1321e-10	0.000198712	-1.19474	-1.1321e-10
58990959	rs1478908	5.68268e-08	-0.783331	-0.891381	0.000105673	-0.939867	-0.885796	0.000105754	-0.939695	-0.885792
58991039	rs994601	5.68268e-08	-0.783331	-0.891381	0.000105673	-0.939867	-0.885796	0.000105754	-0.939695	-0.885792
58991242	rs994600	4.45797e-08	-0.971172	-0.946269	8.39544e-05	-1.10508	-0.950654	8.40183e-05	-1.10491	-0.950653
58991477	rs80276714	1.35014e-07	-1.19985e-10	-0.809343	0.000295178	-1.19985e-10	-0.798432	0.000295354	-1.19985e-10	-0.798426
58991520	rs9930849	5.48694e-08	-1.70976	-1.1321e-10	0.000120412	-1.69509	-1.1321e-10	0.000120485	-1.69508	-1.1321e-10
58991713	rs7204715	5.79422e-08	-0.766828	-0.888447	0.000114112	-0.866055	-0.882778	0.000114199	-0.865882	-0.882775
58991717	rs7204718	6.16093e-08	-0.75492	-0.838988	0.000121411	-0.854776	-0.832055	0.000121504	-0.854602	-0.832051
58991748	rs7204740	1.0109e-07	-1.09871	-1.1321e-10	0.000199755	-1.18892	-1.1321e-10	0.000199842	-1.18908	-1.1321e-10
58991995	rs73564117	1.52085e-07	-1.19985e-10	-0.690284	0.000326461	-1.19985e-10	-0.697701	0.000326656	-1.19985e-10	-0.697692
58992117	rs73564118	1.49726e-07	-1.19985e-10	-0.705916	0.000321462	-1.19985e-10	-0.713133	0.000321654	-1.19985e-10	-0.713124
58992134	rs16960671	1.49726e-07	-1.19985e-10	-0.705916	0.000321462	-1.19985e-10	-0.713133	0.000321654	-1.19985e-10	-0.713124
58992192	rs12446483	4.80896e-08	-1.20565	-0.636007	0.000131068	-0.975567	-0.634725	0.000131146	-0.975561	-0.634729
58992492	rs16960677	5.641e-08	-1.68207	-1.1321e-10	0.000117734	-1.71758	-1.1321e-10	0.000117804	-1.71758	-1.1321e-10
58992856	rs116408797	5.45568e-08	-1.71548	-1.1321e-10	0.000118424	-1.71174	-1.1321e-10	0.000118495	-1.71173	-1.1321e-10
58992934	rs1437167	5.60025e-08	-0.842169	-0.847155	0.000106138	-0.980855	-0.840414	0.00010622	-0.980678	-0.84041
58992940	rs1437166	5.53067e-08	-0.854671	-0.847155	0.000104927	-0.992333	-0.840414	0.000105008	-0.992157	-0.84041
58993073	rs1437165	3.01086e-08	-1.70036	-0.60955	6.33164e-05	-1.7201	-0.617767	6.33532e-05	-1.7201	-0.617778
58993100	rs74023005	7.95021e-08	-0.666671	-0.672266	0.000203592	-0.498842	-0.671052	0.000203715	-0.498822	-0.671056
58993226	rs1545116	8.1343e-08	-0.640524	-0.675522	0.000208718	-0.470715	-0.674313	0.000208844	-0.470695	-0.674318
58993262	rs1545115	5.38058e-08	-0.839996	-0.889343	0.000104042	-0.957139	-0.884076	0.000104122	-0.956968	-0.884071
58993291	rs1545114	5.51797e-08	-0.817014	-0.887112	0.000106539	-0.935717	-0.881786	0.000106621	-0.935544	-0.881781
58993316	rs1545113	5.51797e-08	-0.817014	-0.887112	0.000106539	-0.935717	-0.881786	0.000106621	-0.935544	-0.881781
58993495	rs145659654	5.39049e-08	-1.7275	-1.1321e-10	0.000119742	-1.70067	-1.1321e-10	0.000119808	-1.70071	-1.1321e-10
58993608	rs2164665	1.08238e-07	-0.120658	-0.90973	0.000211696	-0.218623	-0.912239	0.000211871	-0.218382	-0.912242
58993614	rs74023006	1.54196e-07	-1.19985e-10	-0.676497	0.000330936	-1.19985e-10	-0.684086	0.000331135	-1.19985e-10	-0.684076
58993693	rs79273709	4.1902e-07	-1.19985e-10	0.323197	0.000884568	-1.19985e-10	0.299088	0.000885144	-1.19985e-10	0.299149
58993725	rs6499996	5.56244e-08	-0.830705	-0.865394	0.000104632	-0.976457	-0.859103	0.000104712	-0.976283	-0.8591
58993768	rs9972719	5.59128e-08	-0.830705	-0.860223	0.000104569	-0.976457	-0.859711	0.000104649	-0.976283	-0.859709
58993857	rs9972804	5.63014e-08	-0.819191	-0.864809	0.000105804	-0.965917	-0.858504	0.000105886	-0.965742	-0.8585
58995418	rs1871302	5.76475e-08	-0.801871	-0.858503	0.000108194	-0.95005	-0.852039	0.000108277	-0.949873	-0.852035
58995431	rs2083027	7.27729e-08	-0.578098	-0.84928	0.000127064	-0.798728	-0.842589	0.000127165	-0.798532	-0.842585
58995465	rs1871301	2.8045e-08	-1.71094	-0.669972	5.9229e-05	-1.72721	-0.677389	5.92636e-05	-1.72721	-0.677398
58995766	rs7184934	5.71216e-08	-0.813389	-0.856149	0.000107316	-0.960603	-0.849626	0.000107399	-0.960427	-0.849623
58995774	rs4594249	6.25837e-08	-0.730079	-0.848136	0.000116799	-0.884139	-0.841419	0.00011689	-0.883954	-0.841415
58995790	rs4600454	5.64715e-08	-0.824836	-0.856149	0.000106197	-0.971085	-0.849626	0.000106279	-0.97091	-0.849623
58995823	rs7498244	2.14235e-08	-1.7123	-0.937929	4.90305e-05	-1.65822	-0.93535	4.90584e-05	-1.65825	-0.935343
58995853	rs76168406	4.51812e-08	-1.12445	-0.779587	0.000125173	-0.878708	-0.777611	0.000125246	-0.878702	-0.777616
58996016	rs12920900	2.78725e-08	-1.71292	-0.674157	5.89691e-05	-1.72762	-0.681379	5.90035e-05	-1.72762	-0.681389
58996245	rs7185185	7.80824e-08	-0.93434	-0.422616	0.000193365	-0.794216	-0.427214	0.000193491	-0.794157	-0.427212
58996454	rs1370251	6.04716e-08	-0.657662	-0.954886	0.000160147	-0.456012	-0.953906	0.000160254	-0.45593	-0.953912
58997470	rs1437164	2.81314e-08	-1.71479	-0.663044	5.9633e-05	-1.7279	-0.669899	5.96676e-05	-1.7279	-0.669911
58997511	rs16960693	1.53011e-07	-1.19985e-10	-0.684209	0.000328359	-1.19985e-10	-0.691905	0.000328555	-1.19985e-10	-0.691896
58997894	rs34499510	2.82829e-08	-1.71479	-0.657677	5.99134e-05	-1.7279	-0.665208	5.99483e-05	-1.7279	-0.665218
58997971	rs34694315	5.77035e-08	-1.34966	-0.309739	0.000106331	-1.50682	-0.31264	0.000106385	-1.50688	-0.312649
58998213	rs191823140	1.06886e-07	-1.04296	-1.1321e-10	0.000134965	-1.58099	-1.1321e-10	0.000135047	-1.58098	-1.1321e-10
58998288	rs28554773	1.43243e-07	-1.19985e-10	-0.750181	0.00030768	-1.19985e-10	-0.756951	0.000307864	-1.19985e-10	-0.756944
58998309	rs146483065	4.74833e-08	-1.07815	-0.776195	0.000132671	-0.823939	-0.774202	0.000132749	-0.823932	-0.774208
58998739	rs144298169	1.5142e-07	-1.19985e-10	-0.694662	0.000324988	-1.19985e-10	-0.702223	0.000325183	-1.19985e-10	-0.702214
58998967	rs12934521	2.78434e-08	-1.71431	-0.673815	5.90276e-05	-1.72685	-0.681158	5.90622e-05	-1.72684	-0.681168
58999056	rs35653512	8.55517e-08	-0.30176	-0.96384	0.000305326	0.19798	-0.96261	0.000305543	0.198106	-0.962616
58999352	rs13338274	5.43517e-08	-1.71925	-1.1321e-10	0.000122442	-1.67838	-1.1321e-10	0.000122515	-1.67836	-1.1321e-10
58999537	rs4784063	5.23445e-08	-0.798908	-0.957967	9.25275e-05	-0.996642	-0.961863	9.25994e-05	-0.996456	-0.961862
58999704	rs138475217	5.83755e-08	-1.64782	-1.1321e-10	0.000149749	-1.47705	-1.1321e-10	0.000149845	-1.477	-1.1321e-10
58999835	rs4785010	5.63631e-08	-0.8295	-0.853407	0.000105341	-0.981988	-0.846817	0.000105422	-0.98182	-0.846813
59000087	rs10500409	1.47371e-07	-1.19985e-10	-0.721767	0.000316187	-1.19985e-10	-0.729676	0.000316377	-1.19985e-10	-0.729666
59000189	rs80125403	4.78525e-08	-1.07815	-0.768451	0.000133784	-0.823939	-0.765844	0.000133863	-0.823932	-0.765851
59000291	rs1437194	2.85869e-08	-1.71278	-0.648994	6.05053e-05	-1.72666	-0.656624	6.05406e-05	-1.72665	-0.656635
59000460	rs73564156	1.47037e-07	-1.19985e-10	-0.724036	0.000315482	-1.19985e-10	-0.731912	0.000315671	-1.19985e-10	-0.731902
59000688	rs1865972	2.23633e-08	-1.67857	-0.928734	5.64514e-05	-1.51941	-0.933221	5.64816e-05	-1.51946	-0.933224
59000734	rs9934051	2.27076e-08	-1.66779	-0.924236	5.79321e-05	-1.49784	-0.928897	5.7963e-05	-1.4979	-0.928899
59001007	rs12443509	2.88179e-08	-1.71803	-0.635692	6.12305e-05	-1.72789	-0.643472	6.12661e-05	-1.72789	-0.643483
59001043	rs117140274	2.24236e-07	-1.19985e-10	-0.30202	0.000479634	-1.19985e-10	-0.312989	0.000479917	-1.19985e-10	-0.312988
59001366	rs1437193	5.51286e-08	-0.840747	-0.864306	0.000103109	-0.992233	-0.857988	0.000103188	-0.992067	-0.857984
59001592	rs11864534	1.31591e-07	-1.19985e-10	-0.835024	0.000282878	-1.19985e-10	-0.840994	0.000283047	-1.19985e-10	-0.840987
59001895	rs73564161	1.43886e-07	-1.19985e-10	-0.745701	0.000308823	-1.19985e-10	-0.753242	0.000309008	-1.19985e-10	-0.753233
59001918	rs8048819	1.03365e-07	-0.398916	-0.677534	0.000376687	0.128117	-0.682716	0.000376935	0.128191	-0.682718
59002054	rs8047156	9.06637e-08	-0.331983	-0.875581	0.000319898	0.154877	-0.872887	0.000320122	0.155	-0.872899
59002127	rs8053552	8.0824e-08	-0.374655	-0.947792	0.000282551	0.105267	-0.947418	0.00028275	0.105388	-0.947426
59002638	rs16960701	1.39758e-07	-1.19985e-10	-0.774806	0.000300107	-1.19985e-10	-0.781873	0.000300286	-1.19985e-10	-0.781864
59002883	rs78071547	5.1916e-08	-1.01612	-0.748979	0.000146749	-0.751028	-0.746259	0.000146836	-0.751021	-0.746266
59003011	rs7194392	1.10192e-07	-0.415546	-0.596955	0.000403976	0.118119	-0.602776	0.000404248	0.118205	-0.602778
59003254	rs7196146	1.14487e-07	-0.315611	-0.65865	0.000426792	0.2363	-0.666015	0.000427081	0.236388	-0.666017
59003315	rs74343977	2.31142e-08	-1.59098	-0.983293	4.37877e-05	-1.72292	-0.983742	4.38135e-05	-1.72292	-0.983742
59003454	rs74988046	1.50785e-07	-1.19985e-10	-0.698866	0.000323168	-1.19985e-10	-0.707838	0.000323359	-1.19985e-10	-0.707839
59003508	rs12596098	6.36548e-08	-0.722538	-0.838708	0.000163856	-0.550417	-0.836609	0.000163945	-0.550456	-0.836615
59003704	rs117896456	7.18723e-08	-1.43983	-1.1321e-10	0.000166461	-1.37125	-1.1321e-10	0.000166584	-1.3711	-1.1321e-10
59004875	rs1437192	3.91603e-08	-1.6962	-0.350856	9.74309e-05	-1.54441	-0.362454	9.74825e-05	-1.54444	-0.36249
59005027	rs4785011	2.18082e-08	-1.68137	-0.951063	5.23701e-05	-1.57619	-0.951486	5.23967e-05	-1.57628	-0.95148
59005741	rs34841234	1.22241e-07	-1.6533	0.744576	0.000288508	-1.56207	0.740778	0.000288699	-1.56196	0.74074
59005830	rs12445555	4.97871e-08	-1.66642	-0.14054	0.000106376	-1.69808	-0.120953	0.000106436	-1.69809	-0.120968
59005837	rs12447675	4.99222e-08	-1.66843	-0.135829	0.000106735	-1.69947	-0.116188	0.000106796	-1.69948	-0.116202
59005986	rs12444928	4.49483e-08	-1.67975	-0.229463	9.63468e-05	-1.70713	-0.210928	9.64017e-05	-1.70714	-0.210941
59005987	rs12447563	4.49483e-08	-1.67975	-0.229463	9.63468e-05	-1.70713	-0.210928	9.64017e-05	-1.70714	-0.210941
59006053	rs12445604	4.61847e-08	-1.68152	-0.200556	9.90921e-05	-1.70829	-0.181673	9.91485e-05	-1.7083	-0.181686
59006129	rs74023010	4.53154e-08	-1.68152	-0.219558	9.72047e-05	-1.70829	-0.200903	9.72601e-05	-1.7083	-0.200916
59006148	rs74023011	4.53957e-08	-1.67975	-0.219558	9.73175e-05	-1.70713	-0.200903	9.7373e-05	-1.70714	-0.200916
59006390	rs78301398	1.14754e-07	-1.19985e-10	-0.971932	0.000248867	-1.19985e-10	-0.969095	0.000249013	-1.19985e-10	-0.969095
59006625	rs4438296	4.4907e-08	-1.66843	-0.241701	9.58922e-05	-1.69947	-0.223316	9.59467e-05	-1.69948	-0.223329
59006974	rs57182338	4.44329e-08	-1.67564	-0.245101	9.50932e-05	-1.7044	-0.226757	9.51474e-05	-1.7044	-0.22677
59007394	rs56372948	2.19645e-08	-1.72676	-0.898527	4.9172e-05	-1.68623	-0.90446	4.91982e-05	-1.68628	-0.904461
59007505	rs139259198	3.71841e-06	2.50633	-1.1321e-10	0.010208	2.74492	-1.1321e-10	0.0101779	2.74137	-1.1321e-10
59007685	rs113718106	4.42523e-08	-1.68111	-0.243707	9.48828e-05	-1.70802	-0.225346	9.49369e-05	-1.70803	-0.225359
59007705	rs75804423	4.13742e-08	-1.68627	-0.305793	8.8806e-05	-1.71135	-0.288211	8.88567e-05	-1.71135	-0.288224
59008077	rs59451700	2.90231e-08	-1.49304	-0.853585	5.66554e-05	-1.60241	-0.846613	5.66858e-05	-1.60246	-0.846619
59008117	rs8062999	2.10181e-08	-1.72788	-0.941453	4.67095e-05	-1.70265	-0.939417	4.67353e-05	-1.70268	-0.939418
59008979	rs77227510	1.30354e-07	-1.19985e-10	-0.844469	0.000284859	-1.19985e-10	-0.834017	0.000285023	-1.19985e-10	-0.834031
59009028	rs7188882	2.86458e-08	-1.45357	-0.906139	6.56022e-05	-1.40317	-0.899232	6.5632e-05	-1.4033	-0.899237
59009091	rs9673327	5.23611e-08	-1.42407	-0.332489	0.000117108	-1.38579	-0.337127	0.00011716	-1.38592	-0.337139
59009159	rs16960705	1.81894e-07	-1.19985e-10	-0.511296	0.000397709	-1.19985e-10	-0.500291	0.000397946	-1.19985e-10	-0.500286
59009303	rs112799599	3.43938e-08	-1.4311	-0.745743	6.92024e-05	-1.51038	-0.738592	6.9237e-05	-1.51047	-0.738593
59009367	rs1437191	4.40267e-08	-1.59985	-0.330079	8.31675e-05	-1.72692	-0.338238	8.32129e-05	-1.72693	-0.338265
59009370	rs1437190	2.0339e-08	-1.71596	-0.986224	5.60583e-05	-1.47295	-0.986669	5.61011e-05	-1.47278	-0.986669
59009378	rs60014403	3.39752e-08	-1.41859	-0.770497	6.8213e-05	-1.49966	-0.76372	6.8247e-05	-1.49975	-0.763721
59009455	rs1437189	2.44693e-08	-1.53131	-0.985995	8.43103e-05	-1.06681	-0.984696	8.4384e-05	-1.06653	-0.984696
59009568	rs7205850	3.34526e-08	-1.2412	-0.963392	6.53655e-05	-1.33889	-0.967125	6.53963e-05	-1.33901	-0.967124
59009569	rs7206561	2.83428e-08	-1.63771	-0.732641	6.578e-05	-1.58269	-0.71701	6.58166e-05	-1.58271	-0.717017
59009609	rs1579637	3.20791e-08	-1.51932	-0.727198	7.69643e-05	-1.4324	-0.710275	7.70066e-05	-1.43242	-0.710285
59009732	rs143501749	1.14192e-07	-1.19985e-10	-0.976838	0.000246942	-1.19985e-10	-0.976858	0.000247087	-1.19985e-10	-0.976862
59010328	rs8048761	4.22816e-08	-0.983753	-0.986615	9.97458e-05	-0.896771	-0.986616	9.97858e-05	-0.896959	-0.986616
59010419	rs73564177	3.72411e-08	-1.26725	-0.830058	7.5599e-05	-1.33708	-0.823487	7.56339e-05	-1.3372	-0.823493
59010501	rs4404061	4.71326e-08	-1.44967	-0.41209	8.15389e-05	-1.66581	-0.419118	8.15743e-05	-1.66594	-0.419147
59010575	rs12447402	3.66991e-08	-1.26725	-0.844718	7.44755e-05	-1.33708	-0.838459	7.45099e-05	-1.3372	-0.838465
59010778	rs9927197	6.43159e-08	-1.71232	0.161405	0.000170295	-1.45881	0.110325	0.000170427	-1.45861	0.110316
59011355	rs74779296	1.22862e-07	-1.19985e-10	-0.903662	0.000264545	-1.19985e-10	-0.908	0.000264701	-1.19985e-10	-0.908001
59011417	rs11862601	3.72086e-08	-1.25706	-0.841126	7.54549e-05	-1.32769	-0.834789	7.54896e-05	-1.32781	-0.834795
59013497	rs370776942	1.16485e-07	-1.19985e-10	-0.956962	0.000251062	-1.19985e-10	-0.960311	0.000251211	-1.19985e-10	-0.960309
59013574	rs200910122	1.20331e-07	-1.19985e-10	-0.924478	0.000258922	-1.19985e-10	-0.929483	0.000259075	-1.19985e-10	-0.929485
59014256	rs9746555	4.76667e-08	-1.25986	-0.590631	0.000115223	-1.15232	-0.586823	0.000115277	-1.15244	-0.58682
59014279	rs11986281	5.39265e-08	-1.7271	-1.1321e-10	0.00011665	-1.72683	-1.1321e-10	0.000116718	-1.72684	-1.1321e-10
59014515	rs142594122	3.45251e-08	-1.70399	-0.469043	9.63121e-05	-1.42539	-0.493023	9.63901e-05	-1.42518	-0.493019
59014637	rs143672299	3.49407e-08	-1.70777	-0.4533	9.64647e-05	-1.43919	-0.477646	9.65423e-05	-1.43898	-0.477642
59015766	rs12448735	2.44746e-07	-1.19985e-10	-0.214502	0.000535061	-1.19985e-10	-0.203632	0.000535385	-1.19985e-10	-0.203615
59016785	rs375788031	1.23969e-07	-1.19985e-10	-0.894688	0.000266754	-1.19985e-10	-0.899686	0.000266911	-1.19985e-10	-0.899686
59016943	rs111708824	3.2569e-08	-1.24667	-0.984693	6.38613e-05	-1.34378	-0.985519	6.38914e-05	-1.3439	-0.985519
59017151	rs7184397	3.51797e-08	-1.58334	-0.570914	8.47094e-05	-1.49091	-0.555875	8.4757e-05	-1.49095	-0.555866
59017241	rs113605345	3.45867e-08	-1.18487	-0.986382	6.74248e-05	-1.28837	-0.986633	6.74561e-05	-1.28849	-0.986633
59017364	rs112866696	1.21531e-07	-1.19985e-10	-0.914554	0.000261746	-1.19985e-10	-0.918637	0.0002619	-1.19985e-10	-0.918639
59017365	rs9933756	6.87759e-08	-1.71068	0.226815	0.000186455	-1.4321	0.174283	0.000186602	-1.43189	0.174274
59017412	rs113697184	3.25453e-08	-1.24667	-0.985422	6.38269e-05	-1.34378	-0.986057	6.38571e-05	-1.3439	-0.986057
59017484	rs114299925	3.29392e-08	-1.23486	-0.985198	6.83215e-05	-1.27589	-0.985896	6.83572e-05	-1.27596	-0.985896
59017485	rs114952535	3.29392e-08	-1.23486	-0.985198	6.83215e-05	-1.27589	-0.985896	6.83572e-05	-1.27596	-0.985896
59017511	rs9924622	3.27159e-08	-1.69989	-0.526968	9.22319e-05	-1.41128	-0.550429	9.23071e-05	-1.41106	-0.550425
59017516	rs111651474	8.32257e-08	-1.29316	-1.1321e-10	0.00024712	-0.976137	-1.1321e-10	0.000247301	-0.975994	-1.1321e-10
59017634	rs73548013	3.25526e-08	-1.24667	-0.985198	6.38372e-05	-1.34378	-0.985896	6.38674e-05	-1.3439	-0.985896
59017736	rs73548016	3.25526e-08	-1.24667	-0.985198	6.38372e-05	-1.34378	-0.985896	6.38674e-05	-1.3439	-0.985896
59017755	rs73548019	3.25526e-08	-1.24667	-0.985198	6.38372e-05	-1.34378	-0.985896	6.38674e-05	-1.3439	-0.985896
59017827	rs73548023	3.25453e-08	-1.24667	-0.985422	6.38269e-05	-1.34378	-0.986057	6.38571e-05	-1.3439	-0.986057
59017862	rs78781524	1.28848e-07	-1.19985e-10	-0.856084	0.000276853	-1.19985e-10	-0.862523	0.000277017	-1.19985e-10	-0.862522
59018415	rs3374	3.25453e-08	-1.24667	-0.985422	6.38269e-05	-1.34378	-0.986057	6.38571e-05	-1.3439	-0.986057
59018715	rs987223	5.12186e-08	-1.57365	-0.204964	9.50156e-05	-1.7149	-0.217069	9.50648e-05	-1.71496	-0.217083
59019169	rs112272617	5.38751e-08	-1.72805	-1.1321e-10	0.000117159	-1.72248	-1.1321e-10	0.000117226	-1.72249	-1.1321e-10
59019183	rs1595297	3.21757e-08	-1.25769	-0.985816	6.31848e-05	-1.35363	-0.986323	6.32147e-05	-1.35374	-0.986323
59019217	rs73548035	3.21749e-08	-1.25769	-0.985839	6.31847e-05	-1.35363	-0.986324	6.32147e-05	-1.35374	-0.986324
59019401	rs73548037	4.11391e-08	-1.30332	-0.694446	8.39541e-05	-1.37025	-0.685495	8.39931e-05	-1.37036	-0.685503
59019967	rs75354241	1.16958e-07	-1.19985e-10	-0.952907	0.000252969	-1.19985e-10	-0.952746	0.00025312	-1.19985e-10	-0.952738
59020111	rs8050562	3.18216e-08	-1.26859	-0.985985	6.25673e-05	-1.36334	-0.986428	6.2597e-05	-1.36346	-0.986428
59020306	rs6500001	5.06251e-08	-1.5682	-0.222077	9.35541e-05	-1.71371	-0.233757	9.36023e-05	-1.71378	-0.233771
59020316	rs6500002	3.66137e-08	-1.60656	-0.507742	8.76618e-05	-1.52091	-0.491611	8.77112e-05	-1.52095	-0.491601
59020346	rs74496088	1.13349e-07	-1.19985e-10	-0.984253	0.00024507	-1.19985e-10	-0.984468	0.000245215	-1.19985e-10	-0.984468
59020382	rs7202228	3.48919e-08	-1.1758	-0.986667	8.09375e-05	-1.10566	-0.98667	8.09713e-05	-1.10584	-0.98667
59020442	rs8055101	3.16555e-08	-1.27399	-0.985816	6.22736e-05	-1.36815	-0.986323	6.23033e-05	-1.36826	-0.986323
59020444	rs9972699	3.14887e-08	-1.27882	-0.986268	6.19902e-05	-1.37245	-0.986583	6.20198e-05	-1.37256	-0.986583
59020994	rs56732608	3.18357e-08	-1.268	-0.986136	6.25951e-05	-1.36281	-0.986515	6.26248e-05	-1.36292	-0.986515
59021019	rs60807856	3.18315e-08	-1.268	-0.986268	6.25908e-05	-1.36281	-0.986583	6.26205e-05	-1.36292	-0.986583
59021174	rs9941163	5.1161e-08	-1.58466	-0.19508	9.56574e-05	-1.71798	-0.207261	9.57077e-05	-1.71803	-0.207275
59021209	rs58494736	3.1177e-08	-1.28877	-0.986268	6.14443e-05	-1.3813	-0.986583	6.14737e-05	-1.38141	-0.986583
59021212	rs58709294	3.10138e-08	-1.29402	-0.986268	6.11586e-05	-1.38596	-0.986583	6.11879e-05	-1.38607	-0.986583
59021231	rs56933209	3.14922e-08	-1.27871	-0.986268	6.19964e-05	-1.37235	-0.986583	6.2026e-05	-1.37246	-0.986583
59021369	rs11859760	3.08524e-08	-1.29924	-0.986268	6.08761e-05	-1.39059	-0.986583	6.09053e-05	-1.3907	-0.986583
59021396	rs7203978	3.05351e-08	-1.30957	-0.986268	6.03208e-05	-1.39975	-0.986583	6.03499e-05	-1.39986	-0.986583
59021428	rs7201883	3.06893e-08	-1.30442	-0.986384	6.05938e-05	-1.39519	-0.986634	6.06229e-05	-1.39529	-0.986634
59022024	rs139117155	5.17115e-07	0.533544	-1.1321e-10	0.000739132	0.119465	-1.1321e-10	0.000738229	0.117654	-1.1321e-10
59022314	rs35317826	3.60278e-08	-1.64233	-0.4881	8.5268e-05	-1.56857	-0.471644	8.53165e-05	-1.5686	-0.471635
59022389	rs1595296	3.60278e-08	-1.64233	-0.4881	8.5268e-05	-1.56857	-0.471644	8.53165e-05	-1.5686	-0.471635
59022483	rs77703813	1.33263e-07	-1.19985e-10	-0.822397	0.000286112	-1.19985e-10	-0.829629	0.000286281	-1.19985e-10	-0.829627
59022760	rs56789821	4.01614e-08	-1.3553	-0.666516	8.25055e-05	-1.41782	-0.65533	8.25444e-05	-1.41793	-0.655339
59022870	rs8047544	2.35896e-08	-1.56894	-0.98497	5.4757e-05	-1.49726	-0.98585	5.47861e-05	-1.49732	-0.98585
59023119	rs4390582	3.46757e-08	-1.65141	-0.51727	8.17501e-05	-1.58105	-0.501298	8.17966e-05	-1.58108	-0.501289
59023250	rs8052606	2.93437e-08	-1.35207	-0.983572	5.82134e-05	-1.43726	-0.984634	5.82418e-05	-1.43736	-0.984634
59023364	rs12447660	2.94059e-08	-1.34724	-0.986281	5.8347e-05	-1.43301	-0.986589	5.83754e-05	-1.43312	-0.986589
59023638	rs1898366	4.28714e-08	-1.62451	-0.332004	8.29406e-05	-1.72481	-0.343078	8.29861e-05	-1.72484	-0.34309
59023643	rs6500004	1.21891e-07	-1.19985e-10	-0.91159	0.000262501	-1.19985e-10	-0.915757	0.000262655	-1.19985e-10	-0.915759
59023726	rs79728243	7.57285e-08	-1.14247	-0.245096	0.000159405	-1.17003	-0.24453	0.000159536	-1.1698	-0.24453
59023825	rs6500005	2.94334e-08	-1.3463	-0.986288	5.83952e-05	-1.43219	-0.986592	5.84236e-05	-1.43229	-0.986592
59023897	rs1595295	3.30265e-08	-1.62511	-0.592297	7.84915e-05	-1.54537	-0.577646	7.85359e-05	-1.54541	-0.577638
59023925	rs1595294	3.35049e-08	-1.60989	-0.593143	8.02568e-05	-1.52262	-0.57816	8.03019e-05	-1.52265	-0.578158
59024093	rs1595293	3.34239e-08	-1.5993	-0.606147	8.07359e-05	-1.50342	-0.591411	8.07811e-05	-1.50345	-0.591409
59024167	rs12597217	2.43321e-07	-1.19985e-10	-0.22034	0.000529577	-1.19985e-10	-0.213933	0.000529898	-1.19985e-10	-0.213916
59024201	rs13332777	3.67099e-08	-1.69202	-0.419652	0.000105047	-1.38605	-0.445561	0.000105133	-1.38582	-0.445556
59024226	rs4785015	4.65303e-08	-1.26206	-0.612556	0.00010922	-1.18399	-0.608658	0.000109273	-1.1841	-0.608656
59024428	rs12599934	2.60638e-07	-1.19985e-10	-0.151588	0.000567709	-1.19985e-10	-0.144402	0.000568052	-1.19985e-10	-0.144387
59024438	rs59973658	3.43621e-08	-1.58879	-0.588974	8.26257e-05	-1.49778	-0.573913	8.26719e-05	-1.49781	-0.57391
59024654	rs12599968	2.52775e-07	-1.19985e-10	-0.182222	0.000550239	-1.19985e-10	-0.175659	0.000550573	-1.19985e-10	-0.175642
59024834	rs58563372	2.89861e-08	-1.36161	-0.986294	5.62088e-05	-1.47034	-0.986595	5.62368e-05	-1.47043	-0.986595
59024915	rs73548059	2.68108e-08	-1.43952	-0.9864	5.26909e-05	-1.53493	-0.98664	5.27178e-05	-1.53501	-0.98664
59025303	rs7206765	2.86565e-08	-1.37317	-0.986171	5.70369e-05	-1.45578	-0.986534	5.70649e-05	-1.45588	-0.986534
59025367	rs7204706	2.89243e-08	-1.36386	-0.986175	5.75039e-05	-1.44762	-0.986536	5.75321e-05	-1.44772	-0.986536
59025387	rs7204851	2.91756e-08	-1.35491	-0.986475	5.79504e-05	-1.43976	-0.986664	5.79787e-05	-1.43986	-0.986664
59025516	rs7205051	2.76431e-08	-1.40873	-0.986616	5.52867e-05	-1.48681	-0.98667	5.53141e-05	-1.4869	-0.98667
59025941	rs7185105	3.48993e-08	-1.59844	-0.563812	6.61179e-05	-1.72176	-0.572809	6.61535e-05	-1.7218	-0.57282
59026136	rs113963557	1.26218e-07	-1.19985e-10	-0.876708	0.000271578	-1.19985e-10	-0.881763	0.000271737	-1.19985e-10	-0.881765
59026270	rs7403873	4.60215e-08	-1.2998	-0.585815	0.000108413	-1.21828	-0.58178	0.000108465	-1.2184	-0.581779
59026364	rs12444372	2.80009e-08	-1.39877	-0.983717	5.58747e-05	-1.47814	-0.984756	5.59024e-05	-1.47824	-0.984756
59026635	rs12444599	2.80284e-08	-1.39877	-0.982735	5.59198e-05	-1.47814	-0.983951	5.59474e-05	-1.47824	-0.983951
59026864	rs147349272	2.3992e-07	-1.19985e-10	-0.234417	0.000521773	-1.19985e-10	-0.228778	0.000522091	-1.19985e-10	-0.228759
59027233	rs2083029	3.93102e-08	-1.56682	-0.476413	7.27108e-05	-1.71343	-0.486095	7.27484e-05	-1.71349	-0.486106
59027271	rs111973274	2.77036e-08	-1.42052	-0.972644	5.53641e-05	-1.49704	-0.975038	5.53917e-05	-1.49713	-0.975038
59027295	rs73548069	2.73719e-08	-1.42777	-0.977431	5.47804e-05	-1.50333	-0.979353	5.48078e-05	-1.50342	-0.979353
59028225	rs77056584	2.76348e-08	-1.42356	-0.972086	5.52465e-05	-1.49968	-0.97453	5.5274e-05	-1.49977	-0.97453
59028232	rs146800869	3.63721e-07	0.181666	-1.1321e-10	0.000512647	-0.246423	-1.1321e-10	0.000513095	-0.246139	-1.1321e-10
59028237	rs34336151	3.96931e-08	-1.60483	-0.428711	7.53954e-05	-1.72433	-0.438931	7.54367e-05	-1.72436	-0.438942
59028504	rs73548079	2.81321e-08	-1.41073	-0.967076	5.61223e-05	-1.48855	-0.969926	5.61502e-05	-1.48865	-0.969926
59028579	rs73548080	2.68814e-08	-1.45605	-0.967239	5.39599e-05	-1.52769	-0.970077	5.39872e-05	-1.52778	-0.970077
59028629	rs145024134	4.12084e-06	2.60909	-1.1321e-10	0.00984171	2.70837	-1.1321e-10	0.00981933	2.70551	-1.1321e-10
59028640	rs73548082	3.82605e-08	-1.47533	-0.594971	7.94468e-05	-1.5263	-0.584619	7.94859e-05	-1.52639	-0.584629
59028681	rs73548084	3.00658e-08	-1.34735	-0.963984	5.94922e-05	-1.43311	-0.967059	5.95212e-05	-1.43321	-0.967059
59028847	rs75068674	2.04296e-07	-1.19985e-10	-0.39515	0.000446253	-1.19985e-10	-0.385124	0.000446522	-1.19985e-10	-0.385112
59028937	rs12444148	3.07418e-08	-1.3228	-0.966302	6.10481e-05	-1.40465	-0.969701	6.10781e-05	-1.40475	-0.969702
59028945	rs12446330	2.96157e-08	-1.36011	-0.966302	5.90522e-05	-1.43789	-0.969701	5.90815e-05	-1.43798	-0.969702
59028947	rs12446167	2.97928e-08	-1.35662	-0.963839	5.91303e-05	-1.43882	-0.967446	5.91596e-05	-1.43892	-0.967447
59029084	rs12446357	2.8281e-08	-1.43001	-0.942522	5.7365e-05	-1.48972	-0.946856	5.73929e-05	-1.48982	-0.946856
59029101	rs73548086	2.79157e-08	-1.45406	-0.931468	5.67416e-05	-1.51118	-0.936327	5.67694e-05	-1.51128	-0.936327
59029277	rs11076292	4.98986e-08	-1.1666	-0.638123	7.13975e-05	-1.56455	-0.653199	7.14228e-05	-1.56477	-0.653209
59029291	rs12448412	3.14365e-08	-1.64959	-0.617162	6.8239e-05	-1.65589	-0.607106	6.82745e-05	-1.65595	-0.607115
59029325	rs35002319	5.41741e-08	-1.08806	-0.634456	7.49684e-05	-1.51933	-0.649612	7.4993e-05	-1.51958	-0.649622
59029381	rs112614224	1.19856e-07	-1.19985e-10	-0.928433	0.000258391	-1.19985e-10	-0.931536	0.000258543	-1.19985e-10	-0.931538
59029432	rs62065022	3.36158e-08	-1.72755	-0.472181	7.73689e-05	-1.64759	-0.489839	7.7411e-05	-1.64764	-0.489828
59029519	rs28896850	1.14133e-07	-1.19985e-10	-0.977358	0.000246538	-1.19985e-10	-0.978495	0.000246684	-1.19985e-10	-0.978494
59029895	rs12599855	1.26529e-07	-1.19985e-10	-0.874253	0.000272814	-1.19985e-10	-0.877222	0.000272974	-1.19985e-10	-0.877225
59029923	rs8056976	6.88183e-08	-0.765286	-0.717966	0.000291963	-0.0866266	-0.722757	0.000292263	-0.0862144	-0.722732
59029950	rs116997330	2.8145e-08	-1.39087	-0.986486	5.50148e-05	-1.49174	-0.98667	5.50221e-05	-1.4922	-0.98667
59030019	rs8062275	3.41181e-07	0.117692	-1.1321e-10	0.000747175	0.130288	-1.1321e-10	0.000747518	0.130157	-1.1321e-10
59030136	rs57617029	2.02001e-08	-1.72573	-0.983304	4.56288e-05	-1.6807	-0.98477	4.56586e-05	-1.68064	-0.984769
59030191	rs7198001	3.59389e-08	-1.47693	-0.655967	7.01674e-05	-1.58671	-0.64842	7.02112e-05	-1.5867	-0.648393
59030500	rs7205211	2.99402e-08	-1.72781	-0.587706	6.56732e-05	-1.72286	-0.578457	6.57148e-05	-1.72285	-0.578429
59030513	rs150595002	6.491e-08	-1.54172	-1.1321e-10	0.000197389	-1.20083	-1.1321e-10	0.000197525	-1.20073	-1.1321e-10
59030766	rs71400042	5.45746e-08	-1.71515	-1.1321e-10	0.000116974	-1.72406	-1.1321e-10	0.000117045	-1.72405	-1.1321e-10
59030810	rs12443605	1.82572e-07	0.396551	-0.90413	0.000556837	0.741274	-0.905014	0.000556872	0.740754	-0.90502
59030905	rs7203991	1.02912e-07	-0.228081	-0.852761	0.00049013	0.553821	-0.845163	0.000490867	0.554736	-0.845164
59030917	rs7205329	6.70183e-08	-0.543225	-0.96653	0.000209617	-0.171328	-0.969404	0.000209737	-0.171342	-0.969403
59031168	rs1865971	1.09121e-07	-0.0664416	-0.955822	0.000374339	0.394982	-0.955831	0.000374609	0.395109	-0.955826
59031652	rs1816587	8.80886e-08	-1.36607	0.129689	0.000184195	-1.4133	0.143282	0.000184291	-1.41339	0.143309
59031716	rs893196	2.2367e-07	0.100923	-0.405475	0.00059165	0.30711	-0.410206	0.000591836	0.306814	-0.410185
59031955	rs12447428	2.16116e-08	-1.65567	-0.985822	5.01856e-05	-1.58492	-0.985366	5.0214e-05	-1.58494	-0.985366
59032084	rs9937113	1.11267e-07	-0.137797	-0.864994	0.000459039	0.509399	-0.866275	0.000459425	0.509639	-0.866265
59032128	rs74023021	3.54379e-08	-1.56014	-0.5868	7.09672e-05	-1.63525	-0.588548	7.10165e-05	-1.63517	-0.588517
59032335	rs12599935	9.15766e-08	-1.41874	0.221194	0.000169047	-1.56929	0.213455	0.000169119	-1.56945	0.213448
59032519	rs12596995	1.5961e-07	0.084737	-0.726723	0.000342418	0.0681751	-0.718155	0.000342505	0.0678393	-0.718154
59032591	rs74520838	3.44873e-08	-1.58702	-0.587108	6.95937e-05	-1.65493	-0.588402	6.96414e-05	-1.65487	-0.588372
59033173	rs56047083	2.09715e-08	-1.69509	-0.976463	4.81321e-05	-1.63702	-0.975042	4.81592e-05	-1.63705	-0.975038
59033237	rs71400043	1.85253e-07	0.241448	-0.734446	0.00041647	0.271808	-0.726005	0.000416572	0.271462	-0.726004
59033479	rs72780234	2.56872e-08	-1.70661	-0.762112	5.64545e-05	-1.68786	-0.76472	5.64912e-05	-1.68779	-0.764727
59033516	rs11076295	1.83146e-07	0.206704	-0.711139	0.00041178	0.236796	-0.70232	0.000411881	0.236453	-0.702319
59033521	rs1075376	2.11224e-08	-1.67929	-0.985091	4.88212e-05	-1.61336	-0.984488	4.88484e-05	-1.61339	-0.984487
59034044	rs1077029	3.75373e-08	-1.56177	-0.527612	7.51818e-05	-1.63646	-0.529642	7.52341e-05	-1.63639	-0.529609
59034105	rs57518155	3.27301e-07	-0.226083	0.302241	0.000884499	-0.0208426	0.319853	0.000884685	-0.0212472	0.319878
59034107	rs7202257	2.07929e-08	-1.69695	-0.983163	4.76359e-05	-1.64011	-0.98231	4.76628e-05	-1.64014	-0.982308
59034592	rs78869624	6.87773e-08	-1.48385	-1.1321e-10	0.000126434	-1.64629	-1.1321e-10	0.000126494	-1.6464	-1.1321e-10
59034776	rs9932789	2.09053e-08	-1.69458	-0.980142	4.79858e-05	-1.63617	-0.97894	4.80128e-05	-1.6362	-0.978938
59034809	rs77991685	5.41476e-08	-1.72301	-1.1321e-10	0.000134329	-1.58572	-1.1321e-10	0.000134404	-1.58575	-1.1321e-10
59035072	rs9972762	2.44179e-06	1.55033	0.535436	0.00415694	1.27869	0.567831	0.00415721	1.27818	0.567821
59035125	rs55908564	2.12922e-08	-1.67553	-0.980853	4.93384e-05	-1.60762	-0.979688	4.93659e-05	-1.60766	-0.979686
59035144	rs1437188	1.4672e-06	1.18164	0.394753	0.00323906	1.21026	0.386766	0.00323959	1.20981	0.386793
59035596	rs58904938	4.7245e-08	-1.38746	-0.471917	9.11808e-05	-1.4991	-0.474067	9.12483e-05	-1.49899	-0.474032
59035609	rs12929981	1.41464e-06	1.24781	0.292103	0.00204919	0.830695	0.308494	0.00204985	0.830373	0.308549
59036096	rs188991922	4.73161e-08	-1.40208	-0.455788	9.15104e-05	-1.51106	-0.458495	9.1578e-05	-1.51095	-0.458457
59036384	rs144629414	4.59985e-08	-1.42522	-0.460892	8.93501e-05	-1.52986	-0.463586	8.94156e-05	-1.52976	-0.463549
59036431	rs139384042	4.44887e-08	-1.45859	-0.460892	8.6986e-05	-1.55668	-0.463586	8.70492e-05	-1.55658	-0.463549
59036453	rs34399745	1.19617e-06	1.42616	-0.0539983	0.00203969	1.15983	-0.025288	0.00203988	1.15932	-0.0252794
59036569	rs9928473	2.19392e-08	-1.65268	-0.973766	5.14968e-05	-1.57228	-0.97221	5.15254e-05	-1.57232	-0.972206
59036829	rs151052026	5.41837e-08	-1.72234	-1.1321e-10	0.00012785	-1.63515	-1.1321e-10	0.000127923	-1.63517	-1.1321e-10
59037102	rs9929007	2.15437e-08	-1.66963	-0.975006	5.00917e-05	-1.59878	-0.973379	5.01196e-05	-1.59881	-0.973376
59037466	rs72780235	2.15344e-08	-1.66309	-0.981982	5.01968e-05	-1.58913	-0.980931	5.02246e-05	-1.58917	-0.980929
59037493	rs9972774	9.90774e-07	1.21359	-0.0298227	0.00159974	0.882239	0.00934751	0.00159997	0.881789	0.00934916
59037534	rs57076924	4.72819e-08	-1.42359	-0.435002	9.18574e-05	-1.52855	-0.437228	9.19248e-05	-1.52844	-0.437191
59037815	rs57357539	1.18719e-06	0.812961	0.551665	0.00215604	0.625076	0.564942	0.00215743	0.625074	0.564999
59038245	rs7204125	1.23098e-07	-0.12704	-0.774697	0.000309569	0.0368422	-0.787672	0.000309739	0.0367963	-0.787669
59038651	rs7193449	2.21149e-08	-1.72108	-0.897385	4.83215e-05	-1.70911	-0.899027	4.8352e-05	-1.70906	-0.899031
59038993	rs78310812	6.08031e-08	-1.60708	-1.1321e-10	0.000121813	-1.68352	-1.1321e-10	0.000121884	-1.68353	-1.1321e-10
59039099	rs7194417	2.21493e-08	-1.63653	-0.980385	5.15302e-05	-1.56456	-0.979281	5.15585e-05	-1.5646	-0.979279
59039108	rs1370260	8.29691e-08	-0.444422	-0.851832	0.000143518	-0.671166	-0.848384	0.000143572	-0.671385	-0.848379
59039863	rs8048107	4.55551e-08	-0.924373	-0.971426	0.000105794	-0.851686	-0.972835	0.000105903	-0.851242	-0.972832
59040257	rs8043699	2.20065e-08	-1.7223	-0.90108	4.80466e-05	-1.71115	-0.902688	4.80769e-05	-1.71111	-0.902692
59040360	rs7188913	4.80077e-08	-1.28703	-0.556328	8.52034e-05	-1.48172	-0.559248	8.52539e-05	-1.48172	-0.55925
59040410	rs12922700	4.01297e-07	0.0874527	0.192527	0.000862153	0.0776827	0.195738	0.000863149	0.0781998	0.195787
59040649	rs4785016	6.33604e-08	-0.794352	-0.771531	0.000129408	-0.855352	-0.76769	0.000129463	-0.855525	-0.767682
59040883	rs62065034	2.4421e-08	-1.71294	-0.806339	5.19551e-05	-1.72798	-0.807647	5.19871e-05	-1.72798	-0.807627
59040910	rs9934962	2.3e-08	-1.60181	-0.977414	5.40747e-05	-1.51911	-0.976537	5.41043e-05	-1.51915	-0.976534
59041054	rs7188898	4.43171e-08	-0.950247	-0.973104	0.000102808	-0.878713	-0.974432	0.000102914	-0.878277	-0.974428
59041233	rs7189288	4.11609e-08	-1.71358	-0.283656	8.87206e-05	-1.71222	-0.288297	8.8781e-05	-1.71217	-0.288259
59041300	rs7193918	2.16731e-08	-1.72526	-0.913385	4.72077e-05	-1.71658	-0.914872	4.7237e-05	-1.71655	-0.914876
59041303	rs62065035	2.18424e-08	-1.6452	-0.985667	5.12422e-05	-1.56348	-0.985968	5.12703e-05	-1.56352	-0.985969
59041361	rs1898365	7.71601e-08	-0.639419	-0.729419	0.00013741	-0.826558	-0.73648	0.000137506	-0.826471	-0.736464
59042106	rs13338057	2.31847e-08	-1.59226	-0.978966	5.46516e-05	-1.50687	-0.978164	5.46814e-05	-1.50692	-0.978162
59042191	rs9635510	2.6751e-08	-1.71826	-0.709883	5.72703e-05	-1.72624	-0.711986	5.73039e-05	-1.72627	-0.711961
59042612	rs62065036	5.8067e-08	-1.65312	-1.1321e-10	0.000142551	-1.52632	-1.1321e-10	0.000142628	-1.52636	-1.1321e-10
59042628	rs4785017	9.17966e-08	-0.425755	-0.769391	0.000226093	-0.28457	-0.780493	0.000226227	-0.284574	-0.780489
59043056	rs58438549	7.76634e-08	-0.498772	-0.863565	0.000133972	-0.72811	-0.86027	0.000134028	-0.728286	-0.860265
59043214	rs16960770	7.55638e-08	-0.514269	-0.875474	0.000130688	-0.742082	-0.87112	0.000130742	-0.742257	-0.871116
59043578	rs118164876	8.75819e-08	-1.24215	-1.1321e-10	0.000251379	-0.959048	-1.1321e-10	0.00025156	-0.958921	-1.1321e-10
59043630	rs117218467	5.43161e-08	-1.7199	-1.1321e-10	0.000126373	-1.64678	-1.1321e-10	0.000126445	-1.64679	-1.1321e-10
59043787	rs11859849	2.36411e-08	-1.57272	-0.97902	5.61472e-05	-1.47981	-0.978221	5.61778e-05	-1.47986	-0.978218
59043871	rs11864161	2.35316e-08	-1.57403	-0.982346	5.60489e-05	-1.47805	-0.98174	5.60794e-05	-1.47809	-0.981738
59043881	rs13330816	2.39771e-08	-1.55809	-0.979533	5.73634e-05	-1.45785	-0.97876	5.73945e-05	-1.45789	-0.978758
59043892	rs8044601	6.85415e-08	-0.619621	-0.86766	0.000115923	-0.869928	-0.863156	0.00011597	-0.87012	-0.863152
59043976	rs56831596	4.47043e-08	-1.5011	-0.413549	8.81852e-05	-1.59021	-0.416361	8.82484e-05	-1.59012	-0.416323
59044137	rs55753524	4.78585e-08	-1.35437	-0.492104	9.27925e-05	-1.46093	-0.494716	9.28626e-05	-1.4608	-0.494681
59044149	rs11865081	3.87133e-08	-1.54895	-0.509591	8.90053e-05	-1.48073	-0.516589	8.90585e-05	-1.48074	-0.51657
59044591	rs16960775	6.56941e-08	-0.71739	-0.812323	0.00033155	0.12252	-0.804754	0.000331995	0.123263	-0.804744
59045060	rs73550006	3.18807e-08	-1.54586	-0.706863	8.37326e-05	-1.34948	-0.708903	8.37898e-05	-1.34939	-0.708904
59045198	rs8051041	4.23497e-08	-1.47506	-0.493697	8.12975e-05	-1.5979	-0.489998	8.13312e-05	-1.59806	-0.490009
59045772	rs8055989	3.3832e-08	-1.50246	-0.690856	6.77264e-05	-1.5736	-0.696941	6.77673e-05	-1.57359	-0.696931
59047136	rs55886961	2.06599e-08	-1.72806	-0.958468	4.48592e-05	-1.72808	-0.954402	4.48859e-05	-1.72808	-0.954398
59047367	rs74023023	1.67175e-07	-1.19985e-10	-0.595677	0.000362586	-1.19985e-10	-0.592749	0.00036279	-1.19985e-10	-0.592777
59047562	rs76857669	1.78737e-07	-0.528805	-1.1321e-10	0.00050969	-0.252209	-1.1321e-10	0.000510349	-0.251506	-1.1321e-10
59047859	rs115040012	1.21248e-07	-1.19985e-10	-0.916882	0.000260864	-1.19985e-10	-0.922013	0.000261018	-1.19985e-10	-0.922011
59048013	rs75893227	5.42217e-08	-1.72164	-1.1321e-10	0.000116717	-1.72626	-1.1321e-10	0.000116786	-1.72625	-1.1321e-10
59048179	rs7195515	2.29162e-08	-1.71996	-0.862919	5.00057e-05	-1.71719	-0.856684	5.00373e-05	-1.71716	-0.856675
59048797	rs8054795	2.1702e-08	-1.72539	-0.91192	4.75675e-05	-1.7168	-0.907058	4.75976e-05	-1.71677	-0.907051
59049281	rs10445029	2.20474e-08	-1.71331	-0.90822	4.87273e-05	-1.69653	-0.90324	4.87592e-05	-1.69647	-0.903233
59049297	rs9302710	4.59672e-08	-1.16054	-0.726254	8.81851e-05	-1.27549	-0.731084	8.8237e-05	-1.27549	-0.731088
59049590	rs9925004	1.32246e-07	-1.19985e-10	-0.830054	0.000286521	-1.19985e-10	-0.828198	0.000286685	-1.19985e-10	-0.828216
59049858	rs62065038	2.29574e-08	-1.71719	-0.863887	4.96879e-05	-1.72303	-0.85722	4.97165e-05	-1.72305	-0.85721
59051092	rs143587875	1.25461e-07	-1.19985e-10	-0.882727	0.000268369	-1.19985e-10	-0.893648	0.000268528	-1.19985e-10	-0.893646
59051575	rs138368444	1.30097e-07	-1.19985e-10	-0.846442	0.000281581	-1.19985e-10	-0.845592	0.000281747	-1.19985e-10	-0.84559
59052990	rs62065039	2.09083e-08	-1.72808	-0.946499	4.5566e-05	-1.71813	-0.948721	4.55924e-05	-1.71814	-0.948717
59053004	rs117238695	8.77238e-08	-1.24053	-1.1321e-10	0.000138257	-1.5569	-1.1321e-10	0.000138334	-1.55693	-1.1321e-10
59053510	rs118081360	9.1779e-08	-1.19534	-1.1321e-10	0.000147177	-1.49437	-1.1321e-10	0.000147242	-1.49452	-1.1321e-10
59054409	rs17241313	2.11671e-08	-1.67837	-0.983903	4.87848e-05	-1.61269	-0.985905	4.88134e-05	-1.61269	-0.985905
59054436	rs111735494	5.93255e-08	-1.63168	-1.1321e-10	0.000129149	-1.62504	-1.1321e-10	0.000129223	-1.62506	-1.1321e-10
59054458	rs16960788	2.25761e-08	-1.61116	-0.986668	5.05275e-05	-1.57727	-0.986218	5.05622e-05	-1.57718	-0.986219
59054560	rs111758332	5.47063e-08	-1.71274	-1.1321e-10	0.000117463	-1.71989	-1.1321e-10	0.000117533	-1.71988	-1.1321e-10
59054897	rs60728512	3.04121e-08	-1.6435	-0.656379	7.24207e-05	-1.56402	-0.639502	7.24498e-05	-1.56417	-0.639539
59055838	rs16960789	2.25134e-08	-1.61396	-0.986647	5.01544e-05	-1.58459	-0.986317	5.01885e-05	-1.5845	-0.986318
59056275	rs139174841	7.60979e-08	-1.3827	-1.1321e-10	0.000175087	-1.32073	-1.1321e-10	0.000175218	-1.32057	-1.1321e-10
59057037	rs11076296	2.14575e-08	-1.67742	-0.971229	4.90404e-05	-1.6166	-0.976772	4.90694e-05	-1.6166	-0.976768
59057364	rs139890725	1.14123e-07	-1.19985e-10	-0.977441	0.000246289	-1.19985e-10	-0.979507	0.000246434	-1.19985e-10	-0.979506
59057402	rs149693681	5.63551e-08	-1.68305	-1.1321e-10	0.000118288	-1.71289	-1.1321e-10	0.00011836	-1.71287	-1.1321e-10
59057828	rs76190601	5.39622e-08	-1.72644	-1.1321e-10	0.000130192	-1.617	-1.1321e-10	0.000130283	-1.61689	-1.1321e-10
59058151	rs998085	2.11815e-08	-1.72149	-0.940105	4.64791e-05	-1.70451	-0.942501	4.65058e-05	-1.70453	-0.942497
59058260	rs115137333	1.13605e-07	-1.19985e-10	-0.981992	0.000245326	-1.19985e-10	-0.983425	0.00024547	-1.19985e-10	-0.983425
59058560	rs142260959	1.14027e-07	-1.19985e-10	-0.978283	0.000246077	-1.19985e-10	-0.980368	0.000246222	-1.19985e-10	-0.980367
59059159	rs7186749	2.09666e-08	-1.72075	-0.951039	4.51801e-05	-1.72792	-0.947434	4.52066e-05	-1.72793	-0.947431
59059723	rs117391418	6.67159e-08	-1.51428	-1.1321e-10	0.000145417	-1.5064	-1.1321e-10	0.000145512	-1.50634	-1.1321e-10
59059987	rs115266902	1.13935e-07	-1.19985e-10	-0.979096	0.000245932	-1.19985e-10	-0.980955	0.000246078	-1.19985e-10	-0.980954
59060125	rs148935955	1.28965e-07	-1.19985e-10	-0.855177	0.000279296	-1.19985e-10	-0.85374	0.000279458	-1.19985e-10	-0.85375
59060403	rs7204204	3.59557e-08	-1.69953	-0.432906	7.48484e-05	-1.72756	-0.442989	7.48938e-05	-1.72755	-0.442978
59060575	rs116235813	1.13791e-07	-1.19985e-10	-0.980357	0.000245665	-1.19985e-10	-0.982043	0.00024581	-1.19985e-10	-0.982043
59061280	rs72780253	5.40118e-08	-1.72552	-1.1321e-10	0.000116535	-1.72782	-1.1321e-10	0.000116604	-1.72781	-1.1321e-10
59061365	rs4785018	2.1114e-08	-1.72687	-0.937916	4.61102e-05	-1.71461	-0.940367	4.6137e-05	-1.71462	-0.940363
59061914	rs79108241	2.97672e-08	-1.38419	-0.937121	5.79307e-05	-1.49283	-0.933936	5.79502e-05	-1.49308	-0.933941
59062450	rs1816586	3.15308e-08	-1.61819	-0.645568	6.45511e-05	-1.6825	-0.636055	6.45881e-05	-1.68251	-0.636061
59063226	rs138218375	6.86959e-08	-1.48503	-1.1321e-10	0.000124611	-1.66082	-1.1321e-10	0.000124681	-1.66085	-1.1321e-10
59063247	rs4784068	2.18059e-08	-1.71561	-0.916932	4.6544e-05	-1.72574	-0.91987	4.6572e-05	-1.72574	-0.919865
59063268	rs12149773	4.09899e-08	-1.31123	-0.690168	8.18673e-05	-1.38559	-0.695323	8.19175e-05	-1.38556	-0.695328
59064224	rs75050360	1.75201e-07	-0.54879	-1.1321e-10	0.00049851	-0.274388	-1.1321e-10	0.000499152	-0.27369	-1.1321e-10
59064896	rs16960801	2.32912e-08	-1.61942	-0.947223	5.20919e-05	-1.57685	-0.956151	5.21273e-05	-1.57677	-0.956144
59065495	rs12597332	1.75231e-07	-1.19985e-10	-0.548614	0.000374807	-1.19985e-10	-0.559601	0.000375032	-1.19985e-10	-0.559589
59065990	rs147438076	1.67274e-07	-0.595087	-1.1321e-10	0.000473509	-0.325841	-1.1321e-10	0.000474113	-0.325156	-1.1321e-10
59066804	rs980887	2.03339e-08	-1.72398	-0.978454	4.46716e-05	-1.70975	-0.976921	4.47002e-05	-1.7097	-0.976919
59067027	rs114550533	1.74646e-07	-0.551959	-1.1321e-10	0.000496759	-0.277907	-1.1321e-10	0.000497398	-0.277211	-1.1321e-10
59067045	rs115004571	1.15416e-07	-1.19985e-10	-0.966174	0.000248812	-1.19985e-10	-0.969316	0.000248959	-1.19985e-10	-0.969314
59067627	rs1865970	1.80951e-07	-0.516492	-1.1321e-10	0.000516698	-0.238554	-1.1321e-10	0.000517368	-0.237847	-1.1321e-10
59068825	rs10500410	1.05709e-07	-0.409825	-0.644206	0.00030606	-0.120527	-0.641702	0.000306457	-0.119794	-0.641729
59069334	rs35640812	2.38969e-08	-1.63057	-0.910406	5.26408e-05	-1.60075	-0.921772	5.26755e-05	-1.60069	-0.921764
59069903	rs1370258	2.08826e-08	-1.71728	-0.958519	4.48851e-05	-1.72598	-0.95593	4.49119e-05	-1.72597	-0.95593
59070089	rs76970525	1.6191e-07	-0.627681	-1.1321e-10	0.000456635	-0.362128	-1.1321e-10	0.000457213	-0.361452	-1.1321e-10
59070616	rs990813	3.10785e-08	-1.7014	-0.576808	6.55065e-05	-1.71438	-0.589486	6.55464e-05	-1.71435	-0.589495
59070669	rs12923985	2.21196e-08	-1.66929	-0.948963	4.85919e-05	-1.6457	-0.956859	4.86232e-05	-1.64565	-0.956854
59071149	rs7190920	1.69346e-07	-1.19985e-10	-0.582776	0.000367315	-1.19985e-10	-0.579791	0.000367521	-1.19985e-10	-0.579819
59071280	rs114952853	1.16209e-07	-1.19985e-10	-0.959328	0.000250394	-1.19985e-10	-0.962977	0.000250542	-1.19985e-10	-0.962975
59071459	rs9937394	1.6818e-07	-1.19985e-10	-0.589686	0.000364776	-1.19985e-10	-0.586727	0.000364981	-1.19985e-10	-0.586755
59071522	rs72780256	2.18736e-08	-1.66929	-0.960147	4.81163e-05	-1.6457	-0.966694	4.81473e-05	-1.64565	-0.96669
59072589	rs79938543	1.16897e-07	-1.19985e-10	-0.953431	0.000251777	-1.19985e-10	-0.957467	0.000251926	-1.19985e-10	-0.957465
59072682	rs77080074	5.63739e-08	-1.68272	-1.1321e-10	0.000135113	-1.5799	-1.1321e-10	0.00013518	-1.57999	-1.1321e-10
59072725	rs1437184	3.34701e-08	-1.72765	-0.476413	7.5188e-05	-1.68782	-0.478201	7.52359e-05	-1.68778	-0.478196
59072924	rs1437183	2.71727e-08	-1.71941	-0.693103	5.7613e-05	-1.72732	-0.704943	5.7647e-05	-1.72731	-0.70495
59073297	rs8049724	2.01826e-08	-1.72763	-0.98227	4.37308e-05	-1.72689	-0.981072	4.37572e-05	-1.72687	-0.98107
59073588	rs1437182	5.71566e-08	-1.66893	-1.1321e-10	0.000125337	-1.65501	-1.1321e-10	0.000125416	-1.65496	-1.1321e-10
59073716	rs4784069	2.02041e-08	-1.726	-0.982836	4.36578e-05	-1.72799	-0.981639	4.36838e-05	-1.72799	-0.981638
59073776	rs6500010	3.12895e-08	-1.72667	-0.544763	7.07055e-05	-1.6809	-0.546592	7.07507e-05	-1.68085	-0.546588
59073951	rs1437181	2.18428e-08	-1.65865	-0.972195	4.82273e-05	-1.63318	-0.976902	4.82585e-05	-1.63313	-0.976899
59074296	rs56296440	2.02357e-08	-1.7271	-0.980178	4.3792e-05	-1.72792	-0.97864	4.38181e-05	-1.72792	-0.978638
59074477	rs149448607	1.13202e-07	-1.19985e-10	-0.985548	0.000244666	-1.19985e-10	-0.986118	0.00024481	-1.19985e-10	-0.986118
59074556	rs9925085	3.28413e-08	-1.72765	-0.49538	7.37687e-05	-1.68782	-0.497259	7.38156e-05	-1.68778	-0.497255
59074766	rs12925426	3.52866e-08	-1.5165	-0.634722	6.18934e-05	-1.72681	-0.633786	6.19299e-05	-1.72683	-0.633773
59074914	rs1437180	2.11285e-08	-1.68003	-0.984062	5.06467e-05	-1.57838	-0.98276	5.06822e-05	-1.57827	-0.982759
59075114	rs118097613	5.99628e-08	-1.621	-1.1321e-10	0.000137705	-1.5609	-1.1321e-10	0.000137807	-1.56075	-1.1321e-10
59075252	rs991370	2.0579e-08	-1.71171	-0.978739	4.59678e-05	-1.67836	-0.979709	4.59933e-05	-1.6784	-0.979707
59075871	rs4144526	1.18078e-07	-1.19985e-10	-0.943374	0.00025432	-1.19985e-10	-0.947417	0.000254471	-1.19985e-10	-0.947415
59076160	rs1347646	2.13004e-08	-1.72591	-0.930085	4.66385e-05	-1.71086	-0.932729	4.66653e-05	-1.71088	-0.932724
59076346	rs9806813	1.16408e-07	-1.19985e-10	-0.957618	0.000250911	-1.19985e-10	-0.960912	0.00025106	-1.19985e-10	-0.96091
59076413	rs114947567	1.1691e-07	-1.19985e-10	-0.953315	0.000251932	-1.19985e-10	-0.956851	0.000252081	-1.19985e-10	-0.95685
59076427	rs9806814	2.14089e-08	-1.66559	-0.985318	4.53714e-05	-1.68689	-0.984236	4.53965e-05	-1.68693	-0.984236
59076476	rs1119993	2.13375e-08	-1.72591	-0.928346	4.67178e-05	-1.71086	-0.93103	4.67446e-05	-1.71088	-0.931026
59077042	rs62059452	2.06007e-08	-1.71263	-0.976766	4.40678e-05	-1.72536	-0.974924	4.4093e-05	-1.72538	-0.974922
59077480	rs116806059	1.87423e-07	-0.481355	-1.1321e-10	0.000537211	-0.199621	-1.1321e-10	0.000537912	-0.198906	-1.1321e-10
59077849	rs116577095	1.43338e-07	-0.749516	-1.1321e-10	0.000403828	-0.485022	-1.1321e-10	0.000404323	-0.484386	-1.1321e-10
59078337	rs11865218	2.02316e-08	-1.72796	-0.979513	4.4039e-05	-1.72313	-0.977809	4.40662e-05	-1.7231	-0.977807
59078863	rs141689979	1.18458e-07	-1.19985e-10	-0.940163	0.000256101	-1.19985e-10	-0.940438	0.000256252	-1.19985e-10	-0.94044
59078905	rs1529961	2.03716e-08	-1.7246	-0.975977	4.40036e-05	-1.72783	-0.973915	4.40299e-05	-1.72782	-0.973913
59079695	rs114246289	1.80789e-07	-0.517392	-1.1321e-10	0.000516183	-0.239551	-1.1321e-10	0.000516852	-0.238845	-1.1321e-10
59080113	rs11863032	2.49116e-08	-1.64101	-0.858374	5.40892e-05	-1.62565	-0.869729	5.41236e-05	-1.6256	-0.86973
59080311	rs116177655	1.6709e-07	-0.596187	-1.1321e-10	0.00047293	-0.327064	-1.1321e-10	0.000473533	-0.32638	-1.1321e-10
59080351	rs7403939	2.43244e-08	-1.5717	-0.951544	6.61408e-05	-1.34165	-0.952579	6.61989e-05	-1.34137	-0.952572
59080386	rs74020403	8.42886e-08	-0.384842	-0.895632	0.000244274	-0.0929519	-0.894768	0.000244597	-0.092212	-0.894779
59080387	rs7403953	2.61288e-08	-1.70703	-0.744653	5.50606e-05	-1.72714	-0.750433	5.5094e-05	-1.72714	-0.750423
59081253	rs3887037	2.21183e-08	-1.66775	-0.950564	4.85672e-05	-1.64387	-0.959191	4.85986e-05	-1.64382	-0.959184
59081267	rs3887036	2.19906e-08	-1.67265	-0.951457	4.82484e-05	-1.64968	-0.959968	4.82796e-05	-1.64963	-0.959962
59081417	rs137930146	6.95052e-08	-1.47332	-1.1321e-10	0.00014028	-1.54237	-1.1321e-10	0.000140344	-1.54251	-1.1321e-10
59081925	rs893195	2.06298e-08	-1.71192	-0.97606	4.56979e-05	-1.68677	-0.977187	4.57235e-05	-1.6868	-0.977185
59082086	rs11862472	2.27488e-08	-1.61946	-0.970749	5.00984e-05	-1.59575	-0.976271	5.0131e-05	-1.59569	-0.976267
59082116	rs35284383	2.214e-08	-1.65315	-0.964188	4.88322e-05	-1.62676	-0.970859	4.8864e-05	-1.62671	-0.970854
59082529	rs114856989	1.18521e-07	-1.19985e-10	-0.939634	0.000255229	-1.19985e-10	-0.943851	0.00025538	-1.19985e-10	-0.943849
59082770	rs752029	2.60273e-08	-1.49868	-0.956892	7.13134e-05	-1.26091	-0.958018	7.1378e-05	-1.2606	-0.958011
59083154	rs1966693	2.29929e-08	-1.60704	-0.972497	5.33117e-05	-1.53205	-0.977811	5.33422e-05	-1.53207	-0.977807
59084382	rs4528560	2.35261e-08	-1.60786	-0.948749	6.15425e-05	-1.41649	-0.949796	6.15952e-05	-1.41623	-0.949789
59084787	rs1469912	2.0511e-08	-1.72197	-0.971789	4.42062e-05	-1.7278	-0.969343	4.42321e-05	-1.72781	-0.969341
59084906	rs137896027	1.36147e-07	-0.800984	-1.1321e-10	0.000483894	-0.304146	-1.1321e-10	0.000484033	-0.304448	-1.1321e-10
59085012	rs114611340	1.18636e-07	-1.19985e-10	-0.938659	0.000255466	-1.19985e-10	-0.942921	0.000255617	-1.19985e-10	-0.942919
59085032	rs1469911	2.04751e-08	-1.7265	-0.969008	4.4783e-05	-1.71371	-0.970471	4.48086e-05	-1.71373	-0.970469
59085117	rs1469909	2.0511e-08	-1.72197	-0.971789	4.42062e-05	-1.7278	-0.969343	4.42321e-05	-1.72781	-0.969341
59085273	rs1972834	2.04843e-08	-1.72523	-0.969834	4.49024e-05	-1.71026	-0.971262	4.49281e-05	-1.71028	-0.971259
59085414	rs1550180	2.04901e-08	-1.72523	-0.969551	4.49146e-05	-1.71026	-0.970991	4.49402e-05	-1.71028	-0.970989
59085657	rs11861586	2.19709e-08	-1.64367	-0.981327	4.85709e-05	-1.61872	-0.984268	4.86022e-05	-1.61867	-0.984266
59085806	rs7198221	2.05245e-08	-1.72235	-0.970749	4.42377e-05	-1.7281	-0.96833	4.42639e-05	-1.72811	-0.968327
59086136	rs114548329	1.75274e-07	-0.548371	-1.1321e-10	0.000294905	-0.799359	-1.1321e-10	0.000295104	-0.799272	-1.1321e-10
59086647	rs66499938	2.18268e-08	-1.65031	-0.981269	4.83552e-05	-1.62347	-0.983966	4.83865e-05	-1.62342	-0.983965
59086977	rs61341461	1.90488e-07	-0.465133	-1.1321e-10	0.000546944	-0.181665	-1.1321e-10	0.00054766	-0.180946	-1.1321e-10
59087475	rs2406365	2.06426e-08	-1.71753	-0.969834	4.56337e-05	-1.6941	-0.971262	4.56594e-05	-1.69413	-0.971259
59087987	rs874309	2.30504e-08	-1.71589	-0.861144	5.16025e-05	-1.68113	-0.861311	5.16385e-05	-1.68103	-0.861308
59088110	rs2009120	2.36788e-08	-1.69893	-0.851208	5.31636e-05	-1.66126	-0.851381	5.32018e-05	-1.66113	-0.851377
59088171	rs2053233	2.25635e-08	-1.7273	-0.871086	4.95821e-05	-1.71033	-0.872051	4.9613e-05	-1.7103	-0.872046
59088682	rs2053232	2.28311e-08	-1.72724	-0.859356	5.01924e-05	-1.70978	-0.860369	5.02238e-05	-1.70975	-0.860364
59088788	rs12709022	2.39118e-08	-1.684	-0.856351	5.40723e-05	-1.63917	-0.856521	5.41121e-05	-1.63903	-0.856518
59089113	rs114999790	1.17585e-07	-1.19985e-10	-0.947559	0.00025331	-1.19985e-10	-0.951396	0.00025346	-1.19985e-10	-0.951395
59089235	rs7500491	2.23405e-08	-1.72808	-0.880237	4.96319e-05	-1.70021	-0.881163	4.96632e-05	-1.70018	-0.881158
59090037	rs60225612	1.72096e-07	-0.56667	-1.1321e-10	0.000488707	-0.294248	-1.1321e-10	0.000489334	-0.293555	-1.1321e-10
59090095	rs12444537	4.65936e-08	-1.29242	-0.580834	9.37319e-05	-1.37323	-0.572339	9.3768e-05	-1.37341	-0.572364
59090301	rs72780265	1.02062e-07	-1.08914	-1.1321e-10	0.000171544	-1.34117	-1.1321e-10	0.000171642	-1.34119	-1.1321e-10
59090401	rs12927363	2.15096e-08	-1.66421	-0.982009	4.75409e-05	-1.6397	-0.984718	4.75715e-05	-1.63965	-0.984717
59090910	rs1437187	2.02694e-08	-1.72426	-0.981345	4.45394e-05	-1.7075	-0.982135	4.45648e-05	-1.70752	-0.982134
59090929	rs1437186	2.03658e-08	-1.72796	-0.972903	4.51497e-05	-1.70166	-0.974367	4.51783e-05	-1.70162	-0.974362
59091042	rs28637850	1.29505e-07	-1.19985e-10	-0.851	0.000280475	-1.19985e-10	-0.849525	0.000280637	-1.19985e-10	-0.849539
59091684	rs9940566	1.29391e-07	-1.19985e-10	-0.851883	0.000280227	-1.19985e-10	-0.850412	0.000280388	-1.19985e-10	-0.850426
59091779	rs76031373	1.85363e-07	-0.492404	-1.1321e-10	0.000537759	-0.198601	-1.1321e-10	0.000538469	-0.197872	-1.1321e-10
59091825	rs78892558	1.85363e-07	-0.492404	-1.1321e-10	0.000537759	-0.198601	-1.1321e-10	0.000538469	-0.197872	-1.1321e-10
59091991	rs969389	2.02511e-08	-1.72532	-0.981187	4.43869e-05	-1.71108	-0.981988	4.44122e-05	-1.7111	-0.981987
59092234	rs190849466	1.85363e-07	-0.492404	-1.1321e-10	0.000537759	-0.198601	-1.1321e-10	0.000538469	-0.197872	-1.1321e-10
59092453	rs1437185	2.21031e-08	-1.64399	-0.975019	4.70141e-05	-1.66179	-0.973773	4.70461e-05	-1.6617	-0.973775
59092611	rs76390674	1.85363e-07	-0.492404	-1.1321e-10	0.000537759	-0.198601	-1.1321e-10	0.000538469	-0.197872	-1.1321e-10
59092781	rs9933021	1.29643e-07	-1.19985e-10	-0.849937	0.000280775	-1.19985e-10	-0.848456	0.000280937	-1.19985e-10	-0.84847
59092847	rs143722855	1.05408e-07	-1.05689	-1.1321e-10	0.000171609	-1.34079	-1.1321e-10	0.000171709	-1.3408	-1.1321e-10
59092887	rs80256405	1.84316e-07	-0.498069	-1.1321e-10	0.00053438	-0.204904	-1.1321e-10	0.000535084	-0.204177	-1.1321e-10
59093269	rs1595292	2.04286e-08	-1.71811	-0.979672	4.51008e-05	-1.69653	-0.980581	4.51261e-05	-1.69656	-0.98058
59093527	rs7191659	1.682e-07	-0.589566	-1.1321e-10	0.000476426	-0.3197	-1.1321e-10	0.000477034	-0.319013	-1.1321e-10
59093729	rs1595291	2.04675e-08	-1.71486	-0.981026	4.52973e-05	-1.69092	-0.98184	4.53227e-05	-1.69095	-0.981838
59093744	rs7197566	1.91937e-07	-0.457552	-1.1321e-10	0.000559005	-0.159854	-1.1321e-10	0.000559747	-0.159116	-1.1321e-10
59093890	rs79528256	1.65236e-07	-0.607348	-1.1321e-10	0.000466412	-0.340942	-1.1321e-10	0.000466992	-0.34029	-1.1321e-10
59094016	rs34658632	2.19848e-08	-1.64449	-0.97988	4.87159e-05	-1.61674	-0.983268	4.87476e-05	-1.61668	-0.983266
59094257	rs1898364	1.91937e-07	-0.457552	-1.1321e-10	0.000559005	-0.159854	-1.1321e-10	0.000559747	-0.159116	-1.1321e-10
59094295	rs1898363	1.91937e-07	-0.457552	-1.1321e-10	0.000559005	-0.159854	-1.1321e-10	0.000559747	-0.159116	-1.1321e-10
59094461	rs7500205	2.37057e-08	-1.72039	-0.828619	5.39504e-05	-1.66782	-0.830127	5.39854e-05	-1.66777	-0.83012
59094725	rs146961267	1.15449e-07	-1.19985e-10	-0.965891	0.000248974	-1.19985e-10	-0.968661	0.000249122	-1.19985e-10	-0.96866
59094942	rs77311044	1.75157e-07	-0.549038	-1.1321e-10	0.000498373	-0.274663	-1.1321e-10	0.000499015	-0.273966	-1.1321e-10
59095138	rs117607065	8.41815e-08	-1.28175	-1.1321e-10	0.000156945	-1.43012	-1.1321e-10	0.000157054	-1.43001	-1.1321e-10
59095192	rs115592421	1.91596e-07	-0.459335	-1.1321e-10	0.000557899	-0.161834	-1.1321e-10	0.00055864	-0.161096	-1.1321e-10
59095356	rs114220685	1.87714e-07	-0.479804	-1.1321e-10	0.000538134	-0.197904	-1.1321e-10	0.000538837	-0.197188	-1.1321e-10
59095612	rs60876962	1.69213e-07	-0.583564	-1.1321e-10	0.000479616	-0.313025	-1.1321e-10	0.00048023	-0.312337	-1.1321e-10
59095706	rs7187710	1.90711e-07	-0.463962	-1.1321e-10	0.000555038	-0.166976	-1.1321e-10	0.000555774	-0.16624	-1.1321e-10
59096306	rs4485350	2.34412e-08	-1.71293	-0.847296	5.34189e-05	-1.65913	-0.848713	5.34538e-05	-1.65908	-0.848706
59096402	rs4506888	2.03572e-08	-1.72789	-0.973401	4.4203e-05	-1.72613	-0.971086	4.423e-05	-1.72611	-0.971084
59096432	rs12051393	1.27211e-07	-1.19985e-10	-0.86887	0.000275372	-1.19985e-10	-0.867888	0.000275531	-1.19985e-10	-0.8679
59096901	rs7194518	2.27042e-08	-1.60776	-0.984415	4.85295e-05	-1.62043	-0.983405	4.85548e-05	-1.6205	-0.983404
59097190	rs7189567	1.85869e-07	-0.48968	-1.1321e-10	0.000532281	-0.208841	-1.1321e-10	0.000532974	-0.208128	-1.1321e-10
59097607	rs35015989	5.51948e-08	-1.70385	-1.1321e-10	0.000117098	-1.723	-1.1321e-10	0.000117168	-1.72299	-1.1321e-10
59097929	rs115944839	1.71082e-07	-0.572579	-1.1321e-10	0.000484793	-0.302291	-1.1321e-10	0.000485399	-0.301629	-1.1321e-10
59097976	rs4133362	2.36337e-08	-1.71004	-0.842005	5.40245e-05	-1.65313	-0.843448	5.40599e-05	-1.65307	-0.843441
59098160	rs4133363	2.01207e-08	-1.72775	-0.985216	4.37738e-05	-1.72136	-0.985614	4.37991e-05	-1.72137	-0.985614
59098285	rs4133364	2.01314e-08	-1.72707	-0.985377	4.3873e-05	-1.71896	-0.985751	4.38982e-05	-1.71898	-0.985751
59098512	rs59324331	1.663e-07	-0.600925	-1.1321e-10	0.000470443	-0.332337	-1.1321e-10	0.000471042	-0.331653	-1.1321e-10
59099462	rs188756082	1.1487e-07	-1.19985e-10	-0.970922	0.000249199	-1.19985e-10	-0.967761	0.000249344	-1.19985e-10	-0.967768
59099765	rs11865560	1.68654e-07	-0.586872	-1.1321e-10	0.000484007	-0.303912	-1.1321e-10	0.000484633	-0.303209	-1.1321e-10
59099919	rs145016087	2.08527e-07	-1.19985e-10	-0.374652	0.000449749	-1.19985e-10	-0.377323	0.000450011	-1.19985e-10	-0.377328
59099974	rs74844052	1.17022e-07	-1.19985e-10	-0.952359	0.000253734	-1.19985e-10	-0.949727	0.000253882	-1.19985e-10	-0.949732
59100307	rs4077124	2.05673e-08	-1.71669	-0.974321	4.53417e-05	-1.6996	-0.97218	4.53715e-05	-1.69954	-0.972178
59100362	rs116886225	1.17695e-07	-1.19985e-10	-0.946622	0.000253536	-1.19985e-10	-0.950506	0.000253686	-1.19985e-10	-0.950505
59100871	rs114642084	1.71555e-07	-0.569814	-1.1321e-10	0.000487003	-0.297741	-1.1321e-10	0.000487627	-0.297049	-1.1321e-10
59101340	rs12921248	6.19021e-08	-1.58917	-1.1321e-10	0.000141221	-1.53568	-1.1321e-10	0.000141314	-1.53562	-1.1321e-10
59101958	rs11076298	2.04087e-08	-1.72708	-0.971685	4.45098e-05	-1.72097	-0.969335	4.45376e-05	-1.72093	-0.969332
59102109	rs116056443	1.16273e-07	-1.19985e-10	-0.958782	0.000250637	-1.19985e-10	-0.962007	0.000250785	-1.19985e-10	-0.962005
59103747	rs56303239	9.58898e-08	-1.15152	-1.1321e-10	0.000154409	-1.44641	-1.1321e-10	0.000154517	-1.4463	-1.1321e-10
59103985	rs62060286	2.0159e-08	-1.72601	-0.985058	4.40063e-05	-1.7162	-0.985479	4.40316e-05	-1.71622	-0.985478
59104346	rs62060287	2.0181e-08	-1.72459	-0.985388	4.41317e-05	-1.71307	-0.98576	4.41569e-05	-1.71309	-0.985759
59104599	rs62060288	2.02013e-08	-1.72375	-0.985227	4.42128e-05	-1.71137	-0.985624	4.4238e-05	-1.71139	-0.985623
59104979	rs138132086	1.16442e-07	-1.19985e-10	-0.957324	0.000250981	-1.19985e-10	-0.960635	0.000251129	-1.19985e-10	-0.960633
59105081	rs34029574	2.06282e-08	-1.72756	-0.960501	4.58545e-05	-1.69785	-0.962684	4.58838e-05	-1.69781	-0.962677
59105444	rs117325195	1.80376e-07	-0.519679	-1.1321e-10	0.000521677	-0.228962	-1.1321e-10	0.000522362	-0.228241	-1.1321e-10
59106154	rs74448956	2.13156e-07	-0.352697	-1.1321e-10	0.000347455	-0.635375	-1.1321e-10	0.00034766	-0.635375	-1.1321e-10
59106224	rs11860739	2.23735e-08	-1.71152	-0.895326	5.10793e-05	-1.65616	-0.896472	5.11126e-05	-1.6561	-0.896467
59106310	rs146352373	6.98378e-08	-1.46855	-1.1321e-10	0.000124063	-1.66522	-1.1321e-10	0.000124134	-1.66524	-1.1321e-10
59106383	rs144456811	1.86254e-07	-0.487607	-1.1321e-10	0.000533504	-0.206545	-1.1321e-10	0.0005342	-0.205831	-1.1321e-10
59106486	rs62060290	2.04497e-08	-1.71205	-0.984697	4.50986e-05	-1.69199	-0.985166	4.51239e-05	-1.69202	-0.985165
59106526	rs12929116	2.08656e-08	-1.70421	-0.97241	4.6307e-05	-1.67314	-0.977579	4.63366e-05	-1.67309	-0.977575
59106605	rs11861721	2.07542e-08	-1.72772	-0.954249	4.61451e-05	-1.69777	-0.95645	4.61747e-05	-1.69773	-0.956443
59106993	rs9937385	2.22013e-08	-1.71152	-0.903052	5.06874e-05	-1.65616	-0.904173	5.07205e-05	-1.6561	-0.904168
59107526	rs62060291	2.05345e-08	-1.7103	-0.982313	4.53132e-05	-1.68939	-0.983025	4.53386e-05	-1.68942	-0.983024
59107578	rs141661183	1.69608e-07	-0.581233	-1.1321e-10	0.000480861	-0.310434	-1.1321e-10	0.000481476	-0.309745	-1.1321e-10
59107591	rs145970453	1.69608e-07	-0.581233	-1.1321e-10	0.000480861	-0.310434	-1.1321e-10	0.000481476	-0.309745	-1.1321e-10
59107633	rs139890607	1.8995e-07	-1.19985e-10	-0.46796	0.000412068	-1.19985e-10	-0.464823	0.000412315	-1.19985e-10	-0.464813
59108176	rs62060292	2.75328e-08	-1.72691	-0.672436	6.01063e-05	-1.7238	-0.666101	6.01403e-05	-1.72381	-0.666112
59109698	rs141552394	1.16305e-07	-1.19985e-10	-0.958504	0.000250702	-1.19985e-10	-0.961745	0.00025085	-1.19985e-10	-0.961744
59109700	rs60445240	2.08902e-08	-1.69685	-0.978589	4.48012e-05	-1.70623	-0.977546	4.483e-05	-1.70618	-0.977548
59109908	rs4785019	2.03295e-08	-1.71692	-0.98573	4.36335e-05	-1.72481	-0.98538	4.36587e-05	-1.72482	-0.985379
59109929	rs147675248	1.66202e-07	-0.601519	-1.1321e-10	0.000470132	-0.332997	-1.1321e-10	0.000470731	-0.332314	-1.1321e-10
59110226	rs4785020	2.05725e-08	-1.72708	-0.963689	4.48913e-05	-1.72097	-0.960799	4.49194e-05	-1.72093	-0.960796
59110497	rs150325633	1.81908e-07	-0.511218	-1.1321e-10	0.000519728	-0.232706	-1.1321e-10	0.000520403	-0.231998	-1.1321e-10
59110941	rs62060294	2.11e-08	-1.68467	-0.980779	4.73785e-05	-1.64623	-0.981611	4.74043e-05	-1.64628	-0.981609
59111306	rs533498989	1.16685e-07	-1.19985e-10	-0.95524	0.000252118	-1.19985e-10	-0.956113	0.000252268	-1.19985e-10	-0.956111
59111461	rs144674216	1.13166e-07	-1.19985e-10	-0.985865	0.000244707	-1.19985e-10	-0.98595	0.000244851	-1.19985e-10	-0.985951
59112218	rs62060297	5.51979e-08	-1.7038	-1.1321e-10	0.000116752	-1.72596	-1.1321e-10	0.000116819	-1.72598	-1.1321e-10
59112510	rs62060298	2.03329e-08	-1.7258	-0.976676	4.39656e-05	-1.72805	-0.974554	4.39915e-05	-1.72805	-0.974552
59112522	rs28695918	1.19944e-07	-1.19985e-10	-0.9277	0.000259637	-1.19985e-10	-0.926726	0.000259788	-1.19985e-10	-0.926735
59112688	rs60689700	1.66202e-07	-0.601519	-1.1321e-10	0.000470132	-0.332997	-1.1321e-10	0.000470731	-0.332314	-1.1321e-10
59112855	rs12933112	2.07617e-08	-1.70909	-0.972515	4.59547e-05	-1.68069	-0.977662	4.59839e-05	-1.68065	-0.977659
59112935	rs12933263	2.21802e-08	-1.63121	-0.984313	4.75919e-05	-1.63728	-0.986074	4.76218e-05	-1.63724	-0.986073
59113632	rs12924323	2.07339e-08	-1.71271	-0.970235	4.5991e-05	-1.68174	-0.975826	4.60197e-05	-1.68171	-0.975823
59113812	rs59897586	1.76475e-07	-0.541542	-1.1321e-10	0.000509122	-0.253325	-1.1321e-10	0.000509786	-0.252609	-1.1321e-10
59114063	rs56856723	1.65223e-07	-0.607428	-1.1321e-10	0.000467051	-0.339574	-1.1321e-10	0.000467645	-0.338892	-1.1321e-10
59114156	rs55841278	2.13445e-08	-1.67888	-0.975052	4.8011e-05	-1.63835	-0.976233	4.80371e-05	-1.6384	-0.976231
59114242	rs59412606	1.82296e-07	-0.509091	-1.1321e-10	0.000520955	-0.230348	-1.1321e-10	0.000521631	-0.22964	-1.1321e-10
59114410	rs117639393	1.64252e-07	-0.613321	-1.1321e-10	0.000463997	-0.346134	-1.1321e-10	0.000464586	-0.345454	-1.1321e-10
59115591	rs115412687	1.1643e-07	-1.19985e-10	-0.957427	0.000250957	-1.19985e-10	-0.960732	0.000251105	-1.19985e-10	-0.96073
59115824	rs34313046	6.28441e-08	-1.57406	-1.1321e-10	0.000143744	-1.51798	-1.1321e-10	0.000143839	-1.51791	-1.1321e-10
59116008	rs62060300	2.14652e-08	-1.66766	-0.980632	4.84792e-05	-1.6234	-0.981475	4.85054e-05	-1.62345	-0.981474
59116209	rs74625593	2.05738e-07	-1.19985e-10	-0.388115	0.000446065	-1.19985e-10	-0.385547	0.000446313	-1.19985e-10	-0.38558
59116402	rs149050785	1.15791e-07	-1.19985e-10	-0.962938	0.000251177	-1.19985e-10	-0.959853	0.000251324	-1.19985e-10	-0.959859
59116493	rs58987881	1.65223e-07	-0.607428	-1.1321e-10	0.000467051	-0.339574	-1.1321e-10	0.000467645	-0.338892	-1.1321e-10
59116506	rs4277333	2.03528e-08	-1.72791	-0.973592	4.42561e-05	-1.72482	-0.971197	4.42833e-05	-1.7248	-0.971195
59116958	rs4785021	2.23665e-08	-1.71152	-0.89564	5.10928e-05	-1.65616	-0.896207	5.1126e-05	-1.6561	-0.896204
59117306	rs150817192	1.66595e-07	-0.599156	-1.1321e-10	0.00047137	-0.330368	-1.1321e-10	0.000471971	-0.329684	-1.1321e-10
59118847	rs78152433	1.19739e-07	-1.19985e-10	-0.929407	0.000259105	-1.19985e-10	-0.928776	0.000259258	-1.19985e-10	-0.928779
59119548	rs10220950	2.21015e-08	-1.64183	-0.977243	5.02684e-05	-1.58717	-0.98147	5.02974e-05	-1.58718	-0.981467
59119605	rs10221112	2.21071e-08	-1.64158	-0.977243	5.07877e-05	-1.57689	-0.98147	5.08169e-05	-1.57691	-0.981467
59119907	rs10220957	2.22065e-08	-1.63709	-0.977243	5.10888e-05	-1.57098	-0.98147	5.11182e-05	-1.57099	-0.981467
59120030	rs55993253	1.16141e-07	-1.19985e-10	-0.959913	0.000251751	-1.19985e-10	-0.957571	0.000251898	-1.19985e-10	-0.957577
59120319	rs77470402	1.4891e-07	-1.19985e-10	-0.711382	0.000324385	-1.19985e-10	-0.70408	0.000324572	-1.19985e-10	-0.704095
59120634	rs34471078	2.17539e-08	-1.6531	-0.981833	4.87039e-05	-1.61565	-0.984607	4.87353e-05	-1.61559	-0.984606
59120736	rs67228612	2.16939e-08	-1.65586	-0.981833	4.85392e-05	-1.61903	-0.984607	4.85705e-05	-1.61898	-0.984606
59122097	rs12934473	2.19632e-08	-1.64404	-0.981313	4.86884e-05	-1.61637	-0.984199	4.872e-05	-1.61631	-0.984197
59122548	rs11076300	2.12582e-08	-1.71374	-0.944236	4.56944e-05	-1.72429	-0.939747	4.57203e-05	-1.72431	-0.939745
59123377	rs34386794	2.22079e-08	-1.64236	-0.971914	4.98701e-05	-1.5994	-0.97719	4.99027e-05	-1.59934	-0.977187
59124259	rs12927372	2.07232e-08	-1.71255	-0.970911	4.55953e-05	-1.68965	-0.976558	4.56203e-05	-1.68969	-0.976554
59124631	rs72780273	2.24573e-08	-1.63466	-0.96845	5.04827e-05	-1.59	-0.974378	5.05158e-05	-1.58994	-0.974374
59124633	rs72780274	2.24573e-08	-1.63466	-0.96845	5.04827e-05	-1.59	-0.974378	5.05158e-05	-1.58994	-0.974374
59124681	rs115714580	1.37256e-07	-0.792871	-1.1321e-10	0.000372332	-0.566226	-1.1321e-10	0.000372768	-0.565645	-1.1321e-10
59124715	rs72780275	2.2048e-08	-1.65502	-0.966483	4.93153e-05	-1.61502	-0.972753	4.93474e-05	-1.61497	-0.972749
59124808	rs72780276	2.23072e-08	-1.64073	-0.969083	5.00844e-05	-1.59741	-0.974897	5.01172e-05	-1.59734	-0.974893
59125131	rs117000873	6.81906e-08	-1.49241	-1.1321e-10	0.000130282	-1.61631	-1.1321e-10	0.000130373	-1.6162	-1.1321e-10
59125413	rs61677358	1.36535e-07	-0.79814	-1.1321e-10	0.000370151	-0.5721	-1.1321e-10	0.000370584	-0.57152	-1.1321e-10
59125570	rs80314971	1.20082e-07	-1.19985e-10	-0.92655	0.000259581	-1.19985e-10	-0.926943	0.000259735	-1.19985e-10	-0.926938
59125943	rs7205169	2.04555e-08	-1.71413	-0.982343	4.39571e-05	-1.72123	-0.981571	4.39842e-05	-1.7212	-0.981572
59125980	rs79131245	2.19867e-08	-1.65226	-0.972022	4.9261e-05	-1.6116	-0.977278	4.92931e-05	-1.61154	-0.977274
59126869	rs112771635	5.45843e-08	-1.71498	-1.1321e-10	0.000127508	-1.63783	-1.1321e-10	0.000127589	-1.63779	-1.1321e-10
59126918	rs35575319	2.19389e-08	-1.65502	-0.971444	4.91155e-05	-1.61502	-0.976814	4.91474e-05	-1.61497	-0.97681
59127241	rs11641272	2.07251e-08	-1.70564	-0.977738	4.61392e-05	-1.67251	-0.981836	4.61642e-05	-1.67256	-0.981833
59127294	rs72784152	2.19313e-08	-1.65772	-0.969083	4.90441e-05	-1.61839	-0.974897	4.9076e-05	-1.61834	-0.974893
59128070	rs117608371	1.00596e-06	-1.19985e-10	1.19897	0.00218533	-1.19985e-10	1.20351	0.00218649	-1.19985e-10	1.20345
59128278	rs72784154	5.5384e-08	-1.70043	-1.1321e-10	0.000120867	-1.69132	-1.1321e-10	0.000120942	-1.69129	-1.1321e-10
59128305	rs115999548	1.40052e-07	-0.772707	-1.1321e-10	0.00038079	-0.543764	-1.1321e-10	0.000381238	-0.543177	-1.1321e-10
59128323	rs12933370	2.1887e-08	-1.66038	-0.96845	4.89069e-05	-1.62172	-0.974378	4.89386e-05	-1.62166	-0.974374
59128669	rs62060302	6.23667e-08	-1.58169	-1.1321e-10	0.000169009	-1.35606	-1.1321e-10	0.000169123	-1.35598	-1.1321e-10
59129146	rs72784155	2.17042e-08	-1.67073	-0.966483	4.83496e-05	-1.6348	-0.972753	4.83808e-05	-1.63475	-0.972749
59129328	rs7195584	2.08392e-08	-1.7266	-0.95129	4.52776e-05	-1.72809	-0.945112	4.53043e-05	-1.72808	-0.945116
59129344	rs7196275	2.08832e-08	-1.72591	-0.949866	4.53469e-05	-1.7281	-0.94357	4.53735e-05	-1.7281	-0.943573
59129448	rs7201429	2.61103e-08	-1.50256	-0.949837	6.88784e-05	-1.30333	-0.950343	6.89395e-05	-1.30303	-0.950341
59129451	rs58383758	2.18455e-08	-1.72778	-0.902949	4.75544e-05	-1.72782	-0.896314	4.75829e-05	-1.72782	-0.896312
59129692	rs7201991	2.20126e-08	-1.69496	-0.928149	5.10953e-05	-1.62375	-0.928571	5.11295e-05	-1.62367	-0.928568
59130341	rs148250453	1.36977e-07	-0.794907	-1.1321e-10	0.000371488	-0.568495	-1.1321e-10	0.000371923	-0.567914	-1.1321e-10
59130629	rs71400050	2.1719e-08	-1.67073	-0.965805	4.83769e-05	-1.6348	-0.972189	4.84081e-05	-1.63475	-0.972185
59130689	rs4489993	2.06313e-08	-1.70929	-0.978626	4.49531e-05	-1.70079	-0.979603	4.49784e-05	-1.70082	-0.979601
59130703	rs71400051	2.17339e-08	-1.67073	-0.965115	4.84047e-05	-1.6348	-0.971614	4.8436e-05	-1.63475	-0.971609
59130707	rs4517786	2.05951e-08	-1.71046	-0.979207	4.43246e-05	-1.71627	-0.978203	4.43522e-05	-1.71623	-0.978205
59131118	rs117012049	2.19884e-08	-1.65772	-0.966483	4.91494e-05	-1.61839	-0.972753	4.91813e-05	-1.61834	-0.972749
59131195	rs150399795	2.2048e-08	-1.65502	-0.966483	4.93153e-05	-1.61502	-0.972753	4.93474e-05	-1.61497	-0.972749
59131242	rs139154236	2.19884e-08	-1.65772	-0.966483	4.91494e-05	-1.61839	-0.972753	4.91813e-05	-1.61834	-0.972749
59131303	rs150221528	1.25215e-07	-0.884691	-1.1321e-10	0.000310499	-0.747832	-1.1321e-10	0.000310857	-0.747268	-1.1321e-10
59131396	rs138559628	1.18816e-07	-0.937141	-1.1321e-10	0.000233183	-1.03419	-1.1321e-10	0.000233324	-1.03417	-1.1321e-10
59131418	rs77022097	2.17339e-08	-1.67073	-0.965115	4.84047e-05	-1.6348	-0.971614	4.8436e-05	-1.63475	-0.971609
59131650	rs145834785	2.19884e-08	-1.65772	-0.966483	4.91494e-05	-1.61839	-0.972753	4.91813e-05	-1.61834	-0.972749
59131774	rs112066097	2.18675e-08	-1.66324	-0.966483	4.88107e-05	-1.62531	-0.972753	4.88423e-05	-1.62526	-0.972749
59133697	rs149303736	2.2063e-08	-1.65502	-0.965805	4.93432e-05	-1.61502	-0.972189	4.93753e-05	-1.61497	-0.972185
59134087	rs143464167	1.17033e-07	-1.19985e-10	-0.952262	0.000252209	-1.19985e-10	-0.955755	0.000252358	-1.19985e-10	-0.955753
59134168	rs139860256	2.18884e-08	-1.66579	-0.962979	4.87969e-05	-1.62852	-0.96982	4.88285e-05	-1.62847	-0.969816
59134308	rs76668272	2.20782e-08	-1.65502	-0.965115	4.93716e-05	-1.61502	-0.971614	4.94037e-05	-1.61497	-0.971609
59134544	rs141974091	1.13116e-07	-1.19985e-10	-0.986311	0.0002446	-1.19985e-10	-0.986388	0.000244744	-1.19985e-10	-0.986388
59135099	rs546868251	1.13911e-07	-1.19985e-10	-0.979306	0.000247099	-1.19985e-10	-0.976224	0.000247243	-1.19985e-10	-0.976228
59135677	rs147883639	1.23174e-07	-1.19985e-10	-0.901121	0.000265525	-1.19985e-10	-0.904304	0.00026568	-1.19985e-10	-0.904307
59136048	rs187656092	6.89629e-08	-1.48115	-1.1321e-10	0.00019032	-1.23731	-1.1321e-10	0.000190488	-1.23701	-1.1321e-10
59137489	rs117480309	1.13371e-07	-1.19985e-10	-0.984057	0.000245603	-1.19985e-10	-0.982297	0.000245747	-1.19985e-10	-0.982299
59140301	rs114094548	1.28568e-07	-0.85826	-1.1321e-10	0.000346618	-0.637789	-1.1321e-10	0.000347027	-0.637199	-1.1321e-10
59140482	rs78061588	1.28568e-07	-0.85826	-1.1321e-10	0.000346618	-0.637789	-1.1321e-10	0.000347027	-0.637199	-1.1321e-10
59140569	rs72784156	2.2e-08	-1.65772	-0.965957	4.91708e-05	-1.61839	-0.972316	4.92028e-05	-1.61834	-0.972312
59140616	rs139813730	1.16398e-07	-1.19985e-10	-0.957707	0.000250792	-1.19985e-10	-0.961387	0.000250941	-1.19985e-10	-0.961385
59140875	rs74020404	1.13367e-07	-1.19985e-10	-0.984088	0.000245122	-1.19985e-10	-0.984254	0.000245267	-1.19985e-10	-0.984253
59141536	rs8057318	1.13693e-07	-1.19985e-10	-0.981215	0.000245813	-1.19985e-10	-0.981441	0.000245958	-1.19985e-10	-0.981439
59142597	rs12373112	2.68197e-08	-1.54791	-0.877668	5.72583e-05	-1.56695	-0.871488	5.72842e-05	-1.56709	-0.871482
59143505	rs80178839	5.47894e-08	-1.71122	-1.1321e-10	0.000116769	-1.72581	-1.1321e-10	0.000116838	-1.72581	-1.1321e-10
59143686	rs11076301	2.62333e-08	-1.53415	-0.913539	5.59341e-05	-1.55392	-0.907916	5.59588e-05	-1.55407	-0.907913
59144133	rs76103351	4.31127e-08	-1.04495	-0.905954	7.8591e-05	-1.21133	-0.910424	7.86347e-05	-1.21137	-0.910419
59144358	rs117477912	1.31105e-07	-1.19985e-10	-0.838725	0.000281722	-1.19985e-10	-0.845089	0.00028189	-1.19985e-10	-0.845083
59144584	rs114531346	1.1691e-07	-1.19985e-10	-0.953315	0.000251932	-1.19985e-10	-0.956851	0.000252081	-1.19985e-10	-0.95685
59144712	rs148736974	6.4325e-08	-1.55077	-1.1321e-10	0.00012974	-1.62048	-1.1321e-10	0.000129788	-1.62069	-1.1321e-10
59144804	rs12325436	1.18152e-07	-1.19985e-10	-0.942753	0.000254471	-1.19985e-10	-0.946825	0.000254621	-1.19985e-10	-0.946823
59145035	rs117050263	9.55758e-08	-1.1548	-1.1321e-10	0.000174301	-1.32523	-1.1321e-10	0.000174414	-1.32517	-1.1321e-10
59145760	rs35004673	2.23982e-08	-1.6378	-0.967943	5.05444e-05	-1.5892	-0.973961	5.05766e-05	-1.58915	-0.973957
59146366	rs8059295	1.18898e-07	-1.19985e-10	-0.936456	0.000256004	-1.19985e-10	-0.940817	0.000256156	-1.19985e-10	-0.940815
59146459	rs117611845	1.13076e-07	-1.19985e-10	-0.986662	0.000244576	-1.19985e-10	-0.986485	0.00024472	-1.19985e-10	-0.986485
59147046	rs4128938	1.14229e-07	-1.19985e-10	-0.976519	0.000247082	-1.19985e-10	-0.976292	0.000247228	-1.19985e-10	-0.976289
59147442	rs16960853	2.24586e-08	-1.63446	-0.968583	5.0458e-05	-1.59038	-0.974487	5.04909e-05	-1.59032	-0.974484
59147491	rs16960855	2.23758e-08	-1.63753	-0.969212	5.02447e-05	-1.5941	-0.975002	5.02775e-05	-1.59405	-0.974999
59147942	rs4238802	2.62939e-08	-1.5407	-0.904683	5.49116e-05	-1.58074	-0.899545	5.49371e-05	-1.58087	-0.899539
59149187	rs56167723	5.8217e-08	-1.65054	-1.1321e-10	0.000123283	-1.67153	-1.1321e-10	0.00012336	-1.67149	-1.1321e-10
59149368	rs62060324	2.78453e-08	-1.43053	-0.957524	6.71265e-05	-1.32386	-0.955572	6.71599e-05	-1.32395	-0.955575
59149553	rs8047476	1.17991e-07	-1.19985e-10	-0.944109	0.000254933	-1.19985e-10	-0.945011	0.000255085	-1.19985e-10	-0.945005
59150174	rs12928605	2.24525e-08	-1.63474	-0.968583	5.07095e-05	-1.58541	-0.974487	5.07419e-05	-1.58537	-0.974484
59150471	rs4430727	2.18226e-08	-1.71922	-0.912557	5.04057e-05	-1.65143	-0.914475	5.04385e-05	-1.65138	-0.914464
59151330	rs139956556	1.18288e-07	-1.19985e-10	-0.941599	0.000254751	-1.19985e-10	-0.945726	0.000254901	-1.19985e-10	-0.945724
59151362	rs4570835	2.67704e-08	-1.54042	-0.887003	5.65653e-05	-1.56927	-0.881346	5.65911e-05	-1.56941	-0.881339
59151616	rs12932398	2.21122e-08	-1.64376	-0.974832	4.98936e-05	-1.59662	-0.979498	4.99253e-05	-1.59658	-0.979495
59152062	rs114327358	1.18232e-07	-1.19985e-10	-0.94207	0.000254636	-1.19985e-10	-0.946175	0.000254787	-1.19985e-10	-0.946173
59152279	rs4347615	2.70233e-08	-1.43529	-0.98273	5.78227e-05	-1.4479	-0.98073	5.78517e-05	-1.44799	-0.98073
59152349	rs12924603	2.27097e-08	-1.61868	-0.973244	5.15239e-05	-1.56572	-0.978251	5.15569e-05	-1.56567	-0.978248
59152439	rs78948713	2.22268e-08	-1.62815	-0.985274	4.5151e-05	-1.69087	-0.985127	4.51783e-05	-1.69086	-0.985127
59153064	rs76788392	5.39224e-08	-1.72718	-1.1321e-10	0.000121435	-1.68663	-1.1321e-10	0.000121516	-1.68655	-1.1321e-10
59153568	rs118161945	1.65768e-07	-0.60413	-1.1321e-10	0.000217492	-1.10385	-1.1321e-10	0.000217578	-1.10404	-1.1321e-10
59154193	rs148388426	5.38723e-08	-1.7281	-1.1321e-10	0.000119734	-1.70074	-1.1321e-10	0.000119804	-1.70075	-1.1321e-10
59154620	rs78911275	5.46683e-08	-1.71344	-1.1321e-10	0.000123555	-1.66933	-1.1321e-10	0.000123635	-1.66927	-1.1321e-10
59154686	rs138292705	5.42517e-08	-1.72109	-1.1321e-10	0.000128591	-1.62937	-1.1321e-10	0.000128657	-1.62945	-1.1321e-10
59154766	rs67451469	2.19114e-08	-1.64508	-0.982633	4.95324e-05	-1.59827	-0.985112	4.95638e-05	-1.59823	-0.985111
59155139	rs28537848	1.21439e-07	-1.19985e-10	-0.915306	0.000262581	-1.19985e-10	-0.915451	0.000262738	-1.19985e-10	-0.915445
59156405	rs12922639	4.72191e-08	-0.873313	-0.986609	0.000116515	-0.742417	-0.985571	0.000116584	-0.742415	-0.985573
59156434	rs16960867	2.05531e-08	-1.72088	-0.970829	4.68583e-05	-1.66987	-0.969018	4.68883e-05	-1.66981	-0.969021
59156505	rs12921661	2.2344e-08	-1.62685	-0.981309	5.07061e-05	-1.5757	-0.98426	5.07385e-05	-1.57566	-0.984258
59156999	rs12444263	5.54055e-08	-1.70004	-1.1321e-10	0.000117678	-1.71806	-1.1321e-10	0.000117748	-1.71806	-1.1321e-10
59157118	rs59938328	3.7258e-08	-1.17155	-0.925307	8.42925e-05	-1.12923	-0.922489	8.43369e-05	-1.12929	-0.922494
59157148	rs115043202	1.14084e-07	-0.977784	-1.1321e-10	0.000255784	-0.941678	-1.1321e-10	0.00025604	-0.941268	-1.1321e-10
59158016	rs62060327	3.80675e-08	-1.15164	-0.923715	8.61904e-05	-1.10859	-0.920861	8.62358e-05	-1.10865	-0.920866
59159004	rs11862404	4.92642e-08	-0.831403	-0.986121	0.000122027	-0.69745	-0.984319	0.000122099	-0.697448	-0.984321
59159018	rs56726503	3.91714e-08	-1.14055	-0.906224	8.87583e-05	-1.09709	-0.903002	8.88049e-05	-1.09715	-0.903008
59159248	rs67452317	2.27483e-08	-1.61337	-0.976866	5.17124e-05	-1.55925	-0.98106	5.17456e-05	-1.5592	-0.981058
59159271	rs13334251	1.30196e-07	-1.19985e-10	-0.84568	0.00028163	-1.19985e-10	-0.845418	0.000281798	-1.19985e-10	-0.845409
```
