## Supplementary material for "Characterization of shared and ancestry-specific signals driving complex traits using multi-ancestry fine-mapping": susiex_nc3.cs80.summary

```
# chr16:58159307-59159307
CS_ID	CS_LENGTH	CS_PURITY	MAX_PIP_SNP	BP	REF_ALLELE	ALT_ALLELE	REF_FRQ	BETA	SE	-LOG10P	MAX_PIP	POST-HOC_PROB_POP1	POST-HOC_PROB_POP2
1	46	0.960538	rs149165	58659307	G,G	T,T	0.573559,0.97123	-0.0221485,0.0029179	0.0039978,0.0255725	7.51975,0.0413614	0.0309872	0.999387	0.299074
2	1670	0	rs139259198	59007505	A,NA	G,NA	0.980119,NA	0.0448849,NA	0.0141639,NA	2.81534,NA	0.010208	0.364375	0.385974
3	1670	0	rs139259198	59007505	A,NA	G,NA	0.980119,NA	0.0448849,NA	0.0141639,NA	2.81534,NA	0.0101779	0.364268	0.385955
```
