## Supplementary material for "Characterization of shared and ancestry-specific signals driving complex traits using multi-ancestry fine-mapping": susiex_nc1.cs80.cs

```
CS_ID	SNP	BP	REF_ALLELE	ALT_ALLELE	REF_FRQ	BETA	SE	-LOG10P	CS_PIP	OVRL_PIP
1	chr16:72080103:C:T	72080103	T,T	C,C	1,1	inf,-inf	inf,inf	6.50757,4.87857	0.581921	0.581921
1	chr16:72045758:C:T	72045758	T,T	C,C	1,1	inf,-inf	inf,inf	6.70826,4.25364	0.235931	0.235931
```
