## Supplementary material for "Characterization of shared and ancestry-specific signals driving complex traits using multi-ancestry fine-mapping": susiex_nc1.cs80.snp

```
BP	SNP	PIP(CS1)	LogBF(CS1,Pop1)	LogBF(CS1,Pop2)
71051527	chr16:71051527:T:G	5.81559e-10	-1.46096	-0.859217
71051768	chr16:71051768:T:C	5.29339e-08	2.19091	-1.68486e-09
71052146	chr16:71052146:AC:A	3.28926e-09	-2.4149e-10	-0.587476
71052252	chr16:71052252:A:G	2.02978e-10	-1.56716	-1.80564
71053515	chr16:71053515:G:C	2.54066e-09	0.08722	-0.932936
71053520	chr16:71053520:ATGT:A	1.50633e-09	-2.4149e-10	-1.36846
71056222	chr16:71056222:T:C	1.21924e-09	-1.57991	-1.68486e-09
71056244	chr16:71056244:C:G	5.38283e-09	0.262729	-0.357654
71057185	chr16:71057185:T:C	1.07954e-09	-2.4149e-10	-1.70161
71059016	chr16:71059016:T:C	1.1107e-09	-2.4149e-10	-1.67315
71059041	chr16:71059041:C:T	1.22666e-09	-1.57384	-1.68486e-09
71059378	chr16:71059378:G:A	1.17838e-09	-2.4149e-10	-1.61399
71059722	chr16:71059722:C:T	1.62935e-09	0.222214	-1.51217
71060133	chr16:71060133:T:G	3.14337e-10	-1.57369	-1.36173
71061510	chr16:71061510:G:C	1.25017e-09	-2.4149e-10	-1.55486
71061966	chr16:71061966:C:T	1.23754e-09	-2.4149e-10	-1.56501
71062575	chr16:71062575:A:G	3.22952e-09	-0.605803	-1.68486e-09
71062734	chr16:71062734:A:G	1.30602e-09	-2.4149e-10	-1.51115
71062895	chr16:71062895:T:C	2.13175e-09	-2.4149e-10	-1.0212
71063316	chr16:71063316:G:A	2.20132e-09	-0.989082	-1.68486e-09
71063821	chr16:71063821:C:T	6.3853e-09	0.682595	-0.606734
71064892	chr16:71064892:C:T	1.40844e-09	-2.4149e-10	-1.43565
71065915	chr16:71065915:A:G	1.03078e-09	-2.4149e-10	-1.74782
71067303	chr16:71067303:A:G	1.21842e-09	-2.4149e-10	-1.58058
71067462	chr16:71067462:G:A	1.37366e-09	-2.4149e-10	-1.46066
71068458	chr16:71068458:A:G	2.47935e-10	-1.37163	-1.8011
71068676	chr16:71068676:C:T	1.72933e-09	-2.4149e-10	-1.2304
71069211	chr16:71069211:A:G	4.59146e-09	0.500492	-0.754432
71069412	chr16:71069412:T:C	1.07793e-09	-2.4149e-10	-1.70309
71069635	chr16:71069635:C:T	9.86065e-10	-2.4149e-10	-1.79217
71069710	chr16:71069710:T:G	3.79336e-09	0.513685	-0.95857
71069713	chr16:71069713:G:A	2.7374e-09	0.377655	-1.14878
71070170	chr16:71070170:G:A	1.22887e-09	-2.4149e-10	-1.57204
71070326	chr16:71070326:T:C	1.15504e-09	-2.4149e-10	-1.634
71071699	chr16:71071699:C:T	2.12576e-10	-1.53851	-1.78809
71073198	chr16:71073198:G:A	2.48895e-09	-2.4149e-10	-0.866276
71073227	chr16:71073227:A:G	3.49582e-10	-1.38628	-1.44288
71073419	chr16:71073419:C:T	1.34341e-09	-2.4149e-10	-1.48292
71073513	chr16:71073513:C:T	2.73747e-09	-2.4149e-10	-0.771103
71073837	chr16:71073837:T:A	3.25506e-09	-2.4149e-10	-0.597927
71073988	chr16:71073988:T:A	1.7187e-09	0.251322	-1.48789
71074027	chr16:71074027:A:G	1.01071e-09	-2.4149e-10	-1.76749
71075171	chr16:71075171:G:C	9.78958e-10	-2.4149e-10	-1.7994
71075248	chr16:71075248:A:C	2.85918e-09	0.382129	-1.10973
71075329	chr16:71075329:G:A	1.19848e-09	-2.4149e-10	-1.59708
71075462	chr16:71075462:C:T	9.745e-10	-2.4149e-10	-1.80397
71075497	chr16:71075497:A:C	1.089e-08	2.31613	-1.70642
71075759	chr16:71075759:C:G	3.32052e-09	0.543325	-1.12134
71077135	chr16:71077135:A:T	1.95061e-10	-1.61219	-1.80039
71077477	chr16:71077477:T:A	1.12256e-09	-2.4149e-10	-1.66253
71078652	chr16:71078652:G:A	2.69672e-08	1.51648	-1.68486e-09
71079111	chr16:71079111:C:T	4.40438e-08	2.00705	-1.68486e-09
71079302	chr16:71079302:T:C	1.29678e-09	-2.4149e-10	-1.51825
71080037	chr16:71080037:C:T	9.74612e-10	-2.4149e-10	-1.80385
71081157	chr16:71081157:G:T	4.10951e-10	-1.05391	-1.61351
71081206	chr16:71081206:T:C	1.41955e-09	-2.4149e-10	-1.4278
71081435	chr16:71081435:C:T	2.34637e-09	0.549575	-1.47484
71082059	chr16:71082059:A:C	3.2645e-09	-2.4149e-10	-0.59503
71083788	chr16:71083788:C:T	3.75367e-09	0.340294	-0.795699
71084825	chr16:71084825:T:C	1.27159e-09	-2.4149e-10	-1.53787
71085928	chr16:71085928:C:T	5.95362e-09	0.386658	-0.380797
71086845	chr16:71086845:C:T	1.11408e-09	0.135684	-1.80579
71089164	chr16:71089164:T:C	3.31755e-10	-1.29658	-1.58492
71089266	chr16:71089266:G:A	2.20671e-09	-2.4149e-10	-0.986634
71089589	chr16:71089589:A:G	1.18889e-09	-1.60512	-1.68486e-09
71090469	chr16:71090469:G:C	1.18149e-09	-2.4149e-10	-1.61136
71092610	chr16:71092610:T:C	2.74454e-09	0.395944	-1.16447
71094816	chr16:71094816:G:A	7.63167e-09	2.00403	-1.74986
71095014	chr16:71095014:T:C	9.72617e-10	-2.4149e-10	-1.8059
71095452	chr16:71095452:T:C	1.75594e-09	-2.4149e-10	-1.21514
71098013	chr16:71098013:T:C	2.11352e-10	-1.55988	-1.77248
71098326	chr16:71098326:T:C	1.09577e-09	-2.4149e-10	-1.68668
71099988	chr16:71099988:A:G	2.24995e-09	-0.967231	-1.68486e-09
71100374	chr16:71100374:A:C	3.05975e-10	-1.54686	-1.41553
71101569	chr16:71101569:C:T	3.01926e-09	-2.4149e-10	-0.673126
71101835	chr16:71101835:C:T	1.09637e-09	-2.4149e-10	-1.68613
71102078	chr16:71102078:G:A	1.4654e-08	2.23735	-1.33078
71102259	chr16:71102259:A:C	1.49912e-08	0.929326	-1.68486e-09
71102664	chr16:71102664:C:T	9.95112e-10	-2.4149e-10	-1.78304
71105256	chr16:71105256:T:C	1.34246e-09	-2.4149e-10	-1.48364
71105932	chr16:71105932:A:C	5.62521e-09	-0.0508803	-1.68486e-09
71106333	chr16:71106333:C:T	1.18081e-09	-1.61194	-1.68486e-09
71106377	chr16:71106377:TC:T	4.70966e-08	3.5616	-1.48753
71107472	chr16:71107472:A:G	1.1606e-09	-2.4149e-10	-1.6292
71108164	chr16:71108164:A:G	1.183e-09	-2.4149e-10	-1.61008
71108394	chr16:71108394:C:T	2.67969e-08	3.04388	-1.53373
71108615	chr16:71108615:T:G	3.1331e-09	-2.4149e-10	-0.636113
71109197	chr16:71109197:A:G	2.75353e-09	-2.4149e-10	-0.765252
71110310	chr16:71110310:TATAA:T	1.08466e-09	-2.4149e-10	-1.69688
71110333	chr16:71110333:GTT:G	1.59968e-09	0.411558	-1.71989
71110432	chr16:71110432:A:ATT	1.31291e-09	-2.4149e-10	-1.50589
71110442	chr16:71110442:TA:T	1.40173e-09	-2.4149e-10	-1.44043
71112197	chr16:71112197:G:A	1.95018e-09	-1.11021	-1.68486e-09
71113584	chr16:71113584:G:T	2.3979e-09	-2.4149e-10	-0.903543
71113586	chr16:71113586:T:C	1.21961e-09	-2.4149e-10	-1.57961
71113743	chr16:71113743:A:G	2.03717e-10	-1.56267	-1.80649
71113884	chr16:71113884:G:A	1.11906e-09	-2.4149e-10	-1.66565
71114928	chr16:71114928:A:G	1.96147e-10	-1.60124	-1.80579
71116479	chr16:71116479:T:C	1.69914e-09	-1.24802	-1.68486e-09
71117491	chr16:71117491:G:A	1.20576e-09	-1.59103	-1.68486e-09
71117644	chr16:71117644:T:C	1.45731e-09	-2.4149e-10	-1.40155
71117803	chr16:71117803:A:C	1.11997e-09	-2.4149e-10	-1.66484
71117968	chr16:71117968:C:T	1.47331e-09	-2.4149e-10	-1.39063
71117980	chr16:71117980:C:A	1.22792e-09	-2.4149e-10	-1.57281
71117999	chr16:71117999:A:G	6.9576e-10	-1.21388	-0.927013
71119684	chr16:71119684:G:C	1.33219e-09	-2.4149e-10	-1.49132
71119869	chr16:71119869:G:A	1.34086e-09	-0.220788	-1.26404
71119955	chr16:71119955:TCTTTATTACTCAGTTCTAAC:T	2.09559e-09	-2.4149e-10	-1.0383
71119959	chr16:71119959:TATTACTCAGTTCTAAC:T	1.05361e-09	-2.4149e-10	-1.72592
71120613	chr16:71120613:A:G	1.09904e-09	-2.4149e-10	-1.6837
71121476	chr16:71121476:G:T	1.12e-09	-2.4149e-10	-1.6648
71121544	chr16:71121544:T:C	1.0704e-09	-2.4149e-10	-1.7101
71122299	chr16:71122299:A:G	1.03417e-09	-2.4149e-10	-1.74454
71123506	chr16:71123506:C:T	9.79172e-10	-2.4149e-10	-1.79919
71123520	chr16:71123520:T:C	6.82536e-09	0.142507	-1.68486e-09
71124122	chr16:71124122:A:G	9.90615e-10	-2.4149e-10	-1.78757
71124170	chr16:71124170:T:C	8.76586e-09	0.392727	-1.68486e-09
71124246	chr16:71124246:A:C	2.08378e-08	1.25863	-1.68486e-09
71124535	chr16:71124535:G:C	2.10244e-10	-1.53155	-1.80607
71125210	chr16:71125210:T:C	4.73759e-10	-0.966565	-1.55863
71125363	chr16:71125363:A:G	9.79934e-10	-2.4149e-10	-1.79841
71125872	chr16:71125872:A:G	9.82302e-10	-2.4149e-10	-1.79599
71127432	chr16:71127432:G:T	1.24997e-09	-2.4149e-10	-1.55502
71128037	chr16:71128037:A:G	1.85506e-09	-2.4149e-10	-1.16022
71128071	chr16:71128071:T:C	1.01027e-09	-2.4149e-10	-1.76792
71128086	chr16:71128086:G:C	1.14824e-09	-2.4149e-10	-1.63991
71128408	chr16:71128408:C:A	2.50485e-09	-2.4149e-10	-0.85991
71129064	chr16:71129064:C:A	2.12479e-09	-1.02446	-1.68486e-09
71129227	chr16:71129227:G:A	1.03889e-09	-2.4149e-10	-1.73998
71129899	chr16:71129899:C:G	2.03496e-10	-1.6191	-1.75115
71130644	chr16:71130644:C:T	9.71763e-10	-2.4149e-10	-1.80678
71130749	chr16:71130749:A:G	1.03148e-09	-2.4149e-10	-1.74714
71130839	chr16:71130839:G:C	1.88209e-10	-1.65706	-1.79128
71131657	chr16:71131657:C:T	9.70374e-09	0.175672	0.318702
71132653	chr16:71132653:G:C	9.72097e-10	-2.4149e-10	-1.80644
71132728	chr16:71132728:A:C	8.62073e-10	-0.725067	-1.20149
71133864	chr16:71133864:A:G	9.72317e-10	-2.4149e-10	-1.80621
71133921	chr16:71133921:T:A	1.32343e-09	-2.4149e-10	-1.49791
71135415	chr16:71135415:A:G	3.82627e-09	-2.4149e-10	-0.436247
71135725	chr16:71135725:G:A	8.97577e-09	0.0248439	0.391547
71136066	chr16:71136066:C:T	2.12289e-09	-2.4149e-10	-1.02536
71136907	chr16:71136907:T:C	4.21319e-09	-2.4149e-10	-0.339917
71137635	chr16:71137635:T:C	4.48113e-08	2.02432	-1.68486e-09
71138206	chr16:71138206:A:G	1.31554e-09	-2.4149e-10	-1.50389
71138850	chr16:71138850:G:A	9.86249e-10	-2.4149e-10	-1.79198
71138900	chr16:71138900:A:G	1.07363e-09	-2.4149e-10	-1.7071
71138985	chr16:71138985:G:A	1.11744e-09	-1.6671	-1.68486e-09
71139481	chr16:71139481:A:G	1.24377e-09	-1.25314	-0.306851
71139580	chr16:71139580:C:T	1.0996e-09	-2.4149e-10	-1.68319
71139991	chr16:71139991:G:A	1.17912e-09	-2.4149e-10	-1.61337
71140983	chr16:71140983:A:G	2.65985e-10	-1.39601	-1.70644
71141175	chr16:71141175:C:T	9.74134e-10	-2.4149e-10	-1.80434
71142223	chr16:71142223:A:T	5.38526e-10	-1.40176	-0.995302
71144632	chr16:71144632:T:C	9.72681e-10	-2.4149e-10	-1.80584
71144863	chr16:71144863:T:C	9.81798e-10	-2.4149e-10	-1.79651
71145503	chr16:71145503:T:G	2.42209e-09	-2.4149e-10	-0.893509
71145528	chr16:71145528:T:A	1.13424e-09	-2.4149e-10	-1.65217
71146540	chr16:71146540:A:G	1.42826e-09	-1.42168	-1.68486e-09
71149547	chr16:71149547:G:A	1.19141e-09	-2.4149e-10	-1.603
71149612	chr16:71149612:C:T	5.66778e-10	-1.24555	-1.10038
71150662	chr16:71150662:T:C	7.04676e-09	-0.0609461	0.235377
71150847	chr16:71150847:A:G	1.41661e-09	-1.42987	-1.68486e-09
71150924	chr16:71150924:C:T	5.70545e-09	-2.4149e-10	-0.0367164
71150995	chr16:71150995:C:T	1.13523e-09	-2.4149e-10	-1.65131
71151800	chr16:71151800:G:A	9.85977e-10	-2.4149e-10	-1.79226
71152188	chr16:71152188:T:C	9.71662e-10	-2.4149e-10	-1.80689
71152260	chr16:71152260:G:A	6.13704e-10	-1.15081	-1.11557
71153135	chr16:71153135:A:G	9.91121e-10	-2.4149e-10	-1.78706
71153137	chr16:71153137:A:AAT	9.7691e-10	-2.4149e-10	-1.8015
71153515	chr16:71153515:G:C	1.00273e-09	-2.4149e-10	-1.77541
71153609	chr16:71153609:G:A	9.80524e-10	-2.4149e-10	-1.79781
71153888	chr16:71153888:C:T	3.92792e-10	-1.36116	-1.35145
71154922	chr16:71154922:G:A	9.83301e-10	-2.4149e-10	-1.79498
71155086	chr16:71155086:T:C	1.63544e-09	-2.4149e-10	-1.28623
71156287	chr16:71156287:T:A	1.31041e-09	-2.4149e-10	-1.5078
71156872	chr16:71156872:G:GT	1.30565e-09	-2.4149e-10	-1.51144
71157549	chr16:71157549:T:C	5.02484e-10	-1.50553	-0.960802
71157773	chr16:71157773:A:T	1.07952e-09	-2.4149e-10	-1.70162
71158396	chr16:71158396:A:G	5.69702e-10	-1.527	-0.813775
71158415	chr16:71158415:T:A	2.87167e-08	-2.4149e-10	1.57934
71158506	chr16:71158506:A:G	5.46221e-10	-1.51963	-0.863241
71158939	chr16:71158939:C:T	3.42146e-10	-1.62196	-1.22869
71158948	chr16:71158948:C:T	1.97158e-10	-1.65608	-1.7458
71161232	chr16:71161232:T:G	1.11804e-09	-1.66656	-1.68486e-09
71162250	chr16:71162250:T:A	9.72879e-10	-2.4149e-10	-1.80563
71163344	chr16:71163344:T:C	5.86654e-10	-1.53816	-0.773298
71163360	chr16:71163360:T:C	3.04268e-09	-2.4149e-10	-0.665398
71163413	chr16:71163413:G:A	1.19986e-09	-1.59593	-1.68486e-09
71165107	chr16:71165107:A:G	9.81489e-10	-2.4149e-10	-1.79682
71165222	chr16:71165222:T:C	1.45765e-09	-1.40131	-1.68486e-09
71165329	chr16:71165329:G:A	1.14173e-09	-1.64559	-1.68486e-09
71165374	chr16:71165374:G:C	9.72087e-10	-2.4149e-10	-1.80645
71165506	chr16:71165506:C:G	4.08445e-10	-1.34136	-1.33217
71165900	chr16:71165900:GC:G	3.44245e-10	-1.39176	-1.45278
71167149	chr16:71167149:A:T	1.78024e-09	-2.4149e-10	-1.20139
71168179	chr16:71168179:C:T	1.9591e-10	-1.66321	-1.74503
71168586	chr16:71168586:T:C	1.04271e-09	-2.4149e-10	-1.73632
71169395	chr16:71169395:A:T	1.01963e-09	-1.39877	-0.359932
71169567	chr16:71169567:T:C	2.75099e-09	-0.766178	-1.68486e-09
71170595	chr16:71170595:T:C	1.04032e-09	-2.4149e-10	-1.73861
71170831	chr16:71170831:G:A	1.03006e-09	-2.4149e-10	-1.74852
71171288	chr16:71171288:T:C	9.77326e-10	-2.4149e-10	-1.80107
71172477	chr16:71172477:T:C	1.69605e-09	-2.4149e-10	-1.24983
71172713	chr16:71172713:T:C	9.72099e-10	-2.4149e-10	-1.80644
71172800	chr16:71172800:T:C	1.67192e-09	-2.4149e-10	-1.26417
71172804	chr16:71172804:C:G	1.15772e-09	-1.63169	-1.68486e-09
71172933	chr16:71172933:A:G	1.81115e-08	1.36662	-0.248204
71174155	chr16:71174155:CT:C	2.41254e-08	1.40513	-1.68486e-09
71174783	chr16:71174783:G:T	1.26363e-08	0.758437	-1.68486e-09
71174790	chr16:71174790:C:G	1.9022e-10	-1.65132	-1.78639
71175230	chr16:71175230:C:T	9.85602e-10	-2.4149e-10	-1.79264
71175376	chr16:71175376:T:C	1.27103e-09	-2.4149e-10	-1.53831
71175455	chr16:71175455:A:C	2.77539e-09	-2.4149e-10	-0.757347
71175552	chr16:71175552:T:C	1.87782e-09	-2.4149e-10	-1.14803
71175828	chr16:71175828:C:T	1.12496e-09	-1.66039	-1.68486e-09
71176126	chr16:71176126:A:ATGTGTTAGAG	6.39178e-10	-0.447942	-1.77777
71176131	chr16:71176131:T:TGA	6.93114e-10	-0.355171	-1.78953
71176132	chr16:71176132:C:CTAATACAGG	5.9337e-10	-0.51791	-1.78216
71177078	chr16:71177078:G:A	5.14382e-10	-1.36755	-1.07538
71177079	chr16:71177079:C:T	4.31507e-10	-1.32562	-1.29299
71177478	chr16:71177478:T:G	1.19073e-09	-2.4149e-10	-1.60357
71177604	chr16:71177604:T:C	1.03167e-09	-2.4149e-10	-1.74696
71178367	chr16:71178367:C:T	1.03195e-08	0.555893	-1.68486e-09
71178368	chr16:71178368:G:A	4.09335e-10	-1.29219	-1.37917
71178610	chr16:71178610:T:C	1.09699e-09	-2.4149e-10	-1.68557
71179076	chr16:71179076:T:C	4.31488e-10	-1.27675	-1.3419
71179694	chr16:71179694:A:G	2.32425e-10	-1.48929	-1.74803
71179704	chr16:71179704:T:C	1.37859e-09	-2.4149e-10	-1.45708
71180326	chr16:71180326:G:C	3.70005e-10	-1.43357	-1.33881
71180381	chr16:71180381:T:C	1.24053e-09	-2.4149e-10	-1.5626
71181469	chr16:71181469:A:G	1.03233e-09	-2.4149e-10	-1.74632
71181744	chr16:71181744:T:C	1.1202e-08	0.637954	-1.68486e-09
71182092	chr16:71182092:C:G	1.18889e-09	-2.4149e-10	-1.60512
71182662	chr16:71182662:T:C	1.51025e-09	-1.36586	-1.68486e-09
71182685	chr16:71182685:T:C	1.15693e-09	-0.719777	-0.912595
71183336	chr16:71183336:G:A	2.30277e-10	-1.48517	-1.76144
71183572	chr16:71183572:T:C	9.76051e-10	-2.4149e-10	-1.80238
71184296	chr16:71184296:T:C	1.22131e-09	-2.4149e-10	-1.57821
71184761	chr16:71184761:A:C	3.05366e-09	-2.4149e-10	-0.661798
71185118	chr16:71185118:C:T	3.96477e-10	-1.30274	-1.40053
71185485	chr16:71185485:A:G	2.01949e-10	-1.62892	-1.74896
71186119	chr16:71186119:GAAT:G	9.70313e-10	-0.726932	-1.08134
71186852	chr16:71186852:A:G	2.61319e-10	-1.41852	-1.70163
71187293	chr16:71187293:G:A	1.02002e-09	-2.4149e-10	-1.75832
71187665	chr16:71187665:C:T	1.17903e-09	-1.61345	-1.68486e-09
71188561	chr16:71188561:A:C	4.64793e-10	-1.27807	-1.26623
71188573	chr16:71188573:C:T	3.79474e-10	-1.30816	-1.43895
71188633	chr16:71188633:T:C	1.03107e-09	-2.4149e-10	-1.74754
71188716	chr16:71188716:A:C	1.02276e-09	-2.4149e-10	-1.75563
71188739	chr16:71188739:T:C	9.98375e-10	-2.4149e-10	-1.77976
71188832	chr16:71188832:T:C	3.91668e-10	-1.29309	-1.42239
71188913	chr16:71188913:G:A	2.16749e-09	-1.00457	-1.68486e-09
71188938	chr16:71188938:A:C	9.73351e-10	-2.4149e-10	-1.80515
71189204	chr16:71189204:A:G	1.03006e-09	-2.4149e-10	-1.74852
71189247	chr16:71189247:G:C	2.2793e-10	-1.61161	-1.64524
71189305	chr16:71189305:C:T	4.61113e-10	-1.31909	-1.23316
71189360	chr16:71189360:C:T	1.06359e-09	-2.4149e-10	-1.71649
71189429	chr16:71189429:G:A	4.05926e-10	-1.26841	-1.41131
71189648	chr16:71189648:T:A	7.1348e-10	-1.0809	-1.03484
71189715	chr16:71189715:C:T	1.02562e-09	-2.4149e-10	-1.75284
71190055	chr16:71190055:T:C	6.55702e-10	-1.09285	-1.10734
71190262	chr16:71190262:C:T	4.65721e-10	-1.32598	-1.21632
71190372	chr16:71190372:C:T	4.39476e-10	-1.33978	-1.26053
71190537	chr16:71190537:A:G	1.03167e-09	-2.4149e-10	-1.74696
71190729	chr16:71190729:T:A	1.90221e-09	-2.4149e-10	-1.13512
71190778	chr16:71190778:G:A	3.64933e-10	-1.32582	-1.46036
71191274	chr16:71191274:T:C	1.0588e-09	-1.24495	-0.476053
71191410	chr16:71191410:T:C	2.86997e-07	2.31359	1.56774
71191614	chr16:71191614:C:CA	1.23711e-09	-2.4149e-10	-1.56536
71191623	chr16:71191623:T:C	1.12106e-09	-2.4149e-10	-1.66387
71191662	chr16:71191662:T:C	3.70215e-10	-1.27534	-1.49647
71192043	chr16:71192043:C:T	1.23111e-09	-2.4149e-10	-1.57022
71192352	chr16:71192352:C:T	1.37486e-09	-2.4149e-10	-1.45978
71192740	chr16:71192740:A:G	1.03087e-09	-2.4149e-10	-1.74774
71193348	chr16:71193348:A:G	1.27709e-09	-2.4149e-10	-1.53355
71193871	chr16:71193871:T:C	3.30835e-10	-1.43372	-1.45055
71193960	chr16:71193960:C:G	3.35178e-10	-1.45578	-1.41545
71194141	chr16:71194141:A:G	4.39056e-10	-1.47637	-1.12489
71194823	chr16:71194823:T:C	1.07037e-09	-2.4149e-10	-1.71014
71194888	chr16:71194888:C:T	1.33572e-08	0.813921	-1.68486e-09
71195186	chr16:71195186:A:G	2.66928e-08	1.38329	0.122972
71195572	chr16:71195572:C:T	2.73312e-09	-0.772696	-1.68486e-09
71195618	chr16:71195618:T:G	1.01204e-09	-2.4149e-10	-1.76617
71195927	chr16:71195927:A:C	1.02035e-09	-2.4149e-10	-1.75799
71196176	chr16:71196176:A:T	2.61854e-08	1.2809	0.206166
71196459	chr16:71196459:C:T	2.59658e-09	-2.4149e-10	-0.823942
71196809	chr16:71196809:C:T	3.63802e-10	-1.3223	-1.46698
71197043	chr16:71197043:C:G	1.07352e-09	-2.4149e-10	-1.70719
71197760	chr16:71197760:T:TTGTC	1.01934e-09	-2.4149e-10	-1.75898
71198083	chr16:71198083:T:A	1.40664e-09	-1.43694	-1.68486e-09
71198210	chr16:71198210:G:A	3.67275e-10	-1.32694	-1.45284
71198718	chr16:71198718:G:A	9.74416e-10	-2.4149e-10	-1.80405
71199936	chr16:71199936:A:G	1.07837e-09	-1.34808	-0.35461
71200098	chr16:71200098:G:A	8.24998e-09	0.332073	-1.68486e-09
71200365	chr16:71200365:G:A	1.01988e-09	-2.4149e-10	-1.75845
71200510	chr16:71200510:C:T	3.45032e-10	-1.40694	-1.43532
71201000	chr16:71201000:C:T	1.48118e-08	0.834555	0.0827317
71201086	chr16:71201086:C:T	5.0354e-10	-1.38346	-1.08077
71201103	chr16:71201103:T:A	1.01652e-09	-2.4149e-10	-1.76175
71201463	chr16:71201463:G:A	2.53966e-10	-1.40326	-1.74543
71201594	chr16:71201594:G:A	1.03091e-09	-2.4149e-10	-1.7477
71201783	chr16:71201783:G:A	3.20578e-10	-1.37664	-1.53913
71201828	chr16:71201828:G:A	3.56954e-10	-1.02559	-1.7827
71202473	chr16:71202473:C:T	3.25878e-10	-1.10617	-1.7932
71203216	chr16:71203216:G:A	7.25167e-09	0.203095	-1.68486e-09
71203360	chr16:71203360:T:C	1.14216e-09	-2.4149e-10	-1.64522
71203512	chr16:71203512:G:A	1.1804e-09	-1.61229	-1.68486e-09
71203684	chr16:71203684:T:C	3.90622e-10	-1.32347	-1.39469
71203799	chr16:71203799:C:T	3.95394e-10	-1.38378	-1.32223
71204290	chr16:71204290:G:T	1.58076e-09	-2.4149e-10	-1.32023
71204335	chr16:71204335:A:G	1.02373e-09	-2.4149e-10	-1.75469
71204694	chr16:71204694:TTTC:T	5.27206e-10	-1.00811	-1.4102
71205046	chr16:71205046:T:G	1.98604e-10	-1.63775	-1.75683
71205130	chr16:71205130:C:T	1.08651e-09	-2.4149e-10	-1.69516
71205387	chr16:71205387:T:C	1.7535e-09	-2.4149e-10	-1.21652
71205649	chr16:71205649:C:T	2.29026e-09	-2.4149e-10	-0.949472
71205781	chr16:71205781:CT:C	1.24624e-09	-2.4149e-10	-1.55801
71205990	chr16:71205990:G:A	1.09698e-09	-2.4149e-10	-1.68558
71206065	chr16:71206065:G:A	9.74065e-10	-2.4149e-10	-1.80442
71206265	chr16:71206265:C:T	7.95006e-10	-1.09627	-0.911273
71206466	chr16:71206466:A:G	4.42275e-10	-1.34522	-1.24874
71206571	chr16:71206571:A:G	4.41466e-10	-1.34541	-1.25039
71207330	chr16:71207330:C:T	2.07654e-09	-2.4149e-10	-1.04744
71207415	chr16:71207415:C:G	1.01723e-09	-2.4149e-10	-1.76106
71207437	chr16:71207437:T:C	1.32032e-09	-2.4149e-10	-1.50027
71207645	chr16:71207645:A:G	1.00218e-09	-2.4149e-10	-1.77596
71207765	chr16:71207765:C:T	4.47925e-10	-1.34339	-1.23787
71207898	chr16:71207898:A:C	4.89677e-10	-1.27243	-1.21972
71208159	chr16:71208159:G:T	1.1024e-09	-1.24798	-0.432677
71208212	chr16:71208212:T:A	4.12176e-10	-1.21069	-1.45375
71208872	chr16:71208872:A:G	4.80871e-10	-1.20657	-1.30372
71209487	chr16:71209487:T:A	5.09751e-10	-1.28391	-1.16806
71209680	chr16:71209680:C:T	1.09412e-09	-2.4149e-10	-1.68819
71210372	chr16:71210372:A:G	4.52813e-10	-1.00117	-1.56924
71210549	chr16:71210549:T:A	5.97623e-10	-1.17801	-1.11492
71210557	chr16:71210557:C:T	1.03756e-09	-1.42437	-0.316889
71210900	chr16:71210900:A:G	9.92024e-10	-2.4149e-10	-1.78615
71211171	chr16:71211171:G:C	1.18854e-09	-2.4149e-10	-1.60541
71211296	chr16:71211296:C:G	1.38329e-09	-1.45367	-1.68486e-09
71211767	chr16:71211767:C:A	9.72453e-10	-2.4149e-10	-1.80607
71212049	chr16:71212049:C:A	1.00198e-09	-2.4149e-10	-1.77616
71212397	chr16:71212397:A:T	7.15639e-10	-1.15907	-0.953643
71212627	chr16:71212627:T:C	2.4253e-10	-1.55672	-1.63805
71212739	chr16:71212739:AG:A	9.73622e-10	-2.4149e-10	-1.80487
71213248	chr16:71213248:G:A	2.29442e-09	-2.4149e-10	-0.947658
71213536	chr16:71213536:G:A	1.62682e-09	-2.4149e-10	-1.29151
71213560	chr16:71213560:T:C	7.64274e-10	-1.09737	-0.949594
71213590	chr16:71213590:T:A	4.71239e-10	-1.26054	-1.26999
71214825	chr16:71214825:TA:T	8.11174e-10	-1.09156	-0.895848
71215117	chr16:71215117:G:A	9.75532e-10	-0.866525	-0.936385
71215375	chr16:71215375:T:A	1.0293e-09	-2.4149e-10	-1.74926
71215443	chr16:71215443:C:T	7.45925e-10	-1.12128	-0.949986
71216363	chr16:71216363:C:T	4.01152e-10	-1.26716	-1.42439
71216440	chr16:71216440:GGC:G	1.03833e-09	-2.4149e-10	-1.74052
71216445	chr16:71216445:A:G	1.03833e-09	-2.4149e-10	-1.74052
71218552	chr16:71218552:C:G	2.57335e-08	-2.4149e-10	1.46966
71218668	chr16:71218668:C:T	4.44598e-10	-1.37163	-1.21709
71219646	chr16:71219646:AATCAG:A	1.15994e-09	-2.4149e-10	-1.62977
71220014	chr16:71220014:C:A	3.32477e-10	-1.37364	-1.50568
71220134	chr16:71220134:G:A	1.38839e-09	-1.44999	-1.68486e-09
71220544	chr16:71220544:C:T	1.19073e-09	-2.4149e-10	-1.60357
71220630	chr16:71220630:C:T	3.13073e-10	-1.39214	-1.54731
71221038	chr16:71221038:C:T	1.88642e-08	1.11515	0.0439844
71221299	chr16:71221299:T:G	1.11557e-09	-2.4149e-10	-1.66877
71221714	chr16:71221714:G:T	9.79962e-10	-2.4149e-10	-1.79838
71221974	chr16:71221974:G:C	2.40152e-08	1.40055	-1.68486e-09
71222010	chr16:71222010:T:C	1.82462e-08	1.36056	-0.234735
71222809	chr16:71222809:A:C	5.22092e-10	-1.19725	-1.2308
71222923	chr16:71222923:G:A	7.63722e-09	-2.4149e-10	0.254896
71223400	chr16:71223400:T:C	1.05107e-09	-2.4149e-10	-1.72833
71223732	chr16:71223732:T:C	1.01617e-09	-2.4149e-10	-1.7621
71224910	chr16:71224910:G:A	9.85337e-10	-2.4149e-10	-1.79291
71225034	chr16:71225034:G:A	1.03023e-09	-0.844783	-0.903569
71225381	chr16:71225381:A:C	1.04453e-09	-2.4149e-10	-1.73457
71226443	chr16:71226443:C:G	1.06111e-09	-2.4149e-10	-1.71882
71227142	chr16:71227142:T:A	1.06373e-09	-2.4149e-10	-1.71635
71227165	chr16:71227165:A:G	1.23965e-09	-1.56331	-1.68486e-09
71227881	chr16:71227881:A:G	3.97649e-10	-1.51307	-1.18725
71228120	chr16:71228120:G:A	3.65049e-10	-1.26534	-1.52052
71228196	chr16:71228196:A:G	4.80097e-10	-1.1832	-1.32871
71228533	chr16:71228533:T:C	1.10357e-09	-2.4149e-10	-1.67959
71228673	chr16:71228673:C:T	1.04525e-09	-2.4149e-10	-1.73388
71229338	chr16:71229338:G:A	1.89731e-10	-1.66144	-1.77884
71230496	chr16:71230496:G:C	3.623e-10	-1.33622	-1.4572
71230877	chr16:71230877:A:G	1.08422e-09	-2.4149e-10	-1.69728
71232028	chr16:71232028:CAACT:C	4.15028e-10	-1.34856	-1.30899
71232235	chr16:71232235:G:A	2.2082e-10	-1.52906	-1.75949
71232797	chr16:71232797:G:A	1.10665e-09	-2.4149e-10	-1.6768
71233158	chr16:71233158:C:A	1.05083e-09	-2.4149e-10	-1.72856
71234220	chr16:71234220:T:C	5.10212e-10	-1.25305	-1.19802
71235070	chr16:71235070:G:T	4.79124e-10	-0.984723	-1.52921
71235305	chr16:71235305:T:C	1.16543e-09	-2.4149e-10	-1.62505
71236756	chr16:71236756:G:A	9.71578e-10	-2.4149e-10	-1.80697
71237153	chr16:71237153:G:T	1.63038e-09	-2.4149e-10	-1.28933
71238428	chr16:71238428:G:A	1.16663e-09	-1.62402	-1.68486e-09
71238601	chr16:71238601:A:G	1.16685e-09	-2.4149e-10	-1.62383
71239615	chr16:71239615:G:A	1.01169e-09	-2.4149e-10	-1.76652
71240141	chr16:71240141:G:A	3.40103e-10	-1.46169	-1.39496
71240497	chr16:71240497:C:A	2.61607e-08	1.48612	-1.68486e-09
71241372	chr16:71241372:C:T	2.1217e-08	1.27667	-1.68486e-09
71241945	chr16:71241945:G:A	2.71426e-08	1.52297	-1.68486e-09
71241976	chr16:71241976:A:G	9.76099e-10	-2.4149e-10	-1.80233
71244034	chr16:71244034:A:C	1.09638e-09	-2.4149e-10	-1.68612
71244270	chr16:71244270:A:G	1.51592e-09	-2.4149e-10	-1.36212
71244565	chr16:71244565:A:G	1.04361e-09	-1.55792	-0.177533
71244603	chr16:71244603:C:T	1.84313e-09	-2.4149e-10	-1.16667
71244786	chr16:71244786:T:C	4.88472e-09	1.35658	-1.54861
71245008	chr16:71245008:A:G	4.80478e-08	0.938302	1.15576
71245607	chr16:71245607:A:G	2.5357e-09	-0.847668	-1.68486e-09
71247243	chr16:71247243:AC:A	1.99196e-09	-1.08902	-1.68486e-09
71247291	chr16:71247291:C:T	1.46664e-09	-2.4149e-10	-1.39516
71247455	chr16:71247455:A:G	6.47514e-09	1.59044	-1.50061
71247615	chr16:71247615:TAC:T	1.50617e-09	-2.4149e-10	-1.36856
71247846	chr16:71247846:T:C	1.00013e-09	-2.4149e-10	-1.77801
71247941	chr16:71247941:C:G	2.32537e-09	-2.4149e-10	-0.93426
71248381	chr16:71248381:G:A	9.91051e-10	-2.4149e-10	-1.78713
71249181	chr16:71249181:T:C	7.33786e-08	0.809709	1.70779
71249578	chr16:71249578:G:A	1.50282e-09	-2.4149e-10	-1.3708
71250205	chr16:71250205:T:C	1.13846e-09	-1.64846	-1.68486e-09
71250290	chr16:71250290:A:G	2.44632e-09	0.192758	-1.07631
71250961	chr16:71250961:AG:A	5.04757e-09	1.14521	-1.30444
71251059	chr16:71251059:C:G	6.55753e-09	1.6615	-1.55902
71251117	chr16:71251117:A:G	4.05745e-10	-1.42921	-1.25096
71251268	chr16:71251268:G:A	5.36015e-10	-1.44707	-0.954656
71251578	chr16:71251578:G:A	5.33273e-08	1.07873	1.11959
71251987	chr16:71251987:CA:C	1.21555e-09	-2.4149e-10	-1.58294
71252046	chr16:71252046:G:A	2.55156e-09	-1.37061	0.529177
71252159	chr16:71252159:A:G	2.43969e-09	-1.36307	0.476804
71252673	chr16:71252673:TTTA:T	3.05635e-09	-2.4149e-10	-0.660918
71252773	chr16:71252773:T:C	3.03148e-10	-1.58891	-1.38277
71253697	chr16:71253697:A:G	4.22347e-09	-2.4149e-10	-0.337481
71253776	chr16:71253776:G:A	1.39444e-09	-2.4149e-10	-1.44564
71253875	chr16:71253875:A:C	1.14127e-09	-2.4149e-10	-1.646
71253912	chr16:71253912:C:T	5.07311e-10	-1.55366	-0.903109
71253920	chr16:71253920:G:A	3.66809e-09	1.06597	-1.54443
71254150	chr16:71254150:T:G	1.0285e-09	-2.4149e-10	-1.75003
71254424	chr16:71254424:A:G	1.50935e-08	1.25746	-0.321337
71254786	chr16:71254786:T:C	1.57707e-08	1.31468	-0.334664
71254983	chr16:71254983:G:A	6.54133e-10	-1.55031	-0.652277
71255866	chr16:71255866:C:G	6.31829e-08	0.637854	1.73004
71257862	chr16:71257862:G:A	2.25045e-09	-2.4149e-10	-0.967009
71258018	chr16:71258018:C:A	6.31802e-08	0.833534	1.53432
71258092	chr16:71258092:C:T	2.15883e-09	-2.4149e-10	-1.00857
71258269	chr16:71258269:A:C	3.83545e-09	1.36035	-1.7942
71258635	chr16:71258635:C:T	2.35562e-09	-0.921335	-1.68486e-09
71258740	chr16:71258740:G:A	2.11617e-10	-1.52977	-1.80134
71259115	chr16:71259115:C:T	6.24764e-08	0.892706	1.46395
71259238	chr16:71259238:C:A	2.40211e-09	-0.901789	-1.68486e-09
71259770	chr16:71259770:A:ATC	3.71636e-10	-1.4491	-1.31888
71261472	chr16:71261472:C:T	1.40736e-09	-2.4149e-10	-1.43643
71262098	chr16:71262098:C:T	1.13245e-09	-2.4149e-10	-1.65375
71262234	chr16:71262234:C:G	3.65714e-09	1.32458	-1.80603
71262645	chr16:71262645:GTAAGA:G	1.13865e-09	-1.64829	-1.68486e-09
71262941	chr16:71262941:G:A	2.44552e-10	-1.38108	-1.80539
71263304	chr16:71263304:T:A	3.45019e-09	-2.4149e-10	-0.539707
71263873	chr16:71263873:CAT:C	2.1448e-09	-2.4149e-10	-1.01509
71264022	chr16:71264022:G:C	7.12587e-10	-1.59504	-0.521951
71264132	chr16:71264132:T:G	2.41143e-09	-2.4149e-10	-0.897918
71264211	chr16:71264211:T:C	1.43021e-09	-2.4149e-10	-1.42032
71264714	chr16:71264714:T:C	3.32462e-09	-0.576782	-1.68486e-09
71264948	chr16:71264948:C:T	2.30493e-09	-0.943086	-1.68486e-09
71264980	chr16:71264980:A:G	2.23392e-09	-2.4149e-10	-0.974381
71265331	chr16:71265331:A:G	2.75415e-08	0.851895	0.685662
71265931	chr16:71265931:C:T	5.89659e-10	-1.52002	-0.786327
71265965	chr16:71265965:T:C	6.40956e-09	0.0796533	-1.68486e-09
71266151	chr16:71266151:A:G	1.094e-09	-2.4149e-10	-1.6883
71266508	chr16:71266508:A:G	4.31777e-09	-2.4149e-10	-0.315399
71266877	chr16:71266877:A:T	4.07379e-08	0.780518	1.1485
71266890	chr16:71266890:T:C	3.95366e-08	0.751465	1.14762
71267241	chr16:71267241:G:A	3.02041e-09	-2.4149e-10	-0.672744
71267312	chr16:71267312:A:G	2.31012e-09	-2.4149e-10	-0.940839
71267648	chr16:71267648:G:A	1.37514e-09	-2.4149e-10	-1.45958
71267724	chr16:71267724:A:G	3.79222e-08	0.751455	1.10595
71267946	chr16:71267946:T:G	1.01953e-09	-2.4149e-10	-1.75879
71268254	chr16:71268254:G:A	1.0204e-09	-2.4149e-10	-1.75794
71268284	chr16:71268284:G:A	1.01383e-09	-2.4149e-10	-1.7644
71268496	chr16:71268496:G:A	1.13633e-09	-1.65034	-1.68486e-09
71268558	chr16:71268558:C:T	9.54867e-10	-1.59402	-0.230306
71269526	chr16:71269526:T:C	4.47798e-09	1.21697	-1.49594
71269853	chr16:71269853:A:G	2.52005e-10	-1.34959	-1.80686
71269985	chr16:71269985:G:A	8.45893e-10	-1.5741	-0.371405
71270149	chr16:71270149:C:A	4.84762e-08	1.01994	1.083
71270768	chr16:71270768:T:G	9.92134e-10	-2.4149e-10	-1.78603
71271149	chr16:71271149:G:A	1.0058e-09	-2.4149e-10	-1.77235
71271345	chr16:71271345:T:A	8.83544e-10	-1.58208	-0.319874
71271359	chr16:71271359:T:C	2.37625e-09	-2.4149e-10	-0.912615
71271554	chr16:71271554:C:T	1.998e-09	-2.4149e-10	-1.08599
71271676	chr16:71271676:A:C	2.13718e-09	0.781794	-1.80044
71271751	chr16:71271751:G:A	2.83153e-10	-1.55924	-1.48067
71272119	chr16:71272119:G:A	2.5346e-10	-1.34638	-1.8043
71272241	chr16:71272241:A:T	5.05489e-08	1.09121	1.0536
71272415	chr16:71272415:A:C	1.01235e-09	-2.4149e-10	-1.76586
71272505	chr16:71272505:T:G	7.26928e-09	0.205519	-1.68486e-09
71273193	chr16:71273193:A:G	1.11829e-09	-1.66633	-1.68486e-09
71273218	chr16:71273218:A:G	2.32963e-09	-0.93243	-1.68486e-09
71273615	chr16:71273615:T:G	2.33671e-09	-0.929393	-1.68486e-09
71274203	chr16:71274203:C:A	4.25795e-08	0.747061	1.22617
71274801	chr16:71274801:G:A	3.04313e-10	-1.4346	-1.53324
71275009	chr16:71275009:A:C	4.11358e-09	1.42454	-1.78838
71275221	chr16:71275221:C:T	1.17611e-09	-2.4149e-10	-1.61593
71275662	chr16:71275662:G:A	9.93054e-10	-2.4149e-10	-1.78511
71275682	chr16:71275682:A:G	2.4044e-10	-1.40058	-1.80284
71276222	chr16:71276222:A:G	1.01344e-09	-2.4149e-10	-1.76479
71276669	chr16:71276669:A:G	3.37248e-09	1.02689	-1.58938
71276794	chr16:71276794:A:G	1.78107e-09	0.406022	-1.60695
71277562	chr16:71277562:C:G	3.604e-09	1.05828	-1.55437
71277952	chr16:71277952:T:C	2.35809e-09	-0.920287	-1.68486e-09
71278148	chr16:71278148:C:A	5.18952e-08	1.02833	1.14276
71278274	chr16:71278274:G:A	3.38972e-09	1.0248	-1.58219
71278281	chr16:71278281:A:G	7.9836e-10	-1.60613	-0.397208
71278580	chr16:71278580:G:T	1.03106e-09	-2.4149e-10	-1.74755
71279651	chr16:71279651:A:G	9.05426e-10	-1.06083	-0.816656
71280020	chr16:71280020:A:G	2.04095e-09	-2.4149e-10	-1.06472
71280385	chr16:71280385:ATAC:A	2.09893e-09	-2.4149e-10	-1.03671
71280388	chr16:71280388:C:T	2.6399e-09	-0.807397	-1.68486e-09
71280533	chr16:71280533:C:A	4.282e-09	1.47585	-1.79956
71280653	chr16:71280653:C:G	1.09913e-09	-2.4149e-10	-1.68362
71280807	chr16:71280807:A:C	1.1163e-09	-2.4149e-10	-1.66812
71280810	chr16:71280810:G:C	1.46833e-09	-2.4149e-10	-1.39401
71281304	chr16:71281304:G:A	2.30483e-09	-2.4149e-10	-0.94313
71281757	chr16:71281757:T:C	3.4459e-08	0.668421	1.09321
71282399	chr16:71282399:G:A	4.56127e-09	-2.4149e-10	-0.260536
71282909	chr16:71282909:A:G	4.13557e-10	-0.974336	-1.68676
71283630	chr16:71283630:T:C	2.26379e-09	-2.4149e-10	-0.961099
71283664	chr16:71283664:A:G	1.13919e-09	-2.4149e-10	-1.64782
71284299	chr16:71284299:T:C	1.03053e-09	-2.4149e-10	-1.74807
71284674	chr16:71284674:T:C	2.9097e-10	-1.55283	-1.45984
71285678	chr16:71285678:T:C	1.23661e-09	-1.56576	-1.68486e-09
71285743	chr16:71285743:G:A	3.43745e-09	0.953784	-1.49719
71286083	chr16:71286083:C:T	9.74284e-10	-0.0496954	-1.7545
71286175	chr16:71286175:C:T	2.55606e-10	-1.33672	-1.80554
71286599	chr16:71286599:C:T	1.37573e-09	-2.4149e-10	-1.45915
71286756	chr16:71286756:T:C	2.49402e-09	-2.4149e-10	-0.864241
71287808	chr16:71287808:C:T	3.89566e-09	-2.4149e-10	-0.418276
71288359	chr16:71288359:T:C	1.06287e-09	-2.4149e-10	-1.71716
71288669	chr16:71288669:G:A	1.39657e-09	-2.4149e-10	-1.44412
71289124	chr16:71289124:G:A	1.28343e-09	-0.296386	-1.23222
71289310	chr16:71289310:C:T	1.07929e-09	-2.4149e-10	-1.70183
71290198	chr16:71290198:A:C	1.40971e-09	-2.4149e-10	-1.43475
71290216	chr16:71290216:C:T	2.2261e-09	-0.977885	-1.68486e-09
71290347	chr16:71290347:G:A	2.60176e-10	-1.31762	-1.80691
71291187	chr16:71291187:A:G	1.32231e-09	-2.4149e-10	-1.49876
71291853	chr16:71291853:C:A	5.4111e-08	0.454149	1.75875
71292079	chr16:71292079:G:A	3.33025e-10	-1.52989	-1.34779
71292385	chr16:71292385:A:T	1.86815e-08	0.519467	0.62993
71292537	chr16:71292537:C:T	3.05586e-10	-1.33048	-1.63318
71292617	chr16:71292617:C:A	1.92282e-09	-1.12434	-1.68486e-09
71292688	chr16:71292688:C:G	3.32888e-10	-1.54504	-1.33305
71293431	chr16:71293431:A:G	1.56648e-09	0.46665	-1.79596
71294085	chr16:71294085:G:A	3.33727e-10	-1.52803	-1.34754
71294142	chr16:71294142:G:A	3.29881e-10	-1.56191	-1.32525
71294194	chr16:71294194:C:A	1.99814e-09	0.271516	-1.35743
71294237	chr16:71294237:A:G	3.11411e-10	-1.56397	-1.38081
71294267	chr16:71294267:A:C	9.73077e-10	-2.4149e-10	-1.80543
71294268	chr16:71294268:CAT:C	1.3051e-09	-1.51186	-1.68486e-09
71294447	chr16:71294447:T:C	2.17539e-10	-1.497	-1.80652
71294731	chr16:71294731:A:G	2.74475e-09	-2.4149e-10	-0.768448
71294852	chr16:71294852:T:C	1.95419e-09	-2.4149e-10	-1.10816
71295190	chr16:71295190:T:A	2.25606e-09	-2.4149e-10	-0.96452
71295293	chr16:71295293:T:C	1.03567e-09	-2.4149e-10	-1.74309
71295562	chr16:71295562:C:T	1.1287e-09	-2.4149e-10	-1.65707
71295726	chr16:71295726:G:A	1.67954e-09	0.142034	-1.40165
71295804	chr16:71295804:A:G	1.27292e-09	-2.4149e-10	-1.53682
71296125	chr16:71296125:C:T	5.5105e-08	0.592809	1.63829
71296171	chr16:71296171:A:G	9.07338e-10	-1.60155	-0.273823
71296216	chr16:71296216:A:G	2.21357e-10	-1.47917	-1.80695
71296218	chr16:71296218:A:G	1.24272e-09	-1.56084	-1.68486e-09
71296228	chr16:71296228:A:C	2.46115e-09	-2.4149e-10	-0.877508
71296311	chr16:71296311:G:GA	1.88713e-09	0.263371	-1.40645
71296703	chr16:71296703:T:C	2.30103e-08	0.666766	0.691038
71296934	chr16:71296934:A:G	1.01672e-09	-2.4149e-10	-1.76156
71296951	chr16:71296951:G:A	6.38497e-10	-1.51171	-0.715064
71297065	chr16:71297065:A:G	9.9737e-10	-2.4149e-10	-1.78077
71297148	chr16:71297148:G:T	3.61756e-08	0.257833	1.55241
71297825	chr16:71297825:T:C	3.60979e-10	-1.35762	-1.43945
71297920	chr16:71297920:G:A	9.90106e-10	-2.4149e-10	-1.78808
71298031	chr16:71298031:T:C	5.29256e-10	-0.798499	-1.61592
71298121	chr16:71298121:A:C	3.61836e-10	-1.37417	-1.42053
71298830	chr16:71298830:A:G	2.2121e-10	-1.47982	-1.80696
71298906	chr16:71298906:C:T	1.56318e-09	-1.33141	-1.68486e-09
71299974	chr16:71299974:A:G	1.94329e-09	0.327023	-1.44078
71300394	chr16:71300394:G:A	1.88783e-09	-2.4149e-10	-1.14271
71300941	chr16:71300941:G:T	3.2949e-10	-1.50945	-1.37889
71300976	chr16:71300976:T:C	3.50303e-10	-1.51278	-1.31432
71301214	chr16:71301214:T:C	2.25102e-09	-2.4149e-10	-0.966754
71301540	chr16:71301540:C:T	3.0836e-09	0.233254	-0.885293
71301748	chr16:71301748:T:C	3.76962e-09	0.181902	-0.633066
71301776	chr16:71301776:C:T	1.75822e-09	-0.34452	-0.869315
71301859	chr16:71301859:C:T	5.15843e-08	0.714763	1.45032
71301960	chr16:71301960:A:C	2.18007e-08	0.71228	0.591523
71302094	chr16:71302094:C:G	1.91726e-09	0.247332	-1.37457
71302264	chr16:71302264:A:G	3.08235e-10	-1.56147	-1.39356
71303192	chr16:71303192:T:A	2.53106e-09	-2.4149e-10	-0.849501
71303300	chr16:71303300:A:G	2.09943e-09	-1.03647	-1.68486e-09
71303301	chr16:71303301:G:C	1.00668e-09	-2.4149e-10	-1.77148
71303323	chr16:71303323:G:A	1.28824e-09	-1.52486	-1.68486e-09
71303518	chr16:71303518:C:T	1.31707e-09	-1.50273	-1.68486e-09
71304454	chr16:71304454:A:G	2.25598e-08	0.0767899	1.26124
71304518	chr16:71304518:T:C	8.72286e-10	-0.457693	-1.45708
71304944	chr16:71304944:G:A	4.81768e-09	-2.4149e-10	-0.205845
71305109	chr16:71305109:T:G	1.55656e-09	0.156324	-1.49199
71305211	chr16:71305211:C:T	2.08753e-09	-2.4149e-10	-1.04215
71305302	chr16:71305302:T:C	1.26143e-08	0.756692	-1.68486e-09
71305316	chr16:71305316:C:T	2.85308e-09	-0.729738	-1.68486e-09
71305356	chr16:71305356:C:A	3.2779e-10	-1.51639	-1.37713
71305745	chr16:71305745:T:C	1.72216e-09	0.198093	-1.43265
71305957	chr16:71305957:A:G	1.9984e-09	0.275785	-1.36158
71306082	chr16:71306082:C:T	8.93928e-10	-1.31052	-0.579749
71306097	chr16:71306097:C:T	1.74548e-09	-2.4149e-10	-1.22111
71306458	chr16:71306458:A:G	2.65936e-08	0.230598	1.27193
71306534	chr16:71306534:G:T	2.14771e-09	0.305944	-1.31968
71306710	chr16:71306710:C:T	1.00668e-09	-2.4149e-10	-1.77148
71306795	chr16:71306795:T:C	3.06906e-10	-1.25372	-1.70563
71306873	chr16:71306873:T:C	2.03508e-09	0.287371	-1.35497
71306981	chr16:71306981:C:T	1.89269e-09	-2.4149e-10	-1.14014
71307288	chr16:71307288:T:C	2.10197e-10	-1.53375	-1.8041
71307435	chr16:71307435:A:C	1.03534e-09	-2.4149e-10	-1.74341
71307472	chr16:71307472:T:C	1.86866e-09	0.21217	-1.36508
71307490	chr16:71307490:C:G	4.33533e-09	-0.31134	-1.68486e-09
71307546	chr16:71307546:C:T	1.94088e-09	-2.4149e-10	-1.115
71307851	chr16:71307851:A:G	2.10235e-10	-1.53409	-1.80358
71307866	chr16:71307866:T:C	1.03885e-09	-2.4149e-10	-1.74002
71307924	chr16:71307924:A:ATG	2.09839e-09	-1.03697	-1.68486e-09
71308810	chr16:71308810:G:A	1.49892e-08	0.422298	0.506893
71308882	chr16:71308882:A:G	2.12012e-10	-1.52379	-1.80546
71308914	chr16:71308914:A:G	2.01723e-09	-2.4149e-10	-1.07641
71309013	chr16:71309013:T:C	2.12457e-09	0.315495	-1.34006
71309494	chr16:71309494:T:C	2.08925e-10	-1.53947	-1.80445
71309806	chr16:71309806:G:A	5.01774e-10	-1.63829	-0.829449
71310208	chr16:71310208:A:G	1.17933e-09	-2.4149e-10	-1.61319
71310320	chr16:71310320:TG:T	1.77199e-09	-2.4149e-10	-1.20603
71310784	chr16:71310784:G:A	9.78094e-10	-2.4149e-10	-1.80029
71310910	chr16:71310910:T:C	2.62594e-10	-1.4713	-1.64398
71310936	chr16:71310936:T:C	2.70669e-10	-1.46327	-1.62172
71311445	chr16:71311445:C:T	2.19863e-08	0.077318	1.23496
71311480	chr16:71311480:T:C	2.73178e-09	-2.4149e-10	-0.773185
71311629	chr16:71311629:A:G	2.32214e-10	-1.50568	-1.73255
71311649	chr16:71311649:G:A	2.00707e-09	-1.08146	-1.68486e-09
71311882	chr16:71311882:T:A	2.00278e-09	-2.4149e-10	-1.0836
71312035	chr16:71312035:C:T	1.93525e-09	-2.4149e-10	-1.1179
71312082	chr16:71312082:A:G	6.48034e-09	-2.4149e-10	0.0906345
71312147	chr16:71312147:G:T	2.29708e-08	0.29901	1.05707
71312213	chr16:71312213:G:C	2.32453e-08	0.313048	1.05492
71312767	chr16:71312767:G:T	1.10129e-09	-2.4149e-10	-1.68166
71313046	chr16:71313046:G:A	1.13238e-09	-1.65381	-1.68486e-09
71313215	chr16:71313215:T:A	2.46389e-10	-1.5882	-1.59078
71313232	chr16:71313232:T:C	1.14278e-08	0.279229	0.378679
71313465	chr16:71313465:C:A	2.18592e-10	-1.56681	-1.73188
71313588	chr16:71313588:G:A	2.14406e-10	-1.66752	-1.6505
71313608	chr16:71313608:CTA:C	2.10987e-09	-2.4149e-10	-1.03151
71313692	chr16:71313692:C:T	3.10506e-10	-1.60381	-1.34388
71313844	chr16:71313844:T:A	2.08853e-09	-1.04168	-1.68486e-09
71314512	chr16:71314512:C:G	3.53265e-10	-1.31258	-1.5061
71314528	chr16:71314528:C:A	1.48307e-09	-2.4149e-10	-1.38403
71314608	chr16:71314608:G:T	4.14506e-10	-1.37678	-1.28203
71314690	chr16:71314690:A:T	9.74396e-10	-2.4149e-10	-1.80408
71314902	chr16:71314902:A:G	1.3399e-09	-0.0692025	-1.41634
71315048	chr16:71315048:T:C	1.40083e-08	0.167508	0.694006
71315342	chr16:71315342:A:G	1.82548e-09	-2.4149e-10	-1.1763
71315595	chr16:71315595:T:C	6.96935e-10	-1.53355	-0.605647
71315848	chr16:71315848:G:A	1.08746e-09	-2.4149e-10	-1.6943
71315889	chr16:71315889:A:T	1.84336e-09	-2.4149e-10	-1.16655
71316146	chr16:71316146:C:T	5.70311e-10	-0.633292	-1.70642
71316381	chr16:71316381:G:A	2.27166e-08	0.261795	1.08316
71316678	chr16:71316678:C:T	1.59612e-08	0.270109	0.721913
71316683	chr16:71316683:G:A	9.71686e-10	-2.4149e-10	-1.80686
71316715	chr16:71316715:C:T	4.25707e-10	-1.40214	-1.23
71316741	chr16:71316741:A:T	2.2383e-09	-2.4149e-10	-0.972422
71317436	chr16:71317436:C:G	9.18739e-10	-0.154313	-1.70858
71318154	chr16:71318154:A:T	1.24529e-09	-0.0551291	-1.50364
71318168	chr16:71318168:G:A	1.87373e-09	-2.4149e-10	-1.15021
71318260	chr16:71318260:T:G	1.07204e-09	-2.4149e-10	-1.70857
71318853	chr16:71318853:T:G	3.79354e-10	-1.59418	-1.15324
71319227	chr16:71319227:C:T	1.91489e-09	-2.4149e-10	-1.12848
71319243	chr16:71319243:G:A	1.90504e-10	-1.66619	-1.77003
71319257	chr16:71319257:T:C	1.08307e-09	-2.4149e-10	-1.69834
71319739	chr16:71319739:C:T	1.78488e-09	-2.4149e-10	-1.19879
71319816	chr16:71319816:G:A	5.2745e-09	-0.0659534	-0.0493012
71320073	chr16:71320073:AGCATG:A	3.6276e-10	-1.11465	-1.6775
71320101	chr16:71320101:A:G	1.22665e-09	-1.65788	0.0840293
71320184	chr16:71320184:G:A	1.48363e-08	0.440385	0.478555
71320340	chr16:71320340:C:G	2.99465e-10	-1.24579	-1.73811
71320576	chr16:71320576:C:G	1.54969e-08	0.474434	0.488069
71320697	chr16:71320697:G:A	1.10426e-09	-2.4149e-10	-1.67896
71320754	chr16:71320754:A:G	1.21473e-09	-0.0567825	-1.52683
71320787	chr16:71320787:T:C	1.61156e-08	0.506657	0.494993
71321170	chr16:71321170:C:T	1.19741e-09	-1.59798	-1.68486e-09
71321219	chr16:71321219:C:T	1.17233e-09	-2.4149e-10	-1.61914
71321239	chr16:71321239:C:T	3.7528e-10	-0.966366	-1.79185
71321589	chr16:71321589:G:A	1.01667e-09	-2.4149e-10	-1.76161
71321779	chr16:71321779:T:C	1.1048e-09	-2.4149e-10	-1.67848
71321984	chr16:71321984:T:C	3.8372e-10	-1.41326	-1.32272
71321994	chr16:71321994:T:C	1.33158e-09	-2.4149e-10	-1.49177
71322127	chr16:71322127:T:C	1.02446e-09	-2.4149e-10	-1.75397
71322558	chr16:71322558:G:A	2.00776e-09	-1.08112	-1.68486e-09
71322568	chr16:71322568:G:A	3.90741e-10	-1.33497	-1.38288
71322975	chr16:71322975:A:G	1.08104e-09	-2.4149e-10	-1.70021
71323210	chr16:71323210:C:A	9.22476e-10	-1.14005	-0.718785
71323820	chr16:71323820:C:T	7.81303e-09	-2.4149e-10	0.277655
71324015	chr16:71324015:C:G	1.82859e-09	-1.66571	0.491116
71324120	chr16:71324120:T:A	3.26349e-10	-1.45588	-1.44205
71324204	chr16:71324204:T:C	3.88573e-09	-0.420828	-1.68486e-09
71324727	chr16:71324727:G:A	1.12253e-09	-2.4149e-10	-1.66255
71324989	chr16:71324989:C:G	1.71122e-09	-2.4149e-10	-1.24093
71325034	chr16:71325034:G:A	7.53404e-10	-1.66758	-0.393716
71325046	chr16:71325046:T:G	5.25523e-10	-1.19486	-1.22664
71325163	chr16:71325163:A:G	3.16853e-10	-1.57323	-1.35423
71325396	chr16:71325396:C:T	6.43009e-10	-0.694185	-1.52555
71325697	chr16:71325697:T:C	3.12888e-10	-1.57279	-1.36725
71325757	chr16:71325757:T:C	9.97886e-10	-1.59108	-0.189171
71325792	chr16:71325792:G:A	3.62948e-10	-0.990449	-1.80118
71325945	chr16:71325945:TTATC:T	1.70043e-09	-2.4149e-10	-1.24726
71325990	chr16:71325990:G:A	1.66522e-09	-2.4149e-10	-1.26818
71326091	chr16:71326091:A:G	9.49395e-10	-1.58221	-0.247862
71326348	chr16:71326348:C:A	1.4066e-09	-2.4149e-10	-1.43696
71326432	chr16:71326432:G:T	2.09564e-09	-1.03828	-1.68486e-09
71326994	chr16:71326994:A:G	1.11572e-09	-0.142545	-1.52609
71327245	chr16:71327245:G:T	1.22837e-09	-2.4149e-10	-1.57245
71327558	chr16:71327558:G:A	3.55089e-10	-1.4257	-1.38783
71327561	chr16:71327561:C:T	1.03781e-09	-2.4149e-10	-1.74102
71327784	chr16:71327784:C:T	1.4066e-09	-2.4149e-10	-1.43696
71327969	chr16:71327969:T:C	1.67473e-09	0.161429	-1.42391
71327983	chr16:71327983:T:G	1.5639e-09	0.0996559	-1.43061
71327999	chr16:71327999:A:T	9.71789e-10	-2.4149e-10	-1.80675
71328356	chr16:71328356:C:G	5.86963e-10	-1.40627	-0.90466
71328741	chr16:71328741:T:C	1.92804e-10	-1.64607	-1.77815
71328889	chr16:71328889:G:A	1.94277e-09	-2.4149e-10	-1.11402
71329292	chr16:71329292:T:C	9.80029e-10	-2.4149e-10	-1.79831
71329897	chr16:71329897:A:G	9.75723e-10	-2.4149e-10	-1.80271
71330567	chr16:71330567:A:G	1.74897e-08	1.04485	0.0386246
71330777	chr16:71330777:C:T	1.04458e-09	-2.4149e-10	-1.73452
71330845	chr16:71330845:G:C	1.75847e-08	1.07408	0.0148124
71330857	chr16:71330857:C:T	2.20099e-09	-0.989231	-1.68486e-09
71331337	chr16:71331337:A:G	1.36102e-09	-2.4149e-10	-1.4699
71331394	chr16:71331394:G:T	2.2033e-10	-1.6515	-1.63927
71331464	chr16:71331464:C:T	1.8729e-09	-2.4149e-10	-1.15065
71331865	chr16:71331865:G:A	9.94334e-10	-2.4149e-10	-1.78382
71331983	chr16:71331983:C:T	1.81215e-09	-2.4149e-10	-1.18362
71332062	chr16:71332062:G:A	4.11376e-10	-1.03217	-1.63421
71332091	chr16:71332091:G:A	1.0422e-09	-2.4149e-10	-1.7368
71332175	chr16:71332175:C:T	1.43428e-09	-1.41747	-1.68486e-09
71332205	chr16:71332205:A:G	6.49569e-10	-1.13578	-1.07381
71332584	chr16:71332584:C:G	4.91121e-10	-1.1345	-1.3547
71333025	chr16:71333025:T:C	9.84654e-10	-2.4149e-10	-1.7936
71333209	chr16:71333209:C:T	1.29037e-09	-2.4149e-10	-1.52321
71333383	chr16:71333383:T:C	3.83203e-09	-2.4149e-10	-0.434743
71334084	chr16:71334084:T:C	1.07151e-08	0.686673	-0.0931572
71334516	chr16:71334516:C:T	2.02489e-09	-2.4149e-10	-1.07262
71334563	chr16:71334563:C:T	9.75526e-10	-2.4149e-10	-1.80292
71334614	chr16:71334614:C:T	8.36538e-10	-0.719697	-1.23692
71334657	chr16:71334657:G:C	4.30141e-10	-1.25949	-1.36229
71334919	chr16:71334919:C:T	2.74101e-10	-1.53165	-1.54074
71335057	chr16:71335057:G:T	7.45585e-10	-1.08281	-0.988911
71335210	chr16:71335210:G:T	3.68871e-09	-2.4149e-10	-0.47286
71335603	chr16:71335603:AG:A	6.78832e-10	-1.08482	-1.0807
71335946	chr16:71335946:G:A	9.82343e-10	-2.4149e-10	-1.79595
71336129	chr16:71336129:G:C	2.04376e-09	-2.4149e-10	-1.06335
71336247	chr16:71336247:C:T	2.03101e-09	-2.4149e-10	-1.0696
71336327	chr16:71336327:T:A	1.35369e-09	-2.4149e-10	-1.4753
71336421	chr16:71336421:A:G	1.88005e-09	-2.4149e-10	-1.14684
71336599	chr16:71336599:C:G	2.95487e-09	-2.4149e-10	-0.694684
71337071	chr16:71337071:G:A	7.79432e-10	-1.0669	-0.960429
71337310	chr16:71337310:A:G	4.9612e-08	1.66925	0.456841
71337461	chr16:71337461:CAT:C	3.14083e-09	-2.4149e-10	-0.633651
71337498	chr16:71337498:G:A	1.08996e-09	-2.4149e-10	-1.692
71337512	chr16:71337512:G:A	1.00535e-09	-2.4149e-10	-1.7728
71338090	chr16:71338090:C:T	4.56603e-10	-1.60778	-0.954303
71338263	chr16:71338263:G:A	1.25817e-09	-1.64087	0.0923933
71338326	chr16:71338326:C:T	1.11827e-09	-1.66635	-1.68486e-09
71338542	chr16:71338542:T:C	1.03586e-09	-2.4149e-10	-1.7429
71338580	chr16:71338580:A:G	2.4847e-10	-1.53551	-1.63506
71338607	chr16:71338607:T:C	9.73015e-10	-2.4149e-10	-1.80549
71338895	chr16:71338895:A:C	1.22312e-08	0.674549	0.0513067
71339145	chr16:71339145:G:A	1.8939e-10	-1.63974	-1.80234
71339269	chr16:71339269:G:A	1.09912e-09	-2.4149e-10	-1.68363
71339327	chr16:71339327:G:A	5.09924e-10	-1.39712	-1.05451
71339365	chr16:71339365:C:T	1.09912e-09	-2.4149e-10	-1.68363
71339624	chr16:71339624:G:A	1.70882e-09	-2.4149e-10	-1.24233
71340270	chr16:71340270:G:A	1.3512e-09	-2.4149e-10	-1.47714
71340337	chr16:71340337:C:T	4.17193e-10	-0.859943	-1.7924
71340373	chr16:71340373:G:A	9.73616e-10	-2.4149e-10	-1.80488
71340395	chr16:71340395:G:A	3.6819e-10	-1.09163	-1.68567
71340403	chr16:71340403:T:C	9.71839e-10	-2.4149e-10	-1.8067
71340558	chr16:71340558:CTG:C	4.8447e-10	-1.28411	-1.21873
71340578	chr16:71340578:G:A	1.61119e-09	-2.4149e-10	-1.30117
71340740	chr16:71340740:TA:T	3.83531e-10	-1.05678	-1.67969
71340973	chr16:71340973:C:T	2.09439e-09	-1.384	0.345128
71341400	chr16:71341400:G:A	1.48781e-09	-2.4149e-10	-1.38083
71341406	chr16:71341406:A:G	3.45813e-10	-1.15207	-1.68793
71341559	chr16:71341559:G:A	4.76545e-10	-1.57294	-0.946391
71341937	chr16:71341937:C:T	2.18398e-10	-1.59746	-1.70211
71342018	chr16:71342018:C:T	1.37717e-08	2.4818	-1.63732
71342077	chr16:71342077:G:C	9.90623e-10	-2.4149e-10	-1.78756
71342271	chr16:71342271:C:T	9.91449e-10	-2.4149e-10	-1.78673
71342839	chr16:71342839:CCCT:C	1.371e-09	-2.4149e-10	-1.4626
71343173	chr16:71343173:C:T	1.10232e-09	-2.4149e-10	-1.68072
71343663	chr16:71343663:C:G	1.10428e-09	-2.4149e-10	-1.67894
71344123	chr16:71344123:C:T	1.10151e-09	-2.4149e-10	-1.68146
71344398	chr16:71344398:C:T	3.35323e-10	-1.34617	-1.52463
71344803	chr16:71344803:G:A	4.94092e-10	-1.43913	-1.04404
71344841	chr16:71344841:C:G	2.85307e-08	1.04816	0.524682
71344888	chr16:71344888:C:T	2.46793e-10	-1.65046	-1.52688
71345480	chr16:71345480:A:T	2.4773e-08	0.894017	0.537599
71346009	chr16:71346009:C:T	9.81975e-10	-2.4149e-10	-1.79633
71346102	chr16:71346102:G:A	9.8419e-10	-2.4149e-10	-1.79407
71346234	chr16:71346234:A:G	9.72652e-10	-2.4149e-10	-1.80587
71346417	chr16:71346417:C:T	3.72879e-10	-1.11385	-1.65078
71346736	chr16:71346736:G:A	1.11685e-09	-1.66763	-1.68486e-09
71346953	chr16:71346953:G:C	2.39524e-08	3.0098	-1.61187
71347528	chr16:71347528:A:G	1.5497e-09	-1.65889	0.31881
71347694	chr16:71347694:C:A	1.25575e-09	-1.5504	-1.68486e-09
71347701	chr16:71347701:C:T	1.10149e-09	-2.4149e-10	-1.68147
71348688	chr16:71348688:T:C	6.45666e-10	-1.54313	-0.672482
71348984	chr16:71348984:C:T	1.06036e-09	-2.4149e-10	-1.71953
71349273	chr16:71349273:C:T	2.68264e-10	-1.36339	-1.73053
71349566	chr16:71349566:C:G	1.60927e-09	-2.4149e-10	-1.30236
71349787	chr16:71349787:C:T	1.04619e-09	-2.4149e-10	-1.73299
71350779	chr16:71350779:C:G	1.19569e-09	-1.59941	-1.68486e-09
71351507	chr16:71351507:T:C	1.0487e-09	-2.4149e-10	-1.73058
71351665	chr16:71351665:C:A	1.70999e-09	-2.4149e-10	-1.24165
71351729	chr16:71351729:C:T	1.13119e-09	-1.65487	-1.68486e-09
71351922	chr16:71351922:T:C	2.05158e-10	-1.58922	-1.77289
71352338	chr16:71352338:G:A	1.03085e-09	-2.4149e-10	-1.74776
71352543	chr16:71352543:G:C	2.19774e-08	2.88827	-1.57639
71352837	chr16:71352837:G:T	5.18527e-07	4.47285	-1.68486e-09
71352987	chr16:71352987:C:T	1.05801e-09	-2.4149e-10	-1.72174
71354059	chr16:71354059:A:C	2.61073e-08	0.189743	1.29433
71354112	chr16:71354112:G:T	5.77836e-09	-2.4149e-10	-0.0240182
71354359	chr16:71354359:C:G	1.20212e-09	-1.59405	-1.68486e-09
71354513	chr16:71354513:G:A	5.44636e-09	-0.0831897	-1.68486e-09
71354950	chr16:71354950:C:T	1.59212e-08	2.18885	-1.19934
71355176	chr16:71355176:G:A	1.04681e-09	-2.4149e-10	-1.73239
71355815	chr16:71355815:G:A	9.93932e-10	-2.4149e-10	-1.78422
71355838	chr16:71355838:G:A	9.80357e-10	-2.4149e-10	-1.79798
71355885	chr16:71355885:T:C	4.29804e-09	1.44907	-1.76905
71355991	chr16:71355991:G:T	9.95384e-10	-2.4149e-10	-1.78276
71356420	chr16:71356420:A:G	7.85451e-10	-1.46718	-0.552457
71356427	chr16:71356427:A:G	8.98584e-09	-0.127886	0.545398
71356478	chr16:71356478:A:C	2.04785e-09	-2.4149e-10	-1.06135
71356557	chr16:71356557:G:A	1.69829e-09	-1.24852	-1.68486e-09
71356589	chr16:71356589:T:C	3.118e-10	-1.66473	-1.2788
71356835	chr16:71356835:T:C	2.26051e-10	-1.56431	-1.70082
71357121	chr16:71357121:G:A	7.75419e-10	-1.17767	-0.854816
71357530	chr16:71357530:GC:G	7.84573e-10	-1.17727	-0.843478
71357574	chr16:71357574:A:G	1.12264e-09	-2.4149e-10	-1.66245
71357665	chr16:71357665:T:G	8.97122e-10	-1.65782	-0.228876
71357804	chr16:71357804:T:A	3.08792e-09	-2.4149e-10	-0.65064
71357953	chr16:71357953:A:G	1.10196e-09	-2.4149e-10	-1.68104
71357965	chr16:71357965:C:T	3.68818e-08	1.75558	0.0740013
71358159	chr16:71358159:C:A	2.4873e-10	-1.64313	-1.5264
71359469	chr16:71359469:CA:C	1.88038e-09	-2.4149e-10	-1.14667
71359840	chr16:71359840:G:A	1.1471e-09	-2.4149e-10	-1.6409
71360838	chr16:71360838:G:A	1.01603e-09	-2.4149e-10	-1.76224
71360849	chr16:71360849:T:G	1.34986e-09	-2.4149e-10	-1.47814
71361229	chr16:71361229:C:T	1.13854e-09	-1.64839	-1.68486e-09
71361340	chr16:71361340:G:A	9.72094e-10	-2.4149e-10	-1.80644
71361483	chr16:71361483:C:T	2.09608e-09	-2.4149e-10	-1.03807
71361634	chr16:71361634:T:C	1.85656e-09	-2.4149e-10	-1.15941
71361901	chr16:71361901:G:A	4.18278e-10	-1.19149	-1.45826
71361992	chr16:71361992:T:C	6.43553e-10	-0.445081	-1.77381
71362232	chr16:71362232:A:G	4.86089e-10	-0.736036	-1.76347
71362251	chr16:71362251:C:T	9.928e-10	-2.4149e-10	-1.78536
71362269	chr16:71362269:A:G	3.83354e-10	-1.19516	-1.54178
71362370	chr16:71362370:C:A	9.83743e-10	-2.4149e-10	-1.79453
71362387	chr16:71362387:A:G	2.36393e-10	-1.46147	-1.75893
71362505	chr16:71362505:G:A	1.00274e-09	-2.4149e-10	-1.77541
71362758	chr16:71362758:G:A	1.40711e-09	-2.4149e-10	-1.4366
71362998	chr16:71362998:A:G	4.18566e-10	-1.15326	-1.4958
71363057	chr16:71363057:G:A	5.52275e-08	2.23332	-1.68486e-09
71363580	chr16:71363580:C:T	1.61629e-09	-2.4149e-10	-1.29801
71363694	chr16:71363694:G:C	1.08445e-09	-2.4149e-10	-1.69706
71363757	chr16:71363757:A:G	9.71732e-10	-2.4149e-10	-1.80681
71363968	chr16:71363968:G:A	2.21932e-09	-2.4149e-10	-0.980935
71364057	chr16:71364057:C:T	3.81064e-10	-1.25988	-1.48305
71364220	chr16:71364220:T:A	1.92804e-09	-2.4149e-10	-1.12164
71364280	chr16:71364280:CTTGATATTG:C	1.5531e-09	-2.4149e-10	-1.33789
71364290	chr16:71364290:A:AGGGCAGCTACCAGCC	1.5531e-09	-2.4149e-10	-1.33789
71364307	chr16:71364307:C:A	1.03764e-09	-2.4149e-10	-1.74119
71365289	chr16:71365289:G:A	7.62652e-10	-1.34816	-0.700934
71365394	chr16:71365394:C:G	1.03946e-09	-1.46344	-0.275996
71365676	chr16:71365676:A:T	6.68866e-10	-1.36854	-0.811774
71365814	chr16:71365814:G:A	1.04975e-09	-2.4149e-10	-1.72958
71366228	chr16:71366228:G:A	3.22548e-10	-1.40772	-1.50193
71366517	chr16:71366517:G:C	1.13837e-09	-2.4149e-10	-1.64854
71366630	chr16:71366630:T:C	1.08982e-09	-2.4149e-10	-1.69212
71366858	chr16:71366858:G:T	4.66889e-10	-1.15739	-1.38241
71367055	chr16:71367055:G:A	1.04282e-09	-2.4149e-10	-1.73621
71367124	chr16:71367124:C:T	3.52998e-10	-1.16302	-1.65641
71367168	chr16:71367168:A:G	1.04468e-09	-2.4149e-10	-1.73442
71367602	chr16:71367602:C:T	1.09603e-09	-2.4149e-10	-1.68644
71367651	chr16:71367651:T:C	2.81311e-10	-1.58111	-1.46532
71367752	chr16:71367752:T:C	4.74911e-10	-0.74151	-1.78126
71367821	chr16:71367821:G:A	9.71642e-10	-2.4149e-10	-1.80691
71367890	chr16:71367890:G:A	1.08847e-09	-2.4149e-10	-1.69336
71368161	chr16:71368161:C:T	1.1196e-09	-2.4149e-10	-1.66517
71368439	chr16:71368439:A:G	1.06441e-09	-2.4149e-10	-1.71572
71368642	chr16:71368642:G:A	4.3306e-10	-0.938774	-1.67624
71368704	chr16:71368704:T:C	3.83092e-10	-1.06205	-1.67557
71368750	chr16:71368750:G:A	9.76816e-10	-2.4149e-10	-1.8016
71369038	chr16:71369038:G:A	1.62731e-09	-2.4149e-10	-1.29121
71369332	chr16:71369332:C:T	5.22236e-10	-0.762538	-1.66524
71369915	chr16:71369915:C:T	1.79789e-09	-2.4149e-10	-1.19153
71369972	chr16:71369972:G:A	1.62767e-09	-2.4149e-10	-1.29099
71370106	chr16:71370106:A:G	1.42002e-09	-2.4149e-10	-1.42747
71370877	chr16:71370877:C:T	4.0129e-10	-1.11808	-1.57313
71370940	chr16:71370940:T:C	1.07809e-09	-2.4149e-10	-1.70294
71370969	chr16:71370969:G:A	4.65039e-10	-1.15145	-1.39232
71371015	chr16:71371015:C:A	1.08375e-09	-2.4149e-10	-1.69771
71371086	chr16:71371086:G:T	1.49922e-09	-2.4149e-10	-1.3732
71371095	chr16:71371095:C:T	5.15468e-10	-0.797245	-1.64357
71371881	chr16:71371881:C:T	2.39233e-09	-1.22821	0.322342
71372121	chr16:71372121:C:T	4.21074e-10	-1.0908	-1.55228
71372285	chr16:71372285:C:T	9.72661e-10	-2.4149e-10	-1.80586
71372346	chr16:71372346:A:T	2.46971e-09	-1.33748	0.463441
71372384	chr16:71372384:G:A	1.66676e-09	-0.605149	-0.662106
71372425	chr16:71372425:G:A	1.09085e-09	-2.4149e-10	-1.69118
71372478	chr16:71372478:G:A	1.30704e-08	-2.4149e-10	0.792213
71372640	chr16:71372640:G:A	3.09341e-10	-1.36944	-1.58201
71372876	chr16:71372876:G:A	1.06812e-09	-2.4149e-10	-1.71223
71373295	chr16:71373295:G:A	3.3296e-10	-1.16292	-1.71495
71373479	chr16:71373479:C:T	1.21878e-09	-2.4149e-10	-1.58029
71373622	chr16:71373622:T:C	2.09138e-09	-0.482721	-0.557593
71373627	chr16:71373627:A:G	2.75466e-09	-0.183278	-0.581567
71374384	chr16:71374384:G:A	4.49014e-10	-1.23446	-1.34438
71374624	chr16:71374624:A:G	2.13897e-09	-1.33164	0.313825
71375037	chr16:71375037:G:A	2.80307e-10	-1.66527	-1.38474
71375214	chr16:71375214:C:T	9.09522e-10	-1.17862	-0.694358
71375235	chr16:71375235:C:T	1.05363e-09	-2.4149e-10	-1.7259
71375306	chr16:71375306:A:G	1.34048e-09	-2.4149e-10	-1.48511
71375476	chr16:71375476:C:T	8.99691e-10	-1.16212	-0.721727
71375893	chr16:71375893:G:A	1.16767e-09	-2.4149e-10	-1.62313
71375991	chr16:71375991:T:C	1.21065e-09	-2.4149e-10	-1.58698
71376217	chr16:71376217:G:T	2.03908e-09	-1.58341	0.517767
71376348	chr16:71376348:G:C	1.83585e-09	-2.4149e-10	-1.17063
71376616	chr16:71376616:C:A	2.16105e-09	-2.4149e-10	-1.00754
71376738	chr16:71376738:A:G	1.66037e-09	-1.2711	-1.68486e-09
71376765	chr16:71376765:A:G	1.02808e-09	-2.4149e-10	-1.75045
71377343	chr16:71377343:A:G	7.3234e-08	-2.4149e-10	2.51552
71377733	chr16:71377733:G:A	5.75563e-10	-1.16006	-1.17049
71378473	chr16:71378473:C:A	3.54361e-10	-1.32743	-1.48814
71378480	chr16:71378480:T:C	1.16798e-09	-0.81041	-0.812454
71378779	chr16:71378779:C:T	9.22736e-10	-0.740191	-1.11836
71378825	chr16:71378825:T:C	1.13317e-09	-2.4149e-10	-1.65312
71378928	chr16:71378928:G:T	2.30584e-09	-0.942695	-1.68486e-09
71378985	chr16:71378985:T:C	7.50426e-10	-0.929909	-1.13534
71379074	chr16:71379074:T:C	3.72537e-10	-0.961846	-1.80371
71379580	chr16:71379580:C:T	2.92867e-10	-1.35486	-1.65132
71379771	chr16:71379771:T:A	2.15902e-08	-2.4149e-10	1.2941
71379782	chr16:71379782:GCAGA:G	2.97541e-10	-1.18509	-1.80525
71380268	chr16:71380268:T:A	9.89509e-10	-2.4149e-10	-1.78868
71380536	chr16:71380536:G:A	3.0002e-10	-1.30637	-1.67567
71380706	chr16:71380706:C:A	9.46756e-10	-1.07184	-0.761007
71381012	chr16:71381012:G:A	2.79536e-10	-1.28201	-1.77075
71381029	chr16:71381029:G:A	2.25281e-10	-1.46877	-1.79977
71381491	chr16:71381491:A:G	8.46495e-10	-1.14036	-0.804433
71381496	chr16:71381496:G:A	1.25922e-09	-1.34406	-0.203593
71381682	chr16:71381682:G:A	3.12181e-10	-1.33995	-1.60236
71382528	chr16:71382528:T:C	2.32692e-10	-1.44736	-1.78882
71382966	chr16:71382966:AT:A	1.18947e-09	0.202223	-1.80685
71383219	chr16:71383219:G:A	1.06873e-09	-2.4149e-10	-1.71167
71383228	chr16:71383228:G:A	9.74374e-10	-2.4149e-10	-1.8041
71383492	chr16:71383492:C:T	1.01504e-09	-2.4149e-10	-1.76321
71383595	chr16:71383595:C:T	4.21547e-10	-1.06067	-1.58129
71383860	chr16:71383860:A:G	7.54122e-10	-1.02128	-1.03906
71383939	chr16:71383939:A:G	4.7574e-08	-2.4149e-10	2.08415
71385005	chr16:71385005:G:A	1.01533e-09	-2.4149e-10	-1.76292
71385096	chr16:71385096:G:A	3.15593e-10	-1.24231	-1.68913
71385199	chr16:71385199:T:C	1.00791e-09	-0.558736	-1.21153
71385246	chr16:71385246:G:A	1.05012e-09	-2.4149e-10	-1.72923
71385327	chr16:71385327:T:C	2.58233e-10	-1.41884	-1.71319
71385349	chr16:71385349:C:T	2.85583e-10	-1.65052	-1.38084
71385466	chr16:71385466:C:G	1.17238e-09	-1.6191	-1.68486e-09
71385692	chr16:71385692:A:G	1.37478e-09	-0.405241	-1.0546
71386296	chr16:71386296:G:T	1.08985e-09	-2.4149e-10	-1.6921
71386674	chr16:71386674:T:A	2.72977e-09	-1.05272	0.278802
71386808	chr16:71386808:C:T	1.0819e-09	-2.4149e-10	-1.69942
71387378	chr16:71387378:G:A	9.73356e-10	-2.4149e-10	-1.80514
71388006	chr16:71388006:TC:T	1.28538e-09	-2.4149e-10	-1.52708
71388148	chr16:71388148:G:A	6.57032e-10	-1.29167	-0.906488
71388183	chr16:71388183:G:GT	4.40419e-10	-1.2679	-1.33027
71388431	chr16:71388431:C:G	6.73678e-10	-1.16373	-1.00941
71389055	chr16:71389055:A:G	5.78262e-10	-0.595498	-1.73037
71389584	chr16:71389584:C:T	3.13345e-10	-1.13209	-1.8065
71390607	chr16:71390607:C:G	1.05467e-09	-2.4149e-10	-1.72491
71391047	chr16:71391047:C:T	2.93434e-10	-1.6117	-1.39254
71391091	chr16:71391091:A:G	9.82006e-10	-2.4149e-10	-1.7963
71391152	chr16:71391152:GC:G	1.26998e-09	-1.53914	-1.68486e-09
71391328	chr16:71391328:G:A	3.39624e-10	-1.05738	-1.80068
71391513	chr16:71391513:A:G	1.23966e-09	-2.4149e-10	-1.5633
71391552	chr16:71391552:A:G	6.14602e-10	-1.12578	-1.13914
71391766	chr16:71391766:T:G	1.2583e-09	-1.54838	-1.68486e-09
71391923	chr16:71391923:G:A	6.2554e-10	-0.52516	-1.72212
71392515	chr16:71392515:C:T	1.71894e-09	-1.23643	-1.68486e-09
71392958	chr16:71392958:T:C	4.01089e-09	-1.34758	0.958458
71393158	chr16:71393158:G:A	2.96341e-10	-1.18814	-1.80624
71393724	chr16:71393724:C:T	3.15906e-10	-1.55606	-1.37439
71394057	chr16:71394057:G:A	2.42047e-10	-1.39059	-1.80617
71394280	chr16:71394280:G:T	9.53447e-10	-1.00493	-0.820879
71394401	chr16:71394401:A:G	9.83268e-10	-1.0542	-0.740814
71394606	chr16:71394606:A:T	1.03978e-09	-2.4149e-10	-1.73913
71394767	chr16:71394767:G:A	2.69238e-10	-1.28394	-1.80636
71395425	chr16:71395425:TATCAGGAAAACTG:T	1.29424e-09	-2.4149e-10	-1.52022
71396420	chr16:71396420:G:T	1.1211e-09	-1.01058	-0.653246
71396498	chr16:71396498:G:A	1.19965e-09	-2.4149e-10	-1.59611
71396499	chr16:71396499:A:G	1.19942e-09	-2.4149e-10	-1.5963
71396546	chr16:71396546:T:C	6.12079e-10	-1.16222	-1.10682
71396652	chr16:71396652:C:T	2.69519e-09	0.785976	-1.57265
71396850	chr16:71396850:C:T	9.49354e-10	-1.12874	-0.701369
71397101	chr16:71397101:TGTG:T	1.06289e-09	-1.05161	-0.665542
71397718	chr16:71397718:C:T	2.63377e-10	-1.31338	-1.79893
71397983	chr16:71397983:A:C	3.24057e-10	-1.10534	-1.79964
71398130	chr16:71398130:T:C	3.88247e-10	-0.920824	-1.80343
71398302	chr16:71398302:T:C	1.05548e-09	-2.4149e-10	-1.72414
71398513	chr16:71398513:T:C	3.27574e-10	-1.20962	-1.68455
71398604	chr16:71398604:C:T	8.04719e-10	-1.34274	-0.652663
71398746	chr16:71398746:G:A	5.62806e-10	-1.25823	-1.09472
71398860	chr16:71398860:C:G	1.64856e-09	-1.27824	-1.68486e-09
71400191	chr16:71400191:G:A	8.81063e-10	-1.30574	-0.599021
71400241	chr16:71400241:C:T	1.40589e-09	-2.4149e-10	-1.43747
71400258	chr16:71400258:G:A	6.76684e-09	-1.27432	1.40821
71401849	chr16:71401849:G:A	4.78241e-10	-0.715336	-1.80044
71402129	chr16:71402129:T:C	1.45783e-08	1.75357	-0.852176
71402199	chr16:71402199:C:T	9.15389e-10	-1.2296	-0.63694
71402424	chr16:71402424:A:G	1.45324e-09	-2.4149e-10	-1.40434
71402459	chr16:71402459:C:T	9.3244e-10	-1.31719	-0.530902
71402496	chr16:71402496:G:A	9.06039e-10	-0.0701263	-1.80668
71402875	chr16:71402875:C:T	3.34011e-10	-1.07776	-1.79696
71402954	chr16:71402954:G:A	1.48183e-09	-2.4149e-10	-1.38486
71403260	chr16:71403260:C:T	9.89701e-10	-2.4149e-10	-1.78849
71403369	chr16:71403369:A:G	9.64641e-09	0.488448	-1.68486e-09
71403518	chr16:71403518:T:C	9.79627e-10	-2.4149e-10	-1.79872
71403531	chr16:71403531:T:C	2.11757e-09	-2.4149e-10	-1.02787
71403577	chr16:71403577:T:C	5.33986e-10	-1.34495	-1.06057
71403839	chr16:71403839:A:G	1.12213e-09	-2.4149e-10	-1.66291
71403983	chr16:71403983:C:T	1.19326e-09	-1.60145	-1.68486e-09
71404355	chr16:71404355:G:A	1.13105e-09	-0.548013	-1.10698
71404490	chr16:71404490:G:A	1.11775e-09	-1.66682	-1.68486e-09
71405146	chr16:71405146:G:A	9.0511e-10	-0.685146	-1.19269
71405624	chr16:71405624:C:T	1.69935e-09	-2.4149e-10	-1.24789
71405634	chr16:71405634:C:A	1.10972e-09	-2.4149e-10	-1.67403
71405780	chr16:71405780:A:C	1.66739e-09	-2.4149e-10	-1.26688
71406240	chr16:71406240:CCTCTT:C	9.7658e-10	-2.4149e-10	-1.80184
71406253	chr16:71406253:C:T	1.26025e-09	-2.4149e-10	-1.54682
71406444	chr16:71406444:C:T	1.25396e-09	-2.4149e-10	-1.55183
71406816	chr16:71406816:A:G	1.13802e-09	0.141878	-1.79072
71406853	chr16:71406853:C:T	1.14683e-09	-0.526084	-1.11505
71408158	chr16:71408158:T:C	3.59006e-10	-1.4111	-1.39145
71408169	chr16:71408169:A:G	1.12116e-09	-1.66378	-1.68486e-09
71408244	chr16:71408244:T:C	1.14117e-09	-0.446252	-1.19983
71408513	chr16:71408513:A:G	1.10824e-09	-0.464375	-1.21099
71409033	chr16:71409033:A:G	1.26888e-09	-2.4149e-10	-1.54001
71409316	chr16:71409316:T:C	2.67725e-09	0.994694	-1.78804
71409599	chr16:71409599:T:G	1.83788e-09	-1.16953	-1.68486e-09
71409610	chr16:71409610:C:T	2.28952e-09	-0.949797	-1.68486e-09
71410071	chr16:71410071:C:T	1.45008e-08	1.22865	-0.332585
71410343	chr16:71410343:T:C	3.20916e-09	-2.4149e-10	-0.612127
71410422	chr16:71410422:A:G	1.45297e-08	1.12436	-0.226301
71410562	chr16:71410562:C:T	1.23838e-09	-2.4149e-10	-1.56433
71410596	chr16:71410596:T:C	1.85971e-09	-2.4149e-10	-1.15772
71410638	chr16:71410638:T:C	1.5236e-08	1.13176	-0.186236
71411808	chr16:71411808:T:A	2.18721e-09	-2.4149e-10	-0.99551
71412455	chr16:71412455:G:A	3.03502e-10	-1.56026	-1.41024
71412587	chr16:71412587:T:C	9.91258e-10	-0.393878	-1.39304
71413911	chr16:71413911:G:A	2.6077e-09	-2.4149e-10	-0.81967
71414018	chr16:71414018:A:C	2.95198e-09	-0.69566	-1.68486e-09
71414353	chr16:71414353:G:T	9.79679e-10	-2.4149e-10	-1.79867
71414518	chr16:71414518:AC:A	2.19204e-10	-1.65081	-1.64508
71415459	chr16:71415459:G:T	1.11979e-09	-1.665	-1.68486e-09
71415961	chr16:71415961:C:T	1.20894e-09	-2.4149e-10	-1.58839
71416023	chr16:71416023:G:A	1.88821e-10	-1.63819	-1.8069
71416083	chr16:71416083:C:G	2.23587e-09	-2.4149e-10	-0.973509
71416142	chr16:71416142:C:T	9.7568e-10	-2.4149e-10	-1.80276
71416256	chr16:71416256:C:T	2.74891e-09	-2.4149e-10	-0.766934
71416908	chr16:71416908:G:A	1.89004e-09	-2.4149e-10	-1.14154
71416965	chr16:71416965:C:A	1.45744e-08	-2.4149e-10	0.901127
71417230	chr16:71417230:A:T	9.59821e-10	-0.736384	-1.08276
71417323	chr16:71417323:C:T	1.02547e-09	-2.4149e-10	-1.75299
71417521	chr16:71417521:A:G	1.0258e-09	-0.611449	-1.14122
71417541	chr16:71417541:C:T	4.04675e-09	0.135411	-0.515635
71418490	chr16:71418490:T:C	6.6659e-09	-1.41804	1.53691
71418557	chr16:71418557:G:A	1.04309e-09	-2.4149e-10	-1.73595
71418561	chr16:71418561:C:T	3.19539e-10	-1.52196	-1.39706
71418728	chr16:71418728:C:T	1.16531e-09	-1.62515	-1.68486e-09
71419093	chr16:71419093:A:G	1.22241e-09	-2.4149e-10	-1.57732
71419520	chr16:71419520:C:T	2.20714e-10	-1.66714	-1.62188
71420361	chr16:71420361:A:G	1.94988e-10	-1.61466	-1.79829
71420710	chr16:71420710:G:A	1.11767e-09	-1.6669	-1.68486e-09
71420721	chr16:71420721:A:G	1.9514e-10	-1.61362	-1.79855
71421185	chr16:71421185:C:T	1.23191e-09	-1.56957	-1.68486e-09
71421949	chr16:71421949:G:A	3.14282e-09	-0.978677	0.34566
71422062	chr16:71422062:C:T	1.15183e-09	-1.63678	-1.68486e-09
71422239	chr16:71422239:C:G	2.01835e-10	-1.57155	-1.8069
71422660	chr16:71422660:G:A	2.06156e-10	-1.55534	-1.80192
71422809	chr16:71422809:C:T	1.19608e-09	-2.4149e-10	-1.59909
71422854	chr16:71422854:T:C	6.16151e-10	-1.66023	-0.602174
71424396	chr16:71424396:G:A	2.38298e-10	-1.66762	-1.54475
71424425	chr16:71424425:G:GGGT	1.15969e-09	-2.4149e-10	-1.62998
71424601	chr16:71424601:A:G	1.45223e-09	-2.4149e-10	-1.40504
71424623	chr16:71424623:C:G	3.39457e-10	-1.17345	-1.68509
71424678	chr16:71424678:A:G	2.31625e-10	-1.4938	-1.74698
71424716	chr16:71424716:A:T	2.5165e-10	-1.66216	-1.49569
71424924	chr16:71424924:C:CCCTTT	1.90648e-09	-1.13288	-1.68486e-09
71425078	chr16:71425078:T:C	7.60138e-09	0.250193	-1.68486e-09
71425107	chr16:71425107:A:G	2.72692e-10	-1.64921	-1.42835
71425348	chr16:71425348:T:G	1.35482e-09	-2.4149e-10	-1.47447
71425536	chr16:71425536:G:A	2.63548e-10	-1.66625	-1.4454
71425543	chr16:71425543:T:TCTG	1.0169e-09	-2.4149e-10	-1.76138
71425725	chr16:71425725:A:T	9.30361e-10	-0.442674	-1.40765
71426268	chr16:71426268:G:A	9.91201e-10	-2.4149e-10	-1.78698
71426634	chr16:71426634:G:A	1.38305e-09	-2.4149e-10	-1.45385
71426661	chr16:71426661:C:T	3.57714e-10	-1.25592	-1.55024
71426680	chr16:71426680:G:A	2.83774e-08	0.0155034	1.55195
71426985	chr16:71426985:T:C	3.8369e-09	-2.4149e-10	-0.433472
71427101	chr16:71427101:A:G	3.33212e-10	-1.4515	-1.42562
71427696	chr16:71427696:C:A	4.38398e-09	-2.4149e-10	-0.300181
71428018	chr16:71428018:T:C	3.88117e-09	-2.4149e-10	-0.422001
71428777	chr16:71428777:T:C	2.9564e-10	-1.19959	-1.79716
71428843	chr16:71428843:G:C	1.0481e-09	-2.4149e-10	-1.73116
71429069	chr16:71429069:T:C	8.73666e-10	-0.306603	-1.60659
71429699	chr16:71429699:A:G	8.51459e-10	-0.453755	-1.48519
71430395	chr16:71430395:A:T	1.55245e-09	-1.3383	-1.68486e-09
71431020	chr16:71431020:C:T	1.8108e-09	-2.4149e-10	-1.18437
71431040	chr16:71431040:A:G	2.1497e-10	-1.52078	-1.79462
71431582	chr16:71431582:C:A	9.76533e-10	-2.4149e-10	-1.80188
71431703	chr16:71431703:G:A	2.04362e-09	-1.06342	-1.68486e-09
71432060	chr16:71432060:G:A	2.40718e-09	-2.4149e-10	-0.899683
71432185	chr16:71432185:A:G	3.6157e-10	-1.55751	-1.23793
71432391	chr16:71432391:G:A	2.24517e-09	-2.4149e-10	-0.969355
71432603	chr16:71432603:T:C	1.29276e-09	-2.4149e-10	-1.52136
71432835	chr16:71432835:G:A	1.94245e-09	-2.4149e-10	-1.11419
71432914	chr16:71432914:A:G	4.89596e-10	-1.61698	-0.875336
71433286	chr16:71433286:G:A	5.2149e-09	-2.4149e-10	-0.126618
71433581	chr16:71433581:C:T	1.1675e-09	-2.4149e-10	-1.62328
71433682	chr16:71433682:G:A	1.12396e-09	-2.4149e-10	-1.66128
71433725	chr16:71433725:T:C	1.22403e-09	-1.47547	-0.10052
71433852	chr16:71433852:GGAGGCT:G	2.85507e-10	-1.66226	-1.36937
71433952	chr16:71433952:C:T	2.59249e-09	-1.46041	0.634889
71434048	chr16:71434048:T:C	2.50079e-09	-1.47467	0.61314
71434171	chr16:71434171:G:A	6.28281e-10	-1.66757	-0.575331
71434257	chr16:71434257:G:T	1.2945e-09	-2.4149e-10	-1.52001
71434323	chr16:71434323:T:C	3.74098e-10	-1.40792	-1.35345
71434992	chr16:71434992:T:C	3.72301e-09	-1.47891	1.01531
71435008	chr16:71435008:C:T	9.82869e-10	-2.4149e-10	-1.79542
71435400	chr16:71435400:A:G	3.99121e-09	-1.46946	1.07541
71435547	chr16:71435547:A:G	7.4284e-09	-2.4149e-10	0.227172
71435802	chr16:71435802:T:C	2.77355e-10	-1.65981	-1.40078
71435888	chr16:71435888:AC:A	1.00751e-09	-2.4149e-10	-1.77065
71435975	chr16:71435975:T:C	1.09648e-09	-2.4149e-10	-1.68603
71436077	chr16:71436077:C:T	1.14942e-09	-1.63888	-1.68486e-09
71436292	chr16:71436292:G:T	1.24187e-09	-2.4149e-10	-1.56152
71436511	chr16:71436511:T:C	3.09899e-10	-1.65151	-1.29813
71436726	chr16:71436726:C:T	2.94646e-09	-2.4149e-10	-0.697534
71437538	chr16:71437538:A:AC	3.01356e-10	-1.19232	-1.78528
71437995	chr16:71437995:C:T	2.31056e-09	-2.4149e-10	-0.940649
71438228	chr16:71438228:T:C	3.66939e-10	-1.27293	-1.50777
71438703	chr16:71438703:G:A	9.97959e-10	-2.4149e-10	-1.78018
71439266	chr16:71439266:G:C	3.23175e-10	-1.43757	-1.47013
71439577	chr16:71439577:G:A	9.94345e-10	-2.4149e-10	-1.78381
71439933	chr16:71439933:G:A	9.12025e-10	-1.65223	-0.217997
71439988	chr16:71439988:G:C	9.80412e-10	-2.4149e-10	-1.79792
71440810	chr16:71440810:A:T	6.7095e-09	0.125387	-1.68486e-09
71441023	chr16:71441023:C:A	1.24731e-09	-2.4149e-10	-1.55715
71441348	chr16:71441348:G:A	1.29942e-09	-2.4149e-10	-1.51622
71441438	chr16:71441438:G:A	1.50032e-09	-2.4149e-10	-1.37246
71441605	chr16:71441605:G:A	9.89158e-10	-2.4149e-10	-1.78904
71441690	chr16:71441690:A:C	2.77436e-09	-2.4149e-10	-0.757717
71442524	chr16:71442524:CAGAG:C	1.17458e-09	-2.4149e-10	-1.61723
71443040	chr16:71443040:T:C	4.82847e-10	-0.989677	-1.51652
71443444	chr16:71443444:C:A	1.33402e-08	-2.4149e-10	0.812647
71443510	chr16:71443510:CA:C	2.53369e-10	-1.58695	-1.56409
71444165	chr16:71444165:G:A	7.13968e-09	-2.4149e-10	0.18753
71444346	chr16:71444346:C:T	3.62929e-10	-1.08403	-1.70765
71444671	chr16:71444671:A:T	4.84885e-10	-1.09813	-1.40385
71444814	chr16:71444814:T:C	4.6071e-10	-1.05916	-1.49397
71444953	chr16:71444953:G:A	1.36875e-09	-2.4149e-10	-1.46424
71444985	chr16:71444985:G:A	3.55331e-10	-1.1226	-1.69025
71445172	chr16:71445172:C:T	1.36934e-09	-2.4149e-10	-1.46381
71445250	chr16:71445250:C:G	1.92209e-09	-2.4149e-10	-1.12472
71445542	chr16:71445542:T:C	3.10205e-10	-1.58588	-1.36278
71445844	chr16:71445844:G:C	6.15806e-09	0.0396245	-1.68486e-09
71445989	chr16:71445989:G:A	3.07983e-10	-1.60582	-1.35002
71446329	chr16:71446329:C:A	9.75182e-10	-2.4149e-10	-1.80327
71447440	chr16:71447440:C:T	1.56805e-09	-2.4149e-10	-1.32831
71447609	chr16:71447609:T:C	2.12299e-09	-2.4149e-10	-1.02531
71447617	chr16:71447617:T:A	5.82813e-10	-0.95105	-1.36698
71447717	chr16:71447717:CCAA:C	1.41851e-09	-2.4149e-10	-1.42853
71448078	chr16:71448078:A:G	2.45912e-09	-0.878334	-1.68486e-09
71449077	chr16:71449077:C:T	1.01914e-09	-2.4149e-10	-1.75918
71450055	chr16:71450055:G:C	5.03197e-10	-1.06266	-1.40225
71450180	chr16:71450180:AAGAC:A	9.88587e-10	-2.4149e-10	-1.78962
71450331	chr16:71450331:T:A	9.99273e-10	-2.4149e-10	-1.77887
71450462	chr16:71450462:T:C	2.12959e-10	-1.59664	-1.72815
71451026	chr16:71451026:T:G	7.67924e-09	-2.4149e-10	0.260383
71451077	chr16:71451077:A:G	1.02866e-09	-2.4149e-10	-1.74988
71451175	chr16:71451175:C:A	9.83821e-10	-2.4149e-10	-1.79445
71451180	chr16:71451180:G:A	2.44357e-09	-2.4149e-10	-0.88468
71451193	chr16:71451193:G:T	9.83174e-10	-2.4149e-10	-1.79511
71451396	chr16:71451396:A:G	1.8683e-09	-1.15311	-1.68486e-09
71452202	chr16:71452202:C:T	4.02937e-09	-1.24301	0.858485
71452271	chr16:71452271:G:A	3.67799e-10	-0.991107	-1.78725
71452672	chr16:71452672:G:A	1.0179e-09	-2.4149e-10	-1.7604
71452992	chr16:71452992:G:T	1.94894e-09	-2.4149e-10	-1.11085
71453303	chr16:71453303:T:C	2.33132e-10	-1.62381	-1.61048
71454049	chr16:71454049:G:T	1.32575e-08	-1.04471	1.85114
71454272	chr16:71454272:C:T	3.91548e-10	-1.64972	-1.06606
71454363	chr16:71454363:G:T	1.01399e-09	-2.4149e-10	-1.76424
71454811	chr16:71454811:C:T	1.11497e-09	-2.4149e-10	-1.66931
71454858	chr16:71454858:G:A	3.55398e-10	-1.00592	-1.80673
71455388	chr16:71455388:G:A	2.07017e-09	-2.4149e-10	-1.05051
71455680	chr16:71455680:A:C	1.11851e-09	-1.66614	-1.68486e-09
71456261	chr16:71456261:C:G	1.00167e-09	-2.4149e-10	-1.77647
71456313	chr16:71456313:C:A	4.59095e-10	-1.6582	-0.89843
71456390	chr16:71456390:C:G	3.27245e-10	-1.65709	-1.2381
71457228	chr16:71457228:G:A	4.83928e-09	-2.4149e-10	-0.201373
71457361	chr16:71457361:A:G	2.37668e-10	-1.41718	-1.79784
71457397	chr16:71457397:T:C	3.19601e-10	-1.50917	-1.40965
71457420	chr16:71457420:G:A	6.45114e-10	-0.6422	-1.57427
71457449	chr16:71457449:G:T	6.72731e-10	-0.601147	-1.5734
71457520	chr16:71457520:G:A	4.88804e-10	-1.49864	-0.995295
71457903	chr16:71457903:G:A	1.21389e-09	-0.99852	-0.585789
71457951	chr16:71457951:C:A	6.62803e-09	-2.4149e-10	0.113169
71458737	chr16:71458737:A:G	5.94058e-09	0.00366816	-1.68486e-09
71459760	chr16:71459760:A:G	1.26326e-09	-2.4149e-10	-1.54444
71460090	chr16:71460090:A:G	1.88177e-09	-1.14593	-1.68486e-09
71460194	chr16:71460194:G:T	6.68283e-10	-0.754454	-1.42673
71460501	chr16:71460501:T:G	1.35708e-08	-2.4149e-10	0.829782
71460672	chr16:71460672:A:C	5.20291e-09	-2.4149e-10	-0.128921
71460888	chr16:71460888:AAAC:A	3.45817e-10	-1.6353	-1.20468
71461621	chr16:71461621:C:T	3.39813e-10	-1.54179	-1.3157
71461890	chr16:71461890:A:T	2.23783e-09	-1.46632	0.493692
71462228	chr16:71462228:C:T	1.02593e-09	-2.4149e-10	-1.75254
71462849	chr16:71462849:AAC:A	1.2827e-09	-0.486622	-1.04255
71463487	chr16:71463487:C:T	9.92577e-10	-2.4149e-10	-1.78559
71464015	chr16:71464015:C:A	5.51933e-10	-1.61737	-0.7551
71464110	chr16:71464110:GATA:G	2.30522e-10	-1.61327	-1.63227
71464980	chr16:71464980:G:A	3.67381e-10	-1.44814	-1.33136
71465080	chr16:71465080:C:T	1.34844e-09	-1.42522	-0.0539615
71465159	chr16:71465159:G:A	1.26269e-09	-1.45613	-0.0887622
71465973	chr16:71465973:AAGAAAGAAAGAG:A	1.13211e-09	-1.65405	-1.68486e-09
71466084	chr16:71466084:T:C	1.08486e-09	-2.4149e-10	-1.69669
71466326	chr16:71466326:A:G	6.04381e-10	-1.13611	-1.14558
71466372	chr16:71466372:C:T	7.84938e-10	-0.71096	-1.30933
71466852	chr16:71466852:A:T	2.64601e-10	-1.66614	-1.44153
71466877	chr16:71466877:G:A	1.20703e-09	-2.4149e-10	-1.58998
71466907	chr16:71466907:C:T	1.43022e-09	-2.4149e-10	-1.42031
71467173	chr16:71467173:A:G	1.36497e-09	-2.4149e-10	-1.467
71467481	chr16:71467481:G:A	1.39565e-09	-2.4149e-10	-1.44478
71468163	chr16:71468163:G:T	1.38657e-09	-2.4149e-10	-1.45131
71469113	chr16:71469113:T:C	6.20671e-09	0.0474939	-1.68486e-09
71470254	chr16:71470254:C:T	6.39527e-09	-2.4149e-10	0.0774205
71470280	chr16:71470280:G:C	2.14791e-10	-1.58052	-1.73571
71470895	chr16:71470895:C:T	1.34967e-09	-1.29098	-0.187294
71471020	chr16:71471020:A:G	1.35694e-09	-2.4149e-10	-1.47291
71471147	chr16:71471147:C:T	5.05099e-09	-0.158554	-1.68486e-09
71471400	chr16:71471400:C:T	1.29761e-09	-1.39376	-0.123857
71471493	chr16:71471493:G:A	1.40727e-09	-2.4149e-10	-1.43649
71471553	chr16:71471553:A:C	1.03524e-09	-2.4149e-10	-1.74351
71471592	chr16:71471592:G:A	1.4936e-09	-1.3667	-0.0102484
71471593	chr16:71471593:G:C	6.4276e-10	-1.62435	-0.595768
71471792	chr16:71471792:A:G	1.94586e-10	-1.66247	-1.75255
71471803	chr16:71471803:A:G	3.07462e-10	-1.61544	-1.3421
71472520	chr16:71472520:A:G	1.24241e-09	-2.4149e-10	-1.56109
71473080	chr16:71473080:G:A	7.17165e-10	-1.65176	-0.458825
71473587	chr16:71473587:T:C	3.41384e-09	-2.4149e-10	-0.5503
71474098	chr16:71474098:G:A	1.14702e-09	-2.4149e-10	-1.64097
71474100	chr16:71474100:A:C	1.14827e-09	-2.4149e-10	-1.63988
71474326	chr16:71474326:T:A	2.6432e-10	-1.56939	-1.53934
71474598	chr16:71474598:T:C	5.3362e-10	-1.24477	-1.16144
71474751	chr16:71474751:C:G	1.8423e-09	-2.4149e-10	-1.16712
71475304	chr16:71475304:A:C	1.25864e-09	-2.4149e-10	-1.54811
71475685	chr16:71475685:G:A	2.87835e-10	-1.59649	-1.42702
71475731	chr16:71475731:G:C	1.33901e-09	-1.63158	0.145369
71475876	chr16:71475876:C:T	1.13984e-09	-1.64725	-1.68486e-09
71475893	chr16:71475893:C:G	2.10491e-10	-1.52974	-1.80671
71476442	chr16:71476442:A:T	9.83502e-10	-2.4149e-10	-1.79477
71476702	chr16:71476702:C:T	1.26701e-09	-2.4149e-10	-1.54148
71476827	chr16:71476827:A:G	1.03747e-09	-2.4149e-10	-1.74136
71478922	chr16:71478922:G:A	1.40934e-09	-2.4149e-10	-1.43501
71479058	chr16:71479058:G:A	9.94383e-10	-2.4149e-10	-1.78377
71479243	chr16:71479243:G:T	7.9144e-09	-2.4149e-10	0.290546
71479443	chr16:71479443:CAT:C	1.03491e-09	-2.4149e-10	-1.74382
71480694	chr16:71480694:A:G	1.23866e-09	-2.4149e-10	-1.5641
71480735	chr16:71480735:G:A	2.44961e-10	-1.38867	-1.79612
71481952	chr16:71481952:T:C	1.02115e-09	-2.4149e-10	-1.75721
71484060	chr16:71484060:T:C	9.71578e-10	-2.4149e-10	-1.80697
71484126	chr16:71484126:T:C	9.80547e-10	-2.4149e-10	-1.79778
71484266	chr16:71484266:G:A	9.71582e-10	-2.4149e-10	-1.80697
71484301	chr16:71484301:G:A	1.62666e-09	-1.29161	-1.68486e-09
71484617	chr16:71484617:A:C	9.71582e-10	-2.4149e-10	-1.80697
71484751	chr16:71484751:T:C	3.04382e-09	-2.4149e-10	-0.665026
71485335	chr16:71485335:A:C	1.96901e-09	-2.4149e-10	-1.10061
71485381	chr16:71485381:T:C	2.68682e-10	-1.55962	-1.53274
71485629	chr16:71485629:A:G	3.41651e-10	-1.32721	-1.5249
71485775	chr16:71485775:A:G	5.63029e-09	-2.4149e-10	-0.0499774
71486155	chr16:71486155:C:A	5.36648e-09	-2.4149e-10	-0.0979661
71486567	chr16:71486567:AC:A	1.22813e-09	-2.4149e-10	-1.57264
71486699	chr16:71486699:T:C	1.10665e-09	-2.4149e-10	-1.6768
71486914	chr16:71486914:T:A	1.1159e-09	-2.4149e-10	-1.66848
71487361	chr16:71487361:C:T	1.17064e-09	-2.4149e-10	-1.62059
71488671	chr16:71488671:C:T	7.2622e-09	-2.4149e-10	0.204546
71489148	chr16:71489148:A:G	2.13616e-10	-1.65795	-1.66376
71489358	chr16:71489358:C:T	2.97788e-10	-1.61905	-1.37046
71489611	chr16:71489611:C:T	2.64002e-10	-1.65377	-1.45616
71490640	chr16:71490640:T:C	3.31844e-10	-1.51559	-1.36564
71490729	chr16:71490729:T:C	1.95665e-10	-1.65693	-1.75256
71490996	chr16:71490996:T:C	1.44528e-09	-1.40983	-1.68486e-09
71491240	chr16:71491240:T:C	3.25136e-10	-1.50185	-1.3998
71491683	chr16:71491683:A:C	9.72815e-10	-2.4149e-10	-1.8057
71492188	chr16:71492188:C:T	1.13208e-09	-1.6658	0.0117211
71492730	chr16:71492730:G:A	4.96204e-09	-2.4149e-10	-0.176321
71492817	chr16:71492817:G:T	2.81003e-10	-1.60944	-1.43809
71492891	chr16:71492891:T:A	2.57721e-10	-1.66657	-1.46745
71493096	chr16:71493096:T:C	1.02719e-09	-2.4149e-10	-1.75131
71493402	chr16:71493402:C:T	6.02535e-10	-1.63531	-0.649434
71493428	chr16:71493428:T:C	1.73214e-09	-2.4149e-10	-1.22878
71493915	chr16:71493915:GAC:G	6.26273e-10	-1.11491	-1.1312
71493943	chr16:71493943:G:A	1.36014e-09	-2.4149e-10	-1.47055
71493963	chr16:71493963:C:T	6.81787e-09	-2.4149e-10	0.141409
71494296	chr16:71494296:T:C	5.3261e-10	-0.897276	-1.51083
71494676	chr16:71494676:C:T	1.05003e-09	-2.4149e-10	-1.72932
71494983	chr16:71494983:A:G	1.72044e-09	-2.4149e-10	-1.23556
71496027	chr16:71496027:T:C	1.98137e-09	-1.09435	-1.68486e-09
71496203	chr16:71496203:C:T	1.00521e-09	-2.4149e-10	-1.77295
71496305	chr16:71496305:G:C	9.06164e-09	-2.4149e-10	0.425912
71496339	chr16:71496339:T:C	1.94301e-10	-1.66423	-1.75226
71496797	chr16:71496797:T:G	2.23125e-10	-1.62599	-1.65217
71496890	chr16:71496890:T:C	1.22583e-09	-2.4149e-10	-1.57452
71497177	chr16:71497177:A:C	6.23169e-09	0.0515102	-1.68486e-09
71497469	chr16:71497469:A:G	1.1699e-09	-2.4149e-10	-1.62122
71497673	chr16:71497673:G:C	1.72112e-09	-2.4149e-10	-1.23516
71498025	chr16:71498025:C:T	3.06974e-10	-1.5478	-1.41133
71498365	chr16:71498365:T:C	9.96545e-10	-2.4149e-10	-1.7816
71498909	chr16:71498909:G:C	1.87157e-09	-2.4149e-10	-1.15136
71499079	chr16:71499079:C:T	9.83396e-10	-2.4149e-10	-1.79488
71499541	chr16:71499541:G:A	1.27948e-09	-2.4149e-10	-1.53168
71499598	chr16:71499598:G:A	2.42679e-10	-1.62096	-1.5732
71499881	chr16:71499881:T:C	6.50116e-09	-2.4149e-10	0.0938425
71499928	chr16:71499928:C:T	3.19398e-10	-1.26701	-1.65244
71500220	chr16:71500220:G:A	1.31536e-09	-2.4149e-10	-1.50403
71500227	chr16:71500227:T:A	2.48805e-10	-1.62525	-1.54397
71500305	chr16:71500305:G:A	5.56118e-10	-1.08848	-1.27643
71500445	chr16:71500445:A:G	2.38607e-10	-1.63529	-1.57578
71501300	chr16:71501300:G:A	9.7193e-10	-2.4149e-10	-1.80661
71501717	chr16:71501717:G:A	1.33067e-09	-1.66708	0.17462
71502096	chr16:71502096:G:C	2.59365e-09	-2.4149e-10	-0.82507
71502278	chr16:71502278:T:C	9.7252e-10	-2.4149e-10	-1.806
71502583	chr16:71502583:T:G	2.03846e-10	-1.64067	-1.72786
71503349	chr16:71503349:A:G	1.87082e-10	-1.64754	-1.80681
71503647	chr16:71503647:G:A	1.41021e-09	-1.66615	0.231752
71504212	chr16:71504212:A:G	1.02004e-09	-2.4149e-10	-1.75829
71504228	chr16:71504228:T:C	1.11615e-09	-2.4149e-10	-1.66825
71504959	chr16:71504959:G:C	1.05452e-09	-2.4149e-10	-1.72506
71505087	chr16:71505087:G:A	2.264e-10	-1.62164	-1.64195
71505124	chr16:71505124:G:T	1.51062e-09	-2.4149e-10	-1.36562
71505349	chr16:71505349:G:C	1.39965e-09	-2.4149e-10	-1.44191
71505502	chr16:71505502:C:G	1.29308e-09	-2.4149e-10	-1.52111
71506281	chr16:71506281:A:G	2.71337e-09	-2.4149e-10	-0.779946
71506736	chr16:71506736:T:C	3.03723e-10	-1.51164	-1.45813
71506968	chr16:71506968:T:C	1.86587e-08	-1.25245	2.40063
71507738	chr16:71507738:A:C	3.01863e-10	-1.19073	-1.78519
71507813	chr16:71507813:C:T	2.66982e-10	-1.59065	-1.50806
71508625	chr16:71508625:C:T	1.15526e-09	-2.4149e-10	-1.63382
71508989	chr16:71508989:T:C	9.81134e-10	-2.4149e-10	-1.79718
71509033	chr16:71509033:A:G	2.44916e-10	-1.60685	-1.57813
71509237	chr16:71509237:C:T	1.43914e-09	-2.4149e-10	-1.41409
71510255	chr16:71510255:C:T	1.2724e-09	-2.4149e-10	-1.53724
71510918	chr16:71510918:A:C	6.57511e-10	-1.66321	-0.534219
71511100	chr16:71511100:G:A	3.71839e-09	-0.464846	-1.68486e-09
71511585	chr16:71511585:C:T	2.06546e-10	-1.66748	-1.68789
71512008	chr16:71512008:C:A	1.3994e-09	-2.4149e-10	-1.44209
71512063	chr16:71512063:C:T	1.30461e-09	-2.4149e-10	-1.51223
71512483	chr16:71512483:G:A	1.46878e-09	-2.4149e-10	-1.39371
71512484	chr16:71512484:C:T	1.27482e-09	-2.4149e-10	-1.53533
71512920	chr16:71512920:G:A	4.84311e-09	-0.200582	-1.68486e-09
71513995	chr16:71513995:T:C	9.79474e-10	-2.4149e-10	-1.79888
71514891	chr16:71514891:G:A	1.18574e-09	-2.4149e-10	-1.60777
71514918	chr16:71514918:C:G	1.65131e-09	-2.4149e-10	-1.27657
71515004	chr16:71515004:G:A	2.37362e-10	-1.41218	-1.80412
71515468	chr16:71515468:A:G	1.00098e-09	-2.4149e-10	-1.77715
71515582	chr16:71515582:A:G	2.72179e-10	-1.38112	-1.69832
71515955	chr16:71515955:A:G	1.64126e-09	-2.4149e-10	-1.28268
71516361	chr16:71516361:A:G	1.61103e-09	-2.4149e-10	-1.30126
71516613	chr16:71516613:G:A	1.23975e-09	-1.56323	-1.68486e-09
71516704	chr16:71516704:G:A	2.20676e-09	-2.4149e-10	-0.986613
71516950	chr16:71516950:T:C	6.43123e-10	-0.783495	-1.43606
71517238	chr16:71517238:T:C	3.57356e-10	-1.50549	-1.30167
71517309	chr16:71517309:C:G	1.20755e-09	-2.4149e-10	-1.58955
71517618	chr16:71517618:A:G	5.11096e-10	-1.66467	-0.784665
71517837	chr16:71517837:G:A	1.00034e-09	-2.4149e-10	-1.7778
71518344	chr16:71518344:CT:C	1.54599e-09	-2.4149e-10	-1.34247
71518354	chr16:71518354:C:A	4.03371e-09	-0.453052	0.0696011
71518469	chr16:71518469:G:A	1.94649e-10	-1.66761	-1.74708
71518527	chr16:71518527:T:A	3.73404e-10	-1.21744	-1.54579
71518838	chr16:71518838:T:C	3.83322e-10	-1.20025	-1.53677
71519044	chr16:71519044:T:C	1.51665e-09	-2.4149e-10	-1.36164
71519132	chr16:71519132:G:C	1.34695e-09	-2.4149e-10	-1.4803
71519292	chr16:71519292:C:T	2.61281e-10	-1.35874	-1.76156
71519302	chr16:71519302:C:T	1.13721e-09	-1.64956	-1.68486e-09
71519419	chr16:71519419:A:G	1.17826e-09	-2.4149e-10	-1.6141
71519549	chr16:71519549:T:C	2.47747e-10	-1.41431	-1.75918
71519888	chr16:71519888:G:C	4.09232e-09	-0.503825	0.134798
71520238	chr16:71520238:C:T	6.26073e-09	-2.4149e-10	0.0561594
71520359	chr16:71520359:G:A	1.43382e-09	-2.4149e-10	-1.41779
71520566	chr16:71520566:A:T	3.48154e-10	-1.66329	-1.16995
71521127	chr16:71521127:A:G	1.83433e-09	-2.4149e-10	-1.17146
71521898	chr16:71521898:A:G	3.70072e-10	-1.48213	-1.29006
71522311	chr16:71522311:C:T	9.72999e-10	-2.4149e-10	-1.80551
71522396	chr16:71522396:A:G	3.60442e-10	-1.65953	-1.13903
71522432	chr16:71522432:C:A	1.10742e-09	-2.4149e-10	-1.67611
71523427	chr16:71523427:A:G	1.22847e-09	-2.4149e-10	-1.57237
71523539	chr16:71523539:A:C	2.32157e-09	-0.935892	-1.68486e-09
71524340	chr16:71524340:G:A	1.2119e-09	-1.58595	-1.68486e-09
71525067	chr16:71525067:G:A	2.86458e-10	-1.61969	-1.40861
71525075	chr16:71525075:G:A	1.43921e-09	-2.4149e-10	-1.41405
71525218	chr16:71525218:G:A	3.37837e-10	-1.66377	-1.19956
71526250	chr16:71526250:T:C	1.8888e-10	-1.65811	-1.78667
71526915	chr16:71526915:G:A	9.92586e-10	-2.4149e-10	-1.78558
71527344	chr16:71527344:C:T	1.43646e-09	-2.4149e-10	-1.41596
71527693	chr16:71527693:G:A	1.72047e-09	-2.4149e-10	-1.23554
71527774	chr16:71527774:G:A	2.40908e-09	-0.0026307	-0.896264
71528177	chr16:71528177:G:C	2.0581e-09	-2.4149e-10	-1.05635
71528372	chr16:71528372:T:C	9.8407e-10	-2.4149e-10	-1.7942
71528623	chr16:71528623:C:T	1.35445e-09	-2.4149e-10	-1.47474
71528845	chr16:71528845:A:T	3.33573e-10	-1.51181	-1.36422
71528858	chr16:71528858:G:A	1.14618e-09	-2.4149e-10	-1.6417
71529114	chr16:71529114:T:G	1.00226e-09	-2.4149e-10	-1.77588
71530604	chr16:71530604:A:T	9.96731e-10	-2.4149e-10	-1.78141
71531389	chr16:71531389:T:C	1.00311e-09	-2.4149e-10	-1.77503
71531679	chr16:71531679:A:G	3.12581e-10	-1.52528	-1.41575
71531884	chr16:71531884:C:T	8.8436e-08	-2.4149e-10	2.70414
71533194	chr16:71533194:G:A	1.01651e-09	-2.4149e-10	-1.76177
71533379	chr16:71533379:C:T	4.7981e-10	-0.713838	-1.79867
71533429	chr16:71533429:AAAAAAAAAAAAAC:A	1.51e-09	-2.4149e-10	-1.36603
71533819	chr16:71533819:G:A	9.94372e-10	-2.4149e-10	-1.78378
71534617	chr16:71534617:A:C	1.14731e-09	-2.4149e-10	-1.64072
71535326	chr16:71535326:A:T	7.13995e-10	-0.571665	-1.54335
71535452	chr16:71535452:C:G	1.10761e-09	-2.4149e-10	-1.67594
71535485	chr16:71535485:T:C	9.6611e-10	-0.423403	-1.38921
71536177	chr16:71536177:G:A	1.97957e-09	-1.09526	-1.68486e-09
71536510	chr16:71536510:G:T	2.12715e-09	-1.02336	-1.68486e-09
71536944	chr16:71536944:G:A	1.19625e-09	-1.59895	-1.68486e-09
71537379	chr16:71537379:A:G	3.60309e-09	-0.496347	-1.68486e-09
71538167	chr16:71538167:T:A	9.71682e-10	-2.4149e-10	-1.80686
71538223	chr16:71538223:AAGAGCTCACCAG:A	1.31537e-09	-2.4149e-10	-1.50402
71538887	chr16:71538887:C:T	3.52712e-09	-0.517657	-1.68486e-09
71539644	chr16:71539644:C:T	3.21057e-10	-1.51792	-1.39636
71539915	chr16:71539915:A:G	9.69777e-10	-0.531034	-1.27779
71540123	chr16:71540123:C:T	1.06363e-09	-2.4149e-10	-1.71645
71540270	chr16:71540270:A:G	1.02374e-09	-2.4149e-10	-1.75467
71540378	chr16:71540378:C:T	2.74619e-09	-0.767922	-1.68486e-09
71540855	chr16:71540855:C:T	1.31265e-09	-2.4149e-10	-1.50609
71541005	chr16:71541005:C:A	1.02514e-09	-2.4149e-10	-1.7533
71541221	chr16:71541221:T:TTTGTTTGTTTG	1.03817e-09	-2.4149e-10	-1.74068
71542003	chr16:71542003:A:G	1.22445e-09	-1.57565	-1.68486e-09
71542068	chr16:71542068:A:AT	1.01636e-09	-2.4149e-10	-1.76191
71543575	chr16:71543575:A:G	1.2663e-09	-2.4149e-10	-1.54204
71543923	chr16:71543923:A:C	2.77145e-09	-2.4149e-10	-0.758766
71543986	chr16:71543986:T:C	1.47258e-09	-2.4149e-10	-1.39112
71544063	chr16:71544063:TCCTAATCGCCA:T	2.68299e-09	-0.791208	-1.68486e-09
71544863	chr16:71544863:A:G	1.38623e-07	3.15362	-1.68486e-09
71545024	chr16:71545024:G:A	4.75747e-10	-1.65063	-0.870381
71545069	chr16:71545069:A:C	1.20096e-09	-1.59501	-1.68486e-09
71545764	chr16:71545764:A:C	4.94251e-09	1.62367	-1.80393
71545765	chr16:71545765:T:C	1.38627e-09	-2.4149e-10	-1.45152
71545808	chr16:71545808:C:T	2.09061e-10	-1.62845	-1.71481
71546257	chr16:71546257:T:C	1.67255e-08	-2.4149e-10	1.0388
71546361	chr16:71546361:A:G	1.40106e-09	-1.44091	-1.68486e-09
71546411	chr16:71546411:C:T	1.67016e-09	-1.26522	-1.68486e-09
71546477	chr16:71546477:C:T	1.2441e-09	-2.4149e-10	-1.55972
71547749	chr16:71547749:T:A	2.77953e-09	-2.4149e-10	-0.755855
71547960	chr16:71547960:G:A	3.74698e-09	-2.4149e-10	-0.457189
71549091	chr16:71549091:A:G	1.90481e-10	-1.65613	-1.78021
71549500	chr16:71549500:A:G	2.17342e-09	-2.4149e-10	-1.00183
71549956	chr16:71549956:C:T	9.00099e-08	1.70616	1.01562
71550340	chr16:71550340:G:C	1.08787e-09	-2.4149e-10	-1.69392
71550451	chr16:71550451:C:T	2.23544e-10	-1.61593	-1.66036
71551337	chr16:71551337:T:C	4.35397e-09	-2.4149e-10	-0.30705
71551381	chr16:71551381:C:T	1.95219e-10	-1.64543	-1.76634
71551941	chr16:71551941:C:G	3.32329e-09	-2.4149e-10	-0.577182
71552236	chr16:71552236:C:T	1.05487e-09	-2.4149e-10	-1.72472
71552541	chr16:71552541:A:G	2.88119e-09	-0.719935	-1.68486e-09
71553322	chr16:71553322:C:T	1.98402e-10	-1.5962	-1.7994
71553573	chr16:71553573:G:A	4.41808e-09	-2.4149e-10	-0.292433
71553844	chr16:71553844:A:G	5.35145e-09	-2.4149e-10	-0.10077
71554906	chr16:71554906:A:T	3.11035e-09	-2.4149e-10	-0.643402
71555204	chr16:71555204:C:T	2.16509e-10	-1.63057	-1.67769
71555473	chr16:71555473:A:T	1.96154e-09	0.702309	-1.80672
71555563	chr16:71555563:G:A	2.349e-09	-0.924149	-1.68486e-09
71555684	chr16:71555684:GA:G	5.729e-09	-2.4149e-10	-0.0325966
71556081	chr16:71556081:G:A	3.24691e-09	-2.4149e-10	-0.600434
71556619	chr16:71556619:A:C	1.47974e-09	-2.4149e-10	-1.38627
71556766	chr16:71556766:T:C	1.241e-09	-2.4149e-10	-1.56222
71557549	chr16:71557549:T:C	1.1638e-08	-0.66515	1.34129
71557623	chr16:71557623:A:G	2.79372e-10	-1.66075	-1.3926
71559191	chr16:71559191:T:G	1.18741e-08	-2.4149e-10	0.69622
71559820	chr16:71559820:GA:G	1.77859e-08	-2.4149e-10	1.10027
71560107	chr16:71560107:TGTGCCCCTGCTCCAG:T	1.02261e-09	-2.4149e-10	-1.75578
71560532	chr16:71560532:G:T	2.12864e-10	-1.59821	-1.72703
71560543	chr16:71560543:G:A	1.29095e-09	-2.4149e-10	-1.52276
71560986	chr16:71560986:C:T	1.2081e-09	-1.58909	-1.68486e-09
71561060	chr16:71561060:T:A	1.83577e-08	-2.4149e-10	1.13191
71561076	chr16:71561076:C:CA	1.25227e-09	-2.4149e-10	-1.55318
71561896	chr16:71561896:G:A	1.10508e-09	-2.4149e-10	-1.67822
71562252	chr16:71562252:T:C	1.19236e-08	-2.4149e-10	0.700383
71562508	chr16:71562508:G:A	1.02578e-09	-2.4149e-10	-1.75268
71563053	chr16:71563053:A:G	2.10518e-09	-2.4149e-10	-1.03374
71563064	chr16:71563064:AT:A	2.25257e-09	-2.4149e-10	-0.966068
71564063	chr16:71564063:C:CT	1.05525e-09	-2.4149e-10	-1.72436
71564362	chr16:71564362:C:A	1.6216e-08	-2.4149e-10	1.00786
71564455	chr16:71564455:G:A	1.0151e-09	-2.4149e-10	-1.76315
71564835	chr16:71564835:A:C	1.51584e-09	-1.36217	-1.68486e-09
71565316	chr16:71565316:T:C	1.74594e-09	-0.709416	-0.511428
71565350	chr16:71565350:T:C	2.10137e-10	-1.63485	-1.70329
71566074	chr16:71566074:G:A	1.99526e-10	-1.61521	-1.77474
71566262	chr16:71566262:T:G	1.47151e-09	-2.4149e-10	-1.39185
71566634	chr16:71566634:C:A	4.10579e-09	-0.365741	-1.68486e-09
71566821	chr16:71566821:G:A	1.06969e-09	-2.4149e-10	-1.71077
71566868	chr16:71566868:A:T	1.18036e-09	-2.4149e-10	-1.61232
71568034	chr16:71568034:G:A	4.40414e-09	-0.295592	-1.68486e-09
71568568	chr16:71568568:T:C	2.8059e-10	-1.37459	-1.67441
71568762	chr16:71568762:C:T	1.27092e-09	-2.4149e-10	-1.53839
71569584	chr16:71569584:G:A	1.58927e-09	0.482401	-1.79726
71570009	chr16:71570009:C:A	2.69099e-09	0.848345	-1.63657
71570149	chr16:71570149:C:T	2.93148e-09	-2.4149e-10	-0.702631
71570566	chr16:71570566:A:G	2.4125e-10	-1.49486	-1.7052
71572507	chr16:71572507:T:C	1.24623e-09	-2.4149e-10	-1.55801
71572813	chr16:71572813:A:C	2.47725e-10	-1.46837	-1.7052
71573825	chr16:71573825:GTTTGTTTGTTTTGTTTTGTT:G	1.22919e-09	-2.4149e-10	-1.57178
71574012	chr16:71574012:A:G	1.38341e-09	0.32632	-1.77991
71574016	chr16:71574016:A:G	2.43373e-10	-1.66524	-1.52605
71574537	chr16:71574537:T:C	2.93821e-09	0.996281	-1.69662
71574611	chr16:71574611:T:C	1.05027e-09	-2.4149e-10	-1.72909
71574622	chr16:71574622:G:A	4.68845e-09	-2.4149e-10	-0.233036
71575117	chr16:71575117:C:T	1.11686e-09	-1.66762	-1.68486e-09
71575151	chr16:71575151:C:T	2.30472e-10	-1.52055	-1.72522
71575400	chr16:71575400:C:G	2.43671e-08	1.4151	-1.68486e-09
71575461	chr16:71575461:G:A	1.58715e-09	0.489437	-1.80564
71575554	chr16:71575554:C:G	2.21584e-10	-1.50301	-1.78208
71575953	chr16:71575953:C:T	1.82748e-08	0.239977	0.887409
71576373	chr16:71576373:G:A	4.39543e-10	-1.64249	-0.957672
71576637	chr16:71576637:A:T	2.23476e-09	-2.4149e-10	-0.974004
71577098	chr16:71577098:CAG:C	2.08414e-09	0.392943	-1.43672
71577109	chr16:71577109:C:A	8.85203e-09	0.241884	0.160625
71577153	chr16:71577153:A:T	1.06683e-09	-2.4149e-10	-1.71344
71578266	chr16:71578266:G:A	1.51927e-09	-2.4149e-10	-1.35991
71578443	chr16:71578443:C:A	1.75584e-09	0.589781	-1.80497
71578542	chr16:71578542:A:G	1.14453e-09	-2.4149e-10	-1.64315
71578666	chr16:71578666:C:A	1.69303e-09	0.551707	-1.80333
71578728	chr16:71578728:G:A	5.48613e-09	0.792874	-0.868789
71578768	chr16:71578768:G:A	3.62628e-10	-1.33555	-1.45697
71578868	chr16:71578868:A:G	1.41346e-09	-1.4321	-1.68486e-09
71579716	chr16:71579716:T:G	1.39199e-09	-1.4474	-1.68486e-09
71579817	chr16:71579817:G:T	9.72924e-10	-2.4149e-10	-1.80559
71579884	chr16:71579884:T:C	5.67576e-09	0.807352	-0.849285
71579885	chr16:71579885:G:A	1.13272e-09	-1.65351	-1.68486e-09
71579909	chr16:71579909:C:T	1.07265e-09	-2.4149e-10	-1.70801
71580080	chr16:71580080:G:A	1.19241e-09	-2.4149e-10	-1.60216
71581467	chr16:71581467:A:G	2.53863e-10	-1.36518	-1.78392
71581710	chr16:71581710:C:T	4.04229e-08	0.526344	1.39491
71581917	chr16:71581917:G:A	1.5523e-09	0.46243	-1.80083
71582042	chr16:71582042:G:A	1.33256e-09	-2.4149e-10	-1.49104
71582534	chr16:71582534:G:A	1.13515e-08	0.255985	0.395225
71583068	chr16:71583068:G:A	1.24759e-09	-2.4149e-10	-1.55693
71583558	chr16:71583558:A:G	1.21002e-09	-2.4149e-10	-1.5875
71584557	chr16:71584557:T:C	5.90118e-10	-1.59692	-0.70865
71584572	chr16:71584572:T:G	9.89411e-10	-2.4149e-10	-1.78878
71586090	chr16:71586090:A:G	1.30073e-09	-2.4149e-10	-1.51521
71587018	chr16:71587018:A:G	1.57164e-08	0.01497	0.961596
71587405	chr16:71587405:G:A	1.21228e-09	-2.4149e-10	-1.58563
71587734	chr16:71587734:T:C	1.55553e-09	0.469076	-1.8054
71587866	chr16:71587866:T:C	1.24266e-09	-2.4149e-10	-1.56088
71587955	chr16:71587955:A:G	6.11984e-08	-0.0465673	2.38255
71588450	chr16:71588450:T:G	1.40456e-09	-2.4149e-10	-1.43841
71588995	chr16:71588995:C:T	2.23501e-08	0.123742	1.20495
71589072	chr16:71589072:C:T	6.82549e-10	-1.4243	-0.735762
71589282	chr16:71589282:G:A	2.9848e-09	-2.4149e-10	-0.684606
71589535	chr16:71589535:C:G	1.45289e-09	0.355173	-1.75975
71589676	chr16:71589676:A:G	3.11341e-09	1.1538	-1.79622
71590439	chr16:71590439:G:A	5.05958e-10	-1.635	-0.824438
71590932	chr16:71590932:T:C	3.46389e-09	-2.4149e-10	-0.535746
71591306	chr16:71591306:A:G	5.82356e-09	1.78382	-1.80005
71591564	chr16:71591564:A:G	1.60444e-09	0.491753	-1.79711
71591598	chr16:71591598:A:G	8.40554e-09	0.350753	-1.68486e-09
71591669	chr16:71591669:T:C	1.31771e-09	0.304457	-1.8067
71591717	chr16:71591717:G:A	2.55906e-10	-1.36146	-1.77962
71591928	chr16:71591928:G:C	2.72147e-08	1.52562	-1.68486e-09
71592343	chr16:71592343:C:G	1.16576e-09	-1.62477	-1.68486e-09
71592493	chr16:71592493:C:T	1.55281e-09	-2.4149e-10	-1.33807
71592669	chr16:71592669:G:C	1.36628e-09	-2.4149e-10	-1.46605
71593233	chr16:71593233:C:T	1.51522e-08	-2.4149e-10	0.940009
71593619	chr16:71593619:G:C	1.18544e-09	-2.4149e-10	-1.60802
71593828	chr16:71593828:A:C	2.04718e-10	-1.56328	-1.80098
71594371	chr16:71594371:A:G	5.69714e-09	0.827341	-0.865514
71594846	chr16:71594846:G:A	1.0897e-09	-2.4149e-10	-1.69224
71595917	chr16:71595917:T:C	5.6027e-09	0.822813	-0.877704
71596606	chr16:71596606:A:C	9.74197e-10	-2.4149e-10	-1.80428
71596686	chr16:71596686:A:G	9.91057e-10	-2.4149e-10	-1.78712
71597312	chr16:71597312:A:G	2.86398e-09	-2.4149e-10	-0.725927
71597348	chr16:71597348:A:T	1.09551e-09	-2.4149e-10	-1.68691
71598038	chr16:71598038:T:C	2.2517e-10	-1.63203	-1.63701
71598840	chr16:71598840:G:A	2.88563e-09	-2.4149e-10	-0.718393
71599191	chr16:71599191:G:A	2.26097e-10	-1.48515	-1.77978
71599750	chr16:71599750:C:A	1.98644e-10	-1.62151	-1.77287
71600265	chr16:71600265:A:T	1.92662e-09	-2.4149e-10	-1.12237
71600511	chr16:71600511:C:A	1.38703e-09	-2.4149e-10	-1.45098
71600641	chr16:71600641:G:A	1.76118e-09	0.591248	-1.8034
71600701	chr16:71600701:A:T	1.72024e-09	0.567858	-1.80353
71600908	chr16:71600908:A:T	4.97734e-08	0.107871	2.02147
71601071	chr16:71601071:T:A	4.41547e-10	-1.6661	-0.929504
71601418	chr16:71601418:T:C	1.91942e-09	0.678151	-1.80426
71601423	chr16:71601423:G:T	1.84674e-09	0.639292	-1.80401
71601428	chr16:71601428:C:T	1.09542e-09	-2.4149e-10	-1.687
71601747	chr16:71601747:T:C	3.46076e-09	-2.4149e-10	-0.53665
71601933	chr16:71601933:C:A	3.3001e-08	0.795424	0.922977
71601936	chr16:71601936:C:A	1.28682e-09	-1.6389	0.112936
71602123	chr16:71602123:G:A	2.02261e-10	-1.60015	-1.77619
71602452	chr16:71602452:C:G	1.026e-07	2.8527	-1.68486e-09
71602624	chr16:71602624:G:T	1.19932e-09	-1.59638	-1.68486e-09
71602639	chr16:71602639:CT:C	2.04164e-10	-1.59219	-1.77477
71604302	chr16:71604302:C:T	1.14184e-09	-2.4149e-10	-1.6455
71605060	chr16:71605060:C:A	2.03836e-09	0.739514	-1.80551
71605322	chr16:71605322:A:G	1.97334e-09	0.704892	-1.8033
71605515	chr16:71605515:A:G	2.63321e-09	0.176489	-0.986422
71605698	chr16:71605698:T:C	2.09657e-09	0.754416	-1.79225
71605746	chr16:71605746:C:T	3.10955e-09	1.16242	-1.80608
71606096	chr16:71606096:G:A	1.07624e-09	-2.4149e-10	-1.70466
71606234	chr16:71606234:G:A	1.4895e-09	-2.4149e-10	-1.37969
71606304	chr16:71606304:C:T	1.97843e-10	-1.59627	-1.80216
71606327	chr16:71606327:T:C	1.94304e-10	-1.62307	-1.7934
71606550	chr16:71606550:G:C	3.31778e-09	-2.4149e-10	-0.578843
71606571	chr16:71606571:G:A	1.91943e-09	0.671872	-1.79798
71606622	chr16:71606622:AT:A	1.98063e-10	-1.59917	-1.79813
71606644	chr16:71606644:A:T	3.3553e-09	-2.4149e-10	-0.567596
71607010	chr16:71607010:CCTTTAATTG:C	1.1761e-09	-2.4149e-10	-1.61593
71607492	chr16:71607492:T:C	6.63614e-10	-0.46791	-1.72028
71607787	chr16:71607787:T:C	2.18105e-09	0.808568	-1.8069
71607855	chr16:71607855:T:C	2.24624e-09	-0.968881	-1.68486e-09
71607920	chr16:71607920:A:G	4.09761e-09	-2.4149e-10	-0.367734
71608017	chr16:71608017:A:G	1.40979e-09	-2.4149e-10	-1.43469
71608024	chr16:71608024:A:G	3.58639e-10	-1.6014	-1.20218
71608169	chr16:71608169:C:A	1.71193e-09	-1.24051	-1.68486e-09
71608478	chr16:71608478:A:C	1.74476e-09	-1.22152	-1.68486e-09
71608779	chr16:71608779:C:T	2.72085e-09	-2.4149e-10	-0.777192
71608823	chr16:71608823:C:T	3.00766e-09	0.00974985	-0.686725
71608949	chr16:71608949:T:C	1.41914e-09	-2.4149e-10	-1.42808
71609172	chr16:71609172:C:T	1.07084e-09	-2.4149e-10	-1.70969
71609213	chr16:71609213:G:A	2.62049e-10	-1.35814	-1.75922
71609719	chr16:71609719:G:A	3.0404e-10	-1.20201	-1.76673
71610103	chr16:71610103:T:G	1.84649e-10	-1.66728	-1.80016
71610182	chr16:71610182:C:T	1.15863e-09	-1.6309	-1.68486e-09
71610303	chr16:71610303:C:G	1.40882e-09	-2.4149e-10	-1.43539
71610346	chr16:71610346:G:A	1.42698e-09	-2.4149e-10	-1.42258
71610369	chr16:71610369:C:T	1.1653e-09	-1.62516	-1.68486e-09
71610744	chr16:71610744:G:A	1.12321e-09	-2.4149e-10	-1.66194
71610777	chr16:71610777:G:C	1.40282e-09	-2.4149e-10	-1.43966
71610904	chr16:71610904:T:G	7.32064e-10	-1.64218	-0.447842
71610974	chr16:71610974:G:A	1.40277e-09	-2.4149e-10	-1.43969
71611360	chr16:71611360:G:A	2.71471e-10	-1.43231	-1.64973
71611735	chr16:71611735:T:C	2.08376e-09	0.762127	-1.80609
71611767	chr16:71611767:A:T	4.50947e-10	-1.01508	-1.55946
71612011	chr16:71612011:C:A	1.89455e-09	0.630289	-1.76944
71612180	chr16:71612180:T:C	3.441e-09	-2.4149e-10	-0.542375
71612622	chr16:71612622:T:G	2.35646e-10	-1.63277	-1.59079
71613626	chr16:71613626:A:G	3.24167e-10	-1.22794	-1.6767
71614396	chr16:71614396:C:T	2.38189e-09	0.892061	-1.80231
71614714	chr16:71614714:A:G	1.33906e-09	0.295318	-1.78149
71614717	chr16:71614717:C:T	2.5551e-09	-2.4149e-10	-0.840045
71615629	chr16:71615629:T:C	5.46058e-09	-2.4149e-10	-0.0805831
71616094	chr16:71616094:AAAAG:A	3.88877e-07	4.18513	-1.68486e-09
71616633	chr16:71616633:C:T	9.73198e-10	-2.4149e-10	-1.80531
71617161	chr16:71617161:G:A	1.67231e-08	1.03866	-1.68486e-09
71617259	chr16:71617259:A:G	1.04959e-09	-2.4149e-10	-1.72974
71617291	chr16:71617291:C:T	1.21005e-09	-2.4149e-10	-1.58748
71617515	chr16:71617515:T:C	3.30755e-10	-1.20871	-1.67581
71618014	chr16:71618014:T:C	1.27305e-09	-2.4149e-10	-1.53672
71618169	chr16:71618169:C:A	3.51656e-09	1.28494	-1.8056
71618324	chr16:71618324:G:C	1.80237e-09	0.301042	-1.49008
71618495	chr16:71618495:G:A	9.7303e-10	-2.4149e-10	-1.80548
71619147	chr16:71619147:G:T	1.01568e-09	-2.4149e-10	-1.76258
71619382	chr16:71619382:C:T	1.21442e-09	-2.4149e-10	-1.58387
71619400	chr16:71619400:G:A	1.3709e-09	-1.46267	-1.68486e-09
71619546	chr16:71619546:C:T	9.71684e-10	-2.4149e-10	-1.80686
71619734	chr16:71619734:A:G	2.08855e-09	0.700845	-1.74251
71619767	chr16:71619767:G:T	8.25534e-08	2.63531	-1.68486e-09
71619864	chr16:71619864:T:C	4.38711e-09	1.41804	-1.71751
71620068	chr16:71620068:A:C	1.45498e-08	0.89944	-1.68486e-09
71620608	chr16:71620608:C:T	8.83737e-08	2.70344	-1.68486e-09
71620647	chr16:71620647:C:T	6.83916e-10	-1.5734	-0.584659
71620694	chr16:71620694:G:A	1.40912e-09	-2.4149e-10	-1.43517
71620972	chr16:71620972:A:G	1.0157e-09	-2.4149e-10	-1.76256
71621423	chr16:71621423:A:G	3.19651e-09	-2.4149e-10	-0.616079
71621458	chr16:71621458:A:G	2.05728e-09	0.425458	-1.48221
71621914	chr16:71621914:C:T	2.68995e-08	0.00195381	1.51202
71622680	chr16:71622680:G:A	9.71918e-10	-2.4149e-10	-1.80662
71622758	chr16:71622758:C:T	1.26163e-09	-1.54574	-1.68486e-09
71623421	chr16:71623421:T:C	3.22468e-09	-2.4149e-10	-0.607305
71623590	chr16:71623590:CAT:C	1.13987e-09	-2.4149e-10	-1.64722
71624541	chr16:71624541:G:A	2.23571e-09	0.62558	-1.59916
71624606	chr16:71624606:G:A	1.85322e-09	-2.4149e-10	-1.16121
71624691	chr16:71624691:G:A	2.63054e-10	-1.35647	-1.75707
71625136	chr16:71625136:A:T	1.63643e-09	-2.4149e-10	-1.28562
71625976	chr16:71625976:G:T	3.01527e-09	1.11029	-1.78474
71626501	chr16:71626501:G:A	2.53568e-10	-1.39259	-1.75767
71626622	chr16:71626622:G:T	1.63275e-09	-2.4149e-10	-1.28788
71626642	chr16:71626642:C:G	9.7183e-10	-2.4149e-10	-1.80671
71626727	chr16:71626727:C:T	1.63421e-09	-2.4149e-10	-1.28698
71627276	chr16:71627276:G:A	1.63275e-09	-2.4149e-10	-1.28788
71627427	chr16:71627427:C:T	1.3945e-09	-2.4149e-10	-1.4456
71627633	chr16:71627633:T:A	3.13449e-09	1.07378	-1.70945
71628114	chr16:71628114:G:C	9.71838e-10	-2.4149e-10	-1.8067
71628251	chr16:71628251:C:T	2.80793e-09	-2.4149e-10	-0.745692
71629328	chr16:71629328:A:G	4.63143e-09	-2.4149e-10	-0.245273
71629742	chr16:71629742:C:T	1.08827e-09	-2.4149e-10	-1.69354
71630322	chr16:71630322:T:A	3.48588e-10	-1.17853	-1.65347
71630487	chr16:71630487:G:A	9.7375e-10	-2.4149e-10	-1.80474
71631340	chr16:71631340:T:C	9.71838e-10	-2.4149e-10	-1.8067
71631617	chr16:71631617:G:T	3.14274e-09	-2.4149e-10	-0.633042
71631658	chr16:71631658:G:A	1.28837e-09	-1.52476	-1.68486e-09
71632073	chr16:71632073:T:C	1.20651e-09	-2.4149e-10	-1.59041
71632082	chr16:71632082:A:T	6.56196e-09	1.89002	-1.78687
71632215	chr16:71632215:A:G	2.73691e-10	-1.50191	-1.57198
71633228	chr16:71633228:T:G	2.83632e-09	0.685585	-1.42122
71633425	chr16:71633425:G:A	3.71353e-09	-2.4149e-10	-0.466156
71633777	chr16:71633777:C:T	2.07661e-09	0.436639	-1.48404
71634897	chr16:71634897:G:A	1.13155e-09	0.0443703	-1.69892
71635721	chr16:71635721:C:A	2.64846e-10	-1.33573	-1.77101
71636163	chr16:71636163:C:T	2.64186e-10	-1.35155	-1.7577
71636967	chr16:71636967:C:G	2.77947e-09	-2.4149e-10	-0.755877
71637360	chr16:71637360:AT:A	1.0129e-09	-2.4149e-10	-1.76532
71638555	chr16:71638555:T:C	1.00713e-09	-2.4149e-10	-1.77103
71638666	chr16:71638666:A:G	2.78036e-10	-1.34253	-1.71561
71638859	chr16:71638859:T:C	2.31391e-09	0.741639	-1.68084
71639049	chr16:71639049:T:A	4.02776e-09	-2.4149e-10	-0.384928
71639725	chr16:71639725:G:A	1.6085e-09	-2.4149e-10	-1.30284
71640053	chr16:71640053:G:C	9.71659e-10	-2.4149e-10	-1.80689
71640502	chr16:71640502:T:A	3.15025e-09	-0.630656	-1.68486e-09
71641052	chr16:71641052:C:T	4.46021e-09	-2.4149e-10	-0.282943
71641057	chr16:71641057:A:G	9.7901e-10	-2.4149e-10	-1.79935
71641233	chr16:71641233:G:A	2.49496e-10	-1.53527	-1.63117
71641327	chr16:71641327:C:A	9.48421e-09	1.54416	-1.07267
71641537	chr16:71641537:A:G	1.92116e-09	0.305977	-1.43119
71641741	chr16:71641741:G:A	9.72421e-10	-2.4149e-10	-1.8061
71642147	chr16:71642147:C:T	1.02017e-09	-2.4149e-10	-1.75816
71642268	chr16:71642268:A:C	1.74224e-09	0.44772	-1.67069
71642285	chr16:71642285:T:C	3.29571e-10	-1.11167	-1.77643
71642624	chr16:71642624:G:A	6.03346e-09	-2.4149e-10	0.0191836
71642675	chr16:71642675:C:T	1.0554e-09	-2.4149e-10	-1.72422
71643043	chr16:71643043:T:A	1.03604e-09	-2.4149e-10	-1.74274
71643907	chr16:71643907:A:T	1.02465e-09	-2.4149e-10	-1.75379
71644072	chr16:71644072:C:T	4.01255e-10	-1.06839	-1.62291
71644428	chr16:71644428:C:T	4.05047e-09	-2.4149e-10	-0.379306
71644553	chr16:71644553:T:C	2.75614e-09	-2.4149e-10	-0.764308
71644605	chr16:71644605:A:C	9.73784e-10	-2.4149e-10	-1.8047
71644859	chr16:71644859:C:G	4.14028e-09	-2.4149e-10	-0.357376
71645029	chr16:71645029:T:C	5.1609e-09	1.58494	-1.72197
71645120	chr16:71645120:G:A	4.53502e-09	-2.4149e-10	-0.266308
71645154	chr16:71645154:C:T	1.12127e-09	0.0805004	-1.74417
71645301	chr16:71645301:C:T	7.78668e-09	1.38664	-1.11236
71646099	chr16:71646099:C:T	1.48438e-09	0.347271	-1.73041
71646172	chr16:71646172:C:G	1.08096e-09	-2.4149e-10	-1.70028
71647250	chr16:71647250:G:A	3.13759e-10	-1.15238	-1.78488
71647307	chr16:71647307:CAA:C	1.16489e-09	-2.4149e-10	-1.62551
71647359	chr16:71647359:CTTATG:C	6.43111e-10	-1.13721	-1.08237
71648577	chr16:71648577:C:T	7.36884e-08	2.52171	-1.68486e-09
71648893	chr16:71648893:T:C	1.50726e-09	-1.64444	0.276596
71648927	chr16:71648927:C:T	1.2488e-08	-0.430298	1.17693
71649815	chr16:71649815:A:G	1.9127e-10	-1.62544	-1.80677
71651067	chr16:71651067:C:T	1.13793e-09	-2.4149e-10	-1.64893
71651424	chr16:71651424:C:T	3.1414e-10	-1.13039	-1.80567
71651441	chr16:71651441:A:G	8.29173e-10	-1.60361	-0.361856
71652151	chr16:71652151:A:G	3.19788e-09	1.15405	-1.76971
71652851	chr16:71652851:C:T	1.27963e-09	-1.53157	-1.68486e-09
71654107	chr16:71654107:A:C	1.29893e-09	-2.4149e-10	-1.5166
71654152	chr16:71654152:A:G	2.17894e-09	0.646338	-1.64564
71654641	chr16:71654641:C:T	3.47967e-10	-1.09819	-1.73559
71654719	chr16:71654719:T:C	3.22363e-09	-2.4149e-10	-0.607631
71655074	chr16:71655074:G:A	1.63342e-09	0.398167	-1.68563
71655790	chr16:71655790:A:G	1.79902e-09	0.408946	-1.59984
71655795	chr16:71655795:C:T	1.07024e-09	-2.4149e-10	-1.71025
71656089	chr16:71656089:AC:A	3.26813e-10	-1.10796	-1.78854
71656127	chr16:71656127:C:T	1.57761e-09	0.373539	-1.69577
71656369	chr16:71656369:T:C	4.90974e-09	-2.4149e-10	-0.186917
71657139	chr16:71657139:C:G	4.21427e-09	1.42328	-1.76294
71657204	chr16:71657204:A:G	2.72062e-10	-1.28776	-1.7921
71657434	chr16:71657434:G:A	2.21752e-09	-0.981748	-1.68486e-09
71657544	chr16:71657544:G:A	5.66063e-09	1.75656	-1.80116
71657683	chr16:71657683:C:T	5.73582e-09	1.73112	-1.76253
71658072	chr16:71658072:C:T	5.36286e-09	-2.4149e-10	-0.0986395
71658120	chr16:71658120:C:G	1.66575e-09	-2.4149e-10	-1.26786
71658369	chr16:71658369:A:G	1.66708e-09	-2.4149e-10	-1.26707
71659137	chr16:71659137:T:C	5.70805e-10	-1.56194	-0.776901
71659190	chr16:71659190:T:C	9.99176e-09	1.50114	-0.977514
71660308	chr16:71660308:T:C	9.29582e-09	2.25783	-1.8064
71661131	chr16:71661131:A:G	4.98254e-09	-2.4149e-10	-0.172197
71661657	chr16:71661657:G:C	2.436e-10	-1.60079	-1.58958
71662117	chr16:71662117:C:T	8.73544e-09	1.39876	-1.00951
71663112	chr16:71663112:T:G	3.8011e-07	4.16232	-1.68486e-09
71663223	chr16:71663223:T:C	2.1663e-09	-1.65952	0.654404
71663355	chr16:71663355:C:T	4.57552e-09	-2.4149e-10	-0.257418
71663502	chr16:71663502:G:GT	1.66805e-09	-2.4149e-10	-1.26648
71663802	chr16:71663802:G:A	1.03043e-09	-2.4149e-10	-1.74816
71663849	chr16:71663849:T:C	4.14185e-09	1.34885	-1.70585
71664369	chr16:71664369:T:A	5.9541e-10	-1.25308	-1.04356
71665385	chr16:71665385:T:C	1.14999e-08	-0.676802	1.341
71665636	chr16:71665636:C:T	1.23436e-09	-1.56759	-1.68486e-09
71665983	chr16:71665983:C:T	4.3412e-09	-0.309988	-1.68486e-09
71666601	chr16:71666601:G:T	5.52618e-09	-2.4149e-10	-0.0686414
71666801	chr16:71666801:G:T	1.0546e-08	-0.522576	1.10019
71667345	chr16:71667345:G:A	1.44858e-09	0.209014	-1.61657
71667775	chr16:71667775:C:T	9.79653e-10	-2.4149e-10	-1.79869
71668717	chr16:71668717:C:T	2.94229e-10	-1.20457	-1.79697
71669072	chr16:71669072:C:T	6.14893e-10	-1.32214	-0.942304
71669349	chr16:71669349:A:G	5.21023e-09	-2.4149e-10	-0.127514
71669533	chr16:71669533:T:G	1.4995e-09	0.289441	-1.66245
71669826	chr16:71669826:A:G	3.56198e-09	1.27605	-1.78387
71670135	chr16:71670135:G:A	4.60915e-09	-2.4149e-10	-0.250095
71670194	chr16:71670194:C:T	1.26155e-08	-0.420194	1.17698
71670319	chr16:71670319:T:C	1.56557e-09	0.326169	-1.65606
71670608	chr16:71670608:ATAGT:A	4.28822e-10	-0.822146	-1.8027
71671290	chr16:71671290:T:C	5.1862e-09	-2.4149e-10	-0.132137
71671312	chr16:71671312:T:C	1.38214e-09	-0.00607097	-1.44844
71671728	chr16:71671728:T:C	2.58322e-09	0.964136	-1.79324
71672005	chr16:71672005:C:T	3.65948e-10	-1.1338	-1.64961
71672035	chr16:71672035:T:C	1.01764e-09	-2.4149e-10	-1.76065
71672579	chr16:71672579:G:A	1.63372e-09	-2.4149e-10	-1.28728
71673103	chr16:71673103:TTA:T	1.09134e-09	-2.4149e-10	-1.69073
71673104	chr16:71673104:T:C	1.19391e-09	-2.4149e-10	-1.6009
71673485	chr16:71673485:G:A	5.15758e-10	-0.654446	-1.78581
71673495	chr16:71673495:T:C	2.97907e-10	-1.20267	-1.78644
71673867	chr16:71673867:G:C	4.51789e-09	-2.4149e-10	-0.270093
71674674	chr16:71674674:C:T	5.48291e-10	-1.31466	-1.06442
71674767	chr16:71674767:T:G	9.72273e-10	-2.4149e-10	-1.80626
71675264	chr16:71675264:A:G	3.65106e-09	1.30611	-1.78923
71676015	chr16:71676015:T:C	1.12965e-09	-2.4149e-10	-1.65623
71676525	chr16:71676525:G:A	1.63716e-09	-1.28518	-1.68486e-09
71677570	chr16:71677570:G:T	4.27275e-09	-2.4149e-10	-0.32588
71678051	chr16:71678051:G:A	4.37148e-09	-2.4149e-10	-0.303037
71678418	chr16:71678418:G:A	3.53786e-09	1.28897	-1.80358
71678559	chr16:71678559:G:A	5.18457e-09	1.66768	-1.80013
71678608	chr16:71678608:C:G	1.78776e-09	-2.4149e-10	-1.19718
71678670	chr16:71678670:T:C	1.14834e-09	-2.4149e-10	-1.63982
71678883	chr16:71678883:A:G	4.8509e-10	-0.6948	-1.80676
71679090	chr16:71679090:C:T	1.38558e-09	-2.4149e-10	-1.45202
71679129	chr16:71679129:C:T	1.60108e-09	-2.4149e-10	-1.30746
71679751	chr16:71679751:G:A	9.7676e-10	-2.4149e-10	-1.80165
71680008	chr16:71680008:G:A	1.47057e-09	-1.65386	0.261368
71680040	chr16:71680040:G:A	2.55972e-10	-1.33422	-1.80661
71680216	chr16:71680216:C:G	3.44984e-09	1.2513	-1.79111
71680318	chr16:71680318:G:A	9.74148e-10	-2.4149e-10	-1.80433
71680531	chr16:71680531:A:G	1.10103e-09	-2.4149e-10	-1.68189
71680998	chr16:71680998:A:C	1.68721e-09	-2.4149e-10	-1.25506
71681228	chr16:71681228:G:A	2.32992e-10	-1.50702	-1.72787
71681443	chr16:71681443:C:G	4.09418e-09	-2.4149e-10	-0.36857
71681475	chr16:71681475:C:T	2.08686e-09	0.696946	-1.73943
71682235	chr16:71682235:T:G	9.91237e-10	-2.4149e-10	-1.78694
71682621	chr16:71682621:A:G	8.65092e-09	-0.612476	0.992003
71682846	chr16:71682846:T:C	9.725e-10	-2.4149e-10	-1.80602
71683311	chr16:71683311:A:G	2.28329e-10	-1.53834	-1.71677
71683649	chr16:71683649:C:T	1.60108e-09	-2.4149e-10	-1.30746
71683862	chr16:71683862:C:T	3.51366e-09	1.23638	-1.75786
71684463	chr16:71684463:C:T	1.60025e-09	0.196425	-1.5044
71685112	chr16:71685112:G:A	2.01484e-09	-1.0776	-1.68486e-09
71685234	chr16:71685234:G:A	1.94462e-09	-1.11307	-1.68486e-09
71685795	chr16:71685795:T:C	1.93457e-09	-2.4149e-10	-1.11825
71686016	chr16:71686016:G:A	3.62125e-09	1.16799	-1.65931
71686092	chr16:71686092:C:T	4.07997e-09	-2.4149e-10	-0.372049
71686434	chr16:71686434:A:G	1.16911e-09	-1.63961	0.0177178
71687018	chr16:71687018:T:G	3.87033e-10	-1.04371	-1.68367
71687117	chr16:71687117:T:C	3.62306e-09	1.27279	-1.76361
71687273	chr16:71687273:CT:C	9.72778e-10	-2.4149e-10	-1.80574
71687497	chr16:71687497:T:C	3.96626e-09	-2.4149e-10	-0.400315
71687588	chr16:71687588:A:G	1.27502e-09	-2.4149e-10	-1.53518
71687610	chr16:71687610:G:A	3.97349e-09	1.4065	-1.80499
71687719	chr16:71687719:T:C	4.44225e-09	-2.4149e-10	-0.286978
71688275	chr16:71688275:T:C	1.5986e-09	-2.4149e-10	-1.30901
71689186	chr16:71689186:G:C	2.20705e-09	0.247406	-1.23389
71689804	chr16:71689804:C:CA	1.59987e-09	-2.4149e-10	-1.30822
71690093	chr16:71690093:T:C	9.85417e-10	-2.4149e-10	-1.79283
71690187	chr16:71690187:C:A	2.22266e-09	0.51257	-1.492
71690466	chr16:71690466:T:C	2.86155e-10	-1.23538	-1.79398
71691312	chr16:71691312:T:C	1.53691e-09	-2.4149e-10	-1.34837
71691387	chr16:71691387:G:A	1.01469e-09	-2.4149e-10	-1.76355
71691610	chr16:71691610:T:G	7.93891e-10	-1.50406	-0.504891
71691719	chr16:71691719:G:A	4.54968e-09	-2.4149e-10	-0.263082
71692099	chr16:71692099:T:C	1.56461e-09	-2.4149e-10	-1.3305
71692233	chr16:71692233:C:T	2.76353e-10	-1.26483	-1.79938
71692301	chr16:71692301:C:T	3.2821e-07	4.01552	-1.68486e-09
71692838	chr16:71692838:A:T	6.52513e-09	1.65348	-1.55596
71693020	chr16:71693020:G:C	1.01523e-09	-2.4149e-10	-1.76302
71693040	chr16:71693040:C:T	6.83824e-09	1.74186	-1.59746
71693082	chr16:71693082:A:G	4.01284e-09	-2.4149e-10	-0.388639
71693387	chr16:71693387:C:G	3.57384e-10	-1.00434	-1.80274
71693542	chr16:71693542:A:T	1.1867e-09	-2.4149e-10	-1.60696
71693668	chr16:71693668:A:T	4.14914e-09	1.28089	-1.63613
71693959	chr16:71693959:C:T	4.85778e-09	1.5435	-1.74105
71694055	chr16:71694055:G:A	5.60562e-09	1.59045	-1.64482
71694197	chr16:71694197:TAATAA:T	6.06813e-10	-1.25188	-1.02579
71694392	chr16:71694392:C:G	7.28541e-10	-1.14376	-0.951089
71694409	chr16:71694409:C:T	1.94823e-08	1.62836	-0.436988
71695922	chr16:71695922:T:C	2.2585e-09	0.836014	-1.79945
71696153	chr16:71696153:C:T	1.5653e-09	-2.4149e-10	-1.33006
71696683	chr16:71696683:T:C	3.13933e-10	-1.13178	-1.80493
71697228	chr16:71697228:A:G	9.75595e-10	-2.4149e-10	-1.80285
71697816	chr16:71697816:TC:T	1.03687e-09	-2.4149e-10	-1.74193
71698143	chr16:71698143:G:A	9.71594e-10	-2.4149e-10	-1.80696
71698418	chr16:71698418:A:T	1.5653e-09	-2.4149e-10	-1.33006
71698442	chr16:71698442:G:A	2.83494e-10	-1.23176	-1.80694
71698610	chr16:71698610:G:A	9.75813e-10	-2.4149e-10	-1.80262
71700305	chr16:71700305:T:C	1.83182e-09	-0.419807	-0.753022
71701139	chr16:71701139:GACCATCCCTCCAGCTAA:G	1.49642e-09	-1.37506	-1.68486e-09
71701242	chr16:71701242:A:T	1.17861e-09	-2.4149e-10	-1.6138
71702456	chr16:71702456:G:C	2.04335e-10	-1.62831	-1.73783
71703261	chr16:71703261:T:C	4.03647e-10	-0.91207	-1.77328
71703631	chr16:71703631:T:C	9.92058e-10	-2.4149e-10	-1.78611
71704259	chr16:71704259:G:A	1.93399e-09	-2.4149e-10	-1.11855
71704265	chr16:71704265:G:A	4.72147e-09	-2.4149e-10	-0.226017
71704372	chr16:71704372:CCAT:C	1.71367e-08	1.06308	-1.68486e-09
71705179	chr16:71705179:G:A	1.11722e-09	-1.6673	-1.68486e-09
71705746	chr16:71705746:A:G	2.63824e-09	0.82268	-1.6307
71706146	chr16:71706146:A:G	2.58864e-10	-1.46387	-1.66572
71706269	chr16:71706269:C:CTATGT	3.1459e-10	-1.16576	-1.76886
71706270	chr16:71706270:C:CCA	3.14851e-10	-1.16493	-1.76886
71706309	chr16:71706309:C:T	9.94482e-10	-2.4149e-10	-1.78367
71706385	chr16:71706385:A:C	2.55372e-09	-2.4149e-10	-0.840586
71706574	chr16:71706574:G:A	2.96989e-09	0.881358	-1.57097
71706925	chr16:71706925:T:A	1.56358e-09	-2.4149e-10	-1.33116
71707146	chr16:71707146:G:A	8.03001e-09	-2.4149e-10	0.305047
71707581	chr16:71707581:T:C	1.14451e-09	-2.4149e-10	-1.64316
71707721	chr16:71707721:C:T	5.34387e-09	1.44485	-1.54704
71708025	chr16:71708025:C:T	3.02883e-10	-1.23254	-1.74
71708496	chr16:71708496:G:A	1.56647e-09	-2.4149e-10	-1.32931
71709266	chr16:71709266:T:C	1.93146e-10	-1.61899	-1.80346
71709307	chr16:71709307:G:A	4.18244e-09	-2.4149e-10	-0.347242
71709697	chr16:71709697:G:A	9.74224e-10	-2.4149e-10	-1.80425
71710936	chr16:71710936:T:C	4.17874e-09	-2.4149e-10	-0.348127
71711615	chr16:71711615:C:T	2.70472e-10	-1.37601	-1.70971
71711845	chr16:71711845:C:T	3.12244e-10	-1.1903	-1.75181
71713227	chr16:71713227:T:C	1.13173e-09	-2.4149e-10	-1.65439
71713388	chr16:71713388:A:T	9.72305e-10	-2.4149e-10	-1.80622
71713632	chr16:71713632:C:T	1.5653e-09	-2.4149e-10	-1.33006
71714004	chr16:71714004:A:T	1.59801e-09	-2.4149e-10	-1.30938
71714416	chr16:71714416:T:C	2.48114e-09	-0.869419	-1.68486e-09
71714836	chr16:71714836:G:A	1.05014e-09	-2.4149e-10	-1.72922
71715130	chr16:71715130:C:T	1.27018e-09	-2.4149e-10	-1.53898
71715258	chr16:71715258:T:G	1.32749e-09	-2.4149e-10	-1.49485
71715364	chr16:71715364:G:C	3.96849e-10	-0.940388	-1.76195
71715450	chr16:71715450:C:T	1.3054e-09	-2.4149e-10	-1.51163
71715522	chr16:71715522:C:CA	1.26339e-09	-2.4149e-10	-1.54434
71715721	chr16:71715721:G:C	1.98063e-09	-1.09472	-1.68486e-09
71715773	chr16:71715773:T:C	2.52617e-09	0.0181484	-0.869582
71715836	chr16:71715836:A:C	1.10173e-09	-2.4149e-10	-1.68126
71716623	chr16:71716623:CTTTACTCCA:C	1.5653e-09	-2.4149e-10	-1.33006
71716637	chr16:71716637:TCAATCAC:T	1.5653e-09	-2.4149e-10	-1.33006
71716649	chr16:71716649:A:T	1.57031e-09	-2.4149e-10	-1.32687
71716650	chr16:71716650:A:G	1.57152e-09	-2.4149e-10	-1.32609
71716922	chr16:71716922:A:G	2.40999e-10	-1.47595	-1.72515
71717751	chr16:71717751:C:T	4.00168e-09	-2.4149e-10	-0.391422
71718198	chr16:71718198:T:C	1.1993e-09	-2.4149e-10	-1.5964
71718254	chr16:71718254:T:C	3.14668e-10	-1.34491	-1.58947
71718370	chr16:71718370:G:A	1.56202e-09	-2.4149e-10	-1.33216
71718380	chr16:71718380:C:A	1.2555e-08	0.751984	-1.68486e-09
71718390	chr16:71718390:C:A	1.24695e-08	0.745149	-1.68486e-09
71718800	chr16:71718800:T:C	1.72892e-09	-1.23064	-1.68486e-09
71718831	chr16:71718831:G:A	1.01949e-09	-2.4149e-10	-1.75883
71718885	chr16:71718885:G:T	1.02773e-09	-2.4149e-10	-1.75079
71719011	chr16:71719011:C:A	2.31032e-10	-1.43807	-1.80527
71719199	chr16:71719199:C:T	1.29773e-06	-2.4149e-10	5.39023
71719210	chr16:71719210:A:G	9.72581e-10	-2.4149e-10	-1.80594
71719258	chr16:71719258:G:A	1.05027e-09	-2.4149e-10	-1.72909
71719294	chr16:71719294:G:C	1.0544e-09	-2.4149e-10	-1.72516
71719422	chr16:71719422:C:A	1.03663e-09	-2.4149e-10	-1.74216
71720609	chr16:71720609:A:T	1.02132e-09	-2.4149e-10	-1.75704
71720808	chr16:71720808:T:C	2.43897e-10	-1.39324	-1.7959
71721195	chr16:71721195:A:C	1.09885e-08	-0.298803	0.917518
71721375	chr16:71721375:C:G	3.69847e-09	0.953692	-1.42391
71721388	chr16:71721388:T:C	1.41891e-09	-2.4149e-10	-1.42825
71721405	chr16:71721405:G:A	1.32243e-06	-2.4149e-10	5.40909
71721483	chr16:71721483:A:G	1.73307e-09	-0.311526	-0.916716
71721491	chr16:71721491:C:T	2.73715e-10	-1.37872	-1.69509
71721528	chr16:71721528:G:C	1.5653e-09	-2.4149e-10	-1.33006
71721613	chr16:71721613:A:C	1.00738e-09	-2.4149e-10	-1.77079
71721866	chr16:71721866:T:C	1.38043e-09	-1.45574	-1.68486e-09
71722068	chr16:71722068:T:G	1.43734e-06	-2.4149e-10	5.49241
71722713	chr16:71722713:G:A	1.51335e-06	-2.4149e-10	5.54394
71722832	chr16:71722832:A:C	9.71578e-10	-2.4149e-10	-1.80697
71723058	chr16:71723058:T:G	1.62216e-09	-2.4149e-10	-1.29438
71723112	chr16:71723112:G:A	1.27929e-06	-2.4149e-10	5.37592
71723327	chr16:71723327:T:C	6.34842e-08	2.37265	-1.68486e-09
71723484	chr16:71723484:C:G	3.69884e-09	1.26888	-1.739
71723547	chr16:71723547:G:A	9.73498e-10	-2.4149e-10	-1.805
71725201	chr16:71725201:C:A	1.13213e-09	-2.4149e-10	-1.65404
71725461	chr16:71725461:C:T	6.67456e-09	1.92684	-1.80667
71725579	chr16:71725579:C:T	5.6881e-09	-2.4149e-10	-0.0397611
71725659	chr16:71725659:A:G	6.04895e-10	-1.34018	-0.940659
71725716	chr16:71725716:CCAA:C	1.18043e-06	-2.4149e-10	5.2955
71725769	chr16:71725769:A:G	1.66674e-09	-0.875396	-0.39187
71726003	chr16:71726003:C:T	5.95137e-10	-1.31273	-0.984371
71726458	chr16:71726458:G:C	6.32195e-10	-1.32729	-0.909401
71726708	chr16:71726708:G:A	6.73071e-09	1.9329	-1.80435
71727085	chr16:71727085:C:A	5.58647e-09	1.74875	-1.80654
71727158	chr16:71727158:T:C	5.43986e-09	1.72238	-1.80676
71727629	chr16:71727629:A:AC	3.58148e-09	-2.4149e-10	-0.502361
71727666	chr16:71727666:T:C	9.90049e-09	0.514446	-1.68486e-09
71727865	chr16:71727865:G:A	2.5551e-09	-2.4149e-10	-0.840045
71728075	chr16:71728075:C:A	3.41652e-09	1.13458	-1.6841
71728590	chr16:71728590:CTT:C	1.13875e-09	-2.4149e-10	-1.64821
71728800	chr16:71728800:G:A	1.50969e-09	-2.4149e-10	-1.36624
71728835	chr16:71728835:G:C	4.31054e-09	-2.4149e-10	-0.317075
71729876	chr16:71729876:C:A	5.58836e-09	-0.75189	0.694438
71730754	chr16:71730754:G:A	4.32763e-09	-2.4149e-10	-0.313117
71731510	chr16:71731510:A:G	1.24302e-09	-2.4149e-10	-1.56059
71733895	chr16:71733895:A:G	4.81639e-09	-2.4149e-10	-0.206113
71733933	chr16:71733933:G:A	5.29399e-09	1.6954	-1.80697
71734597	chr16:71734597:T:C	5.14924e-09	1.59823	-1.73752
71735109	chr16:71735109:CA:C	1.36213e-09	-1.46908	-1.68486e-09
71735420	chr16:71735420:T:G	2.09777e-08	-0.203751	1.46907
71735659	chr16:71735659:A:C	4.75491e-09	1.58449	-1.80346
71736526	chr16:71736526:G:A	1.10238e-09	-2.4149e-10	-1.68067
71736730	chr16:71736730:C:T	1.61878e-09	-1.65564	0.359178
71736875	chr16:71736875:G:A	2.50197e-09	-2.4149e-10	-0.861061
71736933	chr16:71736933:G:A	5.02274e-09	1.64003	-1.80419
71737053	chr16:71737053:A:G	1.40133e-09	-2.4149e-10	-1.44072
71737560	chr16:71737560:C:T	1.04439e-09	-2.4149e-10	-1.7347
71737747	chr16:71737747:C:T	5.78948e-09	-2.4149e-10	-0.0220961
71738211	chr16:71738211:C:T	1.00921e-09	-2.4149e-10	-1.76897
71738218	chr16:71738218:T:C	1.17619e-09	-2.4149e-10	-1.61586
71738350	chr16:71738350:C:T	2.07681e-09	-2.4149e-10	-1.0473
71738424	chr16:71738424:A:T	1.93222e-10	-1.62047	-1.80158
71738496	chr16:71738496:T:C	1.4877e-09	0.225864	-1.60677
71738821	chr16:71738821:T:C	1.02356e-09	-2.4149e-10	-1.75485
71739381	chr16:71739381:C:CA	4.55689e-09	1.54485	-1.80635
71739388	chr16:71739388:AAGCTTACCAAGAAATTAT:A	3.23714e-09	-2.4149e-10	-0.603448
71740102	chr16:71740102:T:C	1.18338e-09	-1.60977	-1.68486e-09
71740196	chr16:71740196:G:A	3.3416e-07	4.03348	-1.68486e-09
71740653	chr16:71740653:G:A	1.16013e-09	-2.4149e-10	-1.62961
71740993	chr16:71740993:T:G	7.35545e-09	2.01708	-1.79978
71741086	chr16:71741086:G:T	2.06271e-08	-0.141493	1.38996
71741117	chr16:71741117:G:A	9.74944e-10	-2.4149e-10	-1.80351
71741177	chr16:71741177:C:T	5.15106e-09	1.6666	-1.80553
71741440	chr16:71741440:G:A	3.46535e-09	-2.4149e-10	-0.535324
71741493	chr16:71741493:G:A	3.18713e-09	-1.64892	1.0299
71741742	chr16:71741742:T:C	1.83112e-09	-2.4149e-10	-1.17321
71741888	chr16:71741888:G:C	9.76876e-10	-2.4149e-10	-1.80153
71742241	chr16:71742241:C:T	5.68878e-09	1.76368	-1.80332
71742804	chr16:71742804:T:A	4.15006e-10	-0.880805	-1.7768
71742866	chr16:71742866:G:A	5.4134e-09	1.7172	-1.80646
71742998	chr16:71742998:C:G	2.78793e-09	-2.4149e-10	-0.752839
71743165	chr16:71743165:T:C	1.01814e-09	-2.4149e-10	-1.76016
71743540	chr16:71743540:T:C	1.02161e-09	-2.4149e-10	-1.75676
71743545	chr16:71743545:G:C	4.6426e-09	1.56405	-1.80691
71743807	chr16:71743807:G:A	1.14207e-09	-2.4149e-10	-1.6453
71744169	chr16:71744169:G:A	2.90154e-10	-1.22863	-1.78685
71744176	chr16:71744176:G:A	2.50086e-10	-1.42825	-1.73584
71744426	chr16:71744426:G:A	1.11818e-09	-1.66643	-1.68486e-09
71744737	chr16:71744737:G:A	4.60348e-09	1.55551	-1.80684
71745845	chr16:71745845:GCATATATTT:G	5.62672e-10	-0.555193	-1.798
71746374	chr16:71746374:T:G	1.69848e-09	0.467823	-1.71623
71746696	chr16:71746696:T:C	4.60673e-09	1.47476	-1.72538
71746976	chr16:71746976:C:T	1.36139e-09	-1.46963	-1.68486e-09
71747199	chr16:71747199:C:T	1.25586e-08	-0.476312	1.22858
71747676	chr16:71747676:C:A	4.30226e-09	-2.4149e-10	-0.318997
71748541	chr16:71748541:A:G	3.62159e-09	1.26759	-1.75882
71749043	chr16:71749043:A:C	1.00467e-09	-2.4149e-10	-1.77348
71749218	chr16:71749218:T:C	1.78536e-09	0.601932	-1.80045
71749470	chr16:71749470:T:A	3.5329e-09	1.27092	-1.78694
71749471	chr16:71749471:G:A	1.57688e-09	-2.4149e-10	-1.32269
71749755	chr16:71749755:C:T	2.29541e-08	3.03484	-1.67948
71749836	chr16:71749836:C:T	2.20901e-08	-2.4149e-10	1.31699
71750097	chr16:71750097:A:T	5.26105e-10	-1.35315	-1.06724
71750445	chr16:71750445:C:T	1.10005e-08	-0.317238	0.937039
71751914	chr16:71751914:A:C	7.17479e-09	1.02363	-0.831196
71752634	chr16:71752634:T:C	5.86482e-10	-1.46614	-0.845607
71752950	chr16:71752950:A:G	1.00189e-09	-2.4149e-10	-1.77625
71753091	chr16:71753091:G:A	1.11134e-09	-1.62043	-0.0521373
71753121	chr16:71753121:G:A	9.9653e-10	-2.4149e-10	-1.78161
71753685	chr16:71753685:G:A	2.71597e-10	-1.37564	-1.70594
71753785	chr16:71753785:C:T	3.09289e-10	-1.28249	-1.66912
71753809	chr16:71753809:T:C	3.68496e-09	-2.4149e-10	-0.473877
71754498	chr16:71754498:T:C	1.0086e-09	-2.4149e-10	-1.76958
71754941	chr16:71754941:C:T	1.31736e-09	-2.4149e-10	-1.50251
71755190	chr16:71755190:C:G	1.31643e-09	-2.4149e-10	-1.50321
71755559	chr16:71755559:T:C	2.686e-08	3.18405	-1.67155
71755707	chr16:71755707:A:G	9.61428e-10	-1.58213	-0.235344
71755770	chr16:71755770:C:T	3.80602e-09	-2.4149e-10	-0.441553
71755771	chr16:71755771:G:A	1.39626e-09	-2.4149e-10	-1.44434
71756129	chr16:71756129:T:C	3.76411e-09	-2.4149e-10	-0.452628
71756182	chr16:71756182:AAC:A	1.04727e-09	-2.4149e-10	-1.73195
71756263	chr16:71756263:G:A	8.52163e-10	-0.471794	-1.46632
71756318	chr16:71756318:A:G	7.37706e-10	-0.457189	-1.62516
71756850	chr16:71756850:G:A	4.03792e-09	-0.382409	-1.68486e-09
71756909	chr16:71756909:A:C	6.72607e-10	-0.661349	-1.51338
71757526	chr16:71757526:A:T	5.37218e-10	-0.693224	-1.70627
71757895	chr16:71757895:C:T	6.35566e-09	1.76393	-1.69272
71758287	chr16:71758287:G:A	6.59832e-10	-1.56543	-0.628481
71758305	chr16:71758305:T:C	6.278e-09	1.74009	-1.68117
71760158	chr16:71760158:C:T	4.13645e-10	-0.914974	-1.74591
71760376	chr16:71760376:C:T	9.71588e-10	-2.4149e-10	-1.80696
71760831	chr16:71760831:A:G	5.66158e-10	-0.553209	-1.79381
71762244	chr16:71762244:G:C	1.02692e-09	-2.4149e-10	-1.75157
71762840	chr16:71762840:CCTGA:C	6.8299e-10	-1.63563	-0.523786
71763121	chr16:71763121:G:C	1.54187e-09	-2.4149e-10	-1.34514
71763652	chr16:71763652:G:A	9.72763e-10	-2.4149e-10	-1.80575
71763689	chr16:71763689:G:C	3.36241e-09	-2.4149e-10	-0.565481
71764140	chr16:71764140:C:T	9.71727e-10	-2.4149e-10	-1.80682
71764264	chr16:71764264:G:A	9.88827e-09	-2.4149e-10	0.513212
71764887	chr16:71764887:TTTTC:T	1.0395e-09	-2.4149e-10	-1.7394
71764918	chr16:71764918:C:G	1.99942e-08	-0.091975	1.30928
71765468	chr16:71765468:A:G	1.15418e-08	-2.4149e-10	0.667835
71766091	chr16:71766091:T:C	1.13038e-08	0.318452	0.328545
71766142	chr16:71766142:G:A	3.0941e-10	-1.22161	-1.72962
71766481	chr16:71766481:T:A	4.25995e-09	0.683044	-1.01192
71766637	chr16:71766637:C:G	3.64822e-08	0.247283	1.57141
71766756	chr16:71766756:A:G	1.31191e-09	-2.4149e-10	-1.50665
71767039	chr16:71767039:A:G	6.76144e-10	-0.369423	-1.80006
71767059	chr16:71767059:T:G	5.5611e-10	-0.651882	-1.71305
71767081	chr16:71767081:C:A	9.9643e-10	-2.4149e-10	-1.78171
71767533	chr16:71767533:A:G	4.2983e-09	-2.4149e-10	-0.319918
71767691	chr16:71767691:G:C	6.09089e-09	1.63046	-1.60181
71768358	chr16:71768358:G:A	6.56973e-09	1.66512	-1.56078
71768655	chr16:71768655:C:T	3.09978e-09	-2.4149e-10	-0.646807
71769212	chr16:71769212:GGA:G	1.02645e-09	-2.4149e-10	-1.75204
71769232	chr16:71769232:G:A	1.8257e-09	-2.4149e-10	-1.17617
71769926	chr16:71769926:G:T	3.24325e-09	-0.601561	-1.68486e-09
71770011	chr16:71770011:G:T	5.89862e-09	1.06796	-1.07138
71770384	chr16:71770384:A:G	5.45049e-10	-0.855318	-1.5297
71770899	chr16:71770899:C:T	5.70668e-10	-0.782448	-1.55664
71771053	chr16:71771053:C:G	5.02784e-10	-0.736239	-1.72949
71771273	chr16:71771273:GAAC:G	1.11398e-09	-2.4149e-10	-1.6702
71771496	chr16:71771496:G:A	1.0086e-09	-2.4149e-10	-1.76958
71771839	chr16:71771839:T:C	1.02303e-09	-2.4149e-10	-1.75537
71772006	chr16:71772006:C:T	1.02811e-09	-2.4149e-10	-1.75042
71772036	chr16:71772036:G:C	1.22272e-09	-1.57706	-1.68486e-09
71772966	chr16:71772966:G:A	4.38341e-09	-2.4149e-10	-0.30031
71773053	chr16:71773053:C:G	1.1648e-09	-2.4149e-10	-1.62559
71773920	chr16:71773920:G:A	1.57939e-09	-2.4149e-10	-1.3211
71774244	chr16:71774244:G:A	1.02321e-09	-2.4149e-10	-1.75519
71775185	chr16:71775185:C:T	5.01275e-09	1.43446	-1.60061
71775233	chr16:71775233:T:C	1.12063e-09	-2.4149e-10	-1.66425
71775335	chr16:71775335:C:T	3.4381e-08	0.332029	1.42734
71775631	chr16:71775631:C:T	5.88315e-09	1.55559	-1.56164
71776778	chr16:71776778:T:C	1.12769e-09	-2.4149e-10	-1.65797
71776860	chr16:71776860:A:G	6.86608e-10	-0.411904	-1.74223
71777195	chr16:71777195:C:A	6.96671e-10	-0.391234	-1.74835
71777272	chr16:71777272:C:A	7.58632e-09	-2.4149e-10	0.248208
71777791	chr16:71777791:T:C	2.87079e-09	-0.723551	-1.68486e-09
71777982	chr16:71777982:T:C	1.09129e-09	-2.4149e-10	-1.69078
71778092	chr16:71778092:G:A	5.68442e-10	-0.593872	-1.74912
71778393	chr16:71778393:A:G	5.16323e-10	-0.636851	-1.80231
71778530	chr16:71778530:A:G	1.0445e-09	-2.4149e-10	-1.7346
71778768	chr16:71778768:G:A	5.92752e-10	-0.494481	-1.80664
71779177	chr16:71779177:T:C	1.46015e-09	-2.4149e-10	-1.3996
71779180	chr16:71779180:C:G	4.61345e-09	-0.249162	-1.68486e-09
71779456	chr16:71779456:T:C	9.74805e-10	-2.4149e-10	-1.80366
71779877	chr16:71779877:G:T	7.14802e-10	-0.400767	-1.71312
71780056	chr16:71780056:C:T	6.4884e-09	1.40794	-1.31606
71780463	chr16:71780463:C:T	4.71619e-09	-2.4149e-10	-0.227137
71781381	chr16:71781381:T:C	1.5653e-09	-2.4149e-10	-1.33006
71781487	chr16:71781487:T:C	1.56739e-09	-2.4149e-10	-1.32873
71782010	chr16:71782010:C:T	4.55488e-10	-1.04092	-1.5236
71782288	chr16:71782288:G:A	6.23472e-10	-0.462768	-1.78782
71782762	chr16:71782762:AG:A	4.12227e-09	-2.4149e-10	-0.361733
71782996	chr16:71782996:G:A	3.82842e-10	-1.04179	-1.69648
71783077	chr16:71783077:CTTTAT:C	1.15102e-09	-2.4149e-10	-1.63749
71784597	chr16:71784597:C:T	3.91723e-09	-2.4149e-10	-0.412752
71784787	chr16:71784787:G:T	1.02334e-09	-2.4149e-10	-1.75506
71785243	chr16:71785243:G:T	9.93231e-10	-2.4149e-10	-1.78493
71785678	chr16:71785678:G:A	6.73553e-10	-0.404291	-1.76903
71785744	chr16:71785744:T:C	9.71953e-10	-2.4149e-10	-1.80659
71786045	chr16:71786045:T:C	9.71838e-10	-2.4149e-10	-1.8067
71786608	chr16:71786608:G:A	1.683e-09	-1.25756	-1.68486e-09
71786748	chr16:71786748:C:T	1.39042e-09	-1.44853	-1.68486e-09
71786940	chr16:71786940:C:T	1.69815e-09	-2.4149e-10	-1.2486
71787356	chr16:71787356:T:C	1.15949e-09	-2.4149e-10	-1.63015
71787897	chr16:71787897:A:T	2.32574e-10	-1.47461	-1.76208
71788198	chr16:71788198:T:A	3.81123e-10	-0.992426	-1.75035
71789100	chr16:71789100:T:C	1.5653e-09	-2.4149e-10	-1.33006
71789214	chr16:71789214:T:C	3.77472e-10	-1.07446	-1.67794
71789541	chr16:71789541:A:T	4.49195e-09	-2.4149e-10	-0.27585
71790051	chr16:71790051:A:G	1.07439e-09	-2.4149e-10	-1.70638
71790268	chr16:71790268:C:T	8.0399e-09	1.88537	-1.57909
71790293	chr16:71790293:C:A	1.84517e-09	-2.4149e-10	-1.16556
71790664	chr16:71790664:C:A	1.75085e-09	-2.4149e-10	-1.21803
71790682	chr16:71790682:G:A	9.71933e-10	-2.4149e-10	-1.80661
71790811	chr16:71790811:C:T	5.70321e-10	-0.572429	-1.76727
71791542	chr16:71791542:A:G	4.31405e-10	-0.942633	-1.67621
71791876	chr16:71791876:C:T	1.00948e-09	-2.4149e-10	-1.7687
71791948	chr16:71791948:G:C	6.46289e-10	-0.453964	-1.76068
71791990	chr16:71791990:G:A	1.56625e-09	-2.4149e-10	-1.32945
71792095	chr16:71792095:G:A	9.45864e-09	2.05402	-1.58523
71792122	chr16:71792122:T:C	1.55576e-07	3.26899	-1.68486e-09
71792162	chr16:71792162:G:A	1.56262e-09	-2.4149e-10	-1.33177
71792425	chr16:71792425:T:G	1.56507e-09	-2.4149e-10	-1.33021
71792682	chr16:71792682:C:T	3.46951e-09	-0.534126	-1.68486e-09
71793086	chr16:71793086:C:A	9.75398e-10	-2.4149e-10	-1.80305
71793162	chr16:71793162:G:C	6.99951e-09	-2.4149e-10	0.167702
71793847	chr16:71793847:C:T	3.10252e-09	-0.645923	-1.68486e-09
71793889	chr16:71793889:T:C	3.02823e-08	0.289766	1.34266
71793896	chr16:71793896:T:C	4.36302e-10	-0.80181	-1.80575
71794630	chr16:71794630:T:C	4.87541e-09	-0.193933	-1.68486e-09
71794671	chr16:71794671:A:G	1.55805e-09	-2.4149e-10	-1.3347
71794713	chr16:71794713:C:T	6.5558e-10	-0.444362	-1.75601
71796893	chr16:71796893:G:A	4.37623e-09	-2.4149e-10	-0.301951
71797440	chr16:71797440:T:A	5.9326e-09	1.4737	-1.47138
71797538	chr16:71797538:C:T	9.76058e-10	-2.4149e-10	-1.80237
71797656	chr16:71797656:G:A	9.75704e-10	-2.4149e-10	-1.80273
71798145	chr16:71798145:TATC:T	4.56469e-09	-0.259786	-1.68486e-09
71798313	chr16:71798313:C:T	9.72965e-10	-2.4149e-10	-1.80555
71798849	chr16:71798849:C:T	4.35361e-09	-2.4149e-10	-0.307132
71799422	chr16:71799422:A:G	7.635e-08	2.55719	-1.68486e-09
71799429	chr16:71799429:C:T	4.67595e-10	-0.900073	-1.63822
71799625	chr16:71799625:G:A	1.20612e-09	-2.4149e-10	-1.59073
71800080	chr16:71800080:T:C	1.04832e-09	-2.4149e-10	-1.73095
71800224	chr16:71800224:AG:A	3.96602e-10	-0.896173	-1.80679
71800530	chr16:71800530:G:A	1.66325e-09	-2.4149e-10	-1.26936
71800756	chr16:71800756:G:A	4.60429e-09	-2.4149e-10	-0.25115
71800780	chr16:71800780:A:G	9.76507e-10	-2.4149e-10	-1.80191
71801050	chr16:71801050:T:C	5.39785e-10	-0.659584	-1.73514
71801174	chr16:71801174:G:A	4.10464e-09	-2.4149e-10	-0.36602
71801274	chr16:71801274:C:T	3.96142e-09	-2.4149e-10	-0.401534
71801340	chr16:71801340:A:C	6.15661e-10	-0.508578	-1.75462
71801608	chr16:71801608:G:T	9.71844e-10	-2.4149e-10	-1.8067
71801781	chr16:71801781:G:C	9.72363e-10	-2.4149e-10	-1.80616
71801961	chr16:71801961:C:T	1.57338e-09	-2.4149e-10	-1.32491
71802524	chr16:71802524:G:A	9.81171e-10	-2.4149e-10	-1.79715
71802569	chr16:71802569:A:G	1.01639e-09	-2.4149e-10	-1.76188
71803177	chr16:71803177:G:C	6.79087e-08	-2.4149e-10	2.44003
71803800	chr16:71803800:C:A	1.00282e-09	-2.4149e-10	-1.77532
71804568	chr16:71804568:C:T	9.88719e-10	-2.4149e-10	-1.78948
71804578	chr16:71804578:T:C	6.6053e-10	-0.5399	-1.65295
71804678	chr16:71804678:G:T	4.23566e-09	-2.4149e-10	-0.3346
71805171	chr16:71805171:G:A	9.9643e-10	-2.4149e-10	-1.78171
71805312	chr16:71805312:G:T	9.78056e-10	-2.4149e-10	-1.80033
71805341	chr16:71805341:G:A	1.23344e-09	-2.4149e-10	-1.56833
71805792	chr16:71805792:T:C	9.72199e-10	-2.4149e-10	-1.80633
71805821	chr16:71805821:G:A	9.83391e-10	-2.4149e-10	-1.79489
71806012	chr16:71806012:T:C	8.44956e-09	1.8387	-1.48272
71806036	chr16:71806036:A:T	5.21557e-09	1.32433	-1.45082
71806160	chr16:71806160:C:A	7.59691e-10	-1.6655	-0.387481
71806623	chr16:71806623:C:T	1.42022e-09	-1.42732	-1.68486e-09
71807105	chr16:71807105:C:A	3.5151e-09	-2.4149e-10	-0.52107
71807354	chr16:71807354:C:T	2.36169e-10	-1.51055	-1.7108
71807381	chr16:71807381:G:A	6.23449e-09	1.36479	-1.31283
71809477	chr16:71809477:T:C	1.06238e-09	-2.4149e-10	-1.71763
71809560	chr16:71809560:G:A	1.05195e-09	-2.4149e-10	-1.72749
71810212	chr16:71810212:A:G	2.68633e-09	-2.4149e-10	-0.789964
71810233	chr16:71810233:T:G	1.42015e-09	-2.4149e-10	-1.42737
71810291	chr16:71810291:G:A	1.53991e-09	-2.4149e-10	-1.34641
71810557	chr16:71810557:C:T	1.13846e-09	-1.64846	-1.68486e-09
71810979	chr16:71810979:G:A	1.38409e-09	-2.4149e-10	-1.45309
71811249	chr16:71811249:C:A	1.11998e-09	-1.66483	-1.68486e-09
71811283	chr16:71811283:C:T	5.50585e-09	1.3704	-1.44273
71811499	chr16:71811499:A:C	1.14324e-09	-1.64427	-1.68486e-09
71811695	chr16:71811695:C:T	7.24896e-09	-2.4149e-10	0.202721
71811773	chr16:71811773:G:C	4.75279e-10	-0.739728	-1.78226
71811864	chr16:71811864:A:G	1.73031e-09	-1.22984	-1.68486e-09
71812245	chr16:71812245:C:T	1.01801e-09	-2.4149e-10	-1.76029
71812672	chr16:71812672:A:G	3.93586e-10	-0.935037	-1.77556
71812945	chr16:71812945:A:G	2.22976e-09	-2.4149e-10	-0.976243
71813402	chr16:71813402:T:G	1.23608e-08	0.736393	-1.68486e-09
71814093	chr16:71814093:C:T	1.37413e-09	-2.4149e-10	-1.46032
71814716	chr16:71814716:T:C	4.4878e-09	-2.4149e-10	-0.276775
71815129	chr16:71815129:C:T	8.16599e-08	0.02484	2.59959
71815564	chr16:71815564:C:T	1.80482e-09	0.617608	-1.80528
71815761	chr16:71815761:G:A	1.22719e-09	-2.4149e-10	-1.57341
71815785	chr16:71815785:A:T	1.28209e-09	-2.4149e-10	-1.52965
71816071	chr16:71816071:C:T	1.59703e-09	0.487293	-1.79729
71816074	chr16:71816074:G:A	8.01736e-08	0.142914	2.46314
71816405	chr16:71816405:G:A	5.72327e-09	-2.4149e-10	-0.0335969
71816729	chr16:71816729:T:C	1.78358e-09	0.59586	-1.79537
71816813	chr16:71816813:G:A	1.3831e-09	-2.4149e-10	-1.45381
71817439	chr16:71817439:C:T	1.44721e-09	-2.4149e-10	-1.4085
71817982	chr16:71817982:C:A	1.36914e-09	-2.4149e-10	-1.46395
71818669	chr16:71818669:G:A	4.9611e-09	-2.4149e-10	-0.176511
71818678	chr16:71818678:C:T	1.36905e-09	-2.4149e-10	-1.46402
71819605	chr16:71819605:C:A	4.31506e-09	-2.4149e-10	-0.316026
71819918	chr16:71819918:C:T	1.02715e-09	-2.4149e-10	-1.75135
71820297	chr16:71820297:T:C	1.7351e-09	-2.4149e-10	-1.22707
71820367	chr16:71820367:T:G	1.1339e-09	-2.4149e-10	-1.65247
71820919	chr16:71820919:G:A	4.70636e-08	3.6375	-1.56414
71821882	chr16:71821882:G:A	1.20084e-09	-2.4149e-10	-1.59512
71822506	chr16:71822506:C:A	1.24521e-09	-2.4149e-10	-1.55884
71822634	chr16:71822634:C:T	1.08929e-09	-2.4149e-10	-1.69261
71822644	chr16:71822644:A:G	4.12114e-10	-0.861926	-1.80267
71822745	chr16:71822745:C:T	1.01792e-09	-2.4149e-10	-1.76038
71822824	chr16:71822824:T:C	1.01653e-08	0.33172	0.209124
71823348	chr16:71823348:A:G	1.05247e-09	-2.4149e-10	-1.727
71824359	chr16:71824359:G:C	9.13134e-08	3.95383	-1.21767
71824807	chr16:71824807:C:A	1.85867e-09	-2.4149e-10	-1.15827
71825445	chr16:71825445:T:C	1.14925e-09	-2.4149e-10	-1.63903
71825484	chr16:71825484:T:C	1.12711e-09	-2.4149e-10	-1.65848
71825582	chr16:71825582:A:G	8.83809e-08	0.929825	1.77369
71825787	chr16:71825787:G:A	3.87233e-09	1.12917	-1.55345
71825927	chr16:71825927:A:T	7.33876e-08	0.832068	1.68555
71825958	chr16:71825958:T:C	3.23188e-09	1.20173	-1.80681
71826105	chr16:71826105:G:A	8.47421e-08	0.904601	1.75687
71826483	chr16:71826483:A:C	1.61575e-09	-2.4149e-10	-1.29834
71826743	chr16:71826743:A:T	1.56509e-09	-2.4149e-10	-1.3302
71827033	chr16:71827033:A:G	2.61149e-09	-2.4149e-10	-0.818216
71827240	chr16:71827240:A:T	1.45133e-08	1.54632	-0.649391
71827541	chr16:71827541:T:C	3.31151e-09	0.168514	-0.749247
71827849	chr16:71827849:AG:A	1.15034e-09	-2.4149e-10	-1.63808
71828189	chr16:71828189:G:GGAAC	6.37917e-09	1.58587	-1.51098
71828230	chr16:71828230:A:C	5.20162e-07	6.19543	-1.71943
71828545	chr16:71828545:A:G	2.12128e-09	0.297028	-1.32315
71828827	chr16:71828827:T:C	9.78385e-10	-2.4149e-10	-1.79999
71829234	chr16:71829234:A:G	1.54308e-07	-2.4149e-10	3.26081
71829579	chr16:71829579:C:T	4.072e-08	0.824254	1.10433
71829724	chr16:71829724:A:G	1.15093e-09	-2.4149e-10	-1.63757
71829977	chr16:71829977:G:A	3.63388e-09	-0.487836	-1.68486e-09
71831470	chr16:71831470:G:T	1.18327e-09	-2.4149e-10	-1.60986
71831936	chr16:71831936:G:A	1.35705e-09	-2.4149e-10	-1.47282
71832099	chr16:71832099:T:C	1.07999e-07	2.90398	-1.68486e-09
71832557	chr16:71832557:G:A	1.4242e-08	1.50203	-0.623968
71832776	chr16:71832776:A:G	9.7231e-10	-2.4149e-10	-1.80622
71832784	chr16:71832784:A:G	9.72528e-10	-2.4149e-10	-1.80599
71832789	chr16:71832789:T:TC	9.79835e-10	-2.4149e-10	-1.79851
71833950	chr16:71833950:G:C	5.22733e-08	1.30063	0.877714
71834265	chr16:71834265:A:C	1.16039e-06	7.01714	-1.73876
71835195	chr16:71835195:G:A	2.07518e-09	-2.4149e-10	-1.04809
71835617	chr16:71835617:A:C	1.49069e-06	7.27686	-1.748
71835629	chr16:71835629:A:G	3.7185e-08	1.24188	0.595886
71835948	chr16:71835948:G:A	5.07668e-09	1.37025	-1.52373
71836129	chr16:71836129:T:A	3.33229e-07	5.51965	-1.48896
71836209	chr16:71836209:C:T	9.71834e-10	-2.4149e-10	-1.80671
71836456	chr16:71836456:C:T	6.33547e-09	-1.63202	1.70005
71836582	chr16:71836582:G:A	1.78152e-09	-2.4149e-10	-1.20067
71836797	chr16:71836797:G:A	4.33501e-09	0.561175	-0.872588
71836879	chr16:71836879:C:T	1.0553e-09	-2.4149e-10	-1.72431
71836896	chr16:71836896:G:A	1.46031e-09	-2.4149e-10	-1.39949
71837385	chr16:71837385:A:G	1.06051e-09	-2.4149e-10	-1.71939
71838649	chr16:71838649:C:T	1.4891e-09	-2.4149e-10	-1.37997
71838709	chr16:71838709:C:G	4.82054e-08	0.397683	1.69965
71838837	chr16:71838837:G:T	3.2734e-08	1.13352	0.576753
71839279	chr16:71839279:C:T	1.04062e-09	-2.4149e-10	-1.73832
71839372	chr16:71839372:T:A	2.97587e-09	-2.4149e-10	-0.687602
71839629	chr16:71839629:C:T	1.27297e-09	-1.53679	-1.68486e-09
71840957	chr16:71840957:C:T	2.30802e-08	1.00598	0.354858
71841029	chr16:71841029:G:C	1.71641e-09	-2.4149e-10	-1.23791
71841080	chr16:71841080:G:A	7.37133e-09	1.63341	-1.41395
71841136	chr16:71841136:C:T	2.4774e-06	-2.4149e-10	6.03683
71841178	chr16:71841178:C:T	2.09835e-09	-2.4149e-10	-1.03699
71841612	chr16:71841612:G:A	3.26462e-09	0.843962	-1.43895
71841991	chr16:71841991:A:T	2.40834e-09	-2.4149e-10	-0.899201
71843097	chr16:71843097:C:T	3.20194e-10	-1.6396	-1.27737
71843324	chr16:71843324:A:G	1.56281e-09	-2.4149e-10	-1.33165
71844063	chr16:71844063:G:A	1.03634e-09	-2.4149e-10	-1.74245
71844199	chr16:71844199:G:C	1.3246e-09	-2.4149e-10	-1.49703
71844237	chr16:71844237:A:C	9.77376e-10	-2.4149e-10	-1.80102
71844928	chr16:71844928:A:G	3.93244e-08	1.89371	-1.68486e-09
71845395	chr16:71845395:T:C	5.7922e-09	0.618127	-0.639752
71845769	chr16:71845769:G:A	3.94169e-09	1.40036	-1.80689
71845888	chr16:71845888:C:G	8.37018e-09	-2.4149e-10	0.346537
71845965	chr16:71845965:A:C	2.92864e-08	1.05061	0.54838
71846165	chr16:71846165:A:T	1.03595e-09	-2.4149e-10	-1.74282
71846911	chr16:71846911:G:T	1.02e-09	-2.4149e-10	-1.75833
71847062	chr16:71847062:T:C	2.9594e-08	1.06226	0.547174
71847127	chr16:71847127:A:G	3.87207e-09	1.36858	-1.79293
71847162	chr16:71847162:G:T	1.35592e-09	-2.4149e-10	-1.47366
71847212	chr16:71847212:A:G	1.53256e-09	-2.4149e-10	-1.3512
71847737	chr16:71847737:G:T	8.9724e-09	0.661198	-0.245182
71848109	chr16:71848109:T:C	1.01764e-09	-2.4149e-10	-1.76065
71848957	chr16:71848957:G:A	4.42934e-09	1.16162	-1.45151
71849368	chr16:71849368:G:A	2.39373e-09	-2.4149e-10	-0.905287
71849700	chr16:71849700:A:C	8.10414e-09	-2.4149e-10	0.314238
71850598	chr16:71850598:C:T	1.01665e-09	-2.4149e-10	-1.76163
71850677	chr16:71850677:T:C	7.22089e-09	-2.4149e-10	0.19884
71851520	chr16:71851520:A:G	2.89422e-09	1.06081	-1.77624
71852083	chr16:71852083:C:G	1.31054e-09	-2.4149e-10	-1.5077
71852568	chr16:71852568:G:A	1.37573e-09	-2.4149e-10	-1.45915
71852627	chr16:71852627:T:A	4.24266e-09	0.724427	-1.05737
71853536	chr16:71853536:A:G	1.28903e-09	-1.52424	-1.68486e-09
71853853	chr16:71853853:C:T	1.01928e-06	5.14871	-1.68486e-09
71856586	chr16:71856586:C:G	5.68815e-09	1.54868	-1.58843
71856647	chr16:71856647:G:A	6.85266e-09	1.25697	-1.11047
71857577	chr16:71857577:C:T	1.009e-09	-2.4149e-10	-1.76918
71857959	chr16:71857959:G:A	3.56781e-08	1.45921	0.337192
71858063	chr16:71858063:T:G	2.94287e-09	-2.4149e-10	-0.698754
71858077	chr16:71858077:TG:T	4.75801e-09	0.894146	-1.11246
71858081	chr16:71858081:T:G	3.3655e-08	1.73802	-1.68486e-09
71858222	chr16:71858222:G:A	8.34402e-09	-2.4149e-10	0.343407
71858379	chr16:71858379:T:TA	1.36494e-09	-2.4149e-10	-1.46702
71858485	chr16:71858485:C:T	2.14498e-09	-2.4149e-10	-1.01501
71858568	chr16:71858568:G:A	4.67338e-08	3.64858	-1.58225
71858595	chr16:71858595:A:C	5.69384e-09	1.31702	-1.35578
71858628	chr16:71858628:C:T	2.91792e-08	1.39848	0.196838
71858789	chr16:71858789:G:C	1.33289e-09	-2.4149e-10	-1.49079
71858998	chr16:71858998:T:C	8.35637e-09	-2.4149e-10	0.344886
71859275	chr16:71859275:C:T	1.02876e-09	-2.4149e-10	-1.74978
71859567	chr16:71859567:T:C	4.19625e-09	0.779672	-1.12362
71859595	chr16:71859595:G:A	5.17673e-09	1.4609	-1.59487
71860078	chr16:71860078:C:T	1.27169e-09	-1.53779	-1.68486e-09
71860480	chr16:71860480:A:G	3.46328e-09	-2.4149e-10	-0.535922
71860772	chr16:71860772:C:G	2.32914e-09	-2.4149e-10	-0.93264
71861874	chr16:71861874:C:T	9.71745e-10	-2.4149e-10	-1.8068
71862716	chr16:71862716:CT:C	1.27335e-06	7.17503	-1.80376
71862825	chr16:71862825:T:G	1.392e-09	-1.4474	-1.68486e-09
71863341	chr16:71863341:T:C	2.16067e-08	1.31443	-0.019563
71863496	chr16:71863496:T:C	2.14106e-08	1.74676	-0.461009
71863608	chr16:71863608:T:C	2.33572e-09	-2.4149e-10	-0.929819
71863783	chr16:71863783:C:T	1.938e-09	-2.4149e-10	-1.11648
71863944	chr16:71863944:C:T	1.50608e-09	-2.4149e-10	-1.36863
71864023	chr16:71864023:T:C	1.9207e-08	1.18117	-0.00402939
71864576	chr16:71864576:C:T	1.06229e-08	1.56515	-0.980274
71865286	chr16:71865286:G:A	6.51228e-09	1.17816	-1.08261
71865385	chr16:71865385:A:G	1.65752e-09	-2.4149e-10	-1.27281
71865683	chr16:71865683:G:A	4.05476e-09	1.40296	-1.78121
71866053	chr16:71866053:A:G	1.29227e-09	-2.4149e-10	-1.52173
71866570	chr16:71866570:AT:A	3.6584e-09	-0.481111	-1.68486e-09
71867745	chr16:71867745:T:C	4.00975e-09	1.39422	-1.78363
71868239	chr16:71868239:C:A	3.97841e-09	0.638556	-1.03581
71868829	chr16:71868829:T:C	2.98335e-09	-2.4149e-10	-0.685091
71869564	chr16:71869564:T:C	1.11528e-09	-2.4149e-10	-1.66904
71869971	chr16:71869971:G:C	1.50056e-09	-2.4149e-10	-1.3723
71870275	chr16:71870275:A:G	1.23979e-08	1.85055	-1.11116
71870974	chr16:71870974:G:A	3.25852e-09	1.18364	-1.78051
71871090	chr16:71871090:C:T	1.47128e-09	-2.4149e-10	-1.39201
71872000	chr16:71872000:T:G	1.00175e-09	-2.4149e-10	-1.77639
71872094	chr16:71872094:G:A	3.30303e-09	1.01008	-1.59338
71872126	chr16:71872126:C:T	1.31851e-09	-1.50164	-1.68486e-09
71872226	chr16:71872226:A:G	1.38427e-09	-2.4149e-10	-1.45296
71872276	chr16:71872276:T:G	1.13374e-09	-1.65261	-1.68486e-09
71873323	chr16:71873323:A:G	8.61839e-09	-2.4149e-10	0.375761
71873583	chr16:71873583:AG:A	2.56054e-07	3.76725	-1.68486e-09
71873658	chr16:71873658:T:A	4.98252e-09	1.47177	-1.64397
71874538	chr16:71874538:T:C	4.30163e-09	1.27037	-1.58951
71875004	chr16:71875004:C:T	1.46147e-09	-1.39869	-1.68486e-09
71875161	chr16:71875161:A:G	2.59519e-09	-2.4149e-10	-0.824478
71875327	chr16:71875327:G:A	7.66725e-09	1.49277	-1.23395
71876743	chr16:71876743:C:T	1.03989e-09	-2.4149e-10	-1.73903
71877295	chr16:71877295:C:T	4.01025e-09	1.18526	-1.57455
71877567	chr16:71877567:C:T	2.97743e-08	1.13298	0.482532
71877806	chr16:71877806:G:A	1.39217e-09	-1.44728	-1.68486e-09
71877876	chr16:71877876:C:T	1.76732e-09	-2.4149e-10	-1.20867
71877890	chr16:71877890:A:C	1.46524e-09	-1.39612	-1.68486e-09
71877956	chr16:71877956:T:A	7.55548e-09	1.58299	-1.33886
71878251	chr16:71878251:A:G	1.59866e-09	-2.4149e-10	-1.30897
71878299	chr16:71878299:G:A	1.15747e-09	-1.6319	-1.68486e-09
71878358	chr16:71878358:T:C	1.50572e-09	-1.36887	-1.68486e-09
71879065	chr16:71879065:G:A	1.03481e-09	-2.4149e-10	-1.74392
71880445	chr16:71880445:C:G	1.35509e-09	-2.4149e-10	-1.47427
71880656	chr16:71880656:T:C	1.70755e-09	-1.24308	-1.68486e-09
71880714	chr16:71880714:C:G	2.71021e-09	0.950002	-1.73111
71880789	chr16:71880789:G:C	1.34388e-09	-2.4149e-10	-1.48258
71880838	chr16:71880838:T:G	1.70677e-09	-2.4149e-10	-1.24354
71880882	chr16:71880882:A:G	8.7945e-07	6.72477	-1.72361
71881896	chr16:71881896:G:A	8.35546e-09	-2.4149e-10	0.344777
71882003	chr16:71882003:C:T	9.95954e-10	-2.4149e-10	-1.78219
71882018	chr16:71882018:C:T	1.20704e-08	0.950722	-0.2381
71882567	chr16:71882567:C:T	1.34578e-09	-2.4149e-10	-1.48116
71882704	chr16:71882704:C:T	1.04531e-09	-2.4149e-10	-1.73382
71883155	chr16:71883155:G:A	3.20333e-08	1.16704	0.521601
71884275	chr16:71884275:T:C	1.897e-08	0.719852	0.444869
71884772	chr16:71884772:T:C	9.65828e-09	1.69335	-1.20367
71886241	chr16:71886241:G:A	2.76584e-08	1.08164	0.460146
71886347	chr16:71886347:C:T	1.99528e-09	-1.08735	-1.68486e-09
71886656	chr16:71886656:T:C	6.01908e-09	1.64809	-1.63129
71886746	chr16:71886746:C:T	1.00235e-09	-2.4149e-10	-1.77579
71887880	chr16:71887880:A:G	7.79795e-09	1.91796	-1.64224
71888066	chr16:71888066:G:A	6.16886e-09	1.66609	-1.62471
71888270	chr16:71888270:A:C	1.38819e-09	-2.4149e-10	-1.45014
71888457	chr16:71888457:C:T	2.39829e-09	-2.4149e-10	-0.903383
71889278	chr16:71889278:C:G	3.00004e-08	1.0375	0.585576
71890181	chr16:71890181:T:C	2.47447e-09	-2.4149e-10	-0.872111
71890588	chr16:71890588:T:C	5.05157e-07	-2.4149e-10	4.44673
71891010	chr16:71891010:G:A	1.85953e-09	-1.15781	-1.68486e-09
71892434	chr16:71892434:T:A	2.16601e-09	-2.4149e-10	-1.00525
71893173	chr16:71893173:C:T	2.04304e-07	3.54147	-1.68486e-09
71893621	chr16:71893621:C:T	1.13688e-09	-1.64985	-1.68486e-09
71894162	chr16:71894162:G:A	1.13784e-09	-2.4149e-10	-1.64901
71894405	chr16:71894405:A:G	9.91656e-10	-2.4149e-10	-1.78652
71894450	chr16:71894450:T:C	2.88519e-09	-2.4149e-10	-0.718546
71894947	chr16:71894947:T:C	3.89398e-09	0.375688	-0.794393
71895748	chr16:71895748:C:T	1.34129e-09	-2.4149e-10	-1.48451
71896094	chr16:71896094:G:C	2.28366e-09	-2.4149e-10	-0.952357
71896904	chr16:71896904:A:G	2.84908e-08	0.92096	0.650484
71897008	chr16:71897008:T:C	8.56593e-09	-2.4149e-10	0.369655
71897316	chr16:71897316:G:A	3.77265e-09	0.422021	-0.872382
71897632	chr16:71897632:G:A	9.7773e-10	-2.4149e-10	-1.80066
71898092	chr16:71898092:T:C	2.64548e-10	-1.33724	-1.77063
71898534	chr16:71898534:A:G	1.12038e-09	-1.66447	-1.68486e-09
71898626	chr16:71898626:A:G	2.04875e-09	0.650644	-1.71155
71898771	chr16:71898771:G:A	2.87262e-09	-2.4149e-10	-0.722912
71898897	chr16:71898897:G:A	8.43972e-09	0.354811	-1.68486e-09
71899542	chr16:71899542:A:T	2.8074e-09	-0.74588	-1.68486e-09
71899744	chr16:71899744:C:G	6.11515e-09	0.0326314	-1.68486e-09
71899868	chr16:71899868:A:T	1.44829e-09	-1.40775	-1.68486e-09
71900202	chr16:71900202:C:T	2.17668e-08	0.781022	0.521226
71900230	chr16:71900230:G:A	1.0829e-09	-2.4149e-10	-1.69849
71900790	chr16:71900790:C:T	1.0971e-09	-2.4149e-10	-1.68547
71901219	chr16:71901219:T:A	1.50384e-09	-1.37012	-1.68486e-09
71901307	chr16:71901307:G:A	3.08834e-09	0.330736	-0.981239
71901529	chr16:71901529:A:T	1.00972e-09	-2.4149e-10	-1.76847
71901562	chr16:71901562:G:C	1.10662e-09	-2.4149e-10	-1.67683
71901691	chr16:71901691:T:C	1.19808e-09	-2.4149e-10	-1.59742
71902339	chr16:71902339:G:A	1.08875e-09	-2.4149e-10	-1.69311
71902350	chr16:71902350:A:G	3.12313e-09	1.08507	-1.72437
71902578	chr16:71902578:A:G	2.39828e-09	-2.4149e-10	-0.903385
71902830	chr16:71902830:A:G	1.04433e-06	6.94746	-1.77447
71903028	chr16:71903028:T:A	2.07678e-09	-2.4149e-10	-1.04732
71904469	chr16:71904469:C:G	6.13058e-09	1.60803	-1.57288
71904539	chr16:71904539:G:A	4.31044e-09	0.478584	-0.795683
71905251	chr16:71905251:G:T	1.10182e-09	-2.4149e-10	-1.68117
71905292	chr16:71905292:C:T	5.2439e-09	-2.4149e-10	-0.121072
71905402	chr16:71905402:C:CAG	4.32688e-08	1.17541	0.813889
71905892	chr16:71905892:A:T	1.19647e-09	-1.59876	-1.68486e-09
71906348	chr16:71906348:C:T	4.20919e-09	-2.4149e-10	-0.340867
71906842	chr16:71906842:C:T	1.5129e-09	-2.4149e-10	-1.36411
71907356	chr16:71907356:C:T	1.01365e-08	1.84404	-1.30604
71907523	chr16:71907523:C:T	9.7939e-10	-2.4149e-10	-1.79896
71907554	chr16:71907554:G:T	1.12832e-08	0.645174	-1.68486e-09
71907733	chr16:71907733:T:A	1.23604e-09	-2.4149e-10	-1.56623
71907795	chr16:71907795:A:T	2.40832e-08	1.00562	0.397751
71907883	chr16:71907883:G:A	2.13459e-09	-2.4149e-10	-1.01986
71907896	chr16:71907896:C:G	2.06538e-09	-2.4149e-10	-1.05282
71908009	chr16:71908009:A:T	2.92062e-06	7.80196	-1.60055
71908536	chr16:71908536:C:T	9.88039e-10	-2.4149e-10	-1.79017
71908711	chr16:71908711:T:C	1.02859e-09	-2.4149e-10	-1.74995
71909204	chr16:71909204:T:C	2.04497e-08	0.959635	0.280195
71909266	chr16:71909266:G:C	2.42603e-08	0.983661	0.427043
71909511	chr16:71909511:C:T	2.03625e-08	0.632539	0.603018
71909608	chr16:71909608:A:G	2.29738e-08	1.00952	0.346695
71909878	chr16:71909878:C:G	6.45381e-09	1.64051	-1.55398
71910094	chr16:71910094:T:C	9.93531e-10	-2.4149e-10	-1.78463
71910168	chr16:71910168:G:A	1.68238e-09	-2.4149e-10	-1.25793
71910322	chr16:71910322:A:G	1.07483e-09	-2.4149e-10	-1.70598
71910517	chr16:71910517:A:C	2.21385e-09	-0.983403	-1.68486e-09
71910828	chr16:71910828:GA:G	1.17275e-09	-2.4149e-10	-1.61878
71911944	chr16:71911944:G:C	9.51319e-09	1.94302	-1.46848
71912486	chr16:71912486:C:G	7.72276e-09	0.584776	-0.318742
71913831	chr16:71913831:G:A	4.75146e-09	1.57585	-1.79553
71913894	chr16:71913894:C:T	1.20712e-09	-2.4149e-10	-1.5899
71914138	chr16:71914138:A:G	1.1016e-09	-2.4149e-10	-1.68138
71914140	chr16:71914140:T:C	4.80411e-09	1.47531	-1.68398
71915260	chr16:71915260:C:T	4.66885e-09	1.25951	-1.49674
71915363	chr16:71915363:C:T	1.32438e-06	7.12676	-1.71619
71916298	chr16:71916298:A:G	2.5959e-10	-1.66623	-1.46056
71916547	chr16:71916547:C:T	4.94921e-09	1.48772	-1.66663
71916989	chr16:71916989:G:A	1.4115e-09	-2.4149e-10	-1.43349
71917191	chr16:71917191:G:T	3.48743e-09	1.14775	-1.67673
71917345	chr16:71917345:A:C	1.40327e-09	-2.4149e-10	-1.43933
71918451	chr16:71918451:G:C	3.25943e-09	0.405153	-1.00174
71918606	chr16:71918606:C:T	7.89512e-09	-1.65758	1.94569
71918711	chr16:71918711:G:C	3.09911e-08	0.785008	0.870555
71919446	chr16:71919446:C:T	1.62218e-09	-2.4149e-10	-1.29437
71920416	chr16:71920416:CAA:C	1.40585e-09	-2.4149e-10	-1.4375
71920547	chr16:71920547:C:T	1.09303e-09	-2.4149e-10	-1.68918
71920922	chr16:71920922:G:T	2.15602e-09	-2.4149e-10	-1.00988
71921182	chr16:71921182:C:T	2.77363e-09	0.910758	-1.66874
71921497	chr16:71921497:T:G	9.25595e-06	7.15574	0.199148
71923823	chr16:71923823:C:T	2.42913e-09	-0.890606	-1.68486e-09
71923850	chr16:71923850:T:C	6.8283e-09	1.62118	-1.47825
71924122	chr16:71924122:C:G	5.6991e-09	0.16662	-0.204449
71924149	chr16:71924149:A:G	1.06908e-08	1.96908	-1.37784
71924543	chr16:71924543:A:G	9.77835e-10	-2.4149e-10	-1.80055
71925175	chr16:71925175:G:C	4.76353e-09	1.5698	-1.78694
71925410	chr16:71925410:G:A	1.24167e-06	5.34608	-1.68486e-09
71925699	chr16:71925699:TGTA:T	1.06943e-09	-2.4149e-10	-1.71101
71925824	chr16:71925824:A:G	2.54428e-09	0.0875914	-0.93188
71927343	chr16:71927343:G:C	2.43843e-08	2.17354	-0.757741
71927436	chr16:71927436:T:C	1.58196e-08	0.344961	0.63815
71927632	chr16:71927632:A:C	1.99836e-09	-1.08581	-1.68486e-09
71928967	chr16:71928967:TGTAGCTCA:T	1.91962e-09	-2.4149e-10	-1.12601
71929173	chr16:71929173:G:C	1.19642e-09	-2.4149e-10	-1.59881
71929283	chr16:71929283:C:T	5.57514e-09	1.73532	-1.79514
71929579	chr16:71929579:C:T	9.73542e-10	-2.4149e-10	-1.80495
71930021	chr16:71930021:C:T	6.85472e-09	1.94407	-1.79727
71930025	chr16:71930025:A:G	1.04537e-09	-2.4149e-10	-1.73377
71930272	chr16:71930272:T:C	1.02929e-09	-2.4149e-10	-1.74927
71930399	chr16:71930399:C:T	6.07502e-09	-1.65622	1.68227
71930458	chr16:71930458:CAT:C	4.23016e-09	1.36779	-1.70369
71930902	chr16:71930902:C:T	1.92926e-08	2.55597	-1.37438
71931293	chr16:71931293:C:T	4.69904e-09	1.43092	-1.6617
71931395	chr16:71931395:T:C	1.09458e-09	-2.4149e-10	-1.68777
71932199	chr16:71932199:A:G	1.09752e-09	-2.4149e-10	-1.68508
71932720	chr16:71932720:ATCCGCTGGCTTC:A	6.12353e-07	4.63917	-1.68486e-09
71932754	chr16:71932754:T:C	9.72176e-10	-2.4149e-10	-1.80636
71933023	chr16:71933023:C:G	1.08288e-09	-2.4149e-10	-1.69851
71933696	chr16:71933696:T:G	1.6924e-09	0.0195246	-1.27151
71933815	chr16:71933815:A:AC	3.88417e-09	-2.4149e-10	-0.421228
71934024	chr16:71934024:C:T	8.03671e-09	2.09217	-1.78629
71934244	chr16:71934244:G:C	8.02082e-09	2.10463	-1.80073
71934831	chr16:71934831:G:A	1.4481e-09	-1.40789	-1.68486e-09
71934878	chr16:71934878:T:C	9.89637e-10	-2.4149e-10	-1.78855
71935214	chr16:71935214:T:C	2.55962e-09	-2.4149e-10	-0.83828
71936042	chr16:71936042:T:C	2.80476e-10	-1.4242	-1.6252
71936081	chr16:71936081:C:T	3.46507e-10	-1.03493	-1.80306
71936606	chr16:71936606:G:A	1.02728e-09	-2.4149e-10	-1.75122
71936758	chr16:71936758:C:T	1.02142e-09	-2.4149e-10	-1.75695
71937050	chr16:71937050:A:G	1.79593e-09	-2.4149e-10	-1.19261
71937116	chr16:71937116:C:T	1.08014e-09	-2.4149e-10	-1.70104
71937997	chr16:71937997:G:A	8.49276e-09	2.15228	-1.7912
71938157	chr16:71938157:G:A	5.87157e-07	6.34907	-1.75191
71938368	chr16:71938368:C:G	1.42166e-08	0.280703	0.595571
71938422	chr16:71938422:T:C	3.48824e-07	5.52847	-1.45204
71941397	chr16:71941397:A:G	6.1697e-09	1.70418	-1.66267
71941729	chr16:71941729:C:T	1.21655e-09	-2.4149e-10	-1.58212
71942132	chr16:71942132:T:C	3.92354e-09	-2.4149e-10	-0.411144
71942413	chr16:71942413:CTT:C	3.63312e-09	1.10495	-1.593
71943198	chr16:71943198:C:A	2.0817e-09	-2.4149e-10	-1.04496
71943337	chr16:71943337:G:C	1.08074e-09	-2.4149e-10	-1.70049
71943906	chr16:71943906:A:T	1.2533e-09	-2.4149e-10	-1.55236
71944688	chr16:71944688:A:G	1.22309e-08	2.53277	-1.80695
71944740	chr16:71944740:T:C	1.90256e-10	-1.66505	-1.77247
71945077	chr16:71945077:TAA:T	3.26868e-09	0.382008	-0.975758
71945094	chr16:71945094:C:T	1.17591e-07	0.593496	2.39558
71945444	chr16:71945444:C:T	1.76129e-09	-2.4149e-10	-1.21209
71945528	chr16:71945528:G:A	1.2854e-09	-2.4149e-10	-1.52707
71945656	chr16:71945656:C:T	6.96007e-09	-2.4149e-10	0.162052
71945809	chr16:71945809:C:G	1.44949e-09	-1.40692	-1.68486e-09
71946014	chr16:71946014:G:A	2.20564e-09	0.117226	-1.10435
71946299	chr16:71946299:AC:A	2.90296e-07	3.89276	-1.68486e-09
71946994	chr16:71946994:C:T	1.12613e-09	-2.4149e-10	-1.65935
71947088	chr16:71947088:T:G	1.73808e-09	-2.4149e-10	-1.22536
71947210	chr16:71947210:A:T	3.28506e-09	0.343824	-0.932575
71947315	chr16:71947315:T:G	5.95943e-09	1.78153	-1.7747
71947527	chr16:71947527:TTC:T	1.27636e-09	-2.4149e-10	-1.53412
71947677	chr16:71947677:C:A	3.07268e-09	-0.655587	-1.68486e-09
71947731	chr16:71947731:T:G	3.14187e-09	0.299891	-0.933211
71947753	chr16:71947753:T:G	3.41211e-09	0.378655	-0.929461
71947872	chr16:71947872:A:G	1.26203e-09	-1.54542	-1.68486e-09
71947907	chr16:71947907:A:G	3.7296e-09	0.391431	-0.853269
71948485	chr16:71948485:T:C	1.69205e-09	-2.4149e-10	-1.2522
71949308	chr16:71949308:C:T	9.81349e-10	-2.4149e-10	-1.79696
71949482	chr16:71949482:G:C	1.22536e-09	-2.4149e-10	-1.5749
71949873	chr16:71949873:G:C	3.57116e-09	1.27018	-1.77543
71950030	chr16:71950030:A:T	1.23031e-08	2.52787	-1.79616
71950575	chr16:71950575:A:G	1.26713e-09	-2.4149e-10	-1.54138
71950613	chr16:71950613:G:A	2.41201e-09	-2.4149e-10	-0.897677
71950976	chr16:71950976:C:G	5.94724e-09	-2.4149e-10	0.00479012
71951323	chr16:71951323:A:C	1.14879e-08	-1.40035	2.06351
71952174	chr16:71952174:C:T	9.6255e-09	0.486278	-1.68486e-09
71952315	chr16:71952315:T:C	1.15105e-09	-2.4149e-10	-1.63746
71952570	chr16:71952570:T:C	1.10573e-08	0.199282	0.425668
71952933	chr16:71952933:A:G	1.24015e-09	-2.4149e-10	-1.56291
71953047	chr16:71953047:A:G	4.80789e-07	0.942448	3.45484
71953096	chr16:71953096:G:A	5.55128e-07	6.2709	-1.72984
71953145	chr16:71953145:CAA:C	2.82271e-09	1.01594	-1.75637
71953436	chr16:71953436:C:T	1.23551e-09	-2.4149e-10	-1.56666
71953718	chr16:71953718:G:A	3.53166e-09	-2.4149e-10	-0.516371
71953823	chr16:71953823:C:T	2.2688e-08	-2.4149e-10	1.3437
71953952	chr16:71953952:G:A	1.5622e-08	0.620942	0.349599
71953976	chr16:71953976:G:A	1.26243e-08	2.5526	-1.79511
71954119	chr16:71954119:T:G	1.10528e-09	-2.4149e-10	-1.67804
71954154	chr16:71954154:A:G	3.11899e-09	-2.4149e-10	-0.640629
71954207	chr16:71954207:C:T	1.00296e-08	0.433823	0.0935842
71954321	chr16:71954321:G:A	8.31727e-10	-0.380182	-1.58221
71954484	chr16:71954484:G:A	1.26042e-08	1.26547	-0.509582
71954606	chr16:71954606:T:C	1.55638e-08	0.589205	0.377604
71954787	chr16:71954787:A:T	1.0863e-09	-2.4149e-10	-1.69536
71954829	chr16:71954829:T:G	9.35535e-10	-0.290555	-1.55422
71955514	chr16:71955514:G:A	4.93581e-09	0.523986	-0.705607
71956257	chr16:71956257:G:C	1.17941e-07	2.99205	-1.68486e-09
71956752	chr16:71956752:A:G	2.02104e-08	1.09722	0.130841
71956882	chr16:71956882:C:T	9.10615e-10	-0.241169	-1.6306
71956932	chr16:71956932:A:G	1.22384e-09	-2.4149e-10	-1.57615
71957691	chr16:71957691:G:T	1.61979e-09	-2.4149e-10	-1.29584
71957893	chr16:71957893:T:C	1.91252e-09	-2.4149e-10	-1.12972
71958173	chr16:71958173:G:T	8.32812e-09	2.14835	-1.80685
71958256	chr16:71958256:G:A	1.14886e-09	-2.4149e-10	-1.63936
71958685	chr16:71958685:G:A	1.47537e-09	0.405149	-1.79437
71958714	chr16:71958714:G:T	8.1452e-09	-2.4149e-10	0.319291
71958757	chr16:71958757:G:A	3.47997e-09	-0.531114	-1.68486e-09
71959174	chr16:71959174:G:A	8.0853e-10	-0.574821	-1.41585
71959739	chr16:71959739:A:G	7.96072e-07	0.839322	4.06223
71959766	chr16:71959766:A:G	5.23225e-10	-1.5391	-0.88678
71960552	chr16:71960552:G:C	9.47842e-09	1.42146	-0.95058
71960667	chr16:71960667:T:A	5.22407e-10	-1.51207	-0.915378
71960956	chr16:71960956:C:A	1.46886e-09	-2.4149e-10	-1.39365
71961033	chr16:71961033:A:G	3.31322e-10	-1.1491	-1.7337
71961428	chr16:71961428:T:C	4.98193e-10	-1.50189	-0.973015
71961523	chr16:71961523:G:A	5.29086e-10	-1.5293	-0.885445
71961528	chr16:71961528:A:G	3.38679e-10	-1.12918	-1.73166
71961566	chr16:71961566:C:CA	5.49877e-10	-1.49713	-0.879068
71962047	chr16:71962047:T:C	1.08081e-08	1.62364	-1.02148
71962090	chr16:71962090:A:T	9.20203e-10	-0.0672068	-1.79409
71962168	chr16:71962168:T:C	2.51111e-08	2.35354	-0.908369
71962187	chr16:71962187:G:A	1.01103e-09	-2.4149e-10	-1.76717
71962392	chr16:71962392:T:G	2.31843e-08	2.30298	-0.937641
71962473	chr16:71962473:A:G	1.69718e-09	-2.4149e-10	-1.24917
71962599	chr16:71962599:A:G	3.82489e-08	2.24903	-0.383051
71963114	chr16:71963114:G:A	1.00325e-09	-2.4149e-10	-1.77489
71963643	chr16:71963643:G:A	2.44294e-07	5.17637	-1.45614
71963963	chr16:71963963:C:G	3.60348e-08	1.96238	-0.156028
71964499	chr16:71964499:C:T	4.46567e-10	-1.01401	-1.57029
71964873	chr16:71964873:A:G	7.86049e-05	8.55955	0.9345
71964958	chr16:71964958:C:T	1.0006e-09	-2.4149e-10	-1.77753
71964978	chr16:71964978:C:G	1.0864e-09	-2.4149e-10	-1.69527
71964998	chr16:71964998:C:A	1.05872e-09	-2.4149e-10	-1.72107
71965690	chr16:71965690:G:A	1.97549e-07	4.26142	-0.753574
71966215	chr16:71966215:T:A	1.04587e-09	-2.4149e-10	-1.73329
71966296	chr16:71966296:C:G	2.1479e-07	4.40103	-0.809513
71966365	chr16:71966365:C:G	1.39564e-09	-2.4149e-10	-1.44479
71966606	chr16:71966606:T:G	1.07638e-08	-2.4149e-10	0.598055
71966670	chr16:71966670:G:C	9.72171e-10	-2.4149e-10	-1.80636
71966709	chr16:71966709:G:A	5.80892e-09	-2.4149e-10	-0.0187428
71967211	chr16:71967211:G:A	2.10057e-07	4.36121	-0.791972
71967237	chr16:71967237:G:A	3.29434e-09	1.14805	-1.73399
71967515	chr16:71967515:A:C	6.23077e-09	0.0513622	-1.68486e-09
71967730	chr16:71967730:A:G	1.95376e-07	4.26111	-0.764319
71968072	chr16:71968072:A:G	2.37812e-07	4.39367	-0.700329
71968206	chr16:71968206:G:T	1.63324e-07	5.10747	-1.78988
71968409	chr16:71968409:G:A	8.02313e-09	-0.855447	1.15964
71968664	chr16:71968664:T:C	2.38444e-07	4.46148	-0.765478
71969213	chr16:71969213:G:A	9.82759e-10	-2.4149e-10	-1.79553
71969555	chr16:71969555:T:G	1.46793e-06	7.32003	-1.80656
71969833	chr16:71969833:C:T	2.42246e-07	4.42931	-0.717495
71969941	chr16:71969941:G:C	1.04927e-09	-2.4149e-10	-1.73004
71970053	chr16:71970053:G:C	1.50811e-07	5.0238	-1.78591
71971055	chr16:71971055:G:C	1.1092e-09	-2.4149e-10	-1.6745
71971382	chr16:71971382:C:T	1.20984e-09	-2.4149e-10	-1.58765
71972172	chr16:71972172:C:T	7.40333e-09	-2.4149e-10	0.223793
71972299	chr16:71972299:C:T	1.17148e-09	-0.803921	-0.815948
71972332	chr16:71972332:A:G	3.88196e-07	0.370212	3.81316
71972462	chr16:71972462:T:C	2.49994e-09	-2.4149e-10	-0.861873
71972471	chr16:71972471:C:T	3.73037e-09	1.29537	-1.757
71972498	chr16:71972498:C:A	3.19925e-09	-2.4149e-10	-0.615223
71972632	chr16:71972632:C:T	5.22952e-09	-2.4149e-10	-0.123819
71972635	chr16:71972635:G:C	3.07987e-08	0.625282	1.02405
71973333	chr16:71973333:G:A	2.27168e-08	2.01765	-0.672686
71973500	chr16:71973500:C:T	7.11109e-09	-1.2386	1.42212
71973672	chr16:71973672:C:T	4.55428e-09	-1.2331	0.971031
71973950	chr16:71973950:C:T	4.36682e-09	-1.26864	0.964535
71974187	chr16:71974187:A:G	8.12524e-09	-2.4149e-10	0.316837
71974632	chr16:71974632:G:A	8.12524e-09	-2.4149e-10	0.316837
71974926	chr16:71974926:AGAT:A	6.17823e-08	0.115011	2.23047
71974955	chr16:71974955:G:A	5.8529e-08	0.101147	2.19024
71974980	chr16:71974980:T:C	1.03906e-09	-2.4149e-10	-1.73982
71975254	chr16:71975254:C:T	2.60398e-09	-2.4149e-10	-0.821097
71975458	chr16:71975458:C:T	1.43662e-09	-2.4149e-10	-1.41584
71976331	chr16:71976331:C:T	5.05885e-08	0.16882	1.97677
71976774	chr16:71976774:T:C	8.43869e-08	0.252204	2.40507
71977087	chr16:71977087:C:T	5.70762e-06	-2.4149e-10	6.87142
71977362	chr16:71977362:A:G	3.52874e-07	0.0124625	4.07551
71977540	chr16:71977540:G:C	1.25077e-09	-1.24555	-0.308824
71977551	chr16:71977551:G:A	4.78944e-08	0.114828	1.97603
71977612	chr16:71977612:G:C	1.22067e-09	-2.4149e-10	-1.57873
71977711	chr16:71977711:G:T	1.00188e-08	0.526327	-1.68486e-09
71978503	chr16:71978503:A:G	1.6807e-07	-0.129324	3.47557
71978505	chr16:71978505:A:G	7.56708e-09	-2.4149e-10	0.245669
71978609	chr16:71978609:A:G	2.60676e-08	0.286273	1.19628
71978873	chr16:71978873:C:T	5.4899e-08	0.21106	2.0163
71978940	chr16:71978940:T:C	1.40181e-09	-2.4149e-10	-1.44037
71978966	chr16:71978966:T:C	9.86876e-10	-2.4149e-10	-1.79135
71979201	chr16:71979201:C:T	5.07238e-08	0.160921	1.98734
71979984	chr16:71979984:C:A	1.57583e-09	-1.32336	-1.68486e-09
71980585	chr16:71980585:A:G	7.72543e-10	-1.50835	-0.527859
71980788	chr16:71980788:T:A	1.94299e-08	2.93812	-1.74944
71980967	chr16:71980967:G:A	2.87851e-07	0.0201379	3.86417
71981149	chr16:71981149:A:G	1.33607e-09	-2.4149e-10	-1.4884
71981199	chr16:71981199:C:T	5.25318e-09	-2.4149e-10	-0.119304
71981351	chr16:71981351:G:A	4.94829e-08	0.236795	1.88669
71981507	chr16:71981507:T:C	5.13683e-08	0.175321	1.98556
71981690	chr16:71981690:A:G	3.36684e-08	0.35422	1.3842
71981800	chr16:71981800:C:G	9.99633e-08	2.82667	-1.68486e-09
71981849	chr16:71981849:CT:C	2.16477e-09	-2.4149e-10	-1.00583
71981978	chr16:71981978:G:A	1.01745e-09	-2.4149e-10	-1.76083
71982448	chr16:71982448:A:G	3.44711e-08	0.20822	1.55376
71982449	chr16:71982449:C:T	3.92222e-09	-2.4149e-10	-0.411481
71982620	chr16:71982620:G:A	3.22187e-07	5.65946	-1.66246
71982665	chr16:71982665:T:C	3.05563e-06	-2.4149e-10	6.2466
71982796	chr16:71982796:A:G	6.36127e-08	0.454275	1.9204
71982821	chr16:71982821:T:C	1.04861e-09	-2.4149e-10	-1.73067
71983007	chr16:71983007:T:C	4.61536e-09	-1.13544	0.886696
71983399	chr16:71983399:A:G	3.59107e-08	0.265541	1.53736
71983523	chr16:71983523:G:A	1.44868e-09	-2.4149e-10	-1.40749
71983535	chr16:71983535:A:G	1.35681e-09	-2.4149e-10	-1.473
71983538	chr16:71983538:T:C	2.98151e-09	-1.43969	0.753978
71983596	chr16:71983596:G:C	5.08951e-09	-1.56712	1.41617
71983661	chr16:71983661:TTC:T	7.39151e-07	4.82736	-1.68486e-09
71984200	chr16:71984200:C:T	7.3446e-08	0.230046	2.28837
71984304	chr16:71984304:T:A	5.40741e-09	-2.4149e-10	-0.0903682
71984518	chr16:71984518:T:C	2.19575e-08	3.04119	-1.73022
71984872	chr16:71984872:A:C	1.70708e-08	2.80895	-1.74972
71984961	chr16:71984961:G:C	2.75386e-07	5.48889	-1.64885
71985202	chr16:71985202:AAAAC:A	1.6597e-09	-2.4149e-10	-1.2715
71985265	chr16:71985265:T:C	1.07658e-07	0.255771	2.64505
71985375	chr16:71985375:A:G	1.64146e-09	-2.4149e-10	-1.28255
71985810	chr16:71985810:T:C	1.06666e-09	-2.4149e-10	-1.71361
71985889	chr16:71985889:A:G	3.36616e-10	-1.46353	-1.40343
71986049	chr16:71986049:T:A	7.88151e-08	0.279161	2.3098
71986424	chr16:71986424:A:G	3.5018e-07	0.125305	3.955
71986828	chr16:71986828:A:G	1.37644e-07	0.0332632	3.11327
71987085	chr16:71987085:C:T	2.40187e-09	-0.901892	-1.68486e-09
71987191	chr16:71987191:A:G	1.97497e-09	-2.4149e-10	-1.09758
71987328	chr16:71987328:C:G	1.16225e-08	0.674808	-1.68486e-09
71987592	chr16:71987592:T:C	9.84885e-10	-2.4149e-10	-1.79337
71987841	chr16:71987841:A:C	3.52454e-10	-1.49041	-1.33056
71987868	chr16:71987868:T:C	2.60717e-07	0.158995	3.6263
71988086	chr16:71988086:C:A	2.18487e-07	0.336725	3.27186
71988142	chr16:71988142:G:A	5.44791e-10	-1.66195	-0.723546
71988166	chr16:71988166:G:A	9.39571e-09	0.462115	-1.68486e-09
71988529	chr16:71988529:T:C	1.46657e-09	-2.4149e-10	-1.39521
71988557	chr16:71988557:T:C	1.12533e-08	-1.09503	1.73756
71988635	chr16:71988635:C:T	1.79085e-08	-0.828443	1.93558
71988753	chr16:71988753:C:G	2.02446e-09	-2.4149e-10	-1.07284
71988818	chr16:71988818:A:G	1.42159e-09	-2.4149e-10	-1.42636
71988922	chr16:71988922:A:G	1.11652e-07	4.73415	-1.7969
71988967	chr16:71988967:A:G	2.10975e-08	-0.748638	2.01965
71989042	chr16:71989042:C:T	3.09398e-08	-0.957287	2.61119
71989136	chr16:71989136:G:A	2.0189e-09	-2.4149e-10	-1.07558
71989179	chr16:71989179:C:G	3.52719e-08	-0.847334	2.63228
71989431	chr16:71989431:G:T	1.90198e-09	-2.4149e-10	-1.13524
71989483	chr16:71989483:T:C	1.38391e-09	-2.4149e-10	-1.45323
71989734	chr16:71989734:C:A	2.90621e-08	-0.902906	2.4942
71989786	chr16:71989786:A:G	1.40734e-09	-2.4149e-10	-1.43644
71989983	chr16:71989983:G:A	1.12289e-09	-1.66223	-1.68486e-09
71990256	chr16:71990256:T:C	1.40754e-09	-2.4149e-10	-1.4363
71990440	chr16:71990440:T:C	2.00003e-08	1.21761	-1.68486e-09
71990591	chr16:71990591:G:A	1.33542e-08	2.52427	-1.71057
71991100	chr16:71991100:G:A	1.00036e-09	-2.4149e-10	-1.77778
71991178	chr16:71991178:G:A	2.69926e-07	-0.00190652	3.82192
71991434	chr16:71991434:C:T	1.22236e-09	-2.4149e-10	-1.57736
71991632	chr16:71991632:G:A	3.26996e-07	-0.0292756	4.04108
71991776	chr16:71991776:G:T	9.84248e-10	-2.4149e-10	-1.79401
71991814	chr16:71991814:A:C	1.5863e-08	0.985849	-1.68486e-09
71991860	chr16:71991860:A:C	2.96922e-07	0.289715	3.62562
71992291	chr16:71992291:T:A	1.44862e-08	-1.30961	2.20467
71992655	chr16:71992655:C:A	9.72789e-08	4.44817	-1.64873
71992718	chr16:71992718:A:G	3.33564e-09	-2.4149e-10	-0.573473
71993152	chr16:71993152:T:C	1.40025e-09	-2.4149e-10	-1.44148
71993292	chr16:71993292:T:A	1.42821e-08	-1.26079	2.14165
71993415	chr16:71993415:T:C	7.53809e-09	0.241832	-1.68486e-09
71993625	chr16:71993625:C:A	1.38556e-09	-2.4149e-10	-1.45204
71993820	chr16:71993820:G:A	1.52718e-09	-2.4149e-10	-1.35472
71994180	chr16:71994180:C:T	1.18459e-09	-1.60874	-1.68486e-09
71994213	chr16:71994213:G:A	2.39581e-10	-1.59427	-1.61273
71994321	chr16:71994321:T:C	7.51381e-10	-1.63308	-0.430901
71994536	chr16:71994536:A:G	1.01836e-09	-2.4149e-10	-1.75995
71994650	chr16:71994650:T:C	1.52982e-09	-2.4149e-10	-1.35299
71994713	chr16:71994713:A:G	2.02556e-10	-1.56912	-1.80575
71995031	chr16:71995031:T:G	9.66005e-09	2.23327	-1.74341
71995032	chr16:71995032:T:C	9.72885e-10	-2.4149e-10	-1.80563
71995157	chr16:71995157:G:A	2.72657e-09	-1.42126	0.646167
71995284	chr16:71995284:AC:A	9.08378e-09	-1.37758	1.80593
71995405	chr16:71995405:G:A	2.01057e-10	-1.57997	-1.80234
71995805	chr16:71995805:C:T	1.79197e-09	-2.4149e-10	-1.19482
71995898	chr16:71995898:C:G	3.86223e-10	-0.97378	-1.7557
71995913	chr16:71995913:G:C	1.68617e-09	-2.4149e-10	-1.25568
71996173	chr16:71996173:G:A	3.60805e-10	-1.63383	-1.16373
71996681	chr16:71996681:T:C	6.85606e-07	1.54649	3.20568
71996789	chr16:71996789:G:C	1.26673e-08	-1.29421	2.05509
71997163	chr16:71997163:C:T	1.22592e-08	-2.4149e-10	0.728135
71997206	chr16:71997206:T:C	5.49075e-09	-1.01836	0.943286
71997218	chr16:71997218:C:T	4.21729e-09	-2.4149e-10	-0.338946
71997273	chr16:71997273:T:C	1.9219e-09	-1.12482	-1.68486e-09
71997961	chr16:71997961:A:G	4.01795e-10	-1.07527	-1.61468
71998332	chr16:71998332:T:A	1.1477e-09	-1.16623	-0.474143
71998478	chr16:71998478:T:C	1.33338e-08	-2.4149e-10	0.812167
71998831	chr16:71998831:T:C	4.65981e-10	-1.01601	-1.52574
71998838	chr16:71998838:T:C	9.84068e-10	-2.4149e-10	-1.7942
71998894	chr16:71998894:A:C	1.40236e-08	-2.4149e-10	0.862604
71999042	chr16:71999042:C:T	3.7245e-09	-1.3401	0.876897
71999055	chr16:71999055:A:T	1.14623e-09	-1.04602	-0.595644
71999132	chr16:71999132:G:A	3.79396e-08	-1.34598	3.20384
71999446	chr16:71999446:A:G	2.81239e-09	-2.4149e-10	-0.744101
71999681	chr16:71999681:T:A	2.09184e-09	-1.04009	-1.68486e-09
71999722	chr16:71999722:AC:A	9.84769e-10	-2.4149e-10	-1.79349
72000091	chr16:72000091:C:A	1.52654e-09	-2.4149e-10	-1.35514
72000413	chr16:72000413:G:A	3.92389e-10	-0.974919	-1.73872
72000754	chr16:72000754:G:A	9.80332e-10	-1.04517	-0.752837
72000965	chr16:72000965:T:C	3.77697e-10	-1.00501	-1.74679
72001103	chr16:72001103:G:A	2.48638e-09	-2.4149e-10	-0.867312
72001183	chr16:72001183:T:C	4.96412e-10	-1.14612	-1.33237
72001322	chr16:72001322:G:A	1.41753e-09	-2.4149e-10	-1.42923
72001411	chr16:72001411:G:C	2.54517e-09	-1.39512	0.551183
72001499	chr16:72001499:T:C	9.88395e-10	-2.4149e-10	-1.78981
72001515	chr16:72001515:C:T	1.40785e-08	-2.4149e-10	0.866513
72001547	chr16:72001547:C:T	2.38454e-09	-2.4149e-10	-0.909133
72001821	chr16:72001821:C:G	3.86936e-08	1.87754	-1.68486e-09
72002358	chr16:72002358:T:A	1.91553e-09	0.165803	-1.29395
72002678	chr16:72002678:A:G	2.0416e-09	0.186892	-1.2513
72003307	chr16:72003307:A:C	4.45891e-10	-0.806199	-1.77962
72004102	chr16:72004102:G:A	3.87912e-10	-0.98892	-1.73619
72004171	chr16:72004171:C:A	1.62546e-09	-0.907678	-0.384671
72004464	chr16:72004464:T:C	4.13331e-10	-0.860374	-1.80127
72004525	chr16:72004525:C:T	8.7208e-09	0.387573	-1.68486e-09
72004657	chr16:72004657:A:G	1.1176e-09	-2.4149e-10	-1.66695
72004760	chr16:72004760:C:T	4.22475e-10	-0.858188	-1.78157
72004823	chr16:72004823:G:A	1.13492e-08	-2.4149e-10	0.651006
72005308	chr16:72005308:C:T	1.06164e-09	-1.02806	-0.690256
72005417	chr16:72005417:C:T	9.8672e-10	-2.4149e-10	-1.79151
72005496	chr16:72005496:G:T	9.92467e-10	-2.4149e-10	-1.7857
72005503	chr16:72005503:A:G	1.41607e-09	-2.4149e-10	-1.43025
72005547	chr16:72005547:T:C	1.68236e-09	-1.42865	0.170714
72005706	chr16:72005706:G:T	1.87712e-10	-1.66223	-1.78875
72006133	chr16:72006133:T:G	2.85575e-09	-0.520041	-0.208761
72006660	chr16:72006660:G:A	1.17769e-08	-2.4149e-10	0.688001
72007588	chr16:72007588:C:A	9.77021e-10	-2.4149e-10	-1.80138
72008529	chr16:72008529:T:C	4.62957e-10	-0.795173	-1.75309
72008736	chr16:72008736:A:G	9.42005e-10	-0.212327	-1.62555
72009061	chr16:72009061:G:A	9.80171e-10	-2.4149e-10	-1.79817
72009069	chr16:72009069:A:G	1.71484e-09	-2.4149e-10	-1.23882
72009096	chr16:72009096:C:A	9.79342e-10	-2.4149e-10	-1.79901
72009140	chr16:72009140:C:T	2.13784e-09	0.788356	-1.8067
72009389	chr16:72009389:G:C	2.19561e-08	-2.4149e-10	1.31091
72010106	chr16:72010106:A:G	1.25042e-09	-1.25652	-0.298137
72010339	chr16:72010339:G:C	9.3758e-09	0.974114	-0.514121
72010596	chr16:72010596:T:C	1.52833e-09	-2.4149e-10	-1.35396
72011024	chr16:72011024:CT:C	8.66283e-08	-1.64187	4.32536
72011538	chr16:72011538:G:C	1.20067e-08	-2.4149e-10	0.707331
72011863	chr16:72011863:TGAA:T	2.25815e-07	3.64158	-1.68486e-09
72011888	chr16:72011888:T:A	1.06686e-09	-2.4149e-10	-1.71342
72012302	chr16:72012302:G:A	1.03827e-09	-2.4149e-10	-1.74058
72012369	chr16:72012369:C:G	4.69602e-06	1.25033	5.426
72012562	chr16:72012562:A:G	7.29777e-08	-1.65188	4.16389
72013162	chr16:72013162:CTCT:C	1.57225e-07	-0.946577	4.22611
72013208	chr16:72013208:CCT:C	1.2389e-08	-2.4149e-10	0.738667
72013271	chr16:72013271:T:C	2.50398e-09	0.946675	-1.80693
72013387	chr16:72013387:G:A	1.40823e-06	-0.267644	5.7396
72013486	chr16:72013486:A:G	9.41744e-09	0.464425	-1.68486e-09
72013852	chr16:72013852:C:G	1.35623e-09	-0.782229	-0.6912
72013950	chr16:72013950:C:T	2.87291e-09	-2.4149e-10	-0.722812
72014433	chr16:72014433:T:C	4.3214e-07	-0.034309	4.32492
72014733	chr16:72014733:A:G	1.62396e-06	-0.00642264	5.62091
72015722	chr16:72015722:T:C	4.61153e-10	-0.936831	-1.61533
72015899	chr16:72015899:G:A	2.91758e-09	-2.4149e-10	-0.707383
72015900	chr16:72015900:A:T	1.3442e-06	-0.172665	5.59808
72016607	chr16:72016607:C:T	1.69018e-08	-2.4149e-10	1.04928
72017005	chr16:72017005:G:A	3.79064e-09	-0.445602	-1.68486e-09
72017046	chr16:72017046:C:A	1.02347e-09	-2.4149e-10	-1.75494
72017470	chr16:72017470:A:G	3.45215e-10	-1.05512	-1.7866
72017874	chr16:72017874:C:G	9.94204e-10	-2.4149e-10	-1.78395
72018135	chr16:72018135:C:G	7.45583e-10	-1.50498	-0.566746
72018400	chr16:72018400:A:G	3.66216e-07	5.92793	-1.80285
72018449	chr16:72018449:A:G	8.14623e-07	6.60913	-1.68454
72018466	chr16:72018466:G:C	9.12977e-09	-2.4149e-10	0.433402
72018726	chr16:72018726:G:A	9.2224e-09	-2.4149e-10	0.443497
72019058	chr16:72019058:C:T	6.6441e-10	-1.10705	-1.07994
72019069	chr16:72019069:T:G	1.1232e-08	-2.4149e-10	0.640633
72019242	chr16:72019242:T:C	3.09978e-09	-0.567011	-0.0797947
72020153	chr16:72020153:G:A	9.02586e-10	-1.55145	-0.329179
72020167	chr16:72020167:T:G	7.88945e-10	-1.55064	-0.46456
72020719	chr16:72020719:C:T	3.99981e-09	-2.4149e-10	-0.391891
72020993	chr16:72020993:C:T	1.20763e-09	-2.4149e-10	-1.58947
72021179	chr16:72021179:G:A	2.0047e-09	-1.08264	-1.68486e-09
72021437	chr16:72021437:C:A	1.25309e-09	-1.39834	-0.154177
72021633	chr16:72021633:A:C	1.47232e-08	-0.166726	1.07802
72021957	chr16:72021957:G:A	1.44519e-07	5.00023	-1.80496
72022485	chr16:72022485:G:A	1.00842e-09	-2.4149e-10	-1.76975
72023383	chr16:72023383:A:G	6.68165e-09	-0.247936	0.369162
72023522	chr16:72023522:C:T	1.16939e-09	-1.62166	-1.68486e-09
72024113	chr16:72024113:T:G	1.38866e-09	-1.4498	-1.68486e-09
72024603	chr16:72024603:G:A	1.08604e-09	-2.4149e-10	-1.6956
72024768	chr16:72024768:G:A	8.88436e-10	-1.41734	-0.479088
72024794	chr16:72024794:C:T	9.29397e-09	-2.4149e-10	0.451228
72024811	chr16:72024811:T:C	4.03783e-09	-2.4149e-10	-0.38243
72025213	chr16:72025213:C:T	1.04511e-09	-2.4149e-10	-1.73402
72025250	chr16:72025250:A:G	8.19331e-09	-0.175426	0.500607
72025370	chr16:72025370:T:C	7.45366e-09	-0.209828	0.440395
72025657	chr16:72025657:T:C	2.22585e-08	1.32459	-1.68486e-09
72027059	chr16:72027059:C:T	1.05671e-08	0.179608	0.4
72027090	chr16:72027090:G:A	1.09832e-08	-2.4149e-10	0.618232
72027142	chr16:72027142:G:A	1.12601e-09	-1.41926	-0.240198
72027360	chr16:72027360:A:G	9.7333e-10	-2.4149e-10	-1.80517
72028120	chr16:72028120:G:A	2.21026e-08	-0.117171	1.43473
72028768	chr16:72028768:G:A	1.19693e-08	-0.0611318	0.765337
72028803	chr16:72028803:C:T	3.2961e-08	1.71719	-1.68486e-09
72029028	chr16:72029028:G:A	2.51556e-09	-2.4149e-10	-0.855642
72029259	chr16:72029259:T:C	8.3738e-09	-0.314323	0.661293
72029452	chr16:72029452:A:G	1.014e-09	-2.4149e-10	-1.76424
72029515	chr16:72029515:G:A	3.12856e-09	-2.4149e-10	-0.637565
72029927	chr16:72029927:T:C	9.91635e-10	-2.4149e-10	-1.78654
72030358	chr16:72030358:C:T	1.34359e-09	-2.4149e-10	-1.48279
72031006	chr16:72031006:A:G	1.06954e-09	-1.44897	-0.261935
72032203	chr16:72032203:A:C	2.63483e-09	-1.17595	0.366635
72032543	chr16:72032543:T:G	3.15104e-07	3.97477	-1.68486e-09
72032980	chr16:72032980:C:T	1.08413e-09	-1.40374	-0.293616
72033087	chr16:72033087:T:C	1.06583e-08	-2.4149e-10	0.588198
72033364	chr16:72033364:A:G	6.82563e-09	1.86867	-1.72612
72033433	chr16:72033433:C:A	1.78578e-08	1.58446	-0.480163
72033623	chr16:72033623:A:G	1.07463e-09	-1.40182	-0.304341
72033929	chr16:72033929:G:T	3.08464e-09	-2.4149e-10	-0.651703
72034238	chr16:72034238:T:C	3.36702e-09	-2.4149e-10	-0.564111
72035212	chr16:72035212:T:C	4.47948e-09	-2.4149e-10	-0.27863
72035841	chr16:72035841:C:T	1.25712e-09	-1.54931	-1.68486e-09
72036230	chr16:72036230:C:T	9.45472e-09	-0.182274	0.650651
72037155	chr16:72037155:T:C	8.73847e-10	-0.82647	-1.08652
72037553	chr16:72037553:G:A	2.79438e-10	-1.57307	-1.48005
72037602	chr16:72037602:C:T	1.09523e-09	-1.48044	-0.206726
72039242	chr16:72039242:T:G	1.34548e-09	-2.4149e-10	-1.48138
72040408	chr16:72040408:C:G	3.22424e-08	1.69514	-1.68486e-09
72040419	chr16:72040419:C:T	2.81139e-10	-1.44436	-1.60268
72041442	chr16:72041442:A:G	5.68216e-07	-1.534	6.09836
72041694	chr16:72041694:A:T	1.6205e-06	7.33418	-1.72183
72041774	chr16:72041774:C:G	1.24156e-08	0.740813	-1.68486e-09
72042155	chr16:72042155:T:A	4.9493e-08	2.12369	-1.68486e-09
72042434	chr16:72042434:C:A	7.29568e-09	-2.4149e-10	0.209144
72042523	chr16:72042523:C:G	6.00815e-08	2.31756	-1.68486e-09
72043096	chr16:72043096:C:T	1.07437e-08	0.596179	-1.68486e-09
72044144	chr16:72044144:C:T	5.28463e-07	6.2555	-1.76366
72044683	chr16:72044683:C:G	1.21199e-09	-1.58587	-1.68486e-09
72044835	chr16:72044835:T:C	2.93485e-09	-2.4149e-10	-0.701483
72045008	chr16:72045008:G:A	1.87739e-08	-1.20854	2.36287
72045090	chr16:72045090:TG:T	4.07592e-06	8.23118	-1.69646
72045098	chr16:72045098:T:A	1.50371e-08	0.932384	-1.68486e-09
72045453	chr16:72045453:G:C	2.72974e-10	-1.35193	-1.72459
72045758	chr16:72045758:C:T	0.235931	11.393	6.10791
72045836	chr16:72045836:T:C	1.1526e-08	0.666464	-1.68486e-09
72046506	chr16:72046506:C:T	8.79993e-09	-0.602769	0.999374
72046730	chr16:72046730:C:T	1.08536e-09	-2.4149e-10	-1.69623
72048498	chr16:72048498:C:T	1.01272e-09	-2.4149e-10	-1.7655
72048755	chr16:72048755:A:G	6.67586e-09	-0.62275	0.743111
72048889	chr16:72048889:A:G	7.0417e-09	-0.607258	0.78097
72049419	chr16:72049419:G:A	5.88186e-09	-0.588011	0.581747
72049566	chr16:72049566:T:G	4.42641e-08	2.01204	-1.68486e-09
72049753	chr16:72049753:T:C	1.43841e-09	-1.4146	-1.68486e-09
72050235	chr16:72050235:T:G	9.06469e-09	-2.4149e-10	0.426249
72050260	chr16:72050260:G:A	1.86512e-09	-2.4149e-10	-1.15481
72051096	chr16:72051096:T:C	8.29058e-09	-2.4149e-10	0.336982
72051662	chr16:72051662:T:A	1.75419e-06	-1.41571	7.10733
72052422	chr16:72052422:T:C	1.88159e-09	-2.4149e-10	-1.14602
72052570	chr16:72052570:A:T	1.7252e-09	-2.4149e-10	-1.2328
72052635	chr16:72052635:A:T	1.48267e-06	-1.51725	7.04071
72052842	chr16:72052842:G:A	3.00904e-09	-2.4149e-10	-0.676517
72052847	chr16:72052847:A:G	5.3935e-09	-0.8046	0.711657
72053159	chr16:72053159:T:C	8.27974e-09	-2.4149e-10	0.335674
72053408	chr16:72053408:G:A	6.5141e-09	-0.706794	0.802625
72054328	chr16:72054328:T:C	2.75931e-09	-2.4149e-10	-0.763156
72054381	chr16:72054381:C:T	5.57284e-10	-1.63325	-0.729563
72054519	chr16:72054519:T:A	4.83578e-10	-0.710581	-1.7941
72054522	chr16:72054522:C:G	3.11406e-09	-2.4149e-10	-0.642212
72054562	chr16:72054562:A:C	0.0414789	-2.4149e-10	15.7626
72054568	chr16:72054568:A:G	2.06799e-10	-1.58187	-1.77227
72055266	chr16:72055266:G:A	9.45575e-09	-0.773177	1.24166
72055552	chr16:72055552:T:C	9.82141e-09	-0.827007	1.33343
72055785	chr16:72055785:A:G	1.44736e-08	0.894187	-1.68486e-09
72055841	chr16:72055841:A:G	1.03491e-08	-0.740857	1.29961
72059636	chr16:72059636:C:T	1.00514e-09	-2.4149e-10	-1.77302
72059991	chr16:72059991:G:A	3.83789e-08	1.86937	-1.68486e-09
72060449	chr16:72060449:G:A	3.29609e-08	1.71718	-1.68486e-09
72060755	chr16:72060755:C:T	9.86264e-10	-2.4149e-10	-1.79197
72061340	chr16:72061340:AG:A	9.82345e-10	-2.4149e-10	-1.79595
72061553	chr16:72061553:C:T	1.36292e-09	-1.33298	-0.135527
72061554	chr16:72061554:A:G	1.72805e-09	-1.41966	0.18852
72062328	chr16:72062328:G:A	1.17091e-09	0.154007	-1.77436
72063356	chr16:72063356:CA:C	1.34461e-09	-1.48204	-1.68486e-09
72063820	chr16:72063820:G:A	4.80142e-08	2.09336	-1.68486e-09
72065053	chr16:72065053:C:T	8.69428e-07	-1.5568	6.5465
72065342	chr16:72065342:T:A	1.56747e-08	-0.876974	1.85088
72065795	chr16:72065795:C:T	1.12739e-09	-1.4188	-0.239439
72066881	chr16:72066881:C:A	3.77689e-09	-0.752158	0.302922
72067266	chr16:72067266:T:C	1.35888e-08	-0.893522	1.72463
72068142	chr16:72068142:G:A	1.26579e-09	-1.54244	-1.68486e-09
72068284	chr16:72068284:G:A	5.68129e-09	1.405	-1.44596
72068914	chr16:72068914:G:C	1.8124e-09	-1.18349	-1.68486e-09
72069389	chr16:72069389:A:G	1.24297e-09	-2.4149e-10	-1.56064
72069510	chr16:72069510:A:G	8.86434e-07	-1.50591	6.51498
72071185	chr16:72071185:C:T	1.55185e-09	-1.20032	-0.138372
72071472	chr16:72071472:T:C	1.41591e-09	-1.47761	0.0472462
72071661	chr16:72071661:C:T	1.42985e-08	0.215224	0.666792
72071803	chr16:72071803:C:T	1.56429e-09	0.00197717	-1.33268
72072066	chr16:72072066:T:C	0.139051	11.0191	5.95308
72072125	chr16:72072125:C:T	1.63951e-09	-1.28374	-1.68486e-09
72073488	chr16:72073488:T:C	1.1812e-09	-2.4149e-10	-1.6116
72073761	chr16:72073761:G:A	4.606e-08	2.05181	-1.68486e-09
72073792	chr16:72073792:G:A	1.97705e-09	-1.09653	-1.68486e-09
72073966	chr16:72073966:C:T	3.50881e-09	-1.08576	0.562902
72074194	chr16:72074194:G:A	1.28697e-06	7.18884	-1.80693
72074788	chr16:72074788:A:T	1.67669e-09	-1.43529	0.173976
72074919	chr16:72074919:C:T	3.78981e-08	1.85676	-1.68486e-09
72074925	chr16:72074925:C:G	1.14515e-09	-1.6426	-1.68486e-09
72074987	chr16:72074987:C:CT	2.31299e-09	-2.4149e-10	-0.939597
72076882	chr16:72076882:T:C	1.92656e-09	-1.1224	-1.68486e-09
72076983	chr16:72076983:C:T	1.06072e-09	-2.4149e-10	-1.71919
72077757	chr16:72077757:C:T	9.7437e-10	-2.4149e-10	-1.8041
72078021	chr16:72078021:G:C	4.90579e-08	2.11486	-1.68486e-09
72078114	chr16:72078114:T:C	3.71378e-08	-1.65816	3.49465
72078353	chr16:72078353:C:T	9.72601e-10	-2.4149e-10	-1.80592
72078581	chr16:72078581:C:T	5.62273e-10	-1.65365	-0.700255
72079446	chr16:72079446:C:T	3.61374e-10	-1.06077	-1.73521
72080041	chr16:72080041:G:A	1.03437e-09	-2.4149e-10	-1.74435
72080103	chr16:72080103:C:T	0.581921	10.9623	7.44141
72080192	chr16:72080192:T:C	5.36067e-10	-1.16381	-1.23782
72080196	chr16:72080196:A:T	7.6876e-09	-2.4149e-10	0.261471
72081646	chr16:72081646:A:G	3.398e-10	-1.12524	-1.7323
72082361	chr16:72082361:T:C	1.69696e-09	-2.4149e-10	-1.2493
72082460	chr16:72082460:G:C	1.16659e-08	0.678534	-1.68486e-09
72082492	chr16:72082492:G:A	4.54373e-08	2.0382	-1.68486e-09
72082568	chr16:72082568:A:G	1.6168e-06	-1.52966	7.13973
72082959	chr16:72082959:T:C	1.01654e-09	-2.4149e-10	-1.76173
72082966	chr16:72082966:C:T	1.03437e-09	-2.4149e-10	-1.74435
72083174	chr16:72083174:T:C	1.74991e-06	-1.50621	7.19539
72083502	chr16:72083502:T:C	3.28941e-10	-1.16334	-1.72668
72083623	chr16:72083623:G:A	3.34631e-10	-1.14569	-1.72717
72083852	chr16:72083852:C:T	2.80803e-09	-0.882602	0.136947
72083876	chr16:72083876:A:G	2.88469e-09	-2.4149e-10	-0.718721
72084166	chr16:72084166:T:C	9.02819e-09	-2.4149e-10	0.422214
72084425	chr16:72084425:G:A	2.36961e-10	-1.45752	-1.76048
72084519	chr16:72084519:G:A	6.55202e-10	-1.22263	-0.978323
72085456	chr16:72085456:C:A	1.01615e-09	-2.4149e-10	-1.76212
72085523	chr16:72085523:T:C	1.41192e-09	-1.43318	-1.68486e-09
72085913	chr16:72085913:A:G	1.48626e-06	-1.38011	6.90599
72086730	chr16:72086730:G:C	1.11711e-09	-2.4149e-10	-1.66739
72086784	chr16:72086784:C:T	2.91575e-09	-2.4149e-10	-0.708012
72087059	chr16:72087059:A:T	5.28012e-10	-1.20478	-1.21199
72087129	chr16:72087129:T:C	1.36776e-09	-2.4149e-10	-1.46497
72088055	chr16:72088055:A:G	6.45025e-08	-1.65664	4.0452
72088244	chr16:72088244:G:A	2.38406e-08	-1.63477	3.02802
72088564	chr16:72088564:C:T	6.50794e-08	-1.65998	4.05745
72088807	chr16:72088807:A:T	6.37954e-08	-1.65872	4.03626
72088829	chr16:72088829:A:C	5.24479e-09	-0.120902	-1.68486e-09
72088862	chr16:72088862:A:G	5.45392e-10	-1.23721	-1.14717
72088866	chr16:72088866:G:A	2.17779e-06	-1.45946	7.36739
72089987	chr16:72089987:T:C	1.87399e-09	0.066559	-1.21663
72090258	chr16:72090258:A:G	2.96013e-08	-1.62805	3.23773
72090320	chr16:72090320:T:C	2.75313e-08	-1.63204	3.16923
72090412	chr16:72090412:T:C	1.59398e-09	-1.31191	-1.68486e-09
72090513	chr16:72090513:G:A	3.37154e-10	-1.13444	-1.73092
72090888	chr16:72090888:G:A	1.18426e-09	-1.60902	-1.68486e-09
72090972	chr16:72090972:C:A	1.01637e-09	-2.4149e-10	-1.7619
72091834	chr16:72091834:A:C	3.01284e-08	-1.63223	3.25956
72092015	chr16:72092015:G:A	4.85376e-10	-1.28523	-1.21574
72092164	chr16:72092164:T:C	2.56384e-08	-1.6324	3.09835
72092266	chr16:72092266:C:T	2.8417e-08	-1.62584	3.19468
72093179	chr16:72093179:T:C	7.2385e-08	-1.66255	4.16641
72093186	chr16:72093186:A:G	1.17452e-09	-2.4149e-10	-1.61728
72093893	chr16:72093893:G:A	1.01602e-09	-2.4149e-10	-1.76224
72094400	chr16:72094400:C:T	5.82198e-08	-1.61695	3.90304
72095846	chr16:72095846:T:C	4.91139e-08	-1.62071	3.73672
72095945	chr16:72095945:G:A	6.25709e-09	-2.4149e-10	0.055577
72096204	chr16:72096204:C:G	7.974e-09	0.298049	-1.68486e-09
72096226	chr16:72096226:T:C	2.99657e-10	-1.32355	-1.65971
72096304	chr16:72096304:C:G	4.89907e-08	-1.66359	3.77708
72097021	chr16:72097021:A:G	1.67941e-09	-2.4149e-10	-1.2597
72097841	chr16:72097841:ACT:A	2.10847e-08	-1.40704	2.67746
72098149	chr16:72098149:T:C	3.15859e-10	-1.27158	-1.65901
72098165	chr16:72098165:G:C	2.43177e-08	-1.53493	2.94799
72098230	chr16:72098230:C:T	5.08258e-07	6.1076	-1.65474
72098814	chr16:72098814:C:T	2.19515e-08	-1.54633	2.85703
72098957	chr16:72098957:G:A	1.75041e-09	-2.4149e-10	-1.21829
72099312	chr16:72099312:G:A	5.28659e-08	-1.62445	3.81408
72099426	chr16:72099426:C:T	3.05981e-09	-2.4149e-10	-0.659785
72099564	chr16:72099564:TCTC:T	2.24031e-08	-1.42035	2.75141
72100072	chr16:72100072:C:T	1.24597e-09	-2.4149e-10	-1.55823
72101115	chr16:72101115:T:C	1.26844e-06	-1.65914	7.02654
72101210	chr16:72101210:C:T	1.26047e-09	-1.54665	-1.68486e-09
72101808	chr16:72101808:C:G	5.26397e-08	-1.63282	3.81816
72102156	chr16:72102156:T:C	4.52174e-08	-1.63345	3.6668
72102255	chr16:72102255:G:T	3.33179e-10	-1.25892	-1.6183
72102332	chr16:72102332:T:C	8.29469e-09	-2.4149e-10	0.337477
72102449	chr16:72102449:CTT:C	4.42172e-09	-0.291609	-1.68486e-09
72102870	chr16:72102870:C:T	2.33688e-08	-1.55522	2.92849
72103662	chr16:72103662:G:A	1.96209e-08	-1.44852	2.64698
72103909	chr16:72103909:G:T	7.03011e-09	-2.4149e-10	0.172064
72104092	chr16:72104092:C:T	1.00574e-09	-2.4149e-10	-1.77242
72104213	chr16:72104213:G:T	2.22067e-08	-1.56227	2.88453
72104336	chr16:72104336:C:A	1.03598e-09	-2.4149e-10	-1.74279
72104668	chr16:72104668:C:T	1.1717e-09	-1.61968	-1.68486e-09
72105285	chr16:72105285:C:A	1.68472e-08	-1.56573	2.61177
72105497	chr16:72105497:T:C	2.27328e-09	0.111192	-1.06811
72105638	chr16:72105638:T:C	2.56747e-09	-0.835218	-1.68486e-09
72105768	chr16:72105768:T:G	6.44446e-10	-1.13266	-1.08484
72105790	chr16:72105790:C:T	1.27622e-09	-1.53424	-1.68486e-09
72106654	chr16:72106654:G:A	3.7826e-06	8.25509	-1.79506
72106947	chr16:72106947:G:A	2.53864e-09	-0.84651	-1.68486e-09
72107038	chr16:72107038:G:A	1.7586e-08	2.68198	-1.59302
72107463	chr16:72107463:G:A	6.50802e-09	-2.4149e-10	0.0948973
72107846	chr16:72107846:G:A	5.93697e-09	-2.4149e-10	0.00306136
72107951	chr16:72107951:T:A	1.09499e-09	-2.4149e-10	-1.68739
72108139	chr16:72108139:G:T	2.7811e-08	3.29025	-1.74296
72108212	chr16:72108212:T:G	4.69342e-10	-1.16865	-1.36592
72108696	chr16:72108696:C:A	1.27175e-08	-1.66425	2.42909
72109515	chr16:72109515:G:A	3.95377e-08	1.89912	-1.68486e-09
72109588	chr16:72109588:G:T	1.63631e-09	-2.4149e-10	-1.28569
72110385	chr16:72110385:A:G	1.25885e-08	-1.61323	2.36788
72110594	chr16:72110594:T:C	7.73158e-07	-1.5701	6.44245
72110818	chr16:72110818:G:GTAC	4.01376e-09	-2.4149e-10	-0.388409
72111505	chr16:72111505:T:C	2.02324e-09	-0.237047	-0.836392
72112542	chr16:72112542:C:G	1.01356e-06	-1.54034	6.68343
72112671	chr16:72112671:T:C	1.25617e-08	-1.57795	2.33046
72112739	chr16:72112739:G:A	1.16203e-08	0.674613	-1.68486e-09
72112767	chr16:72112767:C:A	3.99458e-08	1.90939	-1.68486e-09
72112920	chr16:72112920:TCTGA:T	4.40323e-08	2.00678	-1.68486e-09
72113287	chr16:72113287:C:T	3.21835e-08	3.48742	-1.79411
72113343	chr16:72113343:G:T	1.5134e-08	-1.62913	2.56794
72113532	chr16:72113532:G:C	4.96221e-08	2.1263	-1.68486e-09
72113572	chr16:72113572:GTT:G	1.31391e-06	-1.61398	7.0166
72113767	chr16:72113767:A:C	1.71365e-08	-1.6145	2.67757
72113932	chr16:72113932:TAAG:T	1.36262e-09	-2.4149e-10	-1.46873
72114084	chr16:72114084:G:A	7.74994e-09	2.06027	-1.79073
72114440	chr16:72114440:T:C	1.69876e-08	-1.59766	2.65201
72114621	chr16:72114621:C:CCAT	4.73358e-09	-2.4149e-10	-0.223456
72114623	chr16:72114623:A:C	9.98822e-10	-2.4149e-10	-1.77932
72115162	chr16:72115162:C:T	5.3988e-10	-1.66379	-0.730759
72115780	chr16:72115780:C:T	2.40038e-10	-1.53529	-1.66981
72116695	chr16:72116695:C:CTT	5.94445e-10	-1.64648	-0.651785
72117202	chr16:72117202:T:C	2.50845e-09	-0.576578	-0.281894
72117727	chr16:72117727:GTGT:G	1.92202e-10	-1.65082	-1.77653
72119034	chr16:72119034:C:T	5.13009e-10	-0.641688	-1.80391
72119336	chr16:72119336:T:A	7.79989e-09	-2.4149e-10	0.275971
72119577	chr16:72119577:C:T	7.24333e-09	-2.4149e-10	0.201943
72119619	chr16:72119619:G:A	6.5845e-07	4.25556	0.456188
72120111	chr16:72120111:C:T	4.55648e-09	-0.261588	-1.68486e-09
72120280	chr16:72120280:G:C	1.12339e-09	-1.66178	-1.68486e-09
72120288	chr16:72120288:G:A	1.91902e-09	-0.543406	-0.582918
72120562	chr16:72120562:C:T	3.13281e-08	1.66638	-1.68486e-09
72120610	chr16:72120610:C:T	2.75896e-08	1.79079	-0.251483
72121338	chr16:72121338:T:C	1.53367e-08	-0.249426	1.20154
72121341	chr16:72121341:C:T	1.49827e-09	-0.552317	-0.821513
72121342	chr16:72121342:G:A	2.28039e-09	-0.832281	-0.121509
72121734	chr16:72121734:C:G	1.2906e-09	-2.4149e-10	-1.52303
72121980	chr16:72121980:T:A	7.60138e-09	-2.4149e-10	0.250192
72122164	chr16:72122164:C:T	1.42294e-09	-0.667127	-0.758289
72122768	chr16:72122768:G:A	1.32934e-09	-2.4149e-10	-1.49345
72122773	chr16:72122773:T:C	3.12026e-08	1.66236	-1.68486e-09
72122943	chr16:72122943:T:G	5.18893e-09	-1.61495	1.48334
72123036	chr16:72123036:G:A	7.37757e-09	0.220307	-1.68486e-09
72123485	chr16:72123485:T:G	2.74616e-10	-1.2768	-1.79371
72124178	chr16:72124178:C:T	1.8615e-09	-1.6149	0.458141
72124307	chr16:72124307:G:A	3.32988e-09	-2.4149e-10	-0.575201
72124540	chr16:72124540:T:A	1.25693e-09	-2.4149e-10	-1.54946
72124578	chr16:72124578:C:T	1.53006e-09	0.248605	-1.60143
72124594	chr16:72124594:C:T	2.66927e-09	-0.622613	-0.173718
72124776	chr16:72124776:G:A	7.15978e-09	0.190341	-1.68486e-09
72125021	chr16:72125021:C:A	5.23149e-10	-0.689477	-1.73655
72125051	chr16:72125051:T:C	7.74849e-07	-1.65881	6.53334
72125146	chr16:72125146:G:A	1.68861e-09	-1.25423	-1.68486e-09
72125403	chr16:72125403:G:A	1.12215e-09	-1.66289	-1.68486e-09
72125546	chr16:72125546:G:A	3.16501e-09	-2.4149e-10	-0.625981
72125776	chr16:72125776:C:T	7.11659e-09	-2.4149e-10	0.184291
72126425	chr16:72126425:C:T	3.10494e-09	-2.4149e-10	-0.645145
72128203	chr16:72128203:C:T	1.21863e-07	-1.56255	4.58731
72129795	chr16:72129795:A:G	1.00079e-09	-2.4149e-10	-1.77735
72131046	chr16:72131046:C:T	4.87391e-09	-0.194241	-1.68486e-09
72131719	chr16:72131719:C:T	5.6892e-09	-0.0395676	-1.68486e-09
72131925	chr16:72131925:A:C	9.36288e-09	-2.4149e-10	0.458616
72131957	chr16:72131957:C:T	5.04595e-10	-0.656464	-1.80567
72132087	chr16:72132087:C:T	9.35454e-07	-1.65861	6.7215
72133468	chr16:72133468:C:T	1.97798e-09	-2.4149e-10	-1.09606
72133967	chr16:72133967:G:A	2.7422e-07	-1.66322	5.49901
72134137	chr16:72134137:T:C	1.06705e-09	-2.4149e-10	-1.71324
72134438	chr16:72134438:C:T	6.83282e-10	-1.62362	-0.535366
72135124	chr16:72135124:T:G	3.85388e-07	-1.65242	5.82853
72135363	chr16:72135363:T:G	1.81694e-07	-2.4149e-10	3.42418
72135373	chr16:72135373:T:G	1.88801e-09	-0.279094	-0.863523
72135391	chr16:72135391:T:G	1.00326e-09	-2.4149e-10	-1.77488
72135420	chr16:72135420:T:C	7.99209e-09	-2.4149e-10	0.300314
72135637	chr16:72135637:AG:A	1.92581e-09	0.125498	-1.24829
72136417	chr16:72136417:T:G	1.09143e-09	-2.4149e-10	-1.69065
72138367	chr16:72138367:G:A	1.93364e-09	0.264672	-1.38341
72138401	chr16:72138401:C:T	1.79735e-09	-0.707478	-0.484347
72138794	chr16:72138794:G:A	3.18926e-09	-2.4149e-10	-0.618348
72140879	chr16:72140879:T:C	7.2563e-08	2.50632	-1.68486e-09
72141133	chr16:72141133:C:T	3.51482e-09	-2.4149e-10	-0.521148
72141357	chr16:72141357:A:G	2.1099e-09	-0.699321	-0.332175
72142028	chr16:72142028:A:G	2.08084e-09	0.440119	-1.48548
72142099	chr16:72142099:A:T	5.84609e-09	-0.0123649	-1.68486e-09
72142761	chr16:72142761:A:G	3.95259e-09	-0.403766	-1.68486e-09
72142805	chr16:72142805:T:C	1.16016e-08	-2.4149e-10	0.673009
72142876	chr16:72142876:A:G	1.89364e-09	-2.4149e-10	-1.13964
72143161	chr16:72143161:C:T	4.91026e-10	-0.700391	-1.78901
72143843	chr16:72143843:C:T	4.70689e-10	-0.725612	-1.80608
72143887	chr16:72143887:C:T	4.734e-10	-0.721898	-1.80405
72144280	chr16:72144280:T:G	1.35223e-09	-1.47638	-1.68486e-09
72144297	chr16:72144297:A:G	2.66432e-07	-1.61714	5.42412
72144422	chr16:72144422:C:T	1.38529e-09	-1.45223	-1.68486e-09
72144584	chr16:72144584:T:A	2.67919e-08	3.30663	-1.79667
72144617	chr16:72144617:G:T	1.88065e-09	-2.4149e-10	-1.14652
72144752	chr16:72144752:GACAGAT:G	5.63128e-09	1.65999	-1.70979
72144964	chr16:72144964:C:T	1.11584e-09	-2.4149e-10	-1.66853
72144968	chr16:72144968:C:T	1.07389e-08	-2.4149e-10	0.595732
72145669	chr16:72145669:T:C	5.28791e-09	1.69183	-1.80455
72145800	chr16:72145800:G:A	1.71031e-09	0.166175	-1.40764
72146648	chr16:72146648:T:C	5.17039e-07	-1.62937	6.09935
72146956	chr16:72146956:C:A	3.22424e-09	-2.4149e-10	-0.60744
72146957	chr16:72146957:T:A	3.25166e-09	-2.4149e-10	-0.598973
72147036	chr16:72147036:A:G	1.00143e-08	-2.4149e-10	0.525879
72147056	chr16:72147056:G:A	1.24135e-09	-0.124219	-1.43772
72147177	chr16:72147177:T:C	1.0159e-08	-2.4149e-10	0.540218
72147461	chr16:72147461:C:T	1.42724e-09	-2.4149e-10	-1.42239
72147817	chr16:72147817:T:C	6.59236e-09	-1.11298	1.22075
72147829	chr16:72147829:T:A	6.11232e-09	1.68296	-1.6508
72147830	chr16:72147830:C:A	6.1315e-09	1.68561	-1.65031
72147945	chr16:72147945:T:C	1.38299e-09	-2.4149e-10	-1.45389
72148516	chr16:72148516:G:T	7.01171e-07	-1.59406	6.36868
72148665	chr16:72148665:C:T	2.04919e-09	-0.619806	-0.440889
72148842	chr16:72148842:T:C	1.02841e-08	-2.4149e-10	0.552463
72148943	chr16:72148943:G:A	1.3563e-09	-2.4149e-10	-1.47338
72149321	chr16:72149321:G:A	5.68114e-10	-0.54259	-1.80098
72149606	chr16:72149606:C:T	2.76321e-07	-1.21262	5.05605
72149644	chr16:72149644:G:A	1.00783e-09	-1.2194	-0.550943
72150050	chr16:72150050:A:G	4.4758e-09	-0.279453	-1.68486e-09
72150060	chr16:72150060:G:A	2.08838e-09	-0.855004	-0.186747
72150667	chr16:72150667:C:T	1.84722e-09	-0.566772	-0.597681
72150730	chr16:72150730:C:T	1.25949e-09	0.239318	-1.78675
72151084	chr16:72151084:A:C	4.8835e-08	-1.65006	3.76037
72151102	chr16:72151102:G:A	7.32766e-07	-1.5479	6.36659
72151775	chr16:72151775:C:T	7.0135e-10	-1.66471	-0.46818
72151916	chr16:72151916:T:TGCTGG	1.08823e-09	-2.4149e-10	-1.69359
72151974	chr16:72151974:T:G	8.0401e-09	1.99939	-1.69309
72152788	chr16:72152788:A:T	5.35215e-07	-1.54797	6.0525
72153458	chr16:72153458:G:GA	8.20051e-07	4.93123	-1.68486e-09
72153872	chr16:72153872:T:G	5.72907e-09	1.57684	-1.60942
72154477	chr16:72154477:T:C	5.88421e-09	-0.00586583	-1.68486e-09
72154784	chr16:72154784:C:T	4.43527e-10	-0.784174	-1.80696
72154929	chr16:72154929:T:C	2.88824e-08	-0.822752	2.40785
72154990	chr16:72154990:G:A	0.000992576	-2.4149e-10	12.0299
72155285	chr16:72155285:C:G	8.60389e-07	-1.51476	6.49401
72155705	chr16:72155705:A:G	3.72457e-09	0.887635	-1.35082
72155756	chr16:72155756:G:A	4.35144e-07	-1.57513	5.87266
72155828	chr16:72155828:A:C	4.21881e-10	-0.837968	-1.8032
72156110	chr16:72156110:C:T	5.63341e-10	-0.924266	-1.42774
72156285	chr16:72156285:C:T	5.27036e-09	0.0313505	-0.14739
72156754	chr16:72156754:T:C	4.26274e-10	-0.847859	-1.78295
72156867	chr16:72156867:C:T	1.59081e-09	-0.68671	-0.627185
72156958	chr16:72156958:C:T	1.03117e-07	2.85773	-1.68486e-09
72157076	chr16:72157076:C:G	1.62893e-09	-2.4149e-10	-1.29021
72157205	chr16:72157205:A:T	1.59135e-09	-0.438341	-0.875216
72157369	chr16:72157369:G:T	1.016e-09	-2.4149e-10	-1.76226
72158473	chr16:72158473:G:A	1.6757e-09	-0.687875	-0.574029
72158489	chr16:72158489:T:G	1.83779e-08	-2.4149e-10	1.13301
72158890	chr16:72158890:G:A	2.69362e-09	-0.683001	-0.104252
72159137	chr16:72159137:G:A	3.4192e-08	2.42913	-0.675278
72159443	chr16:72159443:T:C	1.02976e-07	2.85635	-1.68486e-09
72159623	chr16:72159623:A:T	1.95992e-09	0.510749	-1.61598
72160007	chr16:72160007:A:G	3.97112e-08	-0.415406	2.3189
72160426	chr16:72160426:T:C	1.40493e-07	-1.59055	4.75757
72160441	chr16:72160441:G:A	3.40557e-09	-2.4149e-10	-0.552726
72160864	chr16:72160864:A:C	1.72906e-08	2.69663	-1.6246
72161631	chr16:72161631:A:G	1.83743e-09	-2.4149e-10	-1.16977
72162101	chr16:72162101:T:A	1.84694e-09	-2.4149e-10	-1.16461
72162877	chr16:72162877:A:G	2.95414e-08	-0.838846	2.4465
72164152	chr16:72164152:C:T	1.3654e-08	2.56896	-1.73307
72164743	chr16:72164743:G:A	2.56204e-09	-0.845052	0.00771705
72165265	chr16:72165265:A:T	1.26862e-09	-2.4149e-10	-1.54021
72167301	chr16:72167301:T:C	2.20588e-10	-1.56598	-1.72361
72168621	chr16:72168621:T:C	3.81951e-09	-2.4149e-10	-0.438015
72168924	chr16:72168924:CA:C	9.98284e-10	-2.4149e-10	-1.77986
72169293	chr16:72169293:T:C	4.25114e-10	-0.951947	-1.68159
72169623	chr16:72169623:A:G	2.56748e-10	-1.40066	-1.73714
72169954	chr16:72169954:G:A	1.23806e-09	-1.56459	-1.68486e-09
72170161	chr16:72170161:T:C	1.19098e-08	-2.4149e-10	0.699226
72170170	chr16:72170170:T:A	3.28985e-09	-1.04868	0.461382
72170205	chr16:72170205:T:G	1.07301e-08	-2.4149e-10	0.594911
72170484	chr16:72170484:C:T	1.23818e-09	-2.4149e-10	-1.56449
72171122	chr16:72171122:GA:G	1.50087e-07	5.03838	-1.8053
72171772	chr16:72171772:T:C	1.48148e-09	-1.38509	-1.68486e-09
72172332	chr16:72172332:G:A	1.2995e-09	-1.51616	-1.68486e-09
72172941	chr16:72172941:C:T	3.46031e-09	1.26313	-1.79991
72173416	chr16:72173416:T:C	5.04867e-09	-0.74709	0.588077
72173521	chr16:72173521:A:G	2.98848e-09	1.11991	-1.80328
72173621	chr16:72173621:A:G	3.30624e-09	0.784476	-1.3668
72173856	chr16:72173856:C:T	1.5333e-09	-1.35072	-1.68486e-09
72173898	chr16:72173898:C:T	3.51023e-07	-1.66762	5.75034
72173944	chr16:72173944:G:A	3.5635e-09	1.09813	-1.60553
72174620	chr16:72174620:T:G	1.85033e-09	-2.4149e-10	-1.16278
72174761	chr16:72174761:C:T	7.3682e-09	-2.4149e-10	0.219036
72175902	chr16:72175902:T:C	1.18504e-09	-2.4149e-10	-1.60836
72176040	chr16:72176040:G:C	1.36089e-09	-2.4149e-10	-1.47
72176624	chr16:72176624:G:A	1.32065e-09	-1.50001	-1.68486e-09
72176674	chr16:72176674:T:C	1.92961e-09	-2.4149e-10	-1.12082
72177002	chr16:72177002:G:T	9.50343e-09	-2.4149e-10	0.473515
72178039	chr16:72178039:T:C	1.64749e-09	0.514301	-1.79319
72178085	chr16:72178085:T:G	2.18969e-06	0.655836	5.25754
72178182	chr16:72178182:T:C	1.35181e-08	-2.4149e-10	0.825892
72178423	chr16:72178423:T:G	1.62809e-09	-2.4149e-10	-1.29073
72180377	chr16:72180377:C:A	4.3522e-09	0.000805824	-0.308263
72180685	chr16:72180685:T:C	3.26862e-08	1.70881	-1.68486e-09
72180714	chr16:72180714:C:A	7.06135e-07	-1.4381	6.21977
72180959	chr16:72180959:C:T	5.55209e-10	-1.33667	-1.02988
72181075	chr16:72181075:C:T	4.94776e-07	6.21513	-1.78917
72181193	chr16:72181193:C:T	2.94846e-09	0.96869	-1.66554
72181242	chr16:72181242:A:T	1.83153e-09	-2.4149e-10	-1.17299
72181251	chr16:72181251:T:A	4.52738e-09	-0.267995	-1.68486e-09
72181253	chr16:72181253:A:G	3.61719e-10	-0.990186	-1.80484
72181707	chr16:72181707:T:C	1.80474e-09	-2.4149e-10	-1.18772
72182664	chr16:72182664:C:T	9.12489e-09	2.22759	-1.79472
72183039	chr16:72183039:C:A	1.78001e-09	-2.4149e-10	-1.20152
72183119	chr16:72183119:A:C	7.64621e-05	0.434999	9.03141
72183214	chr16:72183214:T:G	2.57372e-07	3.45272	0.319666
72183486	chr16:72183486:T:C	3.03725e-09	-0.653111	-0.0140742
72183714	chr16:72183714:T:G	1.03181e-09	0.0517423	-1.79857
72183782	chr16:72183782:G:A	1.31126e-09	0.179989	-1.68714
72184713	chr16:72184713:C:T	2.63178e-10	-1.30735	-1.80571
72185111	chr16:72185111:C:T	1.55645e-09	-1.33573	-1.68486e-09
72186085	chr16:72186085:T:C	1.72665e-09	-1.23791	0.00595167
72186425	chr16:72186425:T:C	9.23422e-09	2.18924	-1.74446
72186474	chr16:72186474:G:C	2.23547e-09	0.775353	-1.74904
72186915	chr16:72186915:C:G	8.70263e-09	2.09467	-1.70919
72187067	chr16:72187067:T:C	9.92384e-07	-1.25292	6.37489
72187181	chr16:72187181:C:T	1.22602e-09	-1.57437	-1.68486e-09
72187558	chr16:72187558:C:T	8.80397e-07	-1.36781	6.37005
72187565	chr16:72187565:A:G	6.92539e-10	-0.338699	-1.80683
72188085	chr16:72188085:G:A	8.74572e-10	-0.105187	-1.80697
72189035	chr16:72189035:G:A	8.63023e-09	2.12726	-1.75012
72189716	chr16:72189716:CTGAGACCA:C	4.90583e-09	-0.187713	-1.68486e-09
72190234	chr16:72190234:G:T	1.05312e-08	2.33887	-1.76266
72190239	chr16:72190239:T:G	8.68684e-09	2.1187	-1.73503
72190405	chr16:72190405:A:G	1.17906e-08	0.689163	-1.68486e-09
72190436	chr16:72190436:C:T	1.70685e-08	-1.62496	2.68406
72190595	chr16:72190595:G:A	1.46094e-09	-2.4149e-10	-1.39906
72190684	chr16:72190684:G:T	3.18699e-09	-0.915705	0.296642
72191288	chr16:72191288:A:T	9.92574e-10	-0.704266	-1.08133
72191415	chr16:72191415:G:A	1.55811e-09	0.211619	-1.54628
72191834	chr16:72191834:A:G	8.02715e-07	-1.3446	6.25446
72192419	chr16:72192419:T:G	1.07103e-06	-1.57784	6.77608
72192455	chr16:72192455:C:T	1.99802e-09	-2.4149e-10	-1.08598
72193499	chr16:72193499:T:C	6.2076e-07	6.39607	-1.74326
72195424	chr16:72195424:C:T	1.37099e-09	-1.46261	-1.68486e-09
72195633	chr16:72195633:T:C	2.31343e-09	-1.04596	0.106558
72195915	chr16:72195915:T:C	1.43436e-09	-2.4149e-10	-1.41742
72196213	chr16:72196213:C:T	2.01497e-08	1.10332	0.121737
72196362	chr16:72196362:G:A	7.36744e-07	-1.29803	6.12214
72197048	chr16:72197048:TCAAG:T	1.17043e-09	-2.4149e-10	-1.62077
72197169	chr16:72197169:T:C	4.79432e-08	2.09188	-1.68486e-09
72197344	chr16:72197344:T:A	4.0957e-09	1.33774	-1.70594
72198221	chr16:72198221:CAG:C	4.75858e-09	-2.4149e-10	-0.218189
72198990	chr16:72198990:G:A	5.59404e-09	-0.0564365	-1.68486e-09
72199296	chr16:72199296:TA:T	1.21583e-07	4.82943	-1.80697
72200573	chr16:72200573:C:T	1.29935e-08	0.248102	0.538212
72201602	chr16:72201602:C:A	1.06569e-09	-2.4149e-10	-1.71451
72201659	chr16:72201659:A:G	2.10573e-08	-0.651295	1.92041
72201861	chr16:72201861:T:G	5.21145e-09	-2.4149e-10	-0.12728
72202780	chr16:72202780:T:A	1.17758e-08	2.34315	-1.65524
72203057	chr16:72203057:G:A	7.51845e-09	1.91013	-1.6709
72203327	chr16:72203327:C:T	1.03511e-09	-2.4149e-10	-1.74363
72203636	chr16:72203636:T:G	3.8035e-10	-1.54242	-1.20238
72203776	chr16:72203776:T:C	1.92822e-09	-1.12154	-1.68486e-09
72204482	chr16:72204482:C:T	3.70651e-09	-2.4149e-10	-0.468047
72205174	chr16:72205174:G:A	1.19525e-08	2.15712	-1.45431
72205305	chr16:72205305:C:T	1.53306e-09	-2.4149e-10	-1.35087
72205532	chr16:72205532:G:T	6.10479e-10	-1.25563	-1.01602
72205745	chr16:72205745:T:C	2.65189e-08	1.49972	-1.68486e-09
72206434	chr16:72206434:C:T	1.69309e-09	-2.4149e-10	-1.25158
72207876	chr16:72207876:C:G	1.11979e-09	-1.665	-1.68486e-09
72208513	chr16:72208513:A:G	1.21499e-09	-2.4149e-10	-1.5834
72208987	chr16:72208987:T:C	1.28288e-09	-1.52903	-1.68486e-09
72209471	chr16:72209471:TATG:T	2.32756e-09	-2.4149e-10	-0.933318
72209725	chr16:72209725:A:G	1.9194e-07	-1.49877	4.97781
72210573	chr16:72210573:A:AC	1.1749e-09	-2.4149e-10	-1.61696
72210584	chr16:72210584:CTTTA:C	1.28425e-09	-2.4149e-10	-1.52796
72210973	chr16:72210973:G:A	1.12206e-09	-2.4149e-10	-1.66297
72210975	chr16:72210975:G:A	1.19838e-09	-2.4149e-10	-1.59717
72211034	chr16:72211034:T:C	1.19191e-09	-2.4149e-10	-1.60258
72211237	chr16:72211237:T:C	9.89998e-10	-2.4149e-10	-1.78819
72211286	chr16:72211286:A:T	2.76023e-07	-1.53674	5.37909
72211324	chr16:72211324:C:T	1.13527e-09	-1.65126	-1.68486e-09
72211343	chr16:72211343:G:C	9.73165e-10	-2.4149e-10	-1.80534
72211499	chr16:72211499:A:G	9.76465e-10	-2.4149e-10	-1.80195
72211540	chr16:72211540:G:A	2.18881e-09	-2.4149e-10	-0.994781
72211698	chr16:72211698:A:G	4.08555e-09	-1.62229	1.25161
72212185	chr16:72212185:A:G	9.94906e-09	-2.4149e-10	0.51934
72212856	chr16:72212856:G:A	1.00364e-09	-2.4149e-10	-1.7745
72213549	chr16:72213549:A:T	0.000298708	-2.4149e-10	10.8291
72213805	chr16:72213805:A:T	1.45334e-09	-1.40427	-1.68486e-09
72213977	chr16:72213977:T:C	1.24593e-09	-1.55826	-1.68486e-09
72214189	chr16:72214189:C:T	1.10011e-07	-1.46912	4.39156
72214231	chr16:72214231:A:G	8.44049e-08	-1.55362	4.21111
72214233	chr16:72214233:C:T	9.90467e-10	-2.4149e-10	-1.78772
72214409	chr16:72214409:T:C	2.17e-09	-2.4149e-10	-1.00341
72215011	chr16:72215011:T:C	7.58461e-09	0.247984	-1.68486e-09
72215231	chr16:72215231:G:T	3.03094e-09	-1.61917	0.949903
72215433	chr16:72215433:AG:A	1.2766e-09	-1.23467	-0.299264
72216318	chr16:72216318:T:G	2.59085e-10	-1.55257	-1.57617
72216652	chr16:72216652:A:G	3.7172e-09	-1.27784	0.812672
72216781	chr16:72216781:C:T	1.07241e-09	-2.4149e-10	-1.70823
72216989	chr16:72216989:C:T	1.16257e-09	-2.4149e-10	-1.62751
72217233	chr16:72217233:C:T	5.15369e-06	-0.914467	7.6838
72217389	chr16:72217389:A:T	5.94074e-07	2.80977	1.79909
72217497	chr16:72217497:G:A	2.13237e-09	-0.45498	-0.565924
72218038	chr16:72218038:C:T	3.80138e-10	-1.35379	-1.39157
72218198	chr16:72218198:G:A	6.65865e-09	1.85604	-1.73826
72218205	chr16:72218205:G:C	3.01824e-09	0.740915	-1.41438
72218341	chr16:72218341:T:C	1.03564e-09	-2.4149e-10	-1.74312
72218386	chr16:72218386:G:A	2.45814e-10	-1.62004	-1.56128
72218464	chr16:72218464:C:A	4.29993e-06	-1.59037	8.17858
72218645	chr16:72218645:A:T	2.0885e-09	0.47562	-1.51731
72218701	chr16:72218701:C:T	1.08772e-07	2.91111	-1.68486e-09
72219591	chr16:72219591:G:C	7.23477e-09	-2.4149e-10	0.200761
72221240	chr16:72221240:T:C	1.18192e-09	-2.4149e-10	-1.611
72221368	chr16:72221368:C:T	3.49242e-09	-0.527544	-1.68486e-09
72221591	chr16:72221591:A:C	9.71609e-10	-2.4149e-10	-1.80694
72221678	chr16:72221678:A:G	5.9171e-10	-1.57486	-0.728014
72221889	chr16:72221889:G:C	1.13877e-09	-1.64819	-1.68486e-09
72222083	chr16:72222083:G:A	1.28495e-09	-1.52742	-1.68486e-09
72222257	chr16:72222257:C:T	1.65922e-09	0.530081	-1.80187
72222451	chr16:72222451:G:C	3.05796e-10	-1.15637	-1.8066
72222995	chr16:72222995:T:A	1.43284e-09	0.388493	-1.80697
72223012	chr16:72223012:A:G	1.44769e-09	0.398673	-1.80684
72223641	chr16:72223641:A:G	1.67751e-08	2.61422	-1.57246
72223800	chr16:72223800:A:T	3.47431e-10	-1.63579	-1.19954
72224031	chr16:72224031:C:T	2.08491e-10	-1.5563	-1.7897
72224382	chr16:72224382:C:T	2.08074e-10	-1.54918	-1.79882
72224918	chr16:72224918:T:G	1.1839e-09	-1.60933	-1.68486e-09
72224932	chr16:72224932:A:G	2.13105e-09	-2.4149e-10	-1.02152
72225146	chr16:72225146:C:T	9.87352e-10	-2.4149e-10	-1.79087
72225461	chr16:72225461:G:A	1.18148e-09	-0.0798353	-1.53153
72225711	chr16:72225711:TAA:T	9.47823e-10	-1.47495	-0.356777
72225718	chr16:72225718:A:T	3.14547e-09	-0.632173	-1.68486e-09
72225819	chr16:72225819:G:C	9.68945e-10	-1.1846	-0.625082
72225857	chr16:72225857:G:C	5.71888e-09	-0.0343655	-1.68486e-09
72225992	chr16:72225992:C:A	7.20236e-09	2.00321	-1.80694
72226794	chr16:72226794:G:A	8.70856e-10	-1.33781	-0.578602
72226872	chr16:72226872:C:T	9.76673e-10	-2.4149e-10	-1.80174
72227092	chr16:72227092:A:G	6.79278e-09	1.93304	-1.79532
72227190	chr16:72227190:C:T	9.76203e-10	-2.4149e-10	-1.80222
72227516	chr16:72227516:T:A	1.2869e-09	-2.4149e-10	-1.5259
72227612	chr16:72227612:G:A	4.14889e-09	-0.355296	-1.68486e-09
72228056	chr16:72228056:C:T	1.08971e-09	-2.4149e-10	-1.69223
72228535	chr16:72228535:G:A	6.00877e-10	-0.685395	-1.60211
72228808	chr16:72228808:T:C	9.71948e-10	-2.4149e-10	-1.80659
72229092	chr16:72229092:A:T	1.4178e-09	-2.4149e-10	-1.42903
72229387	chr16:72229387:G:A	3.3182e-09	-0.578715	-1.68486e-09
72230066	chr16:72230066:C:T	1.59243e-08	-2.4149e-10	0.989707
72230536	chr16:72230536:C:T	2.5157e-09	-2.4149e-10	-0.855587
72231909	chr16:72231909:A:T	2.13069e-10	-1.57956	-1.74472
72232312	chr16:72232312:T:C	5.7101e-09	1.52568	-1.56158
72235029	chr16:72235029:C:T	4.63056e-09	-1.35255	1.10709
72238937	chr16:72238937:C:A	1.85451e-09	-2.4149e-10	-1.16052
72239476	chr16:72239476:G:A	2.25709e-09	-0.964059	-1.68486e-09
72239982	chr16:72239982:G:GATATACTC	9.81267e-10	-2.4149e-10	-1.79705
72240835	chr16:72240835:T:C	1.9386e-10	-1.61193	-1.80683
72241000	chr16:72241000:G:A	3.30728e-09	1.0118	-1.59381
72242584	chr16:72242584:T:C	1.12057e-09	-1.6643	-1.68486e-09
72242873	chr16:72242873:T:G	6.65951e-10	-0.585338	-1.59934
72242925	chr16:72242925:G:A	5.16295e-10	-0.635815	-1.8034
72243263	chr16:72243263:T:C	9.95757e-10	-0.0371054	-1.74528
72243750	chr16:72243750:G:A	1.76836e-09	-2.4149e-10	-1.20809
72244117	chr16:72244117:A:G	7.39614e-09	0.222821	-1.68486e-09
72244435	chr16:72244435:T:A	3.59443e-09	-2.4149e-10	-0.498751
72244762	chr16:72244762:T:G	1.31714e-09	-2.4149e-10	-1.50267
72244927	chr16:72244927:G:A	1.50596e-09	-0.116172	-1.25253
72245901	chr16:72245901:C:T	2.50977e-09	-2.4149e-10	-0.857948
72245953	chr16:72245953:A:G	5.01376e-10	-1.40033	-1.0682
72246974	chr16:72246974:C:A	9.78208e-10	-2.4149e-10	-1.80017
72247216	chr16:72247216:T:C	4.46305e-10	-1.47798	-1.10691
72247893	chr16:72247893:T:C	1.8095e-09	0.60348	-1.78857
72248271	chr16:72248271:T:C	1.22346e-09	0.217065	-1.79352
72248294	chr16:72248294:G:C	4.10062e-10	-1.43534	-1.23425
72249243	chr16:72249243:G:C	4.93642e-10	-0.677809	-1.80627
72249248	chr16:72249248:G:T	4.36448e-10	-1.39071	-1.21651
72249504	chr16:72249504:G:A	4.80591e-09	0.137606	-0.345897
72249639	chr16:72249639:G:A	7.0219e-10	-0.337695	-1.79399
72249650	chr16:72249650:C:G	9.70778e-10	-1.17834	-0.629454
72249683	chr16:72249683:T:G	6.33006e-10	-1.3886	-0.846813
72250316	chr16:72250316:T:A	5.0839e-10	-0.660781	-1.79386
72250585	chr16:72250585:A:G	5.61769e-10	-1.38856	-0.966246
72250891	chr16:72250891:G:A	9.80074e-10	-2.4149e-10	-1.79827
72250931	chr16:72250931:G:T	9.77628e-10	-2.4149e-10	-1.80076
72251140	chr16:72251140:A:C	1.32007e-09	-1.46269	-0.0377659
72251768	chr16:72251768:T:C	6.18072e-10	-0.588698	-1.67059
72252151	chr16:72252151:T:C	1.05747e-09	-2.4149e-10	-1.72226
72253044	chr16:72253044:A:G	1.12948e-09	-2.4149e-10	-1.65638
72254822	chr16:72254822:C:G	2.41101e-09	-2.4149e-10	-0.898093
72254877	chr16:72254877:T:C	4.14547e-09	-0.356122	-1.68486e-09
72255147	chr16:72255147:G:A	1.60656e-09	-2.4149e-10	-1.30404
72255156	chr16:72255156:T:G	5.6135e-10	-0.548588	-1.80696
72256465	chr16:72256465:G:T	4.43641e-10	-0.796543	-1.79433
72256516	chr16:72256516:T:C	1.00688e-09	-1.12748	-0.643798
72256689	chr16:72256689:A:G	2.33788e-09	-2.4149e-10	-0.928893
72256878	chr16:72256878:C:T	1.24402e-09	-1.55979	-1.68486e-09
72257833	chr16:72257833:A:G	9.62993e-10	-1.1575	-0.658351
72257929	chr16:72257929:C:T	2.42107e-09	-2.4149e-10	-0.89393
72257953	chr16:72257953:T:C	9.78158e-10	-2.4149e-10	-1.80022
72258098	chr16:72258098:A:T	2.33788e-09	-2.4149e-10	-0.928893
72258368	chr16:72258368:C:G	9.72241e-10	-2.4149e-10	-1.80629
72258867	chr16:72258867:T:G	9.72241e-10	-2.4149e-10	-1.80629
72258920	chr16:72258920:G:C	2.38539e-09	-0.908774	-1.68486e-09
72259042	chr16:72259042:G:C	1.88823e-09	0.65589	-1.79839
72259457	chr16:72259457:A:G	1.81518e-09	-2.4149e-10	-1.18195
72260233	chr16:72260233:T:C	2.07402e-09	-1.04865	-1.68486e-09
72260274	chr16:72260274:TGA:T	2.36397e-08	1.38479	-1.68486e-09
72260446	chr16:72260446:G:C	3.10072e-10	-1.16574	-1.78335
72260553	chr16:72260553:C:A	1.4178e-09	-2.4149e-10	-1.42903
72260724	chr16:72260724:G:C	1.15654e-09	0.0809349	-1.71364
72260735	chr16:72260735:T:C	1.16285e-09	-2.4149e-10	-1.62726
72260794	chr16:72260794:T:A	3.35452e-10	-1.07436	-1.79605
72261119	chr16:72261119:T:C	1.65606e-09	-2.4149e-10	-1.2737
72261198	chr16:72261198:A:G	1.83714e-09	-2.4149e-10	-1.16993
72261391	chr16:72261391:T:G	3.68804e-09	0.921954	-1.395
72261574	chr16:72261574:G:A	2.47876e-09	-0.87038	-1.68486e-09
72262549	chr16:72262549:T:C	3.31682e-10	-1.07714	-1.80458
72262562	chr16:72262562:C:T	9.90785e-10	-2.4149e-10	-1.7874
72262680	chr16:72262680:C:T	1.42576e-09	-2.4149e-10	-1.42343
72262694	chr16:72262694:T:C	1.05057e-08	0.573777	-1.68486e-09
72263743	chr16:72263743:A:C	2.84093e-10	-1.59734	-1.43925
72264603	chr16:72264603:A:G	1.92782e-09	-2.4149e-10	-1.12175
72264860	chr16:72264860:T:C	8.66693e-10	-1.40002	-0.521189
72265366	chr16:72265366:A:T	5.52484e-10	-1.24486	-1.12661
72265886	chr16:72265886:G:C	9.91246e-10	-2.4149e-10	-1.78693
72266038	chr16:72266038:G:A	4.66991e-10	-0.734728	-1.80486
72266490	chr16:72266490:G:A	1.02711e-09	-2.4149e-10	-1.75139
72266498	chr16:72266498:T:G	4.58793e-10	-1.38439	-1.17291
72266700	chr16:72266700:C:G	1.03236e-09	-2.4149e-10	-1.74629
72266747	chr16:72266747:G:A	2.05958e-09	-2.4149e-10	-1.05564
72266881	chr16:72266881:G:A	4.42246e-10	-0.789947	-1.80408
72267002	chr16:72267002:C:G	2.00087e-09	-2.4149e-10	-1.08455
72267573	chr16:72267573:C:G	1.79392e-09	-2.4149e-10	-1.19373
72267890	chr16:72267890:T:A	1.1229e-08	0.64036	-1.68486e-09
72268024	chr16:72268024:G:C	5.06318e-09	-0.156143	-1.68486e-09
72268364	chr16:72268364:T:A	1.02752e-09	-2.4149e-10	-1.75099
72268390	chr16:72268390:C:T	9.6105e-10	-0.0112554	-1.80661
72268514	chr16:72268514:A:T	1.65329e-09	-2.4149e-10	-1.27537
72269041	chr16:72269041:G:T	5.5788e-10	-1.25165	-1.1101
72269196	chr16:72269196:A:G	1.7857e-09	-2.4149e-10	-1.19833
72269283	chr16:72269283:T:G	1.14089e-09	-1.64633	-1.68486e-09
72269418	chr16:72269418:T:C	7.88534e-10	-0.249881	-1.76584
72269747	chr16:72269747:A:G	2.16595e-10	-1.63923	-1.66863
72269866	chr16:72269866:G:A	5.5161e-10	-0.570345	-1.80271
72270140	chr16:72270140:A:G	1.84065e-09	-2.4149e-10	-1.16802
72270940	chr16:72270940:C:T	9.81675e-10	-2.4149e-10	-1.79663
72271016	chr16:72271016:C:T	2.59287e-10	-1.47655	-1.65141
72271759	chr16:72271759:T:C	6.3419e-10	-1.22334	-1.01021
72273109	chr16:72273109:A:T	5.83297e-09	-0.0146113	-1.68486e-09
72273339	chr16:72273339:G:C	9.71764e-10	-2.4149e-10	-1.80678
72273493	chr16:72273493:C:T	4.11273e-10	-0.91749	-1.74915
72273631	chr16:72273631:A:G	9.84789e-10	-2.4149e-10	-1.79347
72273637	chr16:72273637:C:T	2.47601e-09	-0.871487	-1.68486e-09
72273943	chr16:72273943:G:A	6.19968e-10	-0.493336	-1.76289
72274732	chr16:72274732:T:A	3.59479e-10	-1.08998	-1.71126
72275308	chr16:72275308:C:T	1.2306e-09	-2.4149e-10	-1.57064
72277927	chr16:72277927:A:C	2.2582e-10	-1.66383	-1.60233
72278828	chr16:72278828:A:G	6.96503e-10	-0.485273	-1.65455
72278873	chr16:72278873:T:G	6.44095e-10	-0.417023	-1.80102
72279262	chr16:72279262:C:T	9.84766e-10	-2.4149e-10	-1.79349
72279663	chr16:72279663:G:C	1.45717e-09	-2.4149e-10	-1.40164
72280056	chr16:72280056:G:C	1.10092e-09	0.0576763	-1.73967
72280353	chr16:72280353:C:T	5.10738e-10	-1.27876	-1.17128
72280665	chr16:72280665:C:T	1.11691e-09	-1.66757	-1.68486e-09
72280955	chr16:72280955:C:G	9.88899e-10	-2.4149e-10	-1.7893
72280980	chr16:72280980:T:C	2.16761e-10	-1.58005	-1.72704
72281313	chr16:72281313:CAT:C	1.52922e-09	-2.4149e-10	-1.35338
72281432	chr16:72281432:G:T	1.46831e-09	-2.4149e-10	-1.39402
72281903	chr16:72281903:T:C	2.09595e-09	-2.4149e-10	-1.03813
72282181	chr16:72282181:C:T	6.18957e-10	-1.28521	-0.972652
72282872	chr16:72282872:T:C	9.96915e-10	-2.4149e-10	-1.78123
72284364	chr16:72284364:T:G	4.56842e-09	-0.258971	-1.68486e-09
72284467	chr16:72284467:T:C	3.07033e-09	1.03892	-1.69528
72285594	chr16:72285594:T:C	1.01799e-09	-2.4149e-10	-1.76031
72285617	chr16:72285617:C:T	1.33754e-09	-2.4149e-10	-1.4873
72285872	chr16:72285872:T:A	1.50421e-09	-2.4149e-10	-1.36987
72286950	chr16:72286950:C:T	2.0723e-09	-1.04948	-1.68486e-09
72287142	chr16:72287142:TACTG:T	7.80008e-10	-1.26372	-0.762866
72288477	chr16:72288477:G:T	2.60617e-10	-1.56033	-1.56251
72288823	chr16:72288823:A:G	2.0991e-10	-1.58356	-1.75566
72289399	chr16:72289399:A:G	1.91055e-10	-1.65576	-1.77757
72289668	chr16:72289668:C:T	1.50731e-09	-1.36781	-1.68486e-09
72289819	chr16:72289819:C:G	2.23484e-10	-1.65766	-1.61889
72291398	chr16:72291398:T:C	1.59848e-09	-2.4149e-10	-1.30909
72291774	chr16:72291774:G:A	1.12054e-09	-1.66432	-1.68486e-09
72292603	chr16:72292603:C:T	9.80223e-10	-2.4149e-10	-1.79811
72292762	chr16:72292762:A:G	9.75223e-10	-2.4149e-10	-1.80323
72292937	chr16:72292937:T:A	1.12211e-09	-1.66293	-1.68486e-09
72293596	chr16:72293596:T:G	7.15155e-10	-0.797709	-1.31568
72294019	chr16:72294019:A:G	9.60218e-10	-0.822664	-0.996069
72294277	chr16:72294277:G:A	1.0586e-09	-2.4149e-10	-1.72119
72294804	chr16:72294804:T:C	1.02071e-09	-2.4149e-10	-1.75764
72294875	chr16:72294875:T:C	3.96132e-10	-1.66108	-1.04306
72295611	chr16:72295611:C:T	4.59232e-10	-0.870115	-1.68622
72295752	chr16:72295752:A:C	1.02026e-09	-2.4149e-10	-1.75808
72295836	chr16:72295836:C:A	1.01414e-09	-2.4149e-10	-1.76409
72296057	chr16:72296057:A:G	5.36429e-10	-1.03188	-1.36908
72296479	chr16:72296479:T:C	1.32525e-09	-2.4149e-10	-1.49653
72296846	chr16:72296846:C:A	1.03692e-09	-2.4149e-10	-1.74189
72297037	chr16:72297037:T:A	4.61075e-09	-0.249748	-1.68486e-09
72297500	chr16:72297500:G:T	1.6019e-09	-0.502094	-0.804851
72297514	chr16:72297514:G:A	1.92807e-10	-1.62636	-1.79784
72298339	chr16:72298339:C:T	1.67453e-09	-2.4149e-10	-1.26261
72298463	chr16:72298463:C:G	9.96281e-10	-2.4149e-10	-1.78186
72298627	chr16:72298627:C:T	2.10385e-09	-1.03437	-1.68486e-09
72298926	chr16:72298926:T:C	3.27644e-09	-0.591382	-1.68486e-09
72298976	chr16:72298976:T:C	9.73044e-10	-2.4149e-10	-1.80546
72299219	chr16:72299219:A:C	6.80553e-10	-0.950223	-1.21276
72299228	chr16:72299228:G:A	2.40823e-10	-1.40159	-1.80024
72299447	chr16:72299447:T:C	5.83429e-09	-0.0143857	-1.68486e-09
72299677	chr16:72299677:G:A	1.86163e-10	-1.65249	-1.80678
72299696	chr16:72299696:T:C	9.70562e-10	-1.12132	-0.686695
72300127	chr16:72300127:TGTGTGGG:T	1.01492e-09	-2.4149e-10	-1.76333
72300471	chr16:72300471:C:T	1.41734e-09	-0.20302	-1.22634
72301436	chr16:72301436:G:A	1.06092e-09	-2.4149e-10	-1.719
72301746	chr16:72301746:G:A	1.65006e-09	-2.4149e-10	-1.27733
72302050	chr16:72302050:A:C	1.86864e-10	-1.65128	-1.80424
72302554	chr16:72302554:C:T	2.02635e-09	-1.0719	-1.68486e-09
72302582	chr16:72302582:C:G	1.84162e-10	-1.66501	-1.80507
72302643	chr16:72302643:T:C	1.01643e-09	-2.4149e-10	-1.76184
72303272	chr16:72303272:T:G	1.07368e-09	-2.4149e-10	-1.70704
72303968	chr16:72303968:T:C	1.05302e-09	-2.4149e-10	-1.72648
72304228	chr16:72304228:C:T	2.09487e-09	-2.4149e-10	-1.03865
72304275	chr16:72304275:A:G	9.7231e-10	-2.4149e-10	-1.80622
72304471	chr16:72304471:C:T	1.13528e-09	-0.684721	-0.966534
72304608	chr16:72304608:G:C	9.92829e-10	-1.66717	-0.118165
72304758	chr16:72304758:G:T	1.01622e-09	-2.4149e-10	-1.76205
72305525	chr16:72305525:A:G	1.83964e-10	-1.66456	-1.80659
72306356	chr16:72306356:T:C	1.45091e-09	-1.40595	-1.68486e-09
72306881	chr16:72306881:T:A	1.01559e-09	-2.4149e-10	-1.76267
72306909	chr16:72306909:A:G	1.01622e-09	-2.4149e-10	-1.76205
72307471	chr16:72307471:T:C	5.32655e-09	-0.105433	-1.68486e-09
72307490	chr16:72307490:T:C	1.47393e-09	-2.4149e-10	-1.39021
72307541	chr16:72307541:A:G	9.71892e-10	-2.4149e-10	-1.80665
72307723	chr16:72307723:G:C	1.24161e-09	-1.56173	-1.68486e-09
72307843	chr16:72307843:A:G	1.24032e-09	-0.677388	-0.885384
72308381	chr16:72308381:A:C	9.54335e-10	-1.03458	-0.790295
72308682	chr16:72308682:A:T	9.80085e-10	-2.4149e-10	-1.79825
72309070	chr16:72309070:G:C	1.49109e-09	-1.37863	-1.68486e-09
72309099	chr16:72309099:G:A	9.97087e-10	-2.4149e-10	-1.78106
72309398	chr16:72309398:G:A	2.05949e-09	-0.238064	-0.817614
72309952	chr16:72309952:C:A	1.74306e-09	-1.22249	-1.68486e-09
72310208	chr16:72310208:G:A	4.10419e-09	-0.469038	0.10291
72310460	chr16:72310460:A:G	1.5776e-08	-2.4149e-10	0.980349
72310952	chr16:72310952:T:C	1.81795e-09	-1.02144	-0.158983
72311268	chr16:72311268:A:T	2.51783e-09	-2.4149e-10	-0.854742
72311653	chr16:72311653:A:G	2.55717e-09	-0.839237	-1.68486e-09
72312023	chr16:72312023:C:T	9.9713e-10	-2.4149e-10	-1.78101
72312279	chr16:72312279:T:A	2.25002e-09	-0.367976	-0.599221
72312696	chr16:72312696:T:C	1.35124e-09	-0.999492	-0.47762
72312834	chr16:72312834:T:C	1.77346e-09	-2.4149e-10	-1.2052
72312949	chr16:72312949:A:G	1.33544e-09	-1.48888	-1.68486e-09
72313490	chr16:72313490:A:G	8.79027e-09	1.27176	-0.876257
72313502	chr16:72313502:G:C	4.20053e-09	-0.340894	-0.00203244
72314373	chr16:72314373:A:T	7.79671e-10	-1.61719	-0.409828
72314875	chr16:72314875:G:A	3.64492e-09	-0.619306	0.134503
72315137	chr16:72315137:G:A	1.32102e-09	-0.894171	-0.60556
72315188	chr16:72315188:G:C	4.46829e-09	-0.281132	-1.68486e-09
72315432	chr16:72315432:T:C	1.37681e-09	-0.990439	-0.467927
72316083	chr16:72316083:A:T	9.89448e-10	-2.4149e-10	-1.78875
72317432	chr16:72317432:G:C	2.39758e-09	-0.903676	-1.68486e-09
72317667	chr16:72317667:C:G	1.63808e-08	-2.4149e-10	1.01797
72318022	chr16:72318022:A:G	2.35369e-09	0.420936	-1.34309
72318282	chr16:72318282:G:A	2.34498e-09	-0.92586	-1.68486e-09
72318580	chr16:72318580:C:G	3.15905e-08	1.67472	-1.68486e-09
72318608	chr16:72318608:AATAAT:A	9.83494e-10	-2.4149e-10	-1.79478
72319020	chr16:72319020:A:T	1.2344e-09	-2.4149e-10	-1.56756
72319534	chr16:72319534:C:T	1.43545e-09	-1.41666	-1.68486e-09
72319676	chr16:72319676:C:G	1.96314e-10	-1.60283	-1.80334
72320045	chr16:72320045:A:G	1.89004e-10	-1.64328	-1.80085
72320130	chr16:72320130:C:T	1.1231e-09	-1.66205	-1.68486e-09
72321043	chr16:72321043:G:A	1.70681e-09	-2.4149e-10	-1.24351
72321101	chr16:72321101:G:A	1.02327e-09	-2.4149e-10	-1.75514
72321203	chr16:72321203:C:T	1.93247e-09	-2.4149e-10	-1.11934
72321240	chr16:72321240:C:A	9.53879e-10	-0.988684	-0.836672
72321573	chr16:72321573:G:A	1.15514e-09	-1.63392	-1.68486e-09
72321870	chr16:72321870:T:A	1.75893e-09	-2.4149e-10	-1.21343
72321901	chr16:72321901:T:C	9.80051e-10	-2.4149e-10	-1.79829
72322520	chr16:72322520:A:G	1.84429e-10	-1.66243	-1.8062
72323000	chr16:72323000:T:C	2.30021e-09	-0.825276	-0.11986
72323065	chr16:72323065:T:C	9.65031e-10	-1.6481	-0.165636
72323240	chr16:72323240:T:C	2.13066e-09	-1.02171	-1.68486e-09
72323551	chr16:72323551:T:C	1.03201e-09	-2.4149e-10	-1.74663
72323708	chr16:72323708:G:A	3.05199e-09	-2.4149e-10	-0.662345
72323726	chr16:72323726:T:C	4.80089e-10	-0.746844	-1.76508
72324285	chr16:72324285:G:T	1.02789e-09	-1.0197	-0.730933
72324956	chr16:72324956:C:T	9.51383e-10	-1.01972	-0.808261
72325158	chr16:72325158:G:C	1.00106e-09	-2.4149e-10	-1.77708
72325463	chr16:72325463:A:G	1.32901e-09	-2.4149e-10	-1.49371
72326291	chr16:72326291:C:T	9.32351e-10	-1.01329	-0.834895
72326383	chr16:72326383:G:C	1.18366e-09	-1.60953	-1.68486e-09
72326588	chr16:72326588:G:C	1.84464e-10	-1.66442	-1.80401
72326922	chr16:72326922:A:G	2.51004e-09	-0.85784	-1.68486e-09
72327249	chr16:72327249:T:C	9.87757e-10	-1.62549	-0.164963
72328135	chr16:72328135:A:G	1.07631e-08	1.61988	-1.02189
72328240	chr16:72328240:C:A	9.73105e-10	-2.4149e-10	-1.8054
72328395	chr16:72328395:A:G	9.86365e-10	-2.4149e-10	-1.79187
72328606	chr16:72328606:C:T	9.92982e-10	-0.988912	-0.796269
72329173	chr16:72329173:T:G	2.28649e-09	-2.4149e-10	-0.95112
72329816	chr16:72329816:A:G	2.08069e-10	-1.60471	-1.74331
72329976	chr16:72329976:G:A	1.92527e-10	-1.64011	-1.78555
72330913	chr16:72330913:T:C	8.47705e-10	-1.05319	-0.890169
72331387	chr16:72331387:T:C	2.61395e-09	-0.57949	-0.237788
72331542	chr16:72331542:C:T	2.19977e-09	-2.4149e-10	-0.989785
72331551	chr16:72331551:A:G	1.15318e-09	-1.63561	-1.68486e-09
72331603	chr16:72331603:C:T	1.02939e-09	-0.998911	-0.750261
72331706	chr16:72331706:C:T	1.05455e-09	-0.986115	-0.738911
72332020	chr16:72332020:C:G	2.29577e-09	-0.947069	-1.68486e-09
72332030	chr16:72332030:C:T	1.29166e-09	-1.52221	-1.68486e-09
72332804	chr16:72332804:C:T	8.55724e-10	-1.05114	-0.882805
72333304	chr16:72333304:C:T	4.62898e-09	-0.0124762	-0.233325
72333688	chr16:72333688:C:T	1.16294e-09	-2.4149e-10	-1.62718
72334173	chr16:72334173:T:C	1.52815e-09	-2.4149e-10	-1.35408
72334618	chr16:72334618:C:CT	2.43053e-09	-0.890028	-1.68486e-09
72334680	chr16:72334680:T:C	1.38461e-09	-1.28658	-0.166145
72335523	chr16:72335523:C:T	1.03224e-09	-2.4149e-10	-1.74641
72335591	chr16:72335591:T:C	1.01492e-09	-2.4149e-10	-1.76333
72335820	chr16:72335820:T:C	7.54819e-09	0.243169	-1.68486e-09
72336187	chr16:72336187:T:G	1.57541e-09	-1.44954	0.125914
72336711	chr16:72336711:T:C	6.37132e-10	-1.27051	-0.958403
72336765	chr16:72336765:C:T	2.06131e-09	-1.0548	-1.68486e-09
72336828	chr16:72336828:T:C	9.91134e-10	-2.4149e-10	-1.78704
72336858	chr16:72336858:C:T	9.89035e-10	-2.4149e-10	-1.78916
72336859	chr16:72336859:A:G	9.89105e-10	-2.4149e-10	-1.78909
72336957	chr16:72336957:G:A	3.08009e-09	-2.4149e-10	-0.653181
72336993	chr16:72336993:A:T	5.59386e-10	-0.99242	-1.36663
72337217	chr16:72337217:C:A	8.07544e-10	-1.15329	-0.838604
72338172	chr16:72338172:T:A	1.01492e-09	-2.4149e-10	-1.76333
72339010	chr16:72339010:T:C	1.90689e-10	-1.62833	-1.80692
72339699	chr16:72339699:T:A	1.8518e-10	-1.66254	-1.80202
72339946	chr16:72339946:T:C	1.46799e-08	0.424519	0.483821
72340124	chr16:72340124:C:G	1.34031e-09	-0.988078	-0.497158
72340807	chr16:72340807:T:A	1.67169e-09	-2.4149e-10	-1.26431
72340935	chr16:72340935:C:A	1.01492e-09	-2.4149e-10	-1.76333
72343588	chr16:72343588:G:C	1.91449e-10	-1.63878	-1.79249
72343706	chr16:72343706:C:T	3.5527e-09	-0.149671	-0.360759
72343807	chr16:72343807:C:A	3.50198e-08	1.77777	-1.68486e-09
72343984	chr16:72343984:T:C	9.76124e-10	-2.4149e-10	-1.8023
72344345	chr16:72344345:GACAA:G	1.43973e-09	-1.41369	-1.68486e-09
72344655	chr16:72344655:C:G	1.11774e-09	-1.66682	-1.68486e-09
72344694	chr16:72344694:A:G	1.96009e-09	-1.10515	-1.68486e-09
72345640	chr16:72345640:G:A	1.84818e-10	-1.66664	-1.79988
72346392	chr16:72346392:G:A	1.01492e-09	-2.4149e-10	-1.76333
72346837	chr16:72346837:C:A	1.00992e-09	-2.4149e-10	-1.76827
72346885	chr16:72346885:T:C	7.19217e-10	-1.06261	-1.04512
72347084	chr16:72347084:A:G	1.86134e-10	-1.65272	-1.80671
72347458	chr16:72347458:T:G	1.07552e-09	-0.958626	-0.746704
72347518	chr16:72347518:G:A	1.98433e-09	-2.4149e-10	-1.09286
72347750	chr16:72347750:T:C	1.01492e-09	-2.4149e-10	-1.76333
72348016	chr16:72348016:G:A	1.12075e-09	-1.66414	-1.68486e-09
72348284	chr16:72348284:G:A	9.14894e-10	-1.02055	-0.84654
72348602	chr16:72348602:T:C	1.95265e-10	-1.61553	-1.796
72349800	chr16:72349800:TTGG:T	7.77861e-09	-2.4149e-10	0.273239
72349883	chr16:72349883:A:C	1.1291e-09	-1.65672	-1.68486e-09
72349974	chr16:72349974:C:T	1.01915e-09	-2.4149e-10	-1.75917
72350185	chr16:72350185:T:G	1.04419e-09	-0.978573	-0.756328
72350480	chr16:72350480:G:A	9.15954e-10	-0.990922	-0.875005
72350790	chr16:72350790:A:G	1.78081e-09	-0.885399	-0.315672
72351714	chr16:72351714:T:C	2.86207e-09	-0.726593	-1.68486e-09
72351742	chr16:72351742:A:AT	2.78289e-09	-0.754649	-1.68486e-09
72352117	chr16:72352117:G:C	9.88307e-10	-2.4149e-10	-1.7899
72352520	chr16:72352520:C:A	2.71033e-09	-0.781067	-1.68486e-09
72352727	chr16:72352727:G:A	9.16946e-10	-1.07694	-0.787907
72352863	chr16:72352863:C:G	1.60967e-09	-1.03646	-0.265655
72352906	chr16:72352906:A:G	1.03593e-09	-2.4149e-10	-1.74284
72353012	chr16:72353012:A:G	1.85442e-10	-1.66649	-1.79666
72353230	chr16:72353230:C:T	9.72259e-10	-2.4149e-10	-1.80627
72353558	chr16:72353558:A:C	2.18148e-09	-0.768475	-0.229661
72354393	chr16:72354393:A:G	1.28486e-09	0.132983	-1.66047
72355331	chr16:72355331:T:C	1.0058e-09	-1.3172	-0.455157
72355973	chr16:72355973:A:G	1.27857e-09	-1.62874	0.096342
72356005	chr16:72356005:A:T	1.01492e-09	-2.4149e-10	-1.76333
72356396	chr16:72356396:T:C	1.41451e-08	0.871228	-1.68486e-09
72356454	chr16:72356454:GA:G	9.87873e-10	-2.4149e-10	-1.79034
72356875	chr16:72356875:C:T	1.06363e-09	-2.4149e-10	-1.71645
72356995	chr16:72356995:A:T	8.41064e-10	-1.65411	-0.29712
72357051	chr16:72357051:G:A	2.89301e-08	1.58675	-1.68486e-09
72358124	chr16:72358124:T:C	2.47484e-09	-0.871962	-1.68486e-09
72359313	chr16:72359313:T:C	9.87077e-10	-2.4149e-10	-1.79115
72360519	chr16:72360519:A:G	1.72082e-09	-1.23534	-1.68486e-09
72361207	chr16:72361207:A:G	1.26621e-09	-0.828604	-0.713507
72361540	chr16:72361540:A:G	2.36095e-09	-0.919075	-1.68486e-09
72361622	chr16:72361622:G:A	9.36845e-10	-1.09011	-0.753265
72361645	chr16:72361645:G:C	3.00575e-09	-0.677609	-1.68486e-09
72361731	chr16:72361731:G:A	4.2299e-09	-0.335958	-1.68486e-09
72361978	chr16:72361978:G:A	1.88717e-09	-2.4149e-10	-1.14306
72362332	chr16:72362332:A:G	8.91652e-10	-1.05789	-0.834928
72362606	chr16:72362606:G:T	1.458e-09	-1.40107	-1.68486e-09
72362634	chr16:72362634:C:G	1.11724e-09	-1.66727	-1.68486e-09
72363018	chr16:72363018:C:T	1.85997e-10	-1.66683	-1.79333
72363114	chr16:72363114:C:G	1.12109e-09	-1.66384	-1.68486e-09
72363741	chr16:72363741:C:A	9.88046e-10	-2.4149e-10	-1.79016
72364352	chr16:72364352:G:A	1.01915e-09	-2.4149e-10	-1.75917
72364897	chr16:72364897:AT:A	1.75387e-09	-2.4149e-10	-1.21631
72364912	chr16:72364912:T:C	7.08492e-10	-1.03326	-1.0895
72365020	chr16:72365020:C:T	2.6414e-09	0.00793683	-0.814764
72365205	chr16:72365205:G:C	1.01926e-09	-2.4149e-10	-1.75906
72365686	chr16:72365686:G:A	9.77549e-10	-2.4149e-10	-1.80084
72366280	chr16:72366280:A:G	1.31657e-09	-0.736946	-0.766166
72366353	chr16:72366353:T:C	1.0285e-09	-2.4149e-10	-1.75004
72366625	chr16:72366625:G:A	2.91838e-09	-0.39889	-0.30822
72366912	chr16:72366912:G:C	1.01915e-09	-2.4149e-10	-1.75917
72366995	chr16:72366995:T:C	2.19729e-10	-1.58307	-1.71043
72367544	chr16:72367544:C:G	2.3822e-09	-0.910112	-1.68486e-09
72367653	chr16:72367653:TTTCTTCAAAC:T	6.45988e-10	-1.11935	-1.09576
72368061	chr16:72368061:G:A	1.02108e-09	-2.4149e-10	-1.75728
72368111	chr16:72368111:A:C	1.02132e-09	-2.4149e-10	-1.75704
72368382	chr16:72368382:A:G	2.52499e-09	-2.4149e-10	-0.8519
72368519	chr16:72368519:G:A	4.41473e-09	-0.384712	0.0915202
72369017	chr16:72369017:G:A	9.10682e-10	-0.982059	-0.889641
72369046	chr16:72369046:C:A	9.72756e-10	-2.4149e-10	-1.80576
72369242	chr16:72369242:T:C	5.36072e-09	-0.0990398	-1.68486e-09
72369485	chr16:72369485:A:C	1.32547e-09	-1.49637	-1.68486e-09
72369954	chr16:72369954:T:C	1.36293e-09	-2.4149e-10	-1.4685
72370675	chr16:72370675:T:C	1.02051e-09	-2.4149e-10	-1.75783
72371112	chr16:72371112:A:C	1.403e-09	-0.938656	-0.50087
72371202	chr16:72371202:T:C	1.69005e-09	-1.25338	-1.68486e-09
72371790	chr16:72371790:A:G	1.02051e-09	-2.4149e-10	-1.75783
72372194	chr16:72372194:T:G	9.81488e-10	-2.4149e-10	-1.79682
72372429	chr16:72372429:T:C	1.4049e-09	-0.981291	-0.45688
72372980	chr16:72372980:A:C	1.33509e-09	-1.48914	-1.68486e-09
72373165	chr16:72373165:T:C	1.17387e-09	-2.4149e-10	-1.61783
72373427	chr16:72373427:C:T	2.59065e-09	-0.826228	-1.68486e-09
72373602	chr16:72373602:A:G	1.86424e-09	-2.4149e-10	-1.15528
72374718	chr16:72374718:G:T	1.07514e-09	-0.828788	-0.876902
72375057	chr16:72375057:T:C	1.51936e-09	-1.06733	-0.292516
72375799	chr16:72375799:T:C	2.31744e-09	-0.937676	-1.68486e-09
72377014	chr16:72377014:T:C	8.82845e-09	0.370144	0.0296973
72378486	chr16:72378486:T:C	2.35527e-09	-0.636642	-0.284841
72378821	chr16:72378821:G:A	1.75526e-09	-1.21552	-1.68486e-09
72378880	chr16:72378880:C:A	1.05886e-09	-0.641229	-1.07972
72379770	chr16:72379770:T:TA	1.56192e-09	-2.4149e-10	-1.33222
72380036	chr16:72380036:T:C	2.11253e-10	-1.58628	-1.74656
72380061	chr16:72380061:A:G	1.13569e-09	-1.65089	-1.68486e-09
72380806	chr16:72380806:C:T	1.98374e-10	-1.60283	-1.79291
72381111	chr16:72381111:G:A	2.07189e-09	-1.04968	-1.68486e-09
72382263	chr16:72382263:T:C	6.96941e-09	-1.29914	1.46253
72382861	chr16:72382861:G:T	2.58483e-09	-0.828479	-1.68486e-09
72383005	chr16:72383005:T:C	9.72299e-10	-2.4149e-10	-1.80623
72383007	chr16:72383007:A:G	1.80951e-09	-1.03698	-0.148096
72383344	chr16:72383344:G:A	2.70168e-09	-0.784265	-1.68486e-09
72383413	chr16:72383413:C:A	9.81435e-10	-2.4149e-10	-1.79688
72383444	chr16:72383444:C:T	1.28733e-09	-2.4149e-10	-1.52557
72383617	chr16:72383617:A:G	2.89548e-09	-2.4149e-10	-0.714987
72383991	chr16:72383991:A:G	1.01375e-09	-2.4149e-10	-1.76448
72385087	chr16:72385087:A:C	2.14011e-09	-1.01728	-1.68486e-09
72385120	chr16:72385120:T:C	9.89661e-10	-2.4149e-10	-1.78853
72385172	chr16:72385172:C:T	2.71939e-10	-1.63174	-1.44857
72385439	chr16:72385439:A:G	9.79647e-10	-2.4149e-10	-1.7987
72386028	chr16:72386028:A:G	1.8839e-10	-1.645	-1.80238
72386386	chr16:72386386:T:C	1.01622e-09	-2.4149e-10	-1.76205
72386641	chr16:72386641:G:A	1.26798e-09	-2.4149e-10	-1.54071
72387248	chr16:72387248:C:T	1.01439e-09	-2.4149e-10	-1.76385
72387375	chr16:72387375:G:T	9.93989e-10	-2.4149e-10	-1.78417
72387400	chr16:72387400:T:C	9.79099e-10	-2.4149e-10	-1.79926
72387873	chr16:72387873:G:A	9.04107e-10	-0.958194	-0.920752
72387926	chr16:72387926:A:T	9.87439e-10	-2.4149e-10	-1.79078
72388190	chr16:72388190:G:A	1.16443e-09	-0.715654	-0.910249
72388851	chr16:72388851:AGG:A	9.94507e-10	-2.4149e-10	-1.78365
72391294	chr16:72391294:C:T	1.35364e-09	-0.666383	-0.808955
72391662	chr16:72391662:G:C	1.01532e-09	-2.4149e-10	-1.76293
72392549	chr16:72392549:G:A	8.45571e-10	-1.18783	-0.758049
72392769	chr16:72392769:A:G	2.28325e-10	-1.66069	-1.59443
72393061	chr16:72393061:A:C	1.38942e-09	-0.615233	-0.834019
72393357	chr16:72393357:C:T	1.90083e-09	-1.13585	-1.68486e-09
72393583	chr16:72393583:A:C	1.4995e-09	-0.5565	-0.816508
72393861	chr16:72393861:A:C	2.11343e-09	-2.4149e-10	-1.02982
72394550	chr16:72394550:T:C	9.87918e-10	-2.4149e-10	-1.79029
72395169	chr16:72395169:A:C	1.20383e-09	-2.4149e-10	-1.59263
72395174	chr16:72395174:C:A	1.74464e-09	-2.4149e-10	-1.22159
72395358	chr16:72395358:CACAA:C	1.67589e-09	-0.484373	-0.777421
72395550	chr16:72395550:CA:C	1.97231e-10	-1.65168	-1.74984
72395818	chr16:72395818:A:G	1.01467e-09	-2.4149e-10	-1.76357
72395847	chr16:72395847:T:C	2.03879e-09	-2.4149e-10	-1.06578
72395878	chr16:72395878:G:A	1.28992e-09	-0.725053	-0.798505
72396759	chr16:72396759:T:C	1.04839e-09	-1.05817	-0.672715
72397681	chr16:72397681:A:G	1.12412e-09	-0.955305	-0.705833
72398090	chr16:72398090:G:T	1.98913e-09	-0.243171	-0.847271
72398725	chr16:72398725:T:C	3.75024e-09	-0.456318	-1.68486e-09
72398739	chr16:72398739:T:C	2.93584e-09	-2.4149e-10	-0.701145
72399050	chr16:72399050:A:C	1.9673e-10	-1.61584	-1.78822
72399382	chr16:72399382:A:G	9.90596e-10	-2.4149e-10	-1.78759
72399899	chr16:72399899:G:T	9.82292e-10	-2.4149e-10	-1.796
72399991	chr16:72399991:T:C	2.55182e-09	-1.1394	0.298064
72400022	chr16:72400022:C:T	9.76089e-10	-2.4149e-10	-1.80234
72401649	chr16:72401649:G:C	5.22408e-08	2.17773	-1.68486e-09
72401802	chr16:72401802:C:T	4.26364e-09	1.28655	-1.61457
72402829	chr16:72402829:T:C	3.29843e-09	-0.996856	0.412164
72402872	chr16:72402872:A:G	3.51647e-09	-0.52068	-1.68486e-09
72403423	chr16:72403423:G:A	1.04444e-09	-2.4149e-10	-1.73465
72403842	chr16:72403842:C:T	2.54242e-10	-1.66102	-1.48659
72404631	chr16:72404631:T:C	1.27866e-09	-0.662961	-0.869364
72405193	chr16:72405193:A:T	4.23008e-10	-1.5851	-1.0534
72405734	chr16:72405734:T:C	1.9745e-09	-0.837272	-0.260552
72407286	chr16:72407286:G:A	2.20168e-09	-0.988918	-1.68486e-09
72407331	chr16:72407331:C:G	1.98333e-09	-0.457324	-0.636035
72407641	chr16:72407641:G:A	1.38467e-09	-1.17491	-0.277761
72409010	chr16:72409010:T:C	1.23874e-09	-2.4149e-10	-1.56404
72409700	chr16:72409700:T:C	1.66012e-09	-2.4149e-10	-1.27125
72409743	chr16:72409743:G:C	2.87467e-09	-0.7222	-1.68486e-09
72409753	chr16:72409753:G:A	1.7107e-09	-2.4149e-10	-1.24124
72409911	chr16:72409911:C:A	9.81679e-10	-2.4149e-10	-1.79663
72410117	chr16:72410117:T:C	1.01918e-09	-2.4149e-10	-1.75914
72411617	chr16:72411617:A:G	9.79968e-10	-0.870867	-0.927506
72412160	chr16:72412160:T:C	1.03568e-09	-2.4149e-10	-1.74308
72412872	chr16:72412872:T:G	1.52552e-09	-1.3558	-1.68486e-09
72413120	chr16:72413120:T:C	4.18372e-10	-1.42101	-1.22851
72413354	chr16:72413354:A:G	2.43087e-09	-0.917222	0.0273322
72413373	chr16:72413373:C:T	1.20959e-09	-0.59437	-0.993486
72413746	chr16:72413746:A:T	1.01927e-09	-2.4149e-10	-1.75905
72414660	chr16:72414660:A:C	1.04455e-09	-2.4149e-10	-1.73455
72414783	chr16:72414783:C:T	2.09648e-09	-2.4149e-10	-1.03788
72415504	chr16:72415504:T:C	3.11106e-10	-1.31027	-1.63549
72416583	chr16:72416583:A:G	4.0871e-10	-1.46287	-1.21002
72416878	chr16:72416878:T:C	2.52347e-08	-2.4149e-10	1.45008
72417466	chr16:72417466:C:T	1.36562e-09	-0.67182	-0.79471
72418299	chr16:72418299:T:C	1.53835e-08	-0.299607	1.25477
72418333	chr16:72418333:C:T	1.45927e-09	-0.609574	-0.79063
72418378	chr16:72418378:A:G	1.02261e-09	-0.790399	-0.965381
72419080	chr16:72419080:T:C	2.0093e-10	-1.5763	-1.80664
72419571	chr16:72419571:G:A	1.63144e-09	-0.991518	-0.297154
72419645	chr16:72419645:G:A	9.71736e-10	-2.4149e-10	-1.80681
72419654	chr16:72419654:A:G	1.61686e-09	-2.4149e-10	-1.29765
72420374	chr16:72420374:C:T	1.43181e-09	-0.714168	-0.705027
72420640	chr16:72420640:C:T	1.15733e-09	-2.4149e-10	-1.63202
72421345	chr16:72421345:A:G	9.81796e-10	-2.4149e-10	-1.79651
72421474	chr16:72421474:T:C	1.62777e-09	-1.29093	-1.68486e-09
72421494	chr16:72421494:A:G	1.26375e-09	-1.54406	-1.68486e-09
72421689	chr16:72421689:T:C	1.035e-09	-2.4149e-10	-1.74374
72421864	chr16:72421864:T:C	1.33741e-08	0.815184	-1.68486e-09
72421987	chr16:72421987:A:G	1.78893e-09	-2.4149e-10	-1.19652
72422039	chr16:72422039:C:T	1.33078e-09	-1.02781	-0.464566
72423255	chr16:72423255:A:G	9.71595e-10	-2.4149e-10	-1.80695
72424927	chr16:72424927:G:C	1.21575e-09	-1.58278	-1.68486e-09
72425618	chr16:72425618:G:A	1.50485e-09	-0.549044	-0.8204
72426441	chr16:72426441:A:G	1.93712e-10	-1.66057	-1.75895
72427565	chr16:72427565:A:T	9.40101e-10	-1.16085	-0.679057
72428038	chr16:72428038:AG:A	1.27865e-09	-1.53233	-1.68486e-09
72428186	chr16:72428186:T:C	9.97684e-10	-2.4149e-10	-1.78046
72428625	chr16:72428625:A:C	1.57604e-09	-1.32322	-1.68486e-09
72428850	chr16:72428850:C:T	1.93275e-10	-1.63441	-1.78737
72428896	chr16:72428896:T:C	1.60828e-09	-1.30297	-1.68486e-09
72430158	chr16:72430158:T:C	1.05026e-09	-1.04273	-0.686375
72430238	chr16:72430238:C:T	2.24166e-09	-2.4149e-10	-0.97092
72430298	chr16:72430298:CTG:C	3.02003e-09	-0.67287	-1.68486e-09
72430626	chr16:72430626:C:T	1.83286e-09	-2.4149e-10	-1.17226
72431065	chr16:72431065:G:A	1.89875e-09	-1.13694	-1.68486e-09
72431705	chr16:72431705:G:T	1.43816e-09	-1.25442	-0.160349
72431902	chr16:72431902:T:C	6.03059e-09	0.0187062	-1.68486e-09
72432117	chr16:72432117:T:C	2.09145e-09	-1.04028	-1.68486e-09
72432224	chr16:72432224:G:A	9.72061e-10	-2.4149e-10	-1.80647
72432227	chr16:72432227:T:C	1.35581e-09	-0.654518	-0.819221
72432251	chr16:72432251:TCA:T	1.8056e-09	-0.43421	-0.753034
72432610	chr16:72432610:G:T	7.3519e-09	0.216821	-1.68486e-09
72433653	chr16:72433653:T:C	1.02689e-09	-2.4149e-10	-1.7516
72434528	chr16:72434528:T:C	3.35089e-09	-2.4149e-10	-0.568913
72435044	chr16:72435044:ATT:A	1.85227e-09	-2.4149e-10	-1.16172
72435092	chr16:72435092:C:T	1.82834e-09	-1.17473	-1.68486e-09
72435389	chr16:72435389:G:A	1.95546e-09	-1.10751	-1.68486e-09
72435630	chr16:72435630:T:C	1.44313e-09	-1.41132	-1.68486e-09
72435727	chr16:72435727:C:T	1.75242e-09	-0.628165	-0.588974
72436157	chr16:72436157:C:G	1.69272e-09	-1.2518	-1.68486e-09
72436185	chr16:72436185:A:G	2.05818e-09	-0.523204	-0.533112
72436468	chr16:72436468:G:A	1.06219e-09	-2.4149e-10	-1.7178
72436870	chr16:72436870:G:C	1.65609e-09	-1.27368	-1.68486e-09
72436984	chr16:72436984:C:T	8.19596e-10	-1.05393	-0.923156
72437015	chr16:72437015:A:G	5.69818e-09	-0.0379907	-1.68486e-09
72437029	chr16:72437029:G:C	1.83052e-09	-1.17354	-1.68486e-09
72437085	chr16:72437085:C:T	1.70292e-09	-0.984021	-0.261773
72437505	chr16:72437505:T:A	2.036e-10	-1.61558	-1.75416
72437727	chr16:72437727:T:C	1.48749e-09	-0.578849	-0.8022
72437843	chr16:72437843:A:G	1.0375e-09	-2.4149e-10	-1.74132
72437858	chr16:72437858:C:T	4.36382e-09	-0.30479	-1.68486e-09
72438259	chr16:72438259:T:A	2.09333e-09	-0.618094	-0.421285
72438522	chr16:72438522:A:AT	9.7642e-10	-2.4149e-10	-1.802
72438567	chr16:72438567:T:TA	1.02458e-09	-2.4149e-10	-1.75385
72439377	chr16:72439377:C:T	1.96259e-08	-2.4149e-10	1.19871
72439548	chr16:72439548:G:A	1.16451e-08	0.676751	-1.68486e-09
72439862	chr16:72439862:A:T	1.70898e-09	-1.11859	-0.12365
72440324	chr16:72440324:A:G	1.91408e-10	-1.63291	-1.79857
72440781	chr16:72440781:A:G	1.87784e-10	-1.65715	-1.79345
72441083	chr16:72441083:T:G	1.67861e-09	-1.26017	-1.68486e-09
72441598	chr16:72441598:C:T	5.90171e-09	-2.4149e-10	-0.00289562
72442505	chr16:72442505:T:C	1.03585e-09	-2.4149e-10	-1.74292
72443894	chr16:72443894:C:G	9.79011e-10	-2.4149e-10	-1.79935
72444964	chr16:72444964:T:C	6.6386e-09	0.114764	-1.68486e-09
72445305	chr16:72445305:C:T	5.13902e-09	-0.377192	0.235916
72445306	chr16:72445306:A:G	2.03303e-10	-1.66622	-1.70498
72445679	chr16:72445679:T:C	5.59612e-09	-0.716718	0.660654
72446199	chr16:72446199:T:C	4.22618e-09	-0.336839	-1.68486e-09
72446341	chr16:72446341:T:C	3.1938e-10	-1.44011	-1.4794
72446597	chr16:72446597:T:C	1.38896e-09	-0.660141	-0.789445
72446760	chr16:72446760:T:C	4.13566e-09	-0.503194	0.144703
72447008	chr16:72447008:C:G	4.08589e-10	-1.36829	-1.30489
72447526	chr16:72447526:A:G	9.83862e-10	-2.4149e-10	-1.79441
72447720	chr16:72447720:T:C	1.22912e-09	-1.57184	-1.68486e-09
72448945	chr16:72448945:T:C	1.03084e-09	-2.4149e-10	-1.74777
72449480	chr16:72449480:T:A	3.14731e-09	-0.631588	-1.68486e-09
72449615	chr16:72449615:C:T	3.13429e-09	-0.673882	0.0381487
72449686	chr16:72449686:A:C	1.04992e-09	-2.4149e-10	-1.72943
72449806	chr16:72449806:C:T	1.76786e-09	-2.4149e-10	-1.20837
72450282	chr16:72450282:G:A	3.61173e-09	-0.493952	-1.68486e-09
72450301	chr16:72450301:G:A	2.81133e-09	-2.4149e-10	-0.744481
72450411	chr16:72450411:ATTTG:A	1.90491e-10	-1.65202	-1.78427
72450508	chr16:72450508:T:C	3.03055e-09	-2.4149e-10	-0.669394
72450572	chr16:72450572:T:C	2.49422e-10	-1.51375	-1.65299
72450595	chr16:72450595:G:C	1.26227e-09	-0.826639	-0.718584
72450822	chr16:72450822:T:C	7.25455e-09	0.203491	-1.68486e-09
72451110	chr16:72451110:GTTC:G	1.04927e-09	-2.4149e-10	-1.73005
72451719	chr16:72451719:A:G	1.87171e-10	-1.66155	-1.79232
72451839	chr16:72451839:C:T	7.46347e-08	2.53447	-1.68486e-09
72452075	chr16:72452075:C:T	2.97719e-09	-2.4149e-10	-0.687157
72452280	chr16:72452280:C:T	9.71967e-10	-2.4149e-10	-1.80657
72452314	chr16:72452314:T:C	1.84574e-09	-2.4149e-10	-1.16526
72452327	chr16:72452327:CATT:C	2.38002e-09	-0.911029	-1.68486e-09
72452660	chr16:72452660:C:T	1.05005e-08	0.573286	-1.68486e-09
72453111	chr16:72453111:T:C	8.63363e-09	0.377527	-1.68486e-09
72453857	chr16:72453857:C:T	2.30212e-09	0.447977	-1.39228
72454281	chr16:72454281:AATAGTCCATGG:A	3.52871e-09	-0.541428	0.0242237
72454365	chr16:72454365:T:C	9.84682e-10	-2.4149e-10	-1.79357
72454696	chr16:72454696:T:G	1.93337e-10	-1.66636	-1.7551
72455029	chr16:72455029:T:C	3.32335e-09	-0.435902	-0.141264
72455126	chr16:72455126:A:G	1.92229e-10	-1.66725	-1.75996
72456539	chr16:72456539:T:A	9.81865e-10	-2.4149e-10	-1.79644
72457428	chr16:72457428:C:T	1.03364e-09	-2.4149e-10	-1.74505
72457889	chr16:72457889:G:A	1.31541e-09	-1.50399	-1.68486e-09
72458512	chr16:72458512:A:G	1.08509e-09	-2.4149e-10	-1.69648
72458856	chr16:72458856:A:C	1.01939e-09	-2.4149e-10	-1.75893
72458941	chr16:72458941:G:C	1.52705e-09	-1.3548	-1.68486e-09
72459472	chr16:72459472:T:C	2.00652e-10	-1.66297	-1.72135
72459779	chr16:72459779:G:A	1.83856e-09	-2.4149e-10	-1.16915
72459935	chr16:72459935:G:A	1.08755e-09	-2.4149e-10	-1.69421
72460490	chr16:72460490:A:G	1.56293e-09	-1.66442	0.33284
72460616	chr16:72460616:G:A	1.1422e-09	-1.64519	-1.68486e-09
72461090	chr16:72461090:T:A	2.8142e-09	-0.743459	-1.68486e-09
72461675	chr16:72461675:A:G	9.71631e-10	-2.4149e-10	-1.80692
72462022	chr16:72462022:T:C	2.05745e-10	-1.65245	-1.70681
72462114	chr16:72462114:T:C	3.38216e-09	-0.559622	-1.68486e-09
72462154	chr16:72462154:A:G	1.03519e-09	-2.4149e-10	-1.74355
72462267	chr16:72462267:C:T	2.48369e-09	-2.4149e-10	-0.868392
72462288	chr16:72462288:C:T	9.81184e-10	-2.4149e-10	-1.79713
72462298	chr16:72462298:A:C	1.17874e-09	-2.4149e-10	-1.61369
72462321	chr16:72462321:G:T	1.894e-10	-1.6589	-1.78313
72462326	chr16:72462326:T:G	1.31982e-09	-1.50064	-1.68486e-09
72462471	chr16:72462471:G:A	1.01177e-09	-1.12447	-0.641969
72462782	chr16:72462782:C:T	8.8952e-09	-2.4149e-10	0.407374
72463353	chr16:72463353:C:T	4.06574e-09	-1.00766	0.632121
72463602	chr16:72463602:G:A	1.33385e-09	-0.821391	-0.668674
72463750	chr16:72463750:CAT:C	2.60555e-09	-0.820496	-1.68486e-09
72464120	chr16:72464120:G:C	1.89821e-09	-1.13722	-1.68486e-09
72464403	chr16:72464403:C:T	4.40856e-09	-1.04025	0.745662
72465032	chr16:72465032:C:G	9.77095e-10	-2.4149e-10	-1.80131
72465248	chr16:72465248:T:C	3.55631e-09	-0.899804	0.39039
72465356	chr16:72465356:G:A	1.29678e-09	-2.4149e-10	-1.51825
72465379	chr16:72465379:G:T	2.20132e-09	-0.989081	-1.68486e-09
72465476	chr16:72465476:T:C	1.03448e-09	-2.4149e-10	-1.74424
72465675	chr16:72465675:C:T	9.78891e-10	-2.4149e-10	-1.79947
72466634	chr16:72466634:G:T	1.97163e-09	-1.09928	-1.68486e-09
72467079	chr16:72467079:C:T	4.73895e-09	-0.222323	-1.68486e-09
72467247	chr16:72467247:C:T	1.48744e-09	-0.958207	-0.422876
72467366	chr16:72467366:T:C	2.44709e-09	-0.88324	-1.68486e-09
72469422	chr16:72469422:C:T	1.31682e-09	-1.09019	-0.412725
72469455	chr16:72469455:C:A	1.39455e-09	-0.946039	-0.499526
72470319	chr16:72470319:T:A	9.89148e-10	-2.4149e-10	-1.78905
72470588	chr16:72470588:G:A	2.10796e-10	-1.59058	-1.74442
72471020	chr16:72471020:C:T	9.7672e-10	-2.4149e-10	-1.80169
72471641	chr16:72471641:C:A	1.53921e-09	-1.34687	-1.68486e-09
72471735	chr16:72471735:A:G	2.68381e-09	-2.4149e-10	-0.790899
72471844	chr16:72471844:G:T	1.60385e-09	-2.4149e-10	-1.30573
72471975	chr16:72471975:C:G	1.01761e-09	-2.4149e-10	-1.76068
72472317	chr16:72472317:C:T	1.25384e-09	-0.710551	-0.841379
72472451	chr16:72472451:A:G	1.67483e-09	-0.397805	-0.864624
72472659	chr16:72472659:G:A	1.47369e-09	-0.493945	-0.896422
72473121	chr16:72473121:T:C	1.84009e-10	-1.66726	-1.80365
72473227	chr16:72473227:C:T	1.45105e-08	-2.4149e-10	0.896736
72473339	chr16:72473339:T:C	9.81072e-10	-2.4149e-10	-1.79725
72473559	chr16:72473559:T:C	1.03257e-09	-2.4149e-10	-1.74609
72473697	chr16:72473697:G:T	3.05508e-09	-2.4149e-10	-0.661332
72473818	chr16:72473818:T:A	1.3945e-09	-0.695392	-0.750212
72474165	chr16:72474165:T:C	2.83088e-09	-2.4149e-10	-0.73755
72474224	chr16:72474224:A:G	9.78897e-10	-2.4149e-10	-1.79947
72474413	chr16:72474413:G:C	9.71609e-10	-2.4149e-10	-1.80694
72474516	chr16:72474516:A:T	1.89803e-10	-1.63341	-1.80649
72474794	chr16:72474794:G:A	2.27543e-09	-2.4149e-10	-0.955969
72475249	chr16:72475249:A:C	1.27063e-09	-1.53863	-1.68486e-09
72475561	chr16:72475561:G:T	1.95217e-10	-1.61262	-1.79916
72475596	chr16:72475596:T:C	3.33603e-10	-1.44413	-1.43181
72476812	chr16:72476812:G:A	1.95522e-09	-1.10763	-1.68486e-09
72476857	chr16:72476857:G:A	4.23655e-09	-2.4149e-10	-0.334388
72476986	chr16:72476986:C:A	1.87853e-09	-2.4149e-10	-1.14765
72477900	chr16:72477900:T:C	9.73248e-10	-2.4149e-10	-1.80525
72478588	chr16:72478588:AAC:A	2.49405e-09	-0.864231	-1.68486e-09
72479051	chr16:72479051:T:A	1.14159e-09	-1.64571	-1.68486e-09
72479062	chr16:72479062:C:T	2.36529e-09	-2.4149e-10	-0.917235
72479254	chr16:72479254:AG:A	1.00126e-09	-2.4149e-10	-1.77688
72479423	chr16:72479423:C:G	1.00588e-09	-2.4149e-10	-1.77228
72481999	chr16:72481999:T:C	2.03127e-09	-2.4149e-10	-1.06948
72483115	chr16:72483115:T:G	6.05694e-10	-0.809543	-1.46997
72483334	chr16:72483334:A:G	1.19587e-09	-1.32521	-0.274057
72483486	chr16:72483486:C:T	1.69709e-09	-2.4149e-10	-1.24922
72483921	chr16:72483921:T:A	1.03572e-09	-2.4149e-10	-1.74304
72485021	chr16:72485021:C:T	9.4998e-09	-2.4149e-10	0.473132
72485297	chr16:72485297:T:G	1.03634e-09	-2.4149e-10	-1.74244
72485460	chr16:72485460:T:C	9.7886e-10	-2.4149e-10	-1.7995
72486226	chr16:72486226:C:T	7.11607e-09	0.184218	-1.68486e-09
72486614	chr16:72486614:T:C	1.08761e-09	-1.40004	-0.294116
72486686	chr16:72486686:C:G	9.7182e-10	-2.4149e-10	-1.80672
72487148	chr16:72487148:T:C	3.43131e-09	-0.545197	-1.68486e-09
72487217	chr16:72487217:T:C	1.37068e-09	-1.46283	-1.68486e-09
72487344	chr16:72487344:CTCT:C	1.56603e-09	-2.4149e-10	-1.3296
72487692	chr16:72487692:C:T	2.28098e-09	-2.4149e-10	-0.953531
72488949	chr16:72488949:T:C	2.18873e-09	-2.4149e-10	-0.994816
72489951	chr16:72489951:C:T	2.81776e-10	-1.27438	-1.7704
72490161	chr16:72490161:T:C	1.89577e-10	-1.65624	-1.78486
72490197	chr16:72490197:T:C	1.04852e-09	-2.4149e-10	-1.73076
72490336	chr16:72490336:T:A	7.99909e-09	0.30119	-1.68486e-09
72490621	chr16:72490621:C:T	1.13321e-09	-1.65309	-1.68486e-09
72491033	chr16:72491033:G:A	2.23861e-09	-2.4149e-10	-0.972284
72491059	chr16:72491059:A:T	9.72728e-10	-2.4149e-10	-1.80579
72492347	chr16:72492347:T:A	4.8302e-10	-0.728418	-1.77742
72493073	chr16:72493073:C:T	3.71431e-09	-0.465944	-1.68486e-09
72493633	chr16:72493633:C:T	1.73027e-09	-2.4149e-10	-1.22986
72494726	chr16:72494726:A:C	1.03546e-09	-2.4149e-10	-1.74329
72494872	chr16:72494872:C:T	3.72297e-09	-0.463616	-1.68486e-09
72495457	chr16:72495457:GA:G	1.56156e-09	-1.37859	0.0461391
72496467	chr16:72496467:C:T	1.41107e-09	-1.43379	-1.68486e-09
72496757	chr16:72496757:G:GA	4.58614e-09	-0.255099	-1.68486e-09
72497200	chr16:72497200:C:A	2.30132e-09	-2.4149e-10	-0.944655
72498463	chr16:72498463:C:A	4.29699e-10	-0.844722	-1.77809
72498867	chr16:72498867:T:C	1.15042e-09	-1.49527	-0.142739
72500128	chr16:72500128:T:C	1.01429e-09	-2.4149e-10	-1.76395
72500159	chr16:72500159:A:G	1.32651e-09	-2.4149e-10	-1.49559
72500457	chr16:72500457:A:T	3.5499e-09	-0.51122	-1.68486e-09
72500706	chr16:72500706:C:G	2.82024e-09	-0.741314	-1.68486e-09
72501129	chr16:72501129:T:C	4.68768e-09	-0.233201	-1.68486e-09
72502209	chr16:72502209:T:C	9.71592e-10	-2.4149e-10	-1.80696
72502486	chr16:72502486:A:C	1.03061e-09	-2.4149e-10	-1.74799
72502996	chr16:72502996:A:T	1.90106e-09	-2.4149e-10	-1.13573
72503654	chr16:72503654:C:T	1.43679e-09	-2.4149e-10	-1.41572
72505468	chr16:72505468:GT:G	9.73169e-10	-2.4149e-10	-1.80534
72505927	chr16:72505927:C:T	1.01429e-09	-2.4149e-10	-1.76395
72506053	chr16:72506053:C:T	1.42791e-09	-2.4149e-10	-1.42193
72506388	chr16:72506388:G:C	9.88623e-10	-1.49336	-0.296216
72506547	chr16:72506547:G:C	2.2332e-09	-2.4149e-10	-0.974704
72506640	chr16:72506640:A:C	4.80502e-10	-0.974743	-1.53632
72507177	chr16:72507177:A:G	1.14477e-09	-1.64293	-1.68486e-09
72507281	chr16:72507281:G:T	1.02706e-09	-2.4149e-10	-1.75144
72507592	chr16:72507592:A:G	9.71705e-10	-2.4149e-10	-1.80684
72507740	chr16:72507740:C:T	9.74204e-10	-2.4149e-10	-1.80427
72507787	chr16:72507787:T:A	9.83216e-10	-2.4149e-10	-1.79506
72509620	chr16:72509620:A:AAAAT	1.27653e-09	-2.4149e-10	-1.53399
72509710	chr16:72509710:C:T	9.72286e-10	-2.4149e-10	-1.80624
72510294	chr16:72510294:C:T	9.77608e-10	-2.4149e-10	-1.80078
72510926	chr16:72510926:G:A	1.35096e-09	-1.1488	-0.328529
72511000	chr16:72511000:A:T	1.42244e-09	-1.35783	-0.0679309
72511222	chr16:72511222:C:T	1.44236e-09	-1.36096	-0.0508967
72511569	chr16:72511569:C:T	3.12561e-10	-1.26094	-1.68015
72511822	chr16:72511822:G:A	2.25899e-09	0.177662	-1.14088
72512339	chr16:72512339:C:T	9.73231e-10	-2.4149e-10	-1.80527
72513178	chr16:72513178:C:T	9.72392e-10	-2.4149e-10	-1.80613
72513423	chr16:72513423:T:C	1.11685e-09	-1.66763	-1.68486e-09
72513555	chr16:72513555:T:G	1.12598e-09	-1.65948	-1.68486e-09
72514147	chr16:72514147:T:C	1.23889e-09	-1.1886	-0.375321
72514338	chr16:72514338:T:G	1.00258e-09	-2.4149e-10	-1.77557
72514731	chr16:72514731:G:A	9.73266e-10	-2.4149e-10	-1.80524
72515336	chr16:72515336:T:C	1.01684e-09	-2.4149e-10	-1.76144
72515380	chr16:72515380:C:T	1.01456e-09	-2.4149e-10	-1.76368
72515423	chr16:72515423:T:C	1.01429e-09	-2.4149e-10	-1.76395
72515955	chr16:72515955:T:A	1.42791e-09	-2.4149e-10	-1.42193
72516308	chr16:72516308:T:C	2.27155e-09	-2.4149e-10	-0.957673
72516577	chr16:72516577:C:A	1.67769e-09	-2.4149e-10	-1.26072
72516645	chr16:72516645:C:T	1.39798e-09	-2.4149e-10	-1.44311
72516707	chr16:72516707:G:A	3.66826e-09	-0.47842	-1.68486e-09
72516870	chr16:72516870:G:A	2.11096e-09	-2.4149e-10	-1.031
72517629	chr16:72517629:G:T	1.50147e-09	-0.604257	-0.767439
72517657	chr16:72517657:G:A	1.08031e-09	-1.11747	-0.583426
72519019	chr16:72519019:T:C	9.85272e-10	-2.4149e-10	-1.79298
72520394	chr16:72520394:G:T	1.01552e-09	-2.4149e-10	-1.76274
72521290	chr16:72521290:C:T	9.61037e-10	-1.39337	-0.424508
72522149	chr16:72522149:C:T	9.0922e-10	-1.14765	-0.725657
72522590	chr16:72522590:T:C	1.0182e-09	-2.4149e-10	-1.7601
72522632	chr16:72522632:T:C	9.75027e-10	-2.4149e-10	-1.80343
72523031	chr16:72523031:A:G	2.19383e-09	-2.4149e-10	-0.992489
72523344	chr16:72523344:T:A	9.19952e-10	-1.11042	-0.751149
72523939	chr16:72523939:T:C	9.75251e-10	-2.4149e-10	-1.8032
72524534	chr16:72524534:T:C	3.59054e-09	-0.499836	-1.68486e-09
72524584	chr16:72524584:TG:T	9.69844e-10	-1.31534	-0.493422
72524937	chr16:72524937:C:G	8.24539e-09	0.331516	-1.68486e-09
72526388	chr16:72526388:C:T	5.41707e-10	-1.48354	-0.907625
72527073	chr16:72527073:A:G	1.01687e-09	-2.4149e-10	-1.76141
72527723	chr16:72527723:A:G	9.51061e-10	-1.02586	-0.802451
72527808	chr16:72527808:A:C	8.50595e-10	-1.37955	-0.560403
72527877	chr16:72527877:T:C	9.72567e-10	-2.4149e-10	-1.80595
72527936	chr16:72527936:C:T	9.79851e-10	-2.4149e-10	-1.79849
72527985	chr16:72527985:G:A	1.47553e-09	-1.38912	-1.68486e-09
72528354	chr16:72528354:T:C	1.81647e-09	-2.4149e-10	-1.18124
72528520	chr16:72528520:A:AC	9.78227e-10	-2.4149e-10	-1.80015
72528544	chr16:72528544:G:A	1.52528e-09	-1.35596	-1.68486e-09
72528741	chr16:72528741:G:C	2.09968e-09	-2.4149e-10	-1.03635
72528766	chr16:72528766:C:T	9.72822e-10	-2.4149e-10	-1.80569
72529472	chr16:72529472:C:G	9.2357e-10	-1.33517	-0.52248
72530979	chr16:72530979:T:C	2.17866e-09	-0.999428	-1.68486e-09
72531477	chr16:72531477:AC:A	3.27402e-10	-1.66714	-1.22756
72531909	chr16:72531909:A:C	4.66212e-10	-1.65379	-0.887466
72532694	chr16:72532694:G:A	9.73091e-10	-2.4149e-10	-1.80542
72533277	chr16:72533277:T:C	1.99772e-09	-2.4149e-10	-1.08613
72533402	chr16:72533402:G:T	9.84691e-10	-1.43454	-0.35902
72533453	chr16:72533453:A:G	2.06901e-09	-2.4149e-10	-1.05107
72533896	chr16:72533896:C:T	1.67921e-09	-1.25982	-1.68486e-09
72534287	chr16:72534287:A:T	1.2175e-09	-1.44274	-0.138601
72534523	chr16:72534523:G:A	1.07674e-09	-2.4149e-10	-1.7042
72535041	chr16:72535041:G:A	1.35378e-09	-2.4149e-10	-1.47524
72535146	chr16:72535146:A:AT	9.73705e-10	-2.4149e-10	-1.80479
72535274	chr16:72535274:T:C	9.59899e-10	-1.37401	-0.445051
72535337	chr16:72535337:A:T	2.21116e-09	-0.565521	-0.419098
72536454	chr16:72536454:C:T	4.54509e-10	-1.64029	-0.926386
72536559	chr16:72536559:C:G	2.28244e-09	-0.952892	-1.68486e-09
72536778	chr16:72536778:G:A	1.29084e-09	-0.252647	-1.2702
72538095	chr16:72538095:T:C	4.62819e-10	-1.65185	-0.896704
72538944	chr16:72538944:A:T	9.79752e-10	-2.4149e-10	-1.79859
72539815	chr16:72539815:G:C	1.00521e-09	-2.4149e-10	-1.77294
72539823	chr16:72539823:C:G	1.12788e-09	-1.6578	-1.68486e-09
72540469	chr16:72540469:C:T	1.21532e-09	-1.34132	-0.241816
72540651	chr16:72540651:A:T	5.15676e-10	-0.636279	-1.80414
72540875	chr16:72540875:G:A	2.02686e-09	-2.4149e-10	-1.07165
72542532	chr16:72542532:T:C	1.30966e-09	-2.4149e-10	-1.50837
72543233	chr16:72543233:T:C	2.22926e-09	-2.4149e-10	-0.976466
72543335	chr16:72543335:G:A	1.08128e-09	-1.14975	-0.550243
72543535	chr16:72543535:C:A	2.35521e-09	-2.4149e-10	-0.92151
72543643	chr16:72543643:G:A	2.23935e-09	-2.4149e-10	-0.971951
72543798	chr16:72543798:T:C	1.30966e-09	-2.4149e-10	-1.50837
72543816	chr16:72543816:T:TG	3.23378e-09	-0.604485	-1.68486e-09
72544232	chr16:72544232:G:A	2.25017e-10	-1.49874	-1.77098
72544485	chr16:72544485:C:A	2.17771e-09	-0.999864	-1.68486e-09
72544695	chr16:72544695:T:G	5.93036e-09	-0.0892748	0.0912216
72544917	chr16:72544917:A:C	2.14459e-09	-2.4149e-10	-1.01519
72546178	chr16:72546178:C:G	2.79881e-09	-0.748943	-1.68486e-09
72546279	chr16:72546279:A:T	2.35338e-09	-2.4149e-10	-0.922286
72546611	chr16:72546611:A:G	1.18826e-09	-1.60565	-1.68486e-09
72546993	chr16:72546993:T:C	3.31973e-09	-2.4149e-10	-0.578254
72547228	chr16:72547228:A:G	1.0308e-09	-2.4149e-10	-1.7478
72547542	chr16:72547542:T:A	2.19013e-10	-1.62395	-1.67282
72548530	chr16:72548530:G:A	2.15096e-09	-2.4149e-10	-1.01222
72550474	chr16:72550474:A:G	2.13842e-09	-2.4149e-10	-1.01807
72550655	chr16:72550655:G:A	9.0469e-10	-1.55771	-0.320587
72550726	chr16:72550726:T:C	3.55734e-09	-0.509124	-1.68486e-09
72550908	chr16:72550908:T:C	1.0643e-09	-1.42396	-0.291854
72550973	chr16:72550973:T:A	1.03084e-09	-2.4149e-10	-1.74776
72551653	chr16:72551653:A:C	9.78897e-10	-2.4149e-10	-1.79947
72553194	chr16:72553194:T:A	2.21048e-10	-1.54189	-1.74562
72554417	chr16:72554417:G:A	1.35021e-09	-1.40137	-0.0765077
72554786	chr16:72554786:C:T	1.58125e-09	-1.37363	0.0537127
72555201	chr16:72555201:C:G	3.34987e-09	-0.569216	-1.68486e-09
72555717	chr16:72555717:C:T	2.2467e-09	-2.4149e-10	-0.968677
72556119	chr16:72556119:G:A	2.88949e-09	-2.4149e-10	-0.717059
72556141	chr16:72556141:G:C	3.0755e-10	-1.34184	-1.61541
72557004	chr16:72557004:G:A	1.92819e-10	-1.62334	-1.80081
72557667	chr16:72557667:C:T	1.33354e-09	-1.50161	0.0113095
72558031	chr16:72558031:C:G	1.22787e-09	-1.49644	-0.0764192
72558410	chr16:72558410:C:A	2.21493e-10	-1.58267	-1.70283
72558543	chr16:72558543:T:C	1.39124e-09	-2.4149e-10	-1.44794
72559334	chr16:72559334:C:A	9.72898e-10	-2.4149e-10	-1.80561
72560016	chr16:72560016:G:A	3.96443e-09	-0.400775	-1.68486e-09
72560160	chr16:72560160:T:C	1.84381e-09	-2.4149e-10	-1.1663
72560254	chr16:72560254:C:T	1.06026e-09	-2.4149e-10	-1.71963
72560488	chr16:72560488:C:T	1.29767e-09	-1.00348	-0.514092
72560880	chr16:72560880:A:C	1.03174e-09	-2.4149e-10	-1.74689
72561134	chr16:72561134:C:T	2.96987e-09	-0.68962	-1.68486e-09
72562665	chr16:72562665:G:C	1.33295e-09	-2.4149e-10	-1.49074
72563050	chr16:72563050:A:G	6.03926e-09	-2.4149e-10	0.0201435
72563114	chr16:72563114:T:C	9.05873e-10	-1.29931	-0.577686
72563194	chr16:72563194:G:C	4.94243e-10	-1.55861	-0.924255
72563215	chr16:72563215:A:G	1.05125e-09	-2.4149e-10	-1.72816
72563849	chr16:72563849:G:C	9.8368e-10	-2.4149e-10	-1.79459
72564778	chr16:72564778:C:T	9.71637e-10	-2.4149e-10	-1.80691
72565143	chr16:72565143:G:A	1.03778e-09	-2.4149e-10	-1.74106
72565621	chr16:72565621:C:T	9.57635e-10	-1.20704	-0.614382
72566013	chr16:72566013:A:G	9.708e-10	-1.43765	-0.370126
72566214	chr16:72566214:C:A	1.99205e-10	-1.60136	-1.7902
72567660	chr16:72567660:C:T	9.71578e-10	-2.4149e-10	-1.80697
72567829	chr16:72567829:C:T	9.88047e-10	-1.38154	-0.408618
72568553	chr16:72568553:A:C	9.73848e-10	-1.36641	-0.438225
72569177	chr16:72569177:T:C	9.53136e-10	-1.38911	-0.437024
72569188	chr16:72569188:A:G	5.92672e-09	-2.4149e-10	0.00133381
72570129	chr16:72570129:A:G	1.03442e-09	-1.40252	-0.341776
72571340	chr16:72571340:T:C	2.1739e-09	-2.4149e-10	-1.00162
72571687	chr16:72571687:T:C	2.24765e-10	-1.59225	-1.67859
72572785	chr16:72572785:A:G	1.60672e-09	-2.4149e-10	-1.30394
72572859	chr16:72572859:A:G	1.03042e-09	-2.4149e-10	-1.74817
72572970	chr16:72572970:A:G	1.0194e-09	-2.4149e-10	-1.75892
72573067	chr16:72573067:G:C	8.04375e-10	-1.1581	-0.837731
72573311	chr16:72573311:C:G	1.34214e-09	-2.4149e-10	-1.48387
72573397	chr16:72573397:T:C	1.96932e-09	-1.10045	-1.68486e-09
72573579	chr16:72573579:T:C	3.33011e-10	-1.28372	-1.594
72574238	chr16:72574238:T:C	1.08045e-09	-2.4149e-10	-1.70076
72574256	chr16:72574256:A:G	1.86296e-09	-2.4149e-10	-1.15597
72574635	chr16:72574635:A:C	9.86117e-10	-2.4149e-10	-1.79212
72575048	chr16:72575048:T:C	9.75932e-10	-2.4149e-10	-1.8025
72575294	chr16:72575294:T:C	1.29102e-09	-1.42796	-0.0947445
72575398	chr16:72575398:C:T	1.04061e-09	-2.4149e-10	-1.73833
72575413	chr16:72575413:C:T	1.03055e-09	-2.4149e-10	-1.74805
72575615	chr16:72575615:T:C	1.133e-09	-1.21284	-0.440435
72576435	chr16:72576435:C:T	2.15736e-09	-2.4149e-10	-1.00925
72576823	chr16:72576823:A:C	9.73908e-09	0.498009	-1.68486e-09
72577335	chr16:72577335:G:A	9.76033e-10	-2.4149e-10	-1.8024
72577778	chr16:72577778:G:A	3.84939e-09	-0.430222	-1.68486e-09
72577980	chr16:72577980:A:G	3.92412e-10	-1.62979	-1.08379
72578072	chr16:72578072:T:A	9.64351e-10	-1.26506	-0.54938
72578117	chr16:72578117:T:A	1.58496e-08	2.59944	-1.61443
72578325	chr16:72578325:G:C	1.0017e-09	-2.4149e-10	-1.77644
72578802	chr16:72578802:A:G	1.0289e-09	-2.4149e-10	-1.74965
72578949	chr16:72578949:C:A	9.88766e-10	-2.4149e-10	-1.78944
72579431	chr16:72579431:T:C	1.1174e-09	-1.66713	-1.68486e-09
72579624	chr16:72579624:G:A	1.05103e-09	-2.4149e-10	-1.72837
72581013	chr16:72581013:T:C	2.02257e-09	-2.4149e-10	-1.07377
72581049	chr16:72581049:G:A	1.9817e-09	-1.09418	-1.68486e-09
72581080	chr16:72581080:C:T	1.90921e-09	-1.13145	-1.68486e-09
72581271	chr16:72581271:C:T	1.52181e-09	-2.4149e-10	-1.35824
72581654	chr16:72581654:C:T	4.60916e-10	-1.62272	-0.929956
72581673	chr16:72581673:A:C	4.36554e-10	-1.62353	-0.983453
72583631	chr16:72583631:A:C	2.20163e-09	-2.4149e-10	-0.988942
72583635	chr16:72583635:C:T	5.23152e-10	-1.54564	-0.880377
72585786	chr16:72585786:TG:T	1.32193e-08	-2.4149e-10	0.803536
72585851	chr16:72585851:T:C	4.30552e-09	-0.721372	0.403132
72586187	chr16:72586187:G:A	1.25872e-09	-1.46402	-0.0840162
72586248	chr16:72586248:G:C	9.7328e-10	-2.4149e-10	-1.80522
72586582	chr16:72586582:T:C	9.72654e-10	-2.4149e-10	-1.80586
72588396	chr16:72588396:A:T	1.86707e-09	-1.15376	-1.68486e-09
72589555	chr16:72589555:C:T	6.94941e-09	0.160519	-1.68486e-09
72589774	chr16:72589774:G:A	1.00275e-09	-2.4149e-10	-1.77539
72590311	chr16:72590311:G:T	3.18767e-10	-1.22561	-1.69582
72591724	chr16:72591724:G:A	4.98977e-10	-1.49637	-0.976965
72591999	chr16:72591999:G:A	1.42933e-09	-1.48741	0.0664789
72592233	chr16:72592233:G:C	1.22041e-09	-1.34128	-0.237666
72592255	chr16:72592255:G:T	1.02961e-09	-2.4149e-10	-1.74895
72592343	chr16:72592343:A:T	1.51563e-09	-1.5001	0.137794
72592670	chr16:72592670:T:C	1.56818e-09	-1.46959	0.141369
72595157	chr16:72595157:C:G	2.18837e-09	-0.741657	-0.253322
72595507	chr16:72595507:T:A	2.34891e-10	-1.66429	-1.56249
72595813	chr16:72595813:C:T	1.33566e-09	-1.48871	-1.68486e-09
72596466	chr16:72596466:T:C	9.91613e-10	-2.4149e-10	-1.78656
72596797	chr16:72596797:T:C	3.53917e-09	-0.514246	-1.68486e-09
72597302	chr16:72597302:C:T	2.90099e-09	-0.713086	-1.68486e-09
72597749	chr16:72597749:G:A	1.68353e-09	-1.25725	-1.68486e-09
72599061	chr16:72599061:G:A	1.02822e-09	-2.4149e-10	-1.7503
72600209	chr16:72600209:T:A	9.72637e-10	-2.4149e-10	-1.80588
72600303	chr16:72600303:T:C	1.98987e-09	-2.4149e-10	-1.09007
72600400	chr16:72600400:T:C	2.93325e-09	-0.702026	-1.68486e-09
72600786	chr16:72600786:C:T	5.08217e-10	-1.49838	-0.956604
72601390	chr16:72601390:A:C	1.67877e-09	-1.26007	-1.68486e-09
72601462	chr16:72601462:G:A	9.87038e-10	-2.4149e-10	-1.79118
72601650	chr16:72601650:A:C	4.7771e-10	-1.49706	-1.01983
72601775	chr16:72601775:A:G	1.50873e-09	-1.44106	0.0741852
72603813	chr16:72603813:A:G	9.73291e-10	-2.4149e-10	-1.80521
72604310	chr16:72604310:G:A	1.56129e-09	-2.4149e-10	-1.33263
72605329	chr16:72605329:T:C	5.6417e-10	-1.29457	-1.05597
72605794	chr16:72605794:G:A	1.49783e-09	-2.4149e-10	-1.37412
72605803	chr16:72605803:G:C	2.7689e-09	-0.759689	-1.68486e-09
72606429	chr16:72606429:G:A	9.71606e-10	-2.4149e-10	-1.80694
72606432	chr16:72606432:G:A	1.03169e-09	-2.4149e-10	-1.74694
72606633	chr16:72606633:G:C	1.75056e-09	-2.4149e-10	-1.2182
72606881	chr16:72606881:T:G	1.01078e-09	-2.4149e-10	-1.76742
72606981	chr16:72606981:G:A	9.90102e-10	-2.4149e-10	-1.78809
72607007	chr16:72607007:G:A	1.09538e-09	-2.4149e-10	-1.68704
72607187	chr16:72607187:T:C	1.03464e-09	-2.4149e-10	-1.74409
72607258	chr16:72607258:G:T	2.29402e-09	-2.4149e-10	-0.94783
72607453	chr16:72607453:C:T	6.62615e-10	-0.677545	-1.51215
72607960	chr16:72607960:C:T	2.27561e-09	-0.955889	-1.68486e-09
72607983	chr16:72607983:A:T	9.91246e-10	-2.4149e-10	-1.78693
72609121	chr16:72609121:C:T	1.25614e-09	-2.4149e-10	-1.55009
72609545	chr16:72609545:C:T	1.14571e-09	-1.5801	-0.062009
72609558	chr16:72609558:A:G	1.30075e-09	-1.58455	0.069349
72610145	chr16:72610145:T:C	2.14241e-10	-1.57435	-1.74444
72611039	chr16:72611039:AAAAAAAAG:A	3.13371e-10	-1.59661	-1.3419
72612205	chr16:72612205:G:A	2.2474e-09	-2.4149e-10	-0.968364
72612832	chr16:72612832:T:A	1.03429e-09	-2.4149e-10	-1.74442
72612837	chr16:72612837:A:G	1.02478e-09	-2.4149e-10	-1.75366
72612913	chr16:72612913:C:T	1.17891e-09	-2.4149e-10	-1.61354
72613407	chr16:72613407:C:T	1.19812e-09	-1.57632	-0.0210668
72614412	chr16:72614412:T:C	2.08161e-09	-1.045	-1.68486e-09
72614576	chr16:72614576:C:T	1.18782e-09	-1.58422	-0.0218022
72614643	chr16:72614643:G:A	1.15087e-09	-1.59077	-0.0468472
72614935	chr16:72614935:G:C	2.19708e-09	-2.4149e-10	-0.991009
72615068	chr16:72615068:T:C	1.00566e-09	-2.4149e-10	-1.7725
72615209	chr16:72615209:A:G	2.31014e-09	-2.4149e-10	-0.940828
72616263	chr16:72616263:G:C	1.20709e-09	-0.845741	-0.744185
72616591	chr16:72616591:C:T	2.43064e-09	-2.4149e-10	-0.889984
72616862	chr16:72616862:T:C	1.07166e-09	-2.4149e-10	-1.70893
72616997	chr16:72616997:T:G	1.06687e-08	-2.4149e-10	0.589176
72617278	chr16:72617278:T:C	1.96861e-09	-2.4149e-10	-1.10081
72617370	chr16:72617370:T:C	2.09471e-10	-1.66701	-1.6743
72617782	chr16:72617782:CT:C	1.07421e-09	-2.4149e-10	-1.70655
72618182	chr16:72618182:C:T	3.32998e-10	-1.19107	-1.68669
72618885	chr16:72618885:C:A	1.104e-09	-1.40524	-0.27396
72619427	chr16:72619427:G:A	2.10609e-10	-1.53641	-1.79948
72620427	chr16:72620427:T:C	2.98489e-10	-1.33978	-1.64738
72620480	chr16:72620480:G:T	4.5024e-09	-0.273527	-1.68486e-09
72620545	chr16:72620545:C:T	1.13064e-09	-2.4149e-10	-1.65535
72620578	chr16:72620578:T:C	1.15734e-09	-2.4149e-10	-1.63202
72620727	chr16:72620727:A:G	1.59013e-09	-1.31432	-1.68486e-09
72622090	chr16:72622090:G:A	9.30015e-10	-1.40863	-0.442061
72623187	chr16:72623187:C:T	1.3773e-09	-2.4149e-10	-1.45801
72623289	chr16:72623289:C:T	1.31986e-09	-2.4149e-10	-1.50061
72623407	chr16:72623407:T:C	1.01434e-09	-2.4149e-10	-1.7639
72624183	chr16:72624183:T:C	1.12569e-09	-2.4149e-10	-1.65974
72624326	chr16:72624326:G:A	9.79011e-10	-2.4149e-10	-1.79935
72624881	chr16:72624881:G:T	1.03052e-09	-2.4149e-10	-1.74807
72624984	chr16:72624984:A:AG	1.32399e-09	-2.4149e-10	-1.49749
72625333	chr16:72625333:T:C	1.21322e-09	-1.58486	-1.68486e-09
72625574	chr16:72625574:A:G	1.14134e-09	-1.64593	-1.68486e-09
72626208	chr16:72626208:T:TA	2.94863e-09	-0.696798	-1.68486e-09
72626242	chr16:72626242:T:C	3.32615e-09	-0.583533	0.00720961
72627063	chr16:72627063:C:T	1.01519e-09	-1.51384	-0.249223
72628597	chr16:72628597:A:C	2.7983e-09	-0.749126	-1.68486e-09
72628800	chr16:72628800:C:A	1.03052e-09	-2.4149e-10	-1.74807
72629236	chr16:72629236:C:G	4.41088e-10	-0.984186	-1.61246
72633294	chr16:72633294:A:G	1.59085e-09	-1.31387	-1.68486e-09
72633425	chr16:72633425:G:T	6.32082e-09	-2.4149e-10	0.0657115
72633959	chr16:72633959:T:C	8.04034e-10	-1.44061	-0.55564
72635954	chr16:72635954:C:T	1.07454e-09	-2.4149e-10	-1.70624
72636042	chr16:72636042:A:G	1.03571e-09	-2.4149e-10	-1.74305
72636390	chr16:72636390:C:T	3.55585e-09	0.383766	-0.893309
72637183	chr16:72637183:T:C	1.02429e-09	-1.19671	-0.557428
72638755	chr16:72638755:A:T	2.00017e-09	-2.4149e-10	-1.08491
72638867	chr16:72638867:G:A	9.25824e-10	-1.54851	-0.306698
72640360	chr16:72640360:G:A	5.83034e-09	-0.0150623	-1.68486e-09
72640520	chr16:72640520:T:C	1.32568e-09	-2.4149e-10	-1.49621
72640546	chr16:72640546:G:A	1.86937e-09	-2.4149e-10	-1.15254
72640766	chr16:72640766:A:T	2.02684e-09	-2.4149e-10	-1.07166
72640825	chr16:72640825:C:T	3.99929e-09	-0.39202	-1.68486e-09
72640923	chr16:72640923:A:G	1.01311e-09	-2.4149e-10	-1.76512
72642117	chr16:72642117:T:C	2.16479e-09	-2.4149e-10	-1.00581
72642449	chr16:72642449:C:T	9.71891e-10	-2.4149e-10	-1.80665
72643847	chr16:72643847:G:A	1.16501e-09	-2.4149e-10	-1.62541
72644071	chr16:72644071:C:T	9.72471e-10	-2.4149e-10	-1.80605
72645376	chr16:72645376:G:A	1.97775e-09	-2.4149e-10	-1.09618
72645841	chr16:72645841:C:T	1.00668e-09	-2.4149e-10	-1.77148
72646112	chr16:72646112:T:C	7.62753e-09	0.253626	-1.68486e-09
72646113	chr16:72646113:T:C	3.64334e-09	-0.485236	-1.68486e-09
72646129	chr16:72646129:T:C	3.35698e-09	-0.567096	-1.68486e-09
72648639	chr16:72648639:C:A	1.16644e-09	-2.4149e-10	-1.62418
72648652	chr16:72648652:C:T	1.03965e-09	-2.4149e-10	-1.73926
72648711	chr16:72648711:C:A	2.63209e-10	-1.47605	-1.6369
72651026	chr16:72651026:C:G	3.72142e-09	-0.464033	-1.68486e-09
72651331	chr16:72651331:G:C	2.97998e-09	-2.4149e-10	-0.686223
72651336	chr16:72651336:G:A	2.97998e-09	-2.4149e-10	-0.686223
72651708	chr16:72651708:C:T	1.27164e-09	-1.53783	-1.68486e-09
72652372	chr16:72652372:ATATT:A	3.22283e-09	-2.4149e-10	-0.607879
72653166	chr16:72653166:C:T	1.63747e-09	-2.4149e-10	-1.28498
72653439	chr16:72653439:G:A	3.2921e-09	-2.4149e-10	-0.586613
72653975	chr16:72653975:A:G	9.71662e-10	-2.4149e-10	-1.80689
72654237	chr16:72654237:T:C	1.0428e-09	-2.4149e-10	-1.73623
72654314	chr16:72654314:T:C	1.60656e-09	-2.4149e-10	-1.30404
72654751	chr16:72654751:C:T	1.477e-09	-2.4149e-10	-1.38812
72655006	chr16:72655006:T:C	2.82849e-09	-2.4149e-10	-0.738394
72656229	chr16:72656229:G:A	2.51173e-09	-2.4149e-10	-0.857166
72657031	chr16:72657031:G:A	3.80198e-10	-1.25533	-1.48987
72657039	chr16:72657039:T:A	3.12805e-09	-0.637728	-1.68486e-09
72657047	chr16:72657047:G:A	1.43716e-09	-2.4149e-10	-1.41547
72657330	chr16:72657330:T:C	1.18408e-09	-2.4149e-10	-1.60918
72657540	chr16:72657540:G:A	1.04485e-09	-2.4149e-10	-1.73427
72658109	chr16:72658109:C:T	1.19615e-09	-2.4149e-10	-1.59903
72658885	chr16:72658885:T:C	1.63451e-09	-2.4149e-10	-1.28679
72659469	chr16:72659469:T:C	1.06357e-09	-2.4149e-10	-1.7165
72659683	chr16:72659683:C:T	1.01986e-09	-2.4149e-10	-1.75848
72659894	chr16:72659894:T:C	3.14531e-09	-2.4149e-10	-0.632227
72660041	chr16:72660041:C:T	1.85645e-09	-1.15947	-1.68486e-09
72660075	chr16:72660075:T:C	2.83434e-10	-1.42923	-1.60968
72660187	chr16:72660187:C:T	3.28559e-10	-1.42974	-1.46143
72660453	chr16:72660453:T:C	2.91274e-09	-2.4149e-10	-0.709045
72660616	chr16:72660616:G:T	9.7158e-10	-2.4149e-10	-1.80697
72661097	chr16:72661097:G:A	4.19639e-09	-2.4149e-10	-0.343913
72661198	chr16:72661198:C:T	1.05096e-09	-2.4149e-10	-1.72844
72662025	chr16:72662025:T:C	1.89216e-09	-2.4149e-10	-1.14042
72663520	chr16:72663520:A:G	1.54839e-09	-2.4149e-10	-1.34092
72663949	chr16:72663949:G:T	5.83708e-09	-2.4149e-10	-0.0139074
72664547	chr16:72664547:G:A	1.01199e-09	-2.4149e-10	-1.76622
72665220	chr16:72665220:C:T	9.78318e-10	-2.4149e-10	-1.80006
72665666	chr16:72665666:C:T	2.77807e-10	-1.57303	-1.48594
72665843	chr16:72665843:T:C	1.25738e-09	-2.4149e-10	-1.54911
72666238	chr16:72666238:T:G	1.00398e-09	-2.4149e-10	-1.77416
72666638	chr16:72666638:AAGG:A	1.53162e-09	-2.4149e-10	-1.35181
72666720	chr16:72666720:G:T	3.74238e-09	-2.4149e-10	-0.458417
72666955	chr16:72666955:A:G	1.03872e-09	-2.4149e-10	-1.74015
72668320	chr16:72668320:T:G	1.03973e-09	-2.4149e-10	-1.73918
72669790	chr16:72669790:C:T	9.80744e-10	-2.4149e-10	-1.79758
72669859	chr16:72669859:G:A	3.70343e-09	-2.4149e-10	-0.468878
72670310	chr16:72670310:T:C	2.91991e-09	-0.706584	-1.68486e-09
72670361	chr16:72670361:A:G	2.99266e-09	-2.4149e-10	-0.681974
72670438	chr16:72670438:A:G	2.02165e-09	-1.07422	-1.68486e-09
72670667	chr16:72670667:A:C	3.00492e-09	-2.4149e-10	-0.677888
72670811	chr16:72670811:C:G	2.07568e-09	-1.04785	-1.68486e-09
72671013	chr16:72671013:T:C	1.1726e-09	-1.61892	-1.68486e-09
72671102	chr16:72671102:G:A	9.86762e-10	-2.4149e-10	-1.79146
72671181	chr16:72671181:G:T	1.14771e-09	-1.64037	-1.68486e-09
72671229	chr16:72671229:T:A	1.62233e-09	-2.4149e-10	-1.29427
72671508	chr16:72671508:C:T	1.06717e-09	-2.4149e-10	-1.71313
72672741	chr16:72672741:A:G	1.49369e-09	-1.37689	-1.68486e-09
72673028	chr16:72673028:A:G	4.85687e-10	-0.891093	-1.60924
72673157	chr16:72673157:C:T	8.94158e-10	-1.54457	-0.345436
72673394	chr16:72673394:C:T	7.80087e-09	-2.4149e-10	0.276098
72674688	chr16:72674688:C:T	3.66603e-09	-2.4149e-10	-0.47903
72674803	chr16:72674803:T:TCC	1.28595e-09	-1.52664	-1.68486e-09
72674890	chr16:72674890:A:C	1.26016e-09	-2.4149e-10	-1.5469
72675235	chr16:72675235:C:T	4.12015e-09	-2.4149e-10	-0.362249
72675746	chr16:72675746:G:A	2.95505e-09	-2.4149e-10	-0.694622
72675763	chr16:72675763:C:T	1.81424e-09	-2.4149e-10	-1.18247
72676521	chr16:72676521:A:T	1.49619e-09	-1.37521	-1.68486e-09
72676631	chr16:72676631:C:A	1.16771e-09	-1.62309	-1.68486e-09
72676924	chr16:72676924:C:T	1.02747e-09	-2.4149e-10	-1.75103
72676994	chr16:72676994:G:T	3.54022e-09	-2.4149e-10	-0.513948
72677612	chr16:72677612:T:C	1.97266e-10	-1.60118	-1.80016
72677664	chr16:72677664:T:C	3.02001e-10	-1.5113	-1.46417
72678512	chr16:72678512:A:G	8.25743e-10	-1.5259	-0.443707
72678862	chr16:72678862:A:G	2.80849e-09	-0.745491	-1.68486e-09
72679246	chr16:72679246:A:G	2.31936e-09	-0.936847	-1.68486e-09
72679257	chr16:72679257:A:G	1.36257e-09	-1.66729	0.19853
72680139	chr16:72680139:T:C	1.03211e-09	-2.4149e-10	-1.74653
72681778	chr16:72681778:A:G	8.04465e-09	-0.223023	0.529892
72681807	chr16:72681807:T:G	1.94745e-10	-1.60733	-1.80688
72683127	chr16:72683127:A:G	2.84245e-10	-1.49087	-1.54519
72684936	chr16:72684936:G:C	3.30769e-09	-2.4149e-10	-0.581886
72685193	chr16:72685193:A:G	1.29503e-09	-2.4149e-10	-1.51961
72685384	chr16:72685384:A:T	4.15442e-09	-2.4149e-10	-0.353964
72686750	chr16:72686750:C:T	3.64993e-09	-0.483429	-1.68486e-09
72687085	chr16:72687085:C:T	3.43951e-09	-2.4149e-10	-0.542809
72688432	chr16:72688432:T:C	9.71632e-10	-2.4149e-10	-1.80692
72688943	chr16:72688943:T:G	1.38645e-09	-2.4149e-10	-1.45139
72689465	chr16:72689465:G:A	1.30937e-09	-2.4149e-10	-1.50859
72690632	chr16:72690632:C:T	8.82367e-10	-1.50573	-0.397555
72690954	chr16:72690954:T:G	9.9702e-10	-2.4149e-10	-1.78112
72691275	chr16:72691275:G:A	1.16305e-09	-2.4149e-10	-1.62709
72691858	chr16:72691858:AAAAC:A	1.07309e-08	0.594992	-1.68486e-09
72692593	chr16:72692593:G:A	2.93842e-10	-1.219	-1.78385
72692603	chr16:72692603:C:A	3.59319e-09	-0.499097	-1.68486e-09
72692854	chr16:72692854:A:G	1.33542e-09	-2.4149e-10	-1.48889
72692937	chr16:72692937:A:G	1.15603e-09	-1.63315	-1.68486e-09
72692938	chr16:72692938:G:A	1.15073e-09	-1.63774	-1.68486e-09
72693119	chr16:72693119:T:A	6.2159e-10	-1.64842	-0.605196
72693764	chr16:72693764:G:A	3.10367e-09	-2.4149e-10	-0.645553
72693833	chr16:72693833:A:G	2.83864e-10	-1.46294	-1.57446
72694053	chr16:72694053:T:C	3.16335e-09	-2.4149e-10	-0.626506
72694059	chr16:72694059:G:A	3.82542e-09	-0.43647	-1.68486e-09
72694507	chr16:72694507:G:A	1.38664e-09	-1.45126	-1.68486e-09
72695641	chr16:72695641:C:A	9.13752e-10	-1.51799	-0.350346
72695666	chr16:72695666:T:A	2.24922e-10	-1.46324	-1.8069
72695791	chr16:72695791:TG:T	3.31989e-09	-0.578206	-1.68486e-09
72695936	chr16:72695936:A:G	1.57504e-09	-1.32386	-1.68486e-09
72695946	chr16:72695946:C:T	1.21377e-09	-2.4149e-10	-1.5844
72695955	chr16:72695955:T:G	9.71697e-10	-2.4149e-10	-1.80685
72696169	chr16:72696169:C:T	4.42532e-09	-2.4149e-10	-0.290796
72696436	chr16:72696436:G:T	1.2844e-09	-2.4149e-10	-1.52784
72696651	chr16:72696651:A:C	1.91549e-09	-2.4149e-10	-1.12816
72697163	chr16:72697163:A:G	1.0878e-07	2.91119	-1.68486e-09
72697616	chr16:72697616:A:G	4.2203e-09	-0.338232	-1.68486e-09
72697657	chr16:72697657:A:T	3.32213e-09	-2.4149e-10	-0.577532
72697955	chr16:72697955:T:C	5.73492e-10	-0.53811	-1.79604
72698259	chr16:72698259:C:T	1.13824e-09	-2.4149e-10	-1.64865
72698724	chr16:72698724:C:T	3.31369e-09	-2.4149e-10	-0.580075
72698786	chr16:72698786:C:T	8.51152e-10	-0.481315	-1.45799
72699258	chr16:72699258:T:C	3.08591e-09	-2.4149e-10	-0.65129
72699692	chr16:72699692:C:T	3.09106e-09	-2.4149e-10	-0.649625
72699817	chr16:72699817:T:C	1.25235e-09	-2.4149e-10	-1.55312
72699969	chr16:72699969:ATTAAC:A	5.93016e-10	-1.62712	-0.673554
72700112	chr16:72700112:C:G	3.37414e-09	-2.4149e-10	-0.561998
72700205	chr16:72700205:C:T	7.69392e-10	-1.57319	-0.4671
72700581	chr16:72700581:G:A	9.92441e-10	-2.4149e-10	-1.78573
72700656	chr16:72700656:T:C	9.98478e-10	-2.4149e-10	-1.77966
72700758	chr16:72700758:A:G	7.26956e-10	-1.4977	-0.599323
72700915	chr16:72700915:AG:A	2.36524e-09	-2.4149e-10	-0.917258
72701430	chr16:72701430:A:G	1.0635e-09	-2.4149e-10	-1.71657
72701552	chr16:72701552:C:T	2.89029e-09	-2.4149e-10	-0.716782
72701637	chr16:72701637:A:G	2.27411e-10	-1.45446	-1.80467
72701804	chr16:72701804:A:G	2.8936e-08	1.58695	-1.68486e-09
72701917	chr16:72701917:A:G	1.31439e-09	-2.4149e-10	-1.50476
72702385	chr16:72702385:G:A	1.18965e-09	-1.60448	-1.68486e-09
72702523	chr16:72702523:C:CA	9.71578e-10	-2.4149e-10	-1.80697
72702731	chr16:72702731:G:C	4.98863e-09	0.838176	-1.00915
72703368	chr16:72703368:A:G	2.84532e-10	-1.26941	-1.76564
72703466	chr16:72703466:A:G	1.03907e-09	-2.4149e-10	-1.73981
72703596	chr16:72703596:G:A	1.51462e-09	-1.36297	-1.68486e-09
72703831	chr16:72703831:C:T	3.03084e-09	-2.4149e-10	-0.669299
72703935	chr16:72703935:G:A	2.2684e-10	-1.47195	-1.7897
72704515	chr16:72704515:C:T	3.74066e-09	-0.458875	-1.68486e-09
72704739	chr16:72704739:C:T	7.80547e-10	-1.53592	-0.489978
72705101	chr16:72705101:C:G	3.20152e-09	-2.4149e-10	-0.614512
72705150	chr16:72705150:T:C	9.91046e-10	-2.4149e-10	-1.78713
72705888	chr16:72705888:C:T	5.90846e-09	-0.00175247	-1.68486e-09
72706336	chr16:72706336:A:G	3.49307e-09	-2.4149e-10	-0.527357
72707368	chr16:72707368:G:A	3.04246e-10	-1.38305	-1.58501
72707554	chr16:72707554:G:A	3.42862e-09	-2.4149e-10	-0.54598
72707811	chr16:72707811:AAGAC:A	5.86507e-09	-0.00912425	-1.68486e-09
72708041	chr16:72708041:T:A	3.91388e-09	-2.4149e-10	-0.413608
72709523	chr16:72709523:C:G	1.83268e-09	-2.4149e-10	-1.17236
72710236	chr16:72710236:T:G	1.29665e-09	-2.4149e-10	-1.51835
72710565	chr16:72710565:G:T	1.46912e-09	-2.4149e-10	-1.39347
72710752	chr16:72710752:G:A	4.13698e-09	-0.358172	-1.68486e-09
72711112	chr16:72711112:G:C	7.29447e-09	-2.4149e-10	0.208979
72711315	chr16:72711315:G:A	1.13829e-09	-1.64861	-1.68486e-09
72711376	chr16:72711376:T:C	9.71645e-10	-2.4149e-10	-1.8069
72711433	chr16:72711433:C:G	5.00516e-10	-0.705393	-1.76486
72712174	chr16:72712174:T:C	1.05636e-09	-2.4149e-10	-1.72331
72712710	chr16:72712710:G:T	9.91496e-10	-2.4149e-10	-1.78668
72712852	chr16:72712852:A:G	1.21382e-09	-1.58437	-1.68486e-09
72713203	chr16:72713203:C:T	2.13224e-10	-1.51779	-1.80576
72713661	chr16:72713661:T:C	3.93451e-09	-2.4149e-10	-0.408351
72713786	chr16:72713786:T:A	1.23637e-09	-1.65708	0.0911252
72714678	chr16:72714678:C:G	9.88245e-10	-2.4149e-10	-1.78996
72716187	chr16:72716187:A:G	1.03754e-09	-2.4149e-10	-1.74129
72716542	chr16:72716542:G:A	5.30001e-09	-2.4149e-10	-0.110429
72717028	chr16:72717028:G:GT	2.1308e-09	-1.02164	-1.68486e-09
72717602	chr16:72717602:C:G	1.25379e-09	-2.4149e-10	-1.55197
72719176	chr16:72719176:A:G	2.02843e-09	-2.4149e-10	-1.07088
72720120	chr16:72720120:T:C	1.12891e-08	-2.4149e-10	0.645699
72721357	chr16:72721357:A:G	1.04385e-08	-2.4149e-10	0.567364
72721676	chr16:72721676:T:C	2.48041e-10	-1.55453	-1.61777
72722019	chr16:72722019:C:T	9.8943e-10	-2.4149e-10	-1.78876
72722202	chr16:72722202:G:T	1.25677e-09	-0.609168	-0.940424
72723537	chr16:72723537:G:A	1.95216e-09	-2.4149e-10	-1.1092
72723985	chr16:72723985:G:A	6.48094e-10	-1.03181	-1.18005
72724251	chr16:72724251:C:G	1.03872e-09	-2.4149e-10	-1.74015
72724615	chr16:72724615:G:A	1.0196e-09	-2.4149e-10	-1.75872
72726192	chr16:72726192:A:T	1.03567e-09	-2.4149e-10	-1.74309
72727180	chr16:72727180:A:G	3.99561e-09	-0.392943	-1.68486e-09
72727399	chr16:72727399:T:A	1.02e-09	-2.4149e-10	-1.75833
72728055	chr16:72728055:T:A	9.66459e-09	0.490331	-1.68486e-09
72728291	chr16:72728291:A:G	1.18643e-09	-2.4149e-10	-1.60718
72729160	chr16:72729160:C:G	9.89099e-10	-2.4149e-10	-1.7891
72729223	chr16:72729223:C:T	1.1685e-09	-1.62242	-1.68486e-09
72729310	chr16:72729310:G:A	1.03605e-09	-2.4149e-10	-1.74272
72729462	chr16:72729462:A:G	4.73264e-08	2.07893	-1.68486e-09
72729471	chr16:72729471:G:A	6.6064e-09	-2.4149e-10	0.1099
72729630	chr16:72729630:G:A	1.03021e-09	-2.4149e-10	-1.74838
72729880	chr16:72729880:A:G	9.79463e-10	-2.4149e-10	-1.79889
72729990	chr16:72729990:T:TA	9.76476e-10	-2.4149e-10	-1.80194
72730416	chr16:72730416:A:T	1.59811e-09	-1.30932	-1.68486e-09
72730485	chr16:72730485:A:T	9.95875e-10	-2.4149e-10	-1.78227
72730673	chr16:72730673:TTTTTA:T	9.93031e-10	-2.4149e-10	-1.78513
72730739	chr16:72730739:T:C	9.82961e-10	-2.4149e-10	-1.79532
72730909	chr16:72730909:C:A	1.02354e-09	-2.4149e-10	-1.75487
72731440	chr16:72731440:G:A	1.46678e-09	-1.39507	-1.68486e-09
72731470	chr16:72731470:A:G	1.01191e-09	-2.4149e-10	-1.7663
72731741	chr16:72731741:A:T	9.75771e-10	-2.4149e-10	-1.80266
72731756	chr16:72731756:G:A	9.7568e-10	-2.4149e-10	-1.80276
72731908	chr16:72731908:G:C	1.19735e-09	-2.4149e-10	-1.59803
72732021	chr16:72732021:A:G	9.79774e-10	-2.4149e-10	-1.79857
72732276	chr16:72732276:CT:C	3.09229e-10	-1.27952	-1.67229
72732308	chr16:72732308:T:A	1.01162e-09	-2.4149e-10	-1.76659
72732412	chr16:72732412:C:T	3.01383e-10	-1.45173	-1.52579
72732669	chr16:72732669:A:G	1.00885e-09	-2.4149e-10	-1.76933
72733030	chr16:72733030:G:A	3.4447e-09	-0.541302	-1.68486e-09
72733271	chr16:72733271:T:G	1.24923e-09	-2.4149e-10	-1.55561
72733603	chr16:72733603:A:G	8.09909e-09	0.313614	-1.68486e-09
72734028	chr16:72734028:A:G	1.13973e-09	-2.4149e-10	-1.64735
72734168	chr16:72734168:G:A	1.71041e-09	-1.24141	-1.68486e-09
72734379	chr16:72734379:C:G	9.76099e-10	-2.4149e-10	-1.80233
72734827	chr16:72734827:C:T	9.88499e-10	-2.4149e-10	-1.78971
72736438	chr16:72736438:G:C	4.28578e-10	-1.56357	-1.06185
72736490	chr16:72736490:C:G	1.26395e-09	-2.4149e-10	-1.54389
72738231	chr16:72738231:T:C	4.13075e-10	-1.47133	-1.19093
72739717	chr16:72739717:A:C	1.8351e-09	-2.4149e-10	-1.17104
72740051	chr16:72740051:A:G	1.00777e-09	-2.4149e-10	-1.7704
72740652	chr16:72740652:C:G	1.02542e-09	-2.4149e-10	-1.75303
72740797	chr16:72740797:C:T	2.87821e-09	-2.4149e-10	-0.720969
72740909	chr16:72740909:G:A	1.02452e-09	-2.4149e-10	-1.75391
72742661	chr16:72742661:G:C	1.03002e-09	-2.4149e-10	-1.74856
72743965	chr16:72743965:A:T	3.17595e-09	-0.622532	-1.68486e-09
72743981	chr16:72743981:A:G	9.72195e-10	-2.4149e-10	-1.80634
72744397	chr16:72744397:T:A	9.17483e-09	-2.4149e-10	0.438326
72744718	chr16:72744718:A:G	1.12531e-09	-2.4149e-10	-1.66008
72744831	chr16:72744831:G:A	9.73241e-10	-2.4149e-10	-1.80526
72745008	chr16:72745008:T:G	1.00923e-09	-2.4149e-10	-1.76895
72745091	chr16:72745091:T:C	9.78896e-10	-2.4149e-10	-1.79947
72745442	chr16:72745442:G:A	1.19214e-09	-1.60239	-1.68486e-09
72746726	chr16:72746726:C:T	3.55816e-09	0.365032	-0.873927
72746730	chr16:72746730:C:T	9.73365e-10	-2.4149e-10	-1.80513
72746750	chr16:72746750:C:T	1.01038e-09	-2.4149e-10	-1.76781
72746785	chr16:72746785:G:T	1.01268e-09	-2.4149e-10	-1.76554
72747139	chr16:72747139:G:A	1.92692e-09	-1.12221	-1.68486e-09
72748535	chr16:72748535:A:G	1.04787e-09	-2.4149e-10	-1.73138
72749001	chr16:72749001:CACT:C	1.15744e-09	-1.63192	-1.68486e-09
72749081	chr16:72749081:C:T	4.27409e-10	-1.62347	-1.00469
72749108	chr16:72749108:A:T	1.0108e-09	-2.4149e-10	-1.7674
72749218	chr16:72749218:C:T	9.80266e-10	-2.4149e-10	-1.79807
72749428	chr16:72749428:A:G	4.95726e-09	-2.4149e-10	-0.177284
72750779	chr16:72750779:A:G	9.79525e-10	-2.4149e-10	-1.79883
72751230	chr16:72751230:AT:A	1.33433e-09	-2.4149e-10	-1.48971
72751404	chr16:72751404:C:T	2.24602e-10	-1.66749	-1.60407
72751694	chr16:72751694:T:G	9.71722e-10	-2.4149e-10	-1.80682
72751790	chr16:72751790:G:T	9.49042e-10	-1.60113	-0.229307
72752332	chr16:72752332:C:G	9.9274e-10	-2.4149e-10	-1.78542
72752492	chr16:72752492:C:G	1.03463e-09	-2.4149e-10	-1.7441
72752693	chr16:72752693:C:T	1.03894e-09	-2.4149e-10	-1.73994
72753276	chr16:72753276:A:G	5.72459e-08	-2.4149e-10	2.26922
72753766	chr16:72753766:A:G	1.52437e-09	-2.4149e-10	-1.35656
72754349	chr16:72754349:G:A	1.61455e-09	-1.29908	-1.68486e-09
72754369	chr16:72754369:G:C	1.06353e-09	-2.4149e-10	-1.71655
72755681	chr16:72755681:T:C	1.08404e-09	-2.4149e-10	-1.69745
72755705	chr16:72755705:C:T	6.51412e-10	-1.65181	-0.554938
72756795	chr16:72756795:C:T	1.01519e-09	-2.4149e-10	-1.76306
72759107	chr16:72759107:T:C	1.49378e-09	-1.41389	0.0370632
72759204	chr16:72759204:T:A	1.11934e-09	-1.6654	-1.68486e-09
72759915	chr16:72759915:T:C	1.01463e-09	-2.4149e-10	-1.76361
72759936	chr16:72759936:A:T	1.10915e-09	-2.4149e-10	-1.67454
72759983	chr16:72759983:T:C	1.08427e-09	-2.4149e-10	-1.69723
72760414	chr16:72760414:A:G	1.00659e-09	-2.4149e-10	-1.77157
72760458	chr16:72760458:A:G	9.74463e-10	-2.4149e-10	-1.80401
72760541	chr16:72760541:A:G	1.14603e-09	-2.4149e-10	-1.64183
72760846	chr16:72760846:A:G	1.15213e-09	-2.4149e-10	-1.63653
72761352	chr16:72761352:T:C	9.99529e-10	-2.4149e-10	-1.77861
72761503	chr16:72761503:G:A	1.00234e-09	-2.4149e-10	-1.77581
72761557	chr16:72761557:G:A	1.00367e-09	-2.4149e-10	-1.77448
72761689	chr16:72761689:AT:A	1.00404e-09	-2.4149e-10	-1.7741
72761772	chr16:72761772:C:G	1.89921e-09	-1.1367	-1.68486e-09
72761918	chr16:72761918:T:C	3.6731e-09	-0.477103	-1.68486e-09
72762034	chr16:72762034:T:G	9.98248e-10	-2.4149e-10	-1.77989
72762155	chr16:72762155:A:ATAT	1.6881e-09	-1.25453	-1.68486e-09
72762533	chr16:72762533:C:T	1.09047e-09	-2.4149e-10	-1.69153
72762900	chr16:72762900:T:C	9.91274e-10	-2.4149e-10	-1.7869
72763622	chr16:72763622:G:T	9.96697e-10	-2.4149e-10	-1.78145
72763946	chr16:72763946:C:A	1.02178e-09	-2.4149e-10	-1.75659
72764023	chr16:72764023:T:C	1.07348e-09	-2.4149e-10	-1.70723
72764234	chr16:72764234:C:T	1.01335e-09	-2.4149e-10	-1.76488
72764372	chr16:72764372:C:T	7.30089e-10	-1.47687	-0.615861
72764670	chr16:72764670:G:A	2.38392e-09	-2.4149e-10	-0.909394
72765018	chr16:72765018:T:C	9.98375e-10	-2.4149e-10	-1.77976
72765659	chr16:72765659:C:T	1.11608e-09	-2.4149e-10	-1.66831
72766654	chr16:72766654:T:C	1.00037e-09	-2.4149e-10	-1.77777
72767027	chr16:72767027:A:C	1.08126e-09	-2.4149e-10	-1.70001
72767665	chr16:72767665:A:G	1.01636e-09	-2.4149e-10	-1.76191
72768160	chr16:72768160:CT:C	1.00989e-09	-2.4149e-10	-1.7683
72768505	chr16:72768505:T:C	1.0034e-09	-2.4149e-10	-1.77474
72769079	chr16:72769079:TATC:T	5.3459e-09	-0.142845	0.0410359
72769185	chr16:72769185:G:C	9.96907e-10	-2.4149e-10	-1.78124
72769868	chr16:72769868:A:G	1.2496e-09	-2.4149e-10	-1.55532
72769938	chr16:72769938:A:C	1.0093e-09	-2.4149e-10	-1.76888
72770432	chr16:72770432:C:T	1.88325e-09	-2.4149e-10	-1.14514
72771060	chr16:72771060:A:G	9.72064e-10	-2.4149e-10	-1.80647
72771205	chr16:72771205:G:A	1.112e-09	-2.4149e-10	-1.67198
72771336	chr16:72771336:C:T	9.83019e-10	-2.4149e-10	-1.79526
72771594	chr16:72771594:C:CTA	1.00809e-09	-2.4149e-10	-1.77008
72772138	chr16:72772138:C:G	9.91697e-10	-2.4149e-10	-1.78648
72772273	chr16:72772273:A:G	1.00904e-09	-2.4149e-10	-1.76914
72772535	chr16:72772535:C:A	4.59979e-09	-2.4149e-10	-0.252126
72772797	chr16:72772797:GCTA:G	1.0093e-09	-2.4149e-10	-1.76888
72772969	chr16:72772969:C:T	1.75418e-09	-2.4149e-10	-1.21613
72773539	chr16:72773539:C:T	4.69482e-09	-2.4149e-10	-0.231678
72773917	chr16:72773917:T:G	3.29232e-09	-0.586544	-1.68486e-09
72774597	chr16:72774597:T:C	1.00025e-09	-2.4149e-10	-1.77789
72775125	chr16:72775125:A:T	1.1732e-09	-2.4149e-10	-1.6184
72775221	chr16:72775221:T:G	1.00835e-09	-2.4149e-10	-1.76983
72775250	chr16:72775250:A:G	2.293e-09	-0.948277	-1.68486e-09
72775483	chr16:72775483:T:C	9.82238e-10	-2.4149e-10	-1.79606
72775719	chr16:72775719:C:T	2.10839e-09	-2.4149e-10	-1.03221
72776114	chr16:72776114:A:G	1.587e-09	-1.31629	-1.68486e-09
72776155	chr16:72776155:T:G	5.14423e-10	-1.42377	-1.01907
72776641	chr16:72776641:A:G	2.863e-07	-2.4149e-10	3.8789
72777037	chr16:72777037:C:T	1.32199e-09	-2.4149e-10	-1.499
72777263	chr16:72777263:T:C	9.92339e-10	-2.4149e-10	-1.78583
72777490	chr16:72777490:T:C	1.00115e-09	-2.4149e-10	-1.77699
72777633	chr16:72777633:G:C	1.73741e-09	-1.22574	-1.68486e-09
72777836	chr16:72777836:C:A	9.72072e-10	-2.4149e-10	-1.80646
72778218	chr16:72778218:A:G	1.03391e-09	-2.4149e-10	-1.74479
72779824	chr16:72779824:C:T	9.72277e-10	-2.4149e-10	-1.80625
72779843	chr16:72779843:G:A	1.28468e-09	-2.4149e-10	-1.52763
72780433	chr16:72780433:C:A	1.1585e-09	-1.63101	-1.68486e-09
72783179	chr16:72783179:TG:T	1.13439e-09	-2.4149e-10	-1.65205
72783683	chr16:72783683:T:C	9.73242e-10	-2.4149e-10	-1.80526
72784728	chr16:72784728:G:A	2.06585e-09	-1.0526	-1.68486e-09
72785076	chr16:72785076:A:C	3.44263e-09	-0.541902	-1.68486e-09
72785143	chr16:72785143:G:GA	1.1732e-09	-2.4149e-10	-1.6184
72785657	chr16:72785657:G:GA	1.00255e-09	-2.4149e-10	-1.77559
72785750	chr16:72785750:A:ATCCTT	2.00724e-09	-1.08138	-1.68486e-09
72785838	chr16:72785838:A:G	1.13973e-09	-2.4149e-10	-1.64734
72786139	chr16:72786139:G:A	9.97174e-10	-2.4149e-10	-1.78097
72788397	chr16:72788397:G:A	2.71906e-10	-1.27811	-1.80233
72789784	chr16:72789784:C:T	1.06804e-09	-2.4149e-10	-1.71231
72789858	chr16:72789858:T:C	1.74389e-09	-2.4149e-10	-1.22202
72790779	chr16:72790779:T:C	2.21526e-09	-0.98277	-1.68486e-09
72790828	chr16:72790828:T:TAGAG	1.53236e-09	-2.4149e-10	-1.35133
72790894	chr16:72790894:CTG:C	1.11996e-09	-2.4149e-10	-1.66484
72790951	chr16:72790951:G:A	9.7261e-10	-2.4149e-10	-1.80591
72791215	chr16:72791215:T:G	4.06127e-09	-0.376643	-1.68486e-09
72791511	chr16:72791511:G:A	1.88236e-09	-2.4149e-10	-1.14561
72792126	chr16:72792126:G:C	1.00638e-09	-2.4149e-10	-1.77178
72796349	chr16:72796349:C:T	1.77339e-09	-1.20524	-1.68486e-09
72796640	chr16:72796640:C:G	2.07881e-08	1.25624	-1.68486e-09
72797127	chr16:72797127:T:G	1.13953e-09	-2.4149e-10	-1.64752
72797656	chr16:72797656:T:C	1.06867e-09	-2.4149e-10	-1.71172
72798236	chr16:72798236:T:A	9.55355e-10	-1.60942	-0.214392
72799144	chr16:72799144:A:G	1.05488e-09	-2.4149e-10	-1.72471
72799480	chr16:72799480:A:C	9.83804e-10	-2.4149e-10	-1.79447
72800736	chr16:72800736:GC:G	2.07565e-10	-1.56787	-1.78258
72800974	chr16:72800974:C:T	1.04809e-09	-2.4149e-10	-1.73117
72801808	chr16:72801808:T:C	9.75886e-10	-2.4149e-10	-1.80255
72802694	chr16:72802694:G:A	5.84418e-10	-1.35473	-0.960541
72802910	chr16:72802910:G:A	1.06481e-09	-2.4149e-10	-1.71534
72803924	chr16:72803924:C:T	1.1216e-09	-1.66339	-1.68486e-09
72803925	chr16:72803925:C:T	1.12025e-09	-1.66459	-1.68486e-09
72804552	chr16:72804552:CAT:C	3.25755e-09	-0.597161	-1.68486e-09
72804944	chr16:72804944:T:A	1.04578e-09	-2.4149e-10	-1.73338
72805007	chr16:72805007:T:C	1.88167e-09	-1.14598	-1.68486e-09
72805290	chr16:72805290:T:G	1.11801e-09	-1.66659	-1.68486e-09
72805538	chr16:72805538:A:ATTG	8.17908e-09	2.06784	-1.7444
72806377	chr16:72806377:G:A	7.52228e-09	-2.4149e-10	0.239732
72808448	chr16:72808448:A:G	9.92053e-10	-2.4149e-10	-1.78612
72808519	chr16:72808519:T:C	1.08771e-08	-0.302055	0.910576
72810100	chr16:72810100:G:A	9.87557e-10	-2.4149e-10	-1.79066
72810687	chr16:72810687:C:T	1.02551e-09	-2.4149e-10	-1.75294
72811522	chr16:72811522:G:A	1.12041e-09	-2.4149e-10	-1.66445
72812484	chr16:72812484:T:A	2.64276e-09	-0.806312	-1.68486e-09
72812595	chr16:72812595:G:C	2.15368e-09	-1.01096	-1.68486e-09
72814231	chr16:72814231:T:C	1.04485e-09	-2.4149e-10	-1.73426
72815538	chr16:72815538:C:G	9.73256e-10	-2.4149e-10	-1.80525
72815741	chr16:72815741:A:G	2.45811e-09	-0.878747	-1.68486e-09
72815928	chr16:72815928:T:G	2.11365e-09	-2.4149e-10	-1.02972
72816141	chr16:72816141:T:TTA	1.30893e-09	-2.4149e-10	-1.50893
72816451	chr16:72816451:T:C	2.29981e-09	-0.94531	-1.68486e-09
72816655	chr16:72816655:A:G	1.31773e-09	-2.4149e-10	-1.50222
72816669	chr16:72816669:A:G	1.02735e-09	-2.4149e-10	-1.75116
72817052	chr16:72817052:G:A	1.05875e-09	-2.4149e-10	-1.72105
72817095	chr16:72817095:T:C	1.42066e-09	-2.4149e-10	-1.42702
72817097	chr16:72817097:T:C	1.80629e-09	-2.4149e-10	-1.18686
72817597	chr16:72817597:C:G	1.15052e-09	-2.4149e-10	-1.63792
72818008	chr16:72818008:A:G	1.39837e-09	-2.4149e-10	-1.44283
72818048	chr16:72818048:C:T	1.19394e-09	-2.4149e-10	-1.60088
72819469	chr16:72819469:C:T	1.14014e-09	-1.64699	-1.68486e-09
72819557	chr16:72819557:G:A	2.38665e-09	-2.4149e-10	-0.908249
72819583	chr16:72819583:G:C	9.87955e-10	-2.4149e-10	-1.79026
72820221	chr16:72820221:C:T	1.27546e-09	-2.4149e-10	-1.53483
72820304	chr16:72820304:T:C	1.18093e-09	-2.4149e-10	-1.61183
72821878	chr16:72821878:C:G	9.95342e-10	-2.4149e-10	-1.78281
72823645	chr16:72823645:G:T	9.17881e-10	-1.65605	-0.207771
72824510	chr16:72824510:T:C	1.00507e-09	-2.4149e-10	-1.77308
72825722	chr16:72825722:T:C	9.76883e-10	-2.4149e-10	-1.80153
72825824	chr16:72825824:A:G	1.0483e-09	-2.4149e-10	-1.73097
72825839	chr16:72825839:C:T	1.10055e-09	-2.4149e-10	-1.68233
72826027	chr16:72826027:C:G	9.93126e-10	-2.4149e-10	-1.78504
72826440	chr16:72826440:C:T	1.027e-09	-2.4149e-10	-1.7515
72826662	chr16:72826662:T:C	1.14722e-09	-2.4149e-10	-1.64079
72826664	chr16:72826664:A:T	1.14722e-09	-2.4149e-10	-1.64079
72826712	chr16:72826712:C:A	1.1099e-09	-2.4149e-10	-1.67387
72828229	chr16:72828229:T:C	2.03764e-08	1.23624	-1.68486e-09
72829388	chr16:72829388:G:T	9.72241e-10	-2.4149e-10	-1.80629
72830685	chr16:72830685:G:A	9.71758e-10	-2.4149e-10	-1.80679
72831378	chr16:72831378:G:A	1.39956e-09	-1.44198	-1.68486e-09
72831478	chr16:72831478:C:T	1.15406e-09	-1.63485	-1.68486e-09
72832084	chr16:72832084:C:T	9.7161e-10	-2.4149e-10	-1.80694
72832148	chr16:72832148:C:A	1.72633e-09	-2.4149e-10	-1.23214
72832497	chr16:72832497:A:T	1.01683e-09	-2.4149e-10	-1.76144
72833068	chr16:72833068:G:A	1.03705e-09	-2.4149e-10	-1.74176
72833835	chr16:72833835:G:A	9.95704e-10	-2.4149e-10	-1.78244
72834331	chr16:72834331:C:T	1.01488e-09	-2.4149e-10	-1.76337
72834679	chr16:72834679:G:A	9.758e-10	-2.4149e-10	-1.80264
72834900	chr16:72834900:G:A	2.29129e-09	-2.4149e-10	-0.949023
72834927	chr16:72834927:T:A	1.39973e-09	-1.44186	-1.68486e-09
72835761	chr16:72835761:G:A	9.71915e-10	-2.4149e-10	-1.80662
72836408	chr16:72836408:C:G	9.71758e-10	-2.4149e-10	-1.80679
72836902	chr16:72836902:C:A	1.01149e-09	-2.4149e-10	-1.76671
72837039	chr16:72837039:A:G	1.0171e-09	-2.4149e-10	-1.76119
72837201	chr16:72837201:T:C	1.74151e-09	-2.4149e-10	-1.22338
72837306	chr16:72837306:C:A	9.83541e-10	-2.4149e-10	-1.79473
72837515	chr16:72837515:G:A	3.2806e-09	-2.4149e-10	-0.590112
72837857	chr16:72837857:C:T	2.51165e-09	-2.4149e-10	-0.857196
72838206	chr16:72838206:A:G	9.73825e-10	-2.4149e-10	-1.80466
72838389	chr16:72838389:C:T	1.04666e-09	-2.4149e-10	-1.73254
72839128	chr16:72839128:T:C	1.0782e-09	-2.4149e-10	-1.70284
72840038	chr16:72840038:T:A	1.02149e-09	-2.4149e-10	-1.75688
72840576	chr16:72840576:G:C	2.29466e-09	-2.4149e-10	-0.947555
72840593	chr16:72840593:C:T	1.01971e-09	-2.4149e-10	-1.75862
72841009	chr16:72841009:T:C	2.41421e-09	-2.4149e-10	-0.896764
72842251	chr16:72842251:C:T	1.09494e-09	-2.4149e-10	-1.68743
72842635	chr16:72842635:GT:G	1.10943e-09	-2.4149e-10	-1.6743
72842739	chr16:72842739:C:A	8.94071e-10	-0.239482	-1.65063
72843259	chr16:72843259:T:C	1.43318e-09	-2.4149e-10	-1.41824
72843436	chr16:72843436:G:A	3.46129e-09	1.08362	-1.62012
72843682	chr16:72843682:C:T	5.07704e-10	-0.850962	-1.60503
72844473	chr16:72844473:C:T	3.0433e-09	0.02448	-0.689677
72844849	chr16:72844849:C:T	1.14847e-09	-2.4149e-10	-1.6397
72844878	chr16:72844878:C:T	1.39214e-09	-1.4473	-1.68486e-09
72845333	chr16:72845333:A:T	2.57001e-09	-2.4149e-10	-0.834228
72845505	chr16:72845505:G:A	2.09289e-10	-1.56456	-1.77761
72845822	chr16:72845822:C:T	1.13468e-09	-2.4149e-10	-1.65179
72846572	chr16:72846572:C:A	9.74813e-10	-2.4149e-10	-1.80365
72847401	chr16:72847401:C:T	5.18525e-10	-1.3191	-1.11581
72847978	chr16:72847978:T:C	1.01551e-09	-2.4149e-10	-1.76275
72848284	chr16:72848284:T:C	6.57147e-10	-0.395397	-1.80259
72849054	chr16:72849054:T:C	1.01904e-09	-2.4149e-10	-1.75928
72849717	chr16:72849717:A:G	1.24275e-09	-2.4149e-10	-1.56081
72850803	chr16:72850803:AAAT:A	9.80282e-10	-2.4149e-10	-1.79805
72850968	chr16:72850968:T:G	1.37178e-09	-2.4149e-10	-1.46203
72851618	chr16:72851618:A:G	1.02466e-09	-0.542334	-1.21144
72851956	chr16:72851956:A:G	1.09656e-09	-2.4149e-10	-1.68596
72852086	chr16:72852086:C:T	9.80528e-10	-2.4149e-10	-1.7978
72852385	chr16:72852385:G:A	1.14423e-09	-1.64341	-1.68486e-09
72852694	chr16:72852694:T:C	1.31065e-09	-2.4149e-10	-1.50761
72852782	chr16:72852782:C:T	9.76328e-10	-2.4149e-10	-1.80209
72852863	chr16:72852863:A:G	1.34187e-09	-1.48407	-1.68486e-09
72853273	chr16:72853273:G:A	3.45797e-10	-1.06744	-1.7726
72853284	chr16:72853284:C:T	6.44026e-10	-0.415782	-1.80237
72853375	chr16:72853375:A:C	2.38168e-09	-2.4149e-10	-0.910333
72853873	chr16:72853873:A:C	5.46164e-10	-0.672232	-1.71074
72853927	chr16:72853927:G:A	3.00265e-10	-1.64486	-1.33637
72854347	chr16:72854347:G:A	9.74057e-10	-2.4149e-10	-1.80442
72854458	chr16:72854458:G:T	1.81554e-09	-2.4149e-10	-1.18176
72854513	chr16:72854513:C:T	2.97343e-09	-2.4149e-10	-0.688421
72854615	chr16:72854615:G:A	9.75542e-10	-2.4149e-10	-1.8029
72854650	chr16:72854650:A:G	1.19726e-09	-1.5981	-1.68486e-09
72854686	chr16:72854686:A:G	2.16073e-09	-2.4149e-10	-1.00769
72855054	chr16:72855054:C:T	2.5374e-10	-1.5443	-1.60528
72855295	chr16:72855295:G:A	8.50308e-10	-0.488571	-1.45172
72856024	chr16:72856024:C:T	9.71669e-10	-2.4149e-10	-1.80688
72856232	chr16:72856232:C:T	9.71586e-10	-2.4149e-10	-1.80696
72856317	chr16:72856317:G:A	3.73926e-10	-1.42916	-1.33267
72856439	chr16:72856439:A:G	8.278e-09	0.335463	-1.68486e-09
72857999	chr16:72857999:A:G	2.38316e-10	-1.40556	-1.80674
72858914	chr16:72858914:C:G	4.00975e-10	-1.19839	-1.49361
72859107	chr16:72859107:C:G	1.58532e-09	-1.31735	-1.68486e-09
72859211	chr16:72859211:G:A	1.81889e-09	-2.4149e-10	-1.17991
72859266	chr16:72859266:T:C	2.5662e-09	-0.835712	-1.68486e-09
72859417	chr16:72859417:G:A	3.43299e-10	-1.46489	-1.3824
72859682	chr16:72859682:G:A	1.44598e-09	-1.40935	-1.68486e-09
72860091	chr16:72860091:C:T	9.87422e-10	-2.4149e-10	-1.7908
72860546	chr16:72860546:T:C	1.1387e-09	-2.4149e-10	-1.64825
72860783	chr16:72860783:T:C	1.47524e-09	-1.38932	-1.68486e-09
72860830	chr16:72860830:G:A	2.35998e-09	-0.919487	-1.68486e-09
72861044	chr16:72861044:T:C	9.88334e-10	-2.4149e-10	-1.78987
72861715	chr16:72861715:A:G	1.40039e-08	0.8612	-1.68486e-09
72862795	chr16:72862795:A:G	5.29094e-10	-0.702938	-1.71179
72862832	chr16:72862832:GA:G	2.70151e-10	-1.32041	-1.76651
72862837	chr16:72862837:A:G	3.06593e-10	-1.28931	-1.67106
72864206	chr16:72864206:C:G	2.05071e-09	-2.4149e-10	-1.05995
72864803	chr16:72864803:A:G	9.81886e-10	-2.4149e-10	-1.79642
72864873	chr16:72864873:T:C	2.47398e-10	-1.39671	-1.77818
72864965	chr16:72864965:C:T	2.37881e-10	-1.44371	-1.77041
72865778	chr16:72865778:T:C	2.3363e-10	-1.46476	-1.76739
72865779	chr16:72865779:G:A	9.82438e-10	-2.4149e-10	-1.79586
72865925	chr16:72865925:C:T	5.17483e-10	-1.11992	-1.317
72865992	chr16:72865992:C:A	1.4291e-09	-2.4149e-10	-1.4211
72867429	chr16:72867429:C:T	9.89032e-10	-2.4149e-10	-1.78917
72868157	chr16:72868157:G:A	1.69408e-09	-2.4149e-10	-1.251
72868492	chr16:72868492:G:T	5.01161e-10	-0.694667	-1.7743
72868945	chr16:72868945:G:A	4.86017e-10	-0.714975	-1.78468
72869489	chr16:72869489:G:A	1.17664e-09	-2.4149e-10	-1.61547
72869587	chr16:72869587:CT:C	5.05618e-10	-0.770698	-1.68941
72869610	chr16:72869610:G:A	3.17105e-10	-1.1218	-1.80486
72870437	chr16:72870437:C:T	1.36816e-09	-2.4149e-10	-1.46467
72870572	chr16:72870572:G:A	9.80376e-10	-2.4149e-10	-1.79796
72870604	chr16:72870604:G:A	9.79579e-10	-2.4149e-10	-1.79877
72870800	chr16:72870800:G:A	1.04008e-09	-2.4149e-10	-1.73884
72870970	chr16:72870970:C:G	1.43694e-09	-1.41562	-1.68486e-09
72871489	chr16:72871489:G:A	2.60908e-10	-1.6671	-1.45463
72871958	chr16:72871958:G:A	3.31729e-10	-1.66517	-1.2164
72872888	chr16:72872888:C:T	1.0061e-09	-2.4149e-10	-1.77206
72872901	chr16:72872901:C:T	1.06467e-09	-2.4149e-10	-1.71547
72873313	chr16:72873313:A:G	1.1401e-09	-1.64702	-1.68486e-09
72874837	chr16:72874837:T:C	1.2197e-09	-2.4149e-10	-1.57953
72874977	chr16:72874977:A:G	2.30812e-10	-1.63233	-1.61196
72875452	chr16:72875452:A:G	2.90376e-10	-1.43423	-1.58049
72876080	chr16:72876080:T:C	5.70431e-10	-0.563448	-1.77605
72876131	chr16:72876131:C:T	9.75376e-10	-2.4149e-10	-1.80307
72876408	chr16:72876408:G:A	4.22944e-10	-1.66273	-0.975925
72876441	chr16:72876441:G:A	1.24232e-09	-1.56116	-1.68486e-09
72876504	chr16:72876504:C:T	5.12907e-10	-1.49063	-0.955173
72876592	chr16:72876592:A:G	3.52125e-09	-0.519321	-1.68486e-09
72877507	chr16:72877507:G:A	1.12919e-09	0.0207475	-1.67738
72877643	chr16:72877643:G:A	9.77882e-10	-2.4149e-10	-1.8005
72877645	chr16:72877645:G:A	1.88828e-10	-1.6381	-1.80696
72877840	chr16:72877840:T:C	9.3576e-10	-0.105423	-1.73911
72877904	chr16:72877904:C:G	2.02362e-09	-1.07325	-1.68486e-09
72877958	chr16:72877958:G:A	1.09807e-09	-2.4149e-10	-1.68459
72877959	chr16:72877959:C:A	1.09807e-09	-2.4149e-10	-1.68459
72878041	chr16:72878041:C:T	9.81807e-10	-0.107906	-1.68859
72878050	chr16:72878050:T:C	7.92004e-10	-0.210274	-1.80105
72878253	chr16:72878253:C:T	1.11951e-09	-1.66524	-1.68486e-09
72878934	chr16:72878934:T:C	1.90832e-10	-1.66208	-1.77242
72878981	chr16:72878981:A:G	1.20792e-09	-1.58924	-1.68486e-09
72879959	chr16:72879959:A:G	4.24676e-09	-0.331981	-1.68486e-09
72880006	chr16:72880006:A:C	2.54089e-09	-2.4149e-10	-0.845623
72880429	chr16:72880429:C:T	9.11229e-10	-0.104738	-1.76636
72880506	chr16:72880506:A:C	6.63637e-10	-0.389954	-1.7982
72880521	chr16:72880521:A:G	1.27875e-09	-2.4149e-10	-1.53226
72881116	chr16:72881116:G:T	1.16023e-09	-1.62952	-1.68486e-09
72881271	chr16:72881271:G:C	1.9092e-10	-1.64988	-1.78416
72881337	chr16:72881337:C:T	3.73926e-10	-1.04625	-1.71558
72881526	chr16:72881526:C:T	2.29037e-10	-1.59133	-1.66068
72881949	chr16:72881949:G:A	1.23485e-09	-1.56719	-1.68486e-09
72882019	chr16:72882019:G:A	2.29271e-10	-1.53661	-1.71438
72882152	chr16:72882152:T:C	1.4704e-09	-1.3926	-1.68486e-09
72882242	chr16:72882242:T:C	4.59725e-09	-2.4149e-10	-0.25268
72882539	chr16:72882539:A:C	1.15645e-09	-2.4149e-10	-1.63279
72882866	chr16:72882866:G:A	5.59619e-10	-1.29673	-1.06191
72883457	chr16:72883457:G:C	1.05631e-09	-2.4149e-10	-1.72335
72883534	chr16:72883534:G:T	2.1178e-09	-1.02776	-1.68486e-09
72883702	chr16:72883702:G:A	2.59702e-10	-1.57165	-1.55471
72884500	chr16:72884500:T:C	2.11884e-10	-1.52327	-1.80658
72884558	chr16:72884558:C:T	9.74464e-10	-2.4149e-10	-1.80401
72884720	chr16:72884720:C:T	1.0361e-09	-2.4149e-10	-1.74267
72885432	chr16:72885432:A:G	1.4508e-09	-1.40602	-1.68486e-09
72886390	chr16:72886390:C:T	9.80932e-10	-2.4149e-10	-1.79739
72886576	chr16:72886576:G:A	2.18184e-07	-2.4149e-10	3.6072
72886855	chr16:72886855:C:A	1.59489e-09	-1.31133	-1.68486e-09
72887364	chr16:72887364:T:A	7.94218e-10	-0.809907	-1.19863
72887835	chr16:72887835:C:T	2.66578e-10	-1.35894	-1.74128
72887843	chr16:72887843:G:A	1.82677e-09	-1.17559	-1.68486e-09
72887865	chr16:72887865:G:C	1.13498e-08	-2.4149e-10	0.651058
72887908	chr16:72887908:C:T	1.01137e-09	-2.4149e-10	-1.76684
72888849	chr16:72888849:G:A	1.8405e-09	-2.4149e-10	-1.1681
72888925	chr16:72888925:A:C	3.96386e-09	-2.4149e-10	-0.400921
72889290	chr16:72889290:A:T	1.84999e-10	-1.65924	-1.8063
72889336	chr16:72889336:T:C	3.33125e-09	-0.57479	-1.68486e-09
72889391	chr16:72889391:G:C	9.78996e-10	-2.4149e-10	-1.79937
72889834	chr16:72889834:G:A	1.45502e-09	-1.40312	-1.68486e-09
72890091	chr16:72890091:G:A	3.4673e-09	-2.4149e-10	-0.534761
72890178	chr16:72890178:T:C	5.89773e-10	-0.740402	-1.56575
72890223	chr16:72890223:T:C	2.00711e-10	-1.62121	-1.76282
72890561	chr16:72890561:G:C	1.33686e-09	-1.48782	-1.68486e-09
72890845	chr16:72890845:T:C	9.74443e-10	-2.4149e-10	-1.80403
72890920	chr16:72890920:G:A	5.73791e-10	-0.750318	-1.58331
72890943	chr16:72890943:A:C	3.05794e-09	-2.4149e-10	-0.660395
72891418	chr16:72891418:C:G	4.14597e-10	-1.0961	-1.56249
72892083	chr16:72892083:C:T	3.95028e-10	-0.902959	-1.80398
72892426	chr16:72892426:T:C	3.50959e-09	-0.0163482	-0.506289
72892446	chr16:72892446:G:A	1.11851e-09	-1.11496	-0.551181
72892502	chr16:72892502:A:G	1.16671e-09	-2.4149e-10	-1.62395
72892997	chr16:72892997:G:A	6.25836e-10	-0.667217	-1.57959
72893132	chr16:72893132:T:C	6.50936e-09	0.0951027	-1.68486e-09
72893559	chr16:72893559:TA:T	1.29916e-09	-1.51642	-1.68486e-09
72893634	chr16:72893634:A:C	4.50812e-09	-0.729142	0.456885
72893872	chr16:72893872:G:A	9.65116e-10	-1.00294	-0.810702
72894092	chr16:72894092:T:A	1.16759e-09	-1.6232	-1.68486e-09
72894280	chr16:72894280:C:G	6.87537e-10	-0.700286	-1.45249
72894741	chr16:72894741:A:G	2.18374e-09	-0.997097	-1.68486e-09
72894967	chr16:72894967:A:G	1.09849e-09	-2.4149e-10	-1.6842
72895029	chr16:72895029:A:C	2.57862e-09	-0.677886	-0.152998
72896423	chr16:72896423:C:T	8.21604e-09	-2.4149e-10	0.327951
72896477	chr16:72896477:A:G	6.75769e-10	-1.19888	-0.971157
72896690	chr16:72896690:C:G	1.88826e-10	-1.66762	-1.77745
72896731	chr16:72896731:G:A	2.58284e-10	-1.52921	-1.60263
72896940	chr16:72896940:G:A	2.43475e-10	-1.62688	-1.564
72897150	chr16:72897150:C:T	2.32783e-09	-2.4149e-10	-0.933201
72897186	chr16:72897186:A:G	2.04502e-10	-1.58934	-1.77598
72897420	chr16:72897420:T:C	9.72149e-10	-2.4149e-10	-1.80638
72897765	chr16:72897765:T:A	1.05299e-09	-2.4149e-10	-1.72651
72897866	chr16:72897866:G:GA	1.95675e-10	-1.61669	-1.79275
72898804	chr16:72898804:G:A	3.57577e-10	-1.52289	-1.28365
72898817	chr16:72898817:A:G	8.5267e-09	-2.4149e-10	0.365064
72899156	chr16:72899156:T:C	9.42942e-10	-1.24667	-0.590215
72899499	chr16:72899499:C:T	8.23889e-09	-2.4149e-10	0.330727
72899905	chr16:72899905:A:G	2.16114e-10	-1.56036	-1.74973
72900442	chr16:72900442:C:T	3.79083e-10	-1.66402	-1.08412
72900544	chr16:72900544:G:C	6.13528e-10	-0.47188	-1.79479
72900629	chr16:72900629:C:T	1.06945e-09	-2.4149e-10	-1.71099
72901302	chr16:72901302:C:T	2.74843e-10	-1.37723	-1.69246
72901434	chr16:72901434:G:C	9.78165e-10	-2.4149e-10	-1.80021
72901787	chr16:72901787:C:T	3.8202e-09	0.722645	-1.16048
72901821	chr16:72901821:C:T	1.74748e-09	-2.4149e-10	-1.21996
72901944	chr16:72901944:G:A	2.01302e-09	0.322212	-1.40071
72902012	chr16:72902012:G:A	1.88722e-10	-1.6419	-1.80372
72902725	chr16:72902725:G:A	9.78395e-10	-2.4149e-10	-1.79998
72902898	chr16:72902898:C:G	9.81285e-10	-2.4149e-10	-1.79703
72902980	chr16:72902980:G:C	1.80703e-09	-1.18645	-1.68486e-09
72903180	chr16:72903180:G:A	3.60432e-10	-1.65385	-1.14474
72903431	chr16:72903431:T:C	2.2554e-09	-2.4149e-10	-0.96481
72903835	chr16:72903835:A:G	9.80474e-10	-2.4149e-10	-1.79786
72903914	chr16:72903914:C:T	2.68292e-09	-2.4149e-10	-0.791234
72904115	chr16:72904115:T:C	4.33126e-10	-1.56959	-1.04527
72904249	chr16:72904249:C:T	1.89238e-09	-1.62105	0.480744
72904578	chr16:72904578:A:G	9.7236e-10	-2.4149e-10	-1.80617
72904913	chr16:72904913:C:A	2.43116e-10	-1.40708	-1.78527
72905009	chr16:72905009:T:C	1.72103e-09	-2.4149e-10	-1.23522
72905558	chr16:72905558:A:G	2.13638e-10	-1.59039	-1.73122
72905578	chr16:72905578:G:A	1.03756e-09	-2.4149e-10	-1.74126
72905954	chr16:72905954:C:T	2.30098e-09	-0.944803	-1.68486e-09
72905996	chr16:72905996:T:C	1.19075e-09	-1.58692	-0.0166327
72906500	chr16:72906500:G:A	8.10594e-10	-1.41966	-0.568469
72906578	chr16:72906578:C:T	1.6117e-09	-2.4149e-10	-1.30085
72906671	chr16:72906671:G:A	4.46645e-10	-0.860765	-1.72336
72907030	chr16:72907030:A:G	1.87515e-10	-1.65973	-1.7923
72907116	chr16:72907116:C:T	2.22157e-09	-0.979922	-1.68486e-09
72907198	chr16:72907198:G:A	9.72285e-10	-2.4149e-10	-1.80624
72907312	chr16:72907312:T:C	9.84713e-10	-2.4149e-10	-1.79354
72907536	chr16:72907536:T:C	9.32753e-10	-1.62051	-0.22724
72908133	chr16:72908133:T:C	1.65092e-09	-2.4149e-10	-1.2768
72908429	chr16:72908429:C:T	2.75438e-10	-1.46154	-1.60599
72908525	chr16:72908525:G:A	1.87641e-10	-1.6536	-1.79776
72908898	chr16:72908898:A:T	1.72103e-09	-2.4149e-10	-1.23522
72909156	chr16:72909156:T:C	2.79483e-10	-1.63132	-1.42163
72909538	chr16:72909538:A:C	7.62201e-10	-1.38944	-0.660245
72909591	chr16:72909591:T:G	3.41076e-10	-1.38362	-1.47017
72909656	chr16:72909656:C:T	1.29894e-09	-2.4149e-10	-1.51659
72909890	chr16:72909890:A:T	9.80662e-10	-2.4149e-10	-1.79766
72910263	chr16:72910263:G:T	1.99034e-10	-1.59892	-1.7935
72910721	chr16:72910721:G:A	1.95596e-10	-1.62137	-1.78847
72910860	chr16:72910860:T:C	1.12286e-09	-1.66226	-1.68486e-09
72910908	chr16:72910908:T:G	1.89711e-10	-1.64519	-1.79519
72911221	chr16:72911221:C:A	8.82711e-10	-1.38803	-0.514868
72911805	chr16:72911805:G:T	1.36774e-09	-1.33886	-0.126114
72912109	chr16:72912109:T:C	1.28528e-09	-1.36667	-0.16049
72912451	chr16:72912451:A:G	1.25447e-09	-2.4149e-10	-1.55142
72912543	chr16:72912543:G:T	9.73879e-10	-2.4149e-10	-1.80461
72912667	chr16:72912667:G:T	1.2559e-09	-2.4149e-10	-1.55029
72912885	chr16:72912885:T:C	9.76152e-10	-2.4149e-10	-1.80228
72913077	chr16:72913077:T:C	3.21696e-09	-2.4149e-10	-0.609702
72913922	chr16:72913922:T:C	1.20726e-09	-2.4149e-10	-1.58979
72914202	chr16:72914202:C:T	1.34114e-09	-1.39766	-0.0869636
72914323	chr16:72914323:T:A	1.35026e-09	-1.52952	0.0516737
72914425	chr16:72914425:G:A	1.25718e-09	-2.4149e-10	-1.54926
72914542	chr16:72914542:A:G	2.05064e-10	-1.57477	-1.7878
72914721	chr16:72914721:G:A	1.27855e-09	-1.53241	-1.68486e-09
72914768	chr16:72914768:G:A	3.08629e-10	-1.62787	-1.32589
72914998	chr16:72914998:A:G	1.75024e-09	-2.4149e-10	-1.21838
72915236	chr16:72915236:G:A	1.48539e-09	-2.4149e-10	-1.38246
72915376	chr16:72915376:G:T	1.30347e-09	-1.51311	-1.68486e-09
72915540	chr16:72915540:G:A	1.66878e-09	-1.52991	0.263864
72916296	chr16:72916296:T:C	1.70758e-09	-2.4149e-10	-1.24306
72916407	chr16:72916407:G:A	1.91748e-10	-1.65124	-1.77847
72916569	chr16:72916569:T:C	2.02531e-10	-1.66276	-1.71224
72916743	chr16:72916743:G:A	8.8136e-10	-1.23622	-0.668203
72916892	chr16:72916892:AG:A	1.60323e-09	-1.30612	-1.68486e-09
72917113	chr16:72917113:C:T	1.80085e-09	-1.59334	0.403459
72917232	chr16:72917232:C:A	1.13866e-09	-1.64828	-1.68486e-09
72917668	chr16:72917668:C:T	1.89777e-10	-1.65257	-1.78748
72917690	chr16:72917690:T:C	1.69762e-09	-2.4149e-10	-1.24891
72917709	chr16:72917709:A:C	1.47615e-09	-1.3887	-1.68486e-09
72917728	chr16:72917728:A:C	2.27052e-10	-1.66612	-1.59459
72917829	chr16:72917829:T:G	9.75049e-10	-2.4149e-10	-1.80341
72918013	chr16:72918013:AG:A	1.3158e-09	-1.56769	0.0640002
72918039	chr16:72918039:G:C	1.90226e-10	-1.65522	-1.78246
72918392	chr16:72918392:C:T	1.8725e-10	-1.6583	-1.79515
72918572	chr16:72918572:T:A	1.88351e-09	-1.55575	0.410752
72918688	chr16:72918688:G:A	2.27016e-09	-2.4149e-10	-0.958286
72919100	chr16:72919100:T:C	3.17506e-10	-1.50151	-1.42389
72919354	chr16:72919354:T:C	3.38106e-09	-2.4149e-10	-0.55995
72919443	chr16:72919443:G:C	2.87608e-10	-1.66749	-1.35681
72919575	chr16:72919575:G:A	3.68832e-09	-2.4149e-10	-0.472966
72919997	chr16:72919997:G:C	8.82411e-10	-0.372513	-1.53072
72919998	chr16:72919998:T:C	6.76654e-10	-0.407924	-1.76081
72920509	chr16:72920509:G:A	1.00802e-09	-2.4149e-10	-1.77015
72920989	chr16:72920989:T:C	2.29696e-09	-0.946552	-1.68486e-09
72921425	chr16:72921425:T:C	1.65654e-09	-1.2734	-1.68486e-09
72921473	chr16:72921473:C:T	2.6409e-09	-0.807017	-1.68486e-09
72921476	chr16:72921476:G:A	9.38993e-10	-0.280822	-1.56026
72921992	chr16:72921992:T:C	7.03011e-08	2.47465	-1.68486e-09
72922017	chr16:72922017:C:T	2.49158e-10	-1.45131	-1.7165
72922170	chr16:72922170:G:A	9.75113e-10	-2.4149e-10	-1.80334
72922229	chr16:72922229:C:T	1.52348e-09	-2.4149e-10	-1.35714
72922409	chr16:72922409:T:C	2.32358e-10	-1.57349	-1.66413
72922645	chr16:72922645:G:A	1.88783e-10	-1.66762	-1.77768
72923119	chr16:72923119:T:C	9.85415e-10	-2.4149e-10	-1.79283
72923885	chr16:72923885:C:A	1.34059e-09	-2.4149e-10	-1.48503
72924132	chr16:72924132:T:G	1.02845e-09	-2.4149e-10	-1.75009
72924490	chr16:72924490:G:T	1.88619e-08	-2.4149e-10	1.15901
72924533	chr16:72924533:C:T	3.68831e-09	-1.59975	1.12678
72924880	chr16:72924880:G:C	6.18694e-10	-1.62707	-0.631216
72925068	chr16:72925068:C:T	1.84132e-10	-1.66741	-1.80284
72925128	chr16:72925128:G:A	6.71489e-10	-1.65525	-0.521142
72925986	chr16:72925986:C:A	1.43396e-09	-1.4177	-1.68486e-09
72926262	chr16:72926262:A:G	9.85411e-10	-2.4149e-10	-1.79283
72926331	chr16:72926331:G:A	2.40091e-09	-1.59358	0.691292
72926384	chr16:72926384:G:C	7.18463e-10	-1.66748	-0.441304
72926663	chr16:72926663:A:G	9.80851e-10	-2.4149e-10	-1.79747
72926769	chr16:72926769:A:G	1.03322e-09	-2.4149e-10	-1.74546
72926943	chr16:72926943:T:C	5.13061e-10	-1.6271	-0.818396
72926956	chr16:72926956:A:C	9.85749e-10	-2.4149e-10	-1.79249
72927571	chr16:72927571:C:T	3.91823e-09	-2.4149e-10	-0.412497
72927941	chr16:72927941:C:T	4.30588e-10	-1.64889	-0.97185
72927986	chr16:72927986:T:TG	4.2575e-10	-1.65128	-0.980764
72928440	chr16:72928440:C:T	2.01687e-09	-1.07659	-1.68486e-09
72928524	chr16:72928524:T:C	5.78926e-10	-1.5852	-0.739522
72928965	chr16:72928965:C:T	2.56349e-09	-1.43195	0.595187
72928977	chr16:72928977:C:A	2.29394e-09	-0.947868	-1.68486e-09
72928990	chr16:72928990:C:T	1.375e-08	-2.4149e-10	0.842898
72929081	chr16:72929081:T:C	2.23286e-10	-1.62063	-1.65681
72929915	chr16:72929915:G:A	3.6297e-10	-1.6606	-1.13098
72929940	chr16:72929940:G:A	1.16694e-09	-1.62375	-1.68486e-09
72929983	chr16:72929983:C:T	2.05659e-10	-1.61907	-1.74061
72930434	chr16:72930434:G:A	2.10758e-09	-1.0326	-1.68486e-09
72930537	chr16:72930537:C:T	3.44336e-09	-2.4149e-10	-0.541691
72930666	chr16:72930666:A:G	2.03865e-10	-1.62728	-1.74115
72930809	chr16:72930809:G:A	1.98101e-10	-1.64007	-1.75705
72930867	chr16:72930867:T:C	2.06598e-10	-1.60392	-1.75119
72930900	chr16:72930900:G:A	2.04262e-10	-1.6218	-1.74469
72931277	chr16:72931277:C:T	1.1757e-09	-2.4149e-10	-1.61627
72931295	chr16:72931295:C:T	2.11071e-10	-1.54202	-1.79167
72931470	chr16:72931470:A:G	2.01976e-10	-1.60908	-1.76866
72932299	chr16:72932299:A:G	1.99843e-10	-1.61445	-1.77391
72932333	chr16:72932333:T:C	2.09944e-10	-1.60527	-1.73378
72932394	chr16:72932394:A:G	2.05474e-10	-1.60371	-1.75686
72932535	chr16:72932535:A:T	2.07234e-10	-1.60562	-1.74643
72933231	chr16:72933231:T:C	2.05143e-10	-1.60028	-1.7619
72933305	chr16:72933305:CATT:C	2.03351e-10	-1.61528	-1.75568
72933464	chr16:72933464:C:T	4.72951e-10	-1.57447	-0.952427
72933560	chr16:72933560:T:A	2.06616e-10	-1.60725	-1.74778
72933717	chr16:72933717:T:C	2.09676e-10	-1.58516	-1.75517
72934370	chr16:72934370:C:G	1.23736e-09	-1.56516	-1.68486e-09
72934465	chr16:72934465:A:G	5.43482e-10	-1.61407	-0.773828
72934799	chr16:72934799:C:G	5.07377e-09	-2.4149e-10	-0.154053
72934863	chr16:72934863:G:A	4.84324e-09	-2.4149e-10	-0.200555
72935045	chr16:72935045:C:G	2.04468e-09	-2.4149e-10	-1.0629
72935175	chr16:72935175:C:T	2.07081e-10	-1.59004	-1.76275
72935335	chr16:72935335:CAA:C	5.70137e-10	-1.5498	-0.790214
72935782	chr16:72935782:C:T	9.79425e-10	-2.4149e-10	-1.79893
72936668	chr16:72936668:G:A	2.63386e-09	-2.4149e-10	-0.809687
72936993	chr16:72936993:C:A	5.45906e-10	-1.54409	-0.839356
72937171	chr16:72937171:G:C	4.46106e-09	-2.4149e-10	-0.28275
72937411	chr16:72937411:T:G	2.64692e-09	-2.4149e-10	-0.80474
72937760	chr16:72937760:C:T	1.13268e-09	-2.4149e-10	-1.65355
72937977	chr16:72937977:A:G	3.08696e-10	-1.30267	-1.65086
72938143	chr16:72938143:C:T	2.03398e-09	-2.4149e-10	-1.06814
72938191	chr16:72938191:A:G	5.6764e-10	-0.54459	-1.79982
72938493	chr16:72938493:C:T	5.24056e-09	-2.4149e-10	-0.12171
72938516	chr16:72938516:G:A	2.31749e-09	-2.4149e-10	-0.937652
72939245	chr16:72939245:C:A	1.00881e-09	-2.4149e-10	-1.76937
72939455	chr16:72939455:C:T	6.2562e-10	-1.52113	-0.726022
72939629	chr16:72939629:T:C	1.1234e-09	-1.66178	-1.68486e-09
72939849	chr16:72939849:CT:C	1.3806e-09	-2.4149e-10	-1.45562
72940124	chr16:72940124:C:G	4.11885e-10	-1.62388	-1.04127
72940766	chr16:72940766:C:T	5.40501e-09	-2.4149e-10	-0.0908122
72941240	chr16:72941240:C:A	6.14585e-10	-1.52626	-0.738687
72941890	chr16:72941890:C:T	7.40256e-10	-1.40786	-0.671041
72942033	chr16:72942033:T:C	1.83411e-10	-1.6676	-1.80657
72943044	chr16:72943044:A:C	1.85339e-10	-1.65719	-1.80651
72944261	chr16:72944261:A:T	3.35067e-09	-2.4149e-10	-0.568978
72944634	chr16:72944634:T:C	4.63805e-10	-1.40775	-1.13868
72944699	chr16:72944699:G:A	4.59175e-09	-2.4149e-10	-0.253876
72945169	chr16:72945169:A:G	2.70198e-09	-0.784151	-1.68486e-09
72945475	chr16:72945475:C:T	5.99038e-10	-0.489126	-1.80144
72945565	chr16:72945565:A:C	3.0407e-10	-1.41367	-1.55496
72945666	chr16:72945666:C:T	9.73474e-10	-2.4149e-10	-1.80502
72946841	chr16:72946841:G:A	2.98839e-10	-1.52689	-1.4591
72947041	chr16:72947041:C:T	6.8926e-10	-1.66587	-0.484408
72947249	chr16:72947249:A:G	1.48122e-09	-2.4149e-10	-1.38527
72947331	chr16:72947331:T:C	5.43256e-10	-0.867208	-1.5211
72947994	chr16:72947994:C:T	1.04626e-09	-2.4149e-10	-1.73292
72948050	chr16:72948050:C:A	6.09517e-10	-0.530119	-1.74311
72948173	chr16:72948173:A:G	1.12937e-09	-1.65648	-1.68486e-09
72948489	chr16:72948489:G:C	3.39376e-10	-1.38182	-1.47696
72948892	chr16:72948892:A:G	1.12822e-09	-1.65749	-1.68486e-09
72949159	chr16:72949159:C:T	1.84305e-10	-1.6665	-1.8028
72949177	chr16:72949177:T:C	1.20637e-09	-2.4149e-10	-1.59052
72949228	chr16:72949228:T:G	1.97715e-10	-1.65294	-1.74612
72949545	chr16:72949545:G:A	1.11886e-09	-1.66583	-1.68486e-09
72949603	chr16:72949603:G:A	2.00464e-10	-1.65493	-1.73032
72949733	chr16:72949733:GA:G	1.14709e-09	-1.64091	-1.68486e-09
72949997	chr16:72949997:G:A	3.23946e-10	-1.43385	-1.47146
72950316	chr16:72950316:C:T	1.11727e-09	-1.66725	-1.68486e-09
72950320	chr16:72950320:G:A	1.08091e-09	-2.4149e-10	-1.70034
72950441	chr16:72950441:G:A	1.87859e-10	-1.66429	-1.78591
72950443	chr16:72950443:C:T	1.6761e-09	-1.26167	-1.68486e-09
72950696	chr16:72950696:C:A	1.18399e-09	-1.60925	-1.68486e-09
72950769	chr16:72950769:C:T	7.08781e-10	-0.319252	-1.80309
72950840	chr16:72950840:C:T	1.28627e-09	-2.4149e-10	-1.52639
72951194	chr16:72951194:G:T	1.11917e-09	-1.66555	-1.68486e-09
72951439	chr16:72951439:T:C	3.36154e-10	-1.52035	-1.34798
72952082	chr16:72952082:T:C	3.08987e-10	-1.46217	-1.49042
72952337	chr16:72952337:C:A	1.11686e-09	-1.66762	-1.68486e-09
72952435	chr16:72952435:A:G	6.96645e-10	-1.38456	-0.755054
72952859	chr16:72952859:G:A	1.06008e-09	-2.4149e-10	-1.7198
72953208	chr16:72953208:C:A	3.95279e-09	-2.4149e-10	-0.403717
72953708	chr16:72953708:G:A	5.91835e-10	-1.57423	-0.728438
72953892	chr16:72953892:T:G	1.07924e-09	-2.4149e-10	-1.70188
72954009	chr16:72954009:G:A	1.40968e-09	-1.43477	-1.68486e-09
72954238	chr16:72954238:C:T	1.85888e-09	-2.4149e-10	-1.15816
72954359	chr16:72954359:A:G	9.86697e-10	-2.4149e-10	-1.79153
72954430	chr16:72954430:C:T	9.85231e-10	-2.4149e-10	-1.79302
72954935	chr16:72954935:C:T	3.76232e-10	-1.46976	-1.28593
72955109	chr16:72955109:C:A	3.46664e-10	-1.05384	-1.78369
72955526	chr16:72955526:C:T	1.06951e-09	-2.4149e-10	-1.71094
72955533	chr16:72955533:C:A	7.54537e-08	2.54538	-1.68486e-09
72955891	chr16:72955891:G:A	1.88439e-10	-1.6673	-1.77982
72955976	chr16:72955976:C:G	1.08434e-09	-2.4149e-10	-1.69717
72956359	chr16:72956359:C:T	9.71579e-10	-2.4149e-10	-1.80697
72956444	chr16:72956444:G:A	1.0865e-09	-2.4149e-10	-1.69517
72956455	chr16:72956455:A:T	3.2118e-10	-1.13049	-1.7834
72956560	chr16:72956560:G:T	1.84326e-10	-1.66613	-1.80305
72956654	chr16:72956654:G:A	1.931e-10	-1.64902	-1.77366
72956921	chr16:72956921:G:C	2.01119e-10	-1.57649	-1.80551
72957107	chr16:72957107:T:C	1.1782e-09	-2.4149e-10	-1.61415
72957158	chr16:72957158:G:T	2.39293e-10	-1.46865	-1.73955
72957198	chr16:72957198:C:T	2.71631e-10	-1.35193	-1.72952
72957387	chr16:72957387:C:T	2.62737e-10	-1.30801	-1.80673
72958298	chr16:72958298:G:A	2.73142e-10	-1.58532	-1.49058
72958322	chr16:72958322:G:A	2.60555e-10	-1.58494	-1.53814
72959011	chr16:72959011:G:C	6.61644e-09	-2.4149e-10	0.11142
72959710	chr16:72959710:T:C	2.83969e-09	-2.4149e-10	-0.734444
72959807	chr16:72959807:G:A	8.84748e-08	4.22856	-1.52398
72959809	chr16:72959809:C:T	2.84532e-10	-1.27092	-1.76413
72959961	chr16:72959961:G:A	1.13305e-09	-1.65322	-1.68486e-09
72960265	chr16:72960265:G:A	5.35213e-08	3.93555	-1.73361
72960487	chr16:72960487:G:A	1.92477e-09	-2.4149e-10	-1.12333
72960520	chr16:72960520:T:C	3.67933e-10	-0.998185	-1.77981
72960681	chr16:72960681:A:G	2.06832e-06	6.84438	-0.988027
72960936	chr16:72960936:C:G	2.52228e-10	-1.47071	-1.68485
72960992	chr16:72960992:T:C	6.95068e-10	-1.14849	-0.993394
72961129	chr16:72961129:C:T	3.51968e-10	-1.23502	-1.58733
72961726	chr16:72961726:G:A	3.43601e-09	-2.4149e-10	-0.543826
72961876	chr16:72961876:G:C	5.31353e-10	-0.734216	-1.67625
72961968	chr16:72961968:C:T	5.71964e-09	0.576992	-0.611224
72962097	chr16:72962097:T:C	1.86975e-10	-1.64899	-1.80593
72962150	chr16:72962150:G:T	1.23267e-09	-1.56895	-1.68486e-09
72962174	chr16:72962174:A:G	5.68267e-10	-0.753394	-1.58991
72962259	chr16:72962259:A:C	8.31634e-09	-2.4149e-10	0.340084
72962263	chr16:72962263:G:A	5.87061e-10	-0.643261	-1.6675
72962295	chr16:72962295:C:G	3.22423e-09	-2.4149e-10	-0.607443
72962449	chr16:72962449:T:C	5.14055e-09	-2.4149e-10	-0.140978
72962644	chr16:72962644:C:T	5.15596e-09	-2.4149e-10	-0.137985
72962889	chr16:72962889:G:A	1.01375e-09	-2.4149e-10	-1.76448
72962914	chr16:72962914:C:T	2.43875e-10	-1.58853	-1.60071
72962948	chr16:72962948:A:G	1.8697e-10	-1.6562	-1.79874
72963468	chr16:72963468:G:C	1.21268e-09	-2.4149e-10	-1.58531
72963848	chr16:72963848:G:T	4.46878e-10	-1.61815	-0.965462
72964337	chr16:72964337:A:G	5.45494e-10	-1.01551	-1.3687
72964703	chr16:72964703:T:C	1.45525e-09	-1.40296	-1.68486e-09
72964857	chr16:72964857:G:A	3.5323e-10	-1.51905	-1.29972
72964940	chr16:72964940:C:T	1.16848e-09	-1.62243	-1.68486e-09
72965735	chr16:72965735:A:G	1.39357e-09	-1.44627	-1.68486e-09
72965774	chr16:72965774:T:C	5.35626e-09	-2.4149e-10	-0.0998714
72965791	chr16:72965791:T:C	2.75997e-10	-1.2852	-1.7803
72965866	chr16:72965866:A:G	2.86451e-09	1.04285	-1.76859
72966086	chr16:72966086:C:T	1.05055e-09	-2.4149e-10	-1.72882
72966231	chr16:72966231:A:G	5.59475e-09	-2.4149e-10	-0.0563096
72966959	chr16:72966959:T:A	1.18588e-09	-2.4149e-10	-1.60765
72967210	chr16:72967210:C:T	2.19808e-09	-2.4149e-10	-0.990554
72967242	chr16:72967242:G:C	1.01025e-09	-2.4149e-10	-1.76794
72967521	chr16:72967521:GAA:G	1.01853e-09	-2.4149e-10	-1.75978
72967699	chr16:72967699:G:A	3.17458e-10	-1.12826	-1.79728
72967865	chr16:72967865:T:C	1.80147e-09	-2.4149e-10	-1.18954
72967874	chr16:72967874:G:A	5.69112e-10	-1.31601	-1.0258
72967920	chr16:72967920:C:T	2.23223e-10	-1.47964	-1.79808
72968159	chr16:72968159:C:T	1.49899e-09	-1.37334	-1.68486e-09
72968185	chr16:72968185:G:A	1.42336e-09	-2.4149e-10	-1.42512
72968522	chr16:72968522:G:A	2.1455e-10	-1.66666	-1.65069
72968720	chr16:72968720:G:C	3.07767e-10	-1.1602	-1.79635
72968721	chr16:72968721:T:C	2.354e-10	-1.44512	-1.77948
72969291	chr16:72969291:C:G	6.81686e-09	1.61973	-1.47847
72969534	chr16:72969534:C:T	6.53244e-10	-0.425126	-1.77882
72969790	chr16:72969790:T:C	1.18969e-09	-2.4149e-10	-1.60445
72969817	chr16:72969817:A:G	1.00829e-09	-2.4149e-10	-1.76989
72969820	chr16:72969820:T:C	2.90732e-10	-1.61452	-1.39897
72970136	chr16:72970136:C:G	1.97799e-10	-1.66508	-1.73356
72970442	chr16:72970442:C:G	2.64738e-10	-1.34329	-1.76387
72970494	chr16:72970494:G:A	9.88606e-10	-2.4149e-10	-1.7896
72971040	chr16:72971040:T:A	1.02835e-09	-0.0553358	-1.69485
72971125	chr16:72971125:A:T	2.65457e-09	-2.4149e-10	-0.801856
72971509	chr16:72971509:T:C	1.42619e-09	-2.4149e-10	-1.42313
72971909	chr16:72971909:G:A	1.41111e-09	0.0445483	-1.47831
72972519	chr16:72972519:GT:G	1.42745e-09	-2.4149e-10	-1.42225
72972539	chr16:72972539:C:T	1.4092e-09	-2.4149e-10	-1.43512
72972675	chr16:72972675:T:C	2.1072e-09	0.419019	-1.4518
72972956	chr16:72972956:C:T	1.24433e-09	-2.4149e-10	-1.55954
72973106	chr16:72973106:T:C	2.16131e-10	-1.50305	-1.80696
72973145	chr16:72973145:G:C	1.57232e-09	-1.32558	-1.68486e-09
72973521	chr16:72973521:C:T	9.92992e-10	-2.4149e-10	-1.78517
72973601	chr16:72973601:A:G	2.66824e-09	0.852748	-1.64947
72973699	chr16:72973699:A:T	1.80835e-09	0.00338766	-1.18911
72973733	chr16:72973733:G:A	8.06004e-09	0.969254	-0.660474
72973970	chr16:72973970:G:A	5.28746e-09	-2.4149e-10	-0.112801
72973987	chr16:72973987:A:G	2.42343e-09	-0.892953	-1.68486e-09
72974071	chr16:72974071:T:C	5.55244e-09	0.790728	-0.854629
72974161	chr16:72974161:G:A	1.37972e-09	0.151653	-1.60791
72974331	chr16:72974331:C:T	1.84363e-10	-1.66494	-1.80405
72974358	chr16:72974358:G:A	5.25805e-09	0.745769	-0.864146
72974779	chr16:72974779:G:A	1.04602e-09	-2.4149e-10	-1.73315
72974894	chr16:72974894:C:T	1.49318e-09	0.192946	-1.57018
72975098	chr16:72975098:T:A	2.55095e-10	-1.47088	-1.67337
72975414	chr16:72975414:C:A	1.31614e-09	-2.4149e-10	-1.50343
72975799	chr16:72975799:T:C	4.58981e-09	1.16237	-1.41667
72975873	chr16:72975873:T:G	1.91867e-10	-1.66374	-1.76535
72976577	chr16:72976577:G:C	1.39599e-09	-2.4149e-10	-1.44454
72976773	chr16:72976773:G:A	1.13492e-09	-1.65158	-1.68486e-09
72976881	chr16:72976881:G:A	3.40372e-09	0.440675	-0.993944
72976887	chr16:72976887:G:GC	5.0722e-10	-0.714043	-1.74291
72977678	chr16:72977678:G:A	2.49284e-10	-1.46602	-1.70128
72977934	chr16:72977934:G:A	9.93575e-10	-2.4149e-10	-1.78458
72978265	chr16:72978265:T:C	1.88416e-10	-1.65621	-1.79103
72978362	chr16:72978362:G:A	1.1075e-09	-2.4149e-10	-1.67603
72978388	chr16:72978388:T:C	3.52323e-09	0.249214	-0.767975
72978602	chr16:72978602:G:A	2.86767e-09	0.618394	-1.34303
72978786	chr16:72978786:G:A	2.51718e-10	-1.36356	-1.79403
72979583	chr16:72979583:T:C	2.2087e-10	-1.62782	-1.66049
72979611	chr16:72979611:G:T	1.81005e-09	-1.18478	-1.68486e-09
72979734	chr16:72979734:T:G	3.18589e-10	-1.12592	-1.79607
72979896	chr16:72979896:C:T	4.62413e-09	0.474237	-0.721087
72979897	chr16:72979897:T:C	3.10289e-10	-1.26349	-1.6849
72979941	chr16:72979941:A:C	3.9239e-09	-0.411052	-1.68486e-09
72979943	chr16:72979943:T:C	4.90332e-10	-0.87787	-1.61294
72980032	chr16:72980032:G:A	9.92044e-10	-2.4149e-10	-1.78613
72980287	chr16:72980287:T:G	1.31943e-09	-2.4149e-10	-1.50094
72980374	chr16:72980374:G:A	1.42459e-08	0.878329	-1.68486e-09
72980419	chr16:72980419:C:T	1.98707e-09	-2.4149e-10	-1.09148
72980681	chr16:72980681:G:T	1.7385e-09	0.400317	-1.62543
72981106	chr16:72981106:G:A	1.77139e-09	-2.4149e-10	-1.20638
72981262	chr16:72981262:G:A	7.73531e-10	-0.415939	-1.61899
72981336	chr16:72981336:T:G	1.50998e-09	-1.36604	-1.68486e-09
72981522	chr16:72981522:G:A	5.25534e-09	1.65829	-1.77718
72981697	chr16:72981697:G:C	5.95777e-09	0.765904	-0.759345
72981913	chr16:72981913:C:T	1.37674e-09	-2.4149e-10	-1.45842
72982230	chr16:72982230:T:A	1.21258e-09	-2.4149e-10	-1.58539
72982244	chr16:72982244:A:C	1.98835e-09	0.449745	-1.54058
72982621	chr16:72982621:C:T	1.00494e-09	-2.4149e-10	-1.77321
72982869	chr16:72982869:A:C	3.86385e-10	-0.931295	-1.79776
72983050	chr16:72983050:A:G	9.93042e-10	-2.4149e-10	-1.78512
72983162	chr16:72983162:C:G	7.87315e-10	-0.482937	-1.53433
72983219	chr16:72983219:T:G	3.44292e-10	-1.08238	-1.76202
72983264	chr16:72983264:A:G	9.76267e-10	-2.4149e-10	-1.80216
72983607	chr16:72983607:T:A	1.18042e-09	-2.4149e-10	-1.61226
72983785	chr16:72983785:C:A	1.48095e-09	0.375974	-1.76143
72983794	chr16:72983794:C:A	1.49606e-09	-1.3753	-1.68486e-09
72983997	chr16:72983997:T:G	1.01402e-09	-2.4149e-10	-1.76421
72984515	chr16:72984515:A:C	9.88091e-10	-2.4149e-10	-1.79012
72984522	chr16:72984522:A:G	9.37319e-10	-0.170806	-1.67206
72984696	chr16:72984696:C:T	1.44411e-09	-1.41064	-1.68486e-09
72985105	chr16:72985105:G:A	7.42594e-10	-0.352915	-1.72283
72985269	chr16:72985269:G:A	1.07218e-09	-2.4149e-10	-1.70844
72985448	chr16:72985448:G:T	1.39811e-09	-2.4149e-10	-1.44302
72985661	chr16:72985661:T:C	3.18373e-10	-1.15528	-1.76739
72986678	chr16:72986678:C:G	1.00423e-09	-2.4149e-10	-1.77391
72986789	chr16:72986789:C:A	2.11661e-09	-2.4149e-10	-1.02832
72986852	chr16:72986852:A:C	9.91337e-10	-2.4149e-10	-1.78684
72986861	chr16:72986861:C:T	1.21163e-09	-1.58617	-1.68486e-09
72986956	chr16:72986956:G:A	9.74577e-10	-2.4149e-10	-1.80389
72987112	chr16:72987112:G:C	1.62605e-09	-2.4149e-10	-1.29198
72987195	chr16:72987195:T:C	2.54854e-10	-1.50968	-1.63552
72987321	chr16:72987321:A:T	1.17707e-08	0.687476	-1.68486e-09
72987442	chr16:72987442:G:A	1.78248e-09	0.385887	-1.58602
72987465	chr16:72987465:G:C	2.10606e-10	-1.54347	-1.79243
72987541	chr16:72987541:C:G	3.10879e-10	-1.66672	-1.27977
72987655	chr16:72987655:C:T	1.08289e-09	-0.126385	-1.57212
72988079	chr16:72988079:C:T	1.36011e-09	-2.4149e-10	-1.47057
72988089	chr16:72988089:A:G	6.77409e-10	-1.63088	-0.53674
72988114	chr16:72988114:C:T	1.38537e-09	0.112874	-1.56504
72988216	chr16:72988216:A:T	3.50266e-09	-2.4149e-10	-0.524614
72988374	chr16:72988374:G:A	1.06281e-08	1.56132	-0.975958
72988425	chr16:72988425:C:T	1.30412e-09	-2.4149e-10	-1.51261
72988605	chr16:72988605:T:C	2.72854e-10	-1.2983	-1.77866
72988790	chr16:72988790:A:G	1.38006e-09	-1.45601	-1.68486e-09
72988868	chr16:72988868:G:T	3.11e-10	-1.6269	-1.31919
72988960	chr16:72988960:G:A	8.58786e-09	1.55029	-1.17808
72989010	chr16:72989010:T:C	1.16663e-09	-2.4149e-10	-1.62402
72989069	chr16:72989069:G:A	1.16843e-09	-2.4149e-10	-1.62247
72989075	chr16:72989075:A:T	3.01202e-10	-1.65502	-1.32309
72989081	chr16:72989081:A:G	3.00762e-10	-1.61114	-1.36843
72989141	chr16:72989141:CT:C	3.6298e-10	-1.65664	-1.13491
72989180	chr16:72989180:A:G	7.51343e-09	1.15468	-0.916126
72989196	chr16:72989196:A:T	1.00685e-09	-2.4149e-10	-1.77131
72989253	chr16:72989253:A:G	2.71822e-10	-1.29553	-1.78522
72989606	chr16:72989606:A:G	9.76239e-10	-2.4149e-10	-1.80219
72989688	chr16:72989688:T:C	3.5173e-10	-1.65932	-1.16371
72990324	chr16:72990324:G:A	2.68447e-10	-1.6505	-1.44274
72990327	chr16:72990327:AAC:A	1.09135e-09	-2.4149e-10	-1.69073
72990377	chr16:72990377:C:T	3.94829e-10	-1.35288	-1.35456
72990427	chr16:72990427:C:T	1.00402e-09	-2.4149e-10	-1.77412
72990693	chr16:72990693:A:G	1.00946e-09	-2.4149e-10	-1.76872
72990817	chr16:72990817:C:A	2.06542e-09	-2.4149e-10	-1.05281
72990913	chr16:72990913:G:A	1.04175e-09	-2.4149e-10	-1.73724
72990944	chr16:72990944:C:T	1.00202e-09	-2.4149e-10	-1.77612
72991144	chr16:72991144:G:A	1.89436e-09	0.336277	-1.47553
72991194	chr16:72991194:C:T	1.86211e-09	0.556543	-1.71297
72991422	chr16:72991422:G:A	1.1083e-09	-2.4149e-10	-1.67531
72991583	chr16:72991583:G:A	1.72214e-09	0.266553	-1.50112
72991679	chr16:72991679:G:A	1.61223e-09	-2.4149e-10	-1.30052
72991964	chr16:72991964:C:T	5.27463e-09	-0.11523	-1.68486e-09
72992648	chr16:72992648:A:C	9.99434e-10	-2.4149e-10	-1.7787
72992929	chr16:72992929:G:A	1.0617e-09	-0.169893	-1.54838
72993318	chr16:72993318:G:A	1.00393e-09	-2.4149e-10	-1.77422
72993756	chr16:72993756:C:T	1.20762e-09	-2.4149e-10	-1.58949
72993894	chr16:72993894:G:A	1.16118e-09	-1.62871	-1.68486e-09
72993924	chr16:72993924:C:A	3.0295e-09	0.361336	-1.03108
72994178	chr16:72994178:A:G	3.8933e-10	-1.64811	-1.07336
72994350	chr16:72994350:C:T	2.10328e-10	-1.66434	-1.67289
72994859	chr16:72994859:A:G	1.1366e-09	-1.65009	-1.68486e-09
72995261	chr16:72995261:T:C	4.68424e-10	-0.772928	-1.76359
72995296	chr16:72995296:G:A	4.82994e-10	-0.762617	-1.74327
72996135	chr16:72996135:C:T	1.29324e-09	-2.4149e-10	-1.52099
72996153	chr16:72996153:G:A	2.24575e-10	-1.60268	-1.669
72996274	chr16:72996274:C:T	3.59018e-09	-0.641871	0.141936
72996380	chr16:72996380:C:A	9.7506e-10	-2.4149e-10	-1.80339
72996620	chr16:72996620:G:A	1.24775e-09	-2.4149e-10	-1.55679
72997275	chr16:72997275:A:C	4.14104e-10	-0.858082	-1.80169
72997497	chr16:72997497:A:G	3.27732e-10	-1.41282	-1.48088
72997532	chr16:72997532:G:C	1.58879e-09	-2.4149e-10	-1.31517
72997595	chr16:72997595:A:G	7.48068e-10	-1.54814	-0.520262
72997990	chr16:72997990:G:A	2.76964e-10	-1.37272	-1.68929
72998133	chr16:72998133:G:A	3.82073e-10	-1.61299	-1.12729
72998134	chr16:72998134:C:T	3.81353e-10	-1.61474	-1.12743
72998566	chr16:72998566:T:C	2.1087e-10	-1.59331	-1.74134
72999080	chr16:72999080:G:A	1.41074e-09	-2.4149e-10	-1.43403
72999298	chr16:72999298:T:C	2.27242e-10	-1.65726	-1.60261
72999970	chr16:72999970:C:T	2.6608e-09	-0.749812	-0.0496981
73000286	chr16:73000286:G:A	3.002e-09	-0.678858	-1.68486e-09
73000606	chr16:73000606:A:G	9.02248e-10	-1.00924	-0.871762
73001007	chr16:73001007:C:T	5.66357e-10	-1.66672	-0.679951
73001039	chr16:73001039:C:T	3.76816e-10	-1.49072	-1.26342
73001116	chr16:73001116:T:C	2.86361e-10	-1.55717	-1.47147
73001146	chr16:73001146:A:G	1.15432e-09	-1.63463	-1.68486e-09
73001167	chr16:73001167:C:T	5.38063e-09	-2.4149e-10	-0.0953333
73001601	chr16:73001601:T:C	2.56054e-10	-1.59693	-1.54357
73001978	chr16:73001978:C:T	2.05813e-10	-1.59713	-1.7618
73002192	chr16:73002192:G:A	3.08156e-09	-0.652703	-1.68486e-09
73002734	chr16:73002734:T:C	2.92621e-10	-1.29679	-1.71022
73003486	chr16:73003486:G:A	1.841e-10	-1.66495	-1.80547
73003659	chr16:73003659:C:T	1.9325e-10	-1.62904	-1.79287
73003678	chr16:73003678:C:T	1.11696e-09	-1.66753	-1.68486e-09
73003828	chr16:73003828:G:A	1.87801e-10	-1.66369	-1.78682
73003836	chr16:73003836:A:G	1.94557e-09	-2.4149e-10	-1.11258
73005197	chr16:73005197:G:A	2.90743e-09	-2.4149e-10	-0.710869
73005232	chr16:73005232:C:T	4.6183e-10	-0.79502	-1.75568
73005489	chr16:73005489:T:C	4.12927e-10	-0.879723	-1.7829
73006057	chr16:73006057:A:G	1.65962e-09	-1.27155	-1.68486e-09
73006153	chr16:73006153:G:A	9.9552e-10	-2.4149e-10	-1.78263
73006230	chr16:73006230:G:A	1.59856e-09	-2.4149e-10	-1.30903
73006370	chr16:73006370:C:T	1.20051e-09	-1.5954	-1.68486e-09
73006393	chr16:73006393:C:A	1.18088e-09	-2.4149e-10	-1.61187
73006716	chr16:73006716:G:A	1.01285e-09	-2.4149e-10	-1.76537
73006726	chr16:73006726:C:T	1.01138e-09	-2.4149e-10	-1.76682
73006777	chr16:73006777:C:T	1.72296e-09	-2.4149e-10	-1.23409
73007620	chr16:73007620:G:C	2.14182e-10	-1.51287	-1.80619
73007953	chr16:73007953:T:C	3.44806e-10	-1.06544	-1.77747
73008652	chr16:73008652:G:A	2.41458e-10	-1.5731	-1.62609
73009030	chr16:73009030:C:T	4.91874e-10	-0.716543	-1.77113
73009348	chr16:73009348:G:A	4.14463e-10	-1.51384	-1.14507
73009878	chr16:73009878:G:A	3.01294e-10	-1.18349	-1.79432
73010276	chr16:73010276:C:A	1.00351e-09	-2.4149e-10	-1.77464
73010309	chr16:73010309:C:T	1.1345e-09	-2.4149e-10	-1.65195
73010757	chr16:73010757:A:G	9.73787e-10	-2.4149e-10	-1.8047
73011085	chr16:73011085:G:A	1.15172e-09	-2.4149e-10	-1.63688
73011485	chr16:73011485:G:C	3.54444e-10	-1.01031	-1.80504
73011716	chr16:73011716:A:C	2.72853e-10	-1.28369	-1.79327
73011950	chr16:73011950:T:C	2.64279e-10	-1.31945	-1.78943
73012311	chr16:73012311:G:A	1.14506e-09	-2.4149e-10	-1.64268
73012861	chr16:73012861:C:T	1.10075e-09	-2.4149e-10	-1.68214
73013441	chr16:73013441:C:T	1.15536e-09	-2.4149e-10	-1.63373
73013588	chr16:73013588:A:G	1.66726e-09	-1.26696	-1.68486e-09
73014210	chr16:73014210:G:C	1.90432e-10	-1.66746	-1.76913
73014373	chr16:73014373:A:G	1.9596e-09	0.145658	-1.25106
73014468	chr16:73014468:C:T	1.85236e-09	-2.4149e-10	-1.16168
73015342	chr16:73015342:G:A	1.74599e-09	-1.22082	-1.68486e-09
73015348	chr16:73015348:G:A	2.57102e-09	-2.4149e-10	-0.833834
73015508	chr16:73015508:T:C	2.00965e-10	-1.66741	-1.71535
73015655	chr16:73015655:C:T	1.12458e-09	-1.66073	-1.68486e-09
73015772	chr16:73015772:C:A	1.25972e-09	-1.54724	-1.68486e-09
73016177	chr16:73016177:A:C	4.92518e-10	-0.730164	-1.7562
73016677	chr16:73016677:C:G	4.89367e-10	-0.712425	-1.78036
73016807	chr16:73016807:G:T	4.12927e-10	-1.39229	-1.27033
73017327	chr16:73017327:C:T	1.216e-09	-2.4149e-10	-1.58257
73017483	chr16:73017483:A:G	9.88745e-10	-2.4149e-10	-1.78946
73017919	chr16:73017919:T:G	4.10879e-10	-1.23004	-1.43756
73018402	chr16:73018402:T:G	3.07009e-10	-1.15521	-1.80381
73018467	chr16:73018467:C:T	7.09923e-10	-1.62044	-0.5003
73018535	chr16:73018535:A:G	2.62678e-10	-1.47869	-1.63627
73018934	chr16:73018934:G:A	1.91604e-10	-1.62976	-1.8007
73018987	chr16:73018987:C:T	1.00106e-09	-2.4149e-10	-1.77708
73019093	chr16:73019093:C:T	1.35817e-09	-2.4149e-10	-1.472
73019123	chr16:73019123:T:A	3.69102e-10	-1.57685	-1.19797
73019253	chr16:73019253:T:C	2.10669e-10	-1.65981	-1.67579
73019348	chr16:73019348:G:A	8.7097e-10	-1.62259	-0.293691
73019491	chr16:73019491:A:T	1.35817e-09	-2.4149e-10	-1.472
73019680	chr16:73019680:A:C	5.94427e-10	-1.65433	-0.643961
73019714	chr16:73019714:T:C	1.24282e-09	-2.4149e-10	-1.56075
73019777	chr16:73019777:G:A	1.17285e-09	-2.4149e-10	-1.6187
73019923	chr16:73019923:T:C	1.92306e-09	0.589747	-1.71397
73020013	chr16:73020013:G:A	2.19564e-09	-2.4149e-10	-0.991662
73020394	chr16:73020394:GA:G	6.20378e-10	-1.31892	-0.936648
73020450	chr16:73020450:A:G	3.33092e-09	-2.4149e-10	-0.574888
73020895	chr16:73020895:T:C	2.61677e-10	-1.66565	-1.45313
73020917	chr16:73020917:G:A	1.81173e-09	-2.4149e-10	-1.18385
73021422	chr16:73021422:T:C	1.74897e-09	0.569008	-1.78812
73021440	chr16:73021440:T:C	1.51586e-09	-1.36215	-1.68486e-09
73021506	chr16:73021506:T:C	1.19728e-08	-2.4149e-10	0.704496
73021593	chr16:73021593:G:A	9.7158e-10	-2.4149e-10	-1.80697
73021844	chr16:73021844:A:G	1.37564e-09	-2.4149e-10	-1.45922
73022055	chr16:73022055:G:A	1.33543e-09	-2.4149e-10	-1.48889
73022413	chr16:73022413:C:T	3.75394e-09	-0.455333	-1.68486e-09
73022808	chr16:73022808:G:A	3.24666e-09	-0.60051	-1.68486e-09
73022965	chr16:73022965:C:T	1.41783e-09	-2.4149e-10	-1.42901
73023238	chr16:73023238:A:G	1.09645e-09	-2.4149e-10	-1.68606
73023562	chr16:73023562:T:C	1.04458e-09	-2.4149e-10	-1.73452
73023761	chr16:73023761:C:T	1.33187e-09	-2.4149e-10	-1.49155
73023856	chr16:73023856:A:C	1.28078e-09	-2.4149e-10	-1.53067
73023925	chr16:73023925:C:T	4.13958e-09	-0.357542	-1.68486e-09
73024524	chr16:73024524:G:A	1.87434e-10	-1.6475	-1.80497
73024951	chr16:73024951:G:A	9.95746e-10	-2.4149e-10	-1.7824
73025027	chr16:73025027:C:T	8.41117e-10	-1.57132	-0.37984
73025193	chr16:73025193:G:GA	1.02371e-09	-2.4149e-10	-1.7547
73025845	chr16:73025845:T:C	3.83519e-09	-0.43392	-1.68486e-09
73025848	chr16:73025848:A:G	8.09179e-10	-1.60832	-0.381549
73025962	chr16:73025962:G:A	5.16003e-10	-1.65728	-0.782496
73025976	chr16:73025976:GCT:G	9.95746e-10	-2.4149e-10	-1.7824
73026027	chr16:73026027:T:A	1.57715e-09	-2.4149e-10	-1.32252
73026129	chr16:73026129:A:G	7.47136e-10	-1.43209	-0.637551
73026313	chr16:73026313:C:T	1.06521e-09	-2.4149e-10	-1.71496
73027025	chr16:73027025:A:G	1.00786e-09	-2.4149e-10	-1.77031
73027538	chr16:73027538:A:G	1.12776e-09	-2.4149e-10	-1.6579
73027969	chr16:73027969:C:T	2.41761e-09	0.77944	-1.6748
73028164	chr16:73028164:C:T	1.83897e-10	-1.66666	-1.80486
73028188	chr16:73028188:GAA:G	1.20338e-09	-2.4149e-10	-1.593
73028208	chr16:73028208:T:A	9.75278e-10	-2.4149e-10	-1.80317
73028346	chr16:73028346:T:C	1.26882e-09	-2.4149e-10	-1.54005
73028484	chr16:73028484:G:A	1.20189e-09	-2.4149e-10	-1.59425
73028614	chr16:73028614:T:C	3.71446e-10	-1.26951	-1.49898
73028636	chr16:73028636:C:T	3.82023e-09	-0.437827	-1.68486e-09
73029690	chr16:73029690:G:A	1.04103e-09	-2.4149e-10	-1.73793
73029735	chr16:73029735:G:T	1.03329e-09	-2.4149e-10	-1.74539
73030307	chr16:73030307:T:C	3.84971e-09	-0.430141	-1.68486e-09
73030403	chr16:73030403:C:T	1.00641e-09	-2.4149e-10	-1.77175
73030458	chr16:73030458:T:C	2.05062e-10	-1.64635	-1.71623
73032498	chr16:73032498:C:T	3.38593e-09	-2.4149e-10	-0.558508
73032740	chr16:73032740:T:C	2.16146e-10	-1.53114	-1.7788
73032795	chr16:73032795:A:G	2.16401e-10	-1.53411	-1.77465
73032873	chr16:73032873:G:A	2.11403e-09	-2.4149e-10	-1.02954
73033055	chr16:73033055:A:G	2.01875e-10	-1.59926	-1.77898
73033256	chr16:73033256:G:A	2.2528e-10	-1.65534	-1.61321
73033474	chr16:73033474:C:A	1.18054e-09	-1.61217	-1.68486e-09
73033479	chr16:73033479:C:T	1.50995e-09	-1.36606	-1.68486e-09
73033663	chr16:73033663:T:C	1.77714e-09	-2.4149e-10	-1.20313
73033682	chr16:73033682:C:T	1.16106e-09	-1.62881	-1.68486e-09
73033701	chr16:73033701:C:T	2.49768e-09	-2.4149e-10	-0.862776
73033737	chr16:73033737:G:A	1.06686e-09	-2.4149e-10	-1.71342
73033862	chr16:73033862:T:G	2.39222e-10	-1.66665	-1.54185
73034220	chr16:73034220:A:G	1.85915e-09	-1.15802	-1.68486e-09
73034582	chr16:73034582:G:A	2.36175e-09	-2.4149e-10	-0.918737
73034616	chr16:73034616:T:C	2.62529e-10	-1.66052	-1.45501
73034779	chr16:73034779:G:A	2.38334e-10	-1.59507	-1.61715
73035078	chr16:73035078:C:T	2.72447e-10	-1.60283	-1.47562
73035162	chr16:73035162:AG:A	2.37161e-10	-1.60196	-1.6152
73035199	chr16:73035199:T:C	9.75225e-10	-2.4149e-10	-1.80322
73035667	chr16:73035667:C:T	4.35978e-09	-2.4149e-10	-0.305716
73035753	chr16:73035753:G:A	1.71302e-09	-1.23988	-1.68486e-09
73035819	chr16:73035819:A:G	2.20533e-10	-1.56057	-1.72927
73035970	chr16:73035970:A:G	1.17629e-09	-1.61577	-1.68486e-09
73035989	chr16:73035989:T:C	2.63507e-10	-1.58564	-1.52617
73036101	chr16:73036101:T:C	5.17125e-10	-1.54813	-0.889473
73036184	chr16:73036184:C:G	6.3774e-10	-1.56326	-0.664703
73036211	chr16:73036211:G:A	1.36109e-08	0.832736	-1.68486e-09
73036411	chr16:73036411:C:A	1.93948e-10	-1.61852	-1.79978
73036724	chr16:73036724:C:G	1.12008e-09	-1.66474	-1.68486e-09
73037139	chr16:73037139:C:T	1.79749e-09	-2.4149e-10	-1.19175
73037401	chr16:73037401:C:T	9.83405e-10	-2.4149e-10	-1.79487
73037656	chr16:73037656:G:GA	2.72578e-09	-0.775385	-1.68486e-09
73037689	chr16:73037689:G:C	1.95247e-10	-1.63271	-1.77891
73037738	chr16:73037738:C:T	9.69567e-10	-0.593031	-1.21601
73037746	chr16:73037746:C:T	1.37149e-09	-2.4149e-10	-1.46224
73038103	chr16:73038103:T:C	1.15307e-09	-2.4149e-10	-1.63571
73038193	chr16:73038193:A:G	1.01446e-09	-2.4149e-10	-1.76378
73039466	chr16:73039466:G:C	1.70358e-09	-1.24541	-1.68486e-09
73039714	chr16:73039714:T:C	9.84e-10	-2.4149e-10	-1.79427
73039909	chr16:73039909:G:A	4.2235e-10	-1.58974	-1.05032
73040054	chr16:73040054:G:T	6.14589e-09	-2.4149e-10	0.0376454
73040166	chr16:73040166:T:G	9.10755e-09	-2.4149e-10	0.430966
73040641	chr16:73040641:G:A	9.47019e-09	-2.4149e-10	0.470011
73040755	chr16:73040755:A:T	5.69373e-09	-2.4149e-10	-0.0387719
73041027	chr16:73041027:G:A	9.73045e-10	-2.4149e-10	-1.80546
73041193	chr16:73041193:A:G	4.93992e-09	-0.180789	-1.68486e-09
73041280	chr16:73041280:G:A	1.65175e-09	-2.4149e-10	-1.2763
73041809	chr16:73041809:A:C	1.07147e-09	-2.4149e-10	-1.70911
73042252	chr16:73042252:G:A	9.81847e-10	-2.4149e-10	-1.79646
73042410	chr16:73042410:A:G	1.03075e-09	-2.4149e-10	-1.74786
73043536	chr16:73043536:C:T	1.18311e-09	-2.4149e-10	-1.60999
73043660	chr16:73043660:A:G	9.88163e-10	-2.4149e-10	-1.79005
73043675	chr16:73043675:G:A	2.24616e-10	-1.46699	-1.80451
73043692	chr16:73043692:G:A	1.03879e-09	-2.4149e-10	-1.74008
73043823	chr16:73043823:A:C	1.51545e-09	-1.36243	-1.68486e-09
73043843	chr16:73043843:C:G	1.64364e-09	-1.28122	-1.68486e-09
73043942	chr16:73043942:G:A	1.35662e-09	-2.4149e-10	-1.47314
73044169	chr16:73044169:G:C	4.03584e-09	-0.382924	-1.68486e-09
73044356	chr16:73044356:C:A	9.82453e-10	-2.4149e-10	-1.79584
73044685	chr16:73044685:A:G	9.82584e-10	-2.4149e-10	-1.79571
73045190	chr16:73045190:G:A	2.47364e-10	-1.46079	-1.71424
73045340	chr16:73045340:T:C	1.32968e-09	-1.4932	-1.68486e-09
73045413	chr16:73045413:C:T	1.31773e-09	-1.50222	-1.68486e-09
73045516	chr16:73045516:G:C	9.98992e-10	-2.4149e-10	-1.77915
73045784	chr16:73045784:T:C	9.30337e-10	-1.13504	-0.715311
73046026	chr16:73046026:C:G	1.21876e-09	-1.5803	-1.68486e-09
73046040	chr16:73046040:C:G	1.15907e-09	-2.4149e-10	-1.63052
73046605	chr16:73046605:A:C	9.80964e-10	-2.4149e-10	-1.79736
73046666	chr16:73046666:A:G	1.54659e-09	-1.34209	-1.68486e-09
73047599	chr16:73047599:T:C	1.67082e-09	-2.4149e-10	-1.26483
73048184	chr16:73048184:G:T	1.00089e-09	-2.4149e-10	-1.77725
73048543	chr16:73048543:C:T	1.14098e-09	-2.4149e-10	-1.64625
73048924	chr16:73048924:C:G	1.11696e-09	-1.66753	-1.68486e-09
73049532	chr16:73049532:G:T	1.32615e-09	-1.49586	-1.68486e-09
73049714	chr16:73049714:G:A	1.17152e-09	-2.4149e-10	-1.61984
73049863	chr16:73049863:A:G	9.98771e-10	-2.4149e-10	-1.77937
73050003	chr16:73050003:G:A	1.79541e-07	-2.4149e-10	3.41226
73050070	chr16:73050070:T:C	1.60827e-09	-2.4149e-10	-1.30298
73050234	chr16:73050234:T:A	1.81806e-09	-2.4149e-10	-1.18037
73050272	chr16:73050272:G:A	1.68389e-08	-2.4149e-10	1.04555
73050323	chr16:73050323:C:T	3.25183e-09	-2.4149e-10	-0.59892
73050377	chr16:73050377:T:C	6.99874e-10	-1.46613	-0.668858
73050619	chr16:73050619:C:T	3.68818e-10	-1.18298	-1.59261
73050697	chr16:73050697:AACCCATGGCCT:A	1.45785e-09	-1.40117	-1.68486e-09
73050800	chr16:73050800:C:T	9.95883e-10	-2.4149e-10	-1.78226
73051023	chr16:73051023:A:G	1.16772e-09	-2.4149e-10	-1.62308
73051262	chr16:73051262:G:A	3.24286e-10	-1.20111	-1.70316
73051731	chr16:73051731:C:G	8.44473e-09	0.355404	-1.68486e-09
73051966	chr16:73051966:A:G	1.26553e-08	0.759942	-1.68486e-09
73052102	chr16:73052102:T:C	1.55167e-09	-1.33881	-1.68486e-09
73052439	chr16:73052439:T:C	2.20582e-08	1.31554	-1.68486e-09
73052501	chr16:73052501:T:C	1.34443e-09	-1.48217	-1.68486e-09
73053085	chr16:73053085:A:G	1.17518e-09	-2.4149e-10	-1.61671
73053790	chr16:73053790:C:T	3.28216e-10	-1.25943	-1.63279
73053810	chr16:73053810:C:T	1.12415e-09	-1.66111	-1.68486e-09
73054327	chr16:73054327:C:G	1.38113e-09	-1.45523	-1.68486e-09
73054592	chr16:73054592:A:G	2.5802e-09	-2.4149e-10	-0.830272
73055021	chr16:73055021:T:C	1.19846e-09	-2.4149e-10	-1.5971
73055128	chr16:73055128:T:C	3.43029e-10	-1.15424	-1.69384
73055131	chr16:73055131:T:C	2.58314e-09	-0.829132	-1.68486e-09
73055413	chr16:73055413:G:A	1.31051e-09	-1.50772	-1.68486e-09
73056140	chr16:73056140:G:A	4.7028e-10	-1.31095	-1.22161
73056500	chr16:73056500:G:A	6.5966e-09	0.108417	-1.68486e-09
73057690	chr16:73057690:C:T	1.3933e-09	-1.44647	-1.68486e-09
73057806	chr16:73057806:G:C	9.77924e-10	-2.4149e-10	-1.80046
73058021	chr16:73058021:G:A	1.13238e-09	-1.65381	-1.68486e-09
73059636	chr16:73059636:G:A	2.76454e-10	-1.2951	-1.76875
73060194	chr16:73060194:G:A	1.10771e-09	-2.4149e-10	-1.67585
73060594	chr16:73060594:T:A	3.79629e-10	-1.58479	-1.1619
73060666	chr16:73060666:AAAAT:A	1.33443e-09	-1.48963	-1.68486e-09
73060711	chr16:73060711:A:T	1.2205e-09	-1.57888	-1.68486e-09
73061436	chr16:73061436:G:T	1.97114e-10	-1.63207	-1.77004
73061531	chr16:73061531:AAC:A	3.05874e-10	-1.47072	-1.492
73062120	chr16:73062120:C:T	9.85466e-10	-2.4149e-10	-1.79278
73062344	chr16:73062344:A:G	3.30301e-10	-1.41177	-1.47412
73062689	chr16:73062689:T:C	9.92029e-10	-2.4149e-10	-1.78614
73063467	chr16:73063467:C:G	1.3822e-09	-1.45446	-1.68486e-09
73063764	chr16:73063764:G:A	2.00483e-10	-1.58107	-1.80409
73063915	chr16:73063915:G:C	9.7595e-10	-2.4149e-10	-1.80248
73063946	chr16:73063946:C:T	6.25464e-10	-1.64178	-0.605621
73064730	chr16:73064730:T:TGG	1.22073e-09	-2.4149e-10	-1.57869
73064791	chr16:73064791:T:C	1.86261e-09	-0.943862	-0.212294
73065259	chr16:73065259:C:G	1.3077e-09	-1.50987	-1.68486e-09
73066157	chr16:73066157:C:T	1.17396e-09	-2.4149e-10	-1.61775
73066331	chr16:73066331:T:C	1.40678e-09	-1.43683	-1.68486e-09
73066409	chr16:73066409:C:T	2.67246e-10	-1.57718	-1.52054
73067042	chr16:73067042:A:AC	1.11839e-09	-1.66625	-1.68486e-09
73067114	chr16:73067114:G:A	6.38307e-10	-0.633775	-1.5933
73067426	chr16:73067426:G:A	2.21305e-10	-1.48193	-1.80442
73067766	chr16:73067766:C:T	1.22419e-09	-2.4149e-10	-1.57586
73068557	chr16:73068557:T:C	2.06132e-09	0.749735	-1.80452
73069560	chr16:73069560:A:C	9.90646e-10	-2.4149e-10	-1.78754
73070010	chr16:73070010:A:G	1.05904e-09	-2.4149e-10	-1.72078
73070156	chr16:73070156:C:G	1.05265e-09	-2.4149e-10	-1.72683
73070373	chr16:73070373:ACACT:A	3.08922e-09	-2.4149e-10	-0.650219
73071168	chr16:73071168:G:T	1.24346e-09	-2.4149e-10	-1.56024
73071735	chr16:73071735:G:C	1.23695e-09	-2.4149e-10	-1.56549
73072096	chr16:73072096:G:A	8.8181e-10	-0.102603	-1.80131
73072123	chr16:73072123:C:T	6.95052e-10	-0.352244	-1.78966
73072849	chr16:73072849:A:G	5.66446e-10	-0.554834	-1.79168
73073439	chr16:73073439:A:G	9.7556e-10	-2.4149e-10	-1.80288
73073867	chr16:73073867:T:G	1.84757e-08	-2.4149e-10	1.13832
73073923	chr16:73073923:A:G	2.82096e-09	-2.4149e-10	-0.741062
73074370	chr16:73074370:A:C	9.86501e-10	-2.4149e-10	-1.79173
73075523	chr16:73075523:A:T	1.70957e-07	3.36327	-1.68486e-09
73075525	chr16:73075525:G:A	3.31781e-09	-0.578832	-1.68486e-09
73076277	chr16:73076277:G:A	9.7555e-10	-2.4149e-10	-1.80289
73076706	chr16:73076706:TTCAGAGTTATTGTTTCC:T	4.57295e-08	2.04461	-1.68486e-09
73077077	chr16:73077077:G:A	9.75867e-10	-2.4149e-10	-1.80257
73077297	chr16:73077297:G:A	1.26596e-09	-1.54231	-1.68486e-09
73077762	chr16:73077762:C:A	3.57763e-10	-1.6498	-1.15622
73078195	chr16:73078195:T:C	9.77064e-10	-2.4149e-10	-1.80134
73078556	chr16:73078556:C:T	3.39914e-09	-0.554616	-1.68486e-09
73078801	chr16:73078801:T:C	4.95291e-07	3.03029	1.39671
73079014	chr16:73079014:A:G	3.57853e-09	-2.4149e-10	-0.503186
73079247	chr16:73079247:G:A	1.3092e-09	-0.385699	-1.12302
73079650	chr16:73079650:C:T	2.40574e-09	-2.4149e-10	-0.90028
73079868	chr16:73079868:T:C	2.36551e-09	-2.4149e-10	-0.917145
73079989	chr16:73079989:C:T	1.08591e-09	-2.4149e-10	-1.69572
73080687	chr16:73080687:C:T	3.1266e-09	-0.638192	-1.68486e-09
73080693	chr16:73080693:C:T	2.39435e-09	-2.4149e-10	-0.905026
73081235	chr16:73081235:C:T	5.75687e-10	-0.523447	-1.80688
73081707	chr16:73081707:A:C	1.07369e-09	-2.4149e-10	-1.70703
73081734	chr16:73081734:G:A	1.01858e-09	-2.4149e-10	-1.75973
73081757	chr16:73081757:A:G	1.51502e-09	-1.36271	-1.68486e-09
73081775	chr16:73081775:G:A	1.15315e-09	-1.63564	-1.68486e-09
73081943	chr16:73081943:C:T	3.54852e-09	-0.118285	-0.393322
73081990	chr16:73081990:C:T	1.07632e-09	-2.4149e-10	-1.70459
73082317	chr16:73082317:G:C	3.18978e-09	-2.4149e-10	-0.618187
73082958	chr16:73082958:C:T	2.17286e-09	-1.00209	-1.68486e-09
73083004	chr16:73083004:T:G	1.01057e-09	-2.4149e-10	-1.76762
73083013	chr16:73083013:A:G	2.19254e-09	-2.4149e-10	-0.993077
73083170	chr16:73083170:T:A	1.67617e-09	-2.4149e-10	-1.26163
73083398	chr16:73083398:A:G	1.66322e-09	-2.4149e-10	-1.26938
73083622	chr16:73083622:C:T	1.35639e-09	-0.430768	-1.04254
73084031	chr16:73084031:C:T	2.80593e-06	3.83044	2.33091
73084227	chr16:73084227:T:C	9.76568e-10	-2.4149e-10	-1.80185
73084810	chr16:73084810:G:A	1.20445e-09	-1.59212	-1.68486e-09
73084911	chr16:73084911:A:G	4.14725e-09	-2.4149e-10	-0.355693
73084985	chr16:73084985:T:A	5.73212e-10	-0.531034	-1.8036
73085097	chr16:73085097:A:G	9.8394e-10	-2.4149e-10	-1.79433
73085117	chr16:73085117:T:C	1.58413e-09	-2.4149e-10	-1.3181
73085236	chr16:73085236:C:T	1.47384e-09	-0.358323	-1.03194
73085497	chr16:73085497:C:T	9.72982e-10	-2.4149e-10	-1.80553
73086738	chr16:73086738:AC:A	1.40628e-09	-2.4149e-10	-1.43719
73086935	chr16:73086935:C:T	3.90374e-08	1.88638	-1.68486e-09
73087329	chr16:73087329:G:A	9.874e-10	-2.4149e-10	-1.79082
73087345	chr16:73087345:C:T	4.58552e-10	-0.754469	-1.80335
73088064	chr16:73088064:G:A	1.14379e-09	-2.4149e-10	-1.64379
73088327	chr16:73088327:A:G	3.02869e-08	1.41778	0.214802
73088352	chr16:73088352:C:T	3.45347e-09	-2.4149e-10	-0.538759
73088548	chr16:73088548:G:A	3.25304e-09	-2.4149e-10	-0.598548
73088671	chr16:73088671:A:G	2.70106e-09	-0.784495	-1.68486e-09
73088724	chr16:73088724:T:C	3.98278e-10	-1.60805	-1.0907
73089095	chr16:73089095:T:A	9.7158e-10	-2.4149e-10	-1.80697
73089517	chr16:73089517:G:A	4.31515e-10	-0.813079	-1.80551
73089758	chr16:73089758:T:C	1.15875e-09	-2.4149e-10	-1.6308
73090010	chr16:73090010:C:A	1.09351e-09	-2.4149e-10	-1.68875
73090075	chr16:73090075:G:A	4.66903e-09	-2.4149e-10	-0.237187
73090221	chr16:73090221:C:G	1.22502e-09	-1.57518	-1.68486e-09
73090457	chr16:73090457:A:T	1.04061e-09	-2.4149e-10	-1.73833
73090639	chr16:73090639:C:T	1.65033e-09	-1.27717	-1.68486e-09
73090706	chr16:73090706:G:A	1.95693e-09	-1.10676	-1.68486e-09
73090739	chr16:73090739:C:A	1.85731e-09	-1.15901	-1.68486e-09
73090760	chr16:73090760:C:A	8.65124e-10	-1.65803	-0.264989
73090821	chr16:73090821:G:A	9.72441e-10	-2.4149e-10	-1.80608
73091264	chr16:73091264:A:G	1.11791e-09	-1.66668	-1.68486e-09
73091332	chr16:73091332:T:C	3.14254e-09	-0.137843	-0.495263
73091548	chr16:73091548:T:C	1.18956e-09	-0.266624	-1.33793
73092105	chr16:73092105:T:C	2.93075e-10	-1.21619	-1.78927
73092157	chr16:73092157:T:C	5.30848e-09	-2.4149e-10	-0.108833
73092389	chr16:73092389:C:T	1.87307e-10	-1.64828	-1.80486
73092724	chr16:73092724:C:T	9.81248e-10	-2.4149e-10	-1.79707
73092851	chr16:73092851:G:A	7.36099e-09	0.85759	-0.639534
73092959	chr16:73092959:T:G	1.74491e-09	-1.22143	-1.68486e-09
73093221	chr16:73093221:T:C	1.62454e-09	-2.4149e-10	-1.29291
73093616	chr16:73093616:G:A	2.08086e-10	-1.66436	-1.68358
73093657	chr16:73093657:G:A	2.20886e-10	-1.65589	-1.63235
73093824	chr16:73093824:C:T	3.90193e-10	-1.54663	-1.17262
73094117	chr16:73094117:T:C	3.30891e-10	-1.07717	-1.80693
73094247	chr16:73094247:G:A	7.66889e-10	-1.57569	-0.467863
73094339	chr16:73094339:C:T	1.06384e-09	-2.4149e-10	-1.71625
73094395	chr16:73094395:C:T	1.14147e-09	-0.622505	-1.02332
73094890	chr16:73094890:A:G	2.3807e-10	-1.55712	-1.65621
73095088	chr16:73095088:T:C	4.16621e-08	-2.4149e-10	1.95146
73095155	chr16:73095155:G:C	2.06246e-09	-1.05424	-1.68486e-09
73095341	chr16:73095341:T:C	2.35899e-09	-0.919903	-1.68486e-09
73095724	chr16:73095724:A:C	1.14015e-09	-1.64697	-1.68486e-09
73095828	chr16:73095828:C:T	4.80419e-09	-0.452678	0.244028
73096210	chr16:73096210:T:C	5.24377e-10	-1.37284	-1.05085
73096520	chr16:73096520:A:G	3.20038e-09	-1.44601	0.831138
73096762	chr16:73096762:G:A	1.19254e-09	-2.4149e-10	-1.60205
73096776	chr16:73096776:A:G	1.4138e-09	-2.4149e-10	-1.43186
73097047	chr16:73097047:C:A	1.91167e-10	-1.66408	-1.76867
73097071	chr16:73097071:C:T	4.58848e-09	-0.254588	-1.68486e-09
73097176	chr16:73097176:C:G	2.05838e-10	-1.63631	-1.7225
73097307	chr16:73097307:A:G	1.15859e-08	-2.4149e-10	0.671652
73097671	chr16:73097671:C:T	3.14097e-10	-1.66328	-1.27291
73097693	chr16:73097693:T:C	3.14853e-10	-1.66196	-1.27183
73097738	chr16:73097738:C:T	1.38073e-09	-2.4149e-10	-1.45553
73097997	chr16:73097997:G:A	1.37719e-09	-2.4149e-10	-1.45809
73098044	chr16:73098044:A:G	1.38467e-09	-2.4149e-10	-1.45267
73098390	chr16:73098390:T:C	2.33707e-09	-1.65391	0.724667
73098571	chr16:73098571:A:G	1.01134e-09	-2.4149e-10	-1.76686
73098940	chr16:73098940:A:G	3.57532e-08	-1.64094	3.43944
73099260	chr16:73099260:G:A	1.07821e-09	-2.4149e-10	-1.70283
73099566	chr16:73099566:C:T	1.04337e-09	-2.4149e-10	-1.73568
73099672	chr16:73099672:C:T	1.93206e-08	-1.66638	2.84941
73100615	chr16:73100615:T:TCCA	1.38221e-08	-1.65908	2.50721
73100618	chr16:73100618:T:C	1.82996e-09	-1.66085	0.487006
73100680	chr16:73100680:T:C	3.34415e-10	-1.10197	-1.77154
73100789	chr16:73100789:G:T	3.40585e-09	-2.4149e-10	-0.552644
73101250	chr16:73101250:T:C	1.13516e-09	-2.4149e-10	-1.65137
73101540	chr16:73101540:A:G	1.17647e-09	-2.4149e-10	-1.61562
73101551	chr16:73101551:T:A	2.14727e-09	-1.01394	-1.68486e-09
73101842	chr16:73101842:C:T	4.82081e-10	-0.92557	-1.58221
73102559	chr16:73102559:T:C	5.57647e-10	-0.91011	-1.45206
73102591	chr16:73102591:A:T	1.45323e-09	-1.66139	0.25704
73102648	chr16:73102648:T:C	1.29024e-09	-2.4149e-10	-1.52331
73102729	chr16:73102729:T:A	1.41207e-09	-2.4149e-10	-1.43308
73102782	chr16:73102782:G:A	1.02928e-09	-2.4149e-10	-1.74927
73102792	chr16:73102792:T:C	4.88982e-10	-1.32089	-1.17268
73102895	chr16:73102895:T:C	1.73177e-09	-1.22899	-1.68486e-09
73102921	chr16:73102921:A:G	1.40354e-09	-2.4149e-10	-1.43914
73103000	chr16:73103000:C:G	9.96976e-10	-2.4149e-10	-1.78117
73103024	chr16:73103024:G:A	2.97183e-10	-1.33249	-1.65906
73103241	chr16:73103241:G:A	1.10627e-09	-2.4149e-10	-1.67714
73103327	chr16:73103327:C:T	5.46688e-10	-1.04674	-1.33528
73103705	chr16:73103705:C:T	5.3094e-10	-0.793007	-1.61824
73104025	chr16:73104025:C:T	1.67576e-08	-1.66756	2.70827
73104077	chr16:73104077:T:C	1.37104e-09	-2.4149e-10	-1.46257
73104083	chr16:73104083:A:G	2.37892e-10	-1.40714	-1.80694
73104378	chr16:73104378:G:A	1.75958e-09	-1.21306	-1.68486e-09
73104379	chr16:73104379:C:T	1.59957e-08	-1.65737	2.65155
73104388	chr16:73104388:G:A	1.46168e-09	-2.4149e-10	-1.39855
73104479	chr16:73104479:G:A	2.69815e-09	-0.785573	-1.68486e-09
73104596	chr16:73104596:G:A	2.02933e-08	-1.66491	2.89707
73104809	chr16:73104809:C:T	2.90517e-09	-2.4149e-10	-0.711645
73104896	chr16:73104896:C:G	1.9682e-09	-2.4149e-10	-1.10102
73105001	chr16:73105001:G:A	3.64874e-09	-2.4149e-10	-0.483756
73105160	chr16:73105160:C:T	9.77046e-10	-2.4149e-10	-1.80136
73105186	chr16:73105186:G:C	8.50609e-10	-0.134637	-1.8053
73105226	chr16:73105226:C:T	2.454e-09	-0.880419	-1.68486e-09
73105318	chr16:73105318:CACAT:C	3.00882e-09	-0.67659	-1.68486e-09
73105707	chr16:73105707:C:T	2.6495e-10	-1.65337	-1.45298
73106065	chr16:73106065:T:C	2.86234e-10	-1.66632	-1.36276
73106086	chr16:73106086:C:A	9.98884e-10	-2.4149e-10	-1.77925
73106193	chr16:73106193:G:A	5.76386e-10	-1.6549	-0.674217
73106423	chr16:73106423:G:C	1.07432e-09	-2.4149e-10	-1.70645
73106824	chr16:73106824:A:G	1.92541e-10	-1.64465	-1.78093
73106854	chr16:73106854:A:G	2.75445e-10	-1.26221	-1.80529
73106906	chr16:73106906:G:A	9.85299e-10	-2.4149e-10	-1.79295
73107037	chr16:73107037:C:T	1.3753e-09	-2.4149e-10	-1.45946
73107047	chr16:73107047:T:C	3.16325e-10	-1.15175	-1.77737
73107791	chr16:73107791:G:C	1.14809e-09	-2.4149e-10	-1.64004
73107882	chr16:73107882:C:T	6.32783e-10	-1.65022	-0.585544
73107887	chr16:73107887:C:T	2.12005e-10	-1.60297	-1.72631
73107933	chr16:73107933:G:A	3.20144e-10	-1.51616	-1.40097
73107965	chr16:73107965:T:C	1.10715e-09	-1.66761	-0.0087433
73107967	chr16:73107967:T:C	1.99365e-09	-1.65682	0.56865
73107989	chr16:73107989:G:A	1.35888e-09	-2.4149e-10	-1.47148
73108138	chr16:73108138:G:A	2.72261e-09	-0.776547	-1.68486e-09
73108526	chr16:73108526:C:T	3.63379e-09	-2.4149e-10	-0.487863
73108719	chr16:73108719:T:C	3.56271e-10	-1.46173	-1.34847
73108984	chr16:73108984:T:C	3.6957e-10	-1.44028	-1.33328
73109003	chr16:73109003:A:AT	2.91998e-10	-1.5199	-1.48924
73109015	chr16:73109015:C:T	2.06492e-10	-1.62804	-1.72759
73109025	chr16:73109025:C:A	2.11638e-10	-1.61276	-1.71826
73109349	chr16:73109349:C:T	8.63628e-10	-1.06649	-0.858262
73109656	chr16:73109656:C:T	1.99964e-09	-2.4149e-10	-1.08517
73109835	chr16:73109835:C:T	2.59251e-10	-1.43571	-1.69239
73110012	chr16:73110012:G:A	1.10331e-09	-2.4149e-10	-1.67982
73110338	chr16:73110338:G:A	4.73672e-09	-1.66336	1.44056
73110432	chr16:73110432:C:T	2.87793e-10	-1.49868	-1.52498
73110451	chr16:73110451:C:T	2.4653e-10	-1.58401	-1.5944
73110515	chr16:73110515:A:C	1.39426e-09	-1.44577	-1.68486e-09
73110555	chr16:73110555:T:C	1.95643e-09	-1.10702	-1.68486e-09
73110972	chr16:73110972:A:G	9.25353e-10	-0.97006	-0.885657
73111003	chr16:73111003:T:C	2.69856e-10	-1.52766	-1.56034
73111129	chr16:73111129:C:T	1.01938e-09	-2.4149e-10	-1.75894
73111532	chr16:73111532:G:A	2.64346e-10	-1.49649	-1.61215
73111742	chr16:73111742:G:A	2.57615e-09	-1.6471	0.815262
73111787	chr16:73111787:C:T	1.02664e-09	-2.4149e-10	-1.75184
73111905	chr16:73111905:G:A	3.1023e-09	-2.4149e-10	-0.645993
73112017	chr16:73112017:T:C	4.2853e-09	-1.66634	1.34339
73112597	chr16:73112597:C:G	1.01794e-09	-2.4149e-10	-1.76035
73112890	chr16:73112890:G:T	4.73497e-10	-1.63159	-0.894157
73112973	chr16:73112973:T:A	1.20034e-09	-2.4149e-10	-1.59554
73113385	chr16:73113385:G:A	1.1131e-09	-2.4149e-10	-1.67099
73113585	chr16:73113585:G:A	4.42016e-10	-1.16024	-1.4343
73113616	chr16:73113616:T:A	2.84672e-09	-2.4149e-10	-0.731969
73113680	chr16:73113680:G:A	1.25384e-09	-2.4149e-10	-1.55192
73113742	chr16:73113742:G:A	4.75848e-10	-1.65447	-0.866326
73113886	chr16:73113886:T:C	6.29521e-10	-1.64511	-0.595827
73113911	chr16:73113911:C:T	1.13404e-09	-2.4149e-10	-1.65235
73114076	chr16:73114076:G:A	1.37042e-09	-1.46302	-1.68486e-09
73114083	chr16:73114083:G:A	2.11357e-09	-2.4149e-10	-1.02976
73114686	chr16:73114686:G:A	4.25222e-10	-1.03991	-1.59337
73114756	chr16:73114756:T:C	2.7046e-10	-1.64749	-1.43829
73114768	chr16:73114768:G:T	2.3507e-10	-1.44573	-1.78028
73115002	chr16:73115002:TC:T	6.00278e-09	-2.4149e-10	0.0140856
73115102	chr16:73115102:A:G	1.45098e-09	-2.4149e-10	-1.4059
73115485	chr16:73115485:G:C	9.90205e-10	-2.4149e-10	-1.78798
73115708	chr16:73115708:A:G	3.8115e-10	-1.03351	-1.70919
73115949	chr16:73115949:C:T	1.13876e-09	-2.4149e-10	-1.6482
73115952	chr16:73115952:T:C	9.7158e-10	-2.4149e-10	-1.80697
73116061	chr16:73116061:G:A	9.99243e-10	-2.4149e-10	-1.7789
73116309	chr16:73116309:T:A	8.61696e-10	-0.807335	-1.11966
73116470	chr16:73116470:A:G	4.44044e-10	-1.07573	-1.51424
73116698	chr16:73116698:A:G	2.10043e-10	-1.599	-1.73958
73117505	chr16:73117505:A:G	2.26591e-10	-1.4749	-1.78784
73117660	chr16:73117660:C:A	1.02688e-09	-2.4149e-10	-1.75161
73117785	chr16:73117785:T:C	1.11727e-09	-1.66725	-1.68486e-09
73117877	chr16:73117877:C:A	8.23198e-10	-0.681995	-1.2907
73118198	chr16:73118198:T:C	1.20728e-09	-1.58977	-1.68486e-09
73118435	chr16:73118435:T:G	8.07201e-10	-0.62114	-1.37118
73118509	chr16:73118509:AT:A	7.00994e-10	-0.517615	-1.61578
73118526	chr16:73118526:A:C	8.49745e-10	-0.531993	-1.40896
73118885	chr16:73118885:G:T	3.69988e-09	-2.4149e-10	-0.469838
73118916	chr16:73118916:A:C	2.31217e-10	-1.58683	-1.65571
73118975	chr16:73118975:T:C	4.71804e-10	-1.54303	-0.986303
73119264	chr16:73119264:C:A	7.47527e-10	-0.708619	-1.3605
73119310	chr16:73119310:T:C	7.51198e-10	-0.69758	-1.36664
73119400	chr16:73119400:C:T	7.71827e-10	-0.68726	-1.34987
73119433	chr16:73119433:C:T	4.01756e-10	-1.65118	-1.03886
73119521	chr16:73119521:G:A	2.36376e-10	-1.55174	-1.66873
73119605	chr16:73119605:G:A	8.92044e-10	-0.537517	-1.35486
73119695	chr16:73119695:G:A	7.72756e-10	-0.64389	-1.39204
73119711	chr16:73119711:G:A	8.75258e-10	-0.576355	-1.33502
73119719	chr16:73119719:C:G	8.70744e-10	-0.581538	-1.33501
73119798	chr16:73119798:C:T	2.17417e-10	-1.57741	-1.72667
73119820	chr16:73119820:AG:A	9.85371e-10	-2.4149e-10	-1.79287
73119848	chr16:73119848:C:T	7.29898e-10	-0.752627	-1.34036
73119962	chr16:73119962:T:G	7.77882e-10	-0.590117	-1.4392
73120100	chr16:73120100:G:C	4.65644e-10	-0.928074	-1.6144
73120119	chr16:73120119:TG:T	2.27614e-09	-2.4149e-10	-0.955658
73120150	chr16:73120150:C:T	4.42514e-10	-0.933129	-1.66029
73120350	chr16:73120350:C:T	9.82328e-10	-2.4149e-10	-1.79597
73120429	chr16:73120429:T:C	7.36626e-10	-0.708657	-1.37516
73120614	chr16:73120614:TTTTG:T	1.07693e-09	-2.4149e-10	-1.70403
73120714	chr16:73120714:G:A	1.05096e-09	-2.4149e-10	-1.72843
73120970	chr16:73120970:T:C	2.31581e-09	-0.93838	-1.68486e-09
73121103	chr16:73121103:A:T	1.03142e-09	-2.4149e-10	-1.74721
73121274	chr16:73121274:C:T	4.14851e-10	-0.854451	-1.80352
73121335	chr16:73121335:G:A	3.46307e-09	-2.4149e-10	-0.535982
73121867	chr16:73121867:G:A	1.70494e-09	-2.4149e-10	-1.24461
73121905	chr16:73121905:G:A	1.91253e-10	-1.65614	-1.77615
73122597	chr16:73122597:A:G	5.01277e-09	-2.4149e-10	-0.166149
73122624	chr16:73122624:G:A	1.07364e-09	-2.4149e-10	-1.70709
73122639	chr16:73122639:A:C	2.16547e-10	-1.50163	-1.80646
73123048	chr16:73123048:T:A	3.49005e-10	-1.04799	-1.78282
73123437	chr16:73123437:T:C	1.9146e-10	-1.64947	-1.78174
73123953	chr16:73123953:T:C	2.79689e-09	-2.4149e-10	-0.74963
73123979	chr16:73123979:TAA:T	1.43764e-09	-2.4149e-10	-1.41514
73124158	chr16:73124158:C:T	1.58245e-09	-2.4149e-10	-1.31916
73124287	chr16:73124287:C:T	3.04606e-10	-1.45921	-1.50767
73124357	chr16:73124357:C:T	9.75176e-10	-2.4149e-10	-1.80328
73124593	chr16:73124593:C:T	1.67874e-09	-2.4149e-10	-1.2601
73124923	chr16:73124923:T:G	4.51679e-10	-1.02579	-1.54713
73124961	chr16:73124961:C:G	1.42325e-09	-2.4149e-10	-1.42519
73125030	chr16:73125030:A:G	3.37909e-10	-1.31889	-1.54423
73125172	chr16:73125172:G:A	1.72988e-09	-1.23008	-1.68486e-09
73125317	chr16:73125317:C:G	1.47165e-09	-2.4149e-10	-1.39175
73125409	chr16:73125409:C:A	1.49233e-09	-1.23298	-0.144815
73125443	chr16:73125443:A:C	9.79997e-10	-2.4149e-10	-1.79834
73125478	chr16:73125478:A:C	2.38236e-09	-2.4149e-10	-0.910045
73125626	chr16:73125626:C:T	2.22386e-10	-1.48082	-1.80066
73125753	chr16:73125753:G:A	1.38781e-09	-2.4149e-10	-1.45041
73125896	chr16:73125896:C:T	1.66118e-09	-2.4149e-10	-1.27061
73126071	chr16:73126071:A:G	2.58455e-10	-1.46586	-1.66531
73127299	chr16:73127299:G:A	2.28087e-09	-0.953579	-1.68486e-09
73127330	chr16:73127330:C:T	3.03007e-09	-2.4149e-10	-0.669553
73127842	chr16:73127842:C:T	2.26597e-10	-1.45873	-1.80399
73128108	chr16:73128108:A:G	1.87986e-10	-1.66217	-1.78736
73128173	chr16:73128173:G:A	2.23646e-10	-1.46927	-1.80655
73128554	chr16:73128554:C:T	2.62525e-09	-1.1627	0.349736
73128571	chr16:73128571:A:AT	1.30515e-09	-2.4149e-10	-1.51182
73128888	chr16:73128888:G:T	2.49569e-10	-1.46024	-1.70592
73129082	chr16:73129082:T:C	4.4349e-10	-1.13065	-1.46057
73129249	chr16:73129249:G:A	3.62399e-09	-2.4149e-10	-0.490561
73129674	chr16:73129674:GTGTGCATGTGTGCGCGCA:G	3.56886e-09	-2.4149e-10	-0.505892
73129695	chr16:73129695:T:C	1.22993e-09	-2.4149e-10	-1.57118
73130016	chr16:73130016:A:G	1.22599e-09	-2.4149e-10	-1.57439
73130896	chr16:73130896:A:C	2.19983e-10	-1.48566	-1.80668
73131345	chr16:73131345:A:G	2.64708e-10	-1.5881	-1.51917
73131478	chr16:73131478:T:C	1.13963e-09	-1.64744	-1.68486e-09
73131692	chr16:73131692:T:G	3.25059e-09	-2.4149e-10	-0.599302
73132175	chr16:73132175:C:T	1.09098e-09	-2.4149e-10	-1.69107
73132452	chr16:73132452:A:G	1.22904e-09	-2.4149e-10	-1.5719
73132925	chr16:73132925:C:T	4.99177e-09	-2.4149e-10	-0.170348
73133257	chr16:73133257:T:C	4.81929e-10	-1.45406	-1.05403
73133302	chr16:73133302:A:T	1.03501e-09	-2.4149e-10	-1.74373
73133414	chr16:73133414:C:T	1.39261e-09	-2.4149e-10	-1.44696
73133539	chr16:73133539:G:A	9.84314e-10	-2.4149e-10	-1.79395
73133576	chr16:73133576:A:G	1.27814e-09	-2.4149e-10	-1.53273
73133612	chr16:73133612:C:T	1.12695e-09	-1.65862	-1.68486e-09
73133752	chr16:73133752:C:T	1.29238e-09	-2.4149e-10	-1.52166
73133838	chr16:73133838:G:C	1.28958e-09	-2.4149e-10	-1.52382
73133964	chr16:73133964:T:C	1.19529e-09	-1.59975	-1.68486e-09
73134037	chr16:73134037:G:A	1.30777e-09	-2.4149e-10	-1.50982
73134038	chr16:73134038:C:T	1.30777e-09	-2.4149e-10	-1.50982
73134143	chr16:73134143:T:C	1.2485e-09	-2.4149e-10	-1.55619
73134412	chr16:73134412:C:T	1.03284e-09	-1.60588	-0.13994
73134465	chr16:73134465:C:T	1.28251e-09	-2.4149e-10	-1.52932
73134480	chr16:73134480:G:C	1.35091e-09	-2.4149e-10	-1.47736
73134612	chr16:73134612:G:T	1.28214e-09	-2.4149e-10	-1.52961
73134702	chr16:73134702:T:A	3.41702e-09	-0.54937	-1.68486e-09
73134902	chr16:73134902:T:C	1.24215e-09	-2.4149e-10	-1.5613
73135229	chr16:73135229:A:G	1.18404e-09	-2.4149e-10	-1.60921
73135265	chr16:73135265:T:C	3.46487e-09	-0.535463	-1.68486e-09
73135412	chr16:73135412:C:G	1.12318e-09	-2.4149e-10	-1.66197
73135649	chr16:73135649:C:T	1.28298e-09	-2.4149e-10	-1.52895
73135657	chr16:73135657:A:AT	9.71581e-10	-2.4149e-10	-1.80697
73135806	chr16:73135806:C:T	1.41376e-09	-2.4149e-10	-1.43189
73136146	chr16:73136146:G:A	1.2027e-09	-2.4149e-10	-1.59357
73136582	chr16:73136582:A:G	3.84779e-10	-1.00469	-1.72853
73136587	chr16:73136587:T:C	1.26253e-09	-2.4149e-10	-1.54502
73137057	chr16:73137057:A:G	1.98377e-10	-1.65425	-1.74147
73137304	chr16:73137304:A:G	1.63919e-09	-1.28394	-1.68486e-09
73137901	chr16:73137901:G:C	2.89331e-09	-2.4149e-10	-0.715735
73138053	chr16:73138053:G:A	2.34152e-09	-0.927337	-1.68486e-09
73138523	chr16:73138523:C:T	1.20673e-09	-2.4149e-10	-1.59023
73139075	chr16:73139075:C:T	2.35495e-10	-1.52733	-1.69687
73139076	chr16:73139076:G:A	1.25158e-09	-2.4149e-10	-1.55373
73139206	chr16:73139206:C:G	1.41533e-09	-2.4149e-10	-1.43077
73139273	chr16:73139273:C:T	1.64262e-09	-2.4149e-10	-1.28185
73139476	chr16:73139476:A:G	7.37739e-08	2.52287	-1.68486e-09
73139945	chr16:73139945:T:A	9.8027e-10	-2.4149e-10	-1.79807
73140168	chr16:73140168:C:T	1.14806e-09	-2.4149e-10	-1.64007
73140424	chr16:73140424:A:T	1.35219e-09	-1.03776	-0.438653
73140577	chr16:73140577:C:T	1.20833e-09	-2.4149e-10	-1.5889
73140612	chr16:73140612:T:C	1.76389e-09	-1.21062	-1.68486e-09
73141295	chr16:73141295:T:C	9.08436e-10	-1.13699	-0.737176
73141297	chr16:73141297:A:G	2.6961e-09	-2.4149e-10	-0.78633
73142220	chr16:73142220:G:C	3.31656e-10	-1.15171	-1.73008
73142756	chr16:73142756:T:C	1.10144e-09	-2.4149e-10	-1.68152
73142985	chr16:73142985:T:C	1.10158e-09	-2.4149e-10	-1.6814
73143142	chr16:73143142:A:C	4.60728e-10	-1.25356	-1.29952
73143326	chr16:73143326:G:A	2.32959e-10	-1.61442	-1.62061
73143723	chr16:73143723:C:T	1.53775e-09	-2.4149e-10	-1.34782
73143999	chr16:73143999:A:G	8.97611e-10	-1.66053	-0.225624
73144134	chr16:73144134:T:G	1.17815e-09	-2.4149e-10	-1.61419
73144142	chr16:73144142:C:A	2.64561e-10	-1.6087	-1.49912
73144558	chr16:73144558:A:G	2.96598e-10	-1.58521	-1.40831
73144589	chr16:73144589:G:C	1.14172e-09	-1.64561	-1.68486e-09
73144704	chr16:73144704:A:G	3.32058e-10	-1.3831	-1.49748
73144882	chr16:73144882:T:C	1.22428e-09	-2.4149e-10	-1.57578
73145700	chr16:73145700:G:C	2.58008e-09	-2.4149e-10	-0.830319
73145757	chr16:73145757:C:T	1.23815e-09	-2.4149e-10	-1.56452
73145965	chr16:73145965:G:A	2.34195e-10	-1.57946	-1.65028
73146093	chr16:73146093:AAGAGAGACAAAAAC:A	1.31673e-09	-2.4149e-10	-1.50299
73146495	chr16:73146495:A:C	1.84114e-09	-2.4149e-10	-1.16775
73146520	chr16:73146520:A:G	9.71578e-10	-2.4149e-10	-1.80697
73147377	chr16:73147377:C:G	2.54555e-09	-2.4149e-10	-0.843789
73147530	chr16:73147530:A:G	2.14253e-09	-1.01615	-1.68486e-09
73147975	chr16:73147975:C:T	4.07776e-10	-1.45197	-1.2232
73148097	chr16:73148097:G:A	3.08204e-10	-1.45011	-1.50502
73148294	chr16:73148294:C:G	3.42938e-10	-1.48701	-1.36133
73148353	chr16:73148353:A:G	2.0512e-10	-1.60076	-1.76154
73148418	chr16:73148418:T:C	7.32938e-09	-2.4149e-10	0.213753
73149194	chr16:73149194:T:C	1.4753e-09	-2.4149e-10	-1.38928
73149440	chr16:73149440:G:A	8.28739e-10	-0.510203	-1.45578
73149469	chr16:73149469:C:T	1.09032e-09	-2.4149e-10	-1.69166
73149541	chr16:73149541:A:G	1.12124e-09	-0.633407	-1.03029
73149690	chr16:73149690:G:C	2.49815e-10	-1.573	-1.59217
73150029	chr16:73150029:G:A	9.77362e-10	-2.4149e-10	-1.80104
73150223	chr16:73150223:T:C	1.05019e-09	-2.4149e-10	-1.72916
73150368	chr16:73150368:T:C	2.34629e-10	-1.66453	-1.56336
73150474	chr16:73150474:G:C	4.21273e-10	-0.892835	-1.74978
73150912	chr16:73150912:G:A	1.24823e-09	-1.55641	-1.68486e-09
73151008	chr16:73151008:T:C	9.74466e-10	-2.4149e-10	-1.804
73151542	chr16:73151542:G:C	1.36756e-09	-2.4149e-10	-1.46511
73151580	chr16:73151580:T:TG	1.48754e-09	0.380498	-1.76151
73151589	chr16:73151589:T:A	3.02726e-10	-1.2508	-1.72227
73151755	chr16:73151755:T:C	2.9902e-09	-2.4149e-10	-0.682797
73151809	chr16:73151809:G:A	2.8688e-10	-1.58153	-1.4453
73152359	chr16:73152359:A:G	1.57298e-09	-2.4149e-10	-1.32517
73152894	chr16:73152894:C:T	1.64606e-09	-2.4149e-10	-1.27976
73152984	chr16:73152984:G:A	1.34244e-09	-2.4149e-10	-1.48365
73153026	chr16:73153026:A:G	1.33954e-09	-2.4149e-10	-1.48581
73153216	chr16:73153216:C:T	1.65198e-09	-2.4149e-10	-1.27617
73153308	chr16:73153308:G:A	2.76425e-09	-2.4149e-10	-0.761369
73153444	chr16:73153444:A:AT	7.15852e-10	-1.66662	-0.445797
73153674	chr16:73153674:G:T	1.0164e-09	-2.4149e-10	-1.76187
73154180	chr16:73154180:G:A	1.20907e-09	-1.58829	-1.68486e-09
73154430	chr16:73154430:C:A	2.65498e-09	-2.4149e-10	-0.801699
73154584	chr16:73154584:C:T	1.33881e-09	-2.4149e-10	-1.48636
73154754	chr16:73154754:C:T	1.30344e-09	-1.51313	-1.68486e-09
73154784	chr16:73154784:G:T	1.33907e-09	-2.4149e-10	-1.48616
73154939	chr16:73154939:T:C	8.431e-10	-0.450429	-1.49838
73155078	chr16:73155078:A:G	1.80465e-09	-2.4149e-10	-1.18777
73155151	chr16:73155151:T:C	8.19766e-10	-0.297985	-1.67889
73155679	chr16:73155679:T:C	7.85294e-10	-0.212912	-1.80692
73155803	chr16:73155803:A:T	1.37376e-09	-2.4149e-10	-1.46059
73155977	chr16:73155977:A:C	1.83456e-09	-0.0231738	-1.14816
73156037	chr16:73156037:C:T	3.08947e-10	-1.64509	-1.30764
73156046	chr16:73156046:C:A	1.16853e-09	-1.51592	-0.106473
73156136	chr16:73156136:G:T	1.56759e-09	-2.4149e-10	-1.3286
73156261	chr16:73156261:T:C	3.20102e-09	-2.4149e-10	-0.614668
73156634	chr16:73156634:C:A	8.13905e-10	-0.360345	-1.6237
73156739	chr16:73156739:G:T	1.89491e-10	-1.66042	-1.78113
73156750	chr16:73156750:TGTC:T	1.5378e-09	-2.4149e-10	-1.34779
73156859	chr16:73156859:A:G	4.56688e-10	-1.66744	-0.89445
73156955	chr16:73156955:G:A	1.53941e-09	-0.145843	-1.2009
73157077	chr16:73157077:A:T	1.25676e-09	-1.5496	-1.68486e-09
73157172	chr16:73157172:A:G	1.7533e-09	-2.4149e-10	-1.21664
73157810	chr16:73157810:A:G	8.3995e-10	-0.229428	-1.72312
73158051	chr16:73158051:G:C	1.03837e-09	-2.4149e-10	-1.74049
73158058	chr16:73158058:T:A	9.71754e-10	-2.4149e-10	-1.80679
73158234	chr16:73158234:T:C	1.90915e-09	-1.13148	-1.68486e-09
73158261	chr16:73158261:C:T	3.0972e-10	-1.65305	-1.29717
73158577	chr16:73158577:C:T	9.84199e-10	-2.4149e-10	-1.79407
73158647	chr16:73158647:C:T	1.56371e-09	-2.4149e-10	-1.33108
73158836	chr16:73158836:C:T	1.96889e-10	-1.64358	-1.75968
73159062	chr16:73159062:A:G	1.75308e-09	-1.21676	-1.68486e-09
73159103	chr16:73159103:T:G	2.01243e-10	-1.65733	-1.72405
73159752	chr16:73159752:C:T	2.48749e-09	-2.4149e-10	-0.866865
73159785	chr16:73159785:T:C	1.96695e-10	-1.66224	-1.742
73159898	chr16:73159898:G:A	1.43148e-09	-2.4149e-10	-1.41943
73160510	chr16:73160510:C:T	1.97088e-10	-1.6665	-1.73574
73160514	chr16:73160514:T:C	2.00769e-09	-2.4149e-10	-1.08115
73160775	chr16:73160775:T:C	2.82563e-09	-2.4149e-10	-0.739408
73160941	chr16:73160941:G:C	2.91669e-10	-1.59739	-1.41288
73161047	chr16:73161047:A:G	1.16062e-09	-1.62919	-1.68486e-09
73161235	chr16:73161235:A:G	1.6177e-09	-2.4149e-10	-1.29713
73161263	chr16:73161263:C:T	1.46181e-09	-2.4149e-10	-1.39846
73161950	chr16:73161950:T:G	2.86657e-10	-1.62279	-1.40482
73162117	chr16:73162117:A:G	9.72936e-10	-2.4149e-10	-1.80557
73162519	chr16:73162519:T:C	7.40942e-10	-0.593804	-1.48417
73162760	chr16:73162760:C:T	7.15593e-10	-0.319163	-1.79362
73162882	chr16:73162882:G:C	1.1476e-09	-1.64047	-1.68486e-09
73163092	chr16:73163092:A:G	8.25121e-10	-0.163601	-1.80676
73163121	chr16:73163121:A:AT	1.12858e-09	-1.65718	-1.68486e-09
73163304	chr16:73163304:G:A	1.20001e-09	-1.59581	-1.68486e-09
73163340	chr16:73163340:G:A	9.59758e-10	-0.0257279	-1.79348
73163564	chr16:73163564:C:T	2.14885e-10	-1.6425	-1.67329
73163671	chr16:73163671:C:T	9.89608e-10	-0.145455	-1.64313
73163752	chr16:73163752:A:G	9.99007e-10	-2.4149e-10	-1.77913
73164246	chr16:73164246:G:C	1.11952e-09	-2.4149e-10	-1.66524
73164276	chr16:73164276:T:C	4.89528e-10	-0.715582	-1.77687
73164525	chr16:73164525:T:G	1.30601e-09	-1.51116	-1.68486e-09
73164620	chr16:73164620:A:C	7.05931e-10	-0.778444	-1.34793
73165861	chr16:73165861:G:C	1.01081e-09	-2.4149e-10	-1.76739
73166118	chr16:73166118:A:G	1.15618e-09	-0.0934474	-1.53957
73166352	chr16:73166352:G:A	1.13886e-09	-2.4149e-10	-1.64811
73166530	chr16:73166530:G:A	1.005e-09	-0.205837	-1.56732
73166634	chr16:73166634:C:T	3.0669e-10	-1.15733	-1.80273
73166929	chr16:73166929:T:C	2.12495e-09	-1.02439	-1.68486e-09
73167171	chr16:73167171:G:A	1.14619e-09	-1.6417	-1.68486e-09
73167296	chr16:73167296:A:ACT	3.47436e-10	-1.66681	-1.1685
73167443	chr16:73167443:T:C	9.9153e-10	-2.4149e-10	-1.78664
73167939	chr16:73167939:C:G	9.84274e-10	-2.4149e-10	-1.79399
73168152	chr16:73168152:A:C	1.45521e-09	-2.4149e-10	-1.40299
73168306	chr16:73168306:C:T	3.84957e-10	-0.938178	-1.79458
73168515	chr16:73168515:C:T	4.69519e-10	-1.66731	-0.866869
73168587	chr16:73168587:C:T	1.30872e-09	-2.4149e-10	-1.50909
73168652	chr16:73168652:C:T	2.90481e-10	-1.22435	-1.79001
73168661	chr16:73168661:C:A	2.76466e-09	-0.761221	-1.68486e-09
73168786	chr16:73168786:C:T	3.47373e-09	-0.532909	-1.68486e-09
73168976	chr16:73168976:A:C	4.55137e-10	-1.6636	-0.901695
73169388	chr16:73169388:G:A	2.17616e-10	-1.65063	-1.65253
73169594	chr16:73169594:G:A	2.41836e-10	-1.49665	-1.70098
73169709	chr16:73169709:C:T	9.89287e-10	-2.4149e-10	-1.78891
73169742	chr16:73169742:G:T	9.79507e-10	-2.4149e-10	-1.79884
73169926	chr16:73169926:C:T	5.99964e-10	-0.83621	-1.45281
73170515	chr16:73170515:C:G	4.28776e-10	-1.16747	-1.45749
73171165	chr16:73171165:C:A	2.14825e-10	-1.57265	-1.74342
73171193	chr16:73171193:A:C	1.96921e-10	-1.63531	-1.76778
73171236	chr16:73171236:C:T	1.17829e-09	-2.4149e-10	-1.61407
73171771	chr16:73171771:T:A	3.37001e-10	-1.12075	-1.74506
73172104	chr16:73172104:C:G	1.02845e-09	-2.4149e-10	-1.75008
73172129	chr16:73172129:T:C	8.37312e-10	-0.148972	-1.80673
73173497	chr16:73173497:T:C	1.00397e-09	-2.4149e-10	-1.77418
73173970	chr16:73173970:T:G	4.88987e-09	-2.4149e-10	-0.190973
73174170	chr16:73174170:G:T	6.29074e-10	-0.802446	-1.4392
73174414	chr16:73174414:A:G	1.42482e-09	-2.4149e-10	-1.42409
73174607	chr16:73174607:G:T	3.47493e-09	-2.4149e-10	-0.532563
73174651	chr16:73174651:A:C	3.25158e-10	-1.36532	-1.53627
73174899	chr16:73174899:C:T	3.87681e-10	-1.02104	-1.70467
73174901	chr16:73174901:G:T	1.28118e-09	-2.4149e-10	-1.53036
73174916	chr16:73174916:C:T	3.55921e-10	-1.14235	-1.66883
73174945	chr16:73174945:T:C	2.05627e-10	-1.58793	-1.7719
73175489	chr16:73175489:C:T	1.22072e-09	-2.4149e-10	-1.5787
73176345	chr16:73176345:T:C	1.01936e-09	-2.4149e-10	-1.75897
73176362	chr16:73176362:G:A	1.12968e-09	-1.6562	-1.68486e-09
73176426	chr16:73176426:A:C	1.01435e-09	-2.4149e-10	-1.76389
73176574	chr16:73176574:A:G	5.36637e-09	-2.4149e-10	-0.0979857
73176629	chr16:73176629:T:C	9.77692e-10	-2.4149e-10	-1.8007
73176630	chr16:73176630:A:T	1.04205e-09	-2.4149e-10	-1.73694
73176715	chr16:73176715:C:T	2.4359e-10	-1.63249	-1.55792
73177330	chr16:73177330:A:G	3.38051e-09	-2.4149e-10	-0.560112
73177474	chr16:73177474:C:T	9.90339e-10	-2.4149e-10	-1.78785
73177861	chr16:73177861:A:G	9.81039e-10	-2.4149e-10	-1.79728
73177970	chr16:73177970:T:C	2.27081e-10	-1.54082	-1.71976
73177981	chr16:73177981:G:A	3.59861e-10	-0.995383	-1.80479
73178429	chr16:73178429:G:A	2.66949e-10	-1.3147	-1.78413
73178608	chr16:73178608:T:C	4.27724e-10	-1.04447	-1.58295
73178661	chr16:73178661:T:C	1.02598e-09	-2.4149e-10	-1.75249
73178809	chr16:73178809:T:C	2.63778e-10	-1.66466	-1.44612
73178962	chr16:73178962:G:A	1.264e-09	-2.4149e-10	-1.54385
73179048	chr16:73179048:G:A	3.2779e-10	-1.08745	-1.80607
73179056	chr16:73179056:C:T	3.58086e-10	-1.62203	-1.18309
73179325	chr16:73179325:G:T	3.93927e-10	-0.947316	-1.76241
73179377	chr16:73179377:C:T	1.04171e-09	-2.4149e-10	-1.73727
73179443	chr16:73179443:T:C	3.7487e-10	-1.01871	-1.74061
73179726	chr16:73179726:C:T	3.11309e-10	-1.17563	-1.76948
73179821	chr16:73179821:C:T	1.16838e-09	-2.4149e-10	-1.62252
73180237	chr16:73180237:A:G	1.11487e-09	-2.4149e-10	-1.6694
73180299	chr16:73180299:C:T	3.64676e-10	-1.04089	-1.746
73180314	chr16:73180314:T:C	9.72017e-10	-2.4149e-10	-1.80652
73180965	chr16:73180965:T:C	2.46795e-10	-1.44052	-1.73681
73181050	chr16:73181050:G:A	2.4371e-10	-1.44934	-1.74058
73181162	chr16:73181162:A:G	2.48287e-10	-1.40962	-1.76169
73181196	chr16:73181196:C:G	2.62859e-10	-1.43925	-1.67503
73181292	chr16:73181292:G:C	1.03239e-09	-2.4149e-10	-1.74626
73181324	chr16:73181324:C:T	3.53113e-10	-1.13933	-1.67977
73182384	chr16:73182384:G:A	2.40483e-09	-2.4149e-10	-0.900657
73183224	chr16:73183224:A:G	3.67822e-10	-1.40548	-1.37281
73183507	chr16:73183507:G:A	4.51788e-10	-1.64993	-0.922748
73183637	chr16:73183637:TG:T	9.73526e-10	-2.4149e-10	-1.80497
73183665	chr16:73183665:C:CT	1.2964e-09	-1.51854	-1.68486e-09
73183841	chr16:73183841:C:A	1.54964e-09	-2.4149e-10	-1.34012
73183955	chr16:73183955:G:A	2.01905e-10	-1.66609	-1.71201
73184015	chr16:73184015:C:T	2.05994e-10	-1.66414	-1.69391
73184550	chr16:73184550:C:T	1.15415e-09	-2.4149e-10	-1.63477
73184779	chr16:73184779:A:T	2.24161e-09	-2.4149e-10	-0.970943
73184788	chr16:73184788:G:A	2.18385e-10	-1.58446	-1.71518
73184802	chr16:73184802:A:G	9.80137e-10	-2.4149e-10	-1.7982
73184935	chr16:73184935:C:T	1.16231e-09	-2.4149e-10	-1.62773
73185426	chr16:73185426:C:T	2.20448e-09	-2.4149e-10	-0.987646
73185438	chr16:73185438:T:G	9.83484e-10	-2.4149e-10	-1.79479
73185471	chr16:73185471:A:G	1.18217e-09	-2.4149e-10	-1.61078
73185807	chr16:73185807:A:G	2.56084e-10	-1.66612	-1.47426
73185878	chr16:73185878:T:G	1.90302e-10	-1.65357	-1.78371
73185934	chr16:73185934:A:C	1.05387e-09	-2.4149e-10	-1.72566
73185968	chr16:73185968:C:T	1.27991e-09	-1.53135	-1.68486e-09
73186072	chr16:73186072:C:T	2.03633e-10	-1.66545	-1.70412
73186101	chr16:73186101:T:A	1.86488e-10	-1.66632	-1.79121
73186221	chr16:73186221:G:T	2.39629e-09	-2.4149e-10	-0.904216
73186271	chr16:73186271:C:T	2.39657e-09	-2.4149e-10	-0.904099
73186461	chr16:73186461:C:T	1.16424e-09	-2.4149e-10	-1.62607
73186494	chr16:73186494:T:C	1.27781e-09	-2.4149e-10	-1.53299
73187757	chr16:73187757:C:G	1.20825e-09	-2.4149e-10	-1.58896
73188802	chr16:73188802:T:C	1.85256e-10	-1.66682	-1.79733
73189151	chr16:73189151:C:T	2.5587e-10	-1.57278	-1.56844
73189259	chr16:73189259:A:T	1.13211e-09	-2.4149e-10	-1.65405
73189280	chr16:73189280:C:T	1.8693e-10	-1.64975	-1.80541
73189828	chr16:73189828:T:C	1.93878e-10	-1.62781	-1.79086
73189905	chr16:73189905:G:A	1.55951e-09	-2.4149e-10	-1.33376
73189935	chr16:73189935:A:C	1.93782e-10	-1.61346	-1.80569
73190611	chr16:73190611:C:T	3.14474e-09	-2.4149e-10	-0.632406
73190792	chr16:73190792:G:A	9.88163e-10	-2.4149e-10	-1.79005
73191005	chr16:73191005:C:A	1.08085e-09	-2.4149e-10	-1.70039
73191034	chr16:73191034:A:G	2.86537e-10	-1.50103	-1.52699
73191207	chr16:73191207:G:A	1.10418e-09	-2.4149e-10	-1.67904
73191379	chr16:73191379:G:A	2.69631e-10	-1.38886	-1.69998
73191804	chr16:73191804:C:G	1.46787e-09	-2.4149e-10	-1.39432
73192065	chr16:73192065:T:C	4.15848e-10	-1.6667	-0.988878
73192155	chr16:73192155:G:A	1.06096e-09	-0.46715	-1.25182
73192447	chr16:73192447:C:T	5.2343e-10	-0.773994	-1.6515
73192815	chr16:73192815:T:C	1.43713e-09	-1.15135	-0.264142
73192981	chr16:73192981:C:T	1.27771e-09	-2.4149e-10	-1.53307
73193598	chr16:73193598:G:C	9.82039e-10	-2.4149e-10	-1.79626
73193635	chr16:73193635:G:T	1.9579e-09	-2.4149e-10	-1.10626
73193779	chr16:73193779:C:T	1.80354e-09	-2.4149e-10	-1.18839
73193829	chr16:73193829:G:A	2.03849e-10	-1.60349	-1.76502
73196049	chr16:73196049:A:C	2.21518e-09	-2.4149e-10	-0.982803
73196200	chr16:73196200:T:A	1.62839e-09	-2.4149e-10	-1.29055
73196282	chr16:73196282:C:G	1.86046e-10	-1.65441	-1.80549
73196437	chr16:73196437:T:C	2.6783e-09	-2.4149e-10	-0.792957
73197234	chr16:73197234:C:G	1.31922e-09	-2.4149e-10	-1.50109
73197422	chr16:73197422:T:C	1.09656e-09	-2.4149e-10	-1.68596
73197583	chr16:73197583:G:C	1.02587e-09	-2.4149e-10	-1.75259
73197594	chr16:73197594:A:G	1.38175e-09	-2.4149e-10	-1.45479
73198268	chr16:73198268:G:A	2.59338e-09	-0.825175	-1.68486e-09
73198301	chr16:73198301:T:C	2.75559e-09	-2.4149e-10	-0.764505
73198497	chr16:73198497:G:A	1.37807e-09	-1.39816	-0.0592945
73199105	chr16:73199105:T:C	2.02684e-09	-2.4149e-10	-1.07166
73199379	chr16:73199379:T:C	3.34859e-09	-2.4149e-10	-0.5696
73199392	chr16:73199392:A:G	1.68896e-09	-2.4149e-10	-1.25402
73199788	chr16:73199788:G:A	2.75575e-09	-0.764449	-1.68486e-09
73199933	chr16:73199933:T:C	4.92865e-10	-1.63192	-0.853732
73200365	chr16:73200365:T:C	1.43715e-09	-2.4149e-10	-1.41548
73200603	chr16:73200603:C:A	2.45652e-09	-0.879392	-1.68486e-09
73200960	chr16:73200960:C:A	5.16598e-10	-1.21371	-1.22492
73201424	chr16:73201424:C:T	1.71223e-09	-2.4149e-10	-1.24034
73201638	chr16:73201638:T:C	1.99509e-09	-2.4149e-10	-1.08745
73201781	chr16:73201781:C:A	2.98102e-10	-1.48236	-1.5061
73201792	chr16:73201792:T:A	1.14315e-09	-2.4149e-10	-1.64435
73201832	chr16:73201832:G:C	3.72766e-09	-2.4149e-10	-0.462358
73201955	chr16:73201955:A:AT	1.91756e-09	-2.4149e-10	-1.12708
73202293	chr16:73202293:A:G	2.03914e-09	-2.4149e-10	-1.06561
73202960	chr16:73202960:T:C	1.09698e-09	-2.4149e-10	-1.68558
73204481	chr16:73204481:C:T	1.37548e-09	-2.4149e-10	-1.45933
73205710	chr16:73205710:G:A	2.85813e-09	-0.72797	-1.68486e-09
73206592	chr16:73206592:C:A	1.52236e-09	-2.4149e-10	-1.35788
73206643	chr16:73206643:A:C	2.38154e-10	-1.4096	-1.80338
73206803	chr16:73206803:G:A	2.26316e-10	-1.46109	-1.80287
73206949	chr16:73206949:T:C	1.24202e-09	-2.4149e-10	-1.5614
73207102	chr16:73207102:G:A	1.11378e-09	-2.4149e-10	-1.67037
73207104	chr16:73207104:AT:A	1.21833e-09	-2.4149e-10	-1.58066
73208612	chr16:73208612:G:C	9.77786e-10	-2.4149e-10	-1.8006
73209152	chr16:73209152:T:C	2.38501e-09	-2.4149e-10	-0.908937
73209231	chr16:73209231:T:C	1.02743e-09	-2.4149e-10	-1.75108
73209445	chr16:73209445:G:A	1.12505e-09	-1.66031	-1.68486e-09
73209561	chr16:73209561:A:G	1.12595e-09	-1.65951	-1.68486e-09
73209562	chr16:73209562:T:G	1.52374e-09	-1.35697	-1.68486e-09
73210579	chr16:73210579:T:C	1.31998e-09	-2.4149e-10	-1.50052
73210801	chr16:73210801:G:C	2.06134e-10	-1.55049	-1.80688
73211932	chr16:73211932:A:C	9.66415e-10	-1.45659	-0.355714
73212699	chr16:73212699:C:T	5.08664e-10	-1.06033	-1.39378
73213532	chr16:73213532:A:AAAAC	1.10998e-09	-2.4149e-10	-1.6738
73213701	chr16:73213701:T:C	1.49064e-09	-2.4149e-10	-1.37893
73214017	chr16:73214017:A:G	1.03614e-09	-2.4149e-10	-1.74263
73214348	chr16:73214348:G:A	2.15889e-09	-2.4149e-10	-1.00854
73214578	chr16:73214578:T:C	4.39626e-10	-0.955569	-1.6444
73214973	chr16:73214973:A:G	3.25018e-09	-2.4149e-10	-0.599427
73215408	chr16:73215408:G:A	1.42522e-09	-2.4149e-10	-1.42381
73216003	chr16:73216003:T:G	1.059e-09	-2.4149e-10	-1.72081
73216197	chr16:73216197:C:T	3.25494e-09	-2.4149e-10	-0.597963
73216717	chr16:73216717:C:T	3.40702e-09	-2.4149e-10	-0.552301
73216738	chr16:73216738:G:C	3.40955e-10	-1.42907	-1.42507
73216792	chr16:73216792:C:CA	4.32833e-10	-0.894596	-1.72094
73216912	chr16:73216912:G:A	4.01679e-10	-0.908314	-1.78192
73216945	chr16:73216945:T:C	2.50805e-09	-2.4149e-10	-0.858634
73217209	chr16:73217209:T:C	1.91614e-09	-2.4149e-10	-1.12782
73217488	chr16:73217488:C:A	1.90463e-09	-2.4149e-10	-1.13385
73217769	chr16:73217769:C:T	1.36129e-09	-2.4149e-10	-1.46971
73218504	chr16:73218504:C:T	4.20796e-10	-1.59986	-1.04388
73218586	chr16:73218586:T:G	2.71011e-09	-2.4149e-10	-0.78115
73219154	chr16:73219154:A:T	3.2765e-10	-1.6633	-1.23064
73219445	chr16:73219445:T:G	1.27078e-09	-2.4149e-10	-1.53851
73219570	chr16:73219570:C:A	1.38995e-09	-1.44887	-1.68486e-09
73219748	chr16:73219748:C:A	4.40775e-09	-0.294774	-1.68486e-09
73220178	chr16:73220178:C:T	1.00354e-09	-2.4149e-10	-1.77461
73221321	chr16:73221321:C:T	2.76481e-09	-2.4149e-10	-0.761167
73221369	chr16:73221369:T:C	2.5782e-09	-2.4149e-10	-0.831047
73222213	chr16:73222213:T:C	1.28739e-09	-2.4149e-10	-1.52552
73222751	chr16:73222751:G:A	2.18683e-09	-2.4149e-10	-0.995686
73222787	chr16:73222787:C:T	4.9667e-09	-2.4149e-10	-0.175382
73222802	chr16:73222802:T:C	4.78558e-10	-1.21065	-1.30446
73222916	chr16:73222916:C:T	3.74456e-10	-0.966473	-1.79395
73223445	chr16:73223445:A:G	9.72552e-10	-2.4149e-10	-1.80597
73223747	chr16:73223747:C:G	3.4386e-10	-1.63464	-1.21102
73224592	chr16:73224592:A:G	3.29033e-09	-2.4149e-10	-0.587151
73224722	chr16:73224722:C:G	9.83429e-10	-1.25922	-0.535623
73224812	chr16:73224812:T:G	9.9596e-10	-2.4149e-10	-1.78219
73225690	chr16:73225690:A:G	2.31732e-09	-2.4149e-10	-0.937728
73226132	chr16:73226132:G:A	1.73379e-09	-2.4149e-10	-1.22783
73226404	chr16:73226404:C:T	2.46258e-10	-1.66382	-1.51569
73227321	chr16:73227321:C:G	1.02006e-09	-1.13342	-0.624859
73227592	chr16:73227592:T:C	2.97394e-10	-1.37498	-1.61586
73227659	chr16:73227659:G:A	1.16131e-09	-2.4149e-10	-1.62859
73227703	chr16:73227703:T:G	2.76109e-10	-1.65409	-1.41101
73228182	chr16:73228182:T:C	1.39604e-09	-2.4149e-10	-1.4445
73228281	chr16:73228281:T:C	3.03826e-10	-1.3525	-1.61694
73228537	chr16:73228537:C:T	1.91943e-10	-1.62341	-1.80529
73229054	chr16:73229054:C:T	9.91221e-10	-2.4149e-10	-1.78696
73229075	chr16:73229075:G:A	1.06858e-09	-2.4149e-10	-1.7118
73229346	chr16:73229346:A:G	1.97939e-10	-1.64866	-1.74927
73229441	chr16:73229441:C:T	1.00757e-09	-2.4149e-10	-1.7706
73229609	chr16:73229609:G:A	3.37532e-10	-1.42421	-1.44002
73229794	chr16:73229794:G:A	1.27666e-09	-1.53389	-1.68486e-09
73230029	chr16:73230029:G:A	3.2231e-09	-0.607793	-1.68486e-09
73230475	chr16:73230475:C:G	1.1513e-09	-1.63724	-1.68486e-09
73230536	chr16:73230536:G:C	1.00145e-09	-2.4149e-10	-1.77669
73230751	chr16:73230751:A:C	3.87261e-09	-2.4149e-10	-0.424208
73230849	chr16:73230849:T:C	2.63444e-09	-2.4149e-10	-0.809467
73231523	chr16:73231523:C:T	1.09896e-09	-2.4149e-10	-1.68377
73231578	chr16:73231578:G:T	2.07269e-09	-1.04929	-1.68486e-09
73231624	chr16:73231624:G:C	9.87292e-10	-2.4149e-10	-1.79093
73231652	chr16:73231652:A:G	3.14943e-09	-0.630916	-1.68486e-09
73231704	chr16:73231704:T:C	2.84767e-10	-1.23474	-1.79949
73233178	chr16:73233178:G:A	1.18456e-09	-2.4149e-10	-1.60877
73233219	chr16:73233219:G:T	4.63165e-09	-1.66754	1.42232
73233285	chr16:73233285:C:T	1.2041e-09	-2.4149e-10	-1.5924
73233732	chr16:73233732:C:T	1.18762e-09	-2.4149e-10	-1.60618
73234133	chr16:73234133:G:A	1.35769e-09	-2.4149e-10	-1.47235
73234675	chr16:73234675:G:C	2.04763e-10	-1.65919	-1.70485
73235560	chr16:73235560:G:C	3.17444e-10	-1.12087	-1.80473
73235583	chr16:73235583:G:A	1.5725e-09	-2.4149e-10	-1.32547
73236007	chr16:73236007:A:C	1.43795e-09	-2.4149e-10	-1.41492
73236097	chr16:73236097:G:A	2.57265e-10	-1.64754	-1.48824
73236129	chr16:73236129:A:G	2.5866e-10	-1.64826	-1.48212
73236156	chr16:73236156:G:A	2.38116e-10	-1.63881	-1.57433
73236303	chr16:73236303:G:A	3.41044e-10	-1.66291	-1.19097
73237230	chr16:73237230:C:T	1.07614e-09	-2.4149e-10	-1.70475
73237598	chr16:73237598:C:G	9.97068e-10	-2.4149e-10	-1.78107
73237913	chr16:73237913:A:G	2.14274e-10	-1.66157	-1.65707
73238754	chr16:73238754:C:T	1.85232e-10	-1.65733	-1.80695
73239045	chr16:73239045:G:A	1.89568e-10	-1.6349	-1.80625
73239796	chr16:73239796:C:T	2.19866e-10	-1.65364	-1.63923
73240213	chr16:73240213:G:A	1.30663e-09	-1.66149	0.150801
73240873	chr16:73240873:C:T	1.61796e-09	-2.4149e-10	-1.29697
73240914	chr16:73240914:A:G	1.69104e-09	-1.6444	0.391603
73241167	chr16:73241167:G:A	1.52151e-09	-2.4149e-10	-1.35844
73241305	chr16:73241305:C:CT	3.70394e-10	-1.64652	-1.12481
73241517	chr16:73241517:G:A	1.43054e-09	-2.4149e-10	-1.42009
73241528	chr16:73241528:T:C	1.98054e-10	-1.66369	-1.73366
73241702	chr16:73241702:A:G	1.15521e-09	-2.4149e-10	-1.63386
73241745	chr16:73241745:G:A	1.19316e-09	-1.60153	-1.68486e-09
73242186	chr16:73242186:A:G	9.72993e-10	-2.4149e-10	-1.80552
73242205	chr16:73242205:C:T	1.18073e-09	-2.4149e-10	-1.61201
73242364	chr16:73242364:A:G	2.03674e-10	-1.64562	-1.72375
73243308	chr16:73243308:T:C	1.20908e-09	-2.4149e-10	-1.58828
73243312	chr16:73243312:T:C	1.16183e-09	-1.62814	-1.68486e-09
73243600	chr16:73243600:G:A	9.90703e-10	-2.4149e-10	-1.78748
73243945	chr16:73243945:G:A	6.37829e-09	-2.4149e-10	0.0747622
73244344	chr16:73244344:A:AT	1.64119e-09	-1.28271	-1.68486e-09
73244706	chr16:73244706:A:C	9.71579e-10	-2.4149e-10	-1.80697
73244906	chr16:73244906:G:A	2.2311e-10	-1.55052	-1.7277
73245009	chr16:73245009:T:C	1.89435e-10	-1.65809	-1.78376
73245047	chr16:73245047:T:A	1.9505e-09	-2.4149e-10	-1.11005
73245193	chr16:73245193:T:A	1.84569e-10	-1.66555	-1.80232
73245250	chr16:73245250:A:C	1.56871e-09	-1.32788	-1.68486e-09
73245419	chr16:73245419:A:G	2.36171e-10	-1.6675	-1.55384
73245440	chr16:73245440:T:C	1.9833e-10	-1.63741	-1.75855
73245571	chr16:73245571:G:A	1.11686e-09	-1.66762	-1.68486e-09
73245726	chr16:73245726:C:T	3.14122e-09	-2.4149e-10	-0.633527
73245781	chr16:73245781:G:A	2.84387e-10	-1.23137	-1.80418
73245938	chr16:73245938:T:C	2.13671e-10	-1.57002	-1.75143
73246254	chr16:73246254:G:A	1.02219e-09	-2.4149e-10	-1.75619
73246312	chr16:73246312:C:T	1.02219e-09	-2.4149e-10	-1.75619
73246315	chr16:73246315:G:T	1.0483e-09	-2.4149e-10	-1.73097
73246347	chr16:73246347:T:C	2.52315e-09	-2.4149e-10	-0.852631
73246490	chr16:73246490:C:T	9.93578e-10	-2.4149e-10	-1.78458
73246497	chr16:73246497:C:T	1.83433e-09	-2.4149e-10	-1.17146
73246609	chr16:73246609:G:A	1.19479e-09	-2.4149e-10	-1.60017
73246677	chr16:73246677:T:G	1.04542e-09	-2.4149e-10	-1.73371
73247182	chr16:73247182:T:C	1.00566e-08	-2.4149e-10	0.530092
73247286	chr16:73247286:T:A	3.13258e-09	-2.4149e-10	-0.636281
73247346	chr16:73247346:T:C	2.04203e-10	-1.60148	-1.7653
73247389	chr16:73247389:G:A	1.19521e-09	-2.4149e-10	-1.59982
73247390	chr16:73247390:T:C	5.13888e-09	-2.4149e-10	-0.141302
73247425	chr16:73247425:C:T	9.90693e-10	-2.4149e-10	-1.78749
73248142	chr16:73248142:T:C	4.35378e-09	-2.4149e-10	-0.307093
73248262	chr16:73248262:G:A	1.13702e-09	-2.4149e-10	-1.64973
73248352	chr16:73248352:G:A	1.2397e-09	-2.4149e-10	-1.56327
73248354	chr16:73248354:T:G	1.97e-10	-1.62008	-1.78261
73248476	chr16:73248476:A:C	1.96811e-10	-1.61644	-1.78721
73248716	chr16:73248716:C:G	1.94996e-09	-1.11033	-1.68486e-09
73248929	chr16:73248929:T:C	2.06261e-09	-2.4149e-10	-1.05417
73249517	chr16:73249517:T:A	1.27987e-09	-1.53138	-1.68486e-09
73249614	chr16:73249614:G:A	2.15815e-10	-1.61173	-1.69974
73249933	chr16:73249933:G:A	9.8573e-10	-2.4149e-10	-1.79251
73249996	chr16:73249996:T:G	2.48671e-09	-2.4149e-10	-0.867178
73250037	chr16:73250037:A:G	9.76715e-10	-2.4149e-10	-1.8017
73250177	chr16:73250177:A:G	2.40141e-10	-1.60603	-1.59864
73250453	chr16:73250453:T:G	2.56858e-10	-1.5164	-1.62097
73250466	chr16:73250466:G:A	4.56711e-10	-1.6133	-0.94854
73250580	chr16:73250580:C:G	1.10796e-09	-2.4149e-10	-1.67562
73250621	chr16:73250621:G:C	4.21305e-10	-1.63152	-1.01101
73250922	chr16:73250922:C:T	4.30132e-10	-1.63723	-0.984568
73251139	chr16:73251139:C:T	3.64379e-10	-1.60467	-1.18303
73251378	chr16:73251378:G:A	2.16924e-09	-2.4149e-10	-1.00376
73251461	chr16:73251461:G:A	4.1679e-10	-1.6475	-1.00581
73252024	chr16:73252024:G:A	1.39142e-09	-1.44781	-1.68486e-09
73252376	chr16:73252376:A:G	6.95998e-09	-2.4149e-10	0.162038
73252724	chr16:73252724:G:A	3.84142e-09	-2.4149e-10	-0.432295
73252779	chr16:73252779:A:G	1.13198e-09	-2.4149e-10	-1.65417
73253159	chr16:73253159:G:A	1.08652e-09	-2.4149e-10	-1.69516
73253168	chr16:73253168:G:A	1.00221e-09	-2.4149e-10	-1.77593
73253348	chr16:73253348:T:C	5.45345e-10	-1.66724	-0.717235
73253365	chr16:73253365:A:C	1.44039e-09	-2.4149e-10	-1.41322
73253370	chr16:73253370:C:T	1.24735e-09	-2.4149e-10	-1.55712
73253424	chr16:73253424:T:C	9.71738e-10	-2.4149e-10	-1.80681
73253472	chr16:73253472:G:C	3.72891e-10	-1.61989	-1.14472
73253841	chr16:73253841:T:C	9.98261e-10	-2.4149e-10	-1.77988
73253868	chr16:73253868:G:A	6.18453e-10	-1.61439	-0.644285
73253945	chr16:73253945:T:A	4.96351e-10	-1.53505	-0.943559
73254072	chr16:73254072:C:G	3.27997e-10	-1.48387	-1.40902
73254113	chr16:73254113:C:T	1.1435e-09	-2.4149e-10	-1.64404
73254229	chr16:73254229:A:G	1.42394e-09	-2.4149e-10	-1.42471
73254656	chr16:73254656:G:A	5.52526e-10	-1.40982	-0.961573
73254701	chr16:73254701:C:T	1.30681e-09	-2.4149e-10	-1.51055
73255810	chr16:73255810:T:C	2.10267e-10	-1.64388	-1.69363
73255831	chr16:73255831:T:A	1.21749e-09	-1.58135	-1.68486e-09
73256023	chr16:73256023:A:C	2.62646e-10	-1.66738	-1.4477
73256427	chr16:73256427:T:G	3.40693e-10	-1.46703	-1.38788
73256676	chr16:73256676:C:G	2.12345e-10	-1.65643	-1.67125
73256705	chr16:73256705:A:G	1.46745e-09	-2.4149e-10	-1.39461
73256867	chr16:73256867:T:C	2.62475e-10	-1.42514	-1.6906
73256994	chr16:73256994:T:C	4.55268e-10	-1.42568	-1.13933
73257627	chr16:73257627:T:C	1.06126e-09	-2.4149e-10	-1.71868
73257748	chr16:73257748:A:C	1.97465e-10	-1.66423	-1.7361
73258316	chr16:73258316:G:A	1.30829e-09	-2.4149e-10	-1.50942
73258341	chr16:73258341:AT:A	2.21131e-10	-1.66458	-1.62256
73258343	chr16:73258343:AT:A	2.12952e-10	-1.66596	-1.65887
73258451	chr16:73258451:G:A	1.60066e-09	-2.4149e-10	-1.30772
73258596	chr16:73258596:C:T	1.07437e-09	-2.4149e-10	-1.70641
73258610	chr16:73258610:A:G	3.18722e-10	-1.61312	-1.30845
73258829	chr16:73258829:C:T	1.50119e-09	-2.4149e-10	-1.37188
73258864	chr16:73258864:G:C	5.80297e-10	-1.55544	-0.766914
73258879	chr16:73258879:G:A	1.03208e-09	-2.4149e-10	-1.74656
73259078	chr16:73259078:T:C	5.54912e-09	-2.4149e-10	-0.0644989
73259170	chr16:73259170:C:T	2.04081e-10	-1.63059	-1.73679
73259472	chr16:73259472:T:C	1.4357e-09	-2.4149e-10	-1.41649
73259611	chr16:73259611:A:G	1.3617e-09	-2.4149e-10	-1.4694
73259749	chr16:73259749:A:G	1.05532e-09	-2.4149e-10	-1.7243
73259799	chr16:73259799:A:G	3.78241e-09	-2.4149e-10	-0.447778
73260177	chr16:73260177:C:T	2.09014e-10	-1.65869	-1.6848
73260260	chr16:73260260:A:G	3.0034e-10	-1.4877	-1.49328
73260276	chr16:73260276:C:T	1.14343e-09	-2.4149e-10	-1.64411
73260363	chr16:73260363:C:T	1.01249e-09	-2.4149e-10	-1.76572
73260542	chr16:73260542:G:A	4.80789e-10	-1.50914	-1.00132
73261265	chr16:73261265:C:A	1.13318e-09	-1.65311	-1.68486e-09
73261567	chr16:73261567:A:G	1.3539e-09	-2.4149e-10	-1.47515
73261842	chr16:73261842:ATT:A	1.22945e-09	-1.57157	-1.68486e-09
73261843	chr16:73261843:T:A	4.71242e-10	-1.50745	-1.02308
73262140	chr16:73262140:T:C	3.98171e-09	-2.4149e-10	-0.396427
73262143	chr16:73262143:A:C	4.13625e-09	-2.4149e-10	-0.358349
73262168	chr16:73262168:A:G	4.62892e-10	-1.46175	-1.08665
73262355	chr16:73262355:T:C	1.99382e-10	-1.66334	-1.72733
73262579	chr16:73262579:G:T	1.03837e-09	-2.4149e-10	-1.74048
73262616	chr16:73262616:T:A	1.88512e-09	-2.4149e-10	-1.14414
73262626	chr16:73262626:G:C	3.17959e-09	-2.4149e-10	-0.621387
73262657	chr16:73262657:T:C	1.33542e-09	-2.4149e-10	-1.48889
73262691	chr16:73262691:T:C	3.44943e-10	-1.59401	-1.24851
73262965	chr16:73262965:A:G	9.84746e-10	-0.211626	-1.58188
73263092	chr16:73263092:A:C	3.08265e-10	-1.66293	-1.292
73263117	chr16:73263117:G:A	1.95455e-10	-1.66571	-1.74485
73263377	chr16:73263377:G:A	1.89543e-10	-1.64351	-1.79777
73263381	chr16:73263381:G:A	3.6671e-10	-1.51086	-1.27046
73263384	chr16:73263384:A:T	2.69699e-10	-1.64483	-1.44375
73263443	chr16:73263443:C:T	3.37446e-09	-2.4149e-10	-0.561902
73263445	chr16:73263445:T:A	1.04236e-09	-2.4149e-10	-1.73665
73263446	chr16:73263446:C:T	1.04192e-09	-2.4149e-10	-1.73707
73263469	chr16:73263469:G:A	3.38887e-09	-2.4149e-10	-0.557641
73263653	chr16:73263653:G:A	1.93562e-10	-1.64154	-1.77875
73263706	chr16:73263706:G:T	3.90175e-10	-1.63104	-1.08825
73263916	chr16:73263916:C:T	1.03207e-09	-2.4149e-10	-1.74657
73264159	chr16:73264159:T:C	1.54508e-09	-2.4149e-10	-1.34306
73264235	chr16:73264235:T:C	5.68718e-10	-1.51029	-0.83222
73264337	chr16:73264337:TG:T	1.20356e-09	-2.4149e-10	-1.59285
73264392	chr16:73264392:T:A	1.9668e-09	-2.4149e-10	-1.10173
73264407	chr16:73264407:A:G	1.95473e-09	-2.4149e-10	-1.10789
73264710	chr16:73264710:C:G	3.58416e-10	-1.66514	-1.13906
73264726	chr16:73264726:T:C	3.21875e-10	-1.47629	-1.43544
73264810	chr16:73264810:A:C	1.91366e-10	-1.66762	-1.76408
73265061	chr16:73265061:A:G	1.03822e-09	-2.4149e-10	-1.74063
73265359	chr16:73265359:G:A	3.14105e-10	-1.55825	-1.37792
73265397	chr16:73265397:G:A	3.56514e-09	-2.4149e-10	-0.506934
73265574	chr16:73265574:G:A	2.15152e-10	-1.66055	-1.654
73265812	chr16:73265812:T:C	2.15679e-10	-1.50519	-1.80691
73265987	chr16:73265987:C:G	2.002e-10	-1.57967	-1.80691
73266331	chr16:73266331:A:G	1.22815e-09	-2.4149e-10	-1.57263
73266350	chr16:73266350:T:C	3.38691e-10	-1.52934	-1.33146
73266357	chr16:73266357:T:C	1.06198e-09	-2.4149e-10	-1.718
73266419	chr16:73266419:C:G	1.04188e-09	-2.4149e-10	-1.73712
73266510	chr16:73266510:G:A	3.01028e-10	-1.59701	-1.38168
73266593	chr16:73266593:G:C	1.65723e-09	-2.4149e-10	-1.27299
73266614	chr16:73266614:C:T	6.92418e-09	-1.61092	1.7678
73266693	chr16:73266693:T:C	2.19144e-09	-2.4149e-10	-0.993579
73266806	chr16:73266806:T:C	9.78435e-10	-2.4149e-10	-1.79994
73266918	chr16:73266918:C:T	1.09687e-09	-2.4149e-10	-1.68568
73266925	chr16:73266925:C:T	2.63289e-10	-1.44339	-1.66925
73267000	chr16:73267000:T:C	1.60786e-09	-2.4149e-10	-1.30323
73267212	chr16:73267212:T:A	2.39648e-10	-1.544	-1.66273
73267403	chr16:73267403:C:T	1.29109e-09	-0.637575	-0.885079
73267437	chr16:73267437:G:C	1.07094e-09	-2.4149e-10	-1.7096
73267548	chr16:73267548:G:A	9.43057e-10	-0.364055	-1.47271
73268334	chr16:73268334:T:C	1.1835e-09	-1.60966	-1.68486e-09
73268741	chr16:73268741:A:G	1.43803e-09	-1.41486	-1.68486e-09
73268907	chr16:73268907:G:A	1.53287e-09	-2.4149e-10	-1.351
73269101	chr16:73269101:T:C	3.84309e-10	-1.27892	-1.45553
73269254	chr16:73269254:C:A	1.13887e-09	-1.6481	-1.68486e-09
73269314	chr16:73269314:T:C	7.3145e-10	-0.931029	-1.15984
73269342	chr16:73269342:T:C	3.00934e-10	-1.2782	-1.7008
73269430	chr16:73269430:T:C	2.59785e-09	0.43155	-1.255
73269452	chr16:73269452:A:C	1.14071e-09	-2.4149e-10	-1.64649
73269480	chr16:73269480:T:G	9.81209e-10	-2.4149e-10	-1.79711
73269636	chr16:73269636:T:G	1.17479e-09	-0.216039	-1.40101
73269689	chr16:73269689:G:A	1.16673e-09	-2.4149e-10	-1.62393
73269837	chr16:73269837:C:T	1.3046e-09	-0.15641	-1.35583
73269873	chr16:73269873:G:A	3.42362e-10	-1.07993	-1.7701
73269955	chr16:73269955:C:T	1.00805e-09	-2.4149e-10	-1.77012
73269993	chr16:73269993:T:C	3.17108e-09	-0.624067	-1.68486e-09
73270081	chr16:73270081:G:A	9.75568e-10	-2.4149e-10	-1.80287
73270436	chr16:73270436:T:A	1.43716e-09	-0.0749162	-1.34055
73270913	chr16:73270913:A:G	2.92423e-09	-2.4149e-10	-0.705106
73271042	chr16:73271042:G:A	2.32998e-10	-1.44152	-1.79334
73271269	chr16:73271269:G:A	1.19124e-09	-1.60314	-1.68486e-09
73271500	chr16:73271500:C:A	9.74135e-10	-2.4149e-10	-1.80434
73271605	chr16:73271605:G:A	2.43263e-10	-1.39457	-1.79718
73271635	chr16:73271635:T:C	2.72803e-10	-1.34423	-1.73292
73271802	chr16:73271802:C:T	2.31457e-09	0.189186	-1.1281
73271824	chr16:73271824:T:C	8.28827e-10	-1.11583	-0.850051
73272099	chr16:73272099:G:A	5.37327e-10	-0.901663	-1.49762
73272638	chr16:73272638:A:G	4.48934e-10	-1.21048	-1.36853
73272749	chr16:73272749:T:A	1.92931e-09	0.144302	-1.26528
73272785	chr16:73272785:C:T	1.18061e-09	-2.4149e-10	-1.61211
73272845	chr16:73272845:T:C	1.00965e-09	-0.0724075	-1.69613
73272949	chr16:73272949:G:A	1.0624e-09	-2.4149e-10	-1.7176
73272972	chr16:73272972:A:C	2.25596e-10	-1.48284	-1.78431
73273014	chr16:73273014:T:C	9.80582e-10	-2.4149e-10	-1.79775
73273165	chr16:73273165:T:C	9.88211e-10	-2.4149e-10	-1.79
73273322	chr16:73273322:T:C	3.7251e-09	1.01116	-1.47421
73273526	chr16:73273526:T:C	5.97251e-10	-1.36419	-0.929369
73273881	chr16:73273881:G:A	5.16944e-10	-0.984404	-1.45356
73275271	chr16:73275271:T:C	3.10992e-10	-1.25497	-1.69116
73275305	chr16:73275305:C:T	1.08055e-09	-0.576526	-1.12414
73275327	chr16:73275327:C:T	1.28621e-09	-2.4149e-10	-1.52644
73275427	chr16:73275427:AG:A	6.62539e-10	-0.890808	-1.299
73275545	chr16:73275545:T:A	1.11748e-09	-1.66707	-1.68486e-09
73275752	chr16:73275752:C:A	1.38305e-09	-0.346745	-1.1071
73275886	chr16:73275886:T:A	9.81375e-10	-2.4149e-10	-1.79694
73275957	chr16:73275957:T:C	2.97456e-10	-1.28448	-1.70615
73276065	chr16:73276065:T:G	1.13461e-09	-2.4149e-10	-1.65185
73276080	chr16:73276080:A:G	8.27166e-10	-1.33683	-0.631054
73276244	chr16:73276244:T:C	2.60601e-10	-1.31642	-1.80649
73276329	chr16:73276329:G:A	3.01392e-10	-1.19891	-1.77857
73276334	chr16:73276334:T:A	9.75397e-10	-2.4149e-10	-1.80305
73276373	chr16:73276373:G:A	2.62224e-10	-1.31005	-1.80665
73276460	chr16:73276460:C:T	4.9025e-10	-0.685991	-1.80499
73276847	chr16:73276847:G:A	2.7365e-10	-1.26708	-1.80696
73277056	chr16:73277056:G:A	2.96821e-10	-1.22689	-1.76587
73278007	chr16:73278007:C:T	3.18133e-10	-1.14789	-1.77554
73278107	chr16:73278107:G:T	3.72146e-10	-0.993218	-1.77339
73278204	chr16:73278204:A:G	2.12331e-09	-2.4149e-10	-1.02516
73278521	chr16:73278521:G:A	1.12462e-09	-0.256821	-1.40387
73278572	chr16:73278572:T:C	1.0624e-09	-2.4149e-10	-1.7176
73278590	chr16:73278590:T:C	9.96902e-10	-2.4149e-10	-1.78124
73278629	chr16:73278629:A:G	8.89596e-10	-1.01448	-0.880643
73278634	chr16:73278634:C:T	4.83644e-09	1.21748	-1.41944
73278726	chr16:73278726:G:A	6.78418e-10	-1.12859	-1.03754
73278749	chr16:73278749:G:A	6.75727e-10	-1.13368	-1.03643
73278809	chr16:73278809:A:G	1.15264e-09	-2.4149e-10	-1.63609
73279105	chr16:73279105:C:T	1.20759e-09	-2.4149e-10	-1.58951
73279292	chr16:73279292:C:T	2.8583e-10	-1.25112	-1.77938
73279300	chr16:73279300:G:C	3.12972e-10	-1.18209	-1.75768
73279318	chr16:73279318:A:G	1.26077e-09	-0.37819	-1.16823
73279526	chr16:73279526:G:A	1.04988e-09	-2.4149e-10	-1.72946
73279543	chr16:73279543:T:G	1.05559e-09	-2.4149e-10	-1.72404
73279891	chr16:73279891:T:C	1.16346e-09	-0.208657	-1.41809
73279972	chr16:73279972:G:C	1.21056e-09	-2.4149e-10	-1.58705
73280064	chr16:73280064:C:T	2.5617e-10	-1.38495	-1.7551
73280224	chr16:73280224:C:T	2.71733e-10	-1.32293	-1.75814
73280465	chr16:73280465:C:T	1.18503e-09	-1.60837	-1.68486e-09
73280592	chr16:73280592:A:T	1.02923e-09	-2.4149e-10	-1.74933
73280729	chr16:73280729:C:G	1.91222e-10	-1.62776	-1.8047
73281309	chr16:73281309:G:T	2.65514e-10	-1.35294	-1.75128
73281722	chr16:73281722:GTTTA:G	9.72e-10	-2.4149e-10	-1.80654
73282221	chr16:73282221:T:C	2.45494e-09	0.447191	-1.32722
73282519	chr16:73282519:A:G	2.71681e-10	-1.34016	-1.74111
73282636	chr16:73282636:CT:C	1.13631e-09	-2.4149e-10	-1.65035
73282949	chr16:73282949:T:A	2.39265e-09	0.137772	-1.04351
73283129	chr16:73283129:G:A	1.06193e-09	-2.4149e-10	-1.71805
73283273	chr16:73283273:C:T	1.63832e-09	0.136417	-1.42088
73283639	chr16:73283639:T:C	2.64346e-10	-1.61097	-1.49766
73283658	chr16:73283658:C:T	3.12856e-09	1.14558	-1.78315
73283819	chr16:73283819:C:G	1.01974e-09	-0.330898	-1.42769
73284085	chr16:73284085:G:A	1.16714e-09	-1.62358	-1.68486e-09
73284388	chr16:73284388:G:A	1.10547e-09	-2.4149e-10	-1.67787
73284732	chr16:73284732:C:T	1.05446e-09	-0.712121	-1.01299
73284760	chr16:73284760:A:G	9.71888e-10	-2.4149e-10	-1.80665
73284915	chr16:73284915:A:G	1.11015e-09	-2.4149e-10	-1.67364
73285483	chr16:73285483:A:G	2.98135e-10	-1.64242	-1.34592
73285522	chr16:73285522:C:T	4.6508e-10	-0.891478	-1.65221
73285647	chr16:73285647:G:C	1.9689e-10	-1.66761	-1.73564
73285907	chr16:73285907:A:C	3.14916e-10	-1.60083	-1.33276
73286011	chr16:73286011:T:A	1.10257e-09	-2.4149e-10	-1.68049
73286302	chr16:73286302:G:A	1.94009e-10	-1.66763	-1.75036
73286410	chr16:73286410:C:T	7.15017e-10	-0.761688	-1.3519
73286483	chr16:73286483:C:T	1.78903e-09	-1.19646	-1.68486e-09
73288329	chr16:73288329:C:T	2.58485e-10	-1.6592	-1.47185
73288928	chr16:73288928:C:A	1.97767e-09	-1.09622	-1.68486e-09
73289060	chr16:73289060:T:G	7.28584e-10	-0.610282	-1.48451
73289188	chr16:73289188:C:T	8.67623e-09	0.38245	-1.68486e-09
73289374	chr16:73289374:T:C	1.28392e-09	-2.4149e-10	-1.52822
73289577	chr16:73289577:T:A	1.01227e-09	-0.404721	-1.36122
73289646	chr16:73289646:A:C	1.49904e-09	-2.4149e-10	-1.37331
73289963	chr16:73289963:C:T	8.75575e-10	-0.34353	-1.56748
73290068	chr16:73290068:C:T	1.08844e-09	-1.59959	-0.0938038
73290175	chr16:73290175:T:C	1.09473e-09	-0.558853	-1.12878
73290565	chr16:73290565:G:A	4.87631e-10	-1.54923	-0.947103
73290750	chr16:73290750:T:A	2.54362e-10	-1.3776	-1.76953
73291084	chr16:73291084:A:G	3.67578e-10	-1.0024	-1.77656
73291225	chr16:73291225:T:C	1.09016e-09	-0.57022	-1.12159
73291809	chr16:73291809:T:C	1.93578e-09	-2.4149e-10	-1.11763
73291950	chr16:73291950:G:A	4.89807e-10	-1.54437	-0.947517
73291975	chr16:73291975:T:C	1.30159e-09	-2.4149e-10	-1.51455
73292110	chr16:73292110:A:C	1.32135e-09	-2.4149e-10	-1.49949
73292615	chr16:73292615:T:C	3.59908e-10	-1.03511	-1.76493
73292814	chr16:73292814:T:A	1.03527e-09	-2.4149e-10	-1.74348
73292957	chr16:73292957:A:C	9.72216e-10	-2.4149e-10	-1.80631
73293460	chr16:73293460:C:G	1.09972e-09	-2.4149e-10	-1.68308
73293730	chr16:73293730:G:C	1.36485e-09	-2.4149e-10	-1.46709
73294558	chr16:73294558:C:A	3.50332e-09	-2.4149e-10	-0.524427
73294677	chr16:73294677:T:G	8.8681e-10	-1.5217	-0.376567
73294781	chr16:73294781:C:T	3.36404e-10	-1.20349	-1.66409
73294897	chr16:73294897:C:G	3.07961e-10	-1.66689	-1.28903
73294974	chr16:73294974:G:A	1.09644e-09	-2.4149e-10	-1.68607
73294984	chr16:73294984:C:T	9.88484e-10	-1.55409	-0.235635
73295041	chr16:73295041:G:C	1.09619e-09	-2.4149e-10	-1.6863
73295062	chr16:73295062:A:G	1.342e-09	-2.4149e-10	-1.48398
73295091	chr16:73295091:T:G	1.04873e-09	-2.4149e-10	-1.73056
73295401	chr16:73295401:G:A	4.10109e-10	-1.54982	-1.11965
73295421	chr16:73295421:G:A	1.40519e-09	-2.4149e-10	-1.43797
73295462	chr16:73295462:T:C	3.48137e-10	-1.03784	-1.79546
73295496	chr16:73295496:G:A	1.51154e-09	-1.36501	-1.68486e-09
73295653	chr16:73295653:G:A	1.17076e-09	-2.4149e-10	-1.62049
73295797	chr16:73295797:A:C	3.39919e-10	-1.05785	-1.79933
73295878	chr16:73295878:C:T	5.08503e-10	-1.4755	-0.978927
73295935	chr16:73295935:C:T	1.37599e-09	-2.4149e-10	-1.45897
73296009	chr16:73296009:G:T	1.28266e-09	-2.4149e-10	-1.5292
73296639	chr16:73296639:A:G	1.59138e-09	-0.322812	-0.990721
73297014	chr16:73297014:A:T	1.49934e-09	-1.37311	-1.68486e-09
73297022	chr16:73297022:C:T	1.73244e-09	-2.4149e-10	-1.22861
73297078	chr16:73297078:C:T	1.29716e-09	-2.4149e-10	-1.51796
73297455	chr16:73297455:T:C	9.71645e-10	-2.4149e-10	-1.8069
73297623	chr16:73297623:T:C	5.5098e-09	-0.0716092	-1.68486e-09
73298488	chr16:73298488:T:C	2.02221e-10	-1.58387	-1.79266
73298673	chr16:73298673:G:A	9.8703e-10	-2.4149e-10	-1.79119
73299234	chr16:73299234:A:G	6.73535e-10	-0.993835	-1.17952
73299260	chr16:73299260:C:T	4.7577e-10	-1.37193	-1.14903
73299298	chr16:73299298:A:T	1.08892e-09	-2.4149e-10	-1.69295
73299357	chr16:73299357:A:G	3.76088e-10	-1.39765	-1.35842
73299544	chr16:73299544:A:G	3.97155e-10	-0.966034	-1.73553
73299808	chr16:73299808:T:C	1.15097e-09	-1.63753	-1.68486e-09
73299911	chr16:73299911:C:G	2.05431e-10	-1.61035	-1.75043
73300102	chr16:73300102:G:A	1.02559e-09	-2.4149e-10	-1.75287
73300535	chr16:73300535:A:G	4.69648e-10	-1.55646	-0.977449
73300632	chr16:73300632:A:T	4.60807e-10	-1.57547	-0.977449
73300635	chr16:73300635:C:A	5.70857e-10	-0.658242	-1.68051
73300741	chr16:73300741:C:T	5.54522e-10	-0.724289	-1.6435
73300842	chr16:73300842:T:C	1.11734e-09	-2.4149e-10	-1.66719
73301098	chr16:73301098:G:C	9.91124e-10	-2.4149e-10	-1.78705
73301117	chr16:73301117:T:C	3.90734e-10	-1.42389	-1.29398
73301586	chr16:73301586:C:G	6.47171e-10	-0.505694	-1.70759
73301786	chr16:73301786:C:T	1.11686e-09	-1.66762	-1.68486e-09
73302646	chr16:73302646:A:G	1.84844e-10	-1.66003	-1.80636
73302676	chr16:73302676:AT:A	1.11983e-09	-1.66496	-1.68486e-09
73302703	chr16:73302703:G:A	1.31427e-09	-2.4149e-10	-1.50486
73302902	chr16:73302902:G:A	9.98996e-10	-2.4149e-10	-1.77914
73302909	chr16:73302909:G:T	1.89697e-09	-2.4149e-10	-1.13788
73303013	chr16:73303013:A:G	2.8515e-10	-1.64193	-1.39095
73303100	chr16:73303100:T:A	8.33786e-10	-0.962079	-0.997838
73303444	chr16:73303444:G:A	1.88454e-10	-1.64882	-1.79822
73303739	chr16:73303739:CT:C	1.12343e-09	-1.13824	-0.523513
73303809	chr16:73303809:A:G	2.0156e-10	-1.66033	-1.71948
73304136	chr16:73304136:C:T	9.73589e-10	-2.4149e-10	-1.8049
73304241	chr16:73304241:A:G	1.21975e-09	-1.5795	-1.68486e-09
73304413	chr16:73304413:G:A	1.43178e-09	-2.4149e-10	-1.41922
73304438	chr16:73304438:A:G	1.86821e-10	-1.66575	-1.78999
73304507	chr16:73304507:G:A	1.85486e-10	-1.65755	-1.80537
73304934	chr16:73304934:T:C	9.83885e-10	-2.4149e-10	-1.79438
73304947	chr16:73304947:T:C	1.89224e-09	-2.4149e-10	-1.14038
73305016	chr16:73305016:A:G	1.73378e-09	-2.4149e-10	-1.22783
73305081	chr16:73305081:A:T	4.101e-10	-0.863855	-1.80564
73305103	chr16:73305103:A:G	1.60794e-09	-2.4149e-10	-1.30319
73305106	chr16:73305106:G:T	1.33326e-09	-2.4149e-10	-1.49051
73305195	chr16:73305195:T:C	1.89443e-10	-1.6668	-1.77501
73305619	chr16:73305619:C:G	1.84278e-10	-1.6633	-1.80615
73305678	chr16:73305678:T:C	2.74205e-10	-1.39187	-1.68014
73305680	chr16:73305680:T:A	7.06105e-10	-1.31215	-0.813977
73305793	chr16:73305793:A:G	7.17856e-10	-0.451294	-1.65833
73305986	chr16:73305986:G:A	1.2969e-09	-2.4149e-10	-1.51816
73306568	chr16:73306568:C:T	9.7775e-10	-2.4149e-10	-1.80064
73306735	chr16:73306735:C:T	1.96591e-10	-1.66762	-1.73715
73306790	chr16:73306790:T:C	2.01523e-09	-2.4149e-10	-1.07741
73307071	chr16:73307071:T:C	1.06044e-09	-2.4149e-10	-1.71945
73307130	chr16:73307130:T:C	8.67641e-10	-1.23739	-0.682722
73307210	chr16:73307210:G:A	9.91984e-10	-2.4149e-10	-1.78619
73307422	chr16:73307422:G:A	1.73078e-09	-2.4149e-10	-1.22957
73307529	chr16:73307529:C:T	1.99579e-10	-1.66746	-1.72222
73307763	chr16:73307763:C:T	5.13649e-10	-1.16065	-1.28371
73308599	chr16:73308599:G:A	1.62306e-09	-2.4149e-10	-1.29382
73308707	chr16:73308707:A:G	1.27994e-09	-2.4149e-10	-1.53132
73309551	chr16:73309551:A:G	9.79569e-10	-2.4149e-10	-1.79878
73310659	chr16:73310659:A:G	2.07554e-09	-2.4149e-10	-1.04792
73310930	chr16:73310930:T:C	2.76543e-10	-1.66074	-1.40279
73310992	chr16:73310992:C:G	2.72397e-10	-1.65292	-1.42571
73311106	chr16:73311106:G:A	2.57197e-10	-1.66514	-1.47092
73311142	chr16:73311142:A:G	2.28539e-10	-1.65001	-1.60418
73311317	chr16:73311317:G:T	2.262e-10	-1.66748	-1.59699
73311477	chr16:73311477:C:G	3.75334e-10	-0.953745	-1.80433
73311523	chr16:73311523:G:C	6.19821e-10	-0.833321	-1.42314
73312028	chr16:73312028:T:C	3.05643e-10	-1.6606	-1.30287
73312087	chr16:73312087:G:T	3.71719e-10	-0.969649	-1.79811
73312611	chr16:73312611:G:A	3.85457e-10	-0.942711	-1.78875
73312877	chr16:73312877:A:G	1.14641e-09	-2.4149e-10	-1.6415
73313011	chr16:73313011:G:C	2.73031e-10	-1.657	-1.41931
73313203	chr16:73313203:C:T	3.46115e-10	-1.58944	-1.24968
73313248	chr16:73313248:G:A	2.83968e-10	-1.55342	-1.48361
73313405	chr16:73313405:G:A	3.48983e-10	-1.61882	-1.21205
73313701	chr16:73313701:T:C	4.01404e-10	-1.64361	-1.04732
73313875	chr16:73313875:T:C	5.0622e-10	-1.04993	-1.409
73314162	chr16:73314162:C:T	9.73548e-10	-2.4149e-10	-1.80495
73314164	chr16:73314164:A:G	3.73761e-09	-0.459692	-1.68486e-09
73314406	chr16:73314406:C:T	3.70494e-10	-0.967887	-1.80317
73314435	chr16:73314435:C:A	3.24976e-10	-1.58555	-1.31659
73314499	chr16:73314499:A:G	9.71579e-10	-2.4149e-10	-1.80697
73314540	chr16:73314540:G:A	1.05274e-09	-2.4149e-10	-1.72674
73314768	chr16:73314768:T:C	9.81498e-10	-2.4149e-10	-1.79681
73314954	chr16:73314954:G:A	9.81863e-10	-2.4149e-10	-1.79644
73315217	chr16:73315217:A:G	3.91746e-10	-1.13883	-1.57645
73315243	chr16:73315243:G:A	3.96234e-10	-1.54778	-1.15611
73315430	chr16:73315430:G:A	2.74112e-10	-1.56831	-1.50404
73316020	chr16:73316020:G:A	2.55605e-10	-1.59977	-1.54249
73316028	chr16:73316028:G:A	1.06165e-09	-2.4149e-10	-1.71831
73316042	chr16:73316042:A:G	1.71124e-09	-2.4149e-10	-1.24092
73316546	chr16:73316546:T:C	1.11785e-09	-1.66673	-1.68486e-09
73316549	chr16:73316549:T:G	1.71396e-09	-2.4149e-10	-1.23933
73316639	chr16:73316639:A:G	2.26495e-10	-1.65591	-1.60726
73316754	chr16:73316754:C:A	6.79985e-10	-1.65852	-0.505298
73316911	chr16:73316911:T:C	9.80583e-10	-2.4149e-10	-1.79775
73317155	chr16:73317155:A:G	2.04916e-10	-1.60534	-1.75796
73317654	chr16:73317654:G:A	6.47228e-10	-0.740934	-1.47226
73318094	chr16:73318094:T:G	5.39374e-10	-0.59015	-1.80533
73318176	chr16:73318176:G:A	3.45226e-10	-1.51751	-1.32418
73318183	chr16:73318183:C:G	1.25819e-09	-2.4149e-10	-1.54846
73318730	chr16:73318730:G:A	3.66187e-09	-2.4149e-10	-0.480163
73319511	chr16:73319511:A:G	4.60381e-10	-0.98434	-1.5695
73319969	chr16:73319969:G:A	1.47764e-09	-2.4149e-10	-1.38769
73320088	chr16:73320088:G:A	1.86879e-09	-1.15284	-1.68486e-09
73320593	chr16:73320593:T:C	3.45589e-10	-1.4597	-1.38095
73320828	chr16:73320828:T:C	1.02296e-09	-2.4149e-10	-1.75544
73320859	chr16:73320859:G:A	2.15864e-10	-1.56108	-1.75016
73321029	chr16:73321029:C:T	1.23395e-09	-1.56791	-1.68486e-09
73321320	chr16:73321320:C:T	9.80671e-10	-2.4149e-10	-1.79766
73321477	chr16:73321477:T:C	9.00005e-10	-0.10017	-1.78332
73321478	chr16:73321478:A:G	8.97757e-10	-0.105906	-1.78009
73321633	chr16:73321633:T:C	1.74378e-09	-2.4149e-10	-1.22208
73321635	chr16:73321635:G:A	3.54325e-10	-1.30504	-1.51063
73321830	chr16:73321830:T:C	6.69243e-10	-0.469783	-1.70996
73322544	chr16:73322544:G:C	3.8801e-10	-1.00441	-1.72046
73322568	chr16:73322568:C:T	5.4686e-10	-0.747944	-1.63376
73322712	chr16:73322712:C:T	6.89011e-10	-0.357114	-1.79352
73322761	chr16:73322761:T:C	6.34575e-10	-0.436473	-1.79646
73322830	chr16:73322830:T:G	1.23578e-09	-2.4149e-10	-1.56643
73322934	chr16:73322934:T:C	1.10712e-09	-2.4149e-10	-1.67638
73323049	chr16:73323049:A:C	9.19733e-10	-0.199948	-1.66186
73323130	chr16:73323130:A:G	7.18367e-10	-0.335304	-1.77361
73323456	chr16:73323456:G:A	1.47284e-09	-2.4149e-10	-1.39094
73323649	chr16:73323649:C:A	9.73345e-10	-2.4149e-10	-1.80515
73323718	chr16:73323718:A:G	5.71391e-10	-0.536467	-1.80135
73323719	chr16:73323719:A:G	5.90025e-10	-0.501775	-1.80395
73323852	chr16:73323852:G:A	1.00053e-09	-2.4149e-10	-1.77761
73324258	chr16:73324258:C:T	1.25149e-09	-2.4149e-10	-1.5538
73324330	chr16:73324330:C:T	4.11036e-10	-0.860605	-1.80661
73324440	chr16:73324440:T:C	1.04212e-09	-2.4149e-10	-1.73688
73324798	chr16:73324798:G:T	6.75079e-10	-0.368132	-1.80293
73325017	chr16:73325017:G:A	1.09365e-09	-2.4149e-10	-1.68861
73325258	chr16:73325258:T:A	4.85682e-10	-0.699583	-1.80076
73325514	chr16:73325514:T:C	5.482e-10	-0.662621	-1.71663
73325659	chr16:73325659:C:T	1.00839e-09	-2.4149e-10	-1.76978
73325791	chr16:73325791:A:G	1.91079e-10	-1.62873	-1.80448
73325989	chr16:73325989:C:T	6.51218e-10	-0.583406	-1.62364
73326140	chr16:73326140:G:A	4.25819e-10	-0.874676	-1.7572
73326402	chr16:73326402:G:T	1.91516e-10	-1.66758	-1.76334
73326487	chr16:73326487:C:G	1.92938e-10	-1.66762	-1.75591
73326602	chr16:73326602:T:A	5.01746e-10	-0.767963	-1.69984
73326638	chr16:73326638:TG:T	4.82237e-10	-0.80269	-1.70477
73326881	chr16:73326881:C:T	1.65527e-09	-2.4149e-10	-1.27417
73326911	chr16:73326911:C:A	4.20086e-10	-0.890824	-1.75461
73327267	chr16:73327267:C:G	5.694e-10	-1.64633	-0.694981
73327420	chr16:73327420:T:G	1.21858e-09	-1.58045	-1.68486e-09
73327444	chr16:73327444:A:C	1.44414e-09	-1.41063	-1.68486e-09
73327471	chr16:73327471:T:C	9.86437e-10	-2.4149e-10	-1.79179
73327530	chr16:73327530:C:T	1.23612e-09	-2.4149e-10	-1.56616
73327536	chr16:73327536:A:G	9.72914e-10	-2.4149e-10	-1.8056
73328050	chr16:73328050:A:G	3.69628e-10	-0.979058	-1.79434
73328082	chr16:73328082:T:A	1.02843e-09	-2.4149e-10	-1.75011
73328124	chr16:73328124:A:C	3.83049e-10	-0.931294	-1.80644
73328169	chr16:73328169:T:C	1.16126e-09	-2.4149e-10	-1.62863
73328219	chr16:73328219:G:A	2.51562e-09	-0.85562	-1.68486e-09
73328439	chr16:73328439:G:A	1.83521e-10	-1.66761	-1.80596
73328637	chr16:73328637:T:C	1.25601e-09	-2.4149e-10	-1.5502
73328688	chr16:73328688:G:A	3.93174e-10	-0.957692	-1.75395
73329175	chr16:73329175:T:C	1.11815e-09	-1.66646	-1.68486e-09
73329938	chr16:73329938:G:T	2.30691e-10	-1.47345	-1.77136
73330095	chr16:73330095:G:A	1.15649e-09	-2.4149e-10	-1.63275
73330115	chr16:73330115:A:AGCAG	1.27382e-09	-1.53612	-1.68486e-09
73330371	chr16:73330371:A:T	2.38879e-10	-1.53054	-1.6794
73330453	chr16:73330453:A:G	9.89761e-10	-2.4149e-10	-1.78843
73330868	chr16:73330868:C:T	9.94286e-10	-2.4149e-10	-1.78387
73331123	chr16:73331123:A:G	5.32291e-10	-0.991711	-1.41699
73331133	chr16:73331133:A:G	9.84383e-10	-2.4149e-10	-1.79388
73331255	chr16:73331255:T:A	1.14865e-09	-2.4149e-10	-1.63955
73331494	chr16:73331494:T:C	2.32351e-09	-2.4149e-10	-0.935057
73331829	chr16:73331829:C:A	2.36075e-10	-1.4375	-1.78425
73332013	chr16:73332013:C:G	1.57172e-08	-2.4149e-10	0.976619
73332229	chr16:73332229:A:G	9.82688e-10	-2.4149e-10	-1.7956
73332924	chr16:73332924:T:C	1.28757e-09	-2.4149e-10	-1.52538
73333189	chr16:73333189:A:T	1.03512e-09	-2.4149e-10	-1.74362
73333342	chr16:73333342:C:T	1.30922e-09	-1.50871	-1.68486e-09
73333610	chr16:73333610:C:T	2.88495e-10	-1.24413	-1.77709
73333693	chr16:73333693:A:G	2.48476e-10	-1.5596	-1.61095
73333809	chr16:73333809:A:C	9.74737e-10	-2.4149e-10	-1.80373
73334053	chr16:73334053:G:C	2.47763e-10	-1.43486	-1.73856
73334113	chr16:73334113:G:A	1.09372e-09	-2.4149e-10	-1.68856
73334233	chr16:73334233:G:A	2.84538e-09	-2.4149e-10	-0.73244
73334673	chr16:73334673:G:A	2.15745e-10	-1.66732	-1.64447
73334951	chr16:73334951:G:A	1.46134e-09	-2.4149e-10	-1.39878
73335181	chr16:73335181:A:G	1.26317e-09	-2.4149e-10	-1.54452
73335266	chr16:73335266:G:C	2.26575e-09	-2.4149e-10	-0.960232
73335287	chr16:73335287:C:T	2.33151e-10	-1.65209	-1.58211
73335345	chr16:73335345:C:T	3.16363e-10	-1.64344	-1.28556
73335509	chr16:73335509:C:T	1.13474e-09	-1.65173	-1.68486e-09
73335970	chr16:73335970:T:C	2.42964e-10	-1.64815	-1.54483
73336179	chr16:73336179:G:A	1.05457e-09	-2.4149e-10	-1.72501
73336306	chr16:73336306:C:T	1.03032e-09	-2.4149e-10	-1.74827
73336338	chr16:73336338:C:T	1.12784e-09	-1.65783	-1.68486e-09
73336698	chr16:73336698:C:T	2.51636e-10	-1.62517	-1.53274
73337019	chr16:73337019:C:G	7.60856e-10	-1.2736	-0.777852
73337029	chr16:73337029:C:T	2.33547e-09	-2.4149e-10	-0.929925
73337735	chr16:73337735:C:T	2.14248e-10	-1.62889	-1.68987
73338031	chr16:73338031:C:T	1.73492e-09	-1.22718	-1.68486e-09
73338047	chr16:73338047:CA:C	1.11734e-09	-1.66718	-1.68486e-09
73338471	chr16:73338471:A:G	9.77637e-10	-2.4149e-10	-1.80076
73338731	chr16:73338731:T:C	9.73554e-10	-2.4149e-10	-1.80494
73338788	chr16:73338788:T:C	1.18112e-09	-2.4149e-10	-1.61168
73338808	chr16:73338808:T:C	4.99905e-10	-1.62091	-0.850562
73339015	chr16:73339015:C:A	2.68619e-10	-1.61078	-1.48182
73339098	chr16:73339098:C:A	1.84672e-10	-1.66043	-1.80688
73339133	chr16:73339133:G:T	3.87946e-09	-0.422442	-1.68486e-09
73339547	chr16:73339547:C:T	4.14886e-10	-1.59325	-1.06464
73339611	chr16:73339611:G:A	1.03876e-09	-2.4149e-10	-1.74011
73339728	chr16:73339728:G:A	1.03099e-09	-2.4149e-10	-1.74762
73340050	chr16:73340050:G:A	1.9209e-10	-1.62097	-1.80696
73340400	chr16:73340400:C:T	2.46664e-10	-1.60742	-1.57044
73340422	chr16:73340422:G:A	7.43975e-09	0.2287	-1.68486e-09
73340461	chr16:73340461:A:G	2.18142e-09	-0.998163	-1.68486e-09
73340835	chr16:73340835:T:C	1.73089e-09	-2.4149e-10	-1.2295
73341071	chr16:73341071:G:A	3.0965e-10	-1.1497	-1.80075
73341112	chr16:73341112:G:A	2.00707e-10	-1.64472	-1.73932
73341423	chr16:73341423:C:T	5.95346e-10	-1.45149	-0.845265
73341727	chr16:73341727:A:G	9.90909e-10	-2.4149e-10	-1.78727
73341771	chr16:73341771:G:A	1.94088e-10	-1.61157	-1.80601
73341820	chr16:73341820:A:G	5.09887e-10	-1.56626	-0.885449
73342248	chr16:73342248:T:C	3.97961e-10	-1.60426	-1.09528
73342272	chr16:73342272:C:T	1.00808e-09	-2.4149e-10	-1.77009
73342462	chr16:73342462:C:T	2.18595e-10	-1.64602	-1.65266
73342620	chr16:73342620:TA:GA	2.74829e-09	-2.4149e-10	-0.76716
73342974	chr16:73342974:T:C	9.76595e-10	-2.4149e-10	-1.80182
73343124	chr16:73343124:T:C	1.38774e-09	0.159898	-1.61036
73343173	chr16:73343173:T:C	2.42302e-09	-2.4149e-10	-0.893124
73343187	chr16:73343187:AC:A	2.61859e-10	-1.60191	-1.51618
73343220	chr16:73343220:T:C	1.70094e-09	-2.4149e-10	-1.24696
73343422	chr16:73343422:G:T	2.70021e-10	-1.53114	-1.55626
73343695	chr16:73343695:G:A	1.84267e-10	-1.66756	-1.80195
73344975	chr16:73344975:G:T	4.90585e-10	-1.52328	-0.967015
73345034	chr16:73345034:C:T	1.2678e-08	0.761734	-1.68486e-09
73345035	chr16:73345035:A:G	5.33226e-10	-1.61559	-0.791359
73345549	chr16:73345549:T:C	1.93915e-10	-1.61344	-1.80504
73345667	chr16:73345667:T:A	1.0107e-09	-2.4149e-10	-1.76749
73345897	chr16:73345897:C:T	2.77591e-10	-1.59972	-1.46002
73345923	chr16:73345923:G:A	2.65027e-10	-1.6265	-1.47956
73345937	chr16:73345937:T:C	3.30053e-10	-1.55168	-1.33496
73346464	chr16:73346464:C:T	2.99559e-10	-1.65073	-1.33285
73346533	chr16:73346533:G:A	2.7768e-10	-1.59031	-1.46912
73346561	chr16:73346561:TC:T	2.58112e-10	-1.59238	-1.54012
73347206	chr16:73347206:T:C	2.56927e-10	-1.62179	-1.51531
73347447	chr16:73347447:C:T	9.76691e-10	-2.4149e-10	-1.80172
73347629	chr16:73347629:T:C	3.25403e-10	-1.58753	-1.3133
73347807	chr16:73347807:A:G	3.02849e-10	-1.61722	-1.35544
73348165	chr16:73348165:C:A	2.47309e-10	-1.61143	-1.56383
73348206	chr16:73348206:T:G	1.16765e-09	-1.62314	-1.68486e-09
73348251	chr16:73348251:A:G	7.41113e-10	-1.59794	-0.479804
73348325	chr16:73348325:C:T	6.247e-10	-0.484697	-1.76392
73348645	chr16:73348645:G:A	2.11947e-10	-1.53683	-1.79272
73348845	chr16:73348845:T:C	1.10332e-09	-2.4149e-10	-1.67981
73349244	chr16:73349244:C:T	2.14661e-10	-1.56273	-1.7541
73349475	chr16:73349475:A:AC	6.50742e-10	-0.401073	-1.80671
73349491	chr16:73349491:A:C	9.72294e-10	-2.4149e-10	-1.80623
73350294	chr16:73350294:C:T	1.68016e-09	-1.40027	0.141018
73350669	chr16:73350669:C:T	3.31392e-09	0.655571	-1.23558
73350932	chr16:73350932:G:A	1.19619e-09	-2.4149e-10	-1.599
73351007	chr16:73351007:G:A	9.79353e-10	-2.4149e-10	-1.799
73351563	chr16:73351563:G:A	1.06658e-09	-1.45115	-0.262537
73351626	chr16:73351626:C:T	1.03272e-09	-2.4149e-10	-1.74594
73351642	chr16:73351642:C:T	5.25221e-09	-2.4149e-10	-0.119489
73351703	chr16:73351703:C:T	3.60857e-10	-1.66335	-1.13406
73352609	chr16:73352609:A:C	1.16162e-09	-1.62833	-1.68486e-09
73352675	chr16:73352675:C:G	1.78605e-09	-2.4149e-10	-1.19813
73352848	chr16:73352848:T:C	1.50809e-09	-2.4149e-10	-1.36729
73353307	chr16:73353307:C:T	1.43265e-09	-0.00668475	-1.41192
73353341	chr16:73353341:G:C	1.57367e-09	0.359465	-1.68419
73353692	chr16:73353692:G:A	1.45106e-09	-1.15916	-0.246684
73353998	chr16:73353998:C:T	4.9902e-09	-2.4149e-10	-0.170663
73354253	chr16:73354253:G:C	1.02293e-09	-2.4149e-10	-1.75547
73354657	chr16:73354657:G:A	1.86336e-09	-1.23073	0.0749754
73354874	chr16:73354874:C:A	5.23703e-09	-2.4149e-10	-0.122384
73355364	chr16:73355364:T:A	1.40557e-09	-2.4149e-10	-1.43769
73355465	chr16:73355465:C:T	1.48921e-09	-2.4149e-10	-1.37989
73355518	chr16:73355518:G:C	1.63976e-09	-1.28359	-1.68486e-09
73356385	chr16:73356385:A:C	1.66091e-09	-0.156109	-1.11467
73356403	chr16:73356403:T:C	1.35809e-09	-0.368023	-1.10403
73356484	chr16:73356484:C:T	1.04052e-09	-2.4149e-10	-1.73842
73356529	chr16:73356529:C:T	1.14327e-09	-1.64424	-1.68486e-09
73356699	chr16:73356699:A:G	9.71799e-10	-2.4149e-10	-1.80674
73357114	chr16:73357114:G:A	1.12805e-09	-2.4149e-10	-1.65765
73357657	chr16:73357657:C:G	1.94933e-10	-1.60777	-1.80547
73357731	chr16:73357731:C:T	1.1031e-09	-2.4149e-10	-1.68001
73357772	chr16:73357772:G:A	2.35617e-10	-1.5343	-1.68938
73357821	chr16:73357821:C:T	1.33009e-09	-2.4149e-10	-1.49289
73357994	chr16:73357994:C:T	9.76839e-10	-2.4149e-10	-1.80157
73358807	chr16:73358807:C:A	1.71322e-09	-2.4149e-10	-1.23976
73358905	chr16:73358905:A:G	9.76781e-10	-2.4149e-10	-1.80163
73358932	chr16:73358932:G:T	1.66717e-09	-2.4149e-10	-1.26701
73358998	chr16:73358998:A:G	1.39515e-09	-2.4149e-10	-1.44514
73359455	chr16:73359455:G:A	1.60478e-09	-2.4149e-10	-1.30515
73359549	chr16:73359549:A:G	8.01064e-10	-0.21625	-1.7837
73359647	chr16:73359647:C:T	2.50166e-09	0.944127	-1.80531
73359934	chr16:73359934:G:T	9.22719e-09	1.15435	-0.710329
73359951	chr16:73359951:A:C	2.06213e-10	-1.58065	-1.77633
73359967	chr16:73359967:A:T	1.21993e-09	0.226146	-1.80549
73360068	chr16:73360068:T:C	2.05795e-10	-1.58775	-1.77126
73360237	chr16:73360237:G:A	1.35449e-09	-1.34104	-0.133674
73360599	chr16:73360599:A:G	1.02345e-09	-2.4149e-10	-1.75496
73360716	chr16:73360716:A:G	8.94697e-10	-1.63465	-0.254761
73360765	chr16:73360765:G:A	1.5007e-09	0.427875	-1.80008
73361028	chr16:73361028:C:T	1.46911e-09	0.41128	-1.80476
73361210	chr16:73361210:G:A	7.76581e-10	-0.22768	-1.80331
73361299	chr16:73361299:A:T	4.16359e-10	-1.51259	-1.14175
73361878	chr16:73361878:T:C	2.14628e-10	-1.54528	-1.77171
73361952	chr16:73361952:C:T	1.17573e-09	-1.61625	-1.68486e-09
73362042	chr16:73362042:C:T	2.1134e-09	-2.4149e-10	-1.02984
73362211	chr16:73362211:G:A	1.16442e-09	-2.4149e-10	-1.62592
73362349	chr16:73362349:G:A	1.04401e-09	-1.40215	-0.332923
73362755	chr16:73362755:A:C	1.67103e-09	-1.2647	-1.68486e-09
73363340	chr16:73363340:T:C	2.08516e-10	-1.57234	-1.77354
73363463	chr16:73363463:C:T	1.03061e-09	-2.4149e-10	-1.74799
73363676	chr16:73363676:G:T	3.34715e-10	-1.58639	-1.28622
73363741	chr16:73363741:G:T	1.33957e-09	-0.345319	-1.14047
73364029	chr16:73364029:C:T	1.90085e-09	-2.4149e-10	-1.13584
73364367	chr16:73364367:T:A	7.41978e-10	-1.09789	-0.978687
73365059	chr16:73365059:G:A	1.89428e-09	-2.4149e-10	-1.1393
73365174	chr16:73365174:G:A	1.60378e-09	-2.4149e-10	-1.30578
73365881	chr16:73365881:A:G	1.8587e-10	-1.6658	-1.79504
73365937	chr16:73365937:A:G	1.20623e-09	-1.59064	-1.68486e-09
73366178	chr16:73366178:T:C	1.14059e-09	-2.4149e-10	-1.64659
73366315	chr16:73366315:T:A	2.21615e-10	-1.56243	-1.72252
73366432	chr16:73366432:T:G	1.04918e-09	-2.4149e-10	-1.73013
73366497	chr16:73366497:T:C	3.65478e-10	-1.65034	-1.13435
73366556	chr16:73366556:A:G	1.85281e-10	-1.65788	-1.80614
73366651	chr16:73366651:T:C	5.17973e-10	-0.712747	-1.72322
73366652	chr16:73366652:C:T	1.4878e-09	-1.38084	-1.68486e-09
73366880	chr16:73366880:G:A	1.21883e-09	-1.58024	-1.68486e-09
73367007	chr16:73367007:G:A	1.95426e-09	-1.10812	-1.68486e-09
73367027	chr16:73367027:TCACACACAGG:T	9.76015e-10	-2.4149e-10	-1.80242
73367196	chr16:73367196:C:T	1.11726e-09	-1.66726	-1.68486e-09
73367817	chr16:73367817:A:G	1.02855e-09	-2.4149e-10	-1.74999
73367956	chr16:73367956:C:T	1.93457e-09	-2.4149e-10	-1.11825
73368034	chr16:73368034:C:T	2.12346e-09	-1.02509	-1.68486e-09
73368052	chr16:73368052:G:T	2.04752e-09	-2.4149e-10	-1.06151
73368055	chr16:73368055:G:A	1.59076e-09	-2.4149e-10	-1.31393
73368225	chr16:73368225:A:T	4.20345e-10	-0.927034	-1.71778
73368302	chr16:73368302:A:C	5.69704e-10	-1.46119	-0.879591
73368389	chr16:73368389:C:T	4.03604e-10	-0.957996	-1.72746
73368504	chr16:73368504:G:A	1.06285e-09	-2.4149e-10	-1.71718
73368712	chr16:73368712:A:G	2.78955e-09	-2.4149e-10	-0.752256
73368859	chr16:73368859:C:T	2.91728e-09	-0.707485	-1.68486e-09
73369030	chr16:73369030:A:T	5.37636e-10	-0.64822	-1.75049
73369165	chr16:73369165:T:C	1.73211e-09	-2.4149e-10	-1.2288
73369214	chr16:73369214:T:C	2.36707e-09	-2.4149e-10	-0.916487
73369407	chr16:73369407:A:G	8.11629e-10	-0.18964	-1.79721
73369768	chr16:73369768:T:A	9.40293e-10	-1.47148	-0.368225
73369807	chr16:73369807:C:T	7.03706e-10	-0.331849	-1.79768
73369820	chr16:73369820:C:T	1.1212e-09	-2.4149e-10	-1.66374
73370255	chr16:73370255:C:T	9.8012e-10	-2.4149e-10	-1.79822
73370302	chr16:73370302:A:G	1.07185e-09	-2.4149e-10	-1.70875
73371038	chr16:73371038:T:C	1.1572e-09	-2.4149e-10	-1.63213
73371113	chr16:73371113:G:A	1.92551e-09	-2.4149e-10	-1.12294
73371228	chr16:73371228:G:A	4.07221e-10	-0.879826	-1.79671
73371356	chr16:73371356:T:C	1.02206e-09	-2.4149e-10	-1.75632
73371760	chr16:73371760:C:T	9.73102e-10	-2.4149e-10	-1.8054
73372403	chr16:73372403:G:A	2.22012e-10	-1.50316	-1.78
73372437	chr16:73372437:C:T	9.98045e-10	-2.4149e-10	-1.78009
73372697	chr16:73372697:T:C	2.65527e-10	-1.31118	-1.79299
73373501	chr16:73373501:G:C	1.02045e-09	-2.4149e-10	-1.75789
73373724	chr16:73373724:A:G	7.25543e-10	-0.870278	-1.2287
73373740	chr16:73373740:T:C	1.40832e-09	-2.4149e-10	-1.43574
73373966	chr16:73373966:A:G	2.94331e-09	-0.234484	-0.464118
73373988	chr16:73373988:C:G	2.03194e-10	-1.56665	-1.80508
73374002	chr16:73374002:G:A	1.27084e-09	-1.53846	-1.68486e-09
73374144	chr16:73374144:A:T	1.51394e-09	-2.4149e-10	-1.36342
73374414	chr16:73374414:T:G	2.02388e-10	-1.5811	-1.7946
73374644	chr16:73374644:A:G	1.98761e-10	-1.58682	-1.80697
73374765	chr16:73374765:G:A	2.50385e-09	-1.49787	0.637564
73374886	chr16:73374886:G:A	9.78872e-10	-2.4149e-10	-1.79949
73374912	chr16:73374912:T:A	1.98871e-10	-1.58641	-1.80682
73375077	chr16:73375077:CCTT:C	1.67847e-09	-2.4149e-10	-1.26026
73375251	chr16:73375251:T:A	7.26545e-10	-0.984155	-1.11344
73375311	chr16:73375311:T:C	1.5149e-09	-2.4149e-10	-1.36279
73375525	chr16:73375525:C:G	1.69321e-09	-2.4149e-10	-1.25151
73375705	chr16:73375705:T:C	2.02626e-10	-1.56759	-1.80694
73375812	chr16:73375812:T:C	1.98564e-10	-1.58803	-1.80675
73375902	chr16:73375902:C:T	9.7295e-10	-2.4149e-10	-1.80556
73375921	chr16:73375921:A:T	7.95432e-10	-0.228113	-1.7789
73376084	chr16:73376084:G:A	6.7933e-10	-0.51587	-1.64892
73376355	chr16:73376355:T:C	1.91137e-10	-1.64177	-1.79113
73377128	chr16:73377128:T:C	1.02521e-09	-0.0126316	-1.74061
73377270	chr16:73377270:C:T	2.41707e-10	-1.57622	-1.62195
73377274	chr16:73377274:C:T	3.65991e-10	-1.10126	-1.68202
73377471	chr16:73377471:C:T	1.91331e-10	-1.63879	-1.7931
73377613	chr16:73377613:G:A	6.60993e-10	-0.493789	-1.69836
73377705	chr16:73377705:A:T	2.29625e-09	-2.4149e-10	-0.94686
73377889	chr16:73377889:C:T	9.77324e-10	-2.4149e-10	-1.80108
73377927	chr16:73377927:G:T	1.69178e-09	-2.4149e-10	-1.25236
73378218	chr16:73378218:C:T	9.88066e-10	-2.4149e-10	-1.79014
73378515	chr16:73378515:T:G	1.98282e-09	-2.4149e-10	-1.09362
73378623	chr16:73378623:T:C	9.76142e-10	-2.4149e-10	-1.80229
73378775	chr16:73378775:T:C	1.13304e-09	-1.65323	-1.68486e-09
73378983	chr16:73378983:A:G	1.91011e-10	-1.6307	-1.80286
73379115	chr16:73379115:C:T	1.95909e-10	-1.60519	-1.80306
73379180	chr16:73379180:G:A	9.98045e-10	-2.4149e-10	-1.78009
73379481	chr16:73379481:T:C	1.2663e-09	-2.4149e-10	-1.54204
73379572	chr16:73379572:T:C	7.59946e-10	-1.54184	-0.510802
73379785	chr16:73379785:C:T	3.16069e-09	-0.627347	-1.68486e-09
73379844	chr16:73379844:T:C	3.16535e-10	-1.36491	-1.56355
73379855	chr16:73379855:C:A	2.73113e-10	-1.27842	-1.79759
73379979	chr16:73379979:A:G	5.10016e-10	-0.71086	-1.74059
73379995	chr16:73379995:T:C	1.18052e-09	-1.41892	-0.193262
73380034	chr16:73380034:T:G	2.67808e-10	-1.373	-1.72262
73380181	chr16:73380181:A:G	3.1749e-10	-1.38153	-1.54392
73380349	chr16:73380349:C:G	2.01643e-10	-1.63358	-1.74582
73380387	chr16:73380387:G:A	1.6699e-09	-2.4149e-10	-1.26538
73380449	chr16:73380449:T:G	7.16687e-10	-0.321233	-1.79002
73380580	chr16:73380580:G:A	6.74451e-10	-0.416609	-1.75539
73380689	chr16:73380689:T:C	2.81043e-10	-1.25766	-1.78973
73380964	chr16:73380964:A:G	1.00659e-09	-2.4149e-10	-1.77157
73381062	chr16:73381062:T:C	1.35046e-09	-2.4149e-10	-1.47769
73381796	chr16:73381796:T:C	3.45858e-10	-1.06095	-1.77892
73381810	chr16:73381810:A:T	1.97644e-10	-1.66498	-1.73444
73381869	chr16:73381869:T:C	7.54511e-10	-0.254377	-1.80545
73382162	chr16:73382162:C:T	2.27829e-08	1.34787	-1.68486e-09
73382306	chr16:73382306:C:T	3.75033e-10	-0.995118	-1.76376
73382328	chr16:73382328:T:G	1.03575e-09	-0.0348586	-1.70816
73382615	chr16:73382615:GACTACCCC:G	1.42375e-09	-2.4149e-10	-1.42484
73382946	chr16:73382946:T:C	2.86773e-10	-1.22049	-1.80671
73383461	chr16:73383461:G:A	1.13551e-09	-2.4149e-10	-1.65105
73383736	chr16:73383736:C:T	1.76215e-09	-2.4149e-10	-1.2116
73384051	chr16:73384051:T:C	1.2315e-09	-1.56991	-1.68486e-09
73384089	chr16:73384089:C:A	3.81893e-09	1.36872	-1.80689
73384401	chr16:73384401:T:G	2.30691e-10	-1.64522	-1.5996
73384531	chr16:73384531:A:G	2.82215e-10	-1.47287	-1.57036
73384553	chr16:73384553:T:A	1.4993e-09	-2.4149e-10	-1.37314
73384604	chr16:73384604:T:C	9.29403e-07	6.84809	-1.79168
73384807	chr16:73384807:A:T	4.56742e-10	-1.0456	-1.51618
73385462	chr16:73385462:T:C	1.31624e-09	-2.4149e-10	-1.50336
73385483	chr16:73385483:T:C	1.2194e-09	-2.4149e-10	-1.57978
73385559	chr16:73385559:A:G	1.18395e-09	-2.4149e-10	-1.60928
73385607	chr16:73385607:G:A	1.14248e-09	-2.4149e-10	-1.64494
73385920	chr16:73385920:C:T	2.27441e-10	-1.63243	-1.62657
73386407	chr16:73386407:G:A	2.35136e-09	-0.923146	-1.68486e-09
73386492	chr16:73386492:T:C	9.73256e-10	-2.4149e-10	-1.80525
73386531	chr16:73386531:T:C	1.96036e-10	-1.60656	-1.80104
73386682	chr16:73386682:T:C	9.7337e-10	-2.4149e-10	-1.80513
73386861	chr16:73386861:G:A	1.17718e-09	-2.4149e-10	-1.61501
73386873	chr16:73386873:A:G	9.91662e-10	-2.4149e-10	-1.78651
73387102	chr16:73387102:A:G	4.7583e-10	-0.747912	-1.77292
73387152	chr16:73387152:C:G	9.33393e-10	-0.109276	-1.73779
73387418	chr16:73387418:G:A	1.08317e-09	-2.4149e-10	-1.69825
73388501	chr16:73388501:T:C	7.05046e-10	-0.338091	-1.78954
73388526	chr16:73388526:C:T	6.39078e-10	-0.579016	-1.64685
73388548	chr16:73388548:C:G	2.06786e-10	-1.55316	-1.80105
73388611	chr16:73388611:T:C	9.78042e-10	-0.781764	-1.01858
73388712	chr16:73388712:C:G	7.54879e-10	-0.253185	-1.80615
73389323	chr16:73389323:A:G	1.02605e-09	-2.4149e-10	-1.75243
73389452	chr16:73389452:T:C	5.13997e-09	-2.4149e-10	-0.141091
73389558	chr16:73389558:C:T	1.44363e-09	0.341721	-1.7527
73389714	chr16:73389714:A:G	1.00483e-09	-0.0278047	-1.74551
73389957	chr16:73389957:G:T	1.63696e-09	0.432349	-1.71764
73390717	chr16:73390717:G:A	1.52568e-09	-1.3557	-1.68486e-09
73391164	chr16:73391164:G:A	1.12004e-09	-2.4149e-10	-1.66478
73391243	chr16:73391243:A:G	5.08276e-09	-2.4149e-10	-0.152283
73391390	chr16:73391390:T:G	9.95946e-10	-2.4149e-10	-1.7822
73391730	chr16:73391730:G:A	9.89913e-10	-2.4149e-10	-1.78828
73391873	chr16:73391873:T:C	5.69059e-10	-1.36592	-0.975992
73392008	chr16:73392008:C:T	2.44703e-10	-1.63446	-1.55139
73392196	chr16:73392196:G:C	1.21332e-09	-0.578619	-1.00616
73392200	chr16:73392200:A:T	1.64962e-09	0.503405	-1.781
73392201	chr16:73392201:C:G	1.14539e-09	-1.64239	-1.68486e-09
73392457	chr16:73392457:A:G	1.74068e-09	-2.4149e-10	-1.22386
73392562	chr16:73392562:G:A	1.00646e-09	-2.4149e-10	-1.7717
73392811	chr16:73392811:G:A	2.38085e-10	-1.63041	-1.58285
73392865	chr16:73392865:C:T	7.86843e-10	-0.247245	-1.77062
73392991	chr16:73392991:C:T	6.66634e-10	-0.936816	-1.24684
73393315	chr16:73393315:G:A	1.92516e-09	-2.4149e-10	-1.12313
73393457	chr16:73393457:C:T	3.1911e-09	1.04475	-1.66253
73393477	chr16:73393477:T:C	9.24551e-10	-0.14285	-1.71373
73393537	chr16:73393537:C:T	1.19155e-09	-0.0171715	-1.58571
73393564	chr16:73393564:C:T	2.45044e-10	-1.55749	-1.62697
73393659	chr16:73393659:A:G	1.03106e-09	-2.4149e-10	-1.74755
73393997	chr16:73393997:A:G	9.71725e-10	-2.4149e-10	-1.80682
73394104	chr16:73394104:A:C	1.58782e-08	0.0850416	0.901765
73394216	chr16:73394216:C:A	2.74978e-09	-2.4149e-10	-0.766617
73394360	chr16:73394360:G:A	5.34352e-10	-0.604673	-1.80016
73394618	chr16:73394618:T:C	3.06305e-10	-1.15834	-1.80297
73394632	chr16:73394632:A:T	2.55527e-10	-1.65083	-1.49173
73394759	chr16:73394759:T:C	1.06913e-09	-2.4149e-10	-1.7113
73395011	chr16:73395011:A:G	1.91079e-10	-1.6311	-1.80211
73395352	chr16:73395352:T:C	4.31491e-10	-0.962209	-1.65644
73395474	chr16:73395474:C:T	1.06293e-09	-2.4149e-10	-1.71711
73395477	chr16:73395477:A:C	1.14829e-09	-2.4149e-10	-1.63987
73395539	chr16:73395539:T:C	3.33056e-10	-1.60621	-1.27137
73395575	chr16:73395575:G:A	2.76203e-10	-1.30695	-1.75781
73395834	chr16:73395834:C:CTAAT	1.10895e-09	-2.4149e-10	-1.67472
73396047	chr16:73396047:T:C	4.31423e-10	-1.2697	-1.3491
73396108	chr16:73396108:A:G	1.97039e-10	-1.60218	-1.80031
73396169	chr16:73396169:G:A	5.50185e-10	-1.27492	-1.10071
73396224	chr16:73396224:G:A	1.24191e-09	-2.4149e-10	-1.56149
73396286	chr16:73396286:A:G	9.73604e-10	-2.4149e-10	-1.80489
73396451	chr16:73396451:C:T	1.00112e-09	-2.4149e-10	-1.77702
73396650	chr16:73396650:C:T	4.18185e-08	-0.266693	2.22189
73396695	chr16:73396695:A:G	5.40355e-08	-0.176767	2.38827
73396789	chr16:73396789:G:C	4.51524e-10	-1.32476	-1.24851
73396837	chr16:73396837:A:G	1.00971e-09	-2.4149e-10	-1.76847
73396926	chr16:73396926:A:G	8.73988e-09	-0.211637	0.601396
73397024	chr16:73397024:A:G	1.89443e-10	-1.63638	-1.80543
73397027	chr16:73397027:C:T	2.35876e-08	-0.228675	1.61126
73397132	chr16:73397132:T:C	9.65776e-10	-0.132056	-1.6809
73397139	chr16:73397139:C:T	1.08602e-09	-2.4149e-10	-1.69562
73397183	chr16:73397183:A:G	4.92082e-10	-0.829578	-1.65767
73397490	chr16:73397490:G:A	1.1598e-09	-2.4149e-10	-1.62989
73398362	chr16:73398362:G:C	9.74013e-10	-2.4149e-10	-1.80447
73398777	chr16:73398777:T:C	1.06791e-09	-2.4149e-10	-1.71243
73398976	chr16:73398976:T:C	4.66108e-10	-0.737696	-1.80378
73399193	chr16:73399193:G:T	2.39277e-10	-1.48719	-1.72108
73399650	chr16:73399650:G:A	5.99465e-09	-2.4149e-10	0.0127301
73399658	chr16:73399658:C:T	1.00858e-08	-2.4149e-10	0.532989
73400056	chr16:73400056:C:A	5.14383e-09	-2.4149e-10	-0.14034
73400219	chr16:73400219:T:G	3.81779e-10	-0.935292	-1.80576
73400291	chr16:73400291:T:C	2.17962e-09	-2.4149e-10	-0.998989
73400347	chr16:73400347:G:A	1.00953e-09	-2.4149e-10	-1.76865
73400391	chr16:73400391:T:C	5.64926e-09	-0.712676	0.666063
73400687	chr16:73400687:T:C	2.78714e-10	-1.63489	-1.42081
73400950	chr16:73400950:C:T	1.12598e-09	-1.65948	-1.68486e-09
73401835	chr16:73401835:G:C	9.33121e-10	-0.110229	-1.73713
73401850	chr16:73401850:C:A	9.73033e-10	-2.4149e-10	-1.80547
73402087	chr16:73402087:A:G	5.50418e-10	-0.568872	-1.80634
73402314	chr16:73402314:A:G	4.92727e-10	-0.897463	-1.58848
73402583	chr16:73402583:C:T	1.32492e-09	-2.4149e-10	-1.49678
73403220	chr16:73403220:G:A	9.75253e-10	-2.4149e-10	-1.8032
73403265	chr16:73403265:A:T	1.05881e-09	-2.4149e-10	-1.72099
73403917	chr16:73403917:C:T	2.07985e-09	-2.4149e-10	-1.04584
73404050	chr16:73404050:A:G	1.01178e-09	-2.4149e-10	-1.76643
73404134	chr16:73404134:G:A	3.09974e-09	-0.646818	-1.68486e-09
73404153	chr16:73404153:G:C	9.72407e-10	-2.4149e-10	-1.80612
73404475	chr16:73404475:A:G	1.51883e-09	-2.4149e-10	-1.3602
73404476	chr16:73404476:T:C	1.35209e-09	-0.30025	-1.17624
73404477	chr16:73404477:T:C	2.22787e-10	-1.47392	-1.80576
73404867	chr16:73404867:C:T	1.50321e-09	-2.4149e-10	-1.37054
73405456	chr16:73405456:C:T	1.94587e-09	0.497429	-1.60986
73405645	chr16:73405645:T:C	3.43757e-09	0.793206	-1.33658
73405761	chr16:73405761:C:CAT	9.79975e-10	-1.20687	-0.591498
73405798	chr16:73405798:A:C	1.01719e-09	-2.4149e-10	-1.76109
73406018	chr16:73406018:G:A	1.81468e-09	-2.4149e-10	-1.18223
73406042	chr16:73406042:G:A	9.01313e-10	-0.793444	-1.0886
73406054	chr16:73406054:T:C	5.15985e-09	1.13392	-1.27115
73406530	chr16:73406530:G:A	6.63947e-10	-0.812154	-1.37554
73406550	chr16:73406550:A:G	6.26716e-10	-0.731556	-1.51384
73406872	chr16:73406872:T:C	1.01645e-09	-0.724602	-1.03722
73406873	chr16:73406873:G:A	1.96203e-09	-2.4149e-10	-1.10416
73406978	chr16:73406978:A:G	3.957e-09	0.812665	-1.21532
73407025	chr16:73407025:A:C	5.08729e-09	-2.4149e-10	-0.151393
73407342	chr16:73407342:T:C	1.02496e-09	-2.4149e-10	-1.75348
73407689	chr16:73407689:T:C	1.44275e-09	-2.4149e-10	-1.41159
73407896	chr16:73407896:G:A	9.78888e-10	-2.4149e-10	-1.79948
73408085	chr16:73408085:T:C	2.63919e-09	-2.4149e-10	-0.807664
73408396	chr16:73408396:A:G	2.35721e-09	0.709042	-1.6297
73408581	chr16:73408581:A:G	8.80963e-10	-0.117023	-1.78786
73408687	chr16:73408687:G:A	1.18542e-09	0.0291429	-1.63718
73409279	chr16:73409279:T:C	1.9926e-10	-1.66762	-1.72366
73409323	chr16:73409323:A:C	8.1126e-10	-0.180348	-1.80696
73409455	chr16:73409455:A:G	1.12755e-09	-1.65809	-1.68486e-09
73409918	chr16:73409918:G:C	1.23058e-08	0.731935	-1.68486e-09
73410353	chr16:73410353:T:G	9.73153e-10	-2.4149e-10	-1.80535
73410484	chr16:73410484:G:A	1.18973e-09	0.144055	-1.74847
73410670	chr16:73410670:GGACCA:G	6.29086e-10	-0.580051	-1.66157
73411128	chr16:73411128:C:T	2.63781e-09	-0.808188	-1.68486e-09
73411136	chr16:73411136:C:T	2.38405e-10	-1.42534	-1.78659
73411207	chr16:73411207:A:T	2.18947e-10	-1.52951	-1.76756
73411210	chr16:73411210:T:G	1.04473e-09	-2.4149e-10	-1.73438
73411351	chr16:73411351:T:C	1.94179e-10	-1.63152	-1.78559
73411420	chr16:73411420:C:A	1.24769e-09	0.10404	-1.66088
73411431	chr16:73411431:C:T	1.36511e-09	-1.4669	-1.68486e-09
73411799	chr16:73411799:C:T	1.02033e-09	-2.4149e-10	-1.75801
73411975	chr16:73411975:G:A	1.453e-09	-2.4149e-10	-1.40451
73412162	chr16:73412162:C:CA	1.06525e-09	-2.4149e-10	-1.71493
73412228	chr16:73412228:G:A	1.26217e-09	0.211158	-1.75646
73412455	chr16:73412455:C:G	1.29533e-09	-2.4149e-10	-1.51937
73412618	chr16:73412618:G:C	1.6455e-09	-2.4149e-10	-1.28009
73412630	chr16:73412630:C:T	1.01434e-09	-2.4149e-10	-1.7639
73412722	chr16:73412722:T:C	1.25604e-09	-0.426431	-1.12374
73412745	chr16:73412745:G:A	5.53356e-09	1.4071	-1.47441
73413020	chr16:73413020:A:T	9.56606e-10	-0.0807264	-1.74178
73413035	chr16:73413035:G:A	1.57455e-09	-2.4149e-10	-1.32417
73413551	chr16:73413551:T:G	9.77935e-10	-2.4149e-10	-1.80045
73413800	chr16:73413800:T:C	1.98517e-10	-1.5918	-1.80322
73413987	chr16:73413987:A:G	2.6925e-10	-1.47003	-1.62022
73414009	chr16:73414009:A:T	6.83923e-10	-0.407613	-1.75043
73414078	chr16:73414078:C:A	6.512e-10	-0.477922	-1.72915
73414242	chr16:73414242:A:T	1.38526e-09	-2.4149e-10	-1.45225
73414316	chr16:73414316:C:T	1.09603e-09	-0.0837462	-1.6027
73414491	chr16:73414491:A:C	1.19374e-09	-2.4149e-10	-1.60105
73414699	chr16:73414699:A:G	1.03222e-09	-2.4149e-10	-1.74642
73414732	chr16:73414732:T:G	2.92464e-10	-1.3496	-1.65796
73414878	chr16:73414878:A:G	1.03386e-09	-2.4149e-10	-1.74484
73414923	chr16:73414923:A:G	1.03933e-09	-2.4149e-10	-1.73956
73415147	chr16:73415147:T:C	1.01698e-09	-2.4149e-10	-1.7613
73415678	chr16:73415678:CCT:C	9.52074e-09	-2.4149e-10	0.475335
73415907	chr16:73415907:G:A	8.45952e-10	-0.139649	-1.80578
73416036	chr16:73416036:C:T	1.04695e-09	-2.4149e-10	-1.73225
73416147	chr16:73416147:G:A	7.46639e-10	-0.272962	-1.79735
73416169	chr16:73416169:AG:A	1.92338e-09	-2.4149e-10	-1.12405
73416457	chr16:73416457:T:C	1.20385e-09	-1.59262	-1.68486e-09
73416648	chr16:73416648:T:C	1.15958e-09	-2.4149e-10	-1.63008
73416777	chr16:73416777:A:G	1.87417e-08	2.27591	-1.1233
73416803	chr16:73416803:G:A	2.16973e-08	2.45028	-1.15123
73416811	chr16:73416811:C:T	8.41219e-10	-0.198181	-1.75286
73417202	chr16:73417202:A:T	1.96653e-09	-1.10187	-1.68486e-09
73417240	chr16:73417240:C:A	4.91861e-10	-0.956148	-1.53155
73417282	chr16:73417282:T:C	4.16887e-10	-0.853248	-1.79983
73417617	chr16:73417617:T:C	1.68321e-09	-2.4149e-10	-1.25744
73417788	chr16:73417788:C:T	1.13137e-09	-2.4149e-10	-1.65471
73417846	chr16:73417846:G:A	9.89919e-10	-2.4149e-10	-1.78827
73417921	chr16:73417921:G:A	1.09967e-09	-2.4149e-10	-1.68313
73418022	chr16:73418022:A:G	1.09147e-09	-0.664735	-1.02588
73418314	chr16:73418314:G:T	2.94861e-09	-2.4149e-10	-0.696805
73418315	chr16:73418315:A:T	9.71578e-10	-2.4149e-10	-1.80697
73418348	chr16:73418348:C:CAG	5.27676e-08	3.84737	-1.65961
73418940	chr16:73418940:C:T	4.12192e-10	-0.860921	-1.80348
73419029	chr16:73419029:A:T	2.38035e-08	3.17741	-1.78572
73419124	chr16:73419124:C:T	9.92588e-10	-2.4149e-10	-1.78558
73419785	chr16:73419785:G:A	3.06619e-10	-1.51763	-1.44266
73419932	chr16:73419932:G:T	1.83066e-08	2.93323	-1.80411
73420014	chr16:73420014:C:A	9.71578e-10	-2.4149e-10	-1.80697
73420101	chr16:73420101:T:C	9.71612e-10	-2.4149e-10	-1.80694
73420460	chr16:73420460:C:T	9.71579e-10	-2.4149e-10	-1.80697
73420620	chr16:73420620:C:CA	9.81884e-10	-2.4149e-10	-1.79642
73420692	chr16:73420692:G:C	1.02908e-09	-2.4149e-10	-1.74948
73420793	chr16:73420793:C:T	9.71588e-10	-2.4149e-10	-1.80696
73421008	chr16:73421008:A:G	1.20217e-09	-2.4149e-10	-1.59401
73421072	chr16:73421072:T:G	3.22654e-09	-0.754967	0.148238
73421095	chr16:73421095:C:T	2.83972e-10	-1.30517	-1.73185
73421932	chr16:73421932:T:G	9.81977e-09	2.31323	-1.80697
73422048	chr16:73422048:C:T	9.71676e-10	-2.4149e-10	-1.80687
73422350	chr16:73422350:T:C	1.1131e-09	-2.4149e-10	-1.67099
73422410	chr16:73422410:C:A	1.00472e-09	-2.4149e-10	-1.77343
73423172	chr16:73423172:G:T	9.7417e-10	-2.4149e-10	-1.80431
73423282	chr16:73423282:A:C	9.74334e-10	-2.4149e-10	-1.80414
73423487	chr16:73423487:G:C	3.95119e-10	-1.4283	-1.27841
73423650	chr16:73423650:T:C	1.00601e-09	-2.4149e-10	-1.77215
73423689	chr16:73423689:C:T	9.96174e-10	-2.4149e-10	-1.78197
73423970	chr16:73423970:T:C	1.06063e-08	2.38737	-1.80406
73424007	chr16:73424007:A:G	1.80646e-08	2.8538	-1.73798
73424023	chr16:73424023:G:A	3.46434e-10	-1.6383	-1.1999
73424057	chr16:73424057:G:A	1.05843e-09	-2.4149e-10	-1.72135
73424400	chr16:73424400:T:G	6.36973e-10	-1.66097	-0.568197
73424476	chr16:73424476:T:C	6.34151e-09	-2.4149e-10	0.0689789
73424602	chr16:73424602:G:C	6.37763e-09	-2.4149e-10	0.074658
73424935	chr16:73424935:T:C	2.77812e-10	-1.55759	-1.50135
73424938	chr16:73424938:C:A	9.7741e-10	-2.4149e-10	-1.80099
73425121	chr16:73425121:G:A	2.1112e-09	-2.4149e-10	-1.03088
73425172	chr16:73425172:A:G	9.72394e-10	-2.4149e-10	-1.80613
73425213	chr16:73425213:C:G	9.7657e-10	-2.4149e-10	-1.80185
73425369	chr16:73425369:G:A	1.27483e-09	-2.4149e-10	-1.53533
73425492	chr16:73425492:G:A	1.27483e-09	-2.4149e-10	-1.53533
73425570	chr16:73425570:G:T	2.08814e-10	-1.60196	-1.74249
73425671	chr16:73425671:T:C	5.63396e-09	-2.4149e-10	-0.0493248
73425730	chr16:73425730:T:C	8.88191e-09	2.08088	-1.675
73426173	chr16:73426173:T:C	2.10302e-09	-1.17967	0.144905
73426185	chr16:73426185:G:C	1.27483e-09	-2.4149e-10	-1.53533
73426295	chr16:73426295:T:C	9.75247e-10	-2.4149e-10	-1.8032
73426380	chr16:73426380:T:A	1.07995e-09	-2.4149e-10	-1.70122
73426509	chr16:73426509:CAG:C	9.63115e-10	-1.00374	-0.811982
73426596	chr16:73426596:G:A	6.30738e-10	-1.16466	-1.07434
73426656	chr16:73426656:T:C	2.98603e-08	3.15226	-1.53387
73426730	chr16:73426730:T:C	9.7191e-10	-2.4149e-10	-1.80663
73426958	chr16:73426958:C:T	4.59282e-09	-0.253643	-1.68486e-09
73426962	chr16:73426962:T:C	1.13218e-09	-1.654	-1.68486e-09
73427258	chr16:73427258:A:G	4.73533e-09	1.1585	-1.38159
73427405	chr16:73427405:T:G	9.72223e-10	-2.4149e-10	-1.80631
73427485	chr16:73427485:A:G	1.00844e-09	-2.4149e-10	-1.76973
73427585	chr16:73427585:C:T	2.07456e-10	-1.63961	-1.71136
73427591	chr16:73427591:T:C	2.01848e-10	-1.63012	-1.74826
73427701	chr16:73427701:C:T	1.36892e-09	-2.4149e-10	-1.46411
73427765	chr16:73427765:C:T	9.73792e-10	-2.4149e-10	-1.8047
73427804	chr16:73427804:G:A	2.69522e-10	-1.28787	-1.80138
73427896	chr16:73427896:T:C	1.07785e-09	-2.4149e-10	-1.70317
73428219	chr16:73428219:C:T	9.75502e-10	-2.4149e-10	-1.80294
73428260	chr16:73428260:C:T	9.41089e-10	-1.53388	-0.304975
73428430	chr16:73428430:A:G	1.2324e-09	-0.324191	-1.24498
73428556	chr16:73428556:G:A	4.13857e-09	-2.4149e-10	-0.357787
73428559	chr16:73428559:T:C	2.13369e-07	-0.438755	4.02364
73428587	chr16:73428587:G:A	1.75842e-08	-0.73937	1.82823
73428677	chr16:73428677:TAGAC:T	1.30188e-09	0.0627712	-1.5771
73428985	chr16:73428985:T:G	1.17549e-09	-2.4149e-10	-1.61645
73429259	chr16:73429259:C:A	1.1946e-09	-2.4149e-10	-1.60032
73429281	chr16:73429281:C:T	9.97744e-10	-2.4149e-10	-1.7804
73429336	chr16:73429336:A:G	1.74082e-09	-2.4149e-10	-1.22378
73429606	chr16:73429606:C:T	1.51118e-09	-0.125837	-1.23941
73429886	chr16:73429886:C:T	3.7961e-09	-2.4149e-10	-0.444165
73429926	chr16:73429926:C:T	3.44927e-10	-1.0915	-1.75106
73430530	chr16:73430530:C:T	1.0351e-09	-2.4149e-10	-1.74364
73430610	chr16:73430610:T:C	1.36282e-09	-2.4149e-10	-1.46858
73430843	chr16:73430843:C:T	1.0574e-09	-0.886729	-0.835596
73430982	chr16:73430982:T:C	1.8036e-08	-2.4149e-10	1.11423
73431124	chr16:73431124:A:G	9.83724e-10	-2.4149e-10	-1.79455
73431215	chr16:73431215:T:G	2.35484e-09	-0.921665	-1.68486e-09
73431419	chr16:73431419:T:C	1.24874e-09	-2.4149e-10	-1.556
73431532	chr16:73431532:C:T	2.16334e-09	-2.4149e-10	-1.00648
73431664	chr16:73431664:G:A	1.83719e-10	-1.6656	-1.80689
73431865	chr16:73431865:T:C	9.9633e-10	-2.4149e-10	-1.78181
73432034	chr16:73432034:C:T	1.79727e-09	-2.4149e-10	-1.19187
73432055	chr16:73432055:G:T	5.033e-10	-1.34918	-1.11553
73432095	chr16:73432095:G:A	1.03579e-09	-2.4149e-10	-1.74297
73432275	chr16:73432275:A:G	1.57363e-09	-2.4149e-10	-1.32475
73432379	chr16:73432379:A:G	2.33156e-09	-2.4149e-10	-0.931599
73432523	chr16:73432523:C:T	1.14632e-09	-2.4149e-10	-1.64158
73432598	chr16:73432598:G:A	1.87279e-10	-1.66024	-1.79305
73432639	chr16:73432639:T:G	6.63158e-09	-0.359111	0.472816
73432759	chr16:73432759:T:C	2.22927e-08	-2.4149e-10	1.32612
73432778	chr16:73432778:TTTC:T	9.81677e-10	-0.932837	-0.863794
73432846	chr16:73432846:T:C	7.344e-10	-0.70718	-1.37966
73432863	chr16:73432863:T:G	1.18585e-09	-2.4149e-10	-1.60768
73432924	chr16:73432924:T:C	1.93682e-09	-2.4149e-10	-1.11709
73432980	chr16:73432980:C:T	1.23501e-09	-0.726111	-0.840947
73433714	chr16:73433714:C:T	2.29114e-09	-2.4149e-10	-0.94909
73433798	chr16:73433798:G:A	9.72803e-10	-2.4149e-10	-1.80571
73433834	chr16:73433834:C:T	1.99556e-10	-1.66019	-1.72961
73434000	chr16:73434000:C:T	1.90891e-09	-1.13161	-1.68486e-09
73434017	chr16:73434017:C:T	2.98256e-10	-1.64744	-1.3405
73434276	chr16:73434276:C:T	1.98309e-10	-1.65889	-1.73718
73434558	chr16:73434558:C:T	9.71594e-10	-2.4149e-10	-1.80695
73434924	chr16:73434924:G:C	5.00172e-09	-2.4149e-10	-0.168356
73435159	chr16:73435159:C:T	1.92161e-10	-1.63937	-1.78819
73435354	chr16:73435354:G:A	1.88396e-09	-1.14476	-1.68486e-09
73435393	chr16:73435393:A:G	4.88821e-09	-2.4149e-10	-0.191312
73435577	chr16:73435577:A:C	4.38882e-10	-1.51843	-1.08323
73435587	chr16:73435587:C:T	8.89124e-10	-1.61009	-0.28557
73435746	chr16:73435746:A:G	1.02561e-09	-1.63884	-0.114008
73435771	chr16:73435771:G:A	7.33024e-09	0.213871	-1.68486e-09
73436457	chr16:73436457:T:C	1.34522e-09	-2.4149e-10	-1.48158
73436712	chr16:73436712:G:A	2.04825e-10	-1.6152	-1.74854
73436902	chr16:73436902:TC:T	1.76793e-09	-2.4149e-10	-1.20833
73437049	chr16:73437049:C:T	1.37707e-09	-2.4149e-10	-1.45818
73437791	chr16:73437791:C:A	1.34747e-09	-2.4149e-10	-1.47991
73438337	chr16:73438337:G:A	2.34643e-09	-2.4149e-10	-0.925244
73438895	chr16:73438895:G:A	4.6456e-10	-0.743791	-1.80101
73439087	chr16:73439087:A:T	2.80572e-09	-2.4149e-10	-0.746479
73439227	chr16:73439227:T:G	1.31199e-09	-2.4149e-10	-1.50659
73439676	chr16:73439676:C:A	2.56007e-09	-2.4149e-10	-0.838103
73439804	chr16:73439804:A:G	4.79792e-09	-2.4149e-10	-0.209956
73440915	chr16:73440915:T:C	3.44202e-10	-1.66213	-1.18253
73440971	chr16:73440971:A:G	1.32255e-09	-2.4149e-10	-1.49858
73441457	chr16:73441457:C:T	1.11877e-09	-1.6659	-1.68486e-09
73441593	chr16:73441593:A:T	1.02307e-09	-1.15063	-0.604707
73441816	chr16:73441816:A:G	1.19581e-09	-0.566015	-1.0333
73441925	chr16:73441925:A:T	1.26177e-09	-0.528085	-1.01754
73442171	chr16:73442171:C:T	1.31537e-09	-1.50402	-1.68486e-09
73442329	chr16:73442329:T:C	1.02038e-09	-2.4149e-10	-1.75796
73442813	chr16:73442813:G:A	1.3737e-09	-2.4149e-10	-1.46063
73443001	chr16:73443001:A:G	1.50815e-09	-1.36725	-1.68486e-09
73443226	chr16:73443226:A:G	7.42638e-10	-0.273352	-1.80233
73443741	chr16:73443741:G:C	1.31785e-09	-2.4149e-10	-1.50214
73443843	chr16:73443843:C:T	1.12725e-09	-2.4149e-10	-1.65836
73444289	chr16:73444289:T:C	1.3368e-09	-2.4149e-10	-1.48786
73444310	chr16:73444310:A:G	1.38657e-09	-2.4149e-10	-1.4513
73444777	chr16:73444777:T:C	1.12607e-09	-1.65941	-1.68486e-09
73445012	chr16:73445012:A:G	7.79064e-09	-2.4149e-10	0.274785
73445070	chr16:73445070:G:A	2.16695e-09	-2.4149e-10	-1.00482
73445137	chr16:73445137:A:T	2.50672e-09	-2.4149e-10	-0.859164
73445195	chr16:73445195:T:C	5.22963e-09	-2.4149e-10	-0.123797
73445203	chr16:73445203:T:C	1.48443e-08	-2.4149e-10	0.919475
73445228	chr16:73445228:GTGTA:G	2.54031e-10	-1.34152	-1.80692
73445319	chr16:73445319:T:C	4.87917e-10	-1.64563	-0.850113
73445378	chr16:73445378:G:T	2.95715e-09	-2.4149e-10	-0.693911
73445565	chr16:73445565:C:T	2.3819e-09	-2.4149e-10	-0.910241
73445628	chr16:73445628:A:G	9.84038e-10	-2.4149e-10	-1.79423
73445662	chr16:73445662:C:T	2.55494e-10	-1.47038	-1.67232
73446584	chr16:73446584:T:C	5.06158e-10	-1.53517	-0.923869
73446766	chr16:73446766:C:G	4.7799e-10	-0.790705	-1.7256
73446912	chr16:73446912:G:A	1.32602e-09	-2.4149e-10	-1.49595
73447138	chr16:73447138:G:A	1.137e-09	-2.4149e-10	-1.64975
73447207	chr16:73447207:C:T	1.86015e-10	-1.66234	-1.79773
73447313	chr16:73447313:C:A	1.15278e-09	-1.63596	-1.68486e-09
73447775	chr16:73447775:C:T	1.46708e-09	-2.4149e-10	-1.39487
73447833	chr16:73447833:T:C	1.13073e-09	-2.4149e-10	-1.65528
73448370	chr16:73448370:C:A	1.14138e-09	-2.4149e-10	-1.6459
73448410	chr16:73448410:C:T	1.19628e-08	-2.4149e-10	0.703662
73448691	chr16:73448691:T:A	2.0859e-09	-2.4149e-10	-1.04294
73449007	chr16:73449007:A:C	4.11147e-10	-1.6528	-1.01414
73449053	chr16:73449053:T:C	3.26145e-10	-1.38067	-1.51788
73449161	chr16:73449161:G:T	9.91175e-10	-2.4149e-10	-1.787
73449209	chr16:73449209:C:T	9.75475e-10	-2.4149e-10	-1.80297
73449247	chr16:73449247:G:C	9.71892e-10	-2.4149e-10	-1.80665
73449326	chr16:73449326:G:A	9.73542e-10	-2.4149e-10	-1.80495
73449833	chr16:73449833:C:T	1.10376e-09	-2.4149e-10	-1.67941
73449840	chr16:73449840:T:C	3.78237e-10	-1.30329	-1.44708
73449998	chr16:73449998:C:T	4.40579e-10	-1.66762	-0.930188
73450004	chr16:73450004:T:C	4.21537e-09	-2.4149e-10	-0.3394
73450088	chr16:73450088:A:G	1.23939e-09	-1.56352	-1.68486e-09
73450187	chr16:73450187:C:T	1.78122e-09	-0.322411	-0.878429
73450437	chr16:73450437:C:T	1.12948e-09	-2.4149e-10	-1.65638
73450567	chr16:73450567:G:C	9.79361e-10	-2.4149e-10	-1.79899
73450801	chr16:73450801:T:C	4.31608e-10	-1.65463	-0.963749
73450815	chr16:73450815:G:T	2.1292e-10	-1.64095	-1.68403
73450893	chr16:73450893:T:A	1.38802e-09	-2.4149e-10	-1.45026
73451054	chr16:73451054:GC:G	1.64737e-09	-2.4149e-10	-1.27896
73451206	chr16:73451206:C:T	4.99004e-10	-0.759729	-1.71355
73451605	chr16:73451605:G:A	3.05706e-09	-2.4149e-10	-0.660684
73451731	chr16:73451731:G:T	2.63998e-10	-1.66319	-1.44676
73452194	chr16:73452194:G:A	6.86752e-09	0.148665	-1.68486e-09
73452325	chr16:73452325:G:T	3.48532e-10	-1.64097	-1.1912
73452565	chr16:73452565:G:C	4.7376e-10	-0.752014	-1.77318
73452617	chr16:73452617:A:T	1.47157e-09	-2.4149e-10	-1.39181
73452774	chr16:73452774:T:G	9.80118e-10	-2.4149e-10	-1.79822
73452862	chr16:73452862:G:A	9.90669e-09	0.515072	-1.68486e-09
73453194	chr16:73453194:G:A	1.8457e-09	-0.111494	-1.05379
73453219	chr16:73453219:G:A	5.30644e-10	-0.618378	-1.79342
73453495	chr16:73453495:A:G	8.15294e-10	-0.600984	-1.38136
73454251	chr16:73454251:T:C	3.8651e-09	-2.4149e-10	-0.426149
73454887	chr16:73454887:T:C	2.61154e-09	-2.4149e-10	-0.818198
73455134	chr16:73455134:C:A	4.34808e-10	-0.966284	-1.6447
73455545	chr16:73455545:T:A	2.25932e-10	-1.57485	-1.69081
73455908	chr16:73455908:G:A	9.71914e-10	-2.4149e-10	-1.80663
73455946	chr16:73455946:AT:A	1.54941e-09	-2.4149e-10	-1.34026
73455983	chr16:73455983:G:A	9.82062e-10	-2.4149e-10	-1.79624
73456154	chr16:73456154:C:G	1.13121e-09	-1.65485	-1.68486e-09
73456197	chr16:73456197:T:C	1.27781e-09	-2.4149e-10	-1.53299
73456224	chr16:73456224:G:A	9.82072e-10	-2.4149e-10	-1.79623
73456542	chr16:73456542:A:T	2.5823e-09	-0.748915	-0.0805407
73456554	chr16:73456554:T:C	4.6108e-10	-1.53401	-1.01832
73457059	chr16:73457059:C:T	1.99404e-09	-2.4149e-10	-1.08797
73457317	chr16:73457317:T:C	1.53172e-09	-1.35174	-1.68486e-09
73457670	chr16:73457670:A:T	3.94772e-10	-0.952995	-1.75459
73457849	chr16:73457849:A:G	5.09329e-10	-1.54816	-0.904644
73458461	chr16:73458461:C:T	1.67425e-09	-2.4149e-10	-1.26277
73458665	chr16:73458665:G:A	1.31818e-09	-0.553639	-0.94825
73459225	chr16:73459225:C:T	1.79075e-09	-2.4149e-10	-1.1955
73459832	chr16:73459832:GCT:G	9.82924e-10	-2.4149e-10	-1.79536
73459921	chr16:73459921:A:T	2.58801e-09	-2.4149e-10	-0.827249
73460443	chr16:73460443:T:G	9.55961e-10	-0.391907	-1.43127
73460505	chr16:73460505:T:C	8.09694e-10	-0.5373	-1.45194
73460906	chr16:73460906:A:T	9.85708e-10	-2.4149e-10	-1.79253
73460956	chr16:73460956:C:A	2.37208e-10	-1.51738	-1.69958
73461096	chr16:73461096:A:G	1.8496e-07	-2.4149e-10	3.442
73461172	chr16:73461172:C:T	1.73479e-09	-2.4149e-10	-1.22725
73461470	chr16:73461470:G:C	4.02895e-10	-1.12595	-1.56127
73461620	chr16:73461620:A:T	1.86338e-09	-2.4149e-10	-1.15575
73461762	chr16:73461762:T:C	3.63369e-10	-1.41216	-1.37831
73462042	chr16:73462042:T:C	9.89485e-10	-2.4149e-10	-1.78871
73462371	chr16:73462371:C:G	3.23728e-09	-0.14701	-0.456395
73462522	chr16:73462522:A:T	2.89315e-10	-1.31346	-1.70492
73462967	chr16:73462967:A:C	1.86829e-09	-2.4149e-10	-1.15311
73462973	chr16:73462973:G:A	1.51191e-09	-2.4149e-10	-1.36476
73463118	chr16:73463118:C:G	1.01956e-09	-2.4149e-10	-1.75876
73463505	chr16:73463505:T:C	3.53013e-10	-1.53305	-1.28634
73463643	chr16:73463643:C:T	5.21121e-10	-1.38984	-1.04007
73463664	chr16:73463664:A:G	1.79594e-09	0.0640648	-1.25667
73463983	chr16:73463983:G:A	9.90926e-10	-2.4149e-10	-1.78725
73464129	chr16:73464129:G:A	1.79074e-09	-2.4149e-10	-1.19551
73465030	chr16:73465030:C:T	1.10285e-09	-0.514863	-1.16538
73465044	chr16:73465044:G:A	1.70499e-09	-2.4149e-10	-1.24458
73465095	chr16:73465095:A:G	4.46133e-10	-0.789341	-1.79593
73465118	chr16:73465118:G:A	1.62649e-09	-1.29171	-1.68486e-09
73465166	chr16:73465166:G:A	1.13779e-09	-2.4149e-10	-1.64905
73465215	chr16:73465215:C:A	1.29581e-09	-2.4149e-10	-1.519
73465288	chr16:73465288:T:C	9.73463e-10	-2.4149e-10	-1.80503
73465457	chr16:73465457:C:T	1.5765e-09	-2.4149e-10	-1.32293
73465474	chr16:73465474:T:C	3.95521e-10	-1.51	-1.19569
73465749	chr16:73465749:T:C	1.02085e-09	-2.4149e-10	-1.7575
73465770	chr16:73465770:C:T	1.03011e-09	-2.4149e-10	-1.74847
73465969	chr16:73465969:C:T	1.15941e-08	0.672358	-1.68486e-09
73466029	chr16:73466029:G:A	2.87826e-10	-1.21689	-1.80664
73466498	chr16:73466498:T:C	5.5266e-10	-0.851877	-1.51927
73466539	chr16:73466539:G:A	1.66148e-09	-1.27043	-1.68486e-09
73466732	chr16:73466732:G:A	1.4777e-09	-2.4149e-10	-1.38765
73466901	chr16:73466901:A:G	3.23374e-10	-1.31973	-1.58735
73467136	chr16:73467136:C:T	1.62506e-09	-2.4149e-10	-1.2926
73467281	chr16:73467281:T:TCTGTCTTA	3.07919e-09	-2.4149e-10	-0.65347
73467340	chr16:73467340:G:A	2.1896e-10	-1.55365	-1.74335
73467637	chr16:73467637:T:C	2.03198e-10	-1.56487	-1.80684
73468031	chr16:73468031:A:C	9.95091e-10	-2.4149e-10	-1.78306
73468245	chr16:73468245:C:A	1.71094e-09	-2.4149e-10	-1.2411
73468673	chr16:73468673:A:G	4.68793e-10	-1.45734	-1.07839
73468704	chr16:73468704:A:G	9.0725e-08	-2.4149e-10	2.72969
73468946	chr16:73468946:G:T	9.71636e-10	-2.4149e-10	-1.80691
73469114	chr16:73469114:G:C	1.26627e-09	-2.4149e-10	-1.54206
73469487	chr16:73469487:G:T	2.6109e-09	-2.4149e-10	-0.818444
73469995	chr16:73469995:C:T	2.9751e-10	-1.66177	-1.32867
73470311	chr16:73470311:C:T	8.70637e-10	-1.49103	-0.425636
73470325	chr16:73470325:T:C	2.4178e-09	-2.4149e-10	-0.89528
73470392	chr16:73470392:G:C	1.89673e-09	-2.4149e-10	-1.13801
73470449	chr16:73470449:C:A	2.44827e-09	-2.4149e-10	-0.882755
73470585	chr16:73470585:C:T	1.26639e-09	-2.4149e-10	-1.54197
73470929	chr16:73470929:A:G	5.59274e-10	-0.692528	-1.66673
73470981	chr16:73470981:G:C	1.9844e-09	-1.09282	-1.68486e-09
73471272	chr16:73471272:C:T	1.13877e-09	-1.64819	-1.68486e-09
73471300	chr16:73471300:T:C	3.85534e-10	-1.51826	-1.21301
73471490	chr16:73471490:C:T	4.39872e-10	-1.01485	-1.58455
73471498	chr16:73471498:T:C	6.33777e-10	-0.464461	-1.76974
73471714	chr16:73471714:G:A	1.13523e-09	-1.65131	-1.68486e-09
73471788	chr16:73471788:T:C	9.71659e-10	-2.4149e-10	-1.80689
73471946	chr16:73471946:T:C	9.71653e-10	-2.4149e-10	-1.80689
73472125	chr16:73472125:G:C	2.05312e-09	-2.4149e-10	-1.05878
73472364	chr16:73472364:C:T	3.94755e-09	-0.0482987	-0.356745
73473098	chr16:73473098:T:A	9.76916e-10	-2.4149e-10	-1.80149
73473437	chr16:73473437:C:T	9.80561e-10	-2.4149e-10	-1.79777
73473739	chr16:73473739:A:G	1.95357e-10	-1.63276	-1.7783
73473787	chr16:73473787:G:A	1.1282e-09	-1.65751	-1.68486e-09
73473868	chr16:73473868:A:T	2.60627e-10	-1.66411	-1.45869
73474286	chr16:73474286:C:T	7.31624e-10	-1.66755	-0.423076
73474414	chr16:73474414:G:T	4.00997e-10	-1.47478	-1.21716
73474430	chr16:73474430:T:C	6.03929e-10	-1.65881	-0.623627
73474811	chr16:73474811:G:A	1.29248e-09	-2.4149e-10	-1.52157
73474826	chr16:73474826:G:T	4.14502e-10	-1.42721	-1.2316
73474852	chr16:73474852:C:T	1.65089e-09	-1.64213	0.36531
73474932	chr16:73474932:A:C	1.40109e-09	-1.66603	0.225144
73475202	chr16:73475202:T:G	9.64688e-09	-2.4149e-10	0.488497
73475221	chr16:73475221:G:A	1.95528e-10	-1.65996	-1.75023
73475223	chr16:73475223:G:A	1.22204e-09	-1.57762	-1.68486e-09
73476102	chr16:73476102:C:T	3.06455e-10	-1.25414	-1.70668
73476465	chr16:73476465:C:T	3.17144e-10	-1.55229	-1.37425
73476628	chr16:73476628:T:C	2.10086e-10	-1.65406	-1.68432
73477072	chr16:73477072:A:T	4.77988e-09	-2.4149e-10	-0.213722
73477167	chr16:73477167:G:C	9.83897e-10	-2.4149e-10	-1.79437
73477201	chr16:73477201:A:C	2.99179e-09	-2.4149e-10	-0.682264
73477440	chr16:73477440:A:G	3.85474e-10	-1.59807	-1.13335
73477624	chr16:73477624:G:T	1.13604e-09	-1.65059	-1.68486e-09
73477966	chr16:73477966:C:T	1.98683e-10	-1.6556	-1.73858
73478029	chr16:73478029:T:C	1.28006e-09	-2.4149e-10	-1.53123
73478132	chr16:73478132:G:A	1.11897e-09	-2.4149e-10	-1.66573
73478628	chr16:73478628:C:T	1.25604e-09	-2.4149e-10	-1.55017
73479214	chr16:73479214:T:A	1.49163e-09	-1.59507	0.216803
73479663	chr16:73479663:T:C	1.89093e-10	-1.66331	-1.78034
73479836	chr16:73479836:G:A	2.05332e-10	-1.66762	-1.69364
73480193	chr16:73480193:T:C	1.78243e-08	-2.4149e-10	1.10243
73480823	chr16:73480823:G:A	1.0391e-09	-2.4149e-10	-1.73978
73481033	chr16:73481033:A:G	1.00602e-09	-2.4149e-10	-1.77213
73481317	chr16:73481317:A:G	2.28142e-09	-1.66582	0.712479
73484740	chr16:73484740:G:A	2.31302e-09	-2.4149e-10	-0.939584
73484858	chr16:73484858:T:A	2.75093e-10	-1.31915	-1.74964
73485152	chr16:73485152:T:C	1.35852e-09	-1.57303	0.101287
73485189	chr16:73485189:T:C	3.2966e-10	-1.63027	-1.25756
73485562	chr16:73485562:G:C	1.29417e-09	-1.52027	-1.68486e-09
73485645	chr16:73485645:T:A	4.68373e-09	-2.4149e-10	-0.234043
73485709	chr16:73485709:G:A	5.71799e-10	-1.58407	-0.753039
73485960	chr16:73485960:G:A	9.80736e-10	-2.4149e-10	-1.79759
73486035	chr16:73486035:T:C	2.21844e-09	-2.4149e-10	-0.981332
73486071	chr16:73486071:G:A	1.00413e-09	-2.4149e-10	-1.77401
73486231	chr16:73486231:A:G	1.11896e-08	-1.65361	2.29046
73486434	chr16:73486434:C:T	1.32793e-09	-1.49452	-1.68486e-09
73486663	chr16:73486663:G:C	2.61902e-10	-1.37294	-1.74498
73486973	chr16:73486973:A:G	1.06217e-09	-2.4149e-10	-1.71783
73487074	chr16:73487074:G:A	4.86e-09	-0.1971	-1.68486e-09
73487201	chr16:73487201:G:A	9.82437e-10	-2.4149e-10	-1.79586
73487789	chr16:73487789:A:G	9.86649e-10	-2.4149e-10	-1.79158
73488009	chr16:73488009:C:T	2.04123e-10	-1.56291	-1.80426
73488111	chr16:73488111:A:G	1.04745e-09	-1.66248	-0.0692989
73488501	chr16:73488501:G:T	6.90494e-10	-1.64223	-0.506253
73489411	chr16:73489411:C:G	2.0749e-10	-1.65389	-1.69692
73489564	chr16:73489564:C:T	1.16553e-09	-1.62496	-1.68486e-09
73490273	chr16:73490273:T:G	1.89574e-10	-1.66663	-1.77448
73490362	chr16:73490362:G:T	1.57441e-09	-2.4149e-10	-1.32426
73490397	chr16:73490397:T:C	1.01299e-09	-1.62674	-0.13849
73490442	chr16:73490442:T:G	9.84641e-10	-2.4149e-10	-1.79362
73490664	chr16:73490664:T:C	2.34857e-10	-1.65194	-1.57498
73490781	chr16:73490781:G:A	9.76817e-10	-2.4149e-10	-1.80159
73491471	chr16:73491471:C:T	1.64349e-09	-1.63158	0.350269
73491504	chr16:73491504:C:G	1.00949e-09	-2.4149e-10	-1.76869
73492047	chr16:73492047:C:A	7.69795e-09	0.262817	-1.68486e-09
73492077	chr16:73492077:T:C	2.60075e-10	-1.66735	-1.45757
73492568	chr16:73492568:C:T	9.8035e-10	-2.4149e-10	-1.79798
73493462	chr16:73493462:A:G	2.4154e-09	-2.4149e-10	-0.896272
73493586	chr16:73493586:C:T	9.74476e-10	-2.4149e-10	-1.80399
73493842	chr16:73493842:T:TCCATGTCATCTGGCACTCTGTC	9.77e-10	-2.4149e-10	-1.80141
73493998	chr16:73493998:T:C	2.08422e-10	-1.551	-1.79533
73494525	chr16:73494525:A:G	2.50481e-10	-1.58176	-1.58075
73494715	chr16:73494715:A:G	3.88466e-10	-1.58851	-1.13518
73494948	chr16:73494948:G:GA	4.51437e-10	-1.01605	-1.55741
73494978	chr16:73494978:G:A	1.00216e-09	-2.4149e-10	-1.77598
73495081	chr16:73495081:T:C	6.27976e-10	-1.52661	-0.716781
73495393	chr16:73495393:A:G	2.79406e-10	-1.558	-1.49522
73495878	chr16:73495878:T:C	5.41439e-10	-1.64825	-0.743408
73496253	chr16:73496253:G:A	1.05005e-09	-2.4149e-10	-1.7293
73496976	chr16:73496976:C:T	1.88064e-09	-1.14652	-1.68486e-09
73497065	chr16:73497065:C:T	1.14481e-09	-2.4149e-10	-1.6429
73497360	chr16:73497360:T:C	9.46169e-10	-0.824147	-1.00932
73497610	chr16:73497610:T:C	1.06342e-09	-2.4149e-10	-1.71664
73497654	chr16:73497654:A:G	2.97028e-10	-1.60089	-1.39118
73498211	chr16:73498211:A:G	4.67036e-10	-1.58722	-0.952262
73498316	chr16:73498316:T:A	9.73249e-10	-2.4149e-10	-1.80525
73498402	chr16:73498402:A:C	2.8827e-08	-1.57384	3.15702
73498462	chr16:73498462:A:G	6.80959e-10	-1.6667	-0.495688
73498782	chr16:73498782:T:C	1.10385e-09	-2.4149e-10	-1.67933
73499518	chr16:73499518:C:T	1.12457e-09	-2.4149e-10	-1.66074
73499760	chr16:73499760:T:A	2.43207e-08	-1.58708	3.00027
73499976	chr16:73499976:A:G	5.54263e-09	-2.4149e-10	-0.0656694
73500244	chr16:73500244:G:A	2.45718e-10	-1.62535	-1.55636
73500960	chr16:73500960:G:A	7.40464e-10	-1.44087	-0.637747
73501024	chr16:73501024:G:T	1.12973e-09	-1.43642	-0.219735
73501355	chr16:73501355:A:G	1.80667e-08	-1.64497	2.7609
73501661	chr16:73501661:T:C	2.53542e-09	-2.4149e-10	-0.847779
73501769	chr16:73501769:C:T	1.11951e-09	-1.66525	-1.68486e-09
73502184	chr16:73502184:C:T	8.14422e-10	-0.948003	-1.03541
73502322	chr16:73502322:G:T	1.17687e-09	-1.19862	-0.416657
73502601	chr16:73502601:C:T	1.08832e-09	-1.4248	-0.268701
73502736	chr16:73502736:G:A	1.00352e-09	-2.4149e-10	-1.77463
73502739	chr16:73502739:T:A	2.33839e-09	-2.4149e-10	-0.928677
73503028	chr16:73503028:T:C	1.14778e-09	-2.4149e-10	-1.64031
73504229	chr16:73504229:T:G	2.70975e-10	-1.58516	-1.49871
73504560	chr16:73504560:A:G	9.99265e-10	-2.4149e-10	-1.77887
73504642	chr16:73504642:G:T	6.64432e-10	-1.49234	-0.694623
73504649	chr16:73504649:G:A	4.87162e-10	-1.47909	-1.01821
73504674	chr16:73504674:C:T	9.73983e-10	-2.4149e-10	-1.8045
73505482	chr16:73505482:A:G	1.93615e-10	-1.61823	-1.80179
73505649	chr16:73505649:G:A	1.10713e-09	-1.19431	-0.482064
73507028	chr16:73507028:G:A	9.89243e-10	-2.4149e-10	-1.78895
73507390	chr16:73507390:T:C	1.46519e-09	-0.860281	-0.535872
73508221	chr16:73508221:T:A	3.15341e-09	-1.65961	1.02996
73508396	chr16:73508396:CT:C	2.76333e-09	-2.4149e-10	-0.761703
73508509	chr16:73508509:C:T	1.3622e-08	-2.4149e-10	0.833545
73508725	chr16:73508725:G:A	5.76025e-10	-1.53748	-0.79226
73508757	chr16:73508757:T:C	2.9137e-09	-2.4149e-10	-0.708715
73508861	chr16:73508861:G:A	8.31706e-10	-1.34457	-0.617842
73509321	chr16:73509321:C:A	2.3623e-10	-1.42795	-1.79313
73509758	chr16:73509758:T:C	2.20438e-10	-1.54832	-1.74195
73509834	chr16:73509834:C:T	3.55236e-10	-1.08719	-1.72592
73509869	chr16:73509869:C:T	6.39578e-10	-0.564484	-1.6606
73511133	chr16:73511133:A:G	5.13139e-10	-1.6607	-0.784648
73511498	chr16:73511498:T:A	2.6948e-09	-2.4149e-10	-0.786814
73511579	chr16:73511579:C:T	4.85666e-10	-1.6656	-0.834769
73511740	chr16:73511740:C:T	2.86153e-10	-1.66763	-1.36174
73511956	chr16:73511956:C:T	2.14785e-10	-1.61486	-1.7014
73512039	chr16:73512039:C:T	2.13649e-09	-2.4149e-10	-1.01897
73512065	chr16:73512065:G:T	5.61524e-10	-0.570412	-1.78483
73513085	chr16:73513085:A:G	2.12723e-09	-2.4149e-10	-1.02332
73513352	chr16:73513352:C:G	1.28893e-09	-2.4149e-10	-1.52432
73513426	chr16:73513426:A:G	9.76795e-10	-2.4149e-10	-1.80162
73513490	chr16:73513490:G:A	1.03474e-09	-2.4149e-10	-1.74398
73513525	chr16:73513525:T:C	2.93564e-09	-2.4149e-10	-0.701211
73514008	chr16:73514008:G:A	1.00972e-09	-2.4149e-10	-1.76846
73514412	chr16:73514412:G:A	5.10383e-10	-1.18467	-1.26607
73514476	chr16:73514476:T:C	9.88579e-10	-2.4149e-10	-1.78962
73514919	chr16:73514919:C:T	3.24434e-10	-1.54938	-1.35443
73515346	chr16:73515346:T:C	1.24276e-09	-2.4149e-10	-1.5608
73515458	chr16:73515458:GAGAT:G	2.01919e-09	-2.4149e-10	-1.07544
73515554	chr16:73515554:GAGAA:G	2.00576e-09	-2.4149e-10	-1.08211
73515923	chr16:73515923:T:C	1.24684e-09	-2.4149e-10	-1.55753
73516330	chr16:73516330:C:T	2.95299e-10	-1.19297	-1.80493
73516444	chr16:73516444:A:G	6.21972e-10	-1.64886	-0.604138
73516659	chr16:73516659:T:G	4.69255e-09	-2.4149e-10	-0.232162
73516889	chr16:73516889:A:T	1.29811e-09	-2.4149e-10	-1.51723
73516999	chr16:73516999:G:A	2.77372e-10	-1.53962	-1.52092
73517120	chr16:73517120:A:G	1.65096e-09	-2.4149e-10	-1.27678
73517744	chr16:73517744:A:G	1.03264e-09	-2.4149e-10	-1.74602
73518040	chr16:73518040:A:T	2.69389e-09	-2.4149e-10	-0.787153
73518097	chr16:73518097:A:G	2.25919e-10	-1.6562	-1.60951
73518228	chr16:73518228:C:T	1.20493e-09	-2.4149e-10	-1.59172
73518405	chr16:73518405:C:G	3.80137e-10	-1.02399	-1.72138
73518908	chr16:73518908:A:G	5.69296e-10	-1.66667	-0.674819
73519052	chr16:73519052:G:C	5.5261e-10	-1.61121	-0.760026
73519201	chr16:73519201:T:G	1.78426e-09	-2.4149e-10	-1.19914
73519558	chr16:73519558:C:T	3.31946e-09	-2.4149e-10	-0.578335
73519747	chr16:73519747:A:G	2.05997e-09	-2.4149e-10	-1.05545
73519952	chr16:73519952:T:C	2.90765e-10	-1.26936	-1.74402
73519995	chr16:73519995:G:A	1.6852e-09	-2.4149e-10	-1.25625
73520294	chr16:73520294:C:T	1.01073e-09	-2.4149e-10	-1.76746
73520754	chr16:73520754:A:G	2.66417e-09	-2.4149e-10	-0.798245
73521055	chr16:73521055:A:G	2.66417e-09	-2.4149e-10	-0.798245
73521236	chr16:73521236:C:T	3.38515e-10	-1.11485	-1.74647
73521261	chr16:73521261:C:T	1.20761e-09	-1.5895	-1.68486e-09
73521730	chr16:73521730:G:A	3.12854e-10	-1.45059	-1.48957
73521758	chr16:73521758:T:C	1.94259e-09	-2.4149e-10	-1.11412
73521883	chr16:73521883:G:A	1.31135e-09	-2.4149e-10	-1.50708
73522104	chr16:73522104:G:A	3.57422e-10	-1.00542	-1.80156
73522447	chr16:73522447:G:A	1.83856e-09	-2.4149e-10	-1.16916
73522882	chr16:73522882:C:A	1.26497e-09	-2.4149e-10	-1.54309
73523264	chr16:73523264:C:T	3.52465e-09	-2.4149e-10	-0.518356
73523284	chr16:73523284:T:C	1.5314e-09	-2.4149e-10	-1.35196
73523433	chr16:73523433:T:C	4.51784e-10	-1.60954	-0.963153
73523451	chr16:73523451:G:A	1.26139e-09	-2.4149e-10	-1.54592
73523719	chr16:73523719:T:C	1.07975e-09	-2.4149e-10	-1.70141
73523726	chr16:73523726:C:T	1.07501e-09	-2.4149e-10	-1.70581
73523747	chr16:73523747:T:C	4.39798e-10	-1.667	-0.932576
73524088	chr16:73524088:G:A	1.36785e-09	-2.4149e-10	-1.46489
73524130	chr16:73524130:T:C	2.36343e-10	-1.43508	-1.78553
73524407	chr16:73524407:A:T	1.07586e-09	-2.4149e-10	-1.70502
73524758	chr16:73524758:G:C	4.336e-09	-2.4149e-10	-0.311186
73525071	chr16:73525071:G:A	1.19925e-09	-2.4149e-10	-1.59644
73525284	chr16:73525284:C:T	2.53423e-10	-1.57289	-1.57794
73525410	chr16:73525410:G:A	3.04786e-09	-2.4149e-10	-0.663697
73525742	chr16:73525742:G:T	9.96379e-10	-2.4149e-10	-1.78177
73526052	chr16:73526052:T:A	4.96613e-10	-1.65447	-0.823607
73526299	chr16:73526299:C:T	9.83366e-10	-2.4149e-10	-1.79491
73526479	chr16:73526479:C:T	1.16659e-09	-2.4149e-10	-1.62405
73527022	chr16:73527022:T:C	1.22827e-09	-2.4149e-10	-1.57253
73527802	chr16:73527802:G:A	1.73102e-09	-2.4149e-10	-1.22943
73527929	chr16:73527929:G:A	2.67354e-10	-1.31941	-1.77791
73528692	chr16:73528692:C:T	1.86487e-10	-1.65258	-1.80495
73528785	chr16:73528785:T:C	9.88418e-10	-2.4149e-10	-1.78979
73528836	chr16:73528836:G:A	1.1983e-09	-2.4149e-10	-1.59723
73529128	chr16:73529128:A:C	3.3334e-09	-2.4149e-10	-0.574146
73529206	chr16:73529206:T:C	1.83839e-10	-1.66498	-1.80686
73529245	chr16:73529245:C:A	1.02264e-09	-2.4149e-10	-1.75575
73529443	chr16:73529443:A:G	1.40786e-08	-2.4149e-10	0.866515
73529535	chr16:73529535:C:T	1.21981e-09	-2.4149e-10	-1.57944
73529743	chr16:73529743:C:T	2.85935e-10	-1.55264	-1.47749
73530213	chr16:73530213:A:G	1.05186e-09	-2.4149e-10	-1.72757
73530502	chr16:73530502:T:C	1.08448e-09	-2.4149e-10	-1.69704
73530527	chr16:73530527:A:T	9.75212e-10	-2.4149e-10	-1.80324
73531257	chr16:73531257:A:G	9.74605e-10	-2.4149e-10	-1.80386
73531960	chr16:73531960:C:T	9.72994e-10	-2.4149e-10	-1.80552
73532007	chr16:73532007:G:A	9.20341e-10	-0.136137	-1.72501
73532079	chr16:73532079:C:A	9.71583e-10	-2.4149e-10	-1.80697
73532082	chr16:73532082:T:C	1.32465e-09	-2.4149e-10	-1.49699
73532193	chr16:73532193:C:T	5.33677e-09	1.1403	-1.24382
73532311	chr16:73532311:T:C	7.47113e-10	-1.52938	-0.540297
73532345	chr16:73532345:G:C	9.87536e-10	-2.4149e-10	-1.79068
73532474	chr16:73532474:C:T	3.59605e-09	-2.4149e-10	-0.498303
73532529	chr16:73532529:C:G	3.0274e-10	-1.20174	-1.77127
73532688	chr16:73532688:T:C	5.31669e-09	-2.4149e-10	-0.107287
73532907	chr16:73532907:C:T	1.17828e-09	-1.61408	-1.68486e-09
73534052	chr16:73534052:C:T	9.71647e-10	-2.4149e-10	-1.8069
73534066	chr16:73534066:T:C	1.0174e-09	-2.4149e-10	-1.76089
73534192	chr16:73534192:A:T	2.64633e-10	-1.41573	-1.69182
73534362	chr16:73534362:C:T	1.125e-09	-2.4149e-10	-1.66035
73534834	chr16:73534834:C:G	1.38673e-09	-2.4149e-10	-1.45119
73535078	chr16:73535078:G:A	9.82237e-10	-2.4149e-10	-1.79606
73535371	chr16:73535371:C:A	1.08019e-09	-2.4149e-10	-1.701
73535867	chr16:73535867:C:T	1.12149e-09	-1.66348	-1.68486e-09
73535930	chr16:73535930:G:A	1.19258e-09	-2.4149e-10	-1.60202
73536286	chr16:73536286:A:G	9.76668e-10	-2.4149e-10	-1.80175
73536329	chr16:73536329:A:G	5.14627e-10	-0.942295	-1.50016
73536652	chr16:73536652:T:C	5.67228e-10	-0.538162	-1.80697
73536754	chr16:73536754:G:A	3.32155e-08	-0.842378	2.56726
73537552	chr16:73537552:G:A	1.24804e-09	-2.4149e-10	-1.55656
73537568	chr16:73537568:G:A	1.481e-09	-2.4149e-10	-1.38542
73537569	chr16:73537569:G:T	2.96802e-09	-2.4149e-10	-0.690242
73537893	chr16:73537893:T:C	2.24153e-09	-2.4149e-10	-0.970978
73538200	chr16:73538200:T:TG	2.48997e-09	-2.4149e-10	-0.865869
73538219	chr16:73538219:C:T	1.27269e-09	-1.53701	-1.68486e-09
73538319	chr16:73538319:A:G	1.01932e-09	-2.4149e-10	-1.759
73538501	chr16:73538501:A:C	9.75026e-10	-2.4149e-10	-1.80343
73538652	chr16:73538652:C:T	2.81778e-09	-0.742189	-1.68486e-09
73539213	chr16:73539213:G:A	9.75075e-10	-2.4149e-10	-1.80338
73539748	chr16:73539748:A:C	2.09606e-09	-1.03808	-1.68486e-09
73540394	chr16:73540394:A:G	9.99882e-10	-2.4149e-10	-1.77826
73541073	chr16:73541073:A:G	1.12611e-09	-2.4149e-10	-1.65937
73541233	chr16:73541233:C:T	3.44143e-10	-1.66763	-1.17721
73541306	chr16:73541306:G:A	4.25389e-10	-1.00447	-1.62842
73541431	chr16:73541431:A:G	1.18682e-09	-1.60686	-1.68486e-09
73541568	chr16:73541568:T:C	2.30963e-09	-2.4149e-10	-0.941051
73541600	chr16:73541600:A:T	9.79718e-10	-2.4149e-10	-1.79863
73541711	chr16:73541711:C:T	1.28145e-09	-2.4149e-10	-1.53015
73541942	chr16:73541942:T:C	2.6123e-10	-1.56652	-1.55398
73542270	chr16:73542270:C:T	3.45716e-10	-1.63628	-1.20399
73542547	chr16:73542547:A:G	1.47491e-09	-1.38954	-1.68486e-09
73542695	chr16:73542695:T:C	5.84954e-10	-0.545762	-1.7686
73542784	chr16:73542784:AAT:A	1.04034e-09	-2.4149e-10	-1.73859
73542902	chr16:73542902:T:C	3.85231e-10	-1.60799	-1.12406
73543036	chr16:73543036:C:T	4.28896e-09	-0.322093	-1.68486e-09
73543230	chr16:73543230:A:C	8.44798e-09	-2.4149e-10	0.355789
73543342	chr16:73543342:T:G	1.61439e-09	-2.4149e-10	-1.29918
73543408	chr16:73543408:T:A	2.86172e-10	-1.57686	-1.45244
73543542	chr16:73543542:G:A	1.0888e-09	-2.4149e-10	-1.69306
73543570	chr16:73543570:A:G	9.89928e-10	-2.4149e-10	-1.78826
73543850	chr16:73543850:A:G	3.24482e-10	-1.17887	-1.7248
73544043	chr16:73544043:C:T	9.74874e-10	-2.4149e-10	-1.80358
73544202	chr16:73544202:A:G	3.24866e-10	-1.20227	-1.70021
73544599	chr16:73544599:G:T	9.91694e-09	-2.4149e-10	0.516106
73544795	chr16:73544795:G:A	1.80603e-09	-1.18701	-1.68486e-09
73544855	chr16:73544855:C:G	9.93479e-10	-2.4149e-10	-1.78468
73544935	chr16:73544935:A:G	3.85969e-10	-1.01141	-1.71872
73545146	chr16:73545146:C:T	3.25891e-10	-1.13278	-1.76655
73545182	chr16:73545182:A:G	3.61788e-10	-1.65917	-1.13567
73545183	chr16:73545183:G:A	9.00639e-09	0.419797	-1.68486e-09
73545197	chr16:73545197:C:T	1.4401e-09	-2.4149e-10	-1.41342
73545260	chr16:73545260:T:G	1.27642e-08	-2.4149e-10	0.768503
73545277	chr16:73545277:T:C	1.06186e-09	-2.4149e-10	-1.71812
73545428	chr16:73545428:G:A	3.58361e-09	-0.501768	-1.68486e-09
73545471	chr16:73545471:T:A	6.94022e-09	0.159196	-1.68486e-09
73545681	chr16:73545681:T:C	4.74308e-09	-2.4149e-10	-0.22145
73546751	chr16:73546751:GCTT:G	2.32759e-10	-1.59453	-1.64136
73547195	chr16:73547195:C:T	2.02032e-09	-2.4149e-10	-1.07488
73547320	chr16:73547320:A:G	1.33144e-09	-2.4149e-10	-1.49187
73548785	chr16:73548785:G:A	1.08988e-09	-2.4149e-10	-1.69207
73548916	chr16:73548916:A:C	7.01771e-10	-1.62337	-0.508912
73549043	chr16:73549043:G:T	2.06852e-09	-2.4149e-10	-1.0513
73549094	chr16:73549094:G:C	1.68675e-09	-2.4149e-10	-1.25533
73549099	chr16:73549099:G:A	1.95716e-09	-2.4149e-10	-1.10664
73549217	chr16:73549217:T:G	4.21118e-10	-1.58463	-1.05835
73549346	chr16:73549346:T:C	2.54376e-08	-2.4149e-10	1.45809
73549560	chr16:73549560:T:C	1.29479e-09	-1.51979	-1.68486e-09
73549587	chr16:73549587:C:T	8.21284e-10	-1.62675	-0.348274
73550054	chr16:73550054:G:C	1.14256e-09	-2.4149e-10	-1.64487
73550672	chr16:73550672:T:C	1.03656e-09	-2.4149e-10	-1.74223
73550732	chr16:73550732:G:A	9.71729e-10	-2.4149e-10	-1.80682
73552724	chr16:73552724:TC:T	5.90649e-09	-1.61908	1.617
73552795	chr16:73552795:C:A	1.515e-09	-2.4149e-10	-1.36273
73552867	chr16:73552867:G:A	1.80431e-09	-0.718667	-0.469293
73553247	chr16:73553247:T:C	9.85671e-10	-2.4149e-10	-1.79257
73553253	chr16:73553253:T:C	1.08433e-09	-2.4149e-10	-1.69717
73553417	chr16:73553417:G:A	3.33241e-10	-1.48888	-1.38815
73553437	chr16:73553437:C:T	5.15217e-10	-1.5628	-0.8785
73553746	chr16:73553746:C:T	3.83646e-09	-1.65383	1.22024
73553909	chr16:73553909:T:C	3.47995e-10	-1.4644	-1.3693
73554025	chr16:73554025:C:A	1.03118e-09	-2.4149e-10	-1.74743
73554904	chr16:73554904:C:T	9.74784e-10	-2.4149e-10	-1.80368
73555051	chr16:73555051:A:T	1.43538e-09	-2.4149e-10	-1.41671
73555218	chr16:73555218:G:A	1.2274e-09	-2.4149e-10	-1.57324
73555769	chr16:73555769:T:C	9.81523e-10	-2.4149e-10	-1.79679
73555771	chr16:73555771:G:A	7.07198e-09	-1.57993	1.75793
73556815	chr16:73556815:G:A	1.91126e-10	-1.63038	-1.80258
73556822	chr16:73556822:G:A	1.01133e-09	-2.4149e-10	-1.76688
73556864	chr16:73556864:G:C	1.20963e-09	-1.58782	-1.68486e-09
73556872	chr16:73556872:G:C	9.71578e-10	-2.4149e-10	-1.80697
73556968	chr16:73556968:G:A	5.19112e-09	-2.4149e-10	-0.131188
73557091	chr16:73557091:T:C	4.67424e-09	-0.23607	-1.68486e-09
73557611	chr16:73557611:C:T	6.7285e-09	1.20417	-1.07596
73557690	chr16:73557690:G:A	4.12437e-10	-1.65046	-1.01334
73557826	chr16:73557826:T:C	7.12358e-10	-1.02259	-1.09472
73557888	chr16:73557888:A:T	1.8752e-10	-1.66697	-1.78503
73558184	chr16:73558184:C:A	1.07302e-09	-2.4149e-10	-1.70766
73558617	chr16:73558617:C:T	1.20642e-09	-2.4149e-10	-1.59048
73558648	chr16:73558648:T:C	1.12055e-09	-2.4149e-10	-1.66432
73558809	chr16:73558809:T:C	1.35793e-09	-2.4149e-10	-1.47218
73559267	chr16:73559267:C:G	2.07652e-10	-1.54338	-1.80665
73559460	chr16:73559460:C:T	5.44074e-09	-2.4149e-10	-0.084222
73559578	chr16:73559578:C:T	1.25115e-09	-2.4149e-10	-1.55408
73559744	chr16:73559744:C:G	1.38631e-09	-2.4149e-10	-1.45149
73559834	chr16:73559834:T:C	4.37654e-09	-0.30188	-1.68486e-09
73559897	chr16:73559897:T:C	3.05252e-10	-1.2292	-1.73555
73560266	chr16:73560266:A:G	3.7837e-10	-1.39835	-1.35167
73560320	chr16:73560320:A:C	2.26984e-10	-1.45474	-1.80627
73560504	chr16:73560504:T:C	2.31416e-10	-1.63607	-1.60561
73560650	chr16:73560650:T:C	2.80304e-09	0.603642	-1.35108
73560701	chr16:73560701:G:A	1.84423e-09	-2.4149e-10	-1.16608
73560779	chr16:73560779:G:C	3.02201e-09	0.635405	-1.30762
73561019	chr16:73561019:A:G	9.99783e-10	-2.4149e-10	-1.77836
73561198	chr16:73561198:A:T	2.24775e-10	-1.66189	-1.60891
73561318	chr16:73561318:A:G	9.75135e-10	-2.4149e-10	-1.80332
73561556	chr16:73561556:G:C	1.84621e-10	-1.66684	-1.80075
73561614	chr16:73561614:G:A	4.64672e-09	-2.4149e-10	-0.241975
73561663	chr16:73561663:T:G	9.75117e-10	-2.4149e-10	-1.80334
73561740	chr16:73561740:T:C	2.12993e-10	-1.66753	-1.6571
73561819	chr16:73561819:C:T	2.83716e-10	-1.23112	-1.80679
73562476	chr16:73562476:A:G	1.31342e-09	-2.4149e-10	-1.50551
73562779	chr16:73562779:C:T	7.13905e-09	-1.31662	1.50406
73563385	chr16:73563385:T:C	2.36257e-10	-1.4168	-1.80418
73563594	chr16:73563594:T:C	1.87498e-10	-1.65147	-1.80065
73563652	chr16:73563652:T:C	7.26448e-09	-1.43876	1.64362
73563663	chr16:73563663:C:G	1.36066e-09	-2.4149e-10	-1.47017
73563664	chr16:73563664:C:T	1.8502e-10	-1.66321	-1.80221
73564094	chr16:73564094:C:G	2.56566e-10	-1.46556	-1.67295
73564262	chr16:73564262:T:A	1.89587e-10	-1.64838	-1.79267
73564303	chr16:73564303:C:T	1.10888e-09	-2.4149e-10	-1.67479
73564808	chr16:73564808:A:C	1.03431e-09	-2.4149e-10	-1.74441
73564872	chr16:73564872:G:A	1.20644e-09	-2.4149e-10	-1.59046
73564926	chr16:73564926:T:A	2.53907e-10	-1.37648	-1.77245
73565228	chr16:73565228:T:C	2.63449e-10	-1.4294	-1.68263
73565425	chr16:73565425:A:G	1.04232e-09	-2.4149e-10	-1.73669
73566454	chr16:73566454:G:A	2.78742e-10	-1.31342	-1.74219
73566511	chr16:73566511:C:T	1.02227e-09	-2.4149e-10	-1.75611
73566626	chr16:73566626:T:TCCTC	2.6077e-10	-1.31537	-1.80689
73566673	chr16:73566673:A:G	8.32353e-09	-1.51212	1.85307
73566887	chr16:73566887:C:T	1.02574e-09	-2.4149e-10	-1.75272
73566942	chr16:73566942:G:A	1.02055e-09	-2.4149e-10	-1.75779
73567935	chr16:73567935:C:T	1.47727e-09	-2.4149e-10	-1.38794
73568408	chr16:73568408:T:C	1.65782e-09	-2.4149e-10	-1.27263
73568437	chr16:73568437:A:G	1.66146e-09	-2.4149e-10	-1.27044
73568676	chr16:73568676:C:T	1.25333e-09	-1.55233	-1.68486e-09
73568703	chr16:73568703:G:A	2.14594e-09	-2.4149e-10	-1.01456
73568755	chr16:73568755:C:T	1.58213e-09	-2.4149e-10	-1.31936
73568989	chr16:73568989:G:A	1.0483e-09	-2.4149e-10	-1.73097
73569263	chr16:73569263:G:A	4.0688e-08	3.34211	-1.41432
73569305	chr16:73569305:G:A	1.00542e-09	-2.4149e-10	-1.77273
73569370	chr16:73569370:A:G	2.1571e-09	-2.4149e-10	-1.00937
73569750	chr16:73569750:C:T	5.22269e-09	-1.5863	1.46117
73569761	chr16:73569761:G:A	3.16119e-08	3.08265	-1.40726
73570380	chr16:73570380:T:C	2.47164e-10	-1.37033	-1.80551
73570987	chr16:73570987:A:G	9.75165e-10	-2.4149e-10	-1.80329
73571184	chr16:73571184:A:G	1.01097e-09	-2.4149e-10	-1.76722
73571310	chr16:73571310:AAAGT:A	2.88508e-10	-1.2256	-1.79557
73571405	chr16:73571405:G:A	3.20613e-10	-1.53623	-1.37943
73571418	chr16:73571418:T:A	5.13127e-10	-0.673566	-1.7718
73571525	chr16:73571525:G:A	2.64226e-10	-1.32419	-1.78489
73571659	chr16:73571659:A:T	9.84685e-10	-2.4149e-10	-1.79357
73571856	chr16:73571856:T:C	1.06087e-08	-2.4149e-10	0.583533
73572028	chr16:73572028:T:A	2.33865e-09	-2.4149e-10	-0.928563
73572383	chr16:73572383:C:T	1.7238e-09	-1.60694	0.373332
73572664	chr16:73572664:A:T	3.00292e-10	-1.22128	-1.75986
73573182	chr16:73573182:C:A	3.762e-09	-0.453187	-1.68486e-09
73573947	chr16:73573947:T:C	1.03131e-09	-2.4149e-10	-1.7473
73574678	chr16:73574678:G:A	9.71913e-10	-2.4149e-10	-1.80663
73574745	chr16:73574745:C:T	1.04366e-09	-2.4149e-10	-1.73541
73574796	chr16:73574796:A:G	1.49835e-09	-1.37377	-1.68486e-09
73574896	chr16:73574896:C:T	4.67913e-10	-1.28324	-1.25437
73574935	chr16:73574935:G:A	1.00119e-09	-2.4149e-10	-1.77695
73575125	chr16:73575125:A:G	9.72569e-10	-2.4149e-10	-1.80595
73575379	chr16:73575379:T:C	8.88103e-10	-0.463361	-1.43344
73575538	chr16:73575538:G:A	1.60397e-09	-2.4149e-10	-1.30566
73575656	chr16:73575656:C:T	1.45344e-09	-2.4149e-10	-1.40421
73575769	chr16:73575769:C:T	1.24778e-09	-1.55677	-1.68486e-09
73575872	chr16:73575872:C:T	1.17763e-09	-2.4149e-10	-1.61463
73575937	chr16:73575937:T:C	1.29007e-09	-2.4149e-10	-1.52344
73575957	chr16:73575957:T:C	8.37807e-09	-0.206094	0.553573
73576541	chr16:73576541:G:A	6.90338e-10	-0.694153	-1.45456
73576608	chr16:73576608:T:A	9.79142e-10	-2.4149e-10	-1.79922
73576615	chr16:73576615:A:C	9.82949e-10	-2.4149e-10	-1.79534
73576727	chr16:73576727:A:T	1.86093e-10	-1.66741	-1.79224
73576813	chr16:73576813:C:T	2.84444e-09	-2.4149e-10	-0.732771
73577027	chr16:73577027:G:A	3.20016e-09	-0.511122	-0.103816
73577380	chr16:73577380:T:C	9.76794e-10	-2.4149e-10	-1.80162
73577553	chr16:73577553:G:A	1.2045e-09	-2.4149e-10	-1.59207
73577750	chr16:73577750:A:T	9.89588e-10	-2.4149e-10	-1.7886
73577788	chr16:73577788:G:A	1.03227e-09	-2.4149e-10	-1.74638
73577865	chr16:73577865:G:A	1.06552e-09	-2.4149e-10	-1.71468
73578119	chr16:73578119:T:C	1.06694e-09	-2.4149e-10	-1.71334
73578221	chr16:73578221:T:C	8.62069e-09	-0.189689	0.565717
73578368	chr16:73578368:T:G	1.09242e-09	-2.4149e-10	-1.68974
73578370	chr16:73578370:G:A	8.25431e-09	-0.0557931	0.388391
73578512	chr16:73578512:G:A	9.8489e-09	-0.0828501	0.592072
73578823	chr16:73578823:T:G	1.13428e-09	-2.4149e-10	-1.65214
73578955	chr16:73578955:G:A	9.76854e-10	-2.4149e-10	-1.80156
73578969	chr16:73578969:G:T	1.10981e-09	-2.4149e-10	-1.67395
73579242	chr16:73579242:C:T	1.05911e-09	-2.4149e-10	-1.72071
73579693	chr16:73579693:G:A	7.26008e-10	-0.969504	-1.12883
73580164	chr16:73580164:T:C	1.71822e-09	-2.4149e-10	-1.23685
73580166	chr16:73580166:G:T	1.64714e-09	-2.4149e-10	-1.2791
73580250	chr16:73580250:C:T	1.14749e-09	-1.64056	-1.68486e-09
73580281	chr16:73580281:C:T	1.2018e-09	-2.4149e-10	-1.59432
73580730	chr16:73580730:C:A	1.08621e-09	-2.4149e-10	-1.69545
73580741	chr16:73580741:T:C	5.73463e-10	-1.36673	-0.96747
73580792	chr16:73580792:C:T	1.83844e-10	-1.66733	-1.80448
73581332	chr16:73581332:T:A	1.06204e-09	-2.4149e-10	-1.71794
73581434	chr16:73581434:T:C	1.36388e-09	-2.4149e-10	-1.4678
73581509	chr16:73581509:C:T	1.15206e-09	-2.4149e-10	-1.63659
73581784	chr16:73581784:T:C	3.31765e-10	-1.09751	-1.78396
73581922	chr16:73581922:C:T	1.99188e-10	-1.62925	-1.76239
73582092	chr16:73582092:A:G	6.73676e-10	-0.567644	-1.6055
73582214	chr16:73582214:G:A	1.58675e-09	-2.4149e-10	-1.31645
73582259	chr16:73582259:C:T	3.51025e-10	-1.05754	-1.7675
73582494	chr16:73582494:G:C	2.90399e-09	-2.4149e-10	-0.712051
73582584	chr16:73582584:T:C	1.05006e-09	-0.0722892	-1.657
73582658	chr16:73582658:A:C	1.19574e-09	-2.4149e-10	-1.59937
73582856	chr16:73582856:T:G	4.10598e-10	-1.20736	-1.46092
73583100	chr16:73583100:C:T	1.56164e-08	0.119723	0.850461
73583552	chr16:73583552:C:A	1.03086e-09	-2.4149e-10	-1.74774
73584062	chr16:73584062:T:C	3.80635e-10	-0.955573	-1.78848
73584328	chr16:73584328:C:G	3.65343e-09	-2.4149e-10	-0.482471
73584412	chr16:73584412:A:G	1.17045e-09	-2.4149e-10	-1.62075
73584526	chr16:73584526:A:G	4.69005e-10	-1.54546	-0.989818
73584859	chr16:73584859:C:A	2.02334e-10	-1.65866	-1.71731
73584898	chr16:73584898:A:G	9.94069e-10	-2.4149e-10	-1.78409
73584948	chr16:73584948:C:T	1.86136e-09	-2.4149e-10	-1.15683
73585042	chr16:73585042:T:C	1.90922e-09	-2.4149e-10	-1.13144
73585350	chr16:73585350:A:G	9.80814e-10	-2.4149e-10	-1.79751
73585402	chr16:73585402:G:A	2.80654e-08	-0.323965	1.88037
73585478	chr16:73585478:C:G	9.73553e-10	-2.4149e-10	-1.80494
73585631	chr16:73585631:A:G	1.2776e-09	-2.4149e-10	-1.53316
73585671	chr16:73585671:G:A	1.1639e-09	-2.4149e-10	-1.62636
73585793	chr16:73585793:A:G	9.72931e-10	-2.4149e-10	-1.80558
73585794	chr16:73585794:T:C	1.0273e-09	-2.4149e-10	-1.7512
73585904	chr16:73585904:C:T	1.29688e-09	-2.4149e-10	-1.51817
73585907	chr16:73585907:A:C	4.10421e-10	-1.54366	-1.12505
73586138	chr16:73586138:C:A	2.69654e-10	-1.44884	-1.63991
73586267	chr16:73586267:T:G	1.68125e-09	-2.4149e-10	-1.2586
73586380	chr16:73586380:C:G	2.04505e-08	-2.4149e-10	1.23987
73586542	chr16:73586542:T:C	1.14756e-09	-1.6405	-1.68486e-09
73586618	chr16:73586618:C:T	2.77429e-09	-2.4149e-10	-0.757744
73586676	chr16:73586676:T:A	9.72383e-10	-0.941739	-0.864404
73586806	chr16:73586806:T:C	1.02822e-09	-0.75631	-0.994
73587112	chr16:73587112:T:C	1.24355e-09	-2.4149e-10	-1.56017
73587120	chr16:73587120:G:T	2.2413e-08	-0.493621	1.82512
73587126	chr16:73587126:G:A	5.44664e-10	-0.92652	-1.4592
73587535	chr16:73587535:A:G	1.24004e-09	-2.4149e-10	-1.563
73587613	chr16:73587613:G:A	9.81538e-10	-2.4149e-10	-1.79677
73587699	chr16:73587699:A:C	1.57466e-09	-2.4149e-10	-1.3241
73587728	chr16:73587728:T:C	1.11876e-09	-1.66592	-1.68486e-09
73587900	chr16:73587900:T:C	1.89128e-10	-1.65066	-1.79281
73588076	chr16:73588076:A:C	1.17033e-09	-1.19512	-0.425731
73588218	chr16:73588218:G:A	1.01213e-09	-2.4149e-10	-1.76608
73588277	chr16:73588277:T:C	9.81613e-10	-2.4149e-10	-1.7967
73588383	chr16:73588383:T:C	1.23846e-09	-1.56427	-1.68486e-09
73588457	chr16:73588457:C:T	1.70667e-09	-2.4149e-10	-1.24359
73588489	chr16:73588489:A:T	1.70706e-09	-1.24337	-1.68486e-09
73588579	chr16:73588579:A:G	2.28435e-10	-1.58647	-1.66817
73588918	chr16:73588918:T:C	1.00552e-09	-2.4149e-10	-1.77263
73589009	chr16:73589009:C:T	3.00326e-08	1.62414	-1.68486e-09
73589378	chr16:73589378:G:C	1.23772e-09	-2.4149e-10	-1.56486
73589589	chr16:73589589:G:A	9.89037e-10	-2.4149e-10	-1.78916
73589599	chr16:73589599:G:A	1.02733e-09	-2.4149e-10	-1.75118
73589604	chr16:73589604:C:G	1.47101e-09	-2.4149e-10	-1.39219
73590140	chr16:73590140:G:A	2.69032e-09	0.293782	-1.08226
73590209	chr16:73590209:A:G	1.07593e-09	-2.4149e-10	-1.70495
73590436	chr16:73590436:T:C	1.24805e-09	-2.4149e-10	-1.55655
73590570	chr16:73590570:C:T	1.67377e-09	0.309772	-1.57283
73590575	chr16:73590575:G:A	1.04488e-09	-2.4149e-10	-1.73423
73590683	chr16:73590683:C:T	3.46535e-09	-2.4149e-10	-0.535325
73590919	chr16:73590919:A:C	1.00615e-09	-0.314793	-1.45722
73591015	chr16:73591015:C:T	1.4839e-09	-1.38346	-1.68486e-09
73591099	chr16:73591099:T:C	3.85353e-09	-2.4149e-10	-0.429147
73591505	chr16:73591505:A:G	1.05959e-09	-2.4149e-10	-1.72026
73591574	chr16:73591574:T:C	1.52616e-09	-2.4149e-10	-1.35538
73591833	chr16:73591833:A:T	1.14583e-07	0.247917	2.71524
73592030	chr16:73592030:A:G	2.34394e-10	-1.45707	-1.77182
73592069	chr16:73592069:TA:T	2.1346e-10	-1.53161	-1.79083
73592415	chr16:73592415:G:C	1.27821e-09	-2.4149e-10	-1.53268
73592646	chr16:73592646:T:G	2.5549e-10	-1.40028	-1.74243
73593441	chr16:73593441:C:T	1.30741e-09	-2.4149e-10	-1.51009
73593462	chr16:73593462:A:G	1.04489e-09	-2.4149e-10	-1.73423
73593754	chr16:73593754:T:C	1.28226e-09	-2.4149e-10	-1.52952
73594108	chr16:73594108:T:C	8.47792e-10	-0.348416	-1.59484
73594125	chr16:73594125:T:C	4.00568e-10	-1.27657	-1.41643
73594178	chr16:73594178:A:G	9.72054e-10	-2.4149e-10	-1.80648
73594369	chr16:73594369:T:C	1.4774e-09	-2.4149e-10	-1.38785
73594868	chr16:73594868:T:C	9.23755e-10	-1.07208	-0.785364
73595152	chr16:73595152:T:C	2.78379e-08	0.129147	1.41911
73595253	chr16:73595253:C:A	1.19543e-09	-2.4149e-10	-1.59963
73595689	chr16:73595689:C:T	2.33777e-09	-2.4149e-10	-0.928942
73595726	chr16:73595726:A:C	2.50747e-09	-2.4149e-10	-0.858864
73595970	chr16:73595970:C:A	1.165e-09	0.179044	-1.80446
73596138	chr16:73596138:G:A	2.99397e-08	-0.249465	1.87051
73596194	chr16:73596194:C:T	7.0028e-09	-1.58118	1.74935
73596293	chr16:73596293:G:C	3.70351e-08	-0.29506	2.12879
73596313	chr16:73596313:G:A	2.99386e-09	-1.65076	0.969184
73596423	chr16:73596423:C:T	3.38116e-10	-1.16302	-1.69949
73596477	chr16:73596477:T:C	1.73667e-09	-2.4149e-10	-1.22617
73596836	chr16:73596836:C:T	7.53898e-09	-1.63169	1.87364
73596883	chr16:73596883:G:C	5.84739e-10	-1.12603	-1.1887
73596934	chr16:73596934:TAAAAAG:T	1.34794e-09	-2.4149e-10	-1.47956
73597036	chr16:73597036:G:A	1.18565e-09	-2.4149e-10	-1.60784
73597124	chr16:73597124:C:G	1.32583e-09	-1.4961	-1.68486e-09
73597378	chr16:73597378:C:T	1.68201e-09	-2.4149e-10	-1.25815
73597862	chr16:73597862:G:T	4.5193e-10	-1.00395	-1.56842
73597966	chr16:73597966:A:G	1.35545e-09	-2.4149e-10	-1.474
73598307	chr16:73598307:T:A	7.01801e-10	-0.466539	-1.6657
73598310	chr16:73598310:G:A	1.50839e-09	-1.55194	0.18485
73598493	chr16:73598493:C:G	1.99015e-09	-2.4149e-10	-1.08993
73599276	chr16:73599276:C:T	7.46535e-10	-1.46541	-0.605042
73599484	chr16:73599484:C:T	1.06741e-09	0.0912973	-1.8042
73600037	chr16:73600037:G:C	2.25301e-09	-0.80185	-0.16402
73600240	chr16:73600240:C:G	1.75517e-09	-2.4149e-10	-1.21557
73600286	chr16:73600286:G:A	4.00095e-08	-0.131743	2.04272
73600359	chr16:73600359:T:C	1.29575e-09	0.287713	-1.80676
73600672	chr16:73600672:G:A	2.01665e-09	-2.4149e-10	-1.0767
73600955	chr16:73600955:G:A	1.1468e-09	-1.64116	-1.68486e-09
73601052	chr16:73601052:C:T	2.58683e-09	-1.64602	0.818314
73601253	chr16:73601253:C:T	1.37885e-09	-2.4149e-10	-1.45689
73601280	chr16:73601280:G:A	9.29324e-10	-1.15263	-0.698804
73601330	chr16:73601330:T:C	2.17079e-10	-1.66717	-1.63846
73601346	chr16:73601346:A:T	2.64819e-10	-1.6669	-1.43995
73601401	chr16:73601401:T:C	2.61656e-10	-1.66599	-1.45288
73601427	chr16:73601427:G:A	1.64e-09	-1.28344	-1.68486e-09
73601995	chr16:73601995:G:A	1.62343e-09	-1.2936	-1.68486e-09
73602763	chr16:73602763:G:A	1.536e-08	-2.4149e-10	0.953631
73602815	chr16:73602815:C:T	3.39936e-10	-1.4458	-1.41134
73602852	chr16:73602852:CAGG:C	3.10692e-10	-1.44108	-1.50601
73603241	chr16:73603241:C:T	3.54791e-10	-1.2519	-1.56246
73603496	chr16:73603496:G:A	5.09739e-08	-0.180702	2.33388
73603612	chr16:73603612:CAAAAATTCA:C	1.62388e-09	-2.4149e-10	-1.29332
73603635	chr16:73603635:T:G	1.23565e-09	-2.4149e-10	-1.56654
73603688	chr16:73603688:A:T	4.29736e-09	0.733214	-1.05335
73603732	chr16:73603732:A:G	6.36662e-08	-0.131391	2.50691
73603835	chr16:73603835:G:A	1.46794e-09	-2.4149e-10	-1.39428
73603902	chr16:73603902:C:T	1.73264e-09	-2.4149e-10	-1.22849
73603905	chr16:73603905:A:T	6.88391e-10	-1.16195	-0.989587
73603951	chr16:73603951:G:A	1.2812e-09	-2.4149e-10	-1.53034
73604479	chr16:73604479:C:G	1.67824e-09	-2.4149e-10	-1.26039
73604510	chr16:73604510:T:C	5.05433e-09	-0.517155	0.359263
73604862	chr16:73604862:G:C	3.29696e-10	-1.09775	-1.78998
73604904	chr16:73604904:G:A	1.03572e-09	-2.4149e-10	-1.74304
73604913	chr16:73604913:A:T	9.75792e-10	-2.4149e-10	-1.80264
73605150	chr16:73605150:T:C	1.80284e-09	-1.18878	-1.68486e-09
73605544	chr16:73605544:T:C	8.18447e-10	-0.207408	-1.77108
73605609	chr16:73605609:G:A	1.07808e-09	-2.4149e-10	-1.70295
73606688	chr16:73606688:C:T	7.91392e-09	-2.4149e-10	0.290486
73606933	chr16:73606933:T:C	1.00213e-09	-2.4149e-10	-1.77601
73606978	chr16:73606978:A:G	1.09412e-09	-2.4149e-10	-1.68819
73607134	chr16:73607134:T:A	1.30786e-07	0.266592	2.82883
73607203	chr16:73607203:A:G	1.14502e-09	-2.4149e-10	-1.64272
73607268	chr16:73607268:C:T	1.30057e-09	-1.51534	-1.68486e-09
73607444	chr16:73607444:T:C	1.33401e-09	-2.4149e-10	-1.48995
73607450	chr16:73607450:T:C	6.12161e-09	-2.4149e-10	0.0336879
73607488	chr16:73607488:T:C	1.49996e-07	0.389829	2.84264
73607499	chr16:73607499:T:C	9.9242e-10	-2.4149e-10	-1.78575
73607722	chr16:73607722:C:T	9.6376e-09	-2.4149e-10	0.487535
73607728	chr16:73607728:A:G	1.01452e-09	-2.4149e-10	-1.76373
73607756	chr16:73607756:G:A	9.61742e-09	-2.4149e-10	0.485438
73607793	chr16:73607793:C:T	1.43611e-07	0.218447	2.97053
73608339	chr16:73608339:C:T	1.02132e-09	-2.4149e-10	-1.75704
73608629	chr16:73608629:C:T	1.0227e-09	-2.4149e-10	-1.75569
73608700	chr16:73608700:G:A	3.21241e-10	-1.46865	-1.44505
73608734	chr16:73608734:C:T	9.71662e-10	-2.4149e-10	-1.80689
73608991	chr16:73608991:C:T	6.90404e-09	-0.501372	0.655342
73609285	chr16:73609285:C:G	9.96203e-10	-2.4149e-10	-1.78194
73609423	chr16:73609423:C:T	9.97696e-10	-2.4149e-10	-1.78045
73609462	chr16:73609462:A:G	1.06053e-09	-2.4149e-10	-1.71937
73609599	chr16:73609599:C:G	2.56355e-09	0.0829868	-0.919733
73609927	chr16:73609927:T:C	4.22267e-09	0.0607594	-0.398429
73610054	chr16:73610054:G:A	2.21415e-10	-1.62969	-1.65616
73610406	chr16:73610406:T:C	1.05799e-07	0.8622	2.02121
73610845	chr16:73610845:A:G	6.09248e-08	0.176477	2.15503
73611031	chr16:73611031:T:A	7.72812e-10	-0.563172	-1.47269
73611514	chr16:73611514:T:G	9.79072e-10	-2.4149e-10	-1.79929
73611720	chr16:73611720:T:C	2.00837e-08	1.22177	-1.68486e-09
73612444	chr16:73612444:G:T	1.69313e-09	-1.25156	-1.68486e-09
73612932	chr16:73612932:G:A	4.09173e-07	-0.290799	4.5268
73612934	chr16:73612934:A:G	4.0456e-07	-0.281535	4.5062
73613233	chr16:73613233:A:G	9.80328e-10	-2.4149e-10	-1.79801
73613445	chr16:73613445:TG:T	1.02297e-09	-2.4149e-10	-1.75543
73613446	chr16:73613446:G:T	5.93669e-10	-1.26942	-1.03015
73613527	chr16:73613527:T:A	4.60938e-07	-0.174422	4.52955
73613602	chr16:73613602:G:C	1.22042e-07	-0.00127536	3.0275
73613608	chr16:73613608:G:C	1.01208e-09	-2.4149e-10	-1.76613
73613709	chr16:73613709:C:T	8.08099e-10	-0.629109	-1.3621
73613748	chr16:73613748:G:C	4.14048e-08	0.0720131	1.87325
73615607	chr16:73615607:A:G	1.01637e-07	-0.293028	3.1363
73616602	chr16:73616602:ATG:A	2.37172e-08	-2.4149e-10	1.38806
73616954	chr16:73616954:A:G	1.73926e-07	0.769667	2.61082
73617046	chr16:73617046:T:C	9.68848e-08	0.987971	1.80741
73617203	chr16:73617203:T:C	6.35076e-10	-1.13003	-1.10212
73617580	chr16:73617580:A:T	1.67838e-09	-2.4149e-10	-1.26031
73617740	chr16:73617740:C:A	1.32986e-09	-2.4149e-10	-1.49307
73617741	chr16:73617741:C:A	1.32673e-09	-2.4149e-10	-1.49542
73617949	chr16:73617949:A:G	1.31146e-09	-1.50699	-1.68486e-09
73618138	chr16:73618138:C:A	9.72245e-10	-2.4149e-10	-1.80629
73618190	chr16:73618190:A:C	5.0921e-09	-2.4149e-10	-0.150448
73619147	chr16:73619147:A:G	8.19133e-10	-1.63198	-0.34567
73619267	chr16:73619267:T:A	1.18813e-09	0.1237	-1.72946
73619601	chr16:73619601:T:C	9.85316e-10	-2.4149e-10	-1.79293
73619914	chr16:73619914:G:A	9.84592e-10	-2.4149e-10	-1.79367
73620800	chr16:73620800:A:G	1.11697e-09	-1.66752	-1.68486e-09
73621578	chr16:73621578:G:T	4.27052e-10	-1.26995	-1.35904
73622205	chr16:73622205:C:T	5.47021e-10	-1.30668	-1.07473
73622268	chr16:73622268:G:T	9.71794e-10	-2.4149e-10	-1.80675
73622536	chr16:73622536:T:C	1.18332e-09	-2.4149e-10	-1.60981
73622704	chr16:73622704:G:A	9.77476e-10	-2.4149e-10	-1.80092
73623166	chr16:73623166:T:A	2.64761e-07	-0.177719	3.97841
73623178	chr16:73623178:A:C	5.54036e-10	-1.51368	-0.854987
73623398	chr16:73623398:C:G	6.18579e-10	-1.10617	-1.1523
73623500	chr16:73623500:G:C	1.58823e-09	-2.4149e-10	-1.31552
73624034	chr16:73624034:C:T	1.00294e-09	-2.4149e-10	-1.7752
73624035	chr16:73624035:C:T	9.74239e-10	-2.4149e-10	-1.80424
73624178	chr16:73624178:T:C	1.93714e-09	-2.4149e-10	-1.11692
73624272	chr16:73624272:C:A	1.27131e-09	-2.4149e-10	-1.53809
73625137	chr16:73625137:C:G	1.09226e-09	-2.4149e-10	-1.68989
73625310	chr16:73625310:T:C	9.71808e-10	-2.4149e-10	-1.80674
73625458	chr16:73625458:G:A	1.10563e-09	-2.4149e-10	-1.67772
73625480	chr16:73625480:G:C	3.06757e-09	-0.657251	-1.68486e-09
73626014	chr16:73626014:C:T	1.31917e-09	-2.4149e-10	-1.50114
73626537	chr16:73626537:A:G	1.22157e-09	-2.4149e-10	-1.578
73626938	chr16:73626938:G:A	1.11641e-09	-2.4149e-10	-1.66802
73627102	chr16:73627102:T:G	1.78103e-09	-2.4149e-10	-1.20095
73627123	chr16:73627123:T:A	3.25829e-10	-1.65661	-1.24291
73627228	chr16:73627228:A:G	9.88692e-10	-2.4149e-10	-1.78951
73627398	chr16:73627398:T:C	6.67891e-10	-1.62668	-0.555091
73627967	chr16:73627967:T:C	1.23123e-09	-0.992046	-0.578081
73628563	chr16:73628563:G:A	1.10906e-09	-2.4149e-10	-1.67462
73629127	chr16:73629127:A:C	2.75523e-09	-0.764637	-1.68486e-09
73629325	chr16:73629325:A:G	4.38468e-10	-1.09717	-1.50543
73630104	chr16:73630104:T:C	1.02158e-09	-2.4149e-10	-1.75679
73630124	chr16:73630124:G:A	7.50221e-09	-1.03725	1.27431
73630275	chr16:73630275:CA:C	1.97664e-08	-1.0918	2.29765
73630359	chr16:73630359:C:T	9.88483e-10	-2.4149e-10	-1.78972
73630418	chr16:73630418:T:A	2.14462e-10	-1.61688	-1.70089
73630584	chr16:73630584:C:T	1.24199e-09	-2.4149e-10	-1.56143
73630849	chr16:73630849:T:C	3.29417e-10	-1.66752	-1.22104
73631036	chr16:73631036:T:TG	4.19153e-10	-1.09172	-1.55593
73631432	chr16:73631432:A:G	1.73289e-09	-2.4149e-10	-1.22835
73631614	chr16:73631614:T:C	5.61082e-09	-1.27305	1.21961
73632042	chr16:73632042:C:T	1.74492e-09	-2.4149e-10	-1.22143
73632064	chr16:73632064:G:A	4.79864e-09	-2.4149e-10	-0.209806
73632423	chr16:73632423:C:T	3.06382e-09	-2.4149e-10	-0.658477
73632718	chr16:73632718:C:A	2.06005e-09	-1.05541	-1.68486e-09
73632823	chr16:73632823:T:C	1.51688e-09	-0.63867	-0.722814
73633214	chr16:73633214:T:C	3.20668e-10	-1.11296	-1.80252
73633449	chr16:73633449:T:C	2.03096e-09	-2.4149e-10	-1.06963
73633459	chr16:73633459:A:G	1.17079e-09	-2.4149e-10	-1.62046
73633469	chr16:73633469:C:T	1.01822e-09	-2.4149e-10	-1.76008
73634078	chr16:73634078:A:G	2.18934e-10	-1.58468	-1.71244
73634549	chr16:73634549:T:C	9.74679e-10	-2.4149e-10	-1.80379
73634872	chr16:73634872:A:G	1.03638e-09	-2.4149e-10	-1.7424
73635449	chr16:73635449:C:T	1.01601e-09	-2.4149e-10	-1.76225
73635985	chr16:73635985:C:T	6.74097e-10	-1.45845	-0.714068
73636022	chr16:73636022:G:A	9.90547e-10	-2.4149e-10	-1.78764
73636023	chr16:73636023:C:A	1.3737e-09	-1.46063	-1.68486e-09
73636435	chr16:73636435:T:C	1.52178e-07	-0.00317093	3.25008
73636591	chr16:73636591:C:A	9.93339e-10	-2.4149e-10	-1.78482
73637222	chr16:73637222:T:A	1.65689e-09	-0.243363	-1.02983
73637312	chr16:73637312:A:T	2.46306e-10	-1.5659	-1.61342
73637704	chr16:73637704:CCTAA:C	9.85585e-10	-2.4149e-10	-1.79266
73638256	chr16:73638256:G:A	1.13957e-09	-1.64748	-1.68486e-09
73639713	chr16:73639713:CTCT:C	1.517e-08	-2.4149e-10	0.94118
73639853	chr16:73639853:T:C	2.07956e-09	0.646233	-1.69222
73640726	chr16:73640726:TA:T	9.59023e-10	-0.973929	-0.846049
73640838	chr16:73640838:T:G	2.43109e-10	-1.65963	-1.53276
73641320	chr16:73641320:C:T	1.22035e-09	-2.4149e-10	-1.579
73641434	chr16:73641434:C:T	4.32625e-10	-1.07338	-1.54264
73641703	chr16:73641703:C:T	5.51052e-10	-1.0776	-1.29646
73642161	chr16:73642161:G:T	1.93123e-09	-2.4149e-10	-1.11998
73642389	chr16:73642389:T:C	1.29394e-09	-1.55245	0.0319966
73642511	chr16:73642511:G:A	1.11481e-09	-2.4149e-10	-1.66945
73642581	chr16:73642581:G:A	3.36801e-10	-1.51245	-1.35395
73642778	chr16:73642778:C:T	9.91947e-10	-2.4149e-10	-1.78622
73642843	chr16:73642843:C:A	1.2519e-08	-0.493228	1.24233
73642928	chr16:73642928:C:T	9.7613e-10	-2.4149e-10	-1.8023
73643764	chr16:73643764:C:T	2.14173e-08	-0.480794	1.76686
73643867	chr16:73643867:T:C	7.78507e-09	-2.4149e-10	0.27407
73644217	chr16:73644217:G:A	3.77532e-10	-1.44415	-1.30809
73644532	chr16:73644532:G:A	1.01654e-09	-2.4149e-10	-1.76173
73644593	chr16:73644593:G:A	5.39922e-09	-2.4149e-10	-0.0918825
73644695	chr16:73644695:T:C	4.01325e-10	-1.6481	-1.04302
73644811	chr16:73644811:T:C	6.78499e-09	-2.4149e-10	0.136575
73644882	chr16:73644882:C:T	1.15871e-08	0.671758	-1.68486e-09
73645197	chr16:73645197:A:T	5.25733e-10	-1.0386	-1.3825
73645409	chr16:73645409:G:A	3.54362e-10	-1.55821	-1.25737
73645502	chr16:73645502:C:T	8.89707e-09	-2.4149e-10	0.407584
73645518	chr16:73645518:A:G	1.86494e-09	-2.4149e-10	-1.15491
73645634	chr16:73645634:C:T	7.90919e-09	-2.4149e-10	0.289887
73645767	chr16:73645767:G:A	6.20248e-10	-1.66055	-0.595228
73646391	chr16:73646391:T:C	9.74182e-10	-2.4149e-10	-1.8043
73646787	chr16:73646787:G:C	1.00618e-09	-2.4149e-10	-1.77197
73647103	chr16:73647103:C:T	2.80133e-10	-1.59804	-1.45259
73647330	chr16:73647330:C:T	4.49157e-08	1.19378	0.832867
73647980	chr16:73647980:C:T	1.32717e-09	-2.4149e-10	-1.49509
73648311	chr16:73648311:T:C	9.06003e-10	-1.35253	-0.524325
73648671	chr16:73648671:C:T	9.78461e-10	-2.4149e-10	-1.79991
73648819	chr16:73648819:T:C	1.02538e-09	-2.4149e-10	-1.75307
73649244	chr16:73649244:A:G	3.1196e-10	-1.13834	-1.80468
73649258	chr16:73649258:A:G	6.82835e-09	0.142945	-1.68486e-09
73649294	chr16:73649294:G:C	1.36477e-09	-1.46715	-1.68486e-09
73649340	chr16:73649340:A:G	3.32424e-10	-1.2728	-1.60668
73649420	chr16:73649420:C:G	7.10894e-08	-0.415188	2.90099
73649476	chr16:73649476:G:A	2.64515e-08	1.20626	0.290912
73649725	chr16:73649725:A:G	8.07183e-09	-2.4149e-10	0.310243
73649826	chr16:73649826:C:T	3.27439e-08	-2.4149e-10	1.71058
73649991	chr16:73649991:A:G	9.79651e-10	-2.4149e-10	-1.7987
73650688	chr16:73650688:C:T	1.17031e-09	-1.62087	-1.68486e-09
73650729	chr16:73650729:T:C	2.34062e-09	-0.927721	-1.68486e-09
73651310	chr16:73651310:T:C	1.60181e-09	-0.342331	-0.964675
73651564	chr16:73651564:A:G	8.5359e-10	-0.922532	-1.01391
73651612	chr16:73651612:A:G	6.88784e-10	-0.958616	-1.19235
73651911	chr16:73651911:A:C	4.93787e-10	-0.87716	-1.60663
73652426	chr16:73652426:A:G	7.50326e-10	-0.524596	-1.54079
73653269	chr16:73653269:A:G	1.48702e-09	-0.499332	-0.882029
73653497	chr16:73653497:T:C	8.29682e-10	-1.06197	-0.902882
73653612	chr16:73653612:C:T	2.24566e-09	-0.969136	-1.68486e-09
73653944	chr16:73653944:A:G	6.74797e-09	-2.4149e-10	0.131103
73654215	chr16:73654215:G:A	9.43764e-09	1.07906	-0.612495
73654258	chr16:73654258:G:A	8.2898e-10	-0.724045	-1.24165
73654324	chr16:73654324:C:A	6.92263e-10	-0.806929	-1.339
73654806	chr16:73654806:T:C	1.31665e-09	0.280375	-1.78342
73654842	chr16:73654842:C:T	7.9379e-10	-0.802745	-1.20633
73654900	chr16:73654900:G:A	9.28385e-10	-0.0493923	-1.80305
73655781	chr16:73655781:C:A	5.98117e-10	-0.572385	-1.71972
73655900	chr16:73655900:C:T	5.06529e-09	-0.278923	0.123197
73656398	chr16:73656398:T:C	1.10582e-09	-2.4149e-10	-1.67755
73656643	chr16:73656643:T:C	7.59117e-08	0.528542	2.02289
73656659	chr16:73656659:A:G	1.46213e-09	-0.386423	-1.01182
73656831	chr16:73656831:T:C	1.02608e-09	-2.4149e-10	-1.7524
73657241	chr16:73657241:G:A	1.42282e-08	0.485436	0.391654
73657284	chr16:73657284:CT:C	3.5029e-10	-1.5308	-1.29633
73657315	chr16:73657315:G:T	1.28996e-09	-0.545828	-0.977702
73657346	chr16:73657346:A:G	1.78842e-09	-2.4149e-10	-1.1968
73657405	chr16:73657405:C:A	9.72984e-10	-2.4149e-10	-1.80553
73657446	chr16:73657446:A:G	4.30498e-09	-2.4149e-10	-0.318366
73657497	chr16:73657497:C:T	2.93592e-10	-1.51456	-1.48914
73657653	chr16:73657653:C:G	1.38344e-09	-1.45357	-1.68486e-09
73657851	chr16:73657851:A:G	7.54587e-10	-0.659507	-1.40022
73657859	chr16:73657859:A:T	1.38093e-09	-1.45538	-1.68486e-09
73658593	chr16:73658593:G:A	9.7279e-10	-2.4149e-10	-1.80573
73658623	chr16:73658623:A:G	9.02024e-10	-0.517145	-1.36411
73658962	chr16:73658962:A:T	3.74831e-10	-1.00391	-1.75551
73658963	chr16:73658963:A:G	1.11685e-09	-1.66763	-1.68486e-09
73659093	chr16:73659093:C:T	1.04452e-09	-0.298886	-1.43569
73659523	chr16:73659523:A:G	1.06321e-09	-2.4149e-10	-1.71685
73659846	chr16:73659846:T:C	2.01514e-09	-1.07745	-1.68486e-09
73660879	chr16:73660879:T:C	9.73969e-10	-2.4149e-10	-1.80451
73661434	chr16:73661434:T:G	3.54102e-09	-2.4149e-10	-0.513723
73661442	chr16:73661442:C:T	4.0578e-09	0.278288	-0.655784
73662180	chr16:73662180:C:T	8.21721e-09	1.9936	-1.66551
73662494	chr16:73662494:CT:C	6.85515e-08	2.56163	-0.112179
73662835	chr16:73662835:A:G	1.23744e-09	-2.4149e-10	-1.56509
73662872	chr16:73662872:T:C	2.79013e-10	-1.53106	-1.52357
73663098	chr16:73663098:T:C	1.96514e-08	-2.4149e-10	1.20001
73663174	chr16:73663174:T:C	1.17634e-09	-0.767053	-0.84868
73663412	chr16:73663412:G:C	9.28662e-10	-1.24625	-0.605898
73663522	chr16:73663522:T:C	9.78062e-10	-0.239014	-1.56131
73663770	chr16:73663770:CA:C	8.00175e-09	-0.681438	0.982961
73663948	chr16:73663948:A:G	1.96514e-08	-2.4149e-10	1.20001
73664180	chr16:73664180:G:C	6.72742e-09	-2.4149e-10	0.128055
73664212	chr16:73664212:AC:A	3.99216e-09	-2.4149e-10	-0.393805
73664213	chr16:73664213:C:A	1.01616e-08	0.54048	-1.68486e-09
73664583	chr16:73664583:T:G	1.23669e-09	-2.4149e-10	-1.5657
73664616	chr16:73664616:T:G	5.22206e-10	-1.00128	-1.42655
73665039	chr16:73665039:G:C	2.02705e-09	-1.07156	-1.68486e-09
73665358	chr16:73665358:C:T	1.1682e-09	-2.4149e-10	-1.62267
73665359	chr16:73665359:T:G	1.08184e-09	-2.4149e-10	-1.69948
73665362	chr16:73665362:A:C	1.08796e-09	-2.4149e-10	-1.69383
73665419	chr16:73665419:G:A	9.83113e-10	-2.4149e-10	-1.79517
73665480	chr16:73665480:T:C	3.27508e-09	-0.591796	-1.68486e-09
73666906	chr16:73666906:A:G	4.37662e-10	-0.852432	-1.75201
73666921	chr16:73666921:G:A	4.0036e-09	-0.354881	-0.0360638
73666969	chr16:73666969:C:G	9.87761e-10	-2.4149e-10	-1.79045
73667027	chr16:73667027:C:T	2.67325e-10	-1.38093	-1.7165
73667218	chr16:73667218:T:C	3.29421e-09	0.0587787	-0.64475
73667514	chr16:73667514:T:C	3.38487e-10	-1.06366	-1.79775
73667745	chr16:73667745:C:T	9.73058e-10	-2.4149e-10	-1.80545
73667790	chr16:73667790:C:T	1.47091e-09	-1.39225	-1.68486e-09
73667884	chr16:73667884:G:T	5.51893e-10	-0.617061	-1.75548
73668155	chr16:73668155:C:T	2.47124e-09	-2.4149e-10	-0.873417
73668287	chr16:73668287:C:T	1.3087e-09	-2.4149e-10	-1.5091
73668308	chr16:73668308:T:C	4.47386e-09	-2.4149e-10	-0.279887
73668432	chr16:73668432:T:C	5.45642e-10	-0.628453	-1.75548
73668616	chr16:73668616:C:A	1.16195e-09	-1.62804	-1.68486e-09
73668831	chr16:73668831:G:A	7.64906e-10	-0.321843	-1.7243
73668967	chr16:73668967:T:C	1.1721e-09	-2.4149e-10	-1.61934
73668974	chr16:73668974:A:G	9.91417e-10	-2.4149e-10	-1.78676
73670001	chr16:73670001:C:T	7.65048e-10	-0.628568	-1.41739
73670127	chr16:73670127:C:A	7.13108e-10	-0.728406	-1.38785
73670251	chr16:73670251:A:C	9.85614e-10	-2.4149e-10	-1.79263
73670372	chr16:73670372:A:C	4.84859e-09	1.46184	-1.66129
73670563	chr16:73670563:A:C	3.14292e-09	0.877751	-1.51074
73670755	chr16:73670755:T:C	3.23355e-09	0.214812	-0.819368
73671152	chr16:73671152:C:T	1.38386e-08	1.90659	-1.05727
73671177	chr16:73671177:G:A	1.29129e-09	-1.52249	-1.68486e-09
73671210	chr16:73671210:T:A	1.56137e-09	-2.4149e-10	-1.33257
73671772	chr16:73671772:G:T	1.08377e-09	-0.462479	-1.23521
73672013	chr16:73672013:A:T	4.40474e-08	2.5231	-0.51597
73672073	chr16:73672073:T:C	2.91179e-09	0.139066	-0.848436
73672398	chr16:73672398:C:T	2.44426e-10	-1.57377	-1.61321
73672650	chr16:73672650:AAC:A	1.00015e-08	1.03647	-0.511874
73672672	chr16:73672672:A:G	3.63942e-09	-2.4149e-10	-0.486314
73672743	chr16:73672743:C:CT	2.92159e-09	-0.706008	-1.68486e-09
73672949	chr16:73672949:T:C	1.05864e-09	-0.682869	-1.03829
73673014	chr16:73673014:T:C	1.02124e-09	-2.4149e-10	-1.75712
73673592	chr16:73673592:TA:T	1.12682e-08	1.062	-0.418146
73674113	chr16:73674113:T:G	2.71253e-09	-2.4149e-10	-0.780258
73674199	chr16:73674199:A:G	2.40096e-09	0.843957	-1.74623
73674742	chr16:73674742:G:C	1.13585e-09	-1.65075	-1.68486e-09
73675206	chr16:73675206:C:G	3.32731e-09	-2.4149e-10	-0.575972
73675404	chr16:73675404:C:T	8.55073e-10	-0.847782	-1.08692
73675454	chr16:73675454:T:C	3.32472e-09	-2.4149e-10	-0.576754
73675881	chr16:73675881:T:C	9.59845e-09	1.09347	-0.610007
73676212	chr16:73676212:G:T	2.65652e-08	2.46485	-0.963385
73676576	chr16:73676576:G:T	8.6598e-10	-0.951513	-0.970519
73676912	chr16:73676912:T:C	3.21069e-09	-2.4149e-10	-0.611651
73676990	chr16:73676990:C:T	2.68413e-09	0.447399	-1.23818
73677084	chr16:73677084:A:T	1.22533e-09	-2.4149e-10	-1.57493
73677461	chr16:73677461:A:C	4.55248e-09	-2.4149e-10	-0.262465
73678180	chr16:73678180:A:T	1.65333e-08	-2.4149e-10	1.02724
73678193	chr16:73678193:G:A	5.44072e-10	-0.69904	-1.68777
73678273	chr16:73678273:G:A	1.03514e-09	-0.570659	-1.17294
73678524	chr16:73678524:C:T	3.80251e-09	-2.4149e-10	-0.442476
73678611	chr16:73678611:T:A	1.04856e-09	-2.4149e-10	-1.73072
73678657	chr16:73678657:G:A	2.30526e-09	0.0308329	-0.973777
73678671	chr16:73678671:A:T	1.29738e-09	-2.4149e-10	-1.51779
73679522	chr16:73679522:C:A	1.11717e-09	-1.66734	-1.68486e-09
73679784	chr16:73679784:C:T	3.63461e-09	0.753336	-1.24097
73679802	chr16:73679802:T:A	1.25022e-09	-2.4149e-10	-1.55482
73679803	chr16:73679803:C:T	1.33104e-09	-1.49218	-1.68486e-09
73680045	chr16:73680045:G:C	7.04315e-10	-0.628733	-1.49993
73680067	chr16:73680067:A:G	1.57529e-09	-1.3237	-1.68486e-09
73680654	chr16:73680654:G:A	6.59479e-10	-1.00726	-1.18718
73680801	chr16:73680801:A:G	6.96682e-10	-0.770547	-1.36902
73681067	chr16:73681067:G:T	7.59166e-10	-0.635141	-1.41853
73681189	chr16:73681189:G:C	1.08904e-09	-2.4149e-10	-1.69284
73681847	chr16:73681847:A:G	2.23724e-09	-2.4149e-10	-0.972893
73681921	chr16:73681921:C:T	1.27818e-09	-1.5327	-1.68486e-09
73682297	chr16:73682297:T:A	1.15719e-09	-2.4149e-10	-1.63214
73682552	chr16:73682552:G:A	1.01798e-09	-2.4149e-10	-1.76031
73682650	chr16:73682650:G:T	1.04182e-09	-2.4149e-10	-1.73717
73683192	chr16:73683192:A:T	3.63956e-10	-1.61735	-1.17151
73683542	chr16:73683542:T:C	7.2808e-10	-0.929945	-1.16554
73683718	chr16:73683718:T:C	3.17361e-10	-1.38339	-1.54247
73684235	chr16:73684235:C:G	1.95527e-10	-1.60323	-1.80697
73684469	chr16:73684469:C:T	4.83979e-09	-0.868558	0.667292
73684514	chr16:73684514:A:G	1.38555e-09	-2.4149e-10	-1.45204
73685158	chr16:73685158:T:G	3.14312e-10	-1.13145	-1.80406
73685636	chr16:73685636:T:C	4.89868e-10	-0.697083	-1.79467
73686387	chr16:73686387:T:C	5.07161e-10	-0.664269	-1.7928
73686643	chr16:73686643:C:T	1.0826e-09	-2.4149e-10	-1.69877
73686645	chr16:73686645:C:T	4.6963e-10	-1.66667	-0.867274
73686667	chr16:73686667:G:A	9.73168e-10	-2.4149e-10	-1.80534
73686725	chr16:73686725:A:C	1.07011e-09	-2.4149e-10	-1.71038
73687402	chr16:73687402:A:G	7.14722e-09	-0.631765	0.820351
73687944	chr16:73687944:T:C	2.12122e-09	-2.4149e-10	-1.02615
73688277	chr16:73688277:A:T	9.85675e-10	-2.4149e-10	-1.79257
73688421	chr16:73688421:C:T	2.35315e-09	0.163539	-1.08592
73688461	chr16:73688461:A:C	4.57372e-10	-1.18797	-1.37243
73688539	chr16:73688539:C:T	1.33485e-09	-2.4149e-10	-1.48932
73688816	chr16:73688816:T:A	4.40078e-10	-1.35312	-1.24582
73688855	chr16:73688855:A:G	1.17742e-09	-2.4149e-10	-1.61481
73689005	chr16:73689005:T:C	7.73647e-10	-1.18365	-0.851123
73689163	chr16:73689163:T:C	3.29653e-09	-2.4149e-10	-0.585266
73689501	chr16:73689501:T:C	1.02673e-09	-0.17848	-1.57328
73689537	chr16:73689537:C:T	2.12337e-09	-2.4149e-10	-1.02513
73689539	chr16:73689539:C:A	2.12337e-09	-2.4149e-10	-1.02513
73689631	chr16:73689631:T:C	2.7114e-09	0.628943	-1.40962
73689806	chr16:73689806:T:G	4.78796e-10	-1.21985	-1.29477
73690156	chr16:73690156:A:G	5.46215e-10	-1.22387	-1.15901
73690248	chr16:73690248:A:G	1.00548e-09	-2.4149e-10	-1.77267
73690296	chr16:73690296:A:T	9.72079e-10	-2.4149e-10	-1.80646
73690335	chr16:73690335:G:A	2.75987e-10	-1.2599	-1.80564
73690387	chr16:73690387:A:C	5.78368e-10	-1.05425	-1.27143
73690782	chr16:73690782:A:G	2.32964e-10	-1.51184	-1.72317
73690816	chr16:73690816:G:A	2.26974e-10	-1.53663	-1.72443
73691113	chr16:73691113:T:C	3.92629e-10	-0.938872	-1.77416
73691307	chr16:73691307:AG:A	1.40051e-09	-2.4149e-10	-1.4413
73691321	chr16:73691321:C:T	1.8903e-09	-0.0453568	-1.09604
73691379	chr16:73691379:A:G	6.66272e-10	-0.449376	-1.73482
73691523	chr16:73691523:C:T	1.84701e-09	-2.4149e-10	-1.16457
73691838	chr16:73691838:A:G	6.27682e-09	-0.352023	0.410749
73691893	chr16:73691893:G:A	1.91069e-09	-2.4149e-10	-1.13067
73691949	chr16:73691949:G:T	2.37561e-10	-1.46328	-1.75219
73692670	chr16:73692670:T:C	1.00876e-09	-2.4149e-10	-1.76941
73693148	chr16:73693148:A:G	7.74154e-09	0.268462	-1.68486e-09
73693347	chr16:73693347:C:T	3.99338e-10	-0.986019	-1.71007
73694533	chr16:73694533:G:A	5.33437e-10	-1.37959	-1.02697
73694705	chr16:73694705:G:A	1.50225e-09	-2.4149e-10	-1.37117
73694721	chr16:73694721:T:C	3.098e-10	-1.14727	-1.8027
73695305	chr16:73695305:A:G	1.92314e-09	0.603149	-1.72733
73695358	chr16:73695358:T:C	2.30469e-10	-1.44359	-1.80219
73695702	chr16:73695702:G:C	1.22085e-09	-2.4149e-10	-1.57859
73696010	chr16:73696010:A:G	1.73468e-09	0.478052	-1.70537
73696345	chr16:73696345:CT:C	2.03473e-10	-1.65172	-1.71864
73696485	chr16:73696485:T:A	3.72931e-10	-0.98964	-1.77486
73697092	chr16:73697092:A:G	2.80968e-10	-1.24079	-1.80687
73697212	chr16:73697212:A:C	3.16744e-10	-1.17152	-1.75628
73697266	chr16:73697266:T:C	1.53571e-09	-2.4149e-10	-1.34915
73697322	chr16:73697322:T:G	2.43575e-09	0.727668	-1.61555
73697844	chr16:73697844:T:C	1.27881e-09	-2.4149e-10	-1.53221
73698059	chr16:73698059:A:T	2.48224e-10	-1.66416	-1.5074
73698440	chr16:73698440:A:T	1.97775e-09	-2.4149e-10	-1.09618
73699086	chr16:73699086:C:T	4.48386e-10	-1.65394	-0.926296
73699118	chr16:73699118:C:T	2.7189e-10	-1.6167	-1.46379
73699308	chr16:73699308:T:C	5.01814e-09	-2.4149e-10	-0.165078
73699389	chr16:73699389:G:A	7.68474e-10	-0.594546	-1.44694
73699416	chr16:73699416:A:C	1.3872e-09	-2.4149e-10	-1.45085
73699446	chr16:73699446:A:G	2.15504e-10	-1.65576	-1.65715
73699511	chr16:73699511:C:T	4.8474e-10	-0.839755	-1.66253
73699811	chr16:73699811:C:T	8.96347e-09	-2.4149e-10	0.41502
73699881	chr16:73699881:T:C	4.54302e-10	-0.782292	-1.78484
73700395	chr16:73700395:C:T	1.20139e-09	-2.4149e-10	-1.59466
73700924	chr16:73700924:T:C	1.15705e-09	-2.4149e-10	-1.63227
73701243	chr16:73701243:T:C	3.38253e-10	-1.16026	-1.70184
73701552	chr16:73701552:T:C	2.04042e-09	-2.4149e-10	-1.06498
73701612	chr16:73701612:C:T	2.13623e-09	-2.4149e-10	-1.01909
73702059	chr16:73702059:T:C	3.65971e-09	0.132296	-0.613051
73702276	chr16:73702276:C:T	2.353e-09	-2.4149e-10	-0.922447
73702379	chr16:73702379:C:T	1.97248e-09	-1.09885	-1.68486e-09
73702679	chr16:73702679:G:A	1.09585e-09	-2.4149e-10	-1.68661
73703042	chr16:73703042:A:G	1.62495e-09	-2.4149e-10	-1.29266
73703381	chr16:73703381:A:C	1.43194e-09	-2.4149e-10	-1.41911
73703474	chr16:73703474:C:T	3.56823e-10	-1.00246	-1.80619
73703560	chr16:73703560:A:C	3.2748e-10	-1.09077	-1.8037
73703581	chr16:73703581:G:A	1.53887e-09	-2.4149e-10	-1.34709
73703719	chr16:73703719:G:A	3.16442e-10	-1.12707	-1.80169
73703724	chr16:73703724:G:A	3.1081e-10	-1.14471	-1.802
73703794	chr16:73703794:T:C	1.79476e-09	-2.4149e-10	-1.19327
73703865	chr16:73703865:T:G	1.65765e-09	0.486651	-1.75939
73703878	chr16:73703878:G:A	1.60962e-09	-2.4149e-10	-1.30214
73703991	chr16:73703991:G:A	7.4148e-10	-0.397352	-1.67989
73704545	chr16:73704545:C:T	9.88675e-10	-2.4149e-10	-1.78953
73704741	chr16:73704741:G:A	9.91953e-10	-2.4149e-10	-1.78622
73704790	chr16:73704790:A:G	1.00844e-09	-2.4149e-10	-1.76973
73705208	chr16:73705208:C:T	9.73659e-10	-2.4149e-10	-1.80483
73705213	chr16:73705213:T:C	2.36188e-09	-2.4149e-10	-0.918682
73705501	chr16:73705501:T:C	1.46477e-09	-2.4149e-10	-1.39644
73705589	chr16:73705589:T:C	4.54518e-09	1.51098	-1.77505
73706117	chr16:73706117:C:T	9.80979e-10	-2.4149e-10	-1.79734
73706563	chr16:73706563:A:G	3.34628e-09	0.433352	-1.00364
73706685	chr16:73706685:C:T	2.32259e-09	-2.4149e-10	-0.935455
73706729	chr16:73706729:A:G	9.78103e-10	-2.4149e-10	-1.80028
73706888	chr16:73706888:A:G	1.24657e-09	-2.4149e-10	-1.55774
73706975	chr16:73706975:G:C	1.31973e-09	-2.4149e-10	-1.50071
73707007	chr16:73707007:G:T	1.64489e-09	-0.171807	-1.10866
73707396	chr16:73707396:G:A	9.80533e-10	-2.4149e-10	-1.7978
73708251	chr16:73708251:A:G	9.82406e-10	-2.4149e-10	-1.79589
73708254	chr16:73708254:A:G	9.82406e-10	-2.4149e-10	-1.79589
73708556	chr16:73708556:C:T	9.84531e-10	-2.4149e-10	-1.79373
73708616	chr16:73708616:T:C	9.78452e-10	-2.4149e-10	-1.79992
73708824	chr16:73708824:G:A	1.98052e-09	0.608852	-1.70363
73709029	chr16:73709029:T:G	4.39731e-09	-0.297144	-1.68486e-09
73709047	chr16:73709047:C:T	1.08684e-09	-2.4149e-10	-1.69486
73709097	chr16:73709097:T:C	3.69108e-09	0.282649	-0.754868
73709195	chr16:73709195:C:G	1.45322e-09	-2.4149e-10	-1.40436
73709234	chr16:73709234:G:A	9.7985e-10	-2.4149e-10	-1.79849
73709261	chr16:73709261:A:C	1.14255e-09	-1.64487	-1.68486e-09
73709526	chr16:73709526:G:A	2.19084e-10	-1.61008	-1.68636
73710295	chr16:73710295:G:A	1.29411e-09	-2.4149e-10	-1.52032
73710300	chr16:73710300:C:T	1.90324e-09	-2.4149e-10	-1.13458
73710411	chr16:73710411:C:T	7.84309e-10	-0.333422	-1.68767
73710512	chr16:73710512:G:A	1.29411e-09	-2.4149e-10	-1.52032
73710520	chr16:73710520:T:C	1.9007e-09	0.582976	-1.71889
73710598	chr16:73710598:T:G	1.45466e-09	-2.4149e-10	-1.40337
73710811	chr16:73710811:C:T	9.77151e-10	-2.4149e-10	-1.80125
73711005	chr16:73711005:G:A	1.45302e-09	-2.4149e-10	-1.40449
73711507	chr16:73711507:G:C	1.15319e-09	-2.4149e-10	-1.6356
73711544	chr16:73711544:C:A	1.70959e-09	-1.24188	-1.68486e-09
73711578	chr16:73711578:G:T	1.29997e-08	-2.4149e-10	0.786792
73712084	chr16:73712084:T:C	1.95602e-09	0.386124	-1.49335
73712132	chr16:73712132:AC:A	1.04379e-09	-2.4149e-10	-1.73528
73712482	chr16:73712482:C:A	4.67614e-09	0.504164	-0.739828
73712566	chr16:73712566:T:C	1.12419e-09	-1.66107	-1.68486e-09
73713325	chr16:73713325:T:C	4.96819e-10	-1.57217	-0.9055
73713339	chr16:73713339:C:T	1.25443e-09	-2.4149e-10	-1.55146
73713580	chr16:73713580:A:C	1.01062e-09	-2.4149e-10	-1.76758
73713650	chr16:73713650:T:C	1.03136e-09	-2.4149e-10	-1.74726
73713982	chr16:73713982:C:T	1.07823e-09	-2.4149e-10	-1.70281
73714212	chr16:73714212:G:A	1.10157e-09	-2.4149e-10	-1.6814
73714429	chr16:73714429:C:T	5.55233e-09	1.02335	-1.08727
73714715	chr16:73714715:C:T	2.12432e-10	-1.66763	-1.65964
73714757	chr16:73714757:C:T	2.02528e-10	-1.66748	-1.70754
73714972	chr16:73714972:C:G	9.72634e-10	-2.4149e-10	-1.80589
73714995	chr16:73714995:T:C	9.7755e-10	-0.201244	-1.5996
73715124	chr16:73715124:T:C	1.00153e-09	-2.4149e-10	-1.77661
73715225	chr16:73715225:G:C	2.15655e-10	-1.65997	-1.65224
73715248	chr16:73715248:C:T	2.00064e-10	-1.65075	-1.73651
73715255	chr16:73715255:T:C	3.94331e-09	0.619799	-1.02592
73715378	chr16:73715378:C:T	2.1163e-10	-1.66523	-1.66582
73715480	chr16:73715480:G:A	9.78778e-10	-2.4149e-10	-1.79959
73715673	chr16:73715673:A:C	2.26425e-10	-1.66641	-1.59707
73715720	chr16:73715720:C:T	2.15113e-10	-1.66557	-1.64916
73715725	chr16:73715725:C:T	2.6043e-09	-0.820976	-1.68486e-09
73715821	chr16:73715821:C:T	4.93421e-09	1.00482	-1.18677
73716417	chr16:73716417:C:G	1.10355e-09	-2.4149e-10	-1.6796
73716478	chr16:73716478:C:A	1.02579e-09	-2.4149e-10	-1.75267
73716592	chr16:73716592:C:T	2.46336e-10	-1.64619	-1.533
73716827	chr16:73716827:C:T	2.23391e-10	-1.65755	-1.61943
73717335	chr16:73717335:G:A	2.30641e-09	0.794774	-1.73722
73717348	chr16:73717348:C:A	2.12435e-09	-2.4149e-10	-1.02467
73717441	chr16:73717441:G:C	9.99291e-10	-0.586061	-1.19279
73717521	chr16:73717521:T:C	6.88246e-10	-0.727059	-1.42469
73717647	chr16:73717647:C:G	8.09755e-10	-1.40605	-0.583107
73717726	chr16:73717726:A:G	1.54412e-09	-2.4149e-10	-1.34368
73717831	chr16:73717831:G:A	2.15213e-10	-1.63523	-1.67903
73718363	chr16:73718363:A:G	7.73276e-09	0.97565	-0.708321
73718515	chr16:73718515:A:G	5.60168e-10	-0.576305	-1.78135
73718625	chr16:73718625:TA:T	3.30534e-09	1.22248	-1.80508
73718772	chr16:73718772:C:T	7.35783e-10	-0.300425	-1.78453
73718979	chr16:73718979:G:A	5.64368e-10	-0.569431	-1.78076
73719083	chr16:73719083:A:G	3.17387e-10	-1.5398	-1.38597
73719111	chr16:73719111:A:G	1.12934e-09	-2.4149e-10	-1.6565
73719330	chr16:73719330:G:C	5.97764e-10	-0.510468	-1.78223
73719335	chr16:73719335:T:A	5.98617e-10	-0.510507	-1.78076
73719354	chr16:73719354:G:A	1.78057e-09	-2.4149e-10	-1.2012
73719391	chr16:73719391:A:T	5.56594e-10	-0.557121	-1.80694
73719416	chr16:73719416:G:A	2.26887e-10	-1.6366	-1.62484
73719570	chr16:73719570:C:T	1.62882e-09	-2.4149e-10	-1.29028
73719641	chr16:73719641:T:A	9.93162e-10	-2.4149e-10	-1.785
73719695	chr16:73719695:G:A	4.74278e-10	-1.64701	-0.87709
73719726	chr16:73719726:G:A	1.183e-09	-2.4149e-10	-1.61008
73719793	chr16:73719793:CCAGCTAATTTTGTATTTTTAGTAGAGA:C	3.88293e-10	-0.989878	-1.73426
73719944	chr16:73719944:C:T	1.03637e-09	-2.4149e-10	-1.74242
73719979	chr16:73719979:C:A	9.75991e-10	-2.4149e-10	-1.80244
73720040	chr16:73720040:C:A	1.46269e-09	-2.4149e-10	-1.39786
73720305	chr16:73720305:T:C	1.23427e-09	-2.4149e-10	-1.56766
73720323	chr16:73720323:T:C	2.98509e-10	-1.42879	-1.55831
73720334	chr16:73720334:C:T	1.39322e-09	-2.4149e-10	-1.44652
73720358	chr16:73720358:T:C	4.62696e-10	-1.64575	-0.903069
73720435	chr16:73720435:C:T	3.38e-10	-1.24698	-1.61587
73720776	chr16:73720776:C:T	3.70352e-09	-0.399296	-0.0695582
73721074	chr16:73721074:A:G	1.37977e-09	-2.4149e-10	-1.45622
73721206	chr16:73721206:C:T	2.65003e-09	-2.4149e-10	-0.803565
73721280	chr16:73721280:C:T	1.39209e-09	-2.4149e-10	-1.44733
73721525	chr16:73721525:G:C	1.39313e-09	-2.4149e-10	-1.44658
73721533	chr16:73721533:A:G	1.39209e-09	-2.4149e-10	-1.44733
73721669	chr16:73721669:G:A	1.44843e-09	-2.4149e-10	-1.40766
73721831	chr16:73721831:G:C	1.13546e-08	-2.4149e-10	0.651483
73721841	chr16:73721841:T:A	1.36946e-09	-2.4149e-10	-1.46372
73721896	chr16:73721896:C:T	1.67504e-09	-0.140108	-1.12219
73721913	chr16:73721913:T:C	1.34645e-09	-2.4149e-10	-1.48067
73721936	chr16:73721936:T:C	1.50657e-09	-1.3683	-1.68486e-09
73721991	chr16:73721991:G:A	1.74889e-09	-1.21916	-1.68486e-09
73722314	chr16:73722314:A:G	3.3758e-10	-1.07209	-1.792
73722826	chr16:73722826:C:A	4.10884e-10	-0.863481	-1.8041
73723140	chr16:73723140:C:A	1.06672e-09	-2.4149e-10	-1.71355
73723157	chr16:73723157:C:T	4.32446e-07	2.19992	2.0914
73723317	chr16:73723317:G:C	6.8317e-10	-0.391629	-1.76752
73723478	chr16:73723478:T:C	1.23757e-09	-2.4149e-10	-1.56499
73723500	chr16:73723500:T:A	1.34584e-09	-2.4149e-10	-1.48112
73723514	chr16:73723514:A:G	1.2163e-09	-2.4149e-10	-1.58232
73723707	chr16:73723707:T:C	7.94602e-10	-0.224695	-1.78336
73723729	chr16:73723729:G:A	8.93035e-10	-0.124832	-1.76644
73723998	chr16:73723998:T:G	7.42289e-10	-0.269243	-1.80691
73724414	chr16:73724414:T:C	2.08552e-09	-0.334615	-0.708505
73724432	chr16:73724432:C:T	1.2172e-09	-2.4149e-10	-1.58158
73724457	chr16:73724457:T:C	2.07429e-09	-0.360633	-0.687884
73724471	chr16:73724471:G:C	1.52734e-09	-1.35461	-1.68486e-09
73724512	chr16:73724512:G:C	1.53987e-09	-2.4149e-10	-1.34644
73724564	chr16:73724564:A:G	4.09965e-10	-0.878072	-1.79175
73724623	chr16:73724623:T:C	2.32298e-10	-1.55534	-1.68253
73724682	chr16:73724682:C:T	2.28646e-09	-2.4149e-10	-0.951132
73725317	chr16:73725317:G:C	3.6856e-09	-2.4149e-10	-0.473705
73725414	chr16:73725414:A:G	1.1748e-09	-2.4149e-10	-1.61704
73725622	chr16:73725622:G:A	3.54388e-09	-2.4149e-10	-0.512917
73726067	chr16:73726067:T:C	1.27114e-09	-2.4149e-10	-1.53823
73726243	chr16:73726243:T:C	1.72528e-09	-0.381134	-0.851614
73726403	chr16:73726403:A:C	3.46717e-10	-1.55166	-1.28572
73726822	chr16:73726822:G:A	1.82102e-09	-2.4149e-10	-1.17874
73726980	chr16:73726980:A:G	6.76847e-10	-0.364848	-1.8036
73727043	chr16:73727043:G:C	4.2228e-10	-0.84572	-1.7945
73727468	chr16:73727468:A:G	1.37005e-09	-2.4149e-10	-1.46329
73727495	chr16:73727495:G:A	3.41675e-09	-2.4149e-10	-0.549447
73727497	chr16:73727497:G:A	3.40975e-09	-2.4149e-10	-0.551499
73727522	chr16:73727522:T:A	5.23223e-10	-1.27863	-1.14726
73727809	chr16:73727809:C:T	1.13556e-09	-2.4149e-10	-1.65101
73728208	chr16:73728208:G:C	7.1126e-09	-2.4149e-10	0.18373
73728256	chr16:73728256:G:A	2.12012e-10	-1.54215	-1.7871
73728303	chr16:73728303:G:A	3.04835e-10	-1.19365	-1.77248
73728472	chr16:73728472:A:G	3.9064e-10	-0.911278	-1.80683
73728568	chr16:73728568:A:G	5.77583e-10	-1.32381	-1.00323
73728569	chr16:73728569:C:T	5.96968e-10	-1.3217	-0.97233
73728658	chr16:73728658:G:A	6.05817e-10	-0.619401	-1.65991
73729482	chr16:73729482:T:C	1.12142e-09	-1.66354	-1.68486e-09
73729978	chr16:73729978:C:G	1.03222e-09	-2.4149e-10	-1.74643
73730015	chr16:73730015:C:T	3.54656e-09	0.187661	-0.699821
73730151	chr16:73730151:C:T	3.42594e-09	0.0796109	-0.626373
73730685	chr16:73730685:T:C	1.64114e-08	-2.4149e-10	1.01984
73730862	chr16:73730862:A:G	2.68393e-10	-1.29794	-1.7955
73732916	chr16:73732916:G:A	7.69853e-10	-0.260326	-1.77937
73732965	chr16:73732965:T:C	1.21827e-09	0.188638	-1.76934
73733008	chr16:73733008:C:G	1.39609e-09	-2.4149e-10	-1.44446
73733108	chr16:73733108:A:AT	7.40661e-10	-0.288997	-1.78935
73733317	chr16:73733317:T:A	1.21485e-09	-2.4149e-10	-1.58352
73734010	chr16:73734010:G:A	1.40787e-09	-2.4149e-10	-1.43606
73734212	chr16:73734212:G:A	2.32664e-10	-1.49327	-1.74303
73734221	chr16:73734221:T:C	1.33076e-09	-2.4149e-10	-1.49239
73734285	chr16:73734285:A:G	9.72852e-10	-2.4149e-10	-1.80566
73734325	chr16:73734325:T:C	9.79187e-10	-2.4149e-10	-1.79917
73734416	chr16:73734416:A:T	3.15585e-10	-1.20669	-1.72477
73734469	chr16:73734469:A:G	1.24048e-09	-2.4149e-10	-1.56264
73734775	chr16:73734775:C:T	1.714e-09	-2.4149e-10	-1.23931
73735075	chr16:73735075:C:T	4.78764e-10	-0.762658	-1.75203
73735239	chr16:73735239:T:C	1.34694e-08	0.681921	0.140364
73735424	chr16:73735424:C:A	1.35729e-09	-2.4149e-10	-1.47265
73736290	chr16:73736290:G:C	1.09146e-09	-2.4149e-10	-1.69063
73736340	chr16:73736340:T:C	6.66637e-09	0.431192	-0.312254
73736736	chr16:73736736:T:C	9.45422e-09	0.556025	-0.0877027
73737087	chr16:73737087:G:A	1.01941e-09	-2.4149e-10	-1.75891
73737185	chr16:73737185:T:C	1.00093e-09	-2.4149e-10	-1.77721
73737247	chr16:73737247:G:A	2.36968e-10	-1.60632	-1.61165
73737331	chr16:73737331:T:C	1.19915e-09	-2.4149e-10	-1.59652
73737362	chr16:73737362:A:G	1.11691e-09	-1.66758	-1.68486e-09
73738222	chr16:73738222:G:A	1.61312e-09	0.473903	-1.77387
73738436	chr16:73738436:C:CA	1.95908e-09	-2.4149e-10	-1.10567
73738619	chr16:73738619:T:C	6.66723e-09	0.119066	-1.68486e-09
73738877	chr16:73738877:A:G	9.72116e-10	-2.4149e-10	-1.80642
73739137	chr16:73739137:C:A	9.96291e-10	-2.4149e-10	-1.78185
73739144	chr16:73739144:A:G	9.80766e-10	-2.4149e-10	-1.79756
73739486	chr16:73739486:C:A	9.8666e-10	-2.4149e-10	-1.79157
73739671	chr16:73739671:C:T	9.84609e-10	-2.4149e-10	-1.79365
73739768	chr16:73739768:C:T	9.74792e-10	-2.4149e-10	-1.80367
73739803	chr16:73739803:C:T	1.0437e-09	-2.4149e-10	-1.73537
73739897	chr16:73739897:T:A	1.88315e-10	-1.65464	-1.79314
73740238	chr16:73740238:G:A	2.0435e-09	-2.4149e-10	-1.06347
73740294	chr16:73740294:C:G	1.21514e-09	-2.4149e-10	-1.58328
73740318	chr16:73740318:A:C	9.7427e-10	-2.4149e-10	-1.8042
73740367	chr16:73740367:C:A	1.29634e-09	-2.4149e-10	-1.51859
73740381	chr16:73740381:A:T	2.03848e-09	-2.4149e-10	-1.06593
73740422	chr16:73740422:C:T	3.46153e-07	-0.467108	4.53585
73740451	chr16:73740451:G:A	2.81564e-10	-1.6041	-1.44144
73740568	chr16:73740568:G:C	1.8954e-09	-2.4149e-10	-1.13871
73740819	chr16:73740819:C:T	1.34056e-09	-2.4149e-10	-1.48505
73741175	chr16:73741175:C:T	2.30034e-09	-1.31588	0.370802
73741176	chr16:73741176:G:A	1.88572e-09	-1.14383	-1.68486e-09
73741249	chr16:73741249:T:C	9.73827e-10	-2.4149e-10	-1.80466
73741889	chr16:73741889:G:A	3.06159e-10	-1.63804	-1.32375
73742020	chr16:73742020:A:C	1.66828e-09	-2.4149e-10	-1.26634
73742240	chr16:73742240:G:A	3.74104e-09	-2.4149e-10	-0.458773
73742370	chr16:73742370:T:C	2.62315e-09	-2.4149e-10	-0.813762
73742398	chr16:73742398:C:G	2.12278e-10	-1.54802	-1.77998
73742519	chr16:73742519:A:G	1.94005e-10	-1.62553	-1.79248
73742918	chr16:73742918:T:C	2.1844e-10	-1.57289	-1.7265
73743080	chr16:73743080:A:T	2.01329e-10	-1.57973	-1.80122
73743329	chr16:73743329:C:G	1.83674e-10	-1.66761	-1.80512
73743431	chr16:73743431:T:C	2.20347e-10	-1.56712	-1.72357
73743555	chr16:73743555:A:G	6.63363e-10	-0.382486	-1.80608
73743673	chr16:73743673:G:A	1.94277e-10	-1.64042	-1.77618
73743880	chr16:73743880:A:G	2.25902e-10	-1.5699	-1.69589
73743891	chr16:73743891:A:C	2.27462e-10	-1.58156	-1.67735
73743914	chr16:73743914:T:C	2.19841e-10	-1.59831	-1.69468
73744183	chr16:73744183:C:T	1.13606e-09	-2.4149e-10	-1.65057
73744467	chr16:73744467:C:T	1.3066e-09	-2.4149e-10	-1.51071
73744525	chr16:73744525:A:G	3.0836e-10	-1.62571	-1.32892
73744604	chr16:73744604:T:G	4.19636e-10	-1.60455	-1.04196
73745413	chr16:73745413:G:A	1.65568e-09	-2.4149e-10	-1.27393
73745701	chr16:73745701:G:C	4.84716e-09	-2.4149e-10	-0.199745
73745737	chr16:73745737:T:C	3.6928e-10	-1.58774	-1.1866
73745813	chr16:73745813:G:A	3.56456e-10	-1.54322	-1.26646
73745893	chr16:73745893:CA:C	3.9512e-10	-1.55805	-1.14865
73746065	chr16:73746065:T:C	1.20289e-09	-2.4149e-10	-1.59341
73746153	chr16:73746153:T:C	2.15147e-10	-1.50832	-1.80625
73746170	chr16:73746170:A:G	1.90166e-08	-2.4149e-10	1.16717
73746235	chr16:73746235:C:T	2.09377e-10	-1.62976	-1.712
73746360	chr16:73746360:G:A	1.08165e-09	-2.4149e-10	-1.69965
73746484	chr16:73746484:T:C	9.74202e-10	-0.577797	-1.22648
73746791	chr16:73746791:C:G	2.11345e-10	-1.59993	-1.73248
73746855	chr16:73746855:G:A	1.89641e-10	-1.65748	-1.78328
73746921	chr16:73746921:T:G	2.16693e-09	-1.00483	-1.68486e-09
73747405	chr16:73747405:T:C	3.08656e-10	-1.64518	-1.30849
73747935	chr16:73747935:G:A	1.25176e-09	-2.4149e-10	-1.55359
73747959	chr16:73747959:T:A	1.1444e-09	-2.4149e-10	-1.64326
73748086	chr16:73748086:C:G	3.34547e-10	-1.25992	-1.6132
73748117	chr16:73748117:T:C	2.17056e-09	-2.4149e-10	-1.00315
73748132	chr16:73748132:T:C	3.0295e-10	-1.64087	-1.33145
73748295	chr16:73748295:A:G	3.7413e-10	-1.21563	-1.54566
73748539	chr16:73748539:CT:C	3.51056e-10	-1.50034	-1.32461
73748697	chr16:73748697:A:G	2.07366e-10	-1.59227	-1.75914
73748778	chr16:73748778:C:T	2.52147e-10	-1.61753	-1.53835
73748810	chr16:73748810:A:G	3.63959e-10	-1.26432	-1.52453
73748873	chr16:73748873:C:T	1.11774e-09	-2.4149e-10	-1.66683
73749209	chr16:73749209:A:G	4.79847e-10	-1.28722	-1.2252
73749211	chr16:73749211:C:T	1.00961e-08	-2.4149e-10	0.534009
73749636	chr16:73749636:C:T	1.66791e-09	-2.4149e-10	-1.26657
73749656	chr16:73749656:T:C	1.73319e-09	-1.22817	-1.68486e-09
73749710	chr16:73749710:G:A	9.72727e-10	-2.4149e-10	-1.80579
73749851	chr16:73749851:C:T	2.05746e-10	-1.6592	-1.70005
73749852	chr16:73749852:T:A	2.93785e-10	-1.34101	-1.66203
73749934	chr16:73749934:G:A	1.36077e-09	-2.4149e-10	-1.47008
73750231	chr16:73750231:G:A	2.87888e-10	-1.66708	-1.35625
73750823	chr16:73750823:G:A	1.88604e-10	-1.65499	-1.79125
73750985	chr16:73750985:G:C	3.43972e-10	-1.56184	-1.2835
73751072	chr16:73751072:G:A	1.32167e-09	-2.4149e-10	-1.49924
73751305	chr16:73751305:G:A	3.56035e-10	-1.66739	-1.14347
73751329	chr16:73751329:A:C	4.40274e-10	-1.60088	-0.997618
73751495	chr16:73751495:T:C	2.38805e-10	-1.63203	-1.57822
73751517	chr16:73751517:ATATGTGTT:A	2.16022e-10	-1.65814	-1.65237
73751707	chr16:73751707:A:C	1.02957e-09	-2.4149e-10	-1.749
73751888	chr16:73751888:A:G	1.65439e-09	-1.2747	-1.68486e-09
73751962	chr16:73751962:C:T	2.00386e-10	-1.63939	-1.74626
73752033	chr16:73752033:G:A	2.80022e-10	-1.6182	-1.43283
73752139	chr16:73752139:G:A	2.83833e-10	-1.66661	-1.3709
73752859	chr16:73752859:C:T	9.73227e-10	-2.4149e-10	-1.80528
73752886	chr16:73752886:T:C	3.59386e-10	-0.996099	-1.8054
73753000	chr16:73753000:C:T	1.06581e-09	-2.4149e-10	-1.7144
73753611	chr16:73753611:G:T	2.0317e-09	-1.06926	-1.68486e-09
73754064	chr16:73754064:T:C	5.56772e-09	-2.4149e-10	-0.061152
73754071	chr16:73754071:T:C	9.99185e-10	-2.4149e-10	-1.77895
73754112	chr16:73754112:G:A	3.48587e-09	-2.4149e-10	-0.529419
73754122	chr16:73754122:T:C	2.10342e-10	-1.53479	-1.80237
73754458	chr16:73754458:G:C	2.60507e-09	-2.4149e-10	-0.820678
73754467	chr16:73754467:G:A	1.89208e-10	-1.63758	-1.80546
73754535	chr16:73754535:G:A	1.53146e-09	-1.35192	-1.68486e-09
73754577	chr16:73754577:A:G	2.82716e-10	-1.63864	-1.40281
73754954	chr16:73754954:A:C	9.94869e-10	-2.4149e-10	-1.78328
73755047	chr16:73755047:A:G	1.42816e-09	-2.4149e-10	-1.42175
73755079	chr16:73755079:T:A	1.55692e-09	-2.4149e-10	-1.33543
73755255	chr16:73755255:G:A	3.7927e-10	-1.25291	-1.49473
73755280	chr16:73755280:G:A	1.58348e-09	-1.31851	-1.68486e-09
73755291	chr16:73755291:C:T	3.73681e-10	-1.60553	-1.15697
73755358	chr16:73755358:G:C	1.91051e-10	-1.66298	-1.77038
73755661	chr16:73755661:G:A	2.01099e-10	-1.58831	-1.79379
73756068	chr16:73756068:C:CTT	2.02053e-10	-1.63821	-1.73915
73756360	chr16:73756360:A:G	1.67688e-09	-1.2612	-1.68486e-09
73756463	chr16:73756463:T:C	3.82079e-09	-2.4149e-10	-0.43768
73756569	chr16:73756569:CA:C	3.83105e-09	-0.435	-1.68486e-09
73756571	chr16:73756571:A:C	3.9047e-09	-0.415957	-1.68486e-09
73756573	chr16:73756573:C:CCCT	3.90712e-09	-0.415336	-1.68486e-09
73757263	chr16:73757263:G:A	1.00592e-09	-2.4149e-10	-1.77223
73757311	chr16:73757311:C:A	1.83981e-10	-1.66412	-1.80694
73757462	chr16:73757462:G:A	2.92842e-09	-2.4149e-10	-0.703674
73757589	chr16:73757589:A:G	5.68176e-10	-1.4552	-0.888263
73757814	chr16:73757814:A:T	2.12528e-09	-2.4149e-10	-1.02423
73757961	chr16:73757961:A:G	5.77173e-10	-1.62003	-0.70772
73758060	chr16:73758060:C:T	9.93116e-10	-2.4149e-10	-1.78505
73758184	chr16:73758184:A:T	4.74663e-10	-1.54709	-0.976197
73758295	chr16:73758295:T:C	2.36839e-10	-1.52963	-1.68889
73758367	chr16:73758367:A:T	2.12587e-09	-2.4149e-10	-1.02396
73758906	chr16:73758906:G:A	1.96697e-09	-1.10164	-1.68486e-09
73759393	chr16:73759393:AT:A	2.49713e-09	-0.862998	-1.68486e-09
73759524	chr16:73759524:C:T	2.0624e-10	-1.60652	-1.75033
73759614	chr16:73759614:A:G	1.98587e-09	-1.09208	-1.68486e-09
73759694	chr16:73759694:A:G	2.12587e-09	-2.4149e-10	-1.02396
73759765	chr16:73759765:C:T	5.70899e-09	-0.0360964	-1.68486e-09
73759949	chr16:73759949:G:A	3.34513e-10	-1.63971	-1.23351
73760235	chr16:73760235:C:T	2.33218e-10	-1.65011	-1.58381
73760299	chr16:73760299:G:A	2.88692e-09	-2.4149e-10	-0.717947
73760353	chr16:73760353:A:G	2.02205e-10	-1.65729	-1.71932
73760652	chr16:73760652:A:T	2.01543e-10	-1.63545	-1.74444
73760953	chr16:73760953:A:G	1.54239e-09	-1.34481	-1.68486e-09
73761105	chr16:73761105:C:T	5.08944e-10	-1.19292	-1.26064
73761395	chr16:73761395:C:T	1.02963e-09	-2.4149e-10	-1.74894
73761557	chr16:73761557:G:A	1.93815e-10	-1.66762	-1.75137
73761574	chr16:73761574:C:A	1.07772e-09	-2.4149e-10	-1.70329
73762148	chr16:73762148:C:A	3.42963e-10	-1.0925	-1.75577
73762164	chr16:73762164:T:C	3.83896e-10	-1.60827	-1.12726
73762275	chr16:73762275:G:A	1.11607e-09	-2.4149e-10	-1.66832
73762283	chr16:73762283:A:G	3.87605e-10	-1.66759	-1.05831
73762535	chr16:73762535:C:G	2.58918e-09	-2.4149e-10	-0.826796
73762537	chr16:73762537:T:C	2.54346e-09	-2.4149e-10	-0.844611
73763025	chr16:73763025:C:A	1.57703e-09	-1.3226	-1.68486e-09
73763109	chr16:73763109:G:T	7.47725e-09	-1.66763	1.90135
73763216	chr16:73763216:C:T	1.65217e-09	-2.4149e-10	-1.27605
73763634	chr16:73763634:C:T	3.01542e-09	-0.6744	-1.68486e-09
73764475	chr16:73764475:T:C	1.92525e-09	-2.4149e-10	-1.12308
73764640	chr16:73764640:G:A	1.13255e-09	-1.6601	0.00643594
73764824	chr16:73764824:C:T	3.0782e-09	-2.4149e-10	-0.653793
73764936	chr16:73764936:C:A	2.41528e-09	-2.4149e-10	-0.896321
73765310	chr16:73765310:T:C	2.30105e-10	-1.50816	-1.7392
73765879	chr16:73765879:C:G	1.12242e-09	-2.4149e-10	-1.66265
73765898	chr16:73765898:G:A	2.23234e-10	-1.58167	-1.69601
73765908	chr16:73765908:A:G	2.49093e-10	-1.57579	-1.59228
73766328	chr16:73766328:T:C	1.14198e-09	-1.50703	-0.138345
73766593	chr16:73766593:A:C	3.51157e-09	-1.66706	1.14498
73766630	chr16:73766630:T:C	9.89489e-10	-2.4149e-10	-1.7887
73766730	chr16:73766730:C:T	5.68329e-10	-1.65474	-0.688457
73766949	chr16:73766949:TTTC:T	9.89583e-10	-2.4149e-10	-1.78861
73767085	chr16:73767085:A:G	4.5124e-10	-1.66677	-0.907118
73767394	chr16:73767394:T:C	1.00572e-09	-2.4149e-10	-1.77243
73767404	chr16:73767404:C:T	1.9563e-10	-1.66404	-1.74563
73767473	chr16:73767473:T:C	3.58736e-10	-1.62137	-1.18194
73767942	chr16:73767942:G:A	1.3646e-09	-1.46727	-1.68486e-09
73768065	chr16:73768065:T:C	6.02237e-10	-1.62846	-0.656787
73768281	chr16:73768281:C:T	2.98797e-10	-1.66495	-1.32118
73768327	chr16:73768327:G:A	3.16753e-10	-1.35939	-1.56838
73768463	chr16:73768463:A:G	2.46488e-10	-1.64921	-1.52937
73768490	chr16:73768490:G:A	1.95346e-10	-1.63861	-1.77251
73768590	chr16:73768590:C:G	2.93916e-09	-2.4149e-10	-0.700013
73768878	chr16:73768878:C:G	9.75805e-10	-2.4149e-10	-1.80263
73769085	chr16:73769085:A:G	2.27427e-10	-1.62552	-1.63355
73769162	chr16:73769162:T:C	1.16447e-09	-2.4149e-10	-1.62587
73769763	chr16:73769763:T:G	1.9929e-10	-1.58691	-1.80422
73770056	chr16:73770056:T:C	3.03994e-10	-1.38867	-1.58022
73770423	chr16:73770423:A:G	2.61608e-10	-1.58693	-1.53212
73770580	chr16:73770580:T:C	3.31379e-10	-1.42999	-1.45265
73770899	chr16:73770899:A:G	2.88735e-10	-1.47204	-1.54834
73770930	chr16:73770930:G:T	1.11089e-09	-2.4149e-10	-1.67297
73771012	chr16:73771012:G:C	1.83934e-09	-2.4149e-10	-1.16873
73771471	chr16:73771471:A:G	1.00112e-09	-2.4149e-10	-1.77702
73771491	chr16:73771491:T:C	5.45575e-09	-2.4149e-10	-0.0814677
73771543	chr16:73771543:T:C	9.72733e-10	-2.4149e-10	-1.80578
73771621	chr16:73771621:G:A	1.11498e-09	-2.4149e-10	-1.6693
73771804	chr16:73771804:T:TCACTTTAGGCCATGGCTCCTGGTCCCTGCC	1.20572e-09	-2.4149e-10	-1.59106
73772277	chr16:73772277:C:T	3.91316e-10	-1.28616	-1.43022
73772484	chr16:73772484:T:A	3.97537e-09	-0.398021	-1.68486e-09
73772588	chr16:73772588:A:T	1.14135e-09	-2.4149e-10	-1.64593
73772653	chr16:73772653:T:C	3.2103e-10	-1.66751	-1.24685
73772828	chr16:73772828:G:A	1.15418e-09	-2.4149e-10	-1.63475
73773105	chr16:73773105:A:G	1.18704e-09	-1.60667	-1.68486e-09
73773132	chr16:73773132:T:A	3.28138e-09	-2.4149e-10	-0.589875
73773168	chr16:73773168:A:G	2.49382e-10	-1.58962	-1.57729
73773263	chr16:73773263:A:G	5.72656e-10	-1.45396	-0.881649
73773577	chr16:73773577:G:A	1.05196e-09	-2.4149e-10	-1.72748
73773924	chr16:73773924:G:C	2.06876e-09	-1.05119	-1.68486e-09
73774253	chr16:73774253:T:C	1.3825e-09	-2.4149e-10	-1.45424
73774332	chr16:73774332:A:G	1.00239e-09	-2.4149e-10	-1.77575
73774376	chr16:73774376:C:T	1.08703e-09	-2.4149e-10	-1.69469
73774491	chr16:73774491:T:C	3.11726e-09	-2.4149e-10	-0.641182
73774683	chr16:73774683:C:T	2.09968e-10	-1.6674	-1.67154
73774722	chr16:73774722:C:T	2.38659e-09	-0.908272	-1.68486e-09
73774723	chr16:73774723:G:A	9.98972e-10	-2.4149e-10	-1.77917
73774943	chr16:73774943:A:G	2.50922e-09	-2.4149e-10	-0.858166
73775037	chr16:73775037:TC:T	6.66883e-10	-1.56216	-0.621122
73775052	chr16:73775052:A:G	1.06028e-08	-2.4149e-10	0.582981
73775071	chr16:73775071:G:C	1.15135e-09	-2.4149e-10	-1.6372
73775156	chr16:73775156:G:A	9.80796e-10	-2.4149e-10	-1.79753
73775310	chr16:73775310:G:A	1.04433e-09	-2.4149e-10	-1.73476
73775971	chr16:73775971:T:C	1.99395e-10	-1.60174	-1.78887
73776029	chr16:73776029:C:T	3.51989e-10	-1.18647	-1.63582
73776827	chr16:73776827:A:G	2.83777e-09	-2.4149e-10	-0.735119
73777019	chr16:73777019:T:A	1.15779e-09	-2.4149e-10	-1.63162
73777372	chr16:73777372:G:A	1.00929e-09	-2.4149e-10	-1.76889
73777769	chr16:73777769:C:G	4.82808e-09	-2.4149e-10	-0.20369
73777980	chr16:73777980:T:C	2.87814e-10	-1.5699	-1.45368
73778011	chr16:73778011:C:T	1.1932e-09	-1.6015	-1.68486e-09
73778080	chr16:73778080:A:AT	9.97337e-10	-2.4149e-10	-1.7808
73778135	chr16:73778135:C:G	1.63858e-09	-2.4149e-10	-1.2843
73778462	chr16:73778462:G:A	5.53687e-10	-1.44975	-0.919543
73778911	chr16:73778911:T:C	1.13514e-09	-2.4149e-10	-1.65138
73779158	chr16:73779158:C:A	1.14858e-09	-2.4149e-10	-1.63961
73779167	chr16:73779167:C:A	4.40643e-10	-1.56452	-1.03314
73779267	chr16:73779267:C:T	1.14317e-09	-2.4149e-10	-1.64433
73779435	chr16:73779435:AATC:A	1.57959e-09	-1.32097	-1.68486e-09
73779531	chr16:73779531:G:A	2.84894e-09	-2.4149e-10	-0.731192
73779712	chr16:73779712:G:A	2.94014e-10	-1.32774	-1.67453
73779759	chr16:73779759:T:C	1.57953e-09	-1.32101	-1.68486e-09
73779871	chr16:73779871:G:C	3.03533e-10	-1.5751	-1.39531
73779947	chr16:73779947:G:A	1.0242e-09	-2.4149e-10	-1.75423
73779984	chr16:73779984:TGGATCCCAAGCCTTTCTA:T	9.86014e-10	-2.4149e-10	-1.79222
73779985	chr16:73779985:GGATCCCAAGCCTTTCTAA:G	1.34908e-09	-1.47871	-1.68486e-09
73780017	chr16:73780017:C:G	9.74462e-10	-2.4149e-10	-1.80401
73780036	chr16:73780036:T:C	1.85627e-10	-1.66653	-1.79562
73780395	chr16:73780395:A:G	1.8564e-10	-1.6576	-1.80448
73781046	chr16:73781046:G:T	1.4093e-09	-2.4149e-10	-1.43504
73781095	chr16:73781095:A:T	2.24922e-10	-1.60649	-1.66365
73781249	chr16:73781249:C:T	2.7676e-10	-1.55909	-1.50366
73781348	chr16:73781348:T:C	1.15243e-09	-2.4149e-10	-1.63627
73781425	chr16:73781425:G:A	3.72536e-10	-1.29295	-1.47261
73781462	chr16:73781462:G:C	2.27562e-10	-1.63944	-1.61903
73781514	chr16:73781514:C:T	1.64029e-07	3.32191	-1.68486e-09
73781566	chr16:73781566:C:T	1.84079e-09	-2.4149e-10	-1.16794
73781830	chr16:73781830:T:C	2.14873e-09	-2.4149e-10	-1.01326
73782021	chr16:73782021:T:C	1.2487e-09	-2.4149e-10	-1.55604
73782075	chr16:73782075:C:G	1.46359e-09	-2.4149e-10	-1.39724
73782115	chr16:73782115:G:T	1.11027e-09	-2.4149e-10	-1.67354
73782135	chr16:73782135:T:C	2.04163e-09	-0.90446	-0.159928
73782271	chr16:73782271:A:G	1.46103e-09	-2.4149e-10	-1.399
73782423	chr16:73782423:T:C	3.77369e-10	-1.0148	-1.73787
73782494	chr16:73782494:A:C	1.15538e-09	-2.4149e-10	-1.63371
73783316	chr16:73783316:C:T	6.58501e-09	-2.4149e-10	0.106658
73783585	chr16:73783585:T:C	1.79286e-09	-2.4149e-10	-1.19432
73784067	chr16:73784067:G:A	9.83511e-10	-2.4149e-10	-1.79476
73784091	chr16:73784091:A:G	1.09926e-09	-2.4149e-10	-1.6835
73784114	chr16:73784114:G:A	1.6549e-09	-2.4149e-10	-1.2744
73784283	chr16:73784283:G:A	2.18545e-09	-0.973099	-0.0232158
73784338	chr16:73784338:A:G	1.31392e-09	-1.42101	-0.084113
73784556	chr16:73784556:G:A	1.48772e-09	-2.4149e-10	-1.3809
73784723	chr16:73784723:G:A	1.14891e-09	-2.4149e-10	-1.63933
73784724	chr16:73784724:T:G	2.15583e-09	-2.4149e-10	-1.00996
73784763	chr16:73784763:T:C	2.42114e-09	-0.8939	-1.68486e-09
73784818	chr16:73784818:C:T	1.71842e-09	-1.23673	-1.68486e-09
73785167	chr16:73785167:T:C	1.3689e-09	-0.558956	-0.905172
73785562	chr16:73785562:C:T	1.94258e-09	-0.995974	-0.118148
73785616	chr16:73785616:T:A	1.61149e-09	-2.4149e-10	-1.30098
73785762	chr16:73785762:T:C	2.03311e-09	-0.669345	-0.399228
73786059	chr16:73786059:C:T	1.21299e-08	-2.4149e-10	0.717533
73786306	chr16:73786306:A:G	2.96409e-08	-0.598011	2.20903
73786354	chr16:73786354:T:G	1.48768e-09	-0.776177	-0.604742
73786471	chr16:73786471:T:C	1.66841e-09	-2.4149e-10	-1.26627
73786635	chr16:73786635:G:T	9.26877e-09	-2.4149e-10	0.448513
73786836	chr16:73786836:C:A	9.7298e-10	-2.4149e-10	-1.80553
73787157	chr16:73787157:T:A	6.81679e-10	-0.485809	-1.67552
73787354	chr16:73787354:T:C	1.11872e-09	-1.66596	-1.68486e-09
73787636	chr16:73787636:A:C	3.85427e-09	-2.4149e-10	-0.428955
73787696	chr16:73787696:G:A	9.92943e-10	-2.4149e-10	-1.78522
73788015	chr16:73788015:T:C	3.05227e-10	-1.23975	-1.72509
73788238	chr16:73788238:C:T	1.83662e-10	-1.66761	-1.80519
73788322	chr16:73788322:G:A	3.16e-10	-1.27682	-1.65333
73788543	chr16:73788543:C:T	5.38255e-10	-1.63406	-0.7635
73788554	chr16:73788554:G:T	1.01645e-09	-2.4149e-10	-1.76182
73788601	chr16:73788601:C:G	1.06007e-08	-2.4149e-10	0.582783
73788655	chr16:73788655:A:G	4.79151e-10	-1.4945	-1.01938
73788792	chr16:73788792:G:A	2.23588e-09	-2.4149e-10	-0.973501
73788866	chr16:73788866:C:T	1.12184e-09	-2.4149e-10	-1.66317
73788990	chr16:73788990:A:G	1.49001e-09	-2.4149e-10	-1.37935
73789072	chr16:73789072:A:G	2.97049e-10	-1.43784	-1.55415
73789088	chr16:73789088:C:T	7.63672e-10	-1.60462	-0.443134
73789624	chr16:73789624:A:G	2.58339e-10	-1.65557	-1.47605
73789688	chr16:73789688:C:T	2.33563e-09	-2.4149e-10	-0.929857
73789797	chr16:73789797:G:A	2.8217e-10	-1.66478	-1.37861
73789962	chr16:73789962:C:T	1.82842e-09	-2.4149e-10	-1.17468
73790062	chr16:73790062:G:C	1.68327e-08	1.04519	-1.68486e-09
73790123	chr16:73790123:G:A	1.35351e-09	-2.4149e-10	-1.47543
73790468	chr16:73790468:C:T	9.7454e-10	-2.4149e-10	-1.80393
73790713	chr16:73790713:G:A	4.13459e-09	-2.4149e-10	-0.35875
73791141	chr16:73791141:T:C	9.75164e-10	-2.4149e-10	-1.80329
73791279	chr16:73791279:G:C	6.55358e-10	-1.20012	-1.00059
73791438	chr16:73791438:T:G	9.84086e-10	-2.4149e-10	-1.79418
73791450	chr16:73791450:G:A	5.00217e-10	-1.65182	-0.819028
73791622	chr16:73791622:A:C	9.72093e-10	-2.4149e-10	-1.80644
73791678	chr16:73791678:C:T	8.40332e-09	-2.4149e-10	0.35049
73791713	chr16:73791713:G:A	3.46156e-10	-1.13533	-1.70368
73791749	chr16:73791749:C:T	4.6728e-09	-2.4149e-10	-0.236379
73792069	chr16:73792069:C:G	1.02508e-09	-2.4149e-10	-1.75336
73792126	chr16:73792126:C:T	1.1112e-09	-2.4149e-10	-1.6727
73792169	chr16:73792169:A:G	2.18329e-09	-2.4149e-10	-0.997307
73792538	chr16:73792538:G:A	1.12031e-09	-1.66453	-1.68486e-09
73793045	chr16:73793045:G:T	1.03251e-09	-2.4149e-10	-1.74614
73793158	chr16:73793158:T:A	1.98056e-10	-1.6675	-1.72984
73793345	chr16:73793345:G:T	2.04116e-10	-1.59585	-1.77135
73793421	chr16:73793421:A:G	1.16127e-09	-2.4149e-10	-1.62862
73793483	chr16:73793483:T:C	2.25763e-09	-0.963821	-1.68486e-09
73793534	chr16:73793534:C:T	1.16157e-09	-2.4149e-10	-1.62837
73793605	chr16:73793605:T:C	2.19222e-09	-2.4149e-10	-0.993224
73793934	chr16:73793934:G:C	2.67725e-10	-1.66639	-1.42954
73794040	chr16:73794040:A:G	1.37948e-09	-2.4149e-10	-1.45643
73794337	chr16:73794337:C:T	1.05023e-09	-2.4149e-10	-1.72913
73794608	chr16:73794608:C:T	1.00452e-09	-2.4149e-10	-1.77363
73794734	chr16:73794734:A:T	1.95047e-10	-1.66547	-1.74718
73794861	chr16:73794861:A:G	9.72387e-10	-2.4149e-10	-1.80614
73795064	chr16:73795064:T:C	2.39944e-10	-1.40169	-1.80379
73795212	chr16:73795212:T:C	4.08059e-10	-1.63137	-1.04311
73795371	chr16:73795371:A:C	3.56597e-10	-1.41421	-1.39508
73795388	chr16:73795388:G:C	1.65814e-09	-1.27244	-1.68486e-09
73795717	chr16:73795717:C:A	2.71193e-10	-1.57856	-1.5045
73795949	chr16:73795949:G:A	1.52752e-09	-2.4149e-10	-1.35449
73796011	chr16:73796011:C:T	1.01818e-09	-2.4149e-10	-1.76012
73796506	chr16:73796506:A:G	9.74839e-10	-2.4149e-10	-1.80362
73796529	chr16:73796529:T:C	1.55491e-09	-2.4149e-10	-1.33672
73796690	chr16:73796690:C:T	1.69962e-09	-2.4149e-10	-1.24773
73797040	chr16:73797040:A:G	1.3007e-09	-2.4149e-10	-1.51524
73797111	chr16:73797111:G:T	1.6856e-09	-2.4149e-10	-1.25602
73797151	chr16:73797151:C:G	1.21311e-09	-2.4149e-10	-1.58495
73797227	chr16:73797227:A:ACAT	9.72499e-10	-2.4149e-10	-1.80602
73797343	chr16:73797343:C:T	7.09346e-10	-1.48051	-0.641039
73797414	chr16:73797414:C:G	9.7968e-10	-0.0852413	-1.71343
73797453	chr16:73797453:G:A	1.62965e-09	-1.28977	-1.68486e-09
73797617	chr16:73797617:C:T	6.21116e-10	-0.833828	-1.42055
73797642	chr16:73797642:T:C	6.33769e-10	-1.56924	-0.664969
73797718	chr16:73797718:T:G	1.42932e-09	-2.4149e-10	-1.42094
73797990	chr16:73797990:G:C	9.73354e-10	-2.4149e-10	-1.80515
73798286	chr16:73798286:G:A	5.27216e-10	-1.65626	-0.762027
73798473	chr16:73798473:A:C	4.16669e-09	-2.4149e-10	-0.351016
73798704	chr16:73798704:C:A	4.31012e-10	-1.63788	-0.981875
73798822	chr16:73798822:G:C	4.15126e-10	-1.21725	-1.44006
73798826	chr16:73798826:T:A	9.72136e-10	-2.4149e-10	-1.8064
73799069	chr16:73799069:A:G	1.44282e-09	-2.4149e-10	-1.41154
73799264	chr16:73799264:T:C	1.96629e-09	-2.4149e-10	-1.10199
73799687	chr16:73799687:G:A	2.74624e-10	-1.26353	-1.80696
73799784	chr16:73799784:G:A	1.51762e-09	-1.361	-1.68486e-09
73799865	chr16:73799865:G:A	6.10538e-10	-1.5525	-0.719055
73800114	chr16:73800114:T:A	1.96137e-09	-2.4149e-10	-1.10449
73800122	chr16:73800122:C:G	1.86314e-09	-2.4149e-10	-1.15587
73800123	chr16:73800123:A:G	7.68017e-09	-2.4149e-10	0.260504
73800414	chr16:73800414:A:G	1.86644e-09	-2.4149e-10	-1.15411
73801142	chr16:73801142:G:A	1.76976e-09	-2.4149e-10	-1.2073
73801191	chr16:73801191:G:A	1.81407e-09	-2.4149e-10	-1.18256
73801272	chr16:73801272:A:G	1.03126e-09	-2.4149e-10	-1.74736
73801403	chr16:73801403:A:G	1.07733e-09	-2.4149e-10	-1.70365
73801730	chr16:73801730:A:G	1.14905e-09	-2.4149e-10	-1.6392
73801824	chr16:73801824:GCAA:G	1.54604e-09	-2.4149e-10	-1.34244
73801972	chr16:73801972:C:T	1.71962e-09	-2.4149e-10	-1.23604
73802044	chr16:73802044:G:A	3.53548e-09	-2.4149e-10	-0.515288
73802115	chr16:73802115:G:A	1.59802e-09	-2.4149e-10	-1.30937
73802864	chr16:73802864:C:G	1.76976e-09	-2.4149e-10	-1.2073
73803006	chr16:73803006:G:T	4.10727e-10	-1.63135	-1.03662
73803180	chr16:73803180:C:T	1.16887e-09	-2.4149e-10	-1.6221
73803391	chr16:73803391:C:T	6.28699e-10	-1.66284	-0.579397
73803412	chr16:73803412:A:G	3.55706e-10	-1.00615	-1.80564
73803478	chr16:73803478:A:G	1.68992e-09	-2.4149e-10	-1.25346
73803630	chr16:73803630:C:T	9.79916e-10	-2.4149e-10	-1.79843
73803974	chr16:73803974:T:C	2.55822e-09	-2.4149e-10	-0.838825
73804030	chr16:73804030:A:G	4.97683e-10	-0.677415	-1.79851
73804220	chr16:73804220:A:G	1.29686e-09	-2.4149e-10	-1.51819
73804268	chr16:73804268:G:A	5.48504e-10	-0.591303	-1.78739
73804587	chr16:73804587:G:T	1.19145e-09	-2.4149e-10	-1.60297
73804698	chr16:73804698:A:T	5.94707e-10	-1.17939	-1.11844
73805136	chr16:73805136:A:G	3.88963e-10	-1.66601	-1.0564
73805394	chr16:73805394:C:G	1.03129e-09	-2.4149e-10	-1.74733
73805411	chr16:73805411:C:T	2.89567e-09	-2.4149e-10	-0.71492
73805423	chr16:73805423:C:T	1.09339e-09	-0.19807	-1.49079
73805458	chr16:73805458:C:T	1.0566e-09	-2.4149e-10	-1.72308
73805653	chr16:73805653:A:G	2.13202e-09	-2.4149e-10	-1.02107
73805783	chr16:73805783:G:A	1.11827e-09	-1.66636	-1.68486e-09
73805842	chr16:73805842:G:A	1.19531e-09	-1.59973	-1.68486e-09
73805862	chr16:73805862:G:T	9.78009e-10	-2.4149e-10	-1.80037
73805868	chr16:73805868:C:G	4.40036e-10	-1.02475	-1.57428
73805897	chr16:73805897:G:A	1.39059e-09	-1.35954	-0.0888761
73805956	chr16:73805956:T:C	4.784e-10	-1.44133	-1.07412
73805982	chr16:73805982:T:A	1.11852e-09	-2.4149e-10	-1.66613
73806222	chr16:73806222:T:G	7.24919e-10	-0.813697	-1.28614
73806449	chr16:73806449:A:G	1.02154e-09	-2.4149e-10	-1.75683
73806495	chr16:73806495:T:C	9.77622e-10	-2.4149e-10	-1.80077
73806572	chr16:73806572:T:C	1.11956e-09	-2.4149e-10	-1.6652
73806631	chr16:73806631:A:G	2.69318e-10	-1.31852	-1.77148
73807794	chr16:73807794:GAC:G	9.72613e-10	-2.4149e-10	-1.80591
73808166	chr16:73808166:TGGGAAGAAAAA:T	2.70237e-10	-1.4446	-1.642
73809075	chr16:73809075:G:A	3.96685e-09	-2.4149e-10	-0.400167
73809432	chr16:73809432:C:T	2.41256e-10	-1.42358	-1.77645
73809433	chr16:73809433:C:T	2.14096e-09	-1.32358	0.306701
73809577	chr16:73809577:T:C	4.32048e-10	-0.985204	-1.63215
73809599	chr16:73809599:G:T	1.98342e-09	-2.4149e-10	-1.09332
73809883	chr16:73809883:A:T	1.06046e-09	-2.4149e-10	-1.71943
73809907	chr16:73809907:A:G	1.93874e-10	-1.63571	-1.78297
73809978	chr16:73809978:A:T	1.35212e-09	-2.4149e-10	-1.47647
73809983	chr16:73809983:G:A	1.65788e-09	-2.4149e-10	-1.2726
73809985	chr16:73809985:G:A	1.60852e-09	-1.16083	-0.141988
73810205	chr16:73810205:A:G	1.07123e-09	-2.4149e-10	-1.70933
73810206	chr16:73810206:T:C	1.8882e-10	-1.6409	-1.80421
73811185	chr16:73811185:T:C	1.13423e-09	-2.4149e-10	-1.65219
73811389	chr16:73811389:G:A	4.13023e-09	-2.4149e-10	-0.359805
73811544	chr16:73811544:A:G	1.21596e-09	-2.4149e-10	-1.5826
73811638	chr16:73811638:G:A	2.0375e-10	-1.593	-1.776
73811659	chr16:73811659:C:T	4.62406e-09	-0.246864	-1.68486e-09
73811712	chr16:73811712:T:A	1.11803e-09	-2.4149e-10	-1.66657
73811925	chr16:73811925:G:A	1.69881e-09	-2.4149e-10	-1.24821
73811927	chr16:73811927:A:G	2.44686e-09	-2.4149e-10	-0.883334
73811984	chr16:73811984:C:T	1.01871e-09	-2.4149e-10	-1.7596
73812283	chr16:73812283:C:A	3.01572e-09	-2.4149e-10	-0.6743
73813033	chr16:73813033:A:C	2.45629e-10	-1.38717	-1.7949
73813333	chr16:73813333:T:A	1.31233e-09	-2.4149e-10	-1.50634
73813355	chr16:73813355:C:T	3.13504e-09	-2.4149e-10	-0.635497
73813380	chr16:73813380:G:A	9.8044e-10	-2.4149e-10	-1.79789
73813382	chr16:73813382:G:A	6.94964e-10	-0.484616	-1.65742
73813697	chr16:73813697:C:T	2.50653e-10	-1.45082	-1.711
73813725	chr16:73813725:T:A	5.39359e-10	-1.31813	-1.07739
73813732	chr16:73813732:T:G	1.72094e-09	-2.4149e-10	-1.23526
73813907	chr16:73813907:A:G	6.77903e-10	-1.33025	-0.836641
73814598	chr16:73814598:G:A	2.94087e-10	-1.61504	-1.38698
73814612	chr16:73814612:G:A	9.8496e-10	-2.4149e-10	-1.79329
73814765	chr16:73814765:A:G	1.36281e-09	-2.4149e-10	-1.46859
73814809	chr16:73814809:G:C	3.26742e-10	-1.57573	-1.32099
73815354	chr16:73815354:T:C	1.76313e-09	-2.4149e-10	-1.21105
73815523	chr16:73815523:G:A	1.31084e-09	-2.4149e-10	-1.50747
73815746	chr16:73815746:C:G	2.26653e-09	-1.65759	0.697706
73815850	chr16:73815850:C:T	9.74892e-10	-2.4149e-10	-1.80357
73815962	chr16:73815962:G:A	3.21511e-09	-2.4149e-10	-0.610275
73816006	chr16:73816006:G:A	9.76704e-10	-2.4149e-10	-1.80171
73816268	chr16:73816268:A:G	1.13095e-09	-2.4149e-10	-1.65508
73816336	chr16:73816336:C:T	2.27117e-10	-1.6082	-1.65223
73816359	chr16:73816359:G:C	2.85238e-09	-2.4149e-10	-0.729983
73816716	chr16:73816716:G:A	1.6458e-09	-1.27991	-1.68486e-09
73816821	chr16:73816821:T:C	3.10031e-10	-1.22328	-1.72594
73817200	chr16:73817200:A:C	1.01768e-09	-2.4149e-10	-1.76061
73817376	chr16:73817376:C:T	4.56348e-10	-1.5549	-1.00774
73817384	chr16:73817384:G:A	2.99585e-09	-2.4149e-10	-0.680911
73817546	chr16:73817546:G:T	3.21322e-10	-1.60881	-1.30463
73817781	chr16:73817781:G:A	1.13052e-09	-2.4149e-10	-1.65546
73817792	chr16:73817792:T:C	4.21279e-10	-1.12764	-1.51496
73817811	chr16:73817811:C:T	9.8102e-10	-2.4149e-10	-1.7973
73818252	chr16:73818252:T:C	1.93829e-09	-2.4149e-10	-1.11633
73818589	chr16:73818589:C:G	4.25724e-09	-2.4149e-10	-0.329516
73819045	chr16:73819045:C:A	1.14669e-09	-2.4149e-10	-1.64126
73819115	chr16:73819115:G:A	1.18994e-09	-2.4149e-10	-1.60424
73819133	chr16:73819133:C:A	1.12008e-09	-2.4149e-10	-1.66473
73819195	chr16:73819195:C:T	3.55141e-10	-1.56842	-1.24496
73819257	chr16:73819257:A:G	1.2307e-09	-2.4149e-10	-1.57056
73819801	chr16:73819801:T:C	1.19318e-09	-2.4149e-10	-1.60151
73819934	chr16:73819934:G:A	9.87018e-10	-2.4149e-10	-1.79121
73820264	chr16:73820264:T:A	1.12174e-09	-2.4149e-10	-1.66326
73820392	chr16:73820392:G:C	9.80775e-10	-2.4149e-10	-1.79755
73820393	chr16:73820393:C:A	1.15011e-09	-2.4149e-10	-1.63828
73820502	chr16:73820502:G:C	1.2664e-09	-1.54196	-1.68486e-09
73820556	chr16:73820556:G:A	1.1814e-09	-2.4149e-10	-1.61144
73820595	chr16:73820595:G:C	2.91759e-10	-1.2293	-1.78067
73820651	chr16:73820651:G:A	1.94168e-09	-2.4149e-10	-1.11459
73820742	chr16:73820742:G:A	2.50241e-09	-2.4149e-10	-0.860882
73821248	chr16:73821248:T:C	9.75648e-10	-2.4149e-10	-1.80279
73821391	chr16:73821391:C:T	2.75935e-09	-2.4149e-10	-0.763143
73821497	chr16:73821497:C:A	2.27068e-09	-2.4149e-10	-0.95806
73821538	chr16:73821538:T:G	1.02842e-09	-2.4149e-10	-1.75011
73821550	chr16:73821550:T:C	1.07921e-09	-2.4149e-10	-1.70191
73821824	chr16:73821824:C:T	3.7582e-10	-1.01667	-1.74011
73821965	chr16:73821965:A:G	1.00252e-09	-2.4149e-10	-1.77562
73822178	chr16:73822178:T:C	9.73318e-10	-2.4149e-10	-1.80518
73822414	chr16:73822414:T:C	9.72681e-10	-2.4149e-10	-1.80584
73822438	chr16:73822438:T:A	1.01214e-09	-2.4149e-10	-1.76607
73822646	chr16:73822646:C:T	1.0304e-09	-2.4149e-10	-1.74819
73822680	chr16:73822680:T:G	5.42488e-10	-0.583928	-1.8058
73823025	chr16:73823025:G:A	3.57048e-10	-1.60571	-1.20231
73823399	chr16:73823399:A:T	1.00438e-09	-2.4149e-10	-1.77376
73823407	chr16:73823407:T:C	9.78696e-10	-2.4149e-10	-1.79967
73823445	chr16:73823445:A:G	1.01788e-09	-2.4149e-10	-1.76042
73823676	chr16:73823676:T:C	1.39351e-09	-2.4149e-10	-1.44631
73824049	chr16:73824049:G:A	1.01363e-09	-2.4149e-10	-1.7646
73824057	chr16:73824057:C:T	4.11962e-10	-1.50975	-1.15521
73830340	chr16:73830340:T:A	1.09204e-09	-2.4149e-10	-1.69009
73830368	chr16:73830368:C:T	2.33718e-10	-1.52236	-1.70941
73830718	chr16:73830718:C:G	9.88792e-10	-2.4149e-10	-1.78941
73831738	chr16:73831738:A:C	3.16793e-09	-0.625059	-1.68486e-09
73831923	chr16:73831923:T:C	9.86654e-10	-2.4149e-10	-1.79157
73832414	chr16:73832414:C:T	1.29071e-09	-2.4149e-10	-1.52294
73832627	chr16:73832627:G:A	1.08702e-09	-2.4149e-10	-1.69469
73832774	chr16:73832774:A:G	1.02061e-09	-2.4149e-10	-1.75774
73833103	chr16:73833103:T:C	8.57424e-10	-0.573766	-1.35819
73833138	chr16:73833138:G:A	1.02367e-09	-2.4149e-10	-1.75474
73833176	chr16:73833176:G:A	1.16163e-09	-2.4149e-10	-1.62831
73833180	chr16:73833180:T:C	1.6323e-09	-2.4149e-10	-1.28815
73833302	chr16:73833302:G:A	4.17733e-10	-1.65616	-0.994887
73833330	chr16:73833330:T:C	2.9733e-10	-1.45707	-1.53398
73833371	chr16:73833371:A:G	2.21977e-09	-2.4149e-10	-0.980735
73833382	chr16:73833382:T:C	3.07128e-09	-2.4149e-10	-0.656043
73833419	chr16:73833419:C:G	3.17174e-09	-2.4149e-10	-0.623859
73833908	chr16:73833908:G:A	2.76834e-09	-2.4149e-10	-0.759892
73833948	chr16:73833948:A:G	3.38219e-09	-2.4149e-10	-0.559615
73834025	chr16:73834025:T:C	2.86445e-10	-1.45356	-1.57478
73834331	chr16:73834331:T:G	4.0258e-10	-1.24617	-1.44183
73834868	chr16:73834868:G:A	1.12202e-09	-2.4149e-10	-1.66301
73834904	chr16:73834904:G:A	1.16411e-09	-2.4149e-10	-1.62618
73834952	chr16:73834952:A:G	1.79246e-09	-2.4149e-10	-1.19455
73835427	chr16:73835427:T:C	2.60291e-09	-2.4149e-10	-0.821506
73835530	chr16:73835530:T:C	2.54383e-09	-2.4149e-10	-0.844466
73835774	chr16:73835774:A:G	4.55885e-09	-2.4149e-10	-0.261067
73835801	chr16:73835801:A:G	3.35555e-09	-2.4149e-10	-0.567522
73835835	chr16:73835835:T:G	9.73852e-10	-2.4149e-10	-1.80463
73836050	chr16:73836050:T:C	1.0733e-09	-2.4149e-10	-1.7074
73836268	chr16:73836268:A:G	4.91712e-09	-2.4149e-10	-0.185414
73836632	chr16:73836632:T:C	1.39035e-09	-2.4149e-10	-1.44858
73837196	chr16:73837196:G:A	9.82383e-10	-2.4149e-10	-1.79591
73838038	chr16:73838038:A:G	4.21573e-09	-2.4149e-10	-0.339315
73838073	chr16:73838073:T:C	9.81102e-10	-2.4149e-10	-1.79722
73838255	chr16:73838255:T:A	5.30401e-10	-1.03306	-1.3792
73838265	chr16:73838265:A:C	3.73155e-09	-2.4149e-10	-0.461314
73838496	chr16:73838496:T:C	3.30165e-09	-0.583717	-1.68486e-09
73838991	chr16:73838991:A:C	1.91816e-09	-2.4149e-10	-1.12677
73839099	chr16:73839099:T:C	1.57316e-09	-2.4149e-10	-1.32505
73839183	chr16:73839183:C:A	1.12529e-09	-2.4149e-10	-1.6601
73839478	chr16:73839478:A:C	1.0181e-09	-2.4149e-10	-1.7602
73839811	chr16:73839811:A:C	9.73409e-10	-2.4149e-10	-1.80509
73839853	chr16:73839853:A:G	3.09384e-09	-2.4149e-10	-0.648726
73839892	chr16:73839892:A:G	1.37011e-09	-1.46325	-1.68486e-09
73839953	chr16:73839953:C:T	2.55871e-09	-2.4149e-10	-0.838636
73840064	chr16:73840064:A:C	9.75151e-10	-2.4149e-10	-1.8033
73840123	chr16:73840123:C:T	9.90874e-10	-2.4149e-10	-1.78731
73840463	chr16:73840463:A:G	2.87587e-10	-1.43206	-1.59231
73840473	chr16:73840473:T:C	9.79693e-10	-2.4149e-10	-1.79865
73840685	chr16:73840685:A:G	1.14379e-09	-2.4149e-10	-1.64379
73840730	chr16:73840730:T:C	1.1812e-09	-2.4149e-10	-1.61161
73841333	chr16:73841333:G:T	3.3881e-09	-0.557869	-1.68486e-09
73841403	chr16:73841403:A:G	2.94173e-09	-2.4149e-10	-0.699142
73841408	chr16:73841408:G:A	9.93076e-10	-2.4149e-10	-1.78509
73841467	chr16:73841467:C:T	1.00039e-09	-2.4149e-10	-1.77775
73841477	chr16:73841477:A:G	2.35745e-10	-1.42311	-1.80003
73841549	chr16:73841549:G:A	1.35492e-09	-1.4744	-1.68486e-09
73841930	chr16:73841930:CACAGTCA:C	4.06047e-09	-2.4149e-10	-0.37684
73842084	chr16:73842084:C:T	1.24254e-09	-0.877171	-0.683809
73842434	chr16:73842434:G:C	2.41072e-09	-2.4149e-10	-0.898213
73842855	chr16:73842855:C:A	1.07113e-09	-2.4149e-10	-1.70942
73843160	chr16:73843160:G:A	1.15356e-09	-2.4149e-10	-1.63528
73843163	chr16:73843163:G:A	9.73706e-10	-2.4149e-10	-1.80478
73843336	chr16:73843336:G:A	1.65379e-09	-1.27507	-1.68486e-09
73843679	chr16:73843679:A:C	1.26158e-09	-2.4149e-10	-1.54577
73843775	chr16:73843775:T:C	4.37995e-09	-2.4149e-10	-0.301101
73844003	chr16:73844003:T:C	1.03159e-09	-2.4149e-10	-1.74703
73844162	chr16:73844162:G:A	1.10343e-09	-2.4149e-10	-1.67972
73844212	chr16:73844212:C:T	9.95409e-10	-2.4149e-10	-1.78274
73844557	chr16:73844557:T:G	1.33964e-09	-2.4149e-10	-1.48574
73844845	chr16:73844845:G:C	4.3472e-09	-2.4149e-10	-0.308605
73845015	chr16:73845015:A:G	2.08961e-10	-1.61649	-1.72726
73845035	chr16:73845035:G:A	9.72257e-10	-2.4149e-10	-1.80627
73845170	chr16:73845170:T:C	1.79608e-09	-2.4149e-10	-1.19253
73845433	chr16:73845433:G:A	1.03237e-09	-2.4149e-10	-1.74628
73846059	chr16:73846059:A:C	3.20263e-09	-2.4149e-10	-0.614166
73846161	chr16:73846161:C:T	9.84581e-10	-2.4149e-10	-1.79368
73846339	chr16:73846339:C:G	1.76386e-09	-1.21063	-1.68486e-09
73847024	chr16:73847024:A:G	2.27551e-09	-2.4149e-10	-0.955936
73847071	chr16:73847071:GCAGGAGGATCAC:G	1.09229e-09	-2.4149e-10	-1.68987
73847157	chr16:73847157:C:G	1.1314e-09	-1.65468	-1.68486e-09
73847823	chr16:73847823:C:T	9.74708e-10	-2.4149e-10	-1.80376
73848194	chr16:73848194:A:G	1.32537e-09	-2.4149e-10	-1.49644
73848417	chr16:73848417:G:GTCC	1.41361e-09	-2.4149e-10	-1.43199
73848748	chr16:73848748:G:A	8.44582e-10	-1.59304	-0.354015
73849210	chr16:73849210:A:T	1.24589e-09	-0.822823	-0.735463
73849326	chr16:73849326:C:A	1.22942e-09	-1.5716	-1.68486e-09
73849342	chr16:73849342:C:T	9.88272e-10	-1.21965	-0.570283
73849657	chr16:73849657:G:A	9.79259e-10	-2.4149e-10	-1.7991
73849678	chr16:73849678:T:C	3.59382e-10	-1.61294	-1.18857
73849779	chr16:73849779:C:A	9.82996e-10	-2.4149e-10	-1.79529
73850123	chr16:73850123:T:C	3.01363e-09	-2.4149e-10	-0.674992
73851250	chr16:73851250:A:C	3.84134e-10	-1.19175	-1.54315
73851900	chr16:73851900:A:G	2.27904e-09	-0.954385	-1.68486e-09
73851927	chr16:73851927:C:T	9.9339e-10	-2.4149e-10	-1.78477
73852041	chr16:73852041:T:C	1.03335e-09	-2.4149e-10	-1.74533
73852207	chr16:73852207:T:C	1.88141e-09	-2.4149e-10	-1.14611
73852282	chr16:73852282:C:A	2.12541e-09	-1.02417	-1.68486e-09
73852332	chr16:73852332:G:A	1.12945e-09	-1.65641	-1.68486e-09
73852357	chr16:73852357:T:C	9.995e-10	-2.4149e-10	-1.77864
73852713	chr16:73852713:C:T	3.30557e-10	-1.5191	-1.36602
73853249	chr16:73853249:C:T	1.18393e-09	-2.4149e-10	-1.6093
73853335	chr16:73853335:A:C	2.6118e-09	-2.4149e-10	-0.818096
73853381	chr16:73853381:C:T	1.00566e-09	-2.4149e-10	-1.77249
73853389	chr16:73853389:T:A	1.40464e-09	-1.43836	-1.68486e-09
73853471	chr16:73853471:ACACACACCATGGAATAC:A	1.11845e-09	-2.4149e-10	-1.66619
73854112	chr16:73854112:C:T	1.02541e-09	-2.4149e-10	-1.75304
73854196	chr16:73854196:G:C	1.08282e-09	-2.4149e-10	-1.69857
73854363	chr16:73854363:T:G	1.0815e-09	-2.4149e-10	-1.69979
73854388	chr16:73854388:G:A	1.13413e-09	-2.4149e-10	-1.65227
73854484	chr16:73854484:A:G	1.96397e-10	-1.66245	-1.74331
73854698	chr16:73854698:C:A	4.31775e-10	-1.3415	-1.27649
73854858	chr16:73854858:G:A	9.97616e-10	-2.4149e-10	-1.78052
73854969	chr16:73854969:C:T	9.73578e-10	-2.4149e-10	-1.80492
73855400	chr16:73855400:A:G	1.0938e-09	-2.4149e-10	-1.68848
73855439	chr16:73855439:C:T	9.74301e-10	-2.4149e-10	-1.80417
73855459	chr16:73855459:C:T	3.80841e-09	-2.4149e-10	-0.440926
73855757	chr16:73855757:T:C	1.36404e-09	-2.4149e-10	-1.46769
73855932	chr16:73855932:T:A	1.0546e-09	-2.4149e-10	-1.72498
73856194	chr16:73856194:G:A	2.45811e-09	-1.66158	0.782832
73856258	chr16:73856258:T:C	1.01042e-09	-2.4149e-10	-1.76777
73856455	chr16:73856455:C:A	1.23914e-09	-2.4149e-10	-1.56372
73856864	chr16:73856864:T:C	2.5397e-10	-1.6636	-1.48507
73857011	chr16:73857011:A:T	2.80745e-10	-1.38641	-1.66204
73857291	chr16:73857291:C:T	1.09205e-09	-2.4149e-10	-1.69008
73857981	chr16:73857981:G:A	1.78711e-09	-1.19754	-1.68486e-09
73858501	chr16:73858501:G:C	2.23825e-09	-2.4149e-10	-0.972443
73858530	chr16:73858530:A:G	9.96918e-10	-2.4149e-10	-1.78122
73859006	chr16:73859006:A:G	9.72081e-10	-2.4149e-10	-1.80645
73859072	chr16:73859072:A:G	1.46863e-09	-1.39381	-1.68486e-09
73859174	chr16:73859174:G:A	8.15738e-10	-1.02553	-0.956269
73859267	chr16:73859267:A:G	1.96064e-09	-2.4149e-10	-1.10487
73860123	chr16:73860123:G:A	1.3054e-09	-0.667545	-0.844087
73860241	chr16:73860241:C:A	1.20078e-09	-2.4149e-10	-1.59517
73860435	chr16:73860435:A:G	9.85683e-10	-2.4149e-10	-1.79256
73861126	chr16:73861126:G:A	1.02424e-09	-2.4149e-10	-1.75419
73861147	chr16:73861147:G:A	2.36876e-10	-1.56391	-1.65444
73861942	chr16:73861942:G:T	1.00805e-09	-2.4149e-10	-1.77012
73861980	chr16:73861980:A:G	9.9462e-10	-2.4149e-10	-1.78353
73862428	chr16:73862428:C:T	1.99166e-09	-2.4149e-10	-1.08917
73862970	chr16:73862970:T:G	1.41485e-09	-2.4149e-10	-1.43111
73863129	chr16:73863129:C:T	1.35084e-09	-2.4149e-10	-1.47741
73863171	chr16:73863171:A:G	1.23336e-09	-2.4149e-10	-1.5684
73863200	chr16:73863200:C:T	1.11749e-09	-1.66705	-1.68486e-09
73863757	chr16:73863757:C:T	9.72043e-10	-2.4149e-10	-1.80649
73863929	chr16:73863929:C:T	1.02501e-09	-2.4149e-10	-1.75344
73863959	chr16:73863959:A:G	1.46336e-09	-2.4149e-10	-1.3974
73864695	chr16:73864695:A:G	9.94447e-10	-2.4149e-10	-1.78371
73864796	chr16:73864796:TCCCAATA:T	6.89749e-10	-1.66762	-0.481943
73865014	chr16:73865014:G:C	1.3573e-09	-2.4149e-10	-1.47264
73865122	chr16:73865122:T:A	1.00011e-09	-2.4149e-10	-1.77803
73865221	chr16:73865221:T:C	1.53921e-09	-1.34687	-1.68486e-09
73865453	chr16:73865453:T:C	2.54477e-10	-1.50399	-1.6427
73865566	chr16:73865566:GT:G	1.12052e-09	-1.66435	-1.68486e-09
73865909	chr16:73865909:C:T	2.25863e-10	-1.64977	-1.6162
73865979	chr16:73865979:C:T	1.31894e-09	-2.4149e-10	-1.50131
73866275	chr16:73866275:G:T	9.96535e-10	-2.4149e-10	-1.78161
73866299	chr16:73866299:C:T	9.9531e-10	-2.4149e-10	-1.78284
73866653	chr16:73866653:T:G	4.4096e-09	-0.294353	-1.68486e-09
73866869	chr16:73866869:G:A	1.53348e-09	-2.4149e-10	-1.3506
73867035	chr16:73867035:G:A	9.81367e-10	-2.4149e-10	-1.79695
73867058	chr16:73867058:G:A	6.00033e-10	-1.2852	-1.00371
73867160	chr16:73867160:T:C	1.05227e-09	-2.4149e-10	-1.72718
73867210	chr16:73867210:T:C	4.17307e-10	-1.18784	-1.46424
73867378	chr16:73867378:G:C	9.76894e-10	-2.4149e-10	-1.80151
73867506	chr16:73867506:C:A	1.08163e-09	-2.4149e-10	-1.69967
73867768	chr16:73867768:T:G	1.07146e-09	-2.4149e-10	-1.70911
73868138	chr16:73868138:C:T	1.89005e-10	-1.63823	-1.80589
73868579	chr16:73868579:C:A	1.06292e-09	-2.4149e-10	-1.71712
73869755	chr16:73869755:A:G	9.72108e-10	-2.4149e-10	-1.80643
73869798	chr16:73869798:A:G	9.72108e-10	-2.4149e-10	-1.80643
73870527	chr16:73870527:T:C	9.94173e-10	-2.4149e-10	-1.78398
73870559	chr16:73870559:T:TTCTG	9.72731e-10	-2.4149e-10	-1.80579
73870642	chr16:73870642:A:C	1.00584e-09	-2.4149e-10	-1.77232
73871024	chr16:73871024:T:C	1.98099e-10	-1.59123	-1.80589
73871038	chr16:73871038:T:C	1.0697e-09	-2.4149e-10	-1.71076
73871423	chr16:73871423:G:A	1.34664e-09	-2.4149e-10	-1.48052
73871493	chr16:73871493:AAAG:A	1.08136e-09	-2.4149e-10	-1.69992
73871515	chr16:73871515:T:A	1.11886e-09	-2.4149e-10	-1.66583
73871610	chr16:73871610:T:C	1.44711e-09	-2.4149e-10	-1.40857
73871617	chr16:73871617:A:G	1.00044e-09	-2.4149e-10	-1.7777
73871802	chr16:73871802:A:G	3.23255e-10	-1.45502	-1.45243
73872108	chr16:73872108:C:G	9.72402e-10	-2.4149e-10	-1.80612
73872157	chr16:73872157:A:G	1.76965e-09	-1.20735	-1.68486e-09
73872623	chr16:73872623:C:A	1.45872e-09	-2.4149e-10	-1.40058
73873701	chr16:73873701:C:T	1.00745e-09	-2.4149e-10	-1.77072
73874160	chr16:73874160:G:T	2.3689e-10	-1.42189	-1.79641
73875148	chr16:73875148:T:C	9.82752e-10	-2.4149e-10	-1.79554
73875260	chr16:73875260:CAT:C	1.04027e-09	-2.4149e-10	-1.73866
73875291	chr16:73875291:A:G	9.78989e-10	-2.4149e-10	-1.79937
73875639	chr16:73875639:T:C	1.37977e-09	-0.502722	-0.9535
73875751	chr16:73875751:T:C	1.33236e-09	-0.500059	-0.991124
73875763	chr16:73875763:C:T	2.16495e-10	-1.60956	-1.69877
73876250	chr16:73876250:A:G	1.05587e-09	-2.4149e-10	-1.72378
73876341	chr16:73876341:A:T	1.01281e-09	-2.4149e-10	-1.76541
73876418	chr16:73876418:T:G	9.77969e-10	-2.4149e-10	-1.80042
73876425	chr16:73876425:T:C	9.72443e-10	-2.4149e-10	-1.80608
73877458	chr16:73877458:T:A	6.19126e-10	-1.29365	-0.96393
73877690	chr16:73877690:A:G	9.96677e-10	-2.4149e-10	-1.78147
73878094	chr16:73878094:A:T	9.76139e-10	-2.4149e-10	-1.80229
73878130	chr16:73878130:C:T	9.71731e-10	-2.4149e-10	-1.80681
73878378	chr16:73878378:G:T	9.72234e-10	-2.4149e-10	-1.8063
73878587	chr16:73878587:T:C	1.36085e-09	-2.4149e-10	-1.47003
73878604	chr16:73878604:T:C	7.64778e-10	-1.58313	-0.463175
73878628	chr16:73878628:T:C	9.78403e-10	-2.4149e-10	-1.79997
73878657	chr16:73878657:G:C	9.71702e-10	-2.4149e-10	-1.80684
73878689	chr16:73878689:G:C	3.44465e-10	-1.65039	-1.19352
73878808	chr16:73878808:A:G	1.27619e-09	-1.37222	-0.162038
73879131	chr16:73879131:G:A	9.71934e-10	-2.4149e-10	-1.80661
73879367	chr16:73879367:T:G	9.8005e-10	-0.421516	-1.37677
73879735	chr16:73879735:C:T	9.81629e-10	-2.4149e-10	-1.79668
73880351	chr16:73880351:T:TA	1.04289e-09	-2.4149e-10	-1.73614
73880408	chr16:73880408:A:T	1.24475e-09	-2.4149e-10	-1.55921
73880913	chr16:73880913:T:C	2.67762e-09	-1.66348	0.870272
73880917	chr16:73880917:C:T	1.03203e-09	-2.4149e-10	-1.74661
73881231	chr16:73881231:C:T	1.45995e-09	-2.4149e-10	-1.39974
73881986	chr16:73881986:C:T	2.63801e-10	-1.3552	-1.7555
73881997	chr16:73881997:A:G	2.00591e-09	0.648696	-1.73073
73882175	chr16:73882175:G:C	9.81397e-10	-2.4149e-10	-1.79692
73882332	chr16:73882332:G:A	1.22328e-09	-2.4149e-10	-1.5766
73882338	chr16:73882338:T:C	3.76083e-10	-1.5178	-1.23829
73882631	chr16:73882631:C:T	9.8193e-10	-2.4149e-10	-1.79637
73882692	chr16:73882692:A:G	9.92045e-10	-2.4149e-10	-1.78613
73882790	chr16:73882790:T:C	9.72068e-10	-2.4149e-10	-1.80647
73883012	chr16:73883012:AT:A	1.14386e-09	-2.4149e-10	-1.64373
73883139	chr16:73883139:G:A	3.25156e-09	-0.599004	-1.68486e-09
73883462	chr16:73883462:TATAC:T	1.11673e-09	-2.4149e-10	-1.66773
73883762	chr16:73883762:C:G	2.6345e-10	-1.47577	-1.63626
73883843	chr16:73883843:A:G	4.37527e-10	-1.65436	-0.950393
73884029	chr16:73884029:G:C	9.71592e-10	-2.4149e-10	-1.80696
73884620	chr16:73884620:G:A	1.25494e-09	-1.55105	-1.68486e-09
73884647	chr16:73884647:G:C	1.11829e-09	-1.66634	-1.68486e-09
73884736	chr16:73884736:A:G	1.62042e-09	-2.4149e-10	-1.29545
73884923	chr16:73884923:A:G	1.37803e-09	-2.4149e-10	-1.45749
73884970	chr16:73884970:A:G	1.68802e-09	-2.4149e-10	-1.25458
73885204	chr16:73885204:C:A	1.26029e-09	-2.4149e-10	-1.5468
73885618	chr16:73885618:G:A	1.9975e-10	-1.66283	-1.726
73885637	chr16:73885637:G:A	1.81299e-09	-2.4149e-10	-1.18316
73885839	chr16:73885839:T:C	1.4331e-09	-2.4149e-10	-1.4183
73885851	chr16:73885851:AC:A	9.756e-10	-2.4149e-10	-1.80284
73885867	chr16:73885867:G:A	2.06816e-09	-2.4149e-10	-1.05148
73886582	chr16:73886582:G:C	2.53658e-10	-1.6553	-1.49461
73887043	chr16:73887043:T:A	6.51569e-10	-1.5888	-0.617711
73887224	chr16:73887224:G:A	9.92857e-10	-2.4149e-10	-1.78531
73887367	chr16:73887367:T:G	9.75502e-10	-2.4149e-10	-1.80294
73887757	chr16:73887757:A:G	4.75506e-10	-0.848053	-1.67346
73887870	chr16:73887870:C:G	2.89707e-10	-1.66693	-1.35009
73888073	chr16:73888073:C:G	2.91595e-10	-1.66671	-1.34381
73888239	chr16:73888239:T:C	1.38636e-09	-2.4149e-10	-1.45146
73888254	chr16:73888254:G:A	1.1757e-09	-2.4149e-10	-1.61627
73888306	chr16:73888306:C:T	1.14941e-09	-1.63889	-1.68486e-09
73888320	chr16:73888320:A:G	1.19348e-09	-2.4149e-10	-1.60127
73888408	chr16:73888408:A:G	9.8016e-10	-2.4149e-10	-1.79818
73888457	chr16:73888457:T:A	1.65393e-09	0.53199	-1.80697
73888488	chr16:73888488:C:G	1.02894e-09	-2.4149e-10	-1.74961
73888499	chr16:73888499:G:A	1.30996e-09	-2.4149e-10	-1.50814
73888560	chr16:73888560:A:G	1.09117e-09	-2.4149e-10	-1.69089
73888654	chr16:73888654:T:G	1.0258e-09	-2.4149e-10	-1.75266
73888834	chr16:73888834:A:G	3.54485e-10	-1.53788	-1.27735
73888875	chr16:73888875:T:G	9.70593e-09	0.494599	-1.68486e-09
73889239	chr16:73889239:T:C	1.24103e-09	-2.4149e-10	-1.56219
73890574	chr16:73890574:T:C	1.35106e-09	-2.4149e-10	-1.47725
73892398	chr16:73892398:T:C	1.15442e-09	-1.63454	-1.68486e-09
73892631	chr16:73892631:G:A	1.06282e-09	-2.4149e-10	-1.71721
73893773	chr16:73893773:T:G	9.7158e-10	-2.4149e-10	-1.80697
73894212	chr16:73894212:A:T	9.82168e-10	-2.4149e-10	-1.79613
73894564	chr16:73894564:A:G	1.18864e-09	-2.4149e-10	-1.60533
73894639	chr16:73894639:C:A	9.71579e-10	-2.4149e-10	-1.80697
73894919	chr16:73894919:T:C	1.00851e-09	-2.4149e-10	-1.76967
73895182	chr16:73895182:C:T	1.09316e-09	-2.4149e-10	-1.68907
73895682	chr16:73895682:G:A	1.03619e-09	-2.4149e-10	-1.74259
73895843	chr16:73895843:C:CA	9.73518e-10	-2.4149e-10	-1.80498
73895912	chr16:73895912:T:C	9.75011e-10	-2.4149e-10	-1.80344
73896071	chr16:73896071:A:T	1.0892e-09	-2.4149e-10	-1.6927
73896159	chr16:73896159:A:G	1.00325e-09	-2.4149e-10	-1.77489
73896374	chr16:73896374:T:C	3.22613e-10	-1.27958	-1.62986
73896522	chr16:73896522:T:C	1.05681e-09	-2.4149e-10	-1.72288
73896727	chr16:73896727:T:C	1.10642e-09	-2.4149e-10	-1.67701
73897188	chr16:73897188:T:A	2.22006e-09	-2.4149e-10	-0.980602
73897572	chr16:73897572:T:C	1.39607e-09	-2.4149e-10	-1.44448
73897631	chr16:73897631:T:C	1.09074e-09	-1.37029	-0.320991
73897899	chr16:73897899:G:C	1.64492e-09	-2.4149e-10	-1.28044
73898110	chr16:73898110:T:C	2.27087e-09	-2.4149e-10	-0.957976
73898305	chr16:73898305:T:C	4.50528e-09	-0.272887	-1.68486e-09
73899017	chr16:73899017:A:G	1.54003e-09	-1.1675	-0.178834
73899503	chr16:73899503:C:A	2.6454e-09	-0.805316	-1.68486e-09
73899892	chr16:73899892:G:T	1.08885e-09	-2.4149e-10	-1.69301
73900261	chr16:73900261:T:C	4.78921e-10	-1.09965	-1.4147
73900406	chr16:73900406:C:T	2.26393e-09	-0.0962455	-0.864791
73900561	chr16:73900561:A:C	9.77764e-10	-2.4149e-10	-1.80062
73900581	chr16:73900581:G:A	4.50796e-10	-0.985665	-1.58921
73900587	chr16:73900587:A:G	1.41577e-09	-2.4149e-10	-1.43046
73900962	chr16:73900962:T:A	2.33536e-09	-2.4149e-10	-0.929971
73901013	chr16:73901013:T:C	9.82961e-10	-2.4149e-10	-1.79532
73901145	chr16:73901145:T:C	1.01316e-09	-2.4149e-10	-1.76506
73901254	chr16:73901254:C:T	1.05007e-09	-2.4149e-10	-1.72928
73901295	chr16:73901295:G:A	9.80665e-10	-2.4149e-10	-1.79766
73901433	chr16:73901433:A:T	1.12049e-09	-2.4149e-10	-1.66437
73901635	chr16:73901635:G:A	1.63634e-09	-2.4149e-10	-1.28567
73902267	chr16:73902267:A:G	1.12123e-09	-2.4149e-10	-1.66372
73902507	chr16:73902507:A:G	1.31334e-09	-2.4149e-10	-1.50556
73903385	chr16:73903385:T:C	9.87008e-10	-2.4149e-10	-1.79121
73903544	chr16:73903544:G:C	1.26317e-09	-2.4149e-10	-1.54451
73904125	chr16:73904125:T:C	1.14405e-09	-1.64356	-1.68486e-09
73904201	chr16:73904201:A:G	1.90822e-09	-2.4149e-10	-1.13197
73904492	chr16:73904492:C:T	1.00483e-09	-2.4149e-10	-1.77332
73904512	chr16:73904512:A:T	1.00896e-09	-2.4149e-10	-1.76922
73904837	chr16:73904837:T:C	9.72573e-10	-2.4149e-10	-1.80595
73904880	chr16:73904880:A:ACTGC	1.04715e-09	-2.4149e-10	-1.73206
73905273	chr16:73905273:G:C	1.01055e-09	-2.4149e-10	-1.76764
73905387	chr16:73905387:C:CA	1.09241e-09	-2.4149e-10	-1.68975
73905522	chr16:73905522:C:A	1.02724e-09	-2.4149e-10	-1.75126
73905608	chr16:73905608:C:T	2.13381e-10	-1.51603	-1.80679
73905743	chr16:73905743:A:G	2.59723e-09	-2.4149e-10	-0.823693
73905989	chr16:73905989:C:T	1.37654e-09	-2.4149e-10	-1.45857
73906017	chr16:73906017:C:T	1.31263e-09	-2.4149e-10	-1.5061
73906445	chr16:73906445:T:G	1.02205e-09	-2.4149e-10	-1.75632
73906717	chr16:73906717:T:C	2.12642e-09	-1.0237	-1.68486e-09
73906846	chr16:73906846:G:A	1.25185e-09	-2.4149e-10	-1.55352
73907211	chr16:73907211:T:A	1.2435e-09	-2.4149e-10	-1.56021
73907444	chr16:73907444:T:C	1.01994e-09	-2.4149e-10	-1.7584
73907619	chr16:73907619:TCAC:T	2.08511e-10	-1.58624	-1.75967
73907819	chr16:73907819:A:G	2.57676e-10	-1.33251	-1.80168
73908094	chr16:73908094:T:A	1.0845e-09	-2.4149e-10	-1.69702
73908286	chr16:73908286:T:G	1.04473e-09	-2.4149e-10	-1.73438
73908770	chr16:73908770:T:C	1.76768e-09	-2.4149e-10	-1.20847
73908972	chr16:73908972:A:G	9.71689e-10	-2.4149e-10	-1.80686
73909237	chr16:73909237:G:GTTTC	1.15283e-09	-2.4149e-10	-1.63592
73909406	chr16:73909406:A:C	1.01887e-09	-2.4149e-10	-1.75944
73909490	chr16:73909490:T:C	1.02337e-09	-2.4149e-10	-1.75503
73909984	chr16:73909984:T:C	9.74981e-10	-2.4149e-10	-1.80348
73910179	chr16:73910179:C:T	1.61617e-09	-2.4149e-10	-1.29808
73910457	chr16:73910457:G:A	1.1582e-09	-2.4149e-10	-1.63127
73910478	chr16:73910478:T:G	1.00209e-09	-2.4149e-10	-1.77605
73910753	chr16:73910753:A:C	2.96555e-09	-0.691077	-1.68486e-09
73911263	chr16:73911263:C:T	6.08762e-10	-0.692726	-1.58174
73911370	chr16:73911370:G:A	1.55768e-09	-2.4149e-10	-1.33494
73911584	chr16:73911584:C:A	1.23735e-09	-2.4149e-10	-1.56516
73911643	chr16:73911643:T:C	1.16873e-09	-2.4149e-10	-1.62222
73911648	chr16:73911648:G:A	1.03891e-09	-2.4149e-10	-1.73996
73911997	chr16:73911997:C:T	1.05467e-09	-2.4149e-10	-1.72491
73912047	chr16:73912047:C:T	1.30441e-09	-2.4149e-10	-1.51238
73912224	chr16:73912224:G:A	1.4696e-09	-2.4149e-10	-1.39315
73912235	chr16:73912235:T:C	1.08675e-09	-2.4149e-10	-1.69494
73912273	chr16:73912273:A:G	7.6689e-10	-0.550269	-1.49328
73912346	chr16:73912346:A:G	1.084e-09	-2.4149e-10	-1.69748
73913230	chr16:73913230:C:T	1.07338e-09	-2.4149e-10	-1.70732
73913606	chr16:73913606:A:C	9.721e-10	-2.4149e-10	-1.80643
73913691	chr16:73913691:C:T	1.02211e-09	-2.4149e-10	-1.75627
73914043	chr16:73914043:G:A	1.09653e-09	-2.4149e-10	-1.68599
73914462	chr16:73914462:A:C	1.41866e-09	-2.4149e-10	-1.42842
73914633	chr16:73914633:T:C	2.60568e-09	-2.4149e-10	-0.820443
73914648	chr16:73914648:T:C	9.82696e-10	-2.4149e-10	-1.79559
73914657	chr16:73914657:T:A	1.22449e-09	-2.4149e-10	-1.57562
73914729	chr16:73914729:G:A	1.11397e-09	-2.4149e-10	-1.67021
73914875	chr16:73914875:C:A	9.77801e-10	-2.4149e-10	-1.80059
73914887	chr16:73914887:C:T	2.43496e-09	-2.4149e-10	-0.888206
73914965	chr16:73914965:C:T	1.01725e-09	-2.4149e-10	-1.76103
73915928	chr16:73915928:A:G	9.71831e-10	-2.4149e-10	-1.80671
73916046	chr16:73916046:C:T	2.16589e-10	-1.56682	-1.74107
73916658	chr16:73916658:C:G	4.35239e-10	-1.51741	-1.09259
73916748	chr16:73916748:T:C	1.40665e-09	-2.4149e-10	-1.43693
73917610	chr16:73917610:C:G	1.88621e-09	-1.14357	-1.68486e-09
73917700	chr16:73917700:T:C	1.0011e-09	-2.4149e-10	-1.77704
73918570	chr16:73918570:C:G	1.8381e-10	-1.66636	-1.80563
73918596	chr16:73918596:A:G	1.02215e-09	-2.4149e-10	-1.75623
73918664	chr16:73918664:T:A	1.33417e-09	-2.4149e-10	-1.48983
73919126	chr16:73919126:G:A	1.09996e-09	-2.4149e-10	-1.68286
73919263	chr16:73919263:A:G	5.62203e-09	-0.0514443	-1.68486e-09
73919519	chr16:73919519:T:C	9.97023e-10	-2.4149e-10	-1.78112
73920165	chr16:73920165:A:G	1.01605e-09	-2.4149e-10	-1.76221
73920276	chr16:73920276:C:T	1.14853e-09	-2.4149e-10	-1.63966
73920296	chr16:73920296:T:A	1.00783e-09	-2.4149e-10	-1.77034
73920426	chr16:73920426:A:C	1.13831e-09	-1.64859	-1.68486e-09
73920517	chr16:73920517:G:A	1.00151e-09	-2.4149e-10	-1.77663
73920566	chr16:73920566:C:T	1.37068e-09	-2.4149e-10	-1.46283
73920617	chr16:73920617:A:T	9.74877e-10	-2.4149e-10	-1.80358
73920658	chr16:73920658:G:A	2.72877e-10	-1.40536	-1.67151
73920761	chr16:73920761:C:T	1.4574e-09	-2.4149e-10	-1.40148
73921108	chr16:73921108:T:C	9.73039e-10	-2.4149e-10	-1.80547
73921238	chr16:73921238:C:G	1.12988e-09	-1.65603	-1.68486e-09
73921322	chr16:73921322:T:G	8.19154e-09	0.324964	-1.68486e-09
73921603	chr16:73921603:A:T	4.12546e-10	-1.1458	-1.51774
73921970	chr16:73921970:C:T	2.63441e-09	-2.4149e-10	-0.80948
73922069	chr16:73922069:C:T	1.26489e-09	-2.4149e-10	-1.54315
73922208	chr16:73922208:G:C	1.04786e-09	-2.4149e-10	-1.73139
73922962	chr16:73922962:G:C	1.02586e-09	-2.4149e-10	-1.7526
73923691	chr16:73923691:G:C	5.33462e-10	-1.53737	-0.869138
73923694	chr16:73923694:G:A	1.09939e-09	-2.4149e-10	-1.68339
73923770	chr16:73923770:G:C	1.20611e-09	-2.4149e-10	-1.59074
73923980	chr16:73923980:A:T	1.55243e-09	-2.4149e-10	-1.33831
73923989	chr16:73923989:T:A	1.10688e-09	-2.4149e-10	-1.67659
73924242	chr16:73924242:T:C	1.04985e-09	-2.4149e-10	-1.72949
73924690	chr16:73924690:T:C	1.44714e-09	-2.4149e-10	-1.40855
73924754	chr16:73924754:TTTTTC:T	3.54156e-10	-1.19657	-1.61958
73924840	chr16:73924840:A:G	1.1763e-09	-2.4149e-10	-1.61576
73925488	chr16:73925488:A:G	2.44742e-09	-2.4149e-10	-0.883105
73925636	chr16:73925636:C:T	1.99889e-09	-2.4149e-10	-1.08554
73926030	chr16:73926030:C:G	9.80327e-10	-2.4149e-10	-1.79801
73926283	chr16:73926283:CTGT:C	1.22478e-09	-1.57538	-1.68486e-09
73926461	chr16:73926461:T:G	1.04946e-09	-2.4149e-10	-1.72986
73926534	chr16:73926534:A:G	3.77951e-09	-2.4149e-10	-0.448545
73926571	chr16:73926571:C:T	1.4295e-09	-2.4149e-10	-1.42081
73926935	chr16:73926935:C:T	1.03146e-09	-2.4149e-10	-1.74716
73926987	chr16:73926987:T:C	1.21324e-09	-1.58485	-1.68486e-09
73927017	chr16:73927017:A:G	9.71689e-10	-2.4149e-10	-1.80686
73927171	chr16:73927171:A:T	2.24881e-09	-2.4149e-10	-0.967736
73927533	chr16:73927533:A:G	1.2889e-09	-2.4149e-10	-1.52435
73927552	chr16:73927552:A:G	1.02908e-09	-2.4149e-10	-1.74947
73927784	chr16:73927784:G:A	1.40623e-09	-2.4149e-10	-1.43722
73928035	chr16:73928035:G:C	1.49477e-09	-2.4149e-10	-1.37617
73929186	chr16:73929186:G:A	2.49857e-09	-2.4149e-10	-0.86242
73929291	chr16:73929291:A:G	1.31552e-09	-2.4149e-10	-1.50391
73929557	chr16:73929557:T:C	1.11938e-09	-2.4149e-10	-1.66537
73930254	chr16:73930254:A:C	1.23299e-09	-2.4149e-10	-1.5687
73930574	chr16:73930574:G:A	1.04854e-09	-2.4149e-10	-1.73074
73931039	chr16:73931039:G:C	2.54774e-10	-1.49029	-1.65523
73931482	chr16:73931482:T:C	1.43562e-09	-2.4149e-10	-1.41654
73931518	chr16:73931518:A:G	9.99742e-10	-2.4149e-10	-1.7784
73931576	chr16:73931576:A:T	1.00229e-09	-2.4149e-10	-1.77585
73931837	chr16:73931837:T:A	1.30629e-09	-2.4149e-10	-1.51094
73931974	chr16:73931974:A:T	2.19495e-09	-0.991978	-1.68486e-09
73932284	chr16:73932284:A:C	1.16908e-09	-2.4149e-10	-1.62192
73932400	chr16:73932400:G:GT	2.44998e-10	-1.48105	-1.7036
73932524	chr16:73932524:G:A	2.8975e-09	-2.4149e-10	-0.71429
73932867	chr16:73932867:C:A	2.47063e-10	-1.44258	-1.73367
73933033	chr16:73933033:T:A	1.8805e-09	-2.4149e-10	-1.1466
73934452	chr16:73934452:G:A	3.00598e-10	-1.27682	-1.7033
73934789	chr16:73934789:A:C	1.20444e-09	-2.4149e-10	-1.59212
73934946	chr16:73934946:C:A	1.92232e-09	-2.4149e-10	-1.12461
73935032	chr16:73935032:A:G	1.19462e-09	-1.60031	-1.68486e-09
73935520	chr16:73935520:G:C	2.16822e-09	-2.4149e-10	-1.00423
73935567	chr16:73935567:T:G	2.02746e-09	-2.4149e-10	-1.07135
73935843	chr16:73935843:A:G	1.88726e-10	-1.64455	-1.80105
73936722	chr16:73936722:A:G	2.61707e-10	-1.31305	-1.80562
73937990	chr16:73937990:G:A	1.79784e-09	-2.4149e-10	-1.19155
73938137	chr16:73938137:A:AAACT	3.52134e-10	-1.27254	-1.54935
73938668	chr16:73938668:A:G	1.08834e-09	-2.4149e-10	-1.69348
73939411	chr16:73939411:G:A	3.30229e-09	-2.4149e-10	-0.583522
73939494	chr16:73939494:T:G	2.26614e-10	-1.45568	-1.80696
73939576	chr16:73939576:T:G	9.87957e-10	-2.4149e-10	-1.79025
73940364	chr16:73940364:T:C	1.84516e-09	-2.4149e-10	-1.16557
73940432	chr16:73940432:A:C	5.67916e-08	2.26125	-1.68486e-09
73940449	chr16:73940449:T:A	1.1735e-09	-1.61815	-1.68486e-09
73941295	chr16:73941295:A:G	2.13127e-10	-1.52382	-1.80019
73941464	chr16:73941464:C:T	1.49019e-09	-2.4149e-10	-1.37924
73941495	chr16:73941495:C:T	1.48704e-09	-2.4149e-10	-1.38135
73941552	chr16:73941552:G:A	2.37761e-10	-1.48766	-1.72697
73941636	chr16:73941636:T:A	1.00754e-09	-2.4149e-10	-1.77062
73942124	chr16:73942124:C:G	3.93323e-10	-0.944601	-1.76666
73942127	chr16:73942127:A:C	2.46362e-09	-2.4149e-10	-0.876505
73942170	chr16:73942170:G:A	1.3727e-09	-2.4149e-10	-1.46136
73942231	chr16:73942231:A:G	2.25355e-10	-1.49398	-1.77424
73942533	chr16:73942533:A:T	1.10454e-09	-2.4149e-10	-1.67871
73942743	chr16:73942743:G:A	1.05342e-09	-2.4149e-10	-1.7261
73942912	chr16:73942912:T:C	1.45072e-09	-2.4149e-10	-1.40608
73943073	chr16:73943073:G:A	9.92242e-10	-2.4149e-10	-1.78593
73943120	chr16:73943120:G:A	1.07975e-09	-2.4149e-10	-1.70141
73943230	chr16:73943230:C:T	1.00135e-09	-2.4149e-10	-1.77679
73943293	chr16:73943293:C:T	1.72245e-09	-2.4149e-10	-1.23439
73943363	chr16:73943363:C:T	1.11159e-09	-2.4149e-10	-1.67235
73943391	chr16:73943391:G:A	1.31999e-09	-2.4149e-10	-1.50052
73944071	chr16:73944071:C:G	9.87154e-10	-2.4149e-10	-1.79107
73944176	chr16:73944176:T:G	9.99095e-10	-2.4149e-10	-1.77904
73944461	chr16:73944461:A:T	1.15842e-09	-2.4149e-10	-1.63108
73944592	chr16:73944592:G:C	4.61254e-10	-1.21512	-1.33683
73944804	chr16:73944804:A:G	9.78232e-10	-2.4149e-10	-1.80015
73944878	chr16:73944878:T:A	1.36343e-09	-2.4149e-10	-1.46814
73945028	chr16:73945028:T:C	2.24319e-09	-2.4149e-10	-0.970239
73945088	chr16:73945088:G:A	1.53444e-09	-2.4149e-10	-1.34997
73945233	chr16:73945233:C:T	1.79438e-09	-2.4149e-10	-1.19348
73945288	chr16:73945288:C:T	3.45382e-09	-0.538656	-1.68486e-09
73945624	chr16:73945624:T:G	1.19084e-09	-2.4149e-10	-1.60348
73946113	chr16:73946113:C:G	9.79706e-10	-2.4149e-10	-1.79864
73946480	chr16:73946480:C:T	3.83755e-10	-1.26888	-1.46701
73947016	chr16:73947016:C:T	9.99095e-10	-2.4149e-10	-1.77904
73947108	chr16:73947108:T:C	2.15998e-10	-1.5196	-1.79102
73948340	chr16:73948340:C:T	1.98158e-09	-2.4149e-10	-1.09425
73948846	chr16:73948846:C:T	9.96619e-10	-2.4149e-10	-1.78152
73949078	chr16:73949078:T:C	2.62772e-10	-1.52032	-1.59428
73949083	chr16:73949083:C:T	1.13912e-09	-2.4149e-10	-1.64788
73949164	chr16:73949164:A:G	1.09313e-09	-2.4149e-10	-1.6891
73949223	chr16:73949223:T:C	9.74496e-10	-2.4149e-10	-1.80397
73949785	chr16:73949785:A:AT	2.55213e-10	-1.50549	-1.6383
73950037	chr16:73950037:A:T	1.01394e-09	-2.4149e-10	-1.7643
73950160	chr16:73950160:T:G	2.42363e-09	-2.4149e-10	-0.892872
73950170	chr16:73950170:T:C	2.77113e-09	-2.4149e-10	-0.758882
73950703	chr16:73950703:A:G	1.03759e-09	-1.19013	-0.551109
73950726	chr16:73950726:A:G	9.74976e-10	-2.4149e-10	-1.80348
73951338	chr16:73951338:C:T	3.83005e-09	-2.4149e-10	-0.435261
73951340	chr16:73951340:C:A	1.3653e-09	-2.4149e-10	-1.46676
73951722	chr16:73951722:C:G	1.29568e-09	-2.4149e-10	-1.5191
73952093	chr16:73952093:A:T	1.15281e-09	-1.63594	-1.68486e-09
73952264	chr16:73952264:A:C	1.13333e-09	-2.4149e-10	-1.65297
73952275	chr16:73952275:G:A	3.24242e-10	-1.19505	-1.70935
73952338	chr16:73952338:A:G	1.2553e-09	-2.4149e-10	-1.55077
73953768	chr16:73953768:A:C	1.18831e-09	-2.4149e-10	-1.60561
73954203	chr16:73954203:A:T	2.53177e-10	-1.40639	-1.74541
73954395	chr16:73954395:T:C	1.05229e-09	-2.4149e-10	-1.72717
73955061	chr16:73955061:G:A	1.02013e-09	-2.4149e-10	-1.75821
73955100	chr16:73955100:C:T	1.63413e-09	-1.28703	-1.68486e-09
73955142	chr16:73955142:G:A	8.42993e-09	0.35365	-1.68486e-09
73958522	chr16:73958522:G:A	1.12107e-09	-2.4149e-10	-1.66385
73958647	chr16:73958647:A:G	9.73736e-10	-2.4149e-10	-1.80475
73958673	chr16:73958673:C:G	1.33169e-09	-2.4149e-10	-1.49169
73959153	chr16:73959153:C:T	5.31052e-10	-0.862867	-1.54817
73959274	chr16:73959274:G:A	1.19594e-09	-1.5992	-1.68486e-09
73959655	chr16:73959655:G:A	1.27505e-09	-2.4149e-10	-1.53515
73959801	chr16:73959801:G:A	4.20359e-09	-2.4149e-10	-0.342199
73960080	chr16:73960080:A:G	1.93146e-09	-2.4149e-10	-1.11986
73960149	chr16:73960149:G:T	2.83364e-09	0.396889	-1.13346
73960318	chr16:73960318:C:G	1.74475e-09	-2.4149e-10	-1.22153
73960412	chr16:73960412:C:T	4.7815e-09	-0.213384	-1.68486e-09
73960505	chr16:73960505:C:T	1.67924e-09	-2.4149e-10	-1.25979
73960638	chr16:73960638:T:C	1.27679e-09	-1.53379	-1.68486e-09
73960706	chr16:73960706:G:A	3.20627e-09	-2.4149e-10	-0.613029
73961098	chr16:73961098:G:T	1.33502e-09	-0.933941	-0.555247
73961416	chr16:73961416:TA:T	1.06298e-09	-2.4149e-10	-1.71706
73961642	chr16:73961642:C:T	9.58627e-10	-0.0210106	-1.79938
73961669	chr16:73961669:G:A	1.26762e-09	-2.4149e-10	-1.541
73961722	chr16:73961722:T:C	1.11185e-09	-2.4149e-10	-1.67211
73961977	chr16:73961977:T:A	1.3236e-09	-2.4149e-10	-1.49778
73962154	chr16:73962154:T:C	4.23777e-09	-2.4149e-10	-0.334101
73962297	chr16:73962297:T:A	7.31185e-09	-2.4149e-10	0.211358
73962374	chr16:73962374:T:A	1.05027e-09	-2.4149e-10	-1.72909
73963010	chr16:73963010:G:A	3.00001e-09	-2.4149e-10	-0.679523
73963204	chr16:73963204:C:G	1.44452e-09	-1.05432	-0.356044
73963404	chr16:73963404:G:A	1.04149e-09	-2.4149e-10	-1.73748
73963559	chr16:73963559:A:T	4.70895e-09	-2.4149e-10	-0.228674
73963630	chr16:73963630:A:G	3.69541e-09	-2.4149e-10	-0.471047
73963761	chr16:73963761:T:C	9.8648e-10	-2.4149e-10	-1.79175
73963908	chr16:73963908:T:C	1.10481e-09	-2.4149e-10	-1.67847
73964131	chr16:73964131:GTT:G	1.14189e-09	-2.4149e-10	-1.64545
73964186	chr16:73964186:G:C	1.72978e-09	-2.4149e-10	-1.23015
73964264	chr16:73964264:CCT:C	6.04908e-09	0.653251	-0.631483
73964462	chr16:73964462:G:T	4.42912e-09	-2.4149e-10	-0.289937
73964501	chr16:73964501:T:C	2.26227e-09	-2.4149e-10	-0.96177
73965165	chr16:73965165:T:A	4.00343e-09	0.0806422	-0.471629
73965418	chr16:73965418:T:C	1.90782e-09	-2.4149e-10	-1.13217
73965461	chr16:73965461:T:C	9.78382e-10	-2.4149e-10	-1.79999
73965694	chr16:73965694:T:C	4.6012e-10	-0.929044	-1.62536
73966082	chr16:73966082:C:G	1.01475e-09	-2.4149e-10	-1.76349
73966114	chr16:73966114:T:C	1.37159e-09	-2.4149e-10	-1.46217
73966291	chr16:73966291:A:G	1.28634e-09	-2.4149e-10	-1.52634
73967545	chr16:73967545:A:G	1.07557e-09	-2.4149e-10	-1.70528
73967820	chr16:73967820:A:G	4.91566e-09	-2.4149e-10	-0.185712
73968297	chr16:73968297:G:C	3.32433e-10	-1.23072	-1.64874
73968548	chr16:73968548:G:A	1.48882e-09	-1.38016	-1.68486e-09
73968573	chr16:73968573:T:A	1.07564e-09	-2.4149e-10	-1.70523
73969704	chr16:73969704:G:A	4.5284e-10	-1.65511	-0.915245
73969705	chr16:73969705:G:A	1.25437e-09	-2.4149e-10	-1.5515
73969821	chr16:73969821:A:T	1.77102e-09	-2.4149e-10	-1.20658
73970705	chr16:73970705:C:T	1.65202e-09	-2.4149e-10	-1.27614
73971125	chr16:73971125:C:T	3.6283e-10	-0.998856	-1.7931
73972679	chr16:73972679:C:G	8.14704e-09	-2.4149e-10	0.319517
73972700	chr16:73972700:C:T	2.28494e-09	-2.4149e-10	-0.951798
73972723	chr16:73972723:G:A	1.08993e-09	-2.4149e-10	-1.69203
73972991	chr16:73972991:G:C	8.481e-09	-2.4149e-10	0.35969
73972995	chr16:73972995:G:A	1.0111e-09	-2.4149e-10	-1.7671
73973257	chr16:73973257:G:A	1.59224e-09	-0.325628	-0.98737
73973355	chr16:73973355:T:A	2.81333e-09	-2.4149e-10	-0.74377
73973476	chr16:73973476:C:T	2.39282e-09	-2.4149e-10	-0.905667
73973588	chr16:73973588:G:A	2.08814e-08	-2.4149e-10	1.26072
73973806	chr16:73973806:A:T	1.68756e-09	-2.4149e-10	-1.25485
73974086	chr16:73974086:C:T	2.75853e-09	-2.4149e-10	-0.763441
73974527	chr16:73974527:T:G	9.89763e-10	-2.4149e-10	-1.78843
73974643	chr16:73974643:T:C	6.62085e-10	-0.910953	-1.27955
73974758	chr16:73974758:C:T	1.0232e-09	-2.4149e-10	-1.7552
73974963	chr16:73974963:G:A	2.14392e-09	-2.4149e-10	-1.0155
73975117	chr16:73975117:A:T	3.43946e-10	-1.09864	-1.74677
73975331	chr16:73975331:G:A	7.85546e-10	-0.368398	-1.65112
73975397	chr16:73975397:G:A	1.18998e-08	-2.4149e-10	0.698388
73975536	chr16:73975536:C:T	1.5789e-09	-2.4149e-10	-1.32141
73975876	chr16:73975876:C:G	2.24493e-10	-1.50528	-1.76677
73976000	chr16:73976000:G:C	9.73131e-10	-2.4149e-10	-1.80537
73976154	chr16:73976154:G:A	1.1444e-09	-1.64326	-1.68486e-09
73976403	chr16:73976403:C:T	2.17731e-09	-0.541989	-0.45806
73977146	chr16:73977146:G:A	1.21324e-09	-1.58484	-1.68486e-09
73977710	chr16:73977710:TAGATAGATAGAC:T	2.1791e-09	0.195339	-1.19457
73977910	chr16:73977910:T:G	1.77797e-09	-2.4149e-10	-1.20266
73978160	chr16:73978160:G:A	1.34002e-09	-2.4149e-10	-1.48545
73978823	chr16:73978823:C:T	1.18396e-09	-2.4149e-10	-1.60927
73978897	chr16:73978897:T:C	4.06909e-09	1.41737	-1.79209
73979180	chr16:73979180:A:G	1.07499e-09	-2.4149e-10	-1.70582
73979814	chr16:73979814:C:G	2.50083e-08	2.1638	-0.722728
73980019	chr16:73980019:T:A	1.84006e-08	-2.4149e-10	1.13424
73980098	chr16:73980098:T:G	9.76125e-10	-2.4149e-10	-1.8023
73980927	chr16:73980927:G:A	3.09424e-08	1.91228	-0.258289
73980931	chr16:73980931:G:A	3.02981e-08	1.92975	-0.296803
73981067	chr16:73981067:C:T	9.64261e-09	1.40174	-0.913682
73981371	chr16:73981371:A:T	1.4042e-09	0.299661	-1.73833
73981592	chr16:73981592:C:G	1.33964e-09	-1.48573	-1.68486e-09
73981820	chr16:73981820:AAAAG:A	2.29921e-09	0.687893	-1.63347
73982005	chr16:73982005:A:G	1.01998e-09	-2.4149e-10	-1.75836
73982204	chr16:73982204:G:A	1.02257e-09	-2.4149e-10	-1.75582
73982853	chr16:73982853:T:G	1.68212e-09	0.0803105	-1.3384
73983011	chr16:73983011:A:AT	1.62066e-09	-2.4149e-10	-1.2953
73983243	chr16:73983243:G:A	1.74944e-09	-2.4149e-10	-1.21884
73983487	chr16:73983487:C:T	2.00174e-09	-2.4149e-10	-1.08412
73983527	chr16:73983527:G:A	2.33301e-08	2.0055	-0.633894
73983865	chr16:73983865:TA:T	1.04282e-09	-2.4149e-10	-1.7362
73984383	chr16:73984383:T:C	7.65895e-09	-2.4149e-10	0.257737
73984857	chr16:73984857:T:C	1.1304e-09	-2.4149e-10	-1.65557
73985277	chr16:73985277:A:C	1.53663e-08	-2.4149e-10	0.954037
73985374	chr16:73985374:A:G	1.2745e-09	-2.4149e-10	-1.53559
73985914	chr16:73985914:C:T	1.00213e-09	-2.4149e-10	-1.77601
73986345	chr16:73986345:G:A	2.56676e-10	-1.52154	-1.61654
73986640	chr16:73986640:T:A	3.63359e-09	-2.4149e-10	-0.487917
73987144	chr16:73987144:A:C	1.29266e-09	-1.52144	-1.68486e-09
73987829	chr16:73987829:T:C	1.22202e-09	-1.57763	-1.68486e-09
73987891	chr16:73987891:T:C	1.06702e-09	-2.4149e-10	-1.71326
73988342	chr16:73988342:T:A	1.0093e-09	-2.4149e-10	-1.76888
73988587	chr16:73988587:C:A	3.57867e-09	-2.4149e-10	-0.503146
73989464	chr16:73989464:G:A	1.77537e-09	-2.4149e-10	-1.20413
73989655	chr16:73989655:T:C	2.7269e-09	-2.4149e-10	-0.774973
73990087	chr16:73990087:C:T	3.96847e-08	2.76978	-0.86695
73990377	chr16:73990377:G:C	1.59398e-09	-2.4149e-10	-1.3119
73990416	chr16:73990416:A:G	2.65853e-08	2.08352	-0.581303
73990837	chr16:73990837:A:G	3.79629e-08	1.85359	0.00487915
73990890	chr16:73990890:C:T	3.33361e-08	1.56179	0.166716
73991175	chr16:73991175:A:G	1.2712e-09	-1.53818	-1.68486e-09
73991241	chr16:73991241:G:A	2.37932e-08	1.39126	-1.68486e-09
73991364	chr16:73991364:C:T	9.90237e-08	3.06783	-0.250607
73991571	chr16:73991571:C:T	1.53826e-09	-2.4149e-10	-1.34748
73991774	chr16:73991774:C:T	1.89691e-09	-2.4149e-10	-1.13791
73991833	chr16:73991833:T:G	1.17083e-09	-2.4149e-10	-1.62042
73992165	chr16:73992165:G:A	1.87201e-09	-2.4149e-10	-1.15113
73992299	chr16:73992299:G:A	1.05459e-09	-2.4149e-10	-1.72499
73992549	chr16:73992549:A:G	1.55525e-09	-2.4149e-10	-1.3365
73992914	chr16:73992914:C:A	1.16752e-09	-2.4149e-10	-1.62326
73993224	chr16:73993224:C:G	1.01586e-09	-2.4149e-10	-1.76241
73993250	chr16:73993250:G:C	1.1017e-09	-2.4149e-10	-1.68128
73993349	chr16:73993349:C:T	1.09595e-09	-0.306171	-1.38035
73993480	chr16:73993480:C:T	1.70234e-09	-1.24613	-1.68486e-09
73993661	chr16:73993661:A:T	9.71723e-10	-2.4149e-10	-1.80682
73994369	chr16:73994369:A:T	6.63764e-10	-1.05773	-1.13024
73994652	chr16:73994652:T:C	1.41992e-09	-2.4149e-10	-1.42754
73995004	chr16:73995004:C:G	7.13075e-09	-2.4149e-10	0.186279
73995322	chr16:73995322:C:T	1.83549e-10	-1.66759	-1.80583
73995329	chr16:73995329:C:A	1.19388e-09	-2.4149e-10	-1.60093
73995551	chr16:73995551:A:G	1.03136e-09	-0.0188913	-1.72837
73995655	chr16:73995655:A:G	3.15841e-10	-1.30053	-1.63013
73995892	chr16:73995892:G:A	1.01488e-09	-2.4149e-10	-1.76337
73996165	chr16:73996165:G:C	5.87763e-09	-2.4149e-10	-0.00698357
73997032	chr16:73997032:G:T	2.17589e-09	-2.4149e-10	-1.0007
73997095	chr16:73997095:C:T	2.3281e-09	-2.4149e-10	-0.933084
73997180	chr16:73997180:G:A	1.22172e-09	-2.4149e-10	-1.57788
73997475	chr16:73997475:AC:A	1.53397e-09	-2.4149e-10	-1.35028
73998065	chr16:73998065:G:A	5.36815e-09	-2.4149e-10	-0.0976536
73998328	chr16:73998328:G:T	2.17105e-10	-1.57154	-1.73397
73998795	chr16:73998795:C:T	1.26276e-09	-2.4149e-10	-1.54484
73998839	chr16:73998839:G:C	3.49771e-10	-1.03485	-1.79377
73998843	chr16:73998843:CAT:C	1.09693e-09	-2.4149e-10	-1.68562
73999264	chr16:73999264:A:G	9.83159e-10	-2.4149e-10	-1.79512
73999282	chr16:73999282:C:T	5.36815e-09	-2.4149e-10	-0.0976536
73999675	chr16:73999675:G:C	1.25163e-09	-1.55369	-1.68486e-09
74000611	chr16:74000611:G:A	3.93296e-10	-1.17466	-1.53667
74000617	chr16:74000617:T:C	2.5618e-10	-1.42393	-1.71608
74002065	chr16:74002065:T:A	1.27194e-09	-1.53759	-1.68486e-09
74002164	chr16:74002164:T:C	2.28713e-09	-0.95084	-1.68486e-09
74002187	chr16:74002187:C:G	1.60083e-09	-2.4149e-10	-1.30762
74002585	chr16:74002585:T:C	5.52658e-09	-2.4149e-10	-0.0685688
74003153	chr16:74003153:G:A	1.0504e-09	-2.4149e-10	-1.72896
74003206	chr16:74003206:G:A	1.54353e-09	-2.4149e-10	-1.34407
74003549	chr16:74003549:C:T	1.11066e-09	-2.4149e-10	-1.67319
74003608	chr16:74003608:G:C	9.73781e-10	-2.4149e-10	-1.80471
74003628	chr16:74003628:G:C	4.85733e-09	-2.4149e-10	-0.197649
74003877	chr16:74003877:G:T	1.00125e-09	-2.4149e-10	-1.77689
74003922	chr16:74003922:G:C	1.10642e-09	-2.4149e-10	-1.67701
74004139	chr16:74004139:T:A	9.78152e-10	-2.4149e-10	-1.80023
74004213	chr16:74004213:T:C	1.40955e-08	-2.4149e-10	0.86772
74004358	chr16:74004358:T:C	9.96297e-10	-2.4149e-10	-1.78185
74004398	chr16:74004398:T:C	9.93857e-10	-2.4149e-10	-1.7843
74004401	chr16:74004401:A:C	9.88342e-10	-2.4149e-10	-1.78986
74004550	chr16:74004550:T:C	3.78539e-10	-1.33255	-1.41702
74005499	chr16:74005499:C:G	9.71697e-10	-2.4149e-10	-1.80685
74005649	chr16:74005649:T:TA	9.81306e-10	-2.4149e-10	-1.79701
74005862	chr16:74005862:C:A	6.05378e-10	-0.473071	-1.80697
74006224	chr16:74006224:T:A	1.28241e-09	-1.5294	-1.68486e-09
74006939	chr16:74006939:T:A	9.81423e-10	-2.4149e-10	-1.79689
74007518	chr16:74007518:T:C	3.09588e-09	-2.4149e-10	-0.648065
74007822	chr16:74007822:G:A	2.04835e-09	-0.541911	-0.519194
74007863	chr16:74007863:G:A	9.9083e-10	-2.4149e-10	-1.78735
74008141	chr16:74008141:T:C	9.9612e-10	-2.4149e-10	-1.78203
74008152	chr16:74008152:C:G	5.43534e-10	-1.06537	-1.32243
74008716	chr16:74008716:A:G	7.31359e-10	-0.808136	-1.28285
74008851	chr16:74008851:A:G	1.12455e-08	1.18517	-0.543338
74009202	chr16:74009202:T:C	1.10615e-09	-2.4149e-10	-1.67725
74009256	chr16:74009256:G:A	1.65028e-09	-2.4149e-10	-1.27719
74009285	chr16:74009285:A:G	1.12552e-09	-0.752425	-0.90747
74010498	chr16:74010498:A:C	9.71945e-10	-2.4149e-10	-1.80659
74010537	chr16:74010537:C:T	1.3946e-09	-2.4149e-10	-1.44553
74010620	chr16:74010620:C:A	3.38698e-09	0.0911391	-0.649339
74010633	chr16:74010633:G:A	3.11549e-09	0.348561	-0.990312
74011097	chr16:74011097:A:G	3.80257e-09	1.10856	-1.55102
74011214	chr16:74011214:T:C	1.5245e-08	-2.4149e-10	0.946115
74011504	chr16:74011504:T:A	9.71593e-10	-2.4149e-10	-1.80696
74011602	chr16:74011602:T:C	3.33388e-09	1.01359	-1.5876
74011780	chr16:74011780:A:G	1.5823e-08	1.16252	-0.179194
74012576	chr16:74012576:T:C	1.09369e-09	-2.4149e-10	-1.68858
74012587	chr16:74012587:G:A	4.32994e-09	-2.4149e-10	-0.312583
74012647	chr16:74012647:A:G	4.38743e-08	1.06745	0.93574
74012941	chr16:74012941:C:G	1.03504e-09	-2.4149e-10	-1.7437
74012977	chr16:74012977:G:A	3.51035e-09	-2.4149e-10	-0.522423
74013008	chr16:74013008:T:C	1.04432e-09	-2.4149e-10	-1.73477
74013157	chr16:74013157:C:T	2.25592e-09	-2.4149e-10	-0.964581
74013551	chr16:74013551:G:A	1.85471e-10	-1.65689	-1.8061
74013589	chr16:74013589:C:T	1.04482e-08	-2.4149e-10	0.56829
74013756	chr16:74013756:A:G	1.12463e-09	0.0736495	-1.73433
74013772	chr16:74013772:C:A	5.9089e-10	-1.49549	-0.808777
74014355	chr16:74014355:T:C	4.54927e-09	-2.4149e-10	-0.263171
74014365	chr16:74014365:G:A	1.1251e-09	-1.66026	-1.68486e-09
74014488	chr16:74014488:G:A	1.00464e-08	-2.4149e-10	0.529078
74015471	chr16:74015471:T:C	1.1267e-09	-2.4149e-10	-1.65884
74015604	chr16:74015604:T:C	2.10471e-09	-2.4149e-10	-1.03396
74015876	chr16:74015876:G:T	1.45894e-09	-2.4149e-10	-1.40043
74016047	chr16:74016047:CT:C	1.12366e-09	-2.4149e-10	-1.66154
74016122	chr16:74016122:TAACTCTGAGGC:T	1.1041e-09	-2.4149e-10	-1.6791
74016262	chr16:74016262:A:G	3.38788e-09	1.14137	-1.6993
74016398	chr16:74016398:T:C	1.09514e-09	-2.4149e-10	-1.68725
74016430	chr16:74016430:C:T	1.16439e-09	-1.62594	-1.68486e-09
74018026	chr16:74018026:A:C	2.01491e-09	-2.4149e-10	-1.07756
74018029	chr16:74018029:CAAG:C	2.22866e-09	-2.4149e-10	-0.976736
74018036	chr16:74018036:TTA:T	2.22093e-09	-2.4149e-10	-0.98021
74018039	chr16:74018039:G:C	2.23244e-09	-2.4149e-10	-0.975041
74018152	chr16:74018152:T:C	1.14283e-09	-2.4149e-10	-1.64463
74018428	chr16:74018428:A:C	4.26498e-09	0.701612	-1.02931
74018509	chr16:74018509:T:C	1.25096e-09	-2.4149e-10	-1.55423
74018566	chr16:74018566:G:A	2.77429e-10	-1.27931	-1.78101
74018915	chr16:74018915:A:G	1.56545e-09	-2.4149e-10	-1.32997
74019100	chr16:74019100:A:G	1.36899e-09	-2.4149e-10	-1.46407
74019176	chr16:74019176:A:G	1.42339e-09	-2.4149e-10	-1.4251
74019404	chr16:74019404:T:C	1.19246e-09	-2.4149e-10	-1.60212
74019761	chr16:74019761:C:T	2.55811e-08	-2.4149e-10	1.46372
74019789	chr16:74019789:C:T	2.41081e-09	-2.4149e-10	-0.898176
74020770	chr16:74020770:A:G	6.63006e-10	-0.898404	-1.29071
74021267	chr16:74021267:A:C	4.42214e-09	-2.4149e-10	-0.291514
74021324	chr16:74021324:A:C	2.10488e-09	-2.4149e-10	-1.03388
74021665	chr16:74021665:T:G	2.10739e-09	-0.813367	-0.219321
74022406	chr16:74022406:T:C	7.07446e-10	-0.418062	-1.70617
74022427	chr16:74022427:C:T	9.73321e-10	-2.4149e-10	-1.80518
74022445	chr16:74022445:G:C	1.01e-09	-2.4149e-10	-1.76818
74022625	chr16:74022625:A:G	1.22388e-09	-1.57611	-1.68486e-09
74022650	chr16:74022650:G:A	5.58914e-09	-2.4149e-10	-0.0573131
74022703	chr16:74022703:G:A	4.26041e-10	-1.13434	-1.49702
74022734	chr16:74022734:G:T	7.78882e-09	-2.4149e-10	0.274552
74023239	chr16:74023239:G:A	3.82229e-09	-2.4149e-10	-0.437287
74024076	chr16:74024076:G:A	1.32462e-09	-1.49701	-1.68486e-09
74024565	chr16:74024565:T:C	1.53829e-09	-2.4149e-10	-1.34746
74024811	chr16:74024811:C:G	9.93569e-10	-2.4149e-10	-1.78459
74025019	chr16:74025019:T:C	1.00983e-09	-2.4149e-10	-1.76836
74025706	chr16:74025706:T:C	1.62422e-09	-2.4149e-10	-1.29311
74025708	chr16:74025708:C:T	1.12461e-09	-1.6607	-1.68486e-09
74025843	chr16:74025843:T:C	4.2236e-10	-0.890126	-1.74991
74025894	chr16:74025894:T:G	1.33314e-09	-2.4149e-10	-1.4906
74025923	chr16:74025923:A:G	1.04294e-09	-2.4149e-10	-1.73609
74026273	chr16:74026273:G:A	3.35932e-09	-2.4149e-10	-0.566398
74026665	chr16:74026665:G:A	9.84961e-10	-2.4149e-10	-1.79329
74026953	chr16:74026953:G:C	9.79666e-10	-2.4149e-10	-1.79868
74027046	chr16:74027046:A:G	2.13887e-09	-1.01786	-1.68486e-09
74027191	chr16:74027191:AATTT:A	9.93076e-10	-2.4149e-10	-1.78509
74027431	chr16:74027431:T:G	9.75681e-10	-2.4149e-10	-1.80276
74027471	chr16:74027471:AG:A	5.63829e-09	0.182797	-0.231354
74027552	chr16:74027552:T:A	9.71605e-10	-2.4149e-10	-1.80694
74027740	chr16:74027740:T:C	3.4361e-10	-1.23181	-1.61457
74027832	chr16:74027832:G:A	4.74719e-10	-0.779178	-1.74399
74027885	chr16:74027885:C:T	1.10987e-09	-2.4149e-10	-1.67389
74028197	chr16:74028197:G:A	2.47585e-10	-1.36723	-1.80691
74028300	chr16:74028300:G:A	1.01074e-09	-2.4149e-10	-1.76746
74028304	chr16:74028304:T:C	3.28637e-10	-1.29379	-1.59714
74028345	chr16:74028345:C:A	3.47673e-10	-1.66761	-1.16702
74029032	chr16:74029032:G:C	9.7622e-10	-2.4149e-10	-1.80221
74029152	chr16:74029152:T:C	9.74807e-10	-2.4149e-10	-1.80365
74029381	chr16:74029381:G:T	3.00703e-10	-1.6639	-1.31587
74029737	chr16:74029737:C:T	9.7181e-10	-2.4149e-10	-1.80673
74029987	chr16:74029987:A:G	2.39139e-09	-2.4149e-10	-0.906264
74030190	chr16:74030190:T:A	1.05486e-09	-2.4149e-10	-1.72473
74030261	chr16:74030261:G:A	1.59484e-09	-0.44444	-0.866923
74030595	chr16:74030595:C:T	9.77297e-10	-2.4149e-10	-1.8011
74031316	chr16:74031316:A:C	1.14924e-09	-1.63904	-1.68486e-09
74031808	chr16:74031808:T:C	9.76309e-10	-2.4149e-10	-1.80211
74032323	chr16:74032323:C:T	9.74191e-10	-2.4149e-10	-1.80429
74032357	chr16:74032357:G:A	6.84641e-09	0.145587	-1.68486e-09
74034133	chr16:74034133:G:A	6.13201e-09	-2.4149e-10	0.0353843
74034268	chr16:74034268:C:T	1.66962e-09	-2.4149e-10	-1.26554
74035368	chr16:74035368:T:C	9.91276e-10	-2.4149e-10	-1.7869
74035696	chr16:74035696:G:A	1.93415e-10	-1.61465	-1.8064
74035822	chr16:74035822:T:A	1.016e-09	-2.4149e-10	-1.76227
74035891	chr16:74035891:C:T	2.23807e-09	-2.4149e-10	-0.972526
74036422	chr16:74036422:C:T	1.41289e-09	-2.4149e-10	-1.4325
74036757	chr16:74036757:T:C	2.35425e-10	-1.41775	-1.80675
74037308	chr16:74037308:G:A	2.98931e-10	-1.66354	-1.32214
74037983	chr16:74037983:A:G	1.51361e-09	-2.4149e-10	-1.36364
74039016	chr16:74039016:G:A	1.23339e-09	-1.56838	-1.68486e-09
74039104	chr16:74039104:G:C	1.19445e-09	-2.4149e-10	-1.60045
74039297	chr16:74039297:A:C	1.00384e-09	-2.4149e-10	-1.7743
74039370	chr16:74039370:T:C	1.32609e-09	-2.4149e-10	-1.4959
74039592	chr16:74039592:A:G	9.8139e-10	-2.4149e-10	-1.79692
74039733	chr16:74039733:T:C	4.30813e-10	-1.66741	-0.952809
74039747	chr16:74039747:T:C	9.71972e-10	-2.4149e-10	-1.80657
74039851	chr16:74039851:G:A	1.51847e-09	-2.4149e-10	-1.36044
74039868	chr16:74039868:AAG:A	1.76729e-09	-2.4149e-10	-1.20869
74040097	chr16:74040097:T:C	9.71973e-10	-2.4149e-10	-1.80656
74040366	chr16:74040366:T:C	2.38229e-09	-2.4149e-10	-0.910078
74040378	chr16:74040378:C:T	2.59667e-10	-1.33842	-1.78807
74040533	chr16:74040533:C:A	9.74473e-10	-2.4149e-10	-1.804
74040833	chr16:74040833:C:T	2.85503e-10	-1.3766	-1.65504
74040995	chr16:74040995:T:C	2.33131e-10	-1.43899	-1.7953
74041073	chr16:74041073:A:G	2.16589e-10	-1.5018	-1.80609
74041473	chr16:74041473:A:C	4.26959e-10	-0.828318	-1.80089
74041557	chr16:74041557:C:T	3.63154e-10	-1.59625	-1.19481
74041724	chr16:74041724:C:A	3.54166e-10	-1.61206	-1.20407
74041764	chr16:74041764:G:A	2.80424e-09	-2.4149e-10	-0.747007
74041804	chr16:74041804:C:T	2.11358e-10	-1.52754	-1.8048
74041815	chr16:74041815:G:A	2.37867e-10	-1.47339	-1.74079
74041902	chr16:74041902:C:T	1.34919e-09	-2.4149e-10	-1.47864
74041960	chr16:74041960:G:C	1.26153e-09	-2.4149e-10	-1.54581
74042174	chr16:74042174:C:T	2.654e-10	-1.37738	-1.72727
74042547	chr16:74042547:A:C	1.63143e-09	-1.28868	-1.68486e-09
74042580	chr16:74042580:A:G	4.87438e-10	-0.703962	-1.79277
74042621	chr16:74042621:T:C	1.72723e-09	-1.23162	-1.68486e-09
74042705	chr16:74042705:G:T	1.39068e-09	-0.487258	-0.961088
74042748	chr16:74042748:T:G	2.14434e-10	-1.62221	-1.69568
74042818	chr16:74042818:G:C	2.0814e-10	-1.6095	-1.73818
74043120	chr16:74043120:T:C	1.10604e-09	-2.4149e-10	-1.67735
74043371	chr16:74043371:C:T	9.75894e-10	-2.4149e-10	-1.80254
74043389	chr16:74043389:G:A	2.24521e-09	-0.96934	-1.68486e-09
74043420	chr16:74043420:T:C	2.95588e-10	-1.19118	-1.80575
74043433	chr16:74043433:G:A	8.22252e-10	-0.409428	-1.56442
74043836	chr16:74043836:C:A	3.87488e-10	-1.29371	-1.4325
74043868	chr16:74043868:C:T	2.9444e-09	-2.4149e-10	-0.698234
74043978	chr16:74043978:TC:T	1.97431e-10	-1.62042	-1.78008
74044036	chr16:74044036:C:A	3.37711e-10	-1.39675	-1.46695
74044238	chr16:74044238:T:A	4.5087e-09	-2.4149e-10	-0.27213
74044666	chr16:74044666:G:A	2.61117e-09	-0.818339	-1.68486e-09
74044695	chr16:74044695:A:G	1.4467e-09	-2.4149e-10	-1.40886
74044845	chr16:74044845:C:T	6.69831e-09	-2.4149e-10	0.123717
74045220	chr16:74045220:G:T	2.9476e-10	-1.19398	-1.80576
74045470	chr16:74045470:T:C	2.00154e-10	-1.66744	-1.71937
74046670	chr16:74046670:A:C	1.23271e-09	-2.4149e-10	-1.56892
74046839	chr16:74046839:T:C	1.3998e-09	-2.4149e-10	-1.44181
74046937	chr16:74046937:A:C	9.7173e-10	-2.4149e-10	-1.80682
74047162	chr16:74047162:A:G	1.3965e-09	-2.4149e-10	-1.44417
74047386	chr16:74047386:G:A	1.3936e-09	-2.4149e-10	-1.44625
74047427	chr16:74047427:T:C	3.79618e-10	-1.44396	-1.30277
74047665	chr16:74047665:A:G	1.12487e-09	-2.4149e-10	-1.66047
74047873	chr16:74047873:A:T	6.00705e-10	-1.58741	-0.700374
74048075	chr16:74048075:T:C	1.37144e-09	-1.46227	-1.68486e-09
74048157	chr16:74048157:G:T	3.31321e-09	-2.4149e-10	-0.580222
74048175	chr16:74048175:C:T	1.37719e-09	0.0814274	-1.53952
74048384	chr16:74048384:C:T	1.4367e-09	-2.4149e-10	-1.41579
74048701	chr16:74048701:G:A	1.73059e-09	-2.4149e-10	-1.22967
74048727	chr16:74048727:A:G	6.11234e-10	-0.464749	-1.80566
74048739	chr16:74048739:G:A	1.43846e-09	-1.41456	-1.68486e-09
74049030	chr16:74049030:A:G	1.39987e-09	-2.4149e-10	-1.44176
74049048	chr16:74049048:T:C	2.13562e-09	-2.4149e-10	-1.01938
74049127	chr16:74049127:C:T	5.69901e-10	-0.953348	-1.38708
74049190	chr16:74049190:T:C	1.3965e-09	-2.4149e-10	-1.44417
74049416	chr16:74049416:C:T	1.4048e-09	-2.4149e-10	-1.43825
74049733	chr16:74049733:G:A	1.71879e-09	-2.4149e-10	-1.23652
74049830	chr16:74049830:T:A	1.20647e-09	-2.4149e-10	-1.59044
74050197	chr16:74050197:TG:T	1.11756e-09	-2.4149e-10	-1.66699
74050569	chr16:74050569:C:G	5.4335e-10	-0.767801	-1.62034
74051194	chr16:74051194:A:G	1.08374e-09	-2.4149e-10	-1.69772
74051427	chr16:74051427:T:C	6.01941e-10	-1.32603	-0.959704
74051939	chr16:74051939:A:G	3.77529e-10	-1.33001	-1.42224
74051954	chr16:74051954:A:G	3.11818e-10	-1.14624	-1.79724
74052072	chr16:74052072:C:T	1.12465e-09	-1.66066	-1.68486e-09
74052401	chr16:74052401:A:G	2.44072e-09	-0.885844	-1.68486e-09
74053290	chr16:74053290:C:A	2.59752e-09	-2.4149e-10	-0.823582
74053473	chr16:74053473:G:A	1.24305e-09	-2.4149e-10	-1.56057
74053558	chr16:74053558:T:C	1.0999e-09	-2.4149e-10	-1.68292
74053797	chr16:74053797:T:C	1.2431e-09	-2.4149e-10	-1.56053
74053915	chr16:74053915:C:T	1.79045e-09	0.611237	-1.80691
74054034	chr16:74054034:T:C	2.45143e-10	-1.47903	-1.70502
74054192	chr16:74054192:T:G	8.2917e-10	-0.671719	-1.29375
74054260	chr16:74054260:G:T	2.35084e-10	-1.62519	-1.60077
74054560	chr16:74054560:T:A	1.20948e-09	-2.4149e-10	-1.58795
74054574	chr16:74054574:A:G	3.02788e-10	-1.20123	-1.77164
74054652	chr16:74054652:A:G	1.00352e-09	-2.4149e-10	-1.77462
74054869	chr16:74054869:G:A	1.86928e-09	-2.4149e-10	-1.15258
74055586	chr16:74055586:C:T	2.5435e-10	-1.58253	-1.56465
74055665	chr16:74055665:G:T	1.20187e-09	-1.59426	-1.68486e-09
74055857	chr16:74055857:G:A	2.08682e-09	-1.0425	-1.68486e-09
74056381	chr16:74056381:G:T	9.86866e-10	-2.4149e-10	-1.79136
74056661	chr16:74056661:A:G	2.09203e-10	-1.55226	-1.79032
74056966	chr16:74056966:C:T	2.03787e-09	-2.4149e-10	-1.06623
74057162	chr16:74057162:G:A	3.31358e-10	-1.65429	-1.2284
74057221	chr16:74057221:A:C	3.18945e-10	-1.12215	-1.79873
74058269	chr16:74058269:G:A	1.42351e-09	-0.696725	-0.728288
74059058	chr16:74059058:A:T	1.11725e-09	-1.66726	-1.68486e-09
74059592	chr16:74059592:G:A	8.01032e-10	-1.63333	-0.366658
74060176	chr16:74060176:C:G	1.12418e-09	-1.66108	-1.68486e-09
74060238	chr16:74060238:A:G	9.87779e-10	-2.4149e-10	-1.79043
74060262	chr16:74060262:A:G	1.10188e-09	-2.4149e-10	-1.68112
74060307	chr16:74060307:G:A	1.16114e-09	-2.4149e-10	-1.62873
74062047	chr16:74062047:C:G	1.93849e-10	-1.61361	-1.8052
74062742	chr16:74062742:G:A	5.23582e-10	-1.62402	-0.80118
74063179	chr16:74063179:T:C	1.04892e-09	-2.4149e-10	-1.73038
74063919	chr16:74063919:G:C	9.78865e-10	-2.4149e-10	-1.7995
74064254	chr16:74064254:AG:A	4.11499e-10	-0.925627	-1.74046
74064430	chr16:74064430:G:T	1.30437e-09	-1.51242	-1.68486e-09
74064631	chr16:74064631:A:T	1.62705e-09	-1.64835	0.356978
74064692	chr16:74064692:A:C	1.14862e-09	-1.63958	-1.68486e-09
74064921	chr16:74064921:C:G	1.08899e-09	-2.4149e-10	-1.69288
74065075	chr16:74065075:G:A	2.1825e-10	-1.62702	-1.67324
74065691	chr16:74065691:G:A	2.37086e-10	-1.47829	-1.73918
74065704	chr16:74065704:T:C	3.66611e-10	-1.38346	-1.39813
74065865	chr16:74065865:AAATAG:A	1.95846e-10	-1.62085	-1.78772
74066033	chr16:74066033:C:T	1.03862e-09	-2.4149e-10	-1.74024
74066058	chr16:74066058:T:G	9.72241e-10	-2.4149e-10	-1.80629
74066445	chr16:74066445:A:G	4.60208e-09	-2.4149e-10	-0.25163
74066932	chr16:74066932:A:T	5.17375e-10	-0.944299	-1.49283
74067094	chr16:74067094:A:G	1.43491e-09	-1.41703	-1.68486e-09
74067569	chr16:74067569:T:A	1.94997e-10	-1.60629	-1.80662
74067882	chr16:74067882:T:C	1.32696e-09	-2.4149e-10	-1.49525
74067987	chr16:74067987:A:G	1.4044e-09	-2.4149e-10	-1.43853
74068389	chr16:74068389:T:C	1.39637e-09	-2.4149e-10	-1.44426
74069089	chr16:74069089:G:A	2.25238e-10	-1.50594	-1.7628
74069660	chr16:74069660:T:G	1.17255e-09	-2.4149e-10	-1.61896
74069806	chr16:74069806:C:T	1.19458e-09	-2.4149e-10	-1.60034
74070253	chr16:74070253:G:A	1.33724e-09	-1.48753	-1.68486e-09
74070257	chr16:74070257:C:T	1.08709e-09	-2.4149e-10	-1.69464
74070318	chr16:74070318:C:T	2.40442e-10	-1.50122	-1.7022
74070460	chr16:74070460:A:G	1.17039e-09	-2.4149e-10	-1.6208
74070528	chr16:74070528:C:T	1.11764e-09	-1.66692	-1.68486e-09
74070646	chr16:74070646:T:C	3.49365e-10	-1.03042	-1.79936
74070729	chr16:74070729:A:G	1.52571e-09	-2.4149e-10	-1.35568
74071134	chr16:74071134:T:C	1.90686e-09	-2.4149e-10	-1.13268
74071426	chr16:74071426:TA:T	4.66027e-09	-2.4149e-10	-0.239065
74071781	chr16:74071781:A:G	1.1544e-09	-2.4149e-10	-1.63456
74071859	chr16:74071859:A:G	9.78242e-10	-2.4149e-10	-1.80014
74071943	chr16:74071943:C:T	1.12661e-09	-2.4149e-10	-1.65893
74072122	chr16:74072122:C:G	1.17487e-09	-2.4149e-10	-1.61698
74072669	chr16:74072669:G:C	2.56622e-10	-1.44624	-1.69205
74072774	chr16:74072774:A:T	9.99175e-10	-2.4149e-10	-1.77896
74073284	chr16:74073284:T:G	2.70902e-09	-2.4149e-10	-0.781552
74073302	chr16:74073302:A:G	9.40934e-10	-0.690951	-1.14807
74073323	chr16:74073323:C:T	6.53787e-10	-1.45706	-0.746057
74073778	chr16:74073778:G:A	2.71947e-09	-2.4149e-10	-0.7777
74074865	chr16:74074865:T:C	9.75706e-10	-2.4149e-10	-1.80273
74074995	chr16:74074995:G:A	2.08707e-10	-1.55679	-1.78817
74075301	chr16:74075301:G:C	9.82464e-10	-2.4149e-10	-1.79583
74075442	chr16:74075442:A:G	1.47318e-09	-2.4149e-10	-1.39072
74075614	chr16:74075614:T:C	1.12409e-09	-2.4149e-10	-1.66116
74075647	chr16:74075647:A:G	1.25081e-09	-2.4149e-10	-1.55435
74075792	chr16:74075792:A:G	1.73114e-09	0.213214	-1.44257
74075795	chr16:74075795:G:A	7.69768e-10	-0.557456	-1.48235
74075835	chr16:74075835:G:A	9.97049e-10	-2.4149e-10	-1.78109
74075925	chr16:74075925:T:C	2.2377e-10	-1.55432	-1.72095
74076004	chr16:74076004:A:T	1.04921e-09	-2.4149e-10	-1.7301
74076026	chr16:74076026:C:A	4.33578e-10	-0.931363	-1.68246
74076311	chr16:74076311:C:A	1.00658e-09	-2.4149e-10	-1.77158
74077473	chr16:74077473:C:T	6.863e-10	-1.36738	-0.787195
74077540	chr16:74077540:T:C	2.83563e-10	-1.48752	-1.55094
74077710	chr16:74077710:T:C	5.19301e-10	-1.66725	-0.766159
74077713	chr16:74077713:C:T	2.18087e-09	-2.4149e-10	-0.998412
74078053	chr16:74078053:C:G	1.11711e-09	-1.66739	-1.68486e-09
74078196	chr16:74078196:A:T	8.05118e-10	-1.24227	-0.752639
74078414	chr16:74078414:T:G	3.62687e-09	-2.4149e-10	-0.489767
74078487	chr16:74078487:C:T	3.07421e-10	-1.41863	-1.53904
74078665	chr16:74078665:T:C	2.08117e-09	-2.4149e-10	-1.04521
74078742	chr16:74078742:T:C	1.0699e-09	-2.4149e-10	-1.71057
74079527	chr16:74079527:C:G	1.06097e-09	-2.4149e-10	-1.71896
74080419	chr16:74080419:A:G	1.02034e-09	-2.4149e-10	-1.758
74080619	chr16:74080619:C:T	6.39345e-09	-2.4149e-10	0.0771356
74080626	chr16:74080626:T:A	3.00258e-10	-1.37682	-1.60443
74080663	chr16:74080663:A:G	4.56421e-10	-1.6268	-0.93568
74081483	chr16:74081483:T:G	1.01254e-09	-2.4149e-10	-1.76567
74082256	chr16:74082256:G:C	2.13121e-10	-1.5638	-1.76023
74082389	chr16:74082389:T:C	1.86963e-10	-1.66692	-1.78807
74082569	chr16:74082569:A:C	9.77783e-10	-2.4149e-10	-1.80061
74082697	chr16:74082697:G:T	1.11718e-09	-1.66733	-1.68486e-09
74082808	chr16:74082808:T:G	1.11688e-09	-1.6676	-1.68486e-09
74082828	chr16:74082828:A:G	4.93494e-10	-1.46665	-1.01774
74083488	chr16:74083488:G:A	1.11685e-09	-2.4149e-10	-1.66762
74084119	chr16:74084119:C:G	2.214e-10	-1.57672	-1.7092
74084269	chr16:74084269:G:A	2.16985e-10	-1.51938	-1.78668
74084348	chr16:74084348:C:T	9.76208e-10	-2.4149e-10	-1.80222
74085100	chr16:74085100:C:T	1.12024e-09	-2.4149e-10	-1.66459
74085253	chr16:74085253:T:C	1.92317e-09	-2.4149e-10	-1.12416
74085796	chr16:74085796:A:C	9.85183e-10	-2.4149e-10	-1.79307
74085913	chr16:74085913:C:T	3.63419e-10	-1.31892	-1.47141
74086035	chr16:74086035:G:A	2.99209e-09	-2.4149e-10	-0.682165
74086078	chr16:74086078:C:T	2.11107e-10	-1.62819	-1.70534
74086202	chr16:74086202:T:C	9.83357e-10	-2.4149e-10	-1.79492
74086467	chr16:74086467:C:T	7.15161e-09	-2.4149e-10	0.1892
74086556	chr16:74086556:C:T	1.06411e-09	-2.4149e-10	-1.716
74086660	chr16:74086660:G:A	1.01287e-09	-2.4149e-10	-1.76535
74086741	chr16:74086741:G:A	1.91725e-09	-2.4149e-10	-1.12725
74086761	chr16:74086761:A:G	2.03646e-10	-1.63108	-1.73844
74087619	chr16:74087619:C:T	1.22593e-09	-2.4149e-10	-1.57444
74087895	chr16:74087895:A:T	9.73069e-10	-1.24848	-0.556962
74087912	chr16:74087912:T:C	1.07363e-09	-2.4149e-10	-1.70709
74088099	chr16:74088099:C:A	2.25453e-10	-1.62555	-1.64223
74088181	chr16:74088181:T:C	3.4345e-10	-1.32406	-1.52279
74088870	chr16:74088870:T:A	2.39959e-10	-1.59987	-1.60555
74089126	chr16:74089126:G:A	2.3695e-10	-1.60424	-1.61381
74089211	chr16:74089211:A:G	3.97086e-10	-1.42428	-1.27746
74089478	chr16:74089478:A:G	2.76311e-09	-2.4149e-10	-0.76178
74089495	chr16:74089495:A:G	8.69142e-10	-1.28879	-0.629594
74089815	chr16:74089815:G:A	2.42402e-10	-1.56068	-1.63462
74090090	chr16:74090090:C:T	9.73955e-10	-2.4149e-10	-1.80453
74090374	chr16:74090374:A:ACCCGC	1.02333e-09	-2.4149e-10	-1.75507
74090380	chr16:74090380:AG:A	1.01246e-09	-2.4149e-10	-1.76576
74090457	chr16:74090457:C:T	1.34518e-09	-1.11624	-0.36537
74090458	chr16:74090458:G:A	9.71795e-10	-2.4149e-10	-1.80675
74090596	chr16:74090596:G:A	7.25314e-10	-0.323339	-1.77595
74090978	chr16:74090978:G:A	2.24948e-10	-1.51068	-1.75934
74091011	chr16:74091011:A:G	2.28034e-10	-1.45996	-1.79644
74091030	chr16:74091030:T:A	2.29412e-10	-1.45414	-1.79623
74091195	chr16:74091195:C:A	9.74638e-10	-2.4149e-10	-1.80383
74091545	chr16:74091545:C:T	2.053e-10	-1.55659	-1.80483
74091603	chr16:74091603:C:T	1.30036e-09	-2.4149e-10	-1.51549
74091909	chr16:74091909:A:G	5.6708e-10	-0.600959	-1.74443
74091932	chr16:74091932:C:T	6.88475e-10	-0.346251	-1.80516
74092061	chr16:74092061:T:C	3.54096e-10	-1.46096	-1.35536
74092236	chr16:74092236:G:A	7.23846e-10	-0.332844	-1.76847
74092380	chr16:74092380:C:G	2.65894e-10	-1.29646	-1.80634
74092427	chr16:74092427:G:A	7.34385e-10	-0.337295	-1.74956
74092447	chr16:74092447:T:G	1.25919e-09	-1.54767	-1.68486e-09
74092453	chr16:74092453:T:G	2.49173e-10	-1.60126	-1.56648
74092518	chr16:74092518:A:G	4.42996e-10	-0.85737	-1.73496
74092622	chr16:74092622:A:G	2.44318e-09	-2.4149e-10	-0.884838
74093052	chr16:74093052:C:T	9.83026e-10	-2.4149e-10	-1.79526
74093301	chr16:74093301:T:C	1.36142e-09	-2.4149e-10	-1.46961
74093384	chr16:74093384:C:T	5.83913e-10	-0.580142	-1.736
74093748	chr16:74093748:A:T	1.1099e-09	-2.4149e-10	-1.67387
74093785	chr16:74093785:T:C	1.0087e-09	-2.4149e-10	-1.76948
74093842	chr16:74093842:G:A	1.11124e-09	-2.4149e-10	-1.67266
74093867	chr16:74093867:AC:A	1.17096e-09	-1.62031	-1.68486e-09
74093872	chr16:74093872:A:G	1.98773e-10	-1.63655	-1.75718
74094290	chr16:74094290:T:C	2.15543e-10	-1.53909	-1.77365
74094372	chr16:74094372:C:T	1.16374e-09	-2.4149e-10	-1.6265
74094998	chr16:74094998:A:C	1.94771e-10	-1.62732	-1.78675
74095021	chr16:74095021:G:T	2.33144e-10	-1.57614	-1.6581
74095267	chr16:74095267:C:G	2.67618e-10	-1.49621	-1.60012
74095479	chr16:74095479:G:A	9.99026e-10	-2.4149e-10	-1.77911
74095622	chr16:74095622:T:A	2.54411e-10	-1.47567	-1.67127
74095665	chr16:74095665:A:G	3.58875e-10	-1.21655	-1.58637
74095742	chr16:74095742:T:C	9.95894e-10	-2.4149e-10	-1.78225
74095857	chr16:74095857:C:T	1.03618e-09	-2.4149e-10	-1.74259
74095887	chr16:74095887:G:A	9.95241e-10	-2.4149e-10	-1.78291
74096023	chr16:74096023:C:A	4.60838e-10	-1.22861	-1.32424
74096454	chr16:74096454:G:A	6.62561e-10	-1.39908	-0.790697
74096620	chr16:74096620:A:G	1.99616e-10	-1.6513	-1.73819
74096686	chr16:74096686:T:C	9.73556e-10	-2.4149e-10	-1.80494
74096687	chr16:74096687:A:C	3.92136e-10	-1.22548	-1.4888
74096706	chr16:74096706:G:C	2.69187e-10	-1.65941	-1.43107
74096751	chr16:74096751:T:C	1.04958e-09	-2.4149e-10	-1.72975
74096786	chr16:74096786:A:C	9.73561e-10	-2.4149e-10	-1.80493
74097029	chr16:74097029:G:A	2.23063e-10	-1.57444	-1.70399
74097086	chr16:74097086:A:C	2.0819e-10	-1.66752	-1.67993
74097164	chr16:74097164:C:T	1.08533e-09	-2.4149e-10	-1.69625
74097218	chr16:74097218:C:T	1.04107e-09	-2.4149e-10	-1.73789
74097336	chr16:74097336:A:G	2.89723e-10	-1.33925	-1.67771
74097786	chr16:74097786:T:C	9.96827e-10	-2.4149e-10	-1.78132
74097823	chr16:74097823:G:T	1.09661e-09	-2.4149e-10	-1.68591
74097847	chr16:74097847:A:G	1.37033e-09	-2.4149e-10	-1.46309
74098180	chr16:74098180:G:A	1.08068e-09	-2.4149e-10	-1.70055
74098256	chr16:74098256:G:A	2.34826e-09	-0.924464	-1.68486e-09
74098319	chr16:74098319:A:G	1.14034e-09	-2.4149e-10	-1.64682
74098562	chr16:74098562:G:C	1.12536e-08	-1.21702	1.85957
74098663	chr16:74098663:C:T	2.08522e-09	-1.04326	-1.68486e-09
74098676	chr16:74098676:C:T	1.10589e-09	-2.4149e-10	-1.67749
74099196	chr16:74099196:T:C	7.2652e-10	-1.21621	-0.88142
74099572	chr16:74099572:A:G	9.80952e-10	-2.4149e-10	-1.79737
74099892	chr16:74099892:G:A	1.09758e-09	-2.4149e-10	-1.68503
74100083	chr16:74100083:A:G	1.21491e-09	-2.4149e-10	-1.58347
74100313	chr16:74100313:A:T	2.77532e-09	-0.757373	-1.68486e-09
74100412	chr16:74100412:G:A	2.6552e-10	-1.62835	-1.47585
74100606	chr16:74100606:C:A	1.15868e-09	-2.4149e-10	-1.63085
74100607	chr16:74100607:A:G	1.11559e-09	-2.4149e-10	-1.66876
74100756	chr16:74100756:A:C	1.03579e-09	-2.4149e-10	-1.74298
74102845	chr16:74102845:G:T	4.51234e-10	-1.20744	-1.36647
74103066	chr16:74103066:G:T	9.80648e-10	-2.4149e-10	-1.79768
74103148	chr16:74103148:T:C	2.3194e-10	-1.43813	-1.80128
74103437	chr16:74103437:T:G	1.94918e-09	-1.11073	-1.68486e-09
74103978	chr16:74103978:G:A	1.22427e-09	-2.4149e-10	-1.57579
74104145	chr16:74104145:C:T	1.1444e-09	-2.4149e-10	-1.64325
74104189	chr16:74104189:T:G	9.79713e-10	-2.4149e-10	-1.79863
74104280	chr16:74104280:T:C	1.55907e-09	-2.4149e-10	-1.33405
74104297	chr16:74104297:G:A	2.7609e-10	-1.34296	-1.72221
74104577	chr16:74104577:T:C	1.36474e-09	-2.4149e-10	-1.46718
74105001	chr16:74105001:G:A	4.75503e-10	-0.973089	-1.54843
74105973	chr16:74105973:T:C	2.54157e-10	-1.4557	-1.69225
74106530	chr16:74106530:C:T	2.74146e-10	-1.36439	-1.70784
74106575	chr16:74106575:C:T	1.26063e-09	-1.54653	-1.68486e-09
74106589	chr16:74106589:T:C	1.22237e-09	-2.4149e-10	-1.57735
74106612	chr16:74106612:G:A	5.42105e-10	-0.962067	-1.42837
74107085	chr16:74107085:C:CT	2.301e-10	-1.44454	-1.80284
74107097	chr16:74107097:A:G	1.22281e-09	-2.4149e-10	-1.57698
74107369	chr16:74107369:C:T	2.83754e-10	-1.32646	-1.71133
74107406	chr16:74107406:G:A	1.12799e-09	-1.6577	-1.68486e-09
74107753	chr16:74107753:C:T	1.21473e-09	-1.58362	-1.68486e-09
74107863	chr16:74107863:A:G	9.99622e-10	0.0223125	-1.80083
74108303	chr16:74108303:T:A	1.0545e-09	-2.4149e-10	-1.72507
74108422	chr16:74108422:T:A	7.88272e-10	-1.362	-0.654049
74108578	chr16:74108578:A:C	1.2067e-09	-1.59025	-1.68486e-09
74108630	chr16:74108630:T:C	1.77928e-09	-0.454252	-0.747679
74108765	chr16:74108765:A:C	1.16208e-09	-1.62793	-1.68486e-09
74109408	chr16:74109408:A:C	1.01778e-09	-2.4149e-10	-1.76052
74111501	chr16:74111501:G:T	1.2206e-09	-1.57879	-1.68486e-09
74111744	chr16:74111744:G:C	3.44801e-10	-1.51075	-1.33217
74111748	chr16:74111748:G:A	2.79218e-09	0.403082	-1.1544
74112680	chr16:74112680:C:T	3.67556e-10	-1.43435	-1.34466
74112871	chr16:74112871:C:A	2.07511e-10	-1.66633	-1.68438
74112900	chr16:74112900:C:A	4.23417e-09	0.644107	-0.979057
74112936	chr16:74112936:A:T	1.13951e-09	-2.4149e-10	-1.64754
74113458	chr16:74113458:C:A	2.32415e-10	-1.47127	-1.7661
74114041	chr16:74114041:C:T	1.16686e-09	-1.62382	-1.68486e-09
74114266	chr16:74114266:T:G	2.02342e-10	-1.58887	-1.78706
74115033	chr16:74115033:G:A	1.40021e-09	0.296258	-1.73777
74115131	chr16:74115131:A:G	1.16277e-09	-2.4149e-10	-1.62733
74115142	chr16:74115142:G:A	3.24331e-10	-1.48032	-1.42381
74115175	chr16:74115175:A:G	3.91553e-10	-1.30123	-1.41455
74115485	chr16:74115485:T:C	9.80085e-10	-2.4149e-10	-1.79825
74115978	chr16:74115978:A:C	9.71596e-10	-2.4149e-10	-1.80695
74116221	chr16:74116221:GAATT:G	2.14507e-10	-1.58572	-1.73183
74116584	chr16:74116584:T:C	2.07148e-10	-1.60886	-1.7436
74116684	chr16:74116684:G:A	2.04703e-10	-1.62755	-1.73678
74116750	chr16:74116750:G:A	4.80041e-09	-0.209437	-1.68486e-09
74116880	chr16:74116880:C:T	1.11175e-09	-2.4149e-10	-1.6722
74116929	chr16:74116929:A:G	1.33567e-09	-1.48871	-1.68486e-09
74117011	chr16:74117011:A:T	2.07402e-10	-1.60434	-1.74689
74117274	chr16:74117274:C:G	2.06975e-10	-1.60507	-1.74823
74117817	chr16:74117817:C:A	1.34818e-09	-2.4149e-10	-1.47938
74117837	chr16:74117837:A:G	2.32164e-10	-1.49682	-1.74163
74117874	chr16:74117874:T:C	8.70745e-08	3.6509	-0.962271
74118554	chr16:74118554:A:T	1.11062e-09	-2.4149e-10	-1.67322
74118565	chr16:74118565:C:T	2.51014e-10	-1.49191	-1.66847
74118674	chr16:74118674:A:G	2.07194e-10	-1.57665	-1.77559
74119153	chr16:74119153:C:A	1.16662e-09	-2.4149e-10	-1.62403
74119235	chr16:74119235:G:A	2.03926e-10	-1.61229	-1.75585
74120425	chr16:74120425:G:C	1.20648e-09	-2.4149e-10	-1.59043
74120465	chr16:74120465:C:T	2.92074e-10	-1.61036	-1.39852
74120576	chr16:74120576:T:G	2.3549e-10	-1.65712	-1.5671
74120616	chr16:74120616:A:C	2.66447e-09	-2.4149e-10	-0.798132
74120960	chr16:74120960:A:G	1.26934e-09	-1.53964	-1.68486e-09
74121030	chr16:74121030:G:A	1.02643e-09	-2.4149e-10	-1.75205
74121264	chr16:74121264:G:T	1.9763e-10	-1.65728	-1.74222
74121279	chr16:74121279:C:A	1.84201e-10	-1.66391	-1.80596
74121554	chr16:74121554:T:A	1.28856e-09	-2.4149e-10	-1.52461
74121824	chr16:74121824:C:T	5.40179e-09	0.760764	-0.85217
74121926	chr16:74121926:T:C	1.16432e-09	-2.4149e-10	-1.626
74122499	chr16:74122499:A:G	1.57883e-09	-0.29289	-1.02856
74122646	chr16:74122646:A:G	1.13062e-09	-2.4149e-10	-1.65537
74122661	chr16:74122661:T:C	2.02695e-10	-1.66267	-1.71152
74122840	chr16:74122840:C:T	2.23242e-10	-1.56874	-1.70889
74123016	chr16:74123016:T:C	3.26015e-10	-1.10521	-1.79374
74123273	chr16:74123273:T:C	8.09154e-09	0.312682	-1.68486e-09
74123873	chr16:74123873:T:A	2.07812e-10	-1.65246	-1.6968
74123928	chr16:74123928:C:T	1.69318e-09	-2.4149e-10	-1.25153
74124550	chr16:74124550:C:T	2.0984e-10	-1.57077	-1.76878
74125075	chr16:74125075:AAAG:A	1.17149e-09	-1.61986	-1.68486e-09
74125195	chr16:74125195:AC:A	1.24228e-08	2.16841	-1.42702
74125248	chr16:74125248:T:C	2.40993e-10	-1.57903	-1.62209
74125594	chr16:74125594:G:A	2.159e-10	-1.51211	-1.79897
74125627	chr16:74125627:G:A	1.83923e-10	-1.66674	-1.80464
74125708	chr16:74125708:A:G	4.39432e-10	-1.18458	-1.41583
74125976	chr16:74125976:T:C	1.10073e-09	-2.4149e-10	-1.68216
74126005	chr16:74126005:A:C	1.10203e-09	-2.4149e-10	-1.68098
74126062	chr16:74126062:T:C	2.17657e-10	-1.50308	-1.79989
74126573	chr16:74126573:G:A	1.84889e-10	-1.66412	-1.80201
74126591	chr16:74126591:T:C	1.12998e-09	-2.4149e-10	-1.65594
74126868	chr16:74126868:C:T	3.30055e-09	-0.58405	-1.68486e-09
74126871	chr16:74126871:C:T	1.93555e-10	-1.62861	-1.79173
74126978	chr16:74126978:C:G	2.44663e-10	-1.60283	-1.58318
74127325	chr16:74127325:G:C	1.07883e-09	-2.4149e-10	-1.70226
74127764	chr16:74127764:C:A	3.12019e-10	-1.59615	-1.34668
74128078	chr16:74128078:G:A	1.17533e-09	-1.61659	-1.68486e-09
74128548	chr16:74128548:T:C	9.96084e-10	-2.4149e-10	-1.78206
74128652	chr16:74128652:C:T	2.13515e-10	-1.61005	-1.71214
74129482	chr16:74129482:A:C	3.05338e-10	-1.59358	-1.3709
74129816	chr16:74129816:C:T	1.1034e-09	-2.4149e-10	-1.67974
74130490	chr16:74130490:C:T	1.18298e-09	-1.6101	-1.68486e-09
74130554	chr16:74130554:G:T	4.99855e-09	1.01551	-1.1845
74130837	chr16:74130837:A:T	1.11119e-09	-2.4149e-10	-1.67271
74131051	chr16:74131051:A:C	1.04864e-09	-2.4149e-10	-1.73064
74131303	chr16:74131303:T:C	1.09292e-09	-2.4149e-10	-1.68928
74131333	chr16:74131333:C:T	2.48956e-10	-1.41344	-1.75518
74131694	chr16:74131694:C:T	2.3078e-10	-1.47384	-1.77059
74131906	chr16:74131906:A:T	1.10339e-09	-2.4149e-10	-1.67975
74131909	chr16:74131909:T:C	1.58512e-09	-2.4149e-10	-1.31748
74132839	chr16:74132839:C:T	5.37837e-09	1.36513	-1.46088
74133092	chr16:74133092:T:C	8.18035e-10	-0.660303	-1.31869
74133097	chr16:74133097:T:C	3.84573e-10	-1.38062	-1.35314
74133346	chr16:74133346:C:G	1.93826e-10	-1.61264	-1.80629
74133679	chr16:74133679:G:A	3.42494e-10	-1.6155	-1.23414
74133695	chr16:74133695:C:A	8.22551e-10	-0.702579	-1.2709
74133861	chr16:74133861:C:G	1.73856e-09	-2.4149e-10	-1.22508
74133912	chr16:74133912:C:T	4.42588e-10	-1.16942	-1.42383
74133915	chr16:74133915:A:G	1.03586e-09	-2.4149e-10	-1.7429
74134026	chr16:74134026:G:T	4.58851e-10	-1.12423	-1.43294
74134431	chr16:74134431:A:C	5.58599e-09	0.446109	-0.503985
74135797	chr16:74135797:G:A	1.30914e-09	-2.4149e-10	-1.50877
74136372	chr16:74136372:G:A	9.96751e-09	1.95296	-1.43177
74137286	chr16:74137286:C:T	2.35655e-10	-1.45232	-1.7712
74138074	chr16:74138074:C:G	5.59985e-10	-0.781491	-1.57649
74138403	chr16:74138403:G:C	1.66621e-09	0.0116504	-1.27924
74138466	chr16:74138466:C:T	1.72075e-09	-2.4149e-10	-1.23538
74138526	chr16:74138526:A:G	1.16091e-09	-1.62893	-1.68486e-09
74138600	chr16:74138600:G:A	1.87295e-09	0.16529	-1.31591
74139200	chr16:74139200:C:T	1.66759e-09	0.296403	-1.56316
74139280	chr16:74139280:C:A	1.42792e-09	0.0721518	-1.49407
74139787	chr16:74139787:T:A	4.47085e-10	-0.971793	-1.61135
74139789	chr16:74139789:G:C	5.13975e-09	1.52139	-1.66252
74139902	chr16:74139902:C:G	9.74966e-10	-2.4149e-10	-1.80349
74140149	chr16:74140149:G:A	1.20438e-09	-2.4149e-10	-1.59218
74140590	chr16:74140590:G:A	9.75149e-10	-2.4149e-10	-1.8033
74140782	chr16:74140782:C:T	1.05098e-09	-2.4149e-10	-1.72841
74141297	chr16:74141297:A:G	8.50036e-10	-0.134886	-1.80573
74141391	chr16:74141391:T:C	2.8421e-09	0.709029	-1.44262
74141422	chr16:74141422:T:C	9.95743e-10	-2.4149e-10	-1.7824
74141487	chr16:74141487:C:T	9.71824e-10	-2.4149e-10	-1.80672
74141555	chr16:74141555:G:A	1.96052e-09	0.376672	-1.4816
74141880	chr16:74141880:A:G	2.1172e-09	-1.02805	-1.68486e-09
74142022	chr16:74142022:G:A	1.10346e-09	-2.4149e-10	-1.67969
74142034	chr16:74142034:G:C	7.74281e-10	-0.227182	-1.80678
74142302	chr16:74142302:A:G	1.22232e-08	2.4599	-1.7347
74142466	chr16:74142466:C:T	2.98256e-09	-0.685357	-1.68486e-09
74142813	chr16:74142813:A:G	1.04848e-09	-0.470769	-1.26002
74143054	chr16:74143054:G:A	2.78613e-10	-1.26918	-1.78689
74143177	chr16:74143177:T:C	1.26434e-09	-0.351098	-1.19249
74143451	chr16:74143451:G:A	1.13877e-09	-2.4149e-10	-1.64819
74143810	chr16:74143810:A:G	1.50879e-09	-2.4149e-10	-1.36683
74143920	chr16:74143920:C:A	2.39856e-09	-2.4149e-10	-0.90327
74144306	chr16:74144306:T:C	2.20089e-10	-1.48815	-1.80371
74144505	chr16:74144505:T:C	1.07932e-09	-2.4149e-10	-1.70181
74145132	chr16:74145132:G:A	1.86821e-09	0.626372	-1.77953
74145145	chr16:74145145:C:A	1.15149e-09	-1.63708	-1.68486e-09
74145173	chr16:74145173:T:C	2.01618e-10	-1.5913	-1.78822
74145186	chr16:74145186:A:G	1.93362e-10	-1.61461	-1.80672
74145189	chr16:74145189:G:A	1.90411e-09	0.598952	-1.73308
74145207	chr16:74145207:A:G	1.9486e-10	-1.60689	-1.80672
74145243	chr16:74145243:T:C	1.02822e-09	-2.4149e-10	-1.7503
74145762	chr16:74145762:T:A	1.94024e-09	0.515872	-1.6312
74146029	chr16:74146029:C:T	2.79484e-09	0.885211	-1.63557
74146083	chr16:74146083:T:C	1.9992e-10	-1.6181	-1.76987
74146195	chr16:74146195:C:G	3.10093e-10	-1.28255	-1.66647
74146218	chr16:74146218:C:A	2.20653e-10	-1.50805	-1.78125
74147053	chr16:74147053:T:A	2.14311e-10	-1.62306	-1.69541
74147850	chr16:74147850:T:A	2.23974e-09	0.788314	-1.76009
74148063	chr16:74148063:GCA:G	7.83934e-10	-0.315441	-1.70613
74148182	chr16:74148182:C:T	1.27638e-09	-2.4149e-10	-1.53411
74148655	chr16:74148655:G:A	1.34452e-09	-0.658061	-0.824039
74149133	chr16:74149133:T:A	1.11318e-09	-2.4149e-10	-1.67092
74149280	chr16:74149280:C:A	2.8799e-09	0.862962	-1.58335
74149373	chr16:74149373:T:C	1.29023e-09	-1.52332	-1.68486e-09
74149901	chr16:74149901:A:C	2.08953e-09	0.764968	-1.80616
74149949	chr16:74149949:C:A	1.05556e-09	-2.4149e-10	-1.72407
74149950	chr16:74149950:A:C	1.05589e-09	-2.4149e-10	-1.72375
74149956	chr16:74149956:C:T	2.66539e-09	0.773684	-1.57147
74150584	chr16:74150584:C:T	1.34116e-09	-1.4846	-1.68486e-09
74150608	chr16:74150608:T:C	1.01863e-09	-2.4149e-10	-1.75968
74151301	chr16:74151301:A:C	5.72834e-10	-0.533377	-1.80192
74151332	chr16:74151332:G:C	7.27923e-10	-0.291706	-1.80399
74151489	chr16:74151489:T:C	1.58486e-09	-1.31764	-1.68486e-09
74152229	chr16:74152229:A:G	1.15148e-09	-1.63709	-1.68486e-09
74152868	chr16:74152868:A:G	5.51662e-10	-1.66748	-0.705474
74152995	chr16:74152995:C:A	9.63184e-09	1.99326	-1.50633
74153680	chr16:74153680:T:C	3.71289e-10	-1.66364	-1.10527
74153686	chr16:74153686:G:A	2.67028e-10	-1.29438	-1.80416
74153821	chr16:74153821:G:A	9.94879e-10	-2.4149e-10	-1.78327
74153939	chr16:74153939:T:A	9.99074e-10	-2.4149e-10	-1.77906
74154285	chr16:74154285:T:C	2.12974e-09	-2.4149e-10	-1.02214
74154401	chr16:74154401:C:T	3.6591e-09	-0.48092	-1.68486e-09
74154421	chr16:74154421:A:T	3.43136e-09	0.502444	-1.04762
74154641	chr16:74154641:C:A	3.42334e-09	-0.547523	-1.68486e-09
74155477	chr16:74155477:A:G	2.06399e-09	0.636705	-1.6902
74155520	chr16:74155520:G:A	1.23691e-09	-2.4149e-10	-1.56552
74155544	chr16:74155544:C:G	5.50277e-10	-1.01119	-1.36428
74156223	chr16:74156223:G:C	5.94626e-10	-1.49053	-0.807426
74156309	chr16:74156309:T:C	1.23421e-09	-1.56771	-1.68486e-09
74156335	chr16:74156335:T:C	1.24695e-09	-2.4149e-10	-1.55744
74157030	chr16:74157030:C:G	1.13004e-09	-2.4149e-10	-1.65588
74157051	chr16:74157051:T:C	1.47519e-09	0.408553	-1.7979
74157054	chr16:74157054:T:C	2.14168e-08	-2.4149e-10	1.28604
74157190	chr16:74157190:T:C	1.24572e-09	-2.4149e-10	-1.55842
74157299	chr16:74157299:T:G	4.53343e-10	-1.36808	-1.20117
74157347	chr16:74157347:A:G	1.21988e-09	-2.4149e-10	-1.57939
74157541	chr16:74157541:G:A	5.35358e-10	-1.08203	-1.32093
74157634	chr16:74157634:AAAAG:A	1.58814e-09	-2.4149e-10	-1.31557
74157828	chr16:74157828:T:G	3.40363e-09	-2.4149e-10	-0.553295
74158102	chr16:74158102:C:T	1.21262e-09	-2.4149e-10	-1.58536
74158434	chr16:74158434:A:G	1.03805e-09	-1.08215	-0.658639
74158516	chr16:74158516:A:T	1.01547e-09	-2.4149e-10	-1.76279
74158999	chr16:74158999:T:C	3.09035e-09	-0.649854	-1.68486e-09
74159507	chr16:74159507:T:C	2.15568e-10	-1.58734	-1.72527
74160358	chr16:74160358:T:C	6.57502e-10	-1.38513	-0.812312
74160424	chr16:74160424:A:G	4.276e-10	-1.4027	-1.22501
74160894	chr16:74160894:A:T	4.70577e-10	-1.33711	-1.19483
74161147	chr16:74161147:A:T	3.18155e-09	1.0729	-1.69367
74161750	chr16:74161750:G:C	2.47943e-10	-1.61737	-1.55532
74161820	chr16:74161820:A:G	1.91177e-09	0.18676	-1.31687
74161895	chr16:74161895:A:G	1.85013e-10	-1.66294	-1.80253
74161904	chr16:74161904:G:A	2.86525e-09	0.802202	-1.52769
74162011	chr16:74162011:GAA:G	1.21216e-09	-0.152234	-1.4335
74162352	chr16:74162352:T:A	2.59044e-09	0.784531	-1.61084
74163073	chr16:74163073:C:T	2.45522e-09	-0.308042	-0.571881
74163191	chr16:74163191:G:A	5.41192e-10	-1.10762	-1.2845
74163739	chr16:74163739:A:T	2.48239e-09	-0.418587	-0.45033
74163915	chr16:74163915:G:A	1.16539e-09	-1.62508	-1.68486e-09
74164045	chr16:74164045:G:T	3.2883e-09	-0.587766	-1.68486e-09
74164062	chr16:74164062:T:C	9.81903e-10	-2.4149e-10	-1.7964
74164168	chr16:74164168:C:A	6.41155e-10	-1.64985	-0.57277
74164722	chr16:74164722:A:C	1.11815e-09	-1.66646	-1.68486e-09
74164881	chr16:74164881:G:A	1.32569e-09	-1.49621	-1.68486e-09
74164895	chr16:74164895:G:C	1.31016e-09	-2.4149e-10	-1.50799
74165688	chr16:74165688:A:G	2.96581e-10	-1.61608	-1.37749
74165921	chr16:74165921:G:A	1.10842e-09	-1.58911	-0.0860944
74166336	chr16:74166336:T:C	1.47231e-09	-2.4149e-10	-1.39131
74166500	chr16:74166500:T:C	1.23374e-09	-1.3179	-0.250187
74166821	chr16:74166821:A:G	9.68499e-10	-1.6015	-0.208643
74166852	chr16:74166852:G:A	1.16463e-09	-1.59994	-0.0257878
74166915	chr16:74166915:T:C	1.18008e-09	-1.60641	-0.00615036
74167070	chr16:74167070:A:G	1.13561e-09	-1.60855	-0.0424125
74167074	chr16:74167074:G:A	1.1226e-09	-1.66249	-1.68486e-09
74167087	chr16:74167087:C:A	1.3408e-09	-2.4149e-10	-1.48487
74167149	chr16:74167149:A:G	4.87293e-10	-1.66002	-0.837013
74167153	chr16:74167153:C:T	8.32838e-10	-1.66486	-0.296195
74167238	chr16:74167238:A:C	3.77781e-09	-2.4149e-10	-0.448993
74167295	chr16:74167295:T:C	6.44645e-10	-1.61386	-0.603337
74167299	chr16:74167299:G:C	1.27512e-09	-2.4149e-10	-1.5351
74167420	chr16:74167420:G:A	1.14958e-09	-1.60394	-0.0348083
74167421	chr16:74167421:T:G	1.14884e-09	-1.60458	-0.0348083
74167454	chr16:74167454:T:C	1.10045e-09	-1.60345	-0.0789654
74167642	chr16:74167642:T:C	5.11812e-10	-1.66025	-0.787682
74167814	chr16:74167814:G:A	4.86728e-10	-1.66246	-0.835724
74167845	chr16:74167845:C:T	2.54897e-10	-1.64814	-1.4969
74168061	chr16:74168061:G:A	6.68264e-10	-1.63962	-0.541592
74168086	chr16:74168086:T:C	2.8104e-10	-1.66636	-1.38104
74168378	chr16:74168378:T:G	1.12699e-09	-1.62694	-0.0316417
74168385	chr16:74168385:T:C	1.04035e-09	-1.62689	-0.111688
74168448	chr16:74168448:A:G	1.21232e-09	-1.62207	0.0364648
74168708	chr16:74168708:G:A	1.18462e-09	-1.62706	0.018344
74168722	chr16:74168722:T:C	5.16939e-10	-1.65126	-0.786708
74168977	chr16:74168977:T:C	1.06926e-09	-2.4149e-10	-1.71117
74169074	chr16:74169074:T:A	1.75743e-09	-2.4149e-10	-1.21429
74169243	chr16:74169243:G:A	2.26178e-09	-1.58286	0.620869
74169505	chr16:74169505:T:C	2.1555e-09	-2.4149e-10	-1.01012
74169574	chr16:74169574:A:G	1.2791e-09	-1.61124	0.0792604
74170120	chr16:74170120:G:A	5.3699e-10	-0.612553	-1.78736
74170252	chr16:74170252:C:A	6.53558e-10	-1.64488	-0.558579
74170471	chr16:74170471:T:G	1.12457e-09	-1.60088	-0.0598524
74170577	chr16:74170577:T:G	2.44875e-09	-2.4149e-10	-0.882562
74170629	chr16:74170629:AATT:A	6.33892e-10	-0.767068	-1.46695
74170971	chr16:74170971:T:G	1.27523e-09	-1.53501	-1.68486e-09
74171863	chr16:74171863:A:T	1.20573e-09	-1.63599	0.0449409
74172042	chr16:74172042:C:T	1.17048e-09	-1.62072	-1.68486e-09
74172149	chr16:74172149:T:C	2.42742e-09	0.314957	-1.20627
74172697	chr16:74172697:G:A	2.69478e-10	-1.5206	-1.56881
74172954	chr16:74172954:T:C	7.12094e-10	-1.64311	-0.474575
74173265	chr16:74173265:A:G	6.43116e-10	-0.773672	-1.4459
74173302	chr16:74173302:A:G	6.85259e-10	-1.6478	-0.508297
74173394	chr16:74173394:A:G	6.29723e-10	-1.53976	-0.700853
74173764	chr16:74173764:A:G	1.0581e-09	-2.4149e-10	-1.72166
74174050	chr16:74174050:G:A	6.68043e-10	-1.6487	-0.532838
74174085	chr16:74174085:T:TC	6.71582e-10	-1.64515	-0.531107
74174157	chr16:74174157:GTTTTT:G	1.56522e-08	-2.4149e-10	0.972471
74174215	chr16:74174215:G:A	9.76895e-10	-2.4149e-10	-1.80151
74174356	chr16:74174356:T:C	6.56438e-10	-1.64487	-0.55419
74174397	chr16:74174397:G:A	9.72613e-10	-2.4149e-10	-1.80591
74174575	chr16:74174575:A:T	7.70509e-10	-1.66055	-0.37829
74174576	chr16:74174576:G:C	5.50184e-10	-1.65299	-0.722652
74174620	chr16:74174620:G:A	5.72457e-10	-1.63754	-0.698413
74174640	chr16:74174640:AATTT:A	7.38208e-10	-1.65508	-0.426593
74174808	chr16:74174808:A:G	7.33935e-10	-1.6494	-0.438075
74174963	chr16:74174963:A:G	6.6579e-10	-1.64735	-0.537567
74175217	chr16:74175217:T:C	6.14448e-10	-1.62129	-0.643875
74175223	chr16:74175223:T:C	6.9452e-10	-1.63036	-0.512309
74175255	chr16:74175255:C:T	6.87368e-10	-1.63504	-0.517979
74175326	chr16:74175326:G:A	6.33628e-10	-1.60798	-0.626449
74175364	chr16:74175364:G:A	1.11737e-09	-1.66716	-1.68486e-09
74175510	chr16:74175510:G:A	9.71821e-10	-2.4149e-10	-1.80672
74175881	chr16:74175881:G:C	9.93404e-09	1.78234	-1.26451
74176204	chr16:74176204:A:G	3.93238e-09	0.799077	-1.20797
74176570	chr16:74176570:G:T	1.33903e-09	-2.4149e-10	-1.48619
74176727	chr16:74176727:G:A	1.13791e-09	-1.64895	-1.68486e-09
74177048	chr16:74177048:TGAA:T	1.79664e-09	-2.4149e-10	-1.19222
74177162	chr16:74177162:A:G	7.33942e-10	-0.815695	-1.27177
74177191	chr16:74177191:C:T	1.57579e-09	-2.4149e-10	-1.32338
74177570	chr16:74177570:G:A	2.00992e-09	-2.4149e-10	-1.08004
74177991	chr16:74177991:T:A	2.00692e-09	-2.4149e-10	-1.08154
74178157	chr16:74178157:C:G	6.60458e-10	-0.898592	-1.29437
74178414	chr16:74178414:A:T	7.27278e-10	-0.776614	-1.31997
74178531	chr16:74178531:T:C	1.04895e-09	-2.4149e-10	-1.73034
74178821	chr16:74178821:C:T	2.05144e-09	-2.4149e-10	-1.0596
74178922	chr16:74178922:G:A	1.62459e-09	-2.4149e-10	-1.29288
74179388	chr16:74179388:A:G	8.70675e-10	-1.3002	-0.616424
74179852	chr16:74179852:T:G	4.55371e-09	0.812694	-1.07489
74179919	chr16:74179919:A:G	4.65574e-09	0.878375	-1.11841
74180389	chr16:74180389:A:G	8.43717e-10	-1.49946	-0.448611
74181346	chr16:74181346:T:A	7.31181e-10	-1.65312	-0.438114
74181463	chr16:74181463:C:T	1.04887e-08	0.528453	0.0437119
74181505	chr16:74181505:A:G	1.04955e-09	-2.4149e-10	-1.72978
74181666	chr16:74181666:T:C	1.24788e-09	-2.4149e-10	-1.55669
74182021	chr16:74182021:A:G	1.02213e-09	-2.4149e-10	-1.75625
74182344	chr16:74182344:A:G	4.48847e-10	-0.79577	-1.78344
74182427	chr16:74182427:C:G	4.71784e-10	-0.789656	-1.73972
74183119	chr16:74183119:C:T	9.8524e-10	-2.4149e-10	-1.79301
74183832	chr16:74183832:CATT:C	1.04484e-08	0.568311	-1.68486e-09
74183961	chr16:74183961:A:G	5.89565e-10	-0.875394	-1.43111
74183967	chr16:74183967:T:C	4.96923e-10	-0.69573	-1.78173
74184100	chr16:74184100:G:A	3.39322e-09	-2.4149e-10	-0.55636
74184244	chr16:74184244:C:A	1.46318e-09	-1.39753	-1.68486e-09
74184580	chr16:74184580:A:T	1.37513e-09	-2.4149e-10	-1.45959
74184692	chr16:74184692:T:C	1.02287e-09	-2.4149e-10	-1.75552
74184846	chr16:74184846:A:C	1.79379e-09	-2.4149e-10	-1.19381
74185064	chr16:74185064:T:C	2.43509e-10	-1.40103	-1.78971
74185345	chr16:74185345:G:C	1.0453e-09	-2.4149e-10	-1.73383
74185411	chr16:74185411:T:C	2.8594e-10	-1.62522	-1.40489
74185487	chr16:74185487:C:G	3.79544e-10	-1.58551	-1.16141
74185571	chr16:74185571:G:A	1.08679e-09	-2.4149e-10	-1.69491
74185810	chr16:74185810:C:T	4.91336e-10	-0.706837	-1.78193
74186090	chr16:74186090:G:A	2.48031e-10	-1.38592	-1.78642
74186129	chr16:74186129:G:C	3.15534e-09	-2.4149e-10	-0.629041
74186152	chr16:74186152:G:A	9.73926e-10	-2.4149e-10	-1.80456
74186727	chr16:74186727:C:T	1.10799e-09	-2.4149e-10	-1.67559
74187267	chr16:74187267:T:C	3.29701e-10	-1.62786	-1.25985
74187370	chr16:74187370:C:T	4.37019e-10	-1.6672	-0.938716
74187714	chr16:74187714:G:C	1.23488e-09	-2.4149e-10	-1.56717
74188900	chr16:74188900:C:G	5.73259e-10	-1.33349	-1.00106
74188947	chr16:74188947:G:A	9.73728e-10	-2.4149e-10	-1.80476
74189218	chr16:74189218:A:T	2.23658e-10	-1.58766	-1.68811
74190564	chr16:74190564:G:A	9.88001e-10	-2.4149e-10	-1.79021
74190583	chr16:74190583:C:T	9.71907e-10	-2.4149e-10	-1.80663
74190596	chr16:74190596:A:T	1.31942e-09	-2.4149e-10	-1.50095
74191828	chr16:74191828:T:G	5.5619e-10	-1.6525	-0.712287
74192014	chr16:74192014:G:T	9.71587e-10	-2.4149e-10	-1.80696
74192322	chr16:74192322:T:C	2.57755e-10	-1.47857	-1.65531
74192503	chr16:74192503:G:A	6.15897e-10	-1.62863	-0.634179
74192613	chr16:74192613:G:T	9.8229e-10	-2.4149e-10	-1.79601
74192616	chr16:74192616:G:C	1.79442e-09	-2.4149e-10	-1.19345
74192669	chr16:74192669:C:T	1.13797e-09	-1.64889	-1.68486e-09
74192767	chr16:74192767:C:G	9.75825e-10	-2.4149e-10	-1.80261
74192872	chr16:74192872:CACAA:C	9.82068e-10	-2.4149e-10	-1.79623
74192979	chr16:74192979:T:C	2.59681e-10	-1.66154	-1.4649
74193344	chr16:74193344:T:C	6.35355e-10	-1.60762	-0.62409
74193926	chr16:74193926:T:C	9.75161e-10	-2.4149e-10	-1.80329
74194123	chr16:74194123:G:A	1.01436e-09	-2.4149e-10	-1.76388
74194381	chr16:74194381:A:G	5.14302e-10	-1.58153	-0.861556
74194382	chr16:74194382:A:G	5.2011e-10	-1.56727	-0.864581
74194714	chr16:74194714:T:A	9.12472e-09	0.43285	-1.68486e-09
74195254	chr16:74195254:T:G	2.49472e-10	-1.65842	-1.50812
74195276	chr16:74195276:G:A	9.88192e-10	-2.4149e-10	-1.79002
74195355	chr16:74195355:C:A	1.64808e-09	-2.4149e-10	-1.27853
74195630	chr16:74195630:A:G	6.29267e-10	-1.64384	-0.597493
74196093	chr16:74196093:C:T	2.2885e-10	-1.54286	-1.70997
74196210	chr16:74196210:G:A	9.71699e-10	-2.4149e-10	-1.80685
74196453	chr16:74196453:G:A	2.12569e-10	-1.52063	-1.806
74197552	chr16:74197552:A:G	1.9565e-10	-1.61809	-1.79148
74197654	chr16:74197654:C:A	3.61582e-10	-1.01059	-1.78481
74197832	chr16:74197832:C:T	9.84724e-10	-2.4149e-10	-1.79353
74197848	chr16:74197848:A:T	9.72509e-10	-2.4149e-10	-1.80601
74198696	chr16:74198696:A:G	1.94108e-09	-2.4149e-10	-1.1149
74198731	chr16:74198731:A:T	1.9833e-10	-1.66736	-1.72861
74198739	chr16:74198739:A:C	6.0153e-10	-1.57993	-0.706489
74199101	chr16:74199101:A:AT	9.72824e-10	-2.4149e-10	-1.80569
74199317	chr16:74199317:G:A	2.53853e-10	-1.43533	-1.71381
74199365	chr16:74199365:A:T	1.98281e-10	-1.64952	-1.74669
74199821	chr16:74199821:A:C	4.87535e-10	-1.56577	-0.930762
74199848	chr16:74199848:A:G	1.13297e-09	-2.4149e-10	-1.65329
74199960	chr16:74199960:G:A	9.76601e-10	-2.4149e-10	-1.80181
74200837	chr16:74200837:CAAAAGAAAATAAGACCTAAACCAGG:C	3.64993e-09	-2.4149e-10	-0.48343
74201767	chr16:74201767:C:T	8.50138e-10	-1.61686	-0.323632
74201856	chr16:74201856:C:T	1.77329e-09	-2.4149e-10	-1.2053
74203269	chr16:74203269:C:T	1.36357e-09	-1.46803	-1.68486e-09
74203333	chr16:74203333:T:C	1.45407e-09	-2.4149e-10	-1.40377
74203851	chr16:74203851:C:T	1.56911e-08	-2.4149e-10	0.974956
74204240	chr16:74204240:A:T	1.29964e-09	-0.870114	-0.645938
74204333	chr16:74204333:G:A	6.27256e-09	0.0580466	-1.68486e-09
74204562	chr16:74204562:C:T	1.01982e-09	-2.4149e-10	-1.75851
74204722	chr16:74204722:G:A	2.55948e-10	-1.36901	-1.77191
74204888	chr16:74204888:A:G	4.99985e-10	-1.64694	-0.824372
74205188	chr16:74205188:G:A	2.02035e-09	-2.4149e-10	-1.07487
74205363	chr16:74205363:T:G	2.55351e-08	-1.43476	2.89668
74205654	chr16:74205654:C:T	4.93615e-10	-1.55463	-0.929509
74205870	chr16:74205870:G:A	4.84215e-10	-0.75981	-1.74355
74206329	chr16:74206329:G:A	1.41782e-09	-1.35585	-0.0731682
74206658	chr16:74206658:C:T	9.83945e-10	-2.4149e-10	-1.79432
74207006	chr16:74207006:A:G	4.94006e-10	-1.61456	-0.868789
74207215	chr16:74207215:T:G	1.82623e-09	-2.4149e-10	-1.17589
74207275	chr16:74207275:C:T	9.81079e-10	-2.4149e-10	-1.79724
74208576	chr16:74208576:T:A	1.13528e-09	-2.4149e-10	-1.65126
74208625	chr16:74208625:C:A	7.60407e-10	-1.61103	-0.441006
74208783	chr16:74208783:A:G	2.22081e-09	-0.980266	-1.68486e-09
74209061	chr16:74209061:T:C	6.2767e-10	-1.60884	-0.635041
74209444	chr16:74209444:G:A	7.42854e-10	-1.58602	-0.489375
74209972	chr16:74209972:G:A	9.72269e-10	-2.4149e-10	-1.80626
74210170	chr16:74210170:A:C	3.10947e-10	-1.64223	-1.30404
74210591	chr16:74210591:T:G	1.37574e-09	-2.4149e-10	-1.45915
74210833	chr16:74210833:C:T	7.47365e-10	-1.57674	-0.492601
74211046	chr16:74211046:T:C	1.56436e-09	-1.33066	-1.68486e-09
74211349	chr16:74211349:C:T	6.41349e-10	-1.63361	-0.588712
74213008	chr16:74213008:T:C	4.95218e-10	-1.41716	-1.06374
74213482	chr16:74213482:T:C	4.9521e-09	-1.51008	1.33176
74213595	chr16:74213595:A:C	1.13933e-09	-1.6477	-1.68486e-09
74213627	chr16:74213627:T:C	4.35422e-10	-1.5868	-1.02277
74213805	chr16:74213805:CTGGGAGAT:C	1.38401e-09	-0.851922	-0.601233
74214162	chr16:74214162:C:T	1.84307e-09	-2.4149e-10	-1.16671
74214434	chr16:74214434:G:A	9.73494e-10	-2.4149e-10	-1.805
74214890	chr16:74214890:C:T	6.25873e-10	-1.6646	-0.582146
74215341	chr16:74215341:G:A	1.47735e-09	-0.779023	-0.608863
74215934	chr16:74215934:T:C	8.93072e-10	-1.66005	-0.231174
74216271	chr16:74216271:C:T	2.01171e-08	-2.4149e-10	1.22343
74216354	chr16:74216354:A:G	3.59023e-10	-1.39733	-1.40518
74216430	chr16:74216430:C:T	1.14086e-09	-1.64636	-1.68486e-09
74217048	chr16:74217048:A:C	1.7035e-09	0.561367	-1.80682
74217183	chr16:74217183:G:A	1.11834e-09	-1.66629	-1.68486e-09
74217225	chr16:74217225:C:T	5.88562e-10	-1.66515	-0.643065
74217375	chr16:74217375:T:C	1.19061e-09	-1.60367	-1.68486e-09
74218035	chr16:74218035:T:C	5.93817e-10	-1.64107	-0.658255
74219274	chr16:74219274:G:C	1.0108e-09	-2.4149e-10	-1.7674
74219469	chr16:74219469:T:C	3.49999e-10	-1.6166	-1.21136
74220154	chr16:74220154:A:G	1.64124e-09	-2.4149e-10	-1.28268
74220327	chr16:74220327:C:T	5.13853e-10	-1.65967	-0.784287
74220403	chr16:74220403:A:G	1.78151e-09	-2.4149e-10	-1.20068
74220830	chr16:74220830:A:C	5.20394e-10	-1.6459	-0.785411
74220960	chr16:74220960:A:G	1.54027e-09	-1.34618	-1.68486e-09
74221670	chr16:74221670:C:G	1.55226e-09	-1.33843	-1.68486e-09
74223012	chr16:74223012:T:C	1.25913e-09	-2.4149e-10	-1.54772
74223280	chr16:74223280:GAAGA:G	1.78343e-09	-2.4149e-10	-1.1996
74224409	chr16:74224409:A:G	3.21242e-10	-1.62524	-1.28846
74225041	chr16:74225041:C:T	3.18705e-10	-1.56871	-1.35291
74225287	chr16:74225287:C:G	4.49122e-10	-1.60569	-0.972912
74225295	chr16:74225295:A:C	1.52891e-09	-1.35358	-1.68486e-09
74225306	chr16:74225306:C:T	1.37555e-09	-2.4149e-10	-1.45928
74225537	chr16:74225537:CT:C	1.11967e-09	-1.6651	-1.68486e-09
74226018	chr16:74226018:G:C	2.33483e-09	-2.4149e-10	-0.930201
74226907	chr16:74226907:T:C	1.09654e-09	-2.4149e-10	-1.68598
74227783	chr16:74227783:G:A	2.66203e-09	-0.79905	-1.68486e-09
74228093	chr16:74228093:G:A	6.0644e-10	-1.66763	-0.610661
74228155	chr16:74228155:G:A	4.99787e-10	-1.4997	-0.972009
74228799	chr16:74228799:A:T	1.1687e-09	-1.62225	-1.68486e-09
74229120	chr16:74229120:C:T	3.69199e-10	-1.65193	-1.12263
74229347	chr16:74229347:T:C	9.71759e-10	-2.4149e-10	-1.80679
74229485	chr16:74229485:T:C	3.50584e-10	-1.63423	-1.19206
74230183	chr16:74230183:A:G	2.3931e-10	-1.50728	-1.70085
74230295	chr16:74230295:A:G	2.27379e-09	-1.50794	0.551247
74230362	chr16:74230362:T:C	4.04135e-10	-1.64206	-1.04208
74230652	chr16:74230652:C:A	1.46504e-09	-2.4149e-10	-1.39625
74230706	chr16:74230706:C:T	7.68778e-09	0.261494	-1.68486e-09
74230897	chr16:74230897:A:T	1.11701e-09	-1.66749	-1.68486e-09
74231251	chr16:74231251:G:A	9.71645e-10	-2.4149e-10	-1.8069
74232573	chr16:74232573:C:T	9.90634e-10	-2.4149e-10	-1.78755
74233346	chr16:74233346:C:T	3.52088e-10	-1.64436	-1.17766
74233798	chr16:74233798:T:A	3.46885e-10	-1.05858	-1.77832
74233871	chr16:74233871:C:T	5.67343e-10	-0.560914	-1.78401
74233956	chr16:74233956:T:G	6.3558e-10	-1.66451	-0.566848
74234450	chr16:74234450:C:G	4.45087e-10	-1.65847	-0.929157
74234651	chr16:74234651:G:A	9.72209e-10	-2.4149e-10	-1.80632
74234755	chr16:74234755:C:T	2.35799e-10	-1.4239	-1.79901
74234815	chr16:74234815:A:G	9.72268e-10	-2.4149e-10	-1.80626
74235003	chr16:74235003:T:C	4.66394e-10	-1.6639	-0.876966
74235219	chr16:74235219:A:C	1.12785e-09	-1.65782	-1.68486e-09
74235729	chr16:74235729:C:T	1.05386e-09	-2.4149e-10	-1.72568
74235929	chr16:74235929:T:C	1.74682e-09	-2.4149e-10	-1.22034
74236144	chr16:74236144:G:A	3.86066e-10	-1.66604	-1.06384
74236498	chr16:74236498:C:G	9.75683e-10	-2.4149e-10	-1.80276
74236637	chr16:74236637:C:T	2.94998e-10	-1.19201	-1.80692
74236897	chr16:74236897:T:C	1.11904e-09	-1.66566	-1.68486e-09
74237247	chr16:74237247:T:C	3.021e-10	-1.66721	-1.30793
74237373	chr16:74237373:G:C	9.85767e-10	-2.4149e-10	-1.79247
74237704	chr16:74237704:G:A	2.14741e-10	-1.66237	-1.65409
74237969	chr16:74237969:G:C	2.59377e-10	-1.60798	-1.51963
74237987	chr16:74237987:C:T	1.39575e-09	-2.4149e-10	-1.4447
74238192	chr16:74238192:AC:A	1.21559e-09	-1.58291	-1.68486e-09
74238319	chr16:74238319:A:G	5.30093e-10	-1.63228	-0.78056
74238588	chr16:74238588:C:T	1.05164e-09	-2.4149e-10	-1.72779
74238831	chr16:74238831:A:C	3.27109e-10	-1.19614	-1.69946
74238959	chr16:74238959:G:A	9.71622e-10	-2.4149e-10	-1.80693
74239037	chr16:74239037:T:C	1.02653e-09	-2.4149e-10	-1.75195
74239092	chr16:74239092:T:C	9.71677e-10	-2.4149e-10	-1.80687
74240099	chr16:74240099:GCCA:G	2.53936e-10	-1.34731	-1.80151
74240933	chr16:74240933:G:A	3.81234e-10	-0.986801	-1.75568
74241018	chr16:74241018:C:T	1.47808e-09	-2.4149e-10	-1.3874
74241055	chr16:74241055:T:C	1.05567e-09	-1.27989	-0.444075
74241343	chr16:74241343:C:T	1.11813e-09	-1.66648	-1.68486e-09
74241369	chr16:74241369:T:C	1.60923e-09	-2.4149e-10	-1.30238
74241502	chr16:74241502:C:T	9.72301e-10	-2.4149e-10	-1.80623
74242032	chr16:74242032:T:C	1.51637e-09	-2.4149e-10	-1.36182
74242504	chr16:74242504:T:C	2.4679e-09	-0.874769	-1.68486e-09
74242680	chr16:74242680:C:G	1.03642e-09	-2.4149e-10	-1.74237
74242729	chr16:74242729:A:G	1.51575e-09	-2.4149e-10	-1.36223
74242805	chr16:74242805:C:A	1.09273e-09	-2.4149e-10	-1.68946
74242810	chr16:74242810:T:C	2.16349e-10	-1.66502	-1.64398
74242994	chr16:74242994:A:G	1.16203e-09	-2.4149e-10	-1.62797
74243005	chr16:74243005:A:G	1.37053e-09	-2.4149e-10	-1.46294
74243377	chr16:74243377:T:C	1.50808e-09	-2.4149e-10	-1.3673
74243502	chr16:74243502:A:T	1.51637e-09	-2.4149e-10	-1.36182
74243700	chr16:74243700:G:A	1.51637e-09	-2.4149e-10	-1.36182
74243945	chr16:74243945:C:T	7.05681e-08	-1.38105	3.85949
74244020	chr16:74244020:C:T	3.25534e-10	-1.15947	-1.74096
74244235	chr16:74244235:ACT:A	6.54116e-09	0.0999774	-1.68486e-09
74244702	chr16:74244702:C:A	9.74588e-10	-2.4149e-10	-1.80388
74245802	chr16:74245802:T:C	5.77497e-10	-1.64028	-0.686905
74246043	chr16:74246043:T:C	1.61584e-09	-2.4149e-10	-1.29828
74246277	chr16:74246277:T:C	1.02876e-09	-2.4149e-10	-1.74978
74246325	chr16:74246325:T:A	1.04332e-09	-2.4149e-10	-1.73573
74246490	chr16:74246490:A:T	2.67334e-08	1.50778	-1.68486e-09
74246733	chr16:74246733:T:G	2.53413e-10	-1.66505	-1.48582
74246797	chr16:74246797:T:C	3.81848e-10	-1.28949	-1.45138
74247117	chr16:74247117:T:C	9.75043e-10	-2.4149e-10	-1.80341
74247780	chr16:74247780:C:T	1.03453e-09	-2.4149e-10	-1.74419
74247851	chr16:74247851:T:C	1.12622e-09	-1.65927	-1.68486e-09
74247860	chr16:74247860:T:TG	1.03489e-09	-2.4149e-10	-1.74384
74248637	chr16:74248637:A:G	1.94356e-10	-1.66533	-1.75087
74248650	chr16:74248650:A:C	1.13833e-09	-1.64858	-1.68486e-09
74248736	chr16:74248736:T:C	1.03597e-09	-2.4149e-10	-1.7428
74248834	chr16:74248834:T:C	1.07942e-09	-2.4149e-10	-1.70171
74249089	chr16:74249089:C:G	1.12898e-09	-1.65682	-1.68486e-09
74249156	chr16:74249156:A:G	1.04408e-09	-2.4149e-10	-1.735
74249269	chr16:74249269:T:C	1.03673e-09	-2.4149e-10	-1.74207
74249378	chr16:74249378:G:A	1.05066e-09	-2.4149e-10	-1.72872
74249382	chr16:74249382:G:T	1.05384e-09	-2.4149e-10	-1.7257
74249729	chr16:74249729:A:G	1.22056e-09	-1.57883	-1.68486e-09
74251140	chr16:74251140:T:C	1.05567e-09	-2.4149e-10	-1.72396
74251850	chr16:74251850:T:C	1.04852e-09	-2.4149e-10	-1.73076
74252118	chr16:74252118:G:C	1.03448e-09	-2.4149e-10	-1.74424
74252678	chr16:74252678:G:A	2.46045e-10	-1.51684	-1.66354
74252747	chr16:74252747:A:G	1.34089e-09	-1.33208	-0.152724
74252998	chr16:74252998:C:T	3.01441e-10	-1.18103	-1.79629
74253058	chr16:74253058:T:C	1.12629e-09	-2.4149e-10	-1.65921
74253537	chr16:74253537:A:T	1.11583e-09	-2.4149e-10	-1.66854
74253678	chr16:74253678:G:A	2.2221e-10	-1.6517	-1.63057
74254526	chr16:74254526:CCTTA:C	9.72487e-10	-2.4149e-10	-1.80604
74254862	chr16:74254862:G:A	1.03724e-09	-2.4149e-10	-1.74158
74254942	chr16:74254942:T:G	1.27643e-09	-1.53407	-1.68486e-09
74254958	chr16:74254958:T:C	1.05862e-09	-2.4149e-10	-1.72117
74255344	chr16:74255344:T:C	1.04346e-09	-2.4149e-10	-1.73559
74255744	chr16:74255744:T:C	9.96143e-10	-2.4149e-10	-1.782
74255745	chr16:74255745:G:A	1.06114e-09	-2.4149e-10	-1.71879
74256580	chr16:74256580:C:T	9.71805e-10	-2.4149e-10	-1.80674
74256581	chr16:74256581:G:A	9.82493e-10	-2.4149e-10	-1.7958
74256742	chr16:74256742:C:T	6.05905e-10	-1.6369	-0.642267
74257204	chr16:74257204:G:A	9.86024e-10	-2.4149e-10	-1.79221
74257325	chr16:74257325:C:T	1.11867e-09	-1.66599	-1.68486e-09
74257546	chr16:74257546:T:C	1.13055e-09	-2.4149e-10	-1.65543
74257710	chr16:74257710:C:A	9.82516e-10	-2.4149e-10	-1.79578
74258540	chr16:74258540:C:T	2.00678e-10	-1.66619	-1.718
74258600	chr16:74258600:C:T	2.00519e-10	-1.66523	-1.71975
74258975	chr16:74258975:G:A	1.18811e-09	-1.60578	-1.68486e-09
74259446	chr16:74259446:TC:T	9.72813e-10	-2.4149e-10	-1.8057
74260037	chr16:74260037:C:A	2.34373e-10	-1.66567	-1.56331
74260558	chr16:74260558:G:A	1.26286e-09	-2.4149e-10	-1.54476
74260639	chr16:74260639:C:A	1.24909e-09	-2.4149e-10	-1.55572
74261446	chr16:74261446:T:C	1.28606e-09	-1.52655	-1.68486e-09
74261482	chr16:74261482:T:C	1.32899e-09	-2.4149e-10	-1.49372
74261665	chr16:74261665:C:T	3.86423e-10	-0.964772	-1.76419
74262222	chr16:74262222:G:A	1.16013e-09	-2.4149e-10	-1.6296
74262456	chr16:74262456:ATGT:A	9.83173e-10	-2.4149e-10	-1.79511
74262457	chr16:74262457:T:C	1.31159e-09	-2.4149e-10	-1.5069
74262660	chr16:74262660:A:G	3.39155e-10	-1.28982	-1.56962
74262750	chr16:74262750:C:G	2.36632e-10	-1.64797	-1.57141
74262927	chr16:74262927:G:A	2.62475e-10	-1.65039	-1.46535
74263042	chr16:74263042:T:C	9.72293e-10	-2.4149e-10	-1.80624
74263377	chr16:74263377:A:G	7.41269e-09	-2.4149e-10	0.225055
74264004	chr16:74264004:A:C	1.2506e-09	-2.4149e-10	-1.55451
74264975	chr16:74264975:G:A	4.06771e-10	-1.2722	-1.40545
74265076	chr16:74265076:C:A	1.50459e-09	-2.4149e-10	-1.36962
74265288	chr16:74265288:T:C	3.76391e-10	-1.27985	-1.47541
74265351	chr16:74265351:T:C	1.4457e-09	-2.4149e-10	-1.40954
74266117	chr16:74266117:A:G	1.01947e-09	-0.780216	-0.978638
74266124	chr16:74266124:C:G	9.91857e-10	-0.788637	-0.997677
74266429	chr16:74266429:T:G	2.87542e-09	-2.4149e-10	-0.72194
74266635	chr16:74266635:G:A	2.55536e-10	-1.50013	-1.6424
74266906	chr16:74266906:T:C	9.84818e-10	-2.4149e-10	-1.79344
74267232	chr16:74267232:C:G	9.78178e-10	-2.4149e-10	-1.8002
74267397	chr16:74267397:AATGG:A	1.16719e-09	-2.4149e-10	-1.62354
74267578	chr16:74267578:G:A	3.39151e-10	-1.48803	-1.37142
74267732	chr16:74267732:A:C	2.25547e-10	-1.51402	-1.75334
74267954	chr16:74267954:C:T	9.72259e-10	-2.4149e-10	-1.80627
74268828	chr16:74268828:T:C	3.05613e-09	-1.60737	0.946376
74268892	chr16:74268892:T:C	1.13501e-09	-0.572333	-1.07917
74269781	chr16:74269781:T:G	1.15985e-09	-2.4149e-10	-1.62985
74270426	chr16:74270426:G:A	6.47787e-09	0.0902538	-1.68486e-09
74270710	chr16:74270710:C:G	2.55417e-09	-2.4149e-10	-0.84041
74270966	chr16:74270966:A:G	3.56514e-10	-1.6489	-1.16062
74272162	chr16:74272162:G:A	9.72544e-10	-2.4149e-10	-1.80598
74272240	chr16:74272240:C:A	9.72256e-10	-2.4149e-10	-1.80627
74272553	chr16:74272553:A:C	9.71995e-10	-2.4149e-10	-1.80654
74272593	chr16:74272593:C:G	2.63145e-09	-2.4149e-10	-0.810601
74272693	chr16:74272693:C:G	2.00808e-10	-1.58176	-1.80179
74273438	chr16:74273438:T:G	2.2672e-09	-0.959592	-1.68486e-09
74275431	chr16:74275431:A:G	4.5826e-10	-1.37784	-1.18062
74275608	chr16:74275608:G:C	2.54291e-10	-1.66725	-1.48016
74275694	chr16:74275694:T:C	3.73784e-10	-1.26657	-1.49564
74275769	chr16:74275769:C:A	9.90096e-10	-2.4149e-10	-1.78809
74276942	chr16:74276942:T:C	3.68969e-10	-1.32304	-1.45214
74277555	chr16:74277555:G:A	4.27371e-10	-1.23953	-1.38871
74277898	chr16:74277898:T:C	3.66926e-10	-1.43873	-1.342
74278146	chr16:74278146:T:C	1.24175e-09	-1.47155	-0.0900576
74278181	chr16:74278181:C:T	4.56745e-10	-1.4	-1.16176
74278209	chr16:74278209:G:A	1.75137e-09	-1.21774	-1.68486e-09
74278318	chr16:74278318:T:C	4.29299e-10	-1.56931	-1.05443
74278605	chr16:74278605:C:T	2.45959e-09	-2.4149e-10	-0.878145
74278614	chr16:74278614:G:A	1.98766e-09	-1.46109	0.369909
74279060	chr16:74279060:C:G	3.74559e-10	-1.00031	-1.75983
74279297	chr16:74279297:T:C	6.455e-09	0.0867173	-1.68486e-09
74279647	chr16:74279647:C:T	3.37531e-10	-1.33886	-1.52537
74279728	chr16:74279728:C:G	2.03469e-10	-1.57643	-1.79395
74280366	chr16:74280366:A:G	9.73483e-10	-2.4149e-10	-1.80501
74280381	chr16:74280381:T:C	2.34138e-10	-1.46989	-1.7601
74280428	chr16:74280428:A:G	2.96557e-09	-2.4149e-10	-0.691067
74280582	chr16:74280582:G:A	4.60922e-10	-1.20593	-1.34674
74280940	chr16:74280940:A:G	3.14047e-09	-2.4149e-10	-0.633766
74281288	chr16:74281288:G:A	1.44438e-09	-1.57925	0.168794
74281474	chr16:74281474:AC:A	4.06116e-10	-1.3839	-1.29535
74282268	chr16:74282268:A:C	3.26136e-10	-1.34812	-1.55046
74282665	chr16:74282665:T:C	1.10279e-09	-2.4149e-10	-1.68029
74283334	chr16:74283334:C:T	9.71782e-10	-2.4149e-10	-1.80676
74283549	chr16:74283549:T:C	3.58407e-10	-1.00431	-1.79991
74284372	chr16:74284372:G:C	9.71829e-10	-2.4149e-10	-1.80671
74284446	chr16:74284446:T:G	2.5969e-09	-2.4149e-10	-0.823818
74285287	chr16:74285287:T:C	2.12052e-08	-1.41126	2.68736
74285358	chr16:74285358:C:T	2.9906e-09	-0.682664	-1.68486e-09
74285431	chr16:74285431:G:A	1.54388e-09	-2.4149e-10	-1.34384
74285620	chr16:74285620:C:T	9.71695e-10	-2.4149e-10	-1.80685
74285694	chr16:74285694:C:T	1.08106e-09	-2.4149e-10	-1.70019
74285720	chr16:74285720:A:C	2.54136e-10	-1.66762	-1.4804
74286664	chr16:74286664:T:C	9.71643e-10	-2.4149e-10	-1.8069
74286753	chr16:74286753:A:G	6.33063e-10	-1.1521	-1.08323
74286908	chr16:74286908:T:C	4.40045e-10	-0.809983	-1.78903
74287327	chr16:74287327:A:T	1.33055e-09	-1.58773	0.0951853
74287522	chr16:74287522:G:A	1.335e-08	0.813378	-1.68486e-09
74287672	chr16:74287672:G:A	3.77511e-10	-1.09542	-1.65688
74288448	chr16:74288448:A:G	4.6727e-10	-0.790342	-1.74864
74289041	chr16:74289041:C:T	1.93332e-09	-2.4149e-10	-1.1189
74289347	chr16:74289347:C:G	3.74357e-10	-1.26581	-1.49488
74289569	chr16:74289569:C:T	1.09791e-09	-2.4149e-10	-1.68473
74289580	chr16:74289580:AAAC:A	3.61706e-10	-1.44124	-1.35382
74290851	chr16:74290851:G:C	2.98091e-10	-1.3385	-1.64999
74290964	chr16:74290964:T:C	4.60074e-10	-1.53076	-1.02375
74291233	chr16:74291233:G:A	3.12764e-10	-1.33255	-1.6079
74291283	chr16:74291283:T:C	3.42581e-10	-1.38586	-1.46353
74291446	chr16:74291446:T:C	2.97924e-10	-1.33934	-1.64972
74291454	chr16:74291454:A:G	9.72436e-10	-2.4149e-10	-1.80609
74291970	chr16:74291970:C:A	3.43388e-10	-1.38621	-1.46083
74292092	chr16:74292092:G:C	2.97265e-10	-1.33887	-1.6524
74292110	chr16:74292110:T:C	1.45929e-09	-1.40019	-1.68486e-09
74292324	chr16:74292324:G:A	2.86737e-10	-1.37493	-1.6524
74292359	chr16:74292359:T:C	9.71678e-10	-2.4149e-10	-1.80687
74293094	chr16:74293094:T:A	2.97654e-10	-1.33928	-1.65069
74293891	chr16:74293891:C:T	3.99469e-10	-0.892953	-1.8028
74294132	chr16:74294132:G:A	9.72313e-10	-2.4149e-10	-1.80622
74294679	chr16:74294679:A:C	4.14058e-10	-1.54482	-1.11506
74294900	chr16:74294900:G:A	2.92104e-10	-1.3206	-1.68818
74295013	chr16:74295013:A:G	9.80161e-10	-2.4149e-10	-1.79818
74295103	chr16:74295103:G:C	2.9196e-09	-2.4149e-10	-0.70669
74295152	chr16:74295152:GAC:G	1.8627e-10	-1.66605	-1.79265
74295304	chr16:74295304:T:G	4.91464e-10	-1.59611	-0.892396
74296363	chr16:74296363:A:G	1.19793e-09	-2.4149e-10	-1.59754
74296823	chr16:74296823:G:A	1.798e-09	-2.4149e-10	-1.19146
74297081	chr16:74297081:G:A	7.91351e-09	0.290433	-1.68486e-09
74297101	chr16:74297101:T:A	9.72217e-10	-2.4149e-10	-1.80631
74297608	chr16:74297608:C:T	9.71642e-10	-2.4149e-10	-1.80691
74297976	chr16:74297976:T:C	6.12622e-09	-2.4149e-10	0.0344393
74298603	chr16:74298603:C:T	1.0957e-09	-2.4149e-10	-1.68675
74298663	chr16:74298663:G:A	1.94058e-09	-1.11515	-1.68486e-09
74298942	chr16:74298942:T:C	3.19544e-10	-1.34928	-1.56971
74298985	chr16:74298985:G:A	2.59936e-09	-2.4149e-10	-0.822872
74299112	chr16:74299112:A:G	9.71605e-10	-2.4149e-10	-1.80694
74299391	chr16:74299391:T:G	2.5318e-10	-1.3549	-1.79689
74299839	chr16:74299839:T:C	4.84252e-10	-0.838212	-1.66508
74300471	chr16:74300471:T:C	1.51222e-09	-1.36456	-1.68486e-09
74300662	chr16:74300662:A:T	9.84477e-10	-2.4149e-10	-1.79378
74300831	chr16:74300831:T:G	9.88503e-10	-2.4149e-10	-1.7897
74301210	chr16:74301210:C:T	9.85763e-10	-2.4149e-10	-1.79248
74301486	chr16:74301486:A:G	3.36287e-10	-1.22603	-1.6419
74301865	chr16:74301865:C:T	1.14948e-09	-2.4149e-10	-1.63883
74302120	chr16:74302120:G:C	8.72508e-09	0.388064	-1.68486e-09
74302762	chr16:74302762:A:G	9.73256e-10	-2.4149e-10	-1.80525
74302764	chr16:74302764:T:C	1.39491e-09	-1.44531	-1.68486e-09
74303134	chr16:74303134:C:T	1.23971e-09	-2.4149e-10	-1.56326
74303138	chr16:74303138:G:A	2.53475e-10	-1.50123	-1.6494
74303188	chr16:74303188:A:G	5.8821e-10	-1.6586	-0.650206
74303206	chr16:74303206:G:C	4.26226e-10	-0.949946	-1.68098
74303393	chr16:74303393:C:T	1.32123e-09	-2.4149e-10	-1.49957
74303623	chr16:74303623:C:T	3.87473e-10	-1.41048	-1.31577
74303809	chr16:74303809:C:T	7.03243e-09	0.172394	-1.68486e-09
74306683	chr16:74306683:G:C	1.19242e-09	-2.4149e-10	-1.60215
74306939	chr16:74306939:T:C	3.78478e-09	-2.4149e-10	-0.447149
74307216	chr16:74307216:CAG:C	1.14514e-09	-1.64261	-1.68486e-09
74308004	chr16:74308004:A:C	4.93822e-10	-0.925504	-1.55821
74309441	chr16:74309441:T:C	3.5382e-10	-1.33313	-1.48397
74309723	chr16:74309723:G:A	3.34843e-10	-1.35639	-1.51584
74310372	chr16:74310372:C:G	4.01994e-10	-1.23516	-1.45429
74310376	chr16:74310376:A:G	4.33625e-10	-0.826715	-1.787
74310529	chr16:74310529:C:T	2.5674e-09	-2.4149e-10	-0.835243
74311372	chr16:74311372:T:C	1.59367e-09	-2.4149e-10	-1.3121
74311459	chr16:74311459:G:A	1.43925e-09	-2.4149e-10	-1.41402
74311465	chr16:74311465:C:T	1.33497e-08	0.813359	-1.68486e-09
74311479	chr16:74311479:C:T	2.38061e-10	-1.62227	-1.59109
74311523	chr16:74311523:C:T	1.40894e-09	-1.4353	-1.68486e-09
74311531	chr16:74311531:T:A	1.00089e-09	-2.4149e-10	-1.77725
74312300	chr16:74312300:A:G	1.01565e-09	-2.4149e-10	-1.76261
74312465	chr16:74312465:G:A	4.46115e-10	-1.62031	-0.965004
74312707	chr16:74312707:T:A	9.74696e-10	-2.4149e-10	-1.80377
74312718	chr16:74312718:T:C	1.11907e-09	-1.66564	-1.68486e-09
74312960	chr16:74312960:C:T	1.70565e-09	-2.4149e-10	-1.24419
74313035	chr16:74313035:G:A	1.24026e-09	-1.56282	-1.68486e-09
74313333	chr16:74313333:T:A	1.8644e-10	-1.66711	-1.79067
74313422	chr16:74313422:C:T	4.25991e-10	-1.58499	-1.04649
74313718	chr16:74313718:C:G	1.96715e-09	-2.4149e-10	-1.10155
74313928	chr16:74313928:G:A	1.03117e-09	-2.4149e-10	-1.74745
74313958	chr16:74313958:C:G	2.35726e-10	-1.60495	-1.61827
74314490	chr16:74314490:C:G	4.37586e-10	-1.58701	-1.01761
74314611	chr16:74314611:G:A	9.76235e-10	-2.4149e-10	-1.80219
74314911	chr16:74314911:G:A	2.32218e-10	-1.62475	-1.61347
74315309	chr16:74315309:G:C	1.01816e-09	-2.4149e-10	-1.76014
74315733	chr16:74315733:C:G	4.92004e-10	-1.52133	-0.966074
74315944	chr16:74315944:T:C	1.86292e-09	-1.15599	-1.68486e-09
74315955	chr16:74315955:C:T	9.75922e-10	-2.4149e-10	-1.80251
74316115	chr16:74316115:G:T	5.36967e-10	-0.820302	-1.57965
74316333	chr16:74316333:G:A	4.11078e-10	-0.861798	-1.80531
74316801	chr16:74316801:T:C	1.30446e-09	-1.51235	-1.68486e-09
74317008	chr16:74317008:G:A	1.75675e-08	-1.49614	2.58405
74317249	chr16:74317249:A:G	3.54242e-10	-1.38319	-1.43272
74317599	chr16:74317599:G:A	1.01619e-09	-2.4149e-10	-1.76208
74318081	chr16:74318081:G:A	4.70288e-10	-1.26009	-1.27246
74318640	chr16:74318640:T:C	4.14973e-10	-1.55275	-1.10493
74318912	chr16:74318912:C:T	1.78455e-09	-2.4149e-10	-1.19897
74319333	chr16:74319333:G:A	1.83838e-10	-1.66704	-1.80479
74319550	chr16:74319550:T:C	5.42888e-10	-1.57681	-0.812185
74319679	chr16:74319679:G:A	9.89664e-10	-2.4149e-10	-1.78853
74319845	chr16:74319845:T:C	9.7439e-10	-2.4149e-10	-1.80408
74320248	chr16:74320248:G:A	1.56019e-09	0.318121	-1.65145
74320953	chr16:74320953:A:G	6.9304e-10	-1.5678	-0.577002
74321215	chr16:74321215:G:T	6.16251e-10	-0.55238	-1.70986
74321291	chr16:74321291:T:A	2.22815e-10	-1.64657	-1.63298
74321632	chr16:74321632:T:A	2.10595e-09	-2.4149e-10	-1.03337
74321861	chr16:74321861:A:G	5.08034e-10	-1.51296	-0.942383
74322388	chr16:74322388:G:A	1.02453e-09	-2.4149e-10	-1.7539
74322936	chr16:74322936:G:A	1.70457e-09	-2.4149e-10	-1.24483
74322965	chr16:74322965:A:C	1.22707e-09	-1.53821	-0.0353037
74323041	chr16:74323041:C:T	4.00316e-10	-1.60675	-1.08689
74323091	chr16:74323091:A:G	2.28563e-10	-1.64503	-1.60905
74323524	chr16:74323524:T:A	1.28572e-09	-2.4149e-10	-1.52682
74324843	chr16:74324843:T:C	1.95106e-09	-2.4149e-10	-1.10977
74325448	chr16:74325448:C:G	1.14693e-09	-1.64105	-1.68486e-09
74325462	chr16:74325462:G:A	1.20065e-09	-1.59527	-1.68486e-09
74325760	chr16:74325760:T:G	9.22415e-09	0.443687	-1.68486e-09
74325852	chr16:74325852:T:C	9.76167e-10	-2.4149e-10	-1.80226
74325858	chr16:74325858:T:C	1.46811e-09	-2.4149e-10	-1.39416
74325934	chr16:74325934:A:G	1.63839e-09	-2.4149e-10	-1.28442
74325944	chr16:74325944:A:G	1.80349e-09	-2.4149e-10	-1.18841
74326077	chr16:74326077:G:A	1.74706e-09	-2.4149e-10	-1.2202
74326419	chr16:74326419:C:T	3.09338e-10	-1.66689	-1.28457
74327031	chr16:74327031:G:A	1.43312e-09	-1.54475	0.126468
74328277	chr16:74328277:C:T	5.40952e-10	-0.690652	-1.70191
74328280	chr16:74328280:G:A	1.14227e-09	-2.4149e-10	-1.64512
74328775	chr16:74328775:G:A	1.16266e-09	-1.62743	-1.68486e-09
74328852	chr16:74328852:C:A	1.06891e-08	0.59109	-1.68486e-09
74328857	chr16:74328857:T:A	9.92413e-10	-2.4149e-10	-1.78575
74328898	chr16:74328898:T:A	6.99266e-10	-0.705514	-1.43035
74329352	chr16:74329352:T:C	3.66849e-09	-2.4149e-10	-0.478359
74330251	chr16:74330251:G:A	4.556e-10	-0.88308	-1.6812
74330456	chr16:74330456:A:G	2.36992e-10	-1.55365	-1.66422
74330911	chr16:74330911:C:T	1.05535e-09	-1.55041	-0.173848
74330913	chr16:74330913:C:T	1.21979e-09	-1.56106	-0.0183983
74331200	chr16:74331200:T:G	9.79065e-10	-2.4149e-10	-1.7993
74331333	chr16:74331333:T:C	1.333e-09	-2.4149e-10	-1.49071
74331385	chr16:74331385:A:G	5.00029e-10	-0.962401	-1.50883
74331410	chr16:74331410:T:C	2.10885e-10	-1.64882	-1.68576
74331850	chr16:74331850:G:A	1.11737e-09	-1.66716	-1.68486e-09
74332220	chr16:74332220:A:T	2.41905e-09	-2.4149e-10	-0.894762
74332257	chr16:74332257:T:C	1.27628e-09	-1.59815	0.0639537
74335531	chr16:74335531:C:T	2.64302e-10	-1.30307	-1.80573
74335737	chr16:74335737:C:G	1.28449e-09	-1.52778	-1.68486e-09
74336191	chr16:74336191:G:A	1.11753e-09	-1.66702	-1.68486e-09
74336464	chr16:74336464:T:C	3.26331e-10	-1.43453	-1.46345
74337312	chr16:74337312:T:G	1.34065e-09	-2.4149e-10	-1.48498
74337363	chr16:74337363:C:T	2.03204e-09	-2.4149e-10	-1.0691
74337654	chr16:74337654:T:C	1.95099e-09	-2.4149e-10	-1.1098
74337786	chr16:74337786:A:T	2.94194e-08	-1.37976	2.98328
74337986	chr16:74337986:G:A	9.79647e-10	-2.4149e-10	-1.7987
74338346	chr16:74338346:T:C	2.5071e-09	-2.4149e-10	-0.859013
74338679	chr16:74338679:G:A	1.02002e-09	-2.4149e-10	-1.75832
74338821	chr16:74338821:G:A	8.48596e-09	0.360275	-1.68486e-09
74339180	chr16:74339180:G:A	8.23807e-10	-0.440068	-1.53189
74339266	chr16:74339266:C:T	2.19207e-09	-2.4149e-10	-0.993294
74339430	chr16:74339430:C:T	9.76239e-10	-2.4149e-10	-1.80219
74339516	chr16:74339516:T:C	1.04689e-09	-2.4149e-10	-1.73231
74339890	chr16:74339890:T:C	1.5914e-09	-2.4149e-10	-1.31353
74340018	chr16:74340018:C:T	1.10637e-09	-2.4149e-10	-1.67705
74340176	chr16:74340176:G:A	2.00977e-09	-2.4149e-10	-1.08012
74340587	chr16:74340587:T:A	3.53885e-10	-1.59751	-1.21941
74340630	chr16:74340630:A:G	4.32687e-09	-0.313293	-1.68486e-09
74340850	chr16:74340850:G:C	1.03902e-09	-2.4149e-10	-1.73986
74341302	chr16:74341302:G:A	1.07158e-09	-2.4149e-10	-1.70901
74341742	chr16:74341742:T:C	1.23141e-09	-2.4149e-10	-1.56998
74342083	chr16:74342083:G:A	4.42285e-09	-0.291353	-1.68486e-09
74342095	chr16:74342095:G:A	1.27688e-09	-1.53372	-1.68486e-09
74342166	chr16:74342166:G:A	9.71601e-10	-2.4149e-10	-1.80695
74342342	chr16:74342342:A:G	1.6188e-09	-2.4149e-10	-1.29645
74342611	chr16:74342611:G:A	3.86267e-08	-1.36819	3.244
74342948	chr16:74342948:A:C	4.81062e-10	-0.720352	-1.78955
74342978	chr16:74342978:G:A	1.11471e-09	-2.4149e-10	-1.66954
74343580	chr16:74343580:T:C	1.93814e-09	-1.11641	-1.68486e-09
74344098	chr16:74344098:G:A	2.33799e-10	-1.59012	-1.64132
74344318	chr16:74344318:C:T	9.8806e-10	-2.4149e-10	-1.79015
74344333	chr16:74344333:A:C	2.37719e-10	-1.44004	-1.77476
74344576	chr16:74344576:T:G	1.45737e-09	-2.4149e-10	-1.4015
74344843	chr16:74344843:A:G	2.1812e-09	-2.4149e-10	-0.998261
74344882	chr16:74344882:A:G	5.47099e-10	-1.54249	-0.838773
74345808	chr16:74345808:C:G	3.21006e-09	-2.4149e-10	-0.611848
74346069	chr16:74346069:A:C	4.37303e-09	-2.4149e-10	-0.302682
74347182	chr16:74347182:G:T	2.6436e-09	-2.4149e-10	-0.805996
74347269	chr16:74347269:G:A	2.04613e-09	-2.4149e-10	-1.06219
74348150	chr16:74348150:A:T	2.25588e-08	-1.37978	2.71777
74348157	chr16:74348157:T:C	1.32729e-09	-2.4149e-10	-1.495
74348929	chr16:74348929:T:C	2.32789e-09	-2.4149e-10	-0.933174
74348936	chr16:74348936:T:C	3.83129e-10	-1.58749	-1.15003
74349123	chr16:74349123:T:C	1.12517e-09	-2.4149e-10	-1.66021
74349722	chr16:74349722:A:T	3.42391e-10	-1.65914	-1.1908
```
