## Supplementary material for "Characterization of shared and ancestry-specific signals driving complex traits using multi-ancestry fine-mapping": susiex_nc2.cs80.snp

```
BP	SNP	PIP(CS1)	LogBF(CS1,Pop1)	LogBF(CS1,Pop2)
71051527	chr16:71051527:T:G	3.43005e-13	-1.6355	-0.957076
71051768	chr16:71051768:T:C	2.01878e-11	1.48251	-1.68486e-09
71052146	chr16:71052146:AC:A	2.50002e-12	-2.4149e-10	-0.606266
71052252	chr16:71052252:A:G	1.50953e-13	-1.60715	-1.8062
71053515	chr16:71053515:G:C	7.56178e-13	-0.736479	-1.06556
71053520	chr16:71053520:ATGT:A	1.15569e-12	-2.4149e-10	-1.37787
71056222	chr16:71056222:T:C	2.01786e-12	-0.820528	-1.68486e-09
71056244	chr16:71056244:C:G	3.9552e-12	0.436254	-0.583788
71057185	chr16:71057185:T:C	8.40047e-13	-2.4149e-10	-1.69686
71059016	chr16:71059016:T:C	8.67735e-13	-2.4149e-10	-1.66443
71059041	chr16:71059041:C:T	8.6509e-13	-1.66749	-1.68486e-09
71059378	chr16:71059378:G:A	8.68773e-13	-2.4149e-10	-1.66324
71059722	chr16:71059722:C:T	4.97154e-13	-0.644555	-1.57686
71060133	chr16:71060133:T:G	7.88641e-13	-0.437313	-1.3227
71061510	chr16:71061510:G:C	9.78537e-13	-2.4149e-10	-1.54426
71061966	chr16:71061966:C:T	9.06781e-13	-2.4149e-10	-1.62042
71062575	chr16:71062575:A:G	3.03626e-12	-0.411939	-1.68486e-09
71062734	chr16:71062734:A:G	1.02579e-12	-2.4149e-10	-1.4971
71062895	chr16:71062895:T:C	1.61834e-12	-2.4149e-10	-1.04116
71063316	chr16:71063316:G:A	2.12949e-12	-0.766683	-1.68486e-09
71063821	chr16:71063821:C:T	1.60561e-12	-0.290913	-0.758151
71064892	chr16:71064892:C:T	1.10596e-12	-2.4149e-10	-1.42185
71065915	chr16:71065915:A:G	8.01997e-13	-2.4149e-10	-1.74321
71067303	chr16:71067303:A:G	9.49683e-13	-2.4149e-10	-1.57419
71067462	chr16:71067462:G:A	1.0778e-12	-2.4149e-10	-1.44764
71068458	chr16:71068458:A:G	1.56676e-13	-1.58072	-1.79542
71068676	chr16:71068676:C:T	1.31996e-12	-2.4149e-10	-1.24496
71069211	chr16:71069211:A:G	1.40913e-12	-0.189119	-0.99047
71069412	chr16:71069412:T:C	8.27835e-13	-2.4149e-10	-1.71151
71069635	chr16:71069635:C:T	7.82613e-13	-2.4149e-10	-1.76768
71069710	chr16:71069710:T:G	1.21541e-12	-0.165979	-1.1615
71069713	chr16:71069713:G:A	9.20283e-13	-0.278865	-1.32677
71070170	chr16:71070170:G:A	9.67774e-13	-2.4149e-10	-1.55532
71070326	chr16:71070326:T:C	8.92135e-13	-2.4149e-10	-1.6367
71071699	chr16:71071699:C:T	1.44219e-13	-1.6607	-1.79829
71073198	chr16:71073198:G:A	1.87241e-12	-2.4149e-10	-0.895338
71073227	chr16:71073227:A:G	2.26527e-13	-1.48626	-1.52119
71073419	chr16:71073419:C:T	1.05533e-12	-2.4149e-10	-1.46871
71073513	chr16:71073513:C:T	2.08243e-12	-2.4149e-10	-0.789027
71073837	chr16:71073837:T:A	2.49371e-12	-2.4149e-10	-0.608792
71073988	chr16:71073988:T:A	6.15978e-13	-0.397281	-1.60983
71074027	chr16:71074027:A:G	8.02646e-13	-2.4149e-10	-1.74241
71075171	chr16:71075171:G:C	7.68089e-13	-2.4149e-10	-1.78641
71075248	chr16:71075248:A:C	9.40342e-13	-0.285351	-1.29872
71075329	chr16:71075329:G:A	8.55711e-13	-2.4149e-10	-1.67839
71075462	chr16:71075462:C:T	7.52475e-13	-2.4149e-10	-1.80695
71075497	chr16:71075497:A:C	5.56338e-12	1.90543	-1.71179
71075759	chr16:71075759:C:G	1.05387e-12	-0.154355	-1.31574
71077135	chr16:71077135:A:T	1.4241e-13	-1.6661	-1.80551
71077477	chr16:71077477:T:A	8.53617e-13	-2.4149e-10	-1.68084
71078652	chr16:71078652:G:A	4.58346e-11	2.30247	-1.68486e-09
71079111	chr16:71079111:C:T	1.84703e-11	1.3936	-1.68486e-09
71079302	chr16:71079302:T:C	1.01788e-12	-2.4149e-10	-1.50484
71080037	chr16:71080037:C:T	7.53564e-13	-2.4149e-10	-1.80551
71081157	chr16:71081157:G:T	2.16558e-13	-1.36176	-1.6907
71081206	chr16:71081206:T:C	1.11634e-12	-2.4149e-10	-1.41251
71081435	chr16:71081435:C:T	7.94679e-13	-0.151045	-1.60134
71082059	chr16:71082059:A:C	2.63853e-12	-2.4149e-10	-0.552341
71083788	chr16:71083788:C:T	1.18849e-12	-0.321164	-1.02871
71084825	chr16:71084825:T:C	8.80309e-13	-2.4149e-10	-1.65005
71085928	chr16:71085928:C:T	1.79955e-12	-0.275531	-0.659496
71086845	chr16:71086845:C:T	4.24432e-13	-0.57344	-1.80613
71089164	chr16:71089164:T:C	1.38524e-12	0.35477	-1.55146
71089266	chr16:71089266:G:A	1.6654e-12	-2.4149e-10	-1.0125
71089589	chr16:71089589:A:G	1.85672e-12	-0.903751	-1.68486e-09
71090469	chr16:71090469:G:C	8.7412e-13	-2.4149e-10	-1.6571
71092610	chr16:71092610:T:C	9.07194e-13	-0.275799	-1.34416
71094816	chr16:71094816:G:A	3.62783e-12	1.50938	-1.74331
71095014	chr16:71095014:T:C	7.58327e-13	-2.4149e-10	-1.7992
71095452	chr16:71095452:T:C	1.21991e-12	-2.4149e-10	-1.32379
71098013	chr16:71098013:T:C	2.57989e-13	-1.13508	-1.74233
71098326	chr16:71098326:T:C	8.55065e-13	-2.4149e-10	-1.67914
71099988	chr16:71099988:A:G	1.88188e-12	-0.890295	-1.68486e-09
71100374	chr16:71100374:A:C	2.26636e-13	-1.66119	-1.34578
71101569	chr16:71101569:C:T	2.17373e-12	-2.4149e-10	-0.746119
71101835	chr16:71101835:C:T	8.72469e-13	-2.4149e-10	-1.65899
71102078	chr16:71102078:G:A	1.07534e-11	2.27815	-1.42549
71102259	chr16:71102259:A:C	2.39536e-11	1.65355	-1.68486e-09
71102664	chr16:71102664:C:T	7.59706e-13	-2.4149e-10	-1.79739
71105256	chr16:71105256:T:C	1.05494e-12	-2.4149e-10	-1.46908
71105932	chr16:71105932:A:C	2.78861e-12	-0.497022	-1.68486e-09
71106333	chr16:71106333:C:T	8.91907e-13	-1.63696	-1.68486e-09
71106377	chr16:71106377:TC:T	3.46482e-11	3.59104	-1.56836
71107472	chr16:71107472:A:G	9.08668e-13	-2.4149e-10	-1.61834
71108164	chr16:71108164:A:G	9.2761e-13	-2.4149e-10	-1.59771
71108394	chr16:71108394:C:T	2.29613e-11	3.21769	-1.60644
71108615	chr16:71108615:T:G	2.40611e-12	-2.4149e-10	-0.644554
71109197	chr16:71109197:A:G	2.20771e-12	-2.4149e-10	-0.73061
71110310	chr16:71110310:TATAA:T	8.47855e-13	-2.4149e-10	-1.68761
71110333	chr16:71110333:GTT:G	8.34927e-13	0.0092328	-1.71221
71110432	chr16:71110432:A:ATT	9.87829e-13	-2.4149e-10	-1.53481
71110442	chr16:71110442:TA:T	1.05179e-12	-2.4149e-10	-1.47207
71112197	chr16:71112197:G:A	1.88987e-12	-0.886053	-1.68486e-09
71113584	chr16:71113584:G:T	1.93849e-12	-2.4149e-10	-0.860656
71113586	chr16:71113586:T:C	9.58076e-13	-2.4149e-10	-1.56539
71113743	chr16:71113743:A:G	2.42706e-13	-1.13349	-1.80498
71113884	chr16:71113884:G:A	8.5908e-13	-2.4149e-10	-1.67446
71114928	chr16:71114928:A:G	2.20664e-13	-1.22777	-1.8059
71116479	chr16:71116479:T:C	2.17789e-12	-0.744207	-1.68486e-09
71117491	chr16:71117491:G:A	1.05333e-12	-1.4706	-1.68486e-09
71117644	chr16:71117644:T:C	1.30549e-12	-2.4149e-10	-1.25599
71117803	chr16:71117803:A:C	8.70557e-13	-2.4149e-10	-1.66119
71117968	chr16:71117968:C:T	1.15136e-12	-2.4149e-10	-1.38162
71117980	chr16:71117980:C:A	9.5591e-13	-2.4149e-10	-1.56766
71117999	chr16:71117999:A:G	4.505e-13	-1.18328	-1.13668
71119684	chr16:71119684:G:C	1.01252e-12	-2.4149e-10	-1.51012
71119869	chr16:71119869:G:A	4.83449e-13	-0.833545	-1.41583
71119955	chr16:71119955:TCTTTATTACTCAGTTCTAAC:T	1.68687e-12	-2.4149e-10	-0.99969
71119959	chr16:71119959:TATTACTCAGTTCTAAC:T	8.2083e-13	-2.4149e-10	-1.72
71120613	chr16:71120613:A:G	8.54921e-13	-2.4149e-10	-1.67931
71121476	chr16:71121476:G:T	8.67894e-13	-2.4149e-10	-1.66425
71121544	chr16:71121544:T:C	8.32212e-13	-2.4149e-10	-1.70623
71122299	chr16:71122299:A:G	8.03106e-13	-2.4149e-10	-1.74183
71123506	chr16:71123506:C:T	7.5605e-13	-2.4149e-10	-1.80221
71123520	chr16:71123520:T:C	3.21335e-12	-0.355249	-1.68486e-09
71124122	chr16:71124122:A:G	7.68598e-13	-2.4149e-10	-1.78575
71124170	chr16:71124170:T:C	1.16478e-11	0.932549	-1.68486e-09
71124246	chr16:71124246:A:C	8.48784e-12	0.61607	-1.68486e-09
71124535	chr16:71124535:G:C	6.25447e-13	-0.184917	-1.80694
71125210	chr16:71125210:T:C	2.42646e-13	-1.27452	-1.66419
71125363	chr16:71125363:A:G	7.62858e-13	-2.4149e-10	-1.79325
71125872	chr16:71125872:A:G	7.66446e-13	-2.4149e-10	-1.78856
71127432	chr16:71127432:G:T	9.74845e-13	-2.4149e-10	-1.54804
71128037	chr16:71128037:A:G	1.48292e-12	-2.4149e-10	-1.12855
71128071	chr16:71128071:T:C	7.84552e-13	-2.4149e-10	-1.76521
71128086	chr16:71128086:G:C	8.93982e-13	-2.4149e-10	-1.63463
71128408	chr16:71128408:C:A	1.96265e-12	-2.4149e-10	-0.848269
71129064	chr16:71129064:C:A	1.27513e-12	-1.27951	-1.68486e-09
71129227	chr16:71129227:G:A	8.07187e-13	-2.4149e-10	-1.73676
71129899	chr16:71129899:C:G	2.12817e-13	-1.33344	-1.73645
71130644	chr16:71130644:C:T	7.53187e-13	-2.4149e-10	-1.80601
71130749	chr16:71130749:A:G	8.1355e-13	-2.4149e-10	-1.72891
71130839	chr16:71130839:G:C	2.51554e-13	-1.12066	-1.78201
71131657	chr16:71131657:C:T	1.32868e-11	1.04557	0.0186316
71132653	chr16:71132653:G:C	7.53892e-13	-2.4149e-10	-1.80507
71132728	chr16:71132728:A:C	3.74078e-13	-1.1377	-1.36815
71133864	chr16:71133864:A:G	7.52905e-13	-2.4149e-10	-1.80638
71133921	chr16:71133921:T:A	1.03163e-12	-2.4149e-10	-1.49142
71135415	chr16:71135415:A:G	3.07889e-12	-2.4149e-10	-0.397994
71135725	chr16:71135725:G:A	8.00729e-12	0.453896	0.103892
71136066	chr16:71136066:C:T	1.70951e-12	-2.4149e-10	-0.986357
71136907	chr16:71136907:T:C	2.60403e-12	-2.4149e-10	-0.565502
71137635	chr16:71137635:T:C	2.32502e-11	1.62375	-1.68486e-09
71138206	chr16:71138206:A:G	1.05437e-12	-2.4149e-10	-1.46962
71138850	chr16:71138850:G:A	7.60316e-13	-2.4149e-10	-1.79659
71138900	chr16:71138900:A:G	8.34954e-13	-2.4149e-10	-1.70294
71138985	chr16:71138985:G:A	8.73199e-13	-1.65816	-1.68486e-09
71139481	chr16:71139481:A:G	1.10349e-12	-0.988051	-0.436038
71139580	chr16:71139580:C:T	8.55324e-13	-2.4149e-10	-1.67884
71139991	chr16:71139991:G:A	8.64699e-13	-2.4149e-10	-1.66794
71140983	chr16:71140983:A:G	1.65329e-13	-1.55007	-1.77231
71141175	chr16:71141175:C:T	7.54036e-13	-2.4149e-10	-1.80488
71142223	chr16:71142223:A:T	3.24145e-13	-1.51878	-1.13035
71144632	chr16:71144632:T:C	7.55093e-13	-2.4149e-10	-1.80348
71144863	chr16:71144863:T:C	7.57603e-13	-2.4149e-10	-1.80016
71145503	chr16:71145503:T:G	1.95636e-12	-2.4149e-10	-0.851476
71145528	chr16:71145528:T:A	8.82719e-13	-2.4149e-10	-1.64731
71146540	chr16:71146540:A:G	1.34082e-12	-1.22929	-1.68486e-09
71149547	chr16:71149547:G:A	9.28473e-13	-2.4149e-10	-1.59678
71149612	chr16:71149612:C:T	8.69812e-13	-0.498023	-1.16402
71150662	chr16:71150662:T:C	6.29628e-12	0.360426	-0.04303
71150847	chr16:71150847:A:G	1.12117e-12	-1.40819	-1.68486e-09
71150924	chr16:71150924:C:T	4.41475e-12	-2.4149e-10	-0.0376119
71150995	chr16:71150995:C:T	8.37766e-13	-2.4149e-10	-1.69958
71151800	chr16:71151800:G:A	7.68911e-13	-2.4149e-10	-1.78534
71152188	chr16:71152188:T:C	7.54998e-13	-2.4149e-10	-1.8036
71152260	chr16:71152260:G:A	3.06101e-13	-1.40748	-1.29892
71153135	chr16:71153135:A:G	7.6262e-13	-2.4149e-10	-1.79356
71153137	chr16:71153137:A:AAT	7.54262e-13	-2.4149e-10	-1.80458
71153515	chr16:71153515:G:C	7.69108e-13	-2.4149e-10	-1.78509
71153609	chr16:71153609:G:A	7.62794e-13	-2.4149e-10	-1.79333
71153888	chr16:71153888:C:T	2.12466e-13	-1.57776	-1.49378
71154922	chr16:71154922:G:A	7.62614e-13	-2.4149e-10	-1.79357
71155086	chr16:71155086:T:C	1.31507e-12	-2.4149e-10	-1.24868
71156287	chr16:71156287:T:A	1.02164e-12	-2.4149e-10	-1.50116
71156872	chr16:71156872:G:GT	9.62176e-13	-2.4149e-10	-1.56112
71157549	chr16:71157549:T:C	2.81529e-13	-1.63309	-1.157
71157773	chr16:71157773:A:T	8.39501e-13	-2.4149e-10	-1.69751
71158396	chr16:71158396:A:G	3.23463e-13	-1.6416	-1.00963
71158415	chr16:71158415:T:A	1.92564e-11	-2.4149e-10	1.43528
71158506	chr16:71158506:A:G	3.20775e-13	-1.63313	-1.02645
71158939	chr16:71158939:C:T	2.16058e-13	-1.66785	-1.38692
71158948	chr16:71158948:C:T	4.28737e-13	-0.64123	-1.72825
71161232	chr16:71161232:T:G	8.85545e-13	-1.64412	-1.68486e-09
71162250	chr16:71162250:T:A	7.55476e-13	-2.4149e-10	-1.80297
71163344	chr16:71163344:T:C	3.27401e-13	-1.64521	-0.993928
71163360	chr16:71163360:T:C	2.78804e-12	-2.4149e-10	-0.497226
71163413	chr16:71163413:G:A	9.93357e-13	-1.52923	-1.68486e-09
71165107	chr16:71165107:A:G	7.61359e-13	-2.4149e-10	-1.79521
71165222	chr16:71165222:T:C	1.00257e-12	-1.51999	-1.68486e-09
71165329	chr16:71165329:G:A	1.66427e-12	-1.01318	-1.68486e-09
71165374	chr16:71165374:G:C	7.52944e-13	-2.4149e-10	-1.80633
71165506	chr16:71165506:C:G	2.17453e-13	-1.56735	-1.48099
71165900	chr16:71165900:GC:G	1.93194e-13	-1.59387	-1.57276
71167149	chr16:71167149:A:T	1.18306e-12	-2.4149e-10	-1.35446
71168179	chr16:71168179:C:T	3.982e-13	-0.715981	-1.72738
71168586	chr16:71168586:T:C	8.33416e-13	-2.4149e-10	-1.70479
71169395	chr16:71169395:A:T	5.23339e-13	-1.55694	-0.613152
71169567	chr16:71169567:T:C	1.7214e-12	-0.979426	-1.68486e-09
71170595	chr16:71170595:T:C	8.27809e-13	-2.4149e-10	-1.71154
71170831	chr16:71170831:G:A	8.01385e-13	-2.4149e-10	-1.74398
71171288	chr16:71171288:T:C	7.55418e-13	-2.4149e-10	-1.80305
71172477	chr16:71172477:T:C	1.35419e-12	-2.4149e-10	-1.21936
71172713	chr16:71172713:T:C	7.52541e-13	-2.4149e-10	-1.80686
71172800	chr16:71172800:T:C	1.33406e-12	-2.4149e-10	-1.23434
71172804	chr16:71172804:C:G	8.71051e-13	-1.66062	-1.68486e-09
71172933	chr16:71172933:A:G	1.61489e-11	1.73299	-0.473699
71174155	chr16:71174155:CT:C	2.11903e-11	1.53098	-1.68486e-09
71174783	chr16:71174783:G:T	5.5472e-12	0.190729	-1.68486e-09
71174790	chr16:71174790:C:G	3.50205e-13	-0.794423	-1.77738
71175230	chr16:71175230:C:T	7.60057e-13	-2.4149e-10	-1.79693
71175376	chr16:71175376:T:C	1.0596e-12	-2.4149e-10	-1.46467
71175455	chr16:71175455:A:C	2.18542e-12	-2.4149e-10	-0.740755
71175552	chr16:71175552:T:C	1.50303e-12	-2.4149e-10	-1.11508
71175828	chr16:71175828:C:T	8.65033e-13	-1.66755	-1.68486e-09
71176126	chr16:71176126:A:ATGTGTTAGAG	6.71435e-13	-0.138343	-1.78256
71176131	chr16:71176131:T:TGA	7.36762e-13	-0.0348351	-1.79322
71176132	chr16:71176132:C:CTAATACAGG	6.18286e-13	-0.216847	-1.78652
71177078	chr16:71177078:G:A	2.72462e-13	-1.57997	-1.24285
71177079	chr16:71177079:C:T	2.2789e-13	-1.55769	-1.44377
71177478	chr16:71177478:T:G	9.27832e-13	-2.4149e-10	-1.59747
71177604	chr16:71177604:T:C	8.13709e-13	-2.4149e-10	-1.72872
71178367	chr16:71178367:C:T	4.6442e-12	0.0130545	-1.68486e-09
71178368	chr16:71178368:G:A	2.15716e-13	-1.53902	-1.51733
71178610	chr16:71178610:T:C	9.13149e-13	-2.4149e-10	-1.61342
71179076	chr16:71179076:T:C	2.24746e-13	-1.52928	-1.48607
71179694	chr16:71179694:A:G	2.04955e-13	-1.37402	-1.73351
71179704	chr16:71179704:T:C	1.08472e-12	-2.4149e-10	-1.44124
71180326	chr16:71180326:G:C	2.10309e-13	-1.59736	-1.48438
71180381	chr16:71180381:T:C	9.67152e-13	-2.4149e-10	-1.55596
71181469	chr16:71181469:A:G	8.14306e-13	-2.4149e-10	-1.72798
71181744	chr16:71181744:T:C	4.92306e-12	0.0713662	-1.68486e-09
71182092	chr16:71182092:C:G	9.2639e-13	-2.4149e-10	-1.59902
71182662	chr16:71182662:T:C	1.02526e-12	-1.49762	-1.68486e-09
71182685	chr16:71182685:T:C	5.80695e-13	-1.02605	-1.04004
71183336	chr16:71183336:G:A	1.47284e-13	-1.63838	-1.79958
71183572	chr16:71183572:T:C	7.53993e-13	-2.4149e-10	-1.80494
71184296	chr16:71184296:T:C	9.51789e-13	-2.4149e-10	-1.57198
71184761	chr16:71184761:A:C	2.79875e-12	-2.4149e-10	-0.49339
71185118	chr16:71185118:C:T	2.10897e-13	-1.5443	-1.53466
71185485	chr16:71185485:A:G	1.69762e-13	-1.56932	-1.72661
71186119	chr16:71186119:GAAT:G	1.81075e-12	0.207851	-1.13667
71186852	chr16:71186852:A:G	1.64071e-13	-1.59851	-1.73151
71187293	chr16:71187293:G:A	7.93264e-13	-2.4149e-10	-1.75416
71187665	chr16:71187665:C:T	8.70205e-13	-1.66159	-1.68486e-09
71188561	chr16:71188561:A:C	2.41376e-13	-1.52914	-1.41482
71188573	chr16:71188573:C:T	2.03834e-13	-1.54738	-1.56563
71188633	chr16:71188633:T:C	8.02208e-13	-2.4149e-10	-1.74295
71188716	chr16:71188716:A:C	7.9549e-13	-2.4149e-10	-1.75136
71188739	chr16:71188739:T:C	7.74827e-13	-2.4149e-10	-1.77768
71188832	chr16:71188832:T:C	2.08381e-13	-1.53874	-1.55221
71188913	chr16:71188913:G:A	1.21412e-12	-1.32854	-1.68486e-09
71188938	chr16:71188938:A:C	7.53821e-13	-2.4149e-10	-1.80516
71189204	chr16:71189204:A:G	8.01385e-13	-2.4149e-10	-1.74398
71189247	chr16:71189247:G:C	1.98932e-13	-1.51144	-1.62592
71189305	chr16:71189305:C:T	2.42275e-13	-1.55208	-1.38817
71189360	chr16:71189360:C:T	8.41814e-13	-2.4149e-10	-1.69476
71189429	chr16:71189429:G:A	2.13421e-13	-1.52392	-1.54313
71189648	chr16:71189648:T:A	1.21413e-12	-0.227342	-1.10119
71189715	chr16:71189715:C:T	8.08432e-13	-2.4149e-10	-1.73522
71190055	chr16:71190055:T:C	1.11504e-12	-0.242803	-1.17087
71190262	chr16:71190262:C:T	2.44839e-13	-1.55578	-1.37393
71190372	chr16:71190372:C:T	2.3397e-13	-1.56381	-1.41131
71190537	chr16:71190537:A:G	8.13709e-13	-2.4149e-10	-1.72872
71190729	chr16:71190729:T:A	1.52286e-12	-2.4149e-10	-1.10197
71190778	chr16:71190778:G:A	1.98778e-13	-1.55522	-1.58291
71191274	chr16:71191274:T:C	9.41195e-13	-0.98271	-0.600459
71191410	chr16:71191410:T:C	1.64031e-10	2.34598	1.23151
71191614	chr16:71191614:C:CA	9.64527e-13	-2.4149e-10	-1.55868
71191623	chr16:71191623:T:C	8.6762e-13	-2.4149e-10	-1.66457
71191662	chr16:71191662:T:C	1.98041e-13	-1.52478	-1.61707
71192043	chr16:71192043:C:T	9.17568e-13	-2.4149e-10	-1.60859
71192352	chr16:71192352:C:T	1.04558e-12	-2.4149e-10	-1.47799
71192740	chr16:71192740:A:G	8.12996e-13	-2.4149e-10	-1.72959
71193348	chr16:71193348:A:G	9.43356e-13	-2.4149e-10	-1.58088
71193871	chr16:71193871:T:C	1.92607e-13	-1.594	-1.57567
71193960	chr16:71193960:C:G	1.95728e-13	-1.60622	-1.54737
71194141	chr16:71194141:A:G	2.51855e-13	-1.61656	-1.28491
71194823	chr16:71194823:T:C	8.37393e-13	-2.4149e-10	-1.70003
71194888	chr16:71194888:C:T	5.8035e-12	0.235896	-1.68486e-09
71195186	chr16:71195186:A:G	2.36017e-11	1.77938	-0.140622
71195572	chr16:71195572:C:T	1.71611e-12	-0.982507	-1.68486e-09
71195618	chr16:71195618:T:G	7.71229e-13	-2.4149e-10	-1.78233
71195927	chr16:71195927:A:C	7.93465e-13	-2.4149e-10	-1.75391
71196176	chr16:71196176:A:T	2.28881e-11	1.67174	-0.0636838
71196459	chr16:71196459:C:T	1.70167e-12	-2.4149e-10	-0.990955
71196809	chr16:71196809:C:T	1.98111e-13	-1.55309	-1.5884
71197043	chr16:71197043:C:G	8.40011e-13	-2.4149e-10	-1.6969
71197760	chr16:71197760:T:TTGTC	7.92562e-13	-2.4149e-10	-1.75505
71198083	chr16:71198083:T:A	9.09214e-13	-1.61774	-1.68486e-09
71198210	chr16:71198210:G:A	1.99411e-13	-1.55824	-1.57671
71198718	chr16:71198718:G:A	7.54666e-13	-2.4149e-10	-1.80404
71199936	chr16:71199936:A:G	9.24468e-13	-1.11724	-0.483862
71200098	chr16:71200098:G:A	9.93365e-12	0.773364	-1.68486e-09
71200365	chr16:71200365:G:A	7.9299e-13	-2.4149e-10	-1.75451
71200510	chr16:71200510:C:T	1.93617e-13	-1.60258	-1.56186
71201000	chr16:71201000:C:T	1.25928e-11	1.188	-0.177443
71201086	chr16:71201086:C:T	2.69042e-13	-1.588	-1.24745
71201103	chr16:71201103:T:A	7.90274e-13	-2.4149e-10	-1.75794
71201463	chr16:71201463:G:A	1.58943e-13	-1.5944	-1.76738
71201594	chr16:71201594:G:A	7.76102e-13	-2.4149e-10	-1.77604
71201783	chr16:71201783:G:A	1.80932e-13	-1.58605	-1.64614
71201828	chr16:71201828:G:A	6.53565e-13	-0.153629	-1.79425
71202473	chr16:71202473:C:T	5.79637e-13	-0.266538	-1.80138
71203216	chr16:71203216:G:A	4.52128e-12	-0.0137685	-1.68486e-09
71203360	chr16:71203360:T:C	8.8885e-13	-2.4149e-10	-1.64039
71203512	chr16:71203512:G:A	8.84346e-13	-1.64547	-1.68486e-09
71203684	chr16:71203684:T:C	2.09631e-13	-1.55569	-1.52928
71203799	chr16:71203799:C:T	2.16652e-13	-1.58848	-1.46355
71204290	chr16:71204290:G:T	1.2597e-12	-2.4149e-10	-1.29169
71204335	chr16:71204335:A:G	8.13399e-13	-2.4149e-10	-1.7291
71204694	chr16:71204694:TTTC:T	9.39761e-13	-0.124344	-1.46035
71205046	chr16:71205046:T:G	1.65491e-13	-1.58427	-1.73714
71205130	chr16:71205130:C:T	8.08651e-13	-2.4149e-10	-1.73495
71205387	chr16:71205387:T:C	1.40055e-12	-2.4149e-10	-1.1857
71205649	chr16:71205649:C:T	1.84477e-12	-2.4149e-10	-0.91021
71205781	chr16:71205781:CT:C	9.24446e-13	-2.4149e-10	-1.60112
71205990	chr16:71205990:G:A	8.59072e-13	-2.4149e-10	-1.67447
71206065	chr16:71206065:G:A	7.54384e-13	-2.4149e-10	-1.80442
71206265	chr16:71206265:C:T	1.32062e-12	-0.260729	-0.983733
71206466	chr16:71206466:A:G	2.35916e-13	-1.5648	-1.40204
71206571	chr16:71206571:A:G	2.35739e-13	-1.56458	-1.40301
71207330	chr16:71207330:C:T	1.59679e-12	-2.4149e-10	-1.05457
71207415	chr16:71207415:C:G	7.90894e-13	-2.4149e-10	-1.75715
71207437	chr16:71207437:T:C	1.02839e-12	-2.4149e-10	-1.49457
71207645	chr16:71207645:A:G	7.67053e-13	-2.4149e-10	-1.78776
71207765	chr16:71207765:C:T	2.38612e-13	-1.56317	-1.39232
71207898	chr16:71207898:A:C	2.52679e-13	-1.52113	-1.37707
71208159	chr16:71208159:G:T	9.78484e-13	-0.984391	-0.559923
71208212	chr16:71208212:T:A	2.14239e-13	-1.48587	-1.57736
71208872	chr16:71208872:A:G	2.43268e-13	-1.4815	-1.45465
71209487	chr16:71209487:T:A	2.61999e-13	-1.52851	-1.33347
71209680	chr16:71209680:C:T	8.46618e-13	-2.4149e-10	-1.68907
71210372	chr16:71210372:A:G	4.76075e-13	-0.539092	-1.72565
71210549	chr16:71210549:T:A	3.11944e-13	-1.44878	-1.23871
71210557	chr16:71210557:C:T	6.88793e-13	-1.48235	-0.413024
71210900	chr16:71210900:A:G	7.69714e-13	-2.4149e-10	-1.7843
71211171	chr16:71211171:G:C	9.26126e-13	-2.4149e-10	-1.59931
71211296	chr16:71211296:C:G	2.84166e-12	-0.478175	-1.68486e-09
71211767	chr16:71211767:C:A	7.53174e-13	-2.4149e-10	-1.80602
71212049	chr16:71212049:C:A	7.77739e-13	-2.4149e-10	-1.77393
71212397	chr16:71212397:A:T	1.15746e-12	-0.351974	-1.02436
71212627	chr16:71212627:T:C	2.19124e-13	-1.42519	-1.61549
71212739	chr16:71212739:AG:A	7.54042e-13	-2.4149e-10	-1.80487
71213248	chr16:71213248:G:A	1.84651e-12	-2.4149e-10	-0.909266
71213536	chr16:71213536:G:A	1.23471e-12	-2.4149e-10	-1.31173
71213560	chr16:71213560:T:C	1.28737e-12	-0.249491	-1.02047
71213590	chr16:71213590:T:A	2.43686e-13	-1.51626	-1.41818
71214825	chr16:71214825:TA:T	1.35321e-12	-0.251041	-0.969044
71215117	chr16:71215117:G:A	5.83789e-13	-1.00388	-1.0569
71215375	chr16:71215375:T:A	8.00776e-13	-2.4149e-10	-1.74474
71215443	chr16:71215443:C:T	1.22579e-12	-0.297617	-1.02136
71216363	chr16:71216363:C:T	2.1163e-13	-1.52297	-1.55251
71216440	chr16:71216440:GGC:G	8.02896e-13	-2.4149e-10	-1.74209
71216445	chr16:71216445:A:G	8.02896e-13	-2.4149e-10	-1.74209
71218552	chr16:71218552:C:G	1.74416e-11	-2.4149e-10	1.33629
71218668	chr16:71218668:C:T	2.39054e-13	-1.58179	-1.37184
71219646	chr16:71219646:AATCAG:A	9.03613e-13	-2.4149e-10	-1.62392
71220014	chr16:71220014:C:A	1.88578e-13	-1.57631	-1.6145
71220134	chr16:71220134:G:A	9.04077e-13	-1.62341	-1.68486e-09
71220544	chr16:71220544:C:T	9.27832e-13	-2.4149e-10	-1.59747
71220630	chr16:71220630:C:T	1.79e-13	-1.59137	-1.65156
71221038	chr16:71221038:C:T	1.65726e-11	1.49914	-0.213959
71221299	chr16:71221299:T:G	8.45163e-13	-2.4149e-10	-1.69079
71221714	chr16:71221714:G:T	7.58838e-13	-2.4149e-10	-1.79853
71221974	chr16:71221974:G:C	1.29301e-11	1.03699	-1.68486e-09
71222010	chr16:71222010:T:C	1.66141e-11	1.75949	-0.471804
71222809	chr16:71222809:A:C	2.61482e-13	-1.47998	-1.38398
71222923	chr16:71222923:G:A	6.57282e-12	-2.4149e-10	0.360379
71223400	chr16:71223400:T:C	8.21424e-13	-2.4149e-10	-1.71928
71223732	chr16:71223732:T:C	7.90208e-13	-2.4149e-10	-1.75802
71224910	chr16:71224910:G:A	7.63032e-13	-2.4149e-10	-1.79302
71225034	chr16:71225034:G:A	6.12445e-13	-0.986461	-1.0264
71225381	chr16:71225381:A:C	8.1632e-13	-2.4149e-10	-1.72551
71226443	chr16:71226443:C:G	8.26374e-13	-2.4149e-10	-1.71327
71227142	chr16:71227142:T:A	8.28075e-13	-2.4149e-10	-1.71122
71227165	chr16:71227165:A:G	8.97242e-13	-1.63099	-1.68486e-09
71227881	chr16:71227881:A:G	3.28094e-13	-1.48069	-1.15633
71228120	chr16:71228120:G:A	1.96376e-13	-1.51635	-1.63394
71228196	chr16:71228196:A:G	2.42993e-13	-1.46436	-1.47292
71228533	chr16:71228533:T:C	8.19233e-13	-2.4149e-10	-1.72195
71228673	chr16:71228673:C:T	8.16469e-13	-2.4149e-10	-1.72533
71229338	chr16:71229338:G:A	2.65634e-13	-1.08158	-1.76662
71230496	chr16:71230496:G:C	1.98407e-13	-1.56057	-1.57943
71230877	chr16:71230877:A:G	8.25559e-13	-2.4149e-10	-1.71426
71232028	chr16:71232028:CAACT:C	2.24844e-13	-1.5659	-1.44901
71232235	chr16:71232235:G:A	1.4533e-13	-1.6527	-1.79861
71232797	chr16:71232797:G:A	8.67183e-13	-2.4149e-10	-1.66507
71233158	chr16:71233158:C:A	7.95044e-13	-2.4149e-10	-1.75192
71234220	chr16:71234220:T:C	2.60755e-13	-1.50781	-1.35893
71235070	chr16:71235070:G:T	4.91771e-13	-0.530159	-1.70215
71235305	chr16:71235305:T:C	9.07013e-13	-2.4149e-10	-1.62016
71236756	chr16:71236756:G:A	7.53074e-13	-2.4149e-10	-1.80616
71237153	chr16:71237153:G:T	1.29372e-12	-2.4149e-10	-1.26504
71238428	chr16:71238428:G:A	9.40938e-13	-1.58344	-1.68486e-09
71238601	chr16:71238601:A:G	9.0814e-13	-2.4149e-10	-1.61892
71239615	chr16:71239615:G:A	7.77139e-13	-2.4149e-10	-1.7747
71240141	chr16:71240141:G:A	1.96868e-13	-1.6239	-1.52388
71240497	chr16:71240497:C:A	1.04098e-11	0.820181	-1.68486e-09
71241372	chr16:71241372:C:T	8.59144e-12	0.628202	-1.68486e-09
71241945	chr16:71241945:G:A	1.07562e-11	0.852916	-1.68486e-09
71241976	chr16:71241976:A:G	7.53604e-13	-2.4149e-10	-1.80545
71244034	chr16:71244034:A:C	8.60632e-13	-2.4149e-10	-1.67265
71244270	chr16:71244270:A:G	1.2142e-12	-2.4149e-10	-1.32848
71244565	chr16:71244565:A:G	5.301e-13	-1.66396	-0.493294
71244603	chr16:71244603:C:T	1.41441e-12	-2.4149e-10	-1.17585
71244786	chr16:71244786:T:C	2.14663e-12	0.67351	-1.43218
71245008	chr16:71245008:A:G	3.06923e-11	1.06385	0.837595
71245607	chr16:71245607:A:G	1.46055e-12	-1.14375	-1.68486e-09
71247243	chr16:71247243:AC:A	1.20786e-12	-1.33372	-1.68486e-09
71247291	chr16:71247291:C:T	1.13047e-12	-2.4149e-10	-1.39993
71247455	chr16:71247455:A:G	2.07741e-12	0.823293	-1.61474
71247615	chr16:71247615:TAC:T	1.16258e-12	-2.4149e-10	-1.37192
71247846	chr16:71247846:T:C	7.6933e-13	-2.4149e-10	-1.7848
71247941	chr16:71247941:C:G	1.70028e-12	-2.4149e-10	-0.991772
71248381	chr16:71248381:G:A	7.64559e-13	-2.4149e-10	-1.79102
71249181	chr16:71249181:T:C	4.51454e-11	0.930747	1.35658
71249578	chr16:71249578:G:A	1.1582e-12	-2.4149e-10	-1.3757
71250205	chr16:71250205:T:C	2.57155e-12	-0.578056	-1.68486e-09
71250290	chr16:71250290:A:G	1.03319e-12	-0.257625	-1.23229
71250961	chr16:71250961:AG:A	1.94575e-12	0.385328	-1.24225
71251059	chr16:71251059:C:G	2.19292e-12	0.925387	-1.66272
71251117	chr16:71251117:A:G	2.14199e-13	-1.60721	-1.4562
71251268	chr16:71251268:G:A	3.42797e-13	-1.49859	-1.09459
71251578	chr16:71251578:G:A	3.39994e-11	1.20378	0.799997
71251987	chr16:71251987:CA:C	8.71425e-13	-2.4149e-10	-1.66019
71252046	chr16:71252046:G:A	1.55492e-12	-1.17609	0.0949556
71252159	chr16:71252159:A:G	1.49105e-12	-1.16363	0.0405401
71252673	chr16:71252673:TTTA:T	2.44532e-12	-2.4149e-10	-0.628388
71252773	chr16:71252773:T:C	1.8152e-13	-1.66738	-1.56158
71253697	chr16:71253697:A:G	3.53569e-12	-2.4149e-10	-0.259655
71253776	chr16:71253776:G:A	1.06047e-12	-2.4149e-10	-1.46385
71253875	chr16:71253875:A:C	8.64659e-13	-2.4149e-10	-1.66798
71253912	chr16:71253912:C:T	2.70456e-13	-1.66241	-1.1678
71253920	chr16:71253920:G:A	1.51678e-12	0.447327	-1.5533
71254150	chr16:71254150:T:G	7.99358e-13	-2.4149e-10	-1.74651
71254424	chr16:71254424:A:G	6.07869e-12	0.642783	-0.360558
71254786	chr16:71254786:T:C	6.29826e-12	0.692349	-0.37464
71254983	chr16:71254983:G:A	3.3245e-13	-1.6603	-0.963525
71255866	chr16:71255866:C:G	4.17525e-11	0.750554	1.45864
71257862	chr16:71257862:G:A	1.62473e-12	-2.4149e-10	-1.03722
71258018	chr16:71258018:C:A	4.23727e-11	0.953869	1.27007
71258092	chr16:71258092:C:T	1.56336e-12	-2.4149e-10	-1.07572
71258269	chr16:71258269:A:C	1.40352e-12	0.623323	-1.8069
71258635	chr16:71258635:C:T	1.37487e-12	-1.20421	-1.68486e-09
71258740	chr16:71258740:G:A	1.87844e-13	-1.40113	-1.79358
71259115	chr16:71259115:C:T	3.90788e-11	1.02009	1.12292
71259238	chr16:71259238:C:A	1.39591e-12	-1.18902	-1.68486e-09
71259770	chr16:71259770:A:ATC	2.48279e-13	-1.49745	-1.41832
71261472	chr16:71261472:C:T	1.08375e-12	-2.4149e-10	-1.44214
71262098	chr16:71262098:C:T	8.8301e-13	-2.4149e-10	-1.64698
71262234	chr16:71262234:C:G	1.37427e-12	0.594658	-1.7993
71262645	chr16:71262645:GTAAGA:G	2.55708e-12	-0.583696	-1.68486e-09
71262941	chr16:71262941:G:A	1.83502e-13	-1.41132	-1.80677
71263304	chr16:71263304:T:A	2.58514e-12	-2.4149e-10	-0.572785
71263873	chr16:71263873:CAT:C	1.55229e-12	-2.4149e-10	-1.08283
71264022	chr16:71264022:G:C	3.58864e-13	-1.66783	-0.879546
71264132	chr16:71264132:T:G	1.91593e-12	-2.4149e-10	-0.872361
71264211	chr16:71264211:T:C	1.10065e-12	-2.4149e-10	-1.42666
71264714	chr16:71264714:T:C	3.17967e-12	-0.365786	-1.68486e-09
71264948	chr16:71264948:C:T	1.35301e-12	-1.22023	-1.68486e-09
71264980	chr16:71264980:A:G	1.61293e-12	-2.4149e-10	-1.04451
71265331	chr16:71265331:A:G	1.84998e-11	0.980932	0.414264
71265931	chr16:71265931:C:T	2.97705e-13	-1.65129	-1.08293
71265965	chr16:71265965:T:C	7.29809e-12	0.465048	-1.68486e-09
71266151	chr16:71266151:A:G	8.21869e-13	-2.4149e-10	-1.71874
71266508	chr16:71266508:A:G	3.61477e-12	-2.4149e-10	-0.237537
71266877	chr16:71266877:A:T	2.80578e-11	0.908966	0.902735
71266890	chr16:71266890:T:C	2.72071e-11	0.8791	0.901814
71267241	chr16:71267241:G:A	2.4458e-12	-2.4149e-10	-0.628191
71267312	chr16:71267312:A:G	1.6632e-12	-2.4149e-10	-1.01382
71267648	chr16:71267648:G:A	9.98675e-13	-2.4149e-10	-1.52389
71267724	chr16:71267724:A:G	2.61466e-11	0.879137	0.862018
71267946	chr16:71267946:T:G	7.53132e-13	-2.4149e-10	-1.80608
71268254	chr16:71268254:G:A	7.91949e-13	-2.4149e-10	-1.75582
71268284	chr16:71268284:G:A	7.8697e-13	-2.4149e-10	-1.76213
71268496	chr16:71268496:G:A	8.97767e-13	-1.63041	-1.68486e-09
71268558	chr16:71268558:C:T	4.61463e-13	-1.66784	-0.628078
71269526	chr16:71269526:T:C	1.66777e-12	0.453062	-1.46414
71269853	chr16:71269853:A:G	1.89061e-13	-1.3815	-1.80675
71269985	chr16:71269985:G:A	4.09941e-13	-1.66693	-0.74738
71270149	chr16:71270149:C:A	3.21254e-11	1.15344	0.793639
71270768	chr16:71270768:T:G	7.68004e-13	-2.4149e-10	-1.78652
71271149	chr16:71271149:G:A	7.80342e-13	-2.4149e-10	-1.77059
71271345	chr16:71271345:T:A	4.28254e-13	-1.66753	-0.703069
71271359	chr16:71271359:T:C	1.71405e-12	-2.4149e-10	-0.983702
71271554	chr16:71271554:C:T	1.49798e-12	-2.4149e-10	-1.11844
71271676	chr16:71271676:A:C	8.44055e-13	0.113927	-1.80603
71271751	chr16:71271751:G:A	1.69425e-13	-1.66268	-1.63523
71272119	chr16:71272119:G:A	1.89719e-13	-1.37851	-1.80627
71272241	chr16:71272241:A:T	3.3727e-11	1.23228	0.763459
71272415	chr16:71272415:A:C	7.80138e-13	-2.4149e-10	-1.77085
71272505	chr16:71272505:T:G	3.03118e-12	-0.413614	-1.68486e-09
71273193	chr16:71273193:A:G	1.29274e-12	-1.2658	-1.68486e-09
71273218	chr16:71273218:A:G	1.36407e-12	-1.21209	-1.68486e-09
71273615	chr16:71273615:T:G	1.36712e-12	-1.20986	-1.68486e-09
71274203	chr16:71274203:C:A	2.93519e-11	0.881888	0.974906
71274801	chr16:71274801:G:A	1.82709e-13	-1.61217	-1.61025
71275009	chr16:71275009:A:C	1.50662e-12	0.693967	-1.80666
71275221	chr16:71275221:C:T	8.74813e-13	-2.4149e-10	-1.65631
71275662	chr16:71275662:G:A	7.65133e-13	-2.4149e-10	-1.79027
71275682	chr16:71275682:A:G	1.80426e-13	-1.4296	-1.8054
71276222	chr16:71276222:A:G	7.78074e-13	-2.4149e-10	-1.7735
71276669	chr16:71276669:A:G	1.30165e-12	0.286842	-1.54578
71276794	chr16:71276794:A:G	6.8533e-13	-0.214824	-1.6856
71277562	chr16:71277562:C:G	1.39034e-12	0.314284	-1.5073
71277952	chr16:71277952:T:C	1.37689e-12	-1.20273	-1.68486e-09
71278148	chr16:71278148:C:A	3.39898e-11	1.15289	0.850608
71278274	chr16:71278274:G:A	1.31126e-12	0.285864	-1.53744
71278281	chr16:71278281:A:G	4.00274e-13	-1.66711	-0.771058
71278580	chr16:71278580:G:T	8.0473e-13	-2.4149e-10	-1.73981
71279651	chr16:71279651:A:G	7.96421e-13	-0.831946	-0.918245
71280020	chr16:71280020:A:G	1.64614e-12	-2.4149e-10	-1.02413
71280385	chr16:71280385:ATAC:A	2.12635e-12	-2.4149e-10	-0.768156
71280388	chr16:71280388:C:T	1.50632e-12	-1.11289	-1.68486e-09
71280533	chr16:71280533:C:A	1.56736e-12	0.732649	-1.80582
71280653	chr16:71280653:C:G	8.25361e-13	-2.4149e-10	-1.7145
71280807	chr16:71280807:A:C	8.3669e-13	-2.4149e-10	-1.70087
71280810	chr16:71280810:G:C	1.17256e-12	-2.4149e-10	-1.36337
71281304	chr16:71281304:G:A	1.66336e-12	-2.4149e-10	-1.01373
71281757	chr16:71281757:T:C	2.35905e-11	0.788191	0.850088
71282399	chr16:71282399:G:A	3.81662e-12	-2.4149e-10	-0.183198
71282909	chr16:71282909:A:G	2.80584e-13	-1.13366	-1.65979
71283630	chr16:71283630:T:C	1.63385e-12	-2.4149e-10	-1.03162
71283664	chr16:71283664:A:G	8.52973e-13	-2.4149e-10	-1.68159
71284299	chr16:71284299:T:C	7.92113e-13	-2.4149e-10	-1.75562
71284674	chr16:71284674:T:C	1.72107e-13	-1.66084	-1.62136
71285678	chr16:71285678:T:C	9.62812e-13	-1.56046	-1.68486e-09
71285743	chr16:71285743:G:A	1.34997e-12	0.222941	-1.44542
71286083	chr16:71286083:C:T	4.80591e-13	-0.467267	-1.78804
71286175	chr16:71286175:C:T	1.91598e-13	-1.36814	-1.80678
71286599	chr16:71286599:C:T	1.05887e-12	-2.4149e-10	-1.46536
71286756	chr16:71286756:T:C	1.79122e-12	-2.4149e-10	-0.939665
71287808	chr16:71287808:C:T	2.98231e-12	-2.4149e-10	-0.429865
71288359	chr16:71288359:T:C	8.1308e-13	-2.4149e-10	-1.72949
71288669	chr16:71288669:G:A	1.07471e-12	-2.4149e-10	-1.45051
71289124	chr16:71289124:G:A	9.11927e-13	-0.338053	-1.27671
71289310	chr16:71289310:C:T	8.57086e-13	-2.4149e-10	-1.67678
71290198	chr16:71290198:A:C	1.08396e-12	-2.4149e-10	-1.44194
71290216	chr16:71290216:C:T	1.31722e-12	-1.24704	-1.68486e-09
71290347	chr16:71290347:G:A	1.94582e-13	-1.35361	-1.80585
71291187	chr16:71291187:A:G	1.01898e-12	-2.4149e-10	-1.50377
71291853	chr16:71291853:C:A	3.47759e-11	0.634522	1.39184
71292079	chr16:71292079:G:A	1.8783e-13	-1.65585	-1.53893
71292385	chr16:71292385:A:T	1.34682e-11	0.715395	0.362376
71292537	chr16:71292537:C:T	2.35851e-13	-1.31353	-1.65358
71292617	chr16:71292617:C:A	1.62146e-12	-1.03924	-1.68486e-09
71292688	chr16:71292688:C:G	1.88996e-13	-1.65993	-1.52867
71293431	chr16:71293431:A:G	6.28402e-13	-0.180272	-1.80687
71294085	chr16:71294085:G:A	1.88023e-13	-1.65506	-1.53869
71294142	chr16:71294142:G:A	1.89206e-13	-1.66371	-1.52377
71294194	chr16:71294194:C:A	8.73953e-13	-0.363808	-1.29349
71294237	chr16:71294237:A:G	1.81716e-13	-1.66394	-1.56394
71294267	chr16:71294267:A:C	7.53292e-13	-2.4149e-10	-1.80587
71294268	chr16:71294268:CAT:C	9.40919e-13	-1.58346	-1.68486e-09
71294447	chr16:71294447:T:C	1.69663e-13	-1.48958	-1.80692
71294731	chr16:71294731:A:G	2.18716e-12	-2.4149e-10	-0.739959
71294852	chr16:71294852:T:C	1.50756e-12	-2.4149e-10	-1.11207
71295190	chr16:71295190:T:A	1.78857e-12	-2.4149e-10	-0.941148
71295293	chr16:71295293:T:C	8.08886e-13	-2.4149e-10	-1.73466
71295562	chr16:71295562:C:T	8.57812e-13	-2.4149e-10	-1.67593
71295726	chr16:71295726:G:A	1.41853e-12	0.258626	-1.43157
71295804	chr16:71295804:A:G	9.81885e-13	-2.4149e-10	-1.54085
71296125	chr16:71296125:C:T	3.64479e-11	0.794604	1.27872
71296171	chr16:71296171:A:G	4.4379e-13	-1.66737	-0.667596
71296216	chr16:71296216:A:G	1.72918e-13	-1.4714	-1.8061
71296218	chr16:71296218:A:G	8.90987e-13	-1.63799	-1.68486e-09
71296228	chr16:71296228:A:C	1.7678e-12	-2.4149e-10	-0.952827
71296311	chr16:71296311:G:GA	8.23592e-13	-0.369626	-1.34702
71296703	chr16:71296703:T:C	1.66413e-11	0.869567	0.419755
71296934	chr16:71296934:A:G	7.93439e-13	-2.4149e-10	-1.75394
71296951	chr16:71296951:G:A	3.1602e-13	-1.64912	-1.02539
71297065	chr16:71297065:A:G	7.68477e-13	-2.4149e-10	-1.78591
71297148	chr16:71297148:G:T	2.53994e-11	0.430422	1.28174
71297825	chr16:71297825:T:C	2.37432e-13	-1.41739	-1.54305
71297920	chr16:71297920:G:A	7.53113e-13	-2.4149e-10	-1.8061
71298031	chr16:71298031:T:C	4.21141e-13	-0.737378	-1.64997
71298121	chr16:71298121:A:C	2.37513e-13	-1.43293	-1.52717
71298830	chr16:71298830:A:G	1.72922e-13	-1.47142	-1.80606
71298906	chr16:71298906:C:T	8.85351e-13	-1.64434	-1.68486e-09
71299974	chr16:71299974:A:G	8.36232e-13	-0.317558	-1.38386
71300394	chr16:71300394:G:A	1.45659e-12	-2.4149e-10	-1.14646
71300941	chr16:71300941:G:T	1.84764e-13	-1.64888	-1.56236
71300976	chr16:71300976:T:C	1.93894e-13	-1.65005	-1.51296
71301214	chr16:71301214:T:C	1.78577e-12	-2.4149e-10	-0.942715
71301540	chr16:71301540:C:T	1.38802e-12	-0.394868	-0.799815
71301748	chr16:71301748:T:C	1.72823e-12	-0.43442	-0.541049
71301776	chr16:71301776:C:T	9.2836e-13	-0.817231	-0.779668
71301859	chr16:71301859:C:T	3.47392e-11	0.920948	1.10436
71301960	chr16:71301960:A:C	1.58364e-11	0.910812	0.328937
71302094	chr16:71302094:C:G	8.39261e-13	-0.383959	-1.31384
71302264	chr16:71302264:A:G	1.79978e-13	-1.66332	-1.57417
71303192	chr16:71303192:T:A	2.0194e-12	-2.4149e-10	-0.819762
71303300	chr16:71303300:A:G	1.25654e-12	-1.2942	-1.68486e-09
71303301	chr16:71303301:G:C	7.84852e-13	-2.4149e-10	-1.76482
71303323	chr16:71303323:G:A	9.71003e-13	-1.55199	-1.68486e-09
71303518	chr16:71303518:C:T	9.18323e-13	-1.60777	-1.68486e-09
71304454	chr16:71304454:A:G	1.59363e-11	0.24179	1.00425
71304518	chr16:71304518:T:C	4.3535e-13	-0.953955	-1.40022
71304944	chr16:71304944:G:A	3.44643e-12	-2.4149e-10	-0.285224
71305109	chr16:71305109:T:G	6.88318e-13	-0.456998	-1.43907
71305211	chr16:71305211:C:T	1.60586e-12	-2.4149e-10	-1.04891
71305302	chr16:71305302:T:C	1.30371e-11	1.04523	-1.68486e-09
71305316	chr16:71305316:C:T	1.83073e-12	-0.917851	-1.68486e-09
71305356	chr16:71305356:C:A	1.8433e-13	-1.65181	-1.56178
71305745	chr16:71305745:T:C	7.69445e-13	-0.406657	-1.37799
71305957	chr16:71305957:A:G	8.71904e-13	-0.359587	-1.30005
71306082	chr16:71306082:C:T	7.93096e-13	-1.0582	-0.696175
71306097	chr16:71306097:C:T	1.40573e-12	-2.4149e-10	-1.18201
71306458	chr16:71306458:A:G	1.89305e-11	0.402504	1.01571
71306534	chr16:71306534:G:T	9.34015e-13	-0.335274	-1.25555
71306710	chr16:71306710:C:T	7.84852e-13	-2.4149e-10	-1.76482
71306795	chr16:71306795:T:C	2.87017e-13	-1.0397	-1.73108
71306873	chr16:71306873:T:C	8.87326e-13	-0.34866	-1.29345
71306981	chr16:71306981:C:T	1.4603e-12	-2.4149e-10	-1.14392
71307288	chr16:71307288:T:C	1.63532e-13	-1.5273	-1.80601
71307435	chr16:71307435:A:C	7.85077e-13	-2.4149e-10	-1.76454
71307472	chr16:71307472:T:C	8.24518e-13	-0.411278	-1.30424
71307490	chr16:71307490:C:G	1.99117e-12	-0.833843	-1.68486e-09
71307546	chr16:71307546:C:T	1.49741e-12	-2.4149e-10	-1.11883
71307851	chr16:71307851:A:G	1.6364e-13	-1.52683	-1.80582
71307866	chr16:71307866:T:C	7.87264e-13	-2.4149e-10	-1.76176
71307924	chr16:71307924:A:ATG	1.25739e-12	-1.29352	-1.68486e-09
71308810	chr16:71308810:G:A	1.07879e-11	0.606469	0.249392
71308882	chr16:71308882:A:G	1.65004e-13	-1.51757	-1.80678
71308914	chr16:71308914:A:G	1.47216e-12	-2.4149e-10	-1.13583
71309013	chr16:71309013:T:C	9.23065e-13	-0.325372	-1.27725
71309494	chr16:71309494:T:C	1.6265e-13	-1.53241	-1.80631
71309806	chr16:71309806:G:A	2.90377e-13	-1.66068	-1.09845
71310208	chr16:71310208:A:G	8.64621e-13	-2.4149e-10	-1.66803
71310320	chr16:71310320:TG:T	1.42659e-12	-2.4149e-10	-1.16727
71310784	chr16:71310784:G:A	7.56725e-13	-2.4149e-10	-1.80132
71310910	chr16:71310910:T:C	2.03115e-13	-1.45847	-1.65808
71310936	chr16:71310936:T:C	2.09214e-13	-1.45023	-1.63673
71311445	chr16:71311445:C:T	1.41436e-11	0.200991	0.925708
71311480	chr16:71311480:T:C	2.01427e-12	-2.4149e-10	-0.822309
71311629	chr16:71311629:A:G	1.78316e-13	-1.49898	-1.74779
71311649	chr16:71311649:G:A	1.69452e-12	-0.995167	-1.68486e-09
71311882	chr16:71311882:T:A	1.54725e-12	-2.4149e-10	-1.08609
71312035	chr16:71312035:C:T	1.41947e-12	-2.4149e-10	-1.17228
71312082	chr16:71312082:A:G	4.66761e-12	-2.4149e-10	0.0180824
71312147	chr16:71312147:G:T	1.54041e-11	0.481261	0.730807
71312213	chr16:71312213:G:C	1.56e-11	0.495889	0.72882
71312767	chr16:71312767:G:T	8.3587e-13	-2.4149e-10	-1.70185
71313046	chr16:71313046:G:A	9.12219e-13	-1.61444	-1.68486e-09
71313215	chr16:71313215:T:A	1.86268e-13	-1.58535	-1.61779
71313232	chr16:71313232:T:C	8.22569e-12	0.461288	0.12341
71313465	chr16:71313465:C:A	1.67464e-13	-1.56289	-1.74667
71313588	chr16:71313588:G:A	1.62328e-13	-1.61062	-1.73008
71313608	chr16:71313608:CTA:C	2.00547e-12	-2.4149e-10	-0.826688
71313692	chr16:71313692:C:T	1.85709e-13	-1.66785	-1.53828
71313844	chr16:71313844:T:A	1.48522e-12	-1.127	-1.68486e-09
71314512	chr16:71314512:C:G	3.40415e-13	-0.991602	-1.60855
71314528	chr16:71314528:C:A	1.17603e-12	-2.4149e-10	-1.36042
71314608	chr16:71314608:G:T	2.7091e-13	-1.43768	-1.39085
71314690	chr16:71314690:A:T	7.55139e-13	-2.4149e-10	-1.80342
71314902	chr16:71314902:A:G	6.1709e-13	-0.647236	-1.35807
71315048	chr16:71315048:T:C	9.57705e-12	0.347036	0.389769
71315342	chr16:71315342:A:G	1.33535e-12	-2.4149e-10	-1.23337
71315595	chr16:71315595:T:C	3.43191e-13	-1.6564	-0.935633
71315848	chr16:71315848:G:A	8.1775e-13	-2.4149e-10	-1.72376
71315889	chr16:71315889:A:T	1.3473e-12	-2.4149e-10	-1.22446
71316146	chr16:71316146:C:T	5.61229e-13	-0.420276	-1.67992
71316381	chr16:71316381:G:A	1.51666e-11	0.443391	0.753139
71316678	chr16:71316678:C:T	1.09209e-11	0.452374	0.415744
71316683	chr16:71316683:G:A	7.52959e-13	-2.4149e-10	-1.80631
71316715	chr16:71316715:C:T	3.0843e-13	-1.38753	-1.3113
71316741	chr16:71316741:A:T	1.62654e-12	-2.4149e-10	-1.03611
71317436	chr16:71317436:C:G	4.48028e-13	-0.610575	-1.71489
71318154	chr16:71318154:A:T	5.67746e-13	-0.625912	-1.46273
71318168	chr16:71318168:G:A	1.37244e-12	-2.4149e-10	-1.20597
71318260	chr16:71318260:T:G	8.07621e-13	-2.4149e-10	-1.73623
71318853	chr16:71318853:T:G	2.15412e-13	-1.66777	-1.39
71319227	chr16:71319227:C:T	1.40084e-12	-2.4149e-10	-1.18549
71319243	chr16:71319243:G:A	1.63864e-13	-1.59705	-1.73423
71319257	chr16:71319257:T:C	8.50505e-13	-2.4149e-10	-1.68449
71319739	chr16:71319739:C:T	1.38256e-12	-2.4149e-10	-1.19862
71319816	chr16:71319816:G:A	3.60403e-12	0.0562678	-0.29678
71320073	chr16:71320073:AGCATG:A	2.68659e-13	-1.12204	-1.71483
71320101	chr16:71320101:A:G	6.96856e-13	-1.60675	-0.276991
71320184	chr16:71320184:G:A	9.04562e-12	0.468707	0.211009
71320340	chr16:71320340:C:G	2.226e-13	-1.25742	-1.76752
71320576	chr16:71320576:C:G	9.45005e-12	0.503594	0.219863
71320697	chr16:71320697:G:A	8.32886e-13	-2.4149e-10	-1.70542
71320754	chr16:71320754:A:G	5.91907e-13	-0.577823	-1.46915
71320787	chr16:71320787:T:C	9.83892e-12	0.537412	0.22637
71321170	chr16:71321170:C:T	8.79807e-13	-1.65062	-1.68486e-09
71321219	chr16:71321219:C:T	8.78183e-13	-2.4149e-10	-1.65246
71321239	chr16:71321239:C:T	2.25576e-13	-1.21316	-1.7985
71321589	chr16:71321589:G:A	7.86933e-13	-2.4149e-10	-1.76218
71321779	chr16:71321779:T:C	8.33245e-13	-2.4149e-10	-1.70499
71321984	chr16:71321984:T:C	2.56146e-13	-1.45595	-1.42862
71321994	chr16:71321994:T:C	1.07693e-12	-2.4149e-10	-1.44845
71322127	chr16:71322127:T:C	7.9253e-13	-2.4149e-10	-1.75509
71322558	chr16:71322558:G:A	1.68452e-12	-1.00108	-1.68486e-09
71322568	chr16:71322568:G:A	3.30698e-13	-1.19164	-1.43747
71322975	chr16:71322975:A:G	8.17401e-13	-2.4149e-10	-1.72419
71323210	chr16:71323210:C:A	6.0977e-13	-1.18183	-0.835404
71323820	chr16:71323820:C:T	6.60596e-12	-2.4149e-10	0.365408
71324015	chr16:71324015:C:G	9.45866e-13	-1.62648	0.0482633
71324120	chr16:71324120:T:A	2.34387e-13	-1.4853	-1.48805
71324204	chr16:71324204:T:C	3.84094e-12	-0.176846	-1.68486e-09
71324727	chr16:71324727:G:A	8.37461e-13	-2.4149e-10	-1.69994
71324989	chr16:71324989:C:G	1.3846e-12	-2.4149e-10	-1.19715
71325034	chr16:71325034:G:A	4.38985e-13	-1.64376	-0.702097
71325046	chr16:71325046:T:G	3.07564e-13	-1.39361	-1.30803
71325163	chr16:71325163:A:G	2.14105e-13	-1.61246	-1.45139
71325396	chr16:71325396:C:T	4.4077e-13	-0.74979	-1.59201
71325697	chr16:71325697:T:C	2.11652e-13	-1.61251	-1.46287
71325757	chr16:71325757:T:C	6.1782e-13	-1.48707	-0.51705
71325792	chr16:71325792:G:A	1.92167e-13	-1.36575	-1.8062
71325945	chr16:71325945:TTATC:T	1.37563e-12	-2.4149e-10	-1.20365
71325990	chr16:71325990:G:A	1.34597e-12	-2.4149e-10	-1.22545
71326091	chr16:71326091:A:G	5.94173e-13	-1.47373	-0.569422
71326348	chr16:71326348:C:A	1.11951e-12	-2.4149e-10	-1.40967
71326432	chr16:71326432:G:T	1.12912e-12	-1.40112	-1.68486e-09
71326994	chr16:71326994:A:G	5.53386e-13	-0.645929	-1.46833
71327245	chr16:71327245:G:T	9.25984e-13	-2.4149e-10	-1.59946
71327558	chr16:71327558:G:A	2.40509e-13	-1.46264	-1.48492
71327561	chr16:71327561:C:T	7.84331e-13	-2.4149e-10	-1.76549
71327784	chr16:71327784:C:T	1.11951e-12	-2.4149e-10	-1.40967
71327969	chr16:71327969:T:C	8.20354e-13	-0.19598	-1.5246
71327983	chr16:71327983:T:G	7.72434e-13	-0.250741	-1.53003
71327999	chr16:71327999:A:T	7.52544e-13	-2.4149e-10	-1.80686
71328356	chr16:71328356:C:G	3.84678e-13	-1.57549	-0.902424
71328741	chr16:71328741:T:C	1.43035e-13	-1.66771	-1.79952
71328889	chr16:71328889:G:A	1.5707e-12	-2.4149e-10	-1.07104
71329292	chr16:71329292:T:C	7.65416e-13	-2.4149e-10	-1.7899
71329897	chr16:71329897:A:G	7.52603e-13	-2.4149e-10	-1.80678
71330567	chr16:71330567:A:G	1.10163e-11	1.06808	-0.191265
71330777	chr16:71330777:C:T	8.18021e-13	-2.4149e-10	-1.72343
71330845	chr16:71330845:G:C	1.11305e-11	1.10064	-0.213519
71330857	chr16:71330857:C:T	2.35775e-12	-0.664857	-1.68486e-09
71331337	chr16:71331337:A:G	1.00359e-12	-2.4149e-10	-1.51899
71331394	chr16:71331394:G:T	1.67555e-13	-1.61261	-1.69639
71331464	chr16:71331464:C:T	1.51339e-12	-2.4149e-10	-1.10821
71331865	chr16:71331865:G:A	7.60452e-13	-2.4149e-10	-1.79641
71331983	chr16:71331983:C:T	1.4608e-12	-2.4149e-10	-1.14358
71332062	chr16:71332062:G:A	2.40917e-13	-1.30346	-1.64241
71332091	chr16:71332091:G:A	8.15661e-13	-2.4149e-10	-1.72632
71332175	chr16:71332175:C:T	1.16867e-12	-1.3667	-1.68486e-09
71332205	chr16:71332205:A:G	5.15986e-13	-0.882364	-1.30188
71332584	chr16:71332584:C:G	3.37548e-13	-1.2008	-1.40781
71333025	chr16:71333025:T:C	7.55463e-13	-2.4149e-10	-1.80299
71333209	chr16:71333209:C:T	1.02977e-12	-2.4149e-10	-1.49323
71333383	chr16:71333383:T:C	3.02774e-12	-2.4149e-10	-0.414747
71334084	chr16:71334084:T:C	6.31003e-12	0.627804	-0.308228
71334516	chr16:71334516:C:T	1.64291e-12	-2.4149e-10	-1.0261
71334563	chr16:71334563:C:T	7.52558e-13	-2.4149e-10	-1.80684
71334614	chr16:71334614:C:T	8.06347e-13	-0.380166	-1.35764
71334657	chr16:71334657:G:C	3.05317e-13	-1.30602	-1.40295
71334919	chr16:71334919:C:T	2.21898e-13	-1.40864	-1.61946
71335057	chr16:71335057:G:T	5.88159e-13	-0.820004	-1.23332
71335210	chr16:71335210:G:T	3.05939e-12	-2.4149e-10	-0.404348
71335603	chr16:71335603:AG:A	5.43148e-13	-0.822594	-1.31034
71335946	chr16:71335946:G:A	7.54667e-13	-2.4149e-10	-1.80404
71336129	chr16:71336129:G:C	1.65785e-12	-2.4149e-10	-1.01704
71336247	chr16:71336247:C:T	1.64723e-12	-2.4149e-10	-1.02347
71336327	chr16:71336327:T:A	1.00172e-12	-2.4149e-10	-1.52085
71336421	chr16:71336421:A:G	1.51755e-12	-2.4149e-10	-1.10547
71336599	chr16:71336599:C:G	2.43948e-12	-2.4149e-10	-0.630781
71337071	chr16:71337071:G:A	6.26599e-13	-0.797389	-1.19262
71337310	chr16:71337310:A:G	2.98782e-11	1.68988	0.184686
71337461	chr16:71337461:CAT:C	2.59781e-12	-2.4149e-10	-0.567896
71337498	chr16:71337498:G:A	8.53779e-13	-2.4149e-10	-1.68065
71337512	chr16:71337512:G:A	7.66346e-13	-2.4149e-10	-1.78869
71338090	chr16:71338090:C:T	2.53928e-13	-1.66518	-1.22809
71338263	chr16:71338263:G:A	6.61866e-13	-1.65017	-0.28509
71338326	chr16:71338326:C:T	8.77827e-13	-1.65287	-1.68486e-09
71338542	chr16:71338542:T:C	8.10674e-13	-2.4149e-10	-1.73245
71338580	chr16:71338580:A:G	2.03685e-13	-1.41281	-1.70093
71338607	chr16:71338607:T:C	7.57964e-13	-2.4149e-10	-1.79968
71338895	chr16:71338895:A:C	7.13465e-12	0.607253	-0.164854
71339145	chr16:71339145:G:A	1.42384e-13	-1.66557	-1.80622
71339269	chr16:71339269:G:A	8.36156e-13	-2.4149e-10	-1.7015
71339327	chr16:71339327:G:A	2.85121e-13	-1.5606	-1.21681
71339365	chr16:71339365:C:T	8.36156e-13	-2.4149e-10	-1.7015
71339624	chr16:71339624:G:A	1.25708e-12	-2.4149e-10	-1.29377
71340270	chr16:71340270:G:A	1.0027e-12	-2.4149e-10	-1.51987
71340337	chr16:71340337:C:T	2.50545e-13	-1.12033	-1.78635
71340373	chr16:71340373:G:A	7.53574e-13	-2.4149e-10	-1.80549
71340395	chr16:71340395:G:A	2.19613e-13	-1.34759	-1.69086
71340403	chr16:71340403:T:C	7.52482e-13	-2.4149e-10	-1.80694
71340558	chr16:71340558:CTG:C	2.73023e-13	-1.46432	-1.35644
71340578	chr16:71340578:G:A	1.18899e-12	-2.4149e-10	-1.34946
71340740	chr16:71340740:TA:T	2.26753e-13	-1.32144	-1.68502
71340973	chr16:71340973:C:T	1.48129e-12	-1.21746	0.0878097
71341400	chr16:71341400:G:A	1.10882e-12	-2.4149e-10	-1.41927
71341406	chr16:71341406:A:G	2.08969e-13	-1.39515	-1.69298
71341559	chr16:71341559:G:A	2.95172e-13	-1.62152	-1.12124
71341937	chr16:71341937:C:T	1.72935e-13	-1.52822	-1.74918
71342018	chr16:71342018:C:T	3.90406e-12	1.49326	-1.65381
71342077	chr16:71342077:G:C	7.6122e-13	-2.4149e-10	-1.7954
71342271	chr16:71342271:C:T	7.61706e-13	-2.4149e-10	-1.79476
71342839	chr16:71342839:CCCT:C	1.00117e-12	-2.4149e-10	-1.52139
71343173	chr16:71343173:C:T	8.55854e-13	-2.4149e-10	-1.67822
71343663	chr16:71343663:C:G	8.34897e-13	-2.4149e-10	-1.70301
71344123	chr16:71344123:C:T	8.21407e-13	-2.4149e-10	-1.7193
71344398	chr16:71344398:C:T	1.96405e-13	-1.53562	-1.61452
71344803	chr16:71344803:G:A	2.73199e-13	-1.57783	-1.24229
71344841	chr16:71344841:C:G	1.60191e-11	0.97712	0.274098
71344888	chr16:71344888:C:T	1.82675e-13	-1.6464	-1.5762
71345480	chr16:71345480:A:T	1.3929e-11	0.825833	0.285573
71346009	chr16:71346009:C:T	7.56365e-13	-2.4149e-10	-1.8018
71346102	chr16:71346102:G:A	7.55502e-13	-2.4149e-10	-1.80294
71346234	chr16:71346234:A:G	7.52991e-13	-2.4149e-10	-1.80627
71346417	chr16:71346417:C:T	2.23194e-13	-1.37101	-1.65127
71346736	chr16:71346736:G:A	8.8071e-13	-1.64959	-1.68486e-09
71346953	chr16:71346953:G:C	6.58321e-12	1.91754	-1.55558
71347528	chr16:71347528:A:G	8.63184e-13	-1.58083	-0.0888596
71347694	chr16:71347694:C:A	9.88551e-13	-1.53408	-1.68486e-09
71347701	chr16:71347701:C:T	8.55596e-13	-2.4149e-10	-1.67852
71348688	chr16:71348688:T:C	4.67347e-13	-1.45594	-0.827304
71348984	chr16:71348984:C:T	8.01919e-13	-2.4149e-10	-1.74331
71349273	chr16:71349273:C:T	2.26787e-13	-1.28184	-1.72447
71349566	chr16:71349566:C:G	1.25531e-12	-2.4149e-10	-1.29518
71349787	chr16:71349787:C:T	8.14061e-13	-2.4149e-10	-1.72828
71350779	chr16:71350779:C:G	8.68524e-13	-1.66352	-1.68486e-09
71351507	chr16:71351507:T:C	8.21396e-13	-2.4149e-10	-1.71931
71351665	chr16:71351665:C:A	1.335e-12	-2.4149e-10	-1.23364
71351729	chr16:71351729:C:T	8.68403e-13	-1.66366	-1.68486e-09
71351922	chr16:71351922:T:C	1.72216e-13	-1.48686	-1.79471
71352338	chr16:71352338:G:A	7.80773e-13	-2.4149e-10	-1.77003
71352543	chr16:71352543:G:C	6.20665e-12	1.81844	-1.51538
71352837	chr16:71352837:G:T	1.54619e-10	3.5184	-1.68486e-09
71352987	chr16:71352987:C:T	7.96634e-13	-2.4149e-10	-1.74992
71354059	chr16:71354059:A:C	1.72122e-11	0.248756	1.0743
71354112	chr16:71354112:G:T	4.12517e-12	-2.4149e-10	-0.105458
71354359	chr16:71354359:C:G	1.0357e-12	-1.48749	-1.68486e-09
71354513	chr16:71354513:G:A	3.78883e-12	-0.190507	-1.68486e-09
71354950	chr16:71354950:C:T	5.042e-12	1.2135	-1.11826
71355176	chr16:71355176:G:A	8.19901e-13	-2.4149e-10	-1.72114
71355815	chr16:71355815:G:A	7.67615e-13	-2.4149e-10	-1.78703
71355838	chr16:71355838:G:A	7.69709e-13	-2.4149e-10	-1.78431
71355885	chr16:71355885:T:C	1.31602e-12	0.483346	-1.7313
71355991	chr16:71355991:G:T	7.68593e-13	-2.4149e-10	-1.78576
71356420	chr16:71356420:A:G	3.52702e-13	-1.65162	-0.913075
71356427	chr16:71356427:A:G	6.21109e-12	-0.0677483	0.371521
71356478	chr16:71356478:A:C	1.63692e-12	-2.4149e-10	-1.02975
71356557	chr16:71356557:G:A	1.17543e-12	-1.36093	-1.68486e-09
71356589	chr16:71356589:T:C	2.37432e-13	-1.52778	-1.43266
71356835	chr16:71356835:T:C	1.86391e-13	-1.4573	-1.74517
71357121	chr16:71357121:G:A	6.41023e-13	-0.919019	-1.04824
71357530	chr16:71357530:GC:G	6.48017e-13	-0.916977	-1.03943
71357574	chr16:71357574:A:G	8.83647e-13	-2.4149e-10	-1.64626
71357665	chr16:71357665:T:G	6.36582e-13	-1.51029	-0.463915
71357804	chr16:71357804:T:A	2.34114e-12	-2.4149e-10	-0.671925
71357953	chr16:71357953:A:G	8.68204e-13	-2.4149e-10	-1.66389
71357965	chr16:71357965:C:T	2.56626e-11	1.88248	-0.160006
71358159	chr16:71358159:C:A	1.74247e-13	-1.66609	-1.60376
71359469	chr16:71359469:CA:C	1.76389e-12	-2.4149e-10	-0.955045
71359840	chr16:71359840:G:A	8.74083e-13	-2.4149e-10	-1.65714
71360838	chr16:71360838:G:A	7.71434e-13	-2.4149e-10	-1.78207
71360849	chr16:71360849:T:G	1.06891e-12	-2.4149e-10	-1.45592
71361229	chr16:71361229:C:T	8.64798e-13	-1.66782	-1.68486e-09
71361340	chr16:71361340:G:A	7.57361e-13	-2.4149e-10	-1.80048
71361483	chr16:71361483:C:T	1.82364e-12	-2.4149e-10	-0.921728
71361634	chr16:71361634:T:C	1.33961e-12	-2.4149e-10	-1.23018
71361901	chr16:71361901:G:A	1.98662e-13	-1.51213	-1.62659
71361992	chr16:71361992:T:C	3.97275e-13	-0.688658	-1.75703
71362232	chr16:71362232:A:G	3.13685e-13	-0.936851	-1.74508
71362251	chr16:71362251:C:T	7.70892e-13	-2.4149e-10	-1.78277
71362269	chr16:71362269:A:G	1.86077e-13	-1.52136	-1.68279
71362370	chr16:71362370:C:A	7.55106e-13	-2.4149e-10	-1.80346
71362387	chr16:71362387:A:G	1.64957e-13	-1.60022	-1.72441
71362505	chr16:71362505:G:A	7.64067e-13	-2.4149e-10	-1.79166
71362758	chr16:71362758:G:A	9.91299e-13	-2.4149e-10	-1.5313
71362998	chr16:71362998:A:G	1.97504e-13	-1.489	-1.65556
71363057	chr16:71363057:G:A	1.87619e-11	1.40927	-1.68486e-09
71363580	chr16:71363580:C:T	1.26046e-12	-2.4149e-10	-1.29108
71363694	chr16:71363694:G:C	8.56297e-13	-2.4149e-10	-1.6777
71363757	chr16:71363757:A:G	7.52918e-13	-2.4149e-10	-1.80636
71363968	chr16:71363968:G:A	1.77212e-12	-2.4149e-10	-0.950386
71364057	chr16:71364057:C:T	1.86691e-13	-1.55307	-1.6478
71364220	chr16:71364220:T:A	1.34282e-12	-2.4149e-10	-1.22779
71364280	chr16:71364280:CTTGATATTG:C	1.21028e-12	-2.4149e-10	-1.33171
71364290	chr16:71364290:A:AGGGCAGCTACCAGCC	1.21028e-12	-2.4149e-10	-1.33171
71364307	chr16:71364307:C:A	8.07754e-13	-2.4149e-10	-1.73606
71365289	chr16:71365289:G:A	5.35851e-13	-1.23017	-0.916297
71365394	chr16:71365394:C:G	7.09019e-13	-1.37745	-0.488991
71365676	chr16:71365676:A:T	4.7428e-13	-1.25391	-1.01461
71365814	chr16:71365814:G:A	8.23166e-13	-2.4149e-10	-1.71716
71366228	chr16:71366228:G:A	1.92987e-13	-1.55703	-1.61067
71366517	chr16:71366517:G:C	8.48355e-13	-2.4149e-10	-1.68702
71366630	chr16:71366630:T:C	8.16455e-13	-2.4149e-10	-1.72535
71366858	chr16:71366858:G:T	2.14911e-13	-1.48745	-1.57264
71367055	chr16:71367055:G:A	8.11629e-13	-2.4149e-10	-1.73128
71367124	chr16:71367124:C:T	1.9732e-13	-1.43187	-1.71362
71367168	chr16:71367168:A:G	8.21848e-13	-2.4149e-10	-1.71876
71367602	chr16:71367602:C:T	8.62719e-13	-2.4149e-10	-1.67023
71367651	chr16:71367651:T:C	2.07873e-13	-1.58988	-1.50351
71367752	chr16:71367752:T:C	2.71716e-13	-1.05055	-1.77502
71367821	chr16:71367821:G:A	7.53861e-13	-2.4149e-10	-1.80511
71367890	chr16:71367890:G:A	8.29779e-13	-2.4149e-10	-1.70916
71368161	chr16:71368161:C:T	8.7954e-13	-2.4149e-10	-1.65092
71368439	chr16:71368439:A:G	8.29043e-13	-2.4149e-10	-1.71005
71368642	chr16:71368642:G:A	2.28673e-13	-1.26962	-1.7284
71368704	chr16:71368704:T:C	2.31529e-13	-1.3209	-1.66471
71368750	chr16:71368750:G:A	7.52526e-13	-2.4149e-10	-1.80688
71369038	chr16:71369038:G:A	1.22128e-12	-2.4149e-10	-1.32266
71369332	chr16:71369332:C:T	2.95353e-13	-1.08915	-1.653
71369915	chr16:71369915:C:T	1.47254e-12	-2.4149e-10	-1.13557
71369972	chr16:71369972:G:A	1.17384e-12	-2.4149e-10	-1.36229
71370106	chr16:71370106:A:G	1.06727e-12	-2.4149e-10	-1.45746
71370877	chr16:71370877:C:T	1.97862e-13	-1.47192	-1.67083
71370940	chr16:71370940:T:C	8.31492e-13	-2.4149e-10	-1.7071
71370969	chr16:71370969:G:A	2.11128e-13	-1.49515	-1.5827
71371015	chr16:71371015:C:A	8.25981e-13	-2.4149e-10	-1.71375
71371086	chr16:71371086:G:T	1.12459e-12	-2.4149e-10	-1.40515
71371095	chr16:71371095:C:T	3.37329e-13	-0.999488	-1.60977
71371881	chr16:71371881:C:T	1.66912e-12	-1.0806	0.0703359
71372121	chr16:71372121:C:T	2.04728e-13	-1.45394	-1.6547
71372285	chr16:71372285:C:T	7.52476e-13	-2.4149e-10	-1.80695
71372346	chr16:71372346:A:T	1.58831e-12	-1.2286	0.168705
71372384	chr16:71372384:G:A	9.23541e-13	-0.970333	-0.631772
71372425	chr16:71372425:G:A	8.58606e-13	-2.4149e-10	-1.67501
71372478	chr16:71372478:G:A	6.93954e-12	-2.4149e-10	0.414671
71372640	chr16:71372640:G:A	2.11504e-13	-1.53773	-1.53834
71372876	chr16:71372876:G:A	8.23948e-13	-2.4149e-10	-1.71621
71373295	chr16:71373295:G:A	1.73101e-13	-1.50343	-1.77302
71373479	chr16:71373479:C:T	9.41454e-13	-2.4149e-10	-1.58289
71373622	chr16:71373622:T:C	1.13269e-12	-0.87273	-0.525237
71373627	chr16:71373627:A:G	1.36798e-12	-0.686563	-0.522664
71374384	chr16:71374384:G:A	2.08622e-13	-1.54213	-1.54767
71374624	chr16:71374624:A:G	1.39961e-12	-1.20341	0.0170347
71375037	chr16:71375037:G:A	1.98497e-13	-1.64032	-1.49922
71375214	chr16:71375214:C:T	5.60243e-13	-1.4175	-0.684449
71375235	chr16:71375235:C:T	8.72422e-13	-2.4149e-10	-1.65905
71375306	chr16:71375306:A:G	1.11116e-12	-2.4149e-10	-1.41716
71375476	chr16:71375476:C:T	5.51416e-13	-1.40551	-0.712323
71375893	chr16:71375893:G:A	9.23514e-13	-2.4149e-10	-1.60213
71375991	chr16:71375991:T:C	8.94749e-13	-2.4149e-10	-1.63378
71376217	chr16:71376217:G:T	1.34534e-12	-1.47642	0.250506
71376348	chr16:71376348:G:C	1.45309e-12	-2.4149e-10	-1.14887
71376616	chr16:71376616:C:A	1.72273e-12	-2.4149e-10	-0.978655
71376738	chr16:71376738:A:G	1.64404e-12	-1.0254	-1.68486e-09
71376765	chr16:71376765:A:G	8.06759e-13	-2.4149e-10	-1.73729
71377343	chr16:71377343:A:G	4.64747e-11	-2.4149e-10	2.31634
71377733	chr16:71377733:G:A	3.51287e-13	-1.40543	-1.16328
71378473	chr16:71378473:C:A	1.79109e-13	-1.58963	-1.6527
71378480	chr16:71378480:T:C	8.83791e-13	-0.629886	-1.01621
71378779	chr16:71378779:C:T	4.9744e-13	-1.10038	-1.12046
71378825	chr16:71378825:T:C	8.95799e-13	-2.4149e-10	-1.6326
71378928	chr16:71378928:G:T	1.70756e-12	-0.9875	-1.68486e-09
71378985	chr16:71378985:T:C	5.81348e-13	-0.760905	-1.30407
71379074	chr16:71379074:T:C	2.41033e-13	-1.13954	-1.80585
71379580	chr16:71379580:C:T	1.59235e-13	-1.60168	-1.75825
71379771	chr16:71379771:T:A	1.11623e-11	-2.4149e-10	0.889982
71379782	chr16:71379782:GCAGA:G	2.08233e-12	1.0135	-1.80258
71380268	chr16:71380268:T:A	7.77568e-13	-2.4149e-10	-1.77415
71380536	chr16:71380536:G:A	1.64835e-13	-1.57859	-1.74678
71380706	chr16:71380706:C:A	5.66353e-13	-1.34041	-0.750692
71381012	chr16:71381012:G:A	1.75727e-13	-1.49661	-1.76478
71381029	chr16:71381029:G:A	1.49457e-13	-1.6173	-1.80601
71381491	chr16:71381491:A:G	5.1503e-13	-1.39158	-0.79451
71381496	chr16:71381496:G:A	9.04165e-13	-1.2046	-0.418703
71381682	chr16:71381682:G:A	1.65229e-13	-1.59417	-1.72882
71382528	chr16:71382528:T:C	1.67774e-13	-1.52437	-1.78334
71382966	chr16:71382966:AT:A	4.78696e-13	-0.453935	-1.80532
71383219	chr16:71383219:G:A	8.08961e-13	-2.4149e-10	-1.73457
71383228	chr16:71383228:G:A	7.55546e-13	-2.4149e-10	-1.80288
71383492	chr16:71383492:C:T	7.99926e-13	-2.4149e-10	-1.7458
71383595	chr16:71383595:C:T	1.77762e-13	-1.65643	-1.59345
71383860	chr16:71383860:A:G	1.23874e-12	-0.128949	-1.17952
71383939	chr16:71383939:A:G	2.21675e-11	-2.4149e-10	1.57606
71385005	chr16:71385005:G:A	7.87071e-13	-2.4149e-10	-1.762
71385096	chr16:71385096:G:A	1.88537e-13	-1.46776	-1.72327
71385199	chr16:71385199:T:C	5.18012e-13	-0.997284	-1.18304
71385246	chr16:71385246:G:A	7.97313e-13	-2.4149e-10	-1.74907
71385327	chr16:71385327:T:C	1.74272e-13	-1.53687	-1.73284
71385349	chr16:71385349:C:T	1.99953e-13	-1.66742	-1.46482
71385466	chr16:71385466:C:G	8.81495e-13	-1.6487	-1.68486e-09
71385692	chr16:71385692:A:G	6.82399e-13	-0.878562	-1.02614
71386296	chr16:71386296:G:T	8.6111e-13	-2.4149e-10	-1.6721
71386674	chr16:71386674:T:A	3.95798e-12	-0.171152	0.0243212
71386808	chr16:71386808:C:T	8.1768e-13	-2.4149e-10	-1.72385
71387378	chr16:71387378:G:A	7.57613e-13	-2.4149e-10	-1.80015
71388006	chr16:71388006:TC:T	1.03127e-12	-2.4149e-10	-1.49177
71388148	chr16:71388148:G:A	9.24507e-13	-0.53462	-1.06644
71388183	chr16:71388183:G:GT	6.64486e-13	-0.496506	-1.4348
71388431	chr16:71388431:C:G	1.02787e-12	-0.340898	-1.15417
71389055	chr16:71389055:A:G	2.98525e-13	-1.02548	-1.70598
71389584	chr16:71389584:C:T	1.43527e-13	-1.65917	-1.80462
71390607	chr16:71390607:C:G	7.58081e-13	-2.4149e-10	-1.79953
71391047	chr16:71391047:C:T	2.0038e-13	-1.65395	-1.47616
71391091	chr16:71391091:A:G	7.6888e-13	-2.4149e-10	-1.78538
71391152	chr16:71391152:GC:G	8.87844e-13	-1.64152	-1.68486e-09
71391328	chr16:71391328:G:A	1.46352e-13	-1.64852	-1.79578
71391513	chr16:71391513:A:G	9.46914e-13	-2.4149e-10	-1.57711
71391552	chr16:71391552:A:G	9.85596e-13	-0.264685	-1.27239
71391766	chr16:71391766:T:G	1.17531e-12	-1.36103	-1.68486e-09
71391923	chr16:71391923:G:A	3.22766e-13	-0.962436	-1.69096
71392515	chr16:71392515:C:T	1.1697e-12	-1.36581	-1.68486e-09
71392958	chr16:71392958:T:C	3.21355e-12	-1.15727	0.802083
71393158	chr16:71393158:G:A	1.4275e-13	-1.66518	-1.80404
71393724	chr16:71393724:C:T	2.43908e-13	-1.48726	-1.44627
71394057	chr16:71394057:G:A	1.66713e-13	-1.5072	-1.80684
71394280	chr16:71394280:G:T	1.5603e-12	-0.0933248	-0.984361
71394401	chr16:71394401:A:G	1.55519e-12	-0.16667	-0.914297
71394606	chr16:71394606:A:T	7.8479e-13	-2.4149e-10	-1.7649
71394767	chr16:71394767:G:A	1.4199e-13	-1.66761	-1.80695
71395425	chr16:71395425:TATCAGGAAAACTG:T	1.03704e-12	-2.4149e-10	-1.48619
71396420	chr16:71396420:G:T	1.81316e-12	-0.0931521	-0.834343
71396498	chr16:71396498:G:A	9.3748e-13	-2.4149e-10	-1.58712
71396499	chr16:71396499:A:G	9.37264e-13	-2.4149e-10	-1.58735
71396546	chr16:71396546:T:C	9.69173e-13	-0.319564	-1.23431
71396652	chr16:71396652:C:T	3.98756e-12	1.56889	-1.70828
71396850	chr16:71396850:C:T	1.46781e-12	-0.2608	-0.877996
71397101	chr16:71397101:TGTG:T	1.7086e-12	-0.142437	-0.844451
71397718	chr16:71397718:C:T	1.44803e-13	-1.66264	-1.79231
71397983	chr16:71397983:A:C	1.43409e-13	-1.66107	-1.80355
71398130	chr16:71398130:T:C	2.15718e-13	-1.24947	-1.80688
71398302	chr16:71398302:T:C	7.80583e-13	-2.4149e-10	-1.77028
71398513	chr16:71398513:T:C	2.22474e-13	-1.36153	-1.66398
71398604	chr16:71398604:C:T	1.08137e-12	-0.609631	-0.8347
71398746	chr16:71398746:G:A	3.16757e-13	-1.46106	-1.21112
71398860	chr16:71398860:C:G	1.09431e-12	-1.43244	-1.68486e-09
71400191	chr16:71400191:G:A	1.21082e-12	-0.54939	-0.781872
71400241	chr16:71400241:C:T	9.05869e-13	-2.4149e-10	-1.62142
71400258	chr16:71400258:G:A	5.445e-12	-1.06439	1.23653
71401849	chr16:71401849:G:A	1.55431e-13	-1.58369	-1.80043
71402129	chr16:71402129:T:C	2.3566e-11	2.77102	-1.13378
71402199	chr16:71402199:C:T	1.33073e-12	-0.415384	-0.821454
71402424	chr16:71402424:A:G	1.19474e-12	-2.4149e-10	-1.34463
71402459	chr16:71402459:C:T	1.27697e-12	-0.496098	-0.781977
71402496	chr16:71402496:G:A	4.50985e-13	-0.524842	-1.79404
71402875	chr16:71402875:C:T	1.46467e-13	-1.65351	-1.79001
71402954	chr16:71402954:G:A	1.00439e-12	-2.4149e-10	-1.51818
71403260	chr16:71403260:C:T	7.6119e-13	-2.4149e-10	-1.79544
71403369	chr16:71403369:A:G	8.20788e-12	0.58253	-1.68486e-09
71403518	chr16:71403518:T:C	7.55448e-13	-2.4149e-10	-1.80301
71403531	chr16:71403531:T:C	1.73585e-12	-2.4149e-10	-0.971068
71403577	chr16:71403577:T:C	6.50572e-13	-0.754501	-1.19797
71403839	chr16:71403839:A:G	8.87638e-13	-2.4149e-10	-1.64176
71403983	chr16:71403983:C:T	1.02184e-12	-1.50096	-1.68486e-09
71404355	chr16:71404355:G:A	1.67339e-12	0.234005	-1.24172
71404490	chr16:71404490:G:A	8.76997e-13	-1.65382	-1.68486e-09
71405146	chr16:71405146:G:A	3.81774e-13	-1.17954	-1.30595
71405624	chr16:71405624:C:T	1.40494e-12	-2.4149e-10	-1.18257
71405634	chr16:71405634:C:A	8.34005e-13	-2.4149e-10	-1.70408
71405780	chr16:71405780:A:C	1.49273e-12	-2.4149e-10	-1.12196
71406240	chr16:71406240:CCTCTT:C	7.53954e-13	-2.4149e-10	-1.80499
71406253	chr16:71406253:C:T	9.46368e-13	-2.4149e-10	-1.57769
71406444	chr16:71406444:C:T	1.00103e-12	-2.4149e-10	-1.52153
71406816	chr16:71406816:A:G	2.89313e-12	1.29842	-1.75865
71406853	chr16:71406853:C:T	6.58353e-13	-0.707818	-1.23276
71408158	chr16:71408158:T:C	4.3207e-13	-0.869484	-1.49225
71408169	chr16:71408169:A:G	8.65174e-13	-1.66739	-1.68486e-09
71408244	chr16:71408244:T:C	6.49028e-13	-0.644243	-1.3106
71408513	chr16:71408513:A:G	6.25207e-13	-0.670216	-1.32202
71409033	chr16:71409033:A:G	1.01431e-12	-2.4149e-10	-1.50836
71409316	chr16:71409316:T:C	2.63079e-12	1.24818	-1.80346
71409599	chr16:71409599:T:G	1.13121e-12	-1.39928	-1.68486e-09
71409610	chr16:71409610:C:T	1.31434e-12	-1.24923	-1.68486e-09
71410071	chr16:71410071:C:T	1.34326e-11	1.7051	-0.629979
71410343	chr16:71410343:T:C	1.88962e-12	-2.4149e-10	-0.886189
71410422	chr16:71410422:A:G	1.31425e-11	1.59067	-0.537379
71410562	chr16:71410562:C:T	9.09494e-13	-2.4149e-10	-1.61743
71410596	chr16:71410596:T:C	1.67166e-12	-2.4149e-10	-1.00875
71410638	chr16:71410638:T:C	1.36716e-11	1.59405	-0.501299
71411808	chr16:71411808:T:A	2.10214e-12	-2.4149e-10	-0.779611
71412455	chr16:71412455:G:A	2.39513e-13	-1.52176	-1.42995
71412587	chr16:71412587:T:C	9.03625e-13	-0.29795	-1.32596
71413911	chr16:71413911:G:A	2.07933e-12	-2.4149e-10	-0.790518
71414018	chr16:71414018:A:C	9.29606e-13	-1.59556	-1.68486e-09
71414353	chr16:71414353:G:T	7.55495e-13	-2.4149e-10	-1.80295
71414518	chr16:71414518:AC:A	1.9481e-13	-1.462	-1.6963
71415459	chr16:71415459:G:T	8.74718e-13	-1.65642	-1.68486e-09
71415961	chr16:71415961:C:T	8.59052e-13	-2.4149e-10	-1.67449
71416023	chr16:71416023:G:A	5.44087e-13	-0.325216	-1.80599
71416083	chr16:71416083:C:G	1.37829e-12	-2.4149e-10	-1.20172
71416142	chr16:71416142:C:T	7.53471e-13	-2.4149e-10	-1.80563
71416256	chr16:71416256:C:T	2.43366e-12	-2.4149e-10	-0.633167
71416908	chr16:71416908:G:A	1.39681e-12	-2.4149e-10	-1.18837
71416965	chr16:71416965:C:A	7.48316e-12	-2.4149e-10	0.490091
71417230	chr16:71417230:A:T	8.89503e-13	-0.651098	-0.988558
71417323	chr16:71417323:C:T	8.00935e-13	-2.4149e-10	-1.74454
71417521	chr16:71417521:A:G	9.44704e-13	-0.526654	-1.05279
71417541	chr16:71417541:C:T	3.47457e-12	0.52799	-0.805084
71418490	chr16:71418490:T:C	3.89979e-12	-1.43324	1.2716
71418557	chr16:71418557:G:A	8.15324e-13	-2.4149e-10	-1.72673
71418561	chr16:71418561:C:T	3.01928e-13	-1.22136	-1.49877
71418728	chr16:71418728:C:T	1.1394e-12	-1.39207	-1.68486e-09
71419093	chr16:71419093:A:G	8.56423e-13	-2.4149e-10	-1.67756
71419520	chr16:71419520:C:T	4.67076e-13	-0.642819	-1.64101
71420361	chr16:71420361:A:G	6.35527e-13	-0.182534	-1.79333
71420710	chr16:71420710:G:A	8.65621e-13	-1.66687	-1.68486e-09
71420721	chr16:71420721:A:G	6.3893e-13	-0.176839	-1.79369
71421185	chr16:71421185:C:T	1.14218e-12	-1.38962	-1.68486e-09
71421949	chr16:71421949:G:A	1.79985e-12	-1.02531	0.0904478
71422062	chr16:71422062:C:T	1.17663e-12	-1.35991	-1.68486e-09
71422239	chr16:71422239:C:G	7.69624e-13	0.0223153	-1.80673
71422660	chr16:71422660:G:A	1.87292e-13	-1.39478	-1.80287
71422809	chr16:71422809:C:T	8.5825e-13	-2.4149e-10	-1.67542
71422854	chr16:71422854:T:C	5.5064e-13	-1.21537	-0.90387
71424396	chr16:71424396:G:A	1.99383e-13	-1.48575	-1.64935
71424425	chr16:71424425:G:GGGT	8.94098e-13	-2.4149e-10	-1.6345
71424601	chr16:71424601:A:G	1.1722e-12	-2.4149e-10	-1.36368
71424623	chr16:71424623:C:G	2.39898e-12	1.0513	-1.69882
71424678	chr16:71424678:A:G	3.41861e-13	-0.932312	-1.6636
71424716	chr16:71424716:A:T	2.07097e-13	-1.54685	-1.55028
71424924	chr16:71424924:C:CCCTTT	2.03649e-12	-0.811336	-1.68486e-09
71425078	chr16:71425078:T:C	8.32027e-12	0.596131	-1.68486e-09
71425107	chr16:71425107:A:G	1.93169e-13	-1.66305	-1.5037
71425348	chr16:71425348:T:G	9.86188e-13	-2.4149e-10	-1.53647
71425536	chr16:71425536:G:A	2.31089e-13	-1.41211	-1.5754
71425543	chr16:71425543:T:TCTG	8.24444e-13	-2.4149e-10	-1.71561
71425725	chr16:71425725:A:T	6.85646e-13	-0.57232	-1.32764
71426268	chr16:71426268:G:A	7.70611e-13	-2.4149e-10	-1.78314
71426634	chr16:71426634:G:A	9.44832e-13	-2.4149e-10	-1.57931
71426661	chr16:71426661:C:T	1.93765e-13	-1.66053	-1.50314
71426680	chr16:71426680:G:A	2.29935e-11	0.292315	1.32033
71426985	chr16:71426985:T:C	2.32843e-12	-2.4149e-10	-0.67737
71427101	chr16:71427101:A:G	2.05753e-13	-1.6036	-1.50004
71427696	chr16:71427696:C:A	2.62606e-12	-2.4149e-10	-0.557081
71428018	chr16:71428018:T:C	2.35778e-12	-2.4149e-10	-0.664844
71428777	chr16:71428777:T:C	1.79096e-13	-1.46425	-1.77814
71428843	chr16:71428843:G:C	7.87847e-13	-2.4149e-10	-1.76102
71429069	chr16:71429069:T:C	4.17907e-13	-0.861506	-1.53356
71429699	chr16:71429699:A:G	6.12569e-13	-0.591768	-1.42089
71430395	chr16:71430395:A:T	1.43129e-12	-1.16399	-1.68486e-09
71431020	chr16:71431020:C:T	1.20087e-12	-2.4149e-10	-1.33952
71431040	chr16:71431040:A:G	2.71983e-13	-1.03041	-1.79417
71431582	chr16:71431582:C:A	7.60859e-13	-2.4149e-10	-1.79587
71431703	chr16:71431703:G:A	1.40734e-12	-1.18086	-1.68486e-09
71432060	chr16:71432060:G:A	1.75453e-12	-2.4149e-10	-0.960361
71432185	chr16:71432185:A:G	2.34594e-13	-1.64884	-1.32363
71432391	chr16:71432391:G:A	1.64077e-12	-2.4149e-10	-1.0274
71432603	chr16:71432603:T:C	1.15913e-12	-2.4149e-10	-1.3749
71432835	chr16:71432835:G:A	1.27487e-12	-2.4149e-10	-1.27972
71432914	chr16:71432914:A:G	4.48031e-13	-1.30301	-1.02245
71433286	chr16:71433286:G:A	2.85167e-12	-2.4149e-10	-0.47466
71433581	chr16:71433581:C:T	1.02408e-12	-2.4149e-10	-1.49877
71433682	chr16:71433682:G:A	8.55518e-13	-2.4149e-10	-1.67861
71433725	chr16:71433725:T:C	6.20077e-13	-1.55787	-0.442602
71433852	chr16:71433852:GGAGGCT:G	8.3949e-13	-0.272504	-1.42502
71433952	chr16:71433952:C:T	1.43947e-12	-1.57714	0.418847
71434048	chr16:71434048:T:C	1.42487e-12	-1.56733	0.398843
71434171	chr16:71434171:G:A	4.55183e-13	-1.53437	-0.775249
71434257	chr16:71434257:G:T	9.50037e-13	-2.4149e-10	-1.57382
71434323	chr16:71434323:T:C	3.42831e-13	-1.195	-1.39808
71434992	chr16:71434992:T:C	2.09636e-12	-1.56413	0.781767
71435008	chr16:71435008:C:T	7.63818e-13	-2.4149e-10	-1.79199
71435400	chr16:71435400:A:G	2.19737e-12	-1.57096	0.835659
71435547	chr16:71435547:A:G	4.0462e-12	-2.4149e-10	-0.124785
71435802	chr16:71435802:T:C	2.006e-13	-1.64976	-1.47924
71435888	chr16:71435888:AC:A	7.84832e-13	-2.4149e-10	-1.76485
71435975	chr16:71435975:T:C	8.62201e-13	-2.4149e-10	-1.67083
71436077	chr16:71436077:C:T	9.95954e-13	-1.52662	-1.68486e-09
71436292	chr16:71436292:G:T	9.15907e-13	-2.4149e-10	-1.6104
71436511	chr16:71436511:T:C	2.18108e-13	-1.65879	-1.38654
71436726	chr16:71436726:C:T	1.84245e-12	-2.4149e-10	-0.91147
71437538	chr16:71437538:A:AC	1.67269e-13	-1.50881	-1.80191
71437995	chr16:71437995:C:T	1.47164e-12	-2.4149e-10	-1.13619
71438228	chr16:71438228:T:C	5.69743e-13	-0.716921	-1.36821
71438703	chr16:71438703:G:A	7.83566e-13	-2.4149e-10	-1.76646
71439266	chr16:71439266:G:C	2.20539e-13	-1.64406	-1.39019
71439577	chr16:71439577:G:A	7.64203e-13	-2.4149e-10	-1.79149
71439933	chr16:71439933:G:A	6.25201e-13	-1.50079	-0.491452
71439988	chr16:71439988:G:C	7.56482e-13	-2.4149e-10	-1.80164
71440810	chr16:71440810:A:T	8.9803e-13	-1.63012	-1.68486e-09
71441023	chr16:71441023:C:A	9.18646e-13	-2.4149e-10	-1.60742
71441348	chr16:71441348:G:A	9.53119e-13	-2.4149e-10	-1.57058
71441438	chr16:71441438:G:A	1.19263e-12	-2.4149e-10	-1.3464
71441605	chr16:71441605:G:A	7.6169e-13	-2.4149e-10	-1.79478
71441690	chr16:71441690:A:C	1.5764e-12	-2.4149e-10	-1.06742
71442524	chr16:71442524:CAGAG:C	9.55737e-13	-2.4149e-10	-1.56784
71443040	chr16:71443040:T:C	8.58743e-13	-0.295466	-1.37938
71443444	chr16:71443444:C:A	6.74724e-12	-2.4149e-10	0.386569
71443510	chr16:71443510:CA:C	3.77893e-13	-0.78274	-1.71297
71444165	chr16:71444165:G:A	3.83447e-12	-2.4149e-10	-0.178532
71444346	chr16:71444346:C:T	1.6344e-13	-1.66365	-1.67023
71444671	chr16:71444671:A:T	8.6077e-13	-0.381532	-1.29096
71444814	chr16:71444814:T:C	7.98675e-13	-0.397391	-1.34997
71444953	chr16:71444953:G:A	9.99744e-13	-2.4149e-10	-1.52282
71444985	chr16:71444985:G:A	1.66327e-13	-1.66639	-1.64997
71445172	chr16:71445172:C:T	1.00012e-12	-2.4149e-10	-1.52244
71445250	chr16:71445250:C:G	1.40726e-12	-2.4149e-10	-1.18092
71445542	chr16:71445542:T:C	2.38749e-13	-1.65713	-1.29778
71445844	chr16:71445844:G:C	1.02016e-12	-1.50261	-1.68486e-09
71445989	chr16:71445989:G:A	2.40525e-13	-1.66334	-1.28416
71446329	chr16:71446329:C:A	7.5331e-13	-2.4149e-10	-1.80584
71447440	chr16:71447440:C:T	1.06304e-12	-2.4149e-10	-1.46144
71447609	chr16:71447609:T:C	1.54892e-12	-2.4149e-10	-1.08501
71447617	chr16:71447617:T:A	1.07444e-12	-0.247526	-1.20324
71447717	chr16:71447717:CCAA:C	1.03372e-12	-2.4149e-10	-1.4894
71448078	chr16:71448078:A:G	1.59783e-12	-1.05392	-1.68486e-09
71449077	chr16:71449077:C:T	7.81963e-13	-2.4149e-10	-1.76851
71450055	chr16:71450055:G:C	8.84759e-13	-0.400919	-1.24408
71450180	chr16:71450180:AAGAC:A	7.74926e-13	-2.4149e-10	-1.77755
71450331	chr16:71450331:T:A	7.68059e-13	-2.4149e-10	-1.78645
71450462	chr16:71450462:T:C	3.63942e-13	-0.807816	-1.72551
71451026	chr16:71451026:T:G	4.04076e-12	-2.4149e-10	-0.126132
71451077	chr16:71451077:A:G	7.88293e-13	-2.4149e-10	-1.76045
71451175	chr16:71451175:C:A	7.68053e-13	-2.4149e-10	-1.78646
71451180	chr16:71451180:G:A	2.09877e-12	-2.4149e-10	-0.781212
71451193	chr16:71451193:G:T	7.58178e-13	-2.4149e-10	-1.7994
71451396	chr16:71451396:A:G	1.32658e-12	-1.23996	-1.68486e-09
71452202	chr16:71452202:C:T	1.7208e-12	-1.66361	0.683839
71452271	chr16:71452271:G:A	1.88962e-13	-1.38665	-1.80212
71452672	chr16:71452672:G:A	8.03484e-13	-2.4149e-10	-1.74136
71452992	chr16:71452992:G:T	1.615e-12	-2.4149e-10	-1.04323
71453303	chr16:71453303:T:C	1.65758e-13	-1.66555	-1.65424
71454049	chr16:71454049:G:T	9.9823e-12	-0.827599	1.60585
71454272	chr16:71454272:C:T	8.00899e-13	-0.501306	-1.24328
71454363	chr16:71454363:G:T	7.78107e-13	-2.4149e-10	-1.77346
71454811	chr16:71454811:C:T	8.44402e-13	-2.4149e-10	-1.69169
71454858	chr16:71454858:G:A	1.8692e-13	-1.3974	-1.80223
71455388	chr16:71455388:G:A	1.75932e-12	-2.4149e-10	-0.957639
71455680	chr16:71455680:A:C	8.65281e-13	-1.66727	-1.68486e-09
71456261	chr16:71456261:C:G	7.69845e-13	-2.4149e-10	-1.78413
71456313	chr16:71456313:C:A	3.64318e-13	-1.46158	-1.07071
71456390	chr16:71456390:C:G	2.79561e-13	-1.45429	-1.34281
71457228	chr16:71457228:G:A	2.74592e-12	-2.4149e-10	-0.512447
71457361	chr16:71457361:A:G	2.94041e-13	-0.946082	-1.80052
71457397	chr16:71457397:T:C	3.29812e-13	-1.02501	-1.60679
71457420	chr16:71457420:G:A	7.21852e-13	-0.25667	-1.59183
71457449	chr16:71457449:G:T	7.58532e-13	-0.207827	-1.59111
71457520	chr16:71457520:G:A	4.91618e-13	-1.11555	-1.11707
71457903	chr16:71457903:G:A	2.19104e-12	-0.324692	-0.413494
71457951	chr16:71457951:C:A	3.52813e-12	-2.4149e-10	-0.261797
71458737	chr16:71458737:A:G	4.99542e-12	0.0859568	-1.68486e-09
71459760	chr16:71459760:A:G	8.74859e-13	-2.4149e-10	-1.65626
71460090	chr16:71460090:A:G	8.73653e-13	-1.65764	-1.68486e-09
71460194	chr16:71460194:G:T	7.29796e-13	-0.395545	-1.44201
71460501	chr16:71460501:T:G	6.88602e-12	-2.4149e-10	0.406929
71460672	chr16:71460672:A:C	2.95315e-12	-2.4149e-10	-0.439693
71460888	chr16:71460888:AAAC:A	3.10536e-13	-1.38011	-1.31191
71461621	chr16:71461621:C:T	2.5747e-13	-1.63325	-1.24616
71461890	chr16:71461890:A:T	2.48334e-12	-1.17396	0.560998
71462228	chr16:71462228:C:T	7.52992e-13	-2.4149e-10	-1.80626
71462849	chr16:71462849:AAC:A	2.93984e-12	0.390835	-0.835043
71463487	chr16:71463487:C:T	7.82065e-13	-2.4149e-10	-1.76838
71464015	chr16:71464015:C:A	4.95295e-13	-1.33151	-0.893659
71464110	chr16:71464110:GATA:G	3.90858e-13	-0.708235	-1.75374
71464980	chr16:71464980:G:A	2.66905e-13	-1.57944	-1.26399
71465080	chr16:71465080:C:T	1.60074e-12	-1.08711	0.0350158
71465159	chr16:71465159:G:A	1.47347e-12	-1.13457	-0.000374238
71465973	chr16:71465973:AAGAAAGAAAGAG:A	8.65624e-13	-1.66687	-1.68486e-09
71466084	chr16:71466084:T:C	8.17804e-13	-2.4149e-10	-1.7237
71466326	chr16:71466326:A:G	1.06133e-12	-0.506213	-0.956829
71466372	chr16:71466372:C:T	8.61751e-13	-0.335548	-1.3358
71466852	chr16:71466852:A:T	8.63915e-13	-0.177217	-1.49163
71466877	chr16:71466877:G:A	9.0899e-13	-2.4149e-10	-1.61799
71466907	chr16:71466907:C:T	9.61122e-13	-2.4149e-10	-1.56222
71467173	chr16:71467173:A:G	9.26156e-13	-2.4149e-10	-1.59928
71467481	chr16:71467481:G:A	9.42345e-13	-2.4149e-10	-1.58195
71468163	chr16:71468163:G:T	1.01141e-12	-2.4149e-10	-1.51121
71469113	chr16:71469113:T:C	5.22158e-12	0.130237	-1.68486e-09
71470254	chr16:71470254:C:T	3.4617e-12	-2.4149e-10	-0.280803
71470280	chr16:71470280:G:C	3.49122e-13	-0.774455	-1.80044
71470895	chr16:71470895:C:T	1.66804e-12	-0.90353	-0.107385
71471020	chr16:71471020:A:G	9.22479e-13	-2.4149e-10	-1.60325
71471147	chr16:71471147:C:T	4.24015e-12	-0.0779662	-1.68486e-09
71471400	chr16:71471400:C:T	1.55152e-12	-1.04047	-0.0428556
71471493	chr16:71471493:G:A	9.49061e-13	-2.4149e-10	-1.57485
71471553	chr16:71471553:A:C	7.89652e-13	-2.4149e-10	-1.75873
71471592	chr16:71471592:G:A	1.77355e-12	-1.00329	0.053711
71471593	chr16:71471593:G:C	5.20989e-13	-1.57521	-0.599377
71471792	chr16:71471792:A:G	1.52913e-13	-1.62374	-1.77671
71471803	chr16:71471803:A:G	5.03759e-13	-0.650656	-1.55757
71472520	chr16:71472520:A:G	9.15522e-13	-2.4149e-10	-1.61082
71473080	chr16:71473080:G:A	6.32447e-13	-1.51743	-0.463298
71473587	chr16:71473587:T:C	2.42604e-12	-2.4149e-10	-0.636302
71474098	chr16:71474098:G:A	8.4491e-13	-2.4149e-10	-1.69109
71474100	chr16:71474100:A:C	8.4567e-13	-2.4149e-10	-1.69019
71474326	chr16:71474326:T:A	4.589e-13	-0.836761	-1.46473
71474598	chr16:71474598:T:C	9.15761e-13	-0.653677	-0.956887
71474751	chr16:71474751:C:G	1.35897e-12	-2.4149e-10	-1.21584
71475304	chr16:71475304:A:C	9.26265e-13	-2.4149e-10	-1.59916
71475685	chr16:71475685:G:A	1.98241e-13	-1.65667	-1.48417
71475731	chr16:71475731:G:C	7.88857e-13	-1.63058	-0.129159
71475876	chr16:71475876:C:T	8.67411e-13	-1.66481	-1.68486e-09
71475893	chr16:71475893:C:G	3.70989e-13	-0.727135	-1.78701
71476442	chr16:71476442:A:T	7.55168e-13	-2.4149e-10	-1.80338
71476702	chr16:71476702:C:T	9.31703e-13	-2.4149e-10	-1.59331
71476827	chr16:71476827:A:G	7.5437e-13	-2.4149e-10	-1.80444
71478922	chr16:71478922:G:A	1.25978e-12	-2.4149e-10	-1.29162
71479058	chr16:71479058:G:A	7.60849e-13	-2.4149e-10	-1.79588
71479243	chr16:71479243:G:T	4.09918e-12	-2.4149e-10	-0.111776
71479443	chr16:71479443:CAT:C	7.9468e-13	-2.4149e-10	-1.75238
71480694	chr16:71480694:A:G	9.30728e-13	-2.4149e-10	-1.59435
71480735	chr16:71480735:G:A	1.56545e-13	-1.59276	-1.78422
71481952	chr16:71481952:T:C	7.75913e-13	-2.4149e-10	-1.77628
71484060	chr16:71484060:T:C	7.5248e-13	-2.4149e-10	-1.80695
71484126	chr16:71484126:T:C	7.69328e-13	-2.4149e-10	-1.7848
71484266	chr16:71484266:G:A	7.52488e-13	-2.4149e-10	-1.80693
71484301	chr16:71484301:G:A	1.61691e-12	-1.04205	-1.68486e-09
71484617	chr16:71484617:A:C	7.52486e-13	-2.4149e-10	-1.80694
71484751	chr16:71484751:T:C	2.16461e-12	-2.4149e-10	-0.750324
71485335	chr16:71485335:A:C	1.39373e-12	-2.4149e-10	-1.19058
71485381	chr16:71485381:T:C	2.04418e-13	-1.64579	-1.46436
71485629	chr16:71485629:A:G	1.92823e-13	-1.58363	-1.58491
71485775	chr16:71485775:A:G	3.10721e-12	-2.4149e-10	-0.388838
71486155	chr16:71486155:C:A	2.98004e-12	-2.4149e-10	-0.430628
71486567	chr16:71486567:AC:A	9.24373e-13	-2.4149e-10	-1.6012
71486699	chr16:71486699:T:C	9.49687e-13	-2.4149e-10	-1.57419
71486914	chr16:71486914:T:A	8.92556e-13	-2.4149e-10	-1.63623
71487361	chr16:71487361:C:T	8.83766e-13	-2.4149e-10	-1.64613
71488671	chr16:71488671:C:T	3.71387e-12	-2.4149e-10	-0.210489
71489148	chr16:71489148:A:G	1.73466e-13	-1.66459	-1.60975
71489358	chr16:71489358:C:T	4.99795e-13	-0.636791	-1.57933
71489611	chr16:71489611:C:T	5.81817e-13	-0.423374	-1.64079
71490640	chr16:71490640:T:C	4.78799e-13	-1.05542	-1.20361
71490729	chr16:71490729:T:C	1.46843e-13	-1.66247	-1.77848
71490996	chr16:71490996:T:C	1.09506e-12	-1.43176	-1.68486e-09
71491240	chr16:71491240:T:C	4.72651e-13	-1.02827	-1.24369
71491683	chr16:71491683:A:C	7.53698e-13	-2.4149e-10	-1.80533
71492188	chr16:71492188:C:T	8.1052e-13	-1.48548	-0.247165
71492730	chr16:71492730:G:A	4.62493e-12	-2.4149e-10	0.00889713
71492817	chr16:71492817:G:T	6.34665e-13	-0.584001	-1.39322
71492891	chr16:71492891:T:A	2.14929e-13	-1.55117	-1.50884
71493096	chr16:71493096:T:C	8.13697e-13	-2.4149e-10	-1.72873
71493402	chr16:71493402:C:T	6.02542e-13	-1.4043	-0.624859
71493428	chr16:71493428:T:C	1.27993e-12	-2.4149e-10	-1.27576
71493915	chr16:71493915:GAC:G	1.15012e-12	-0.469842	-0.912857
71493943	chr16:71493943:G:A	9.23769e-13	-2.4149e-10	-1.60186
71493963	chr16:71493963:C:T	3.66831e-12	-2.4149e-10	-0.222832
71494296	chr16:71494296:T:C	5.85891e-13	-0.461872	-1.59531
71494676	chr16:71494676:C:T	8.34084e-13	-2.4149e-10	-1.70398
71494983	chr16:71494983:A:G	1.27189e-12	-2.4149e-10	-1.28206
71496027	chr16:71496027:T:C	1.38773e-12	-1.19489	-1.68486e-09
71496203	chr16:71496203:C:T	7.72547e-13	-2.4149e-10	-1.78063
71496305	chr16:71496305:G:C	4.73866e-12	-2.4149e-10	0.0331897
71496339	chr16:71496339:T:C	1.50184e-13	-1.65464	-1.76382
71496797	chr16:71496797:T:G	1.82377e-13	-1.54207	-1.68218
71496890	chr16:71496890:T:C	9.22295e-13	-2.4149e-10	-1.60345
71497177	chr16:71497177:A:C	5.22749e-12	0.131368	-1.68486e-09
71497469	chr16:71497469:A:G	9.38814e-13	-2.4149e-10	-1.5857
71497673	chr16:71497673:G:C	1.27239e-12	-2.4149e-10	-1.28166
71498025	chr16:71498025:C:T	4.2322e-13	-1.12603	-1.25639
71498365	chr16:71498365:T:C	7.5424e-13	-2.4149e-10	-1.80461
71498909	chr16:71498909:G:C	1.37855e-12	-2.4149e-10	-1.20153
71499079	chr16:71499079:C:T	7.59531e-13	-2.4149e-10	-1.79762
71499541	chr16:71499541:G:A	9.60246e-13	-2.4149e-10	-1.56313
71499598	chr16:71499598:G:A	5.26406e-13	-0.633291	-1.53096
71499881	chr16:71499881:T:C	3.54877e-12	-2.4149e-10	-0.255964
71499928	chr16:71499928:C:T	1.79118e-13	-1.55108	-1.6912
71500220	chr16:71500220:G:A	1.06965e-12	-2.4149e-10	-1.45523
71500227	chr16:71500227:T:A	3.01298e-13	-1.30537	-1.41685
71500305	chr16:71500305:G:A	1.00837e-12	-0.431577	-1.08265
71500445	chr16:71500445:A:G	4.8869e-13	-0.702912	-1.53568
71501300	chr16:71501300:G:A	7.52475e-13	-2.4149e-10	-1.80695
71501717	chr16:71501717:G:A	8.96205e-13	-1.53691	-0.0952427
71502096	chr16:71502096:G:C	1.85566e-12	-2.4149e-10	-0.904325
71502278	chr16:71502278:T:C	7.58726e-13	-2.4149e-10	-1.79868
71502583	chr16:71502583:T:G	1.48686e-13	-1.6677	-1.76079
71503349	chr16:71503349:A:G	1.82485e-13	-1.41731	-1.80635
71503647	chr16:71503647:G:A	9.7935e-13	-1.51493	-0.0284979
71504212	chr16:71504212:A:G	7.98474e-13	-2.4149e-10	-1.74762
71504228	chr16:71504228:T:C	8.26498e-13	-2.4149e-10	-1.71312
71504959	chr16:71504959:G:C	8.42815e-13	-2.4149e-10	-1.69357
71505087	chr16:71505087:G:A	1.68988e-13	-1.6417	-1.65879
71505124	chr16:71505124:G:T	1.02713e-12	-2.4149e-10	-1.49579
71505349	chr16:71505349:G:C	9.63504e-13	-2.4149e-10	-1.55974
71505502	chr16:71505502:C:G	1.13779e-12	-2.4149e-10	-1.39348
71506281	chr16:71506281:A:G	1.6354e-12	-2.4149e-10	-1.03068
71506736	chr16:71506736:T:C	3.43909e-13	-0.949003	-1.64094
71506968	chr16:71506968:T:C	1.37762e-11	-1.01121	2.11159
71507738	chr16:71507738:A:C	1.48772e-13	-1.62632	-1.80159
71507813	chr16:71507813:C:T	1.88976e-13	-1.65753	-1.53117
71508625	chr16:71508625:C:T	8.51388e-13	-2.4149e-10	-1.68345
71508989	chr16:71508989:T:C	7.67728e-13	-2.4149e-10	-1.78688
71509033	chr16:71509033:A:G	1.77942e-13	-1.6502	-1.59866
71509237	chr16:71509237:C:T	1.1413e-12	-2.4149e-10	-1.3904
71510255	chr16:71510255:C:T	9.27794e-13	-2.4149e-10	-1.59751
71510918	chr16:71510918:A:C	4.94867e-13	-1.48004	-0.745991
71511100	chr16:71511100:G:A	8.9585e-13	-1.63255	-1.68486e-09
71511585	chr16:71511585:C:T	1.80993e-13	-1.5309	-1.70096
71512008	chr16:71512008:C:A	1.10801e-12	-2.4149e-10	-1.42
71512063	chr16:71512063:C:T	9.48595e-13	-2.4149e-10	-1.57534
71512483	chr16:71512483:G:A	9.80305e-13	-2.4149e-10	-1.54246
71512484	chr16:71512484:C:T	9.27568e-13	-2.4149e-10	-1.59775
71512920	chr16:71512920:G:A	7.42907e-12	0.482836	-1.68486e-09
71513995	chr16:71513995:T:C	7.66089e-13	-2.4149e-10	-1.78902
71514891	chr16:71514891:G:A	8.71209e-13	-2.4149e-10	-1.66044
71514918	chr16:71514918:C:G	1.22118e-12	-2.4149e-10	-1.32275
71515004	chr16:71515004:G:A	1.42465e-13	-1.66614	-1.80508
71515468	chr16:71515468:A:G	7.88477e-13	-2.4149e-10	-1.76022
71515582	chr16:71515582:A:G	1.64398e-13	-1.60903	-1.71899
71515955	chr16:71515955:A:G	1.30773e-12	-2.4149e-10	-1.25427
71516361	chr16:71516361:A:G	1.19201e-12	-2.4149e-10	-1.34692
71516613	chr16:71516613:G:A	8.91643e-13	-1.63725	-1.68486e-09
71516704	chr16:71516704:G:A	1.59099e-12	-2.4149e-10	-1.05821
71516950	chr16:71516950:T:C	2.2075e-13	-1.61512	-1.41817
71517238	chr16:71517238:T:C	2.24413e-13	-1.62621	-1.39062
71517309	chr16:71517309:C:G	8.85203e-13	-2.4149e-10	-1.6445
71517618	chr16:71517618:A:G	3.88288e-13	-1.48966	-0.978911
71517837	chr16:71517837:G:A	7.87831e-13	-2.4149e-10	-1.76104
71518344	chr16:71518344:CT:C	1.14664e-12	-2.4149e-10	-1.38573
71518354	chr16:71518354:C:A	1.05401e-11	0.440451	0.392172
71518469	chr16:71518469:G:A	1.69962e-13	-1.53741	-1.75733
71518527	chr16:71518527:T:A	2.07015e-13	-1.44958	-1.64795
71518838	chr16:71518838:T:C	2.10961e-13	-1.43733	-1.64132
71519044	chr16:71519044:T:C	1.1258e-12	-2.4149e-10	-1.40407
71519132	chr16:71519132:G:C	1.01014e-12	-2.4149e-10	-1.51248
71519292	chr16:71519292:C:T	1.54683e-13	-1.65669	-1.73225
71519302	chr16:71519302:C:T	9.25306e-13	-1.6002	-1.68486e-09
71519419	chr16:71519419:A:G	9.6516e-13	-2.4149e-10	-1.55803
71519549	chr16:71519549:T:C	1.54085e-13	-1.66458	-1.72823
71519888	chr16:71519888:G:C	1.05518e-11	0.370652	0.46308
71520238	chr16:71520238:C:T	3.43516e-12	-2.4149e-10	-0.288501
71520359	chr16:71520359:G:A	9.61751e-13	-2.4149e-10	-1.56156
71520566	chr16:71520566:A:T	2.84519e-13	-1.48091	-1.29861
71521127	chr16:71521127:A:G	1.55133e-12	-2.4149e-10	-1.08345
71521898	chr16:71521898:A:G	2.30901e-13	-1.6136	-1.37473
71522311	chr16:71522311:C:T	7.57456e-13	-2.4149e-10	-1.80035
71522396	chr16:71522396:A:G	3.00213e-13	-1.45933	-1.2665
71522432	chr16:71522432:C:A	8.45474e-13	-2.4149e-10	-1.69042
71523427	chr16:71523427:A:G	8.57551e-13	-2.4149e-10	-1.67624
71523539	chr16:71523539:A:C	1.50506e-12	-1.11373	-1.68486e-09
71524340	chr16:71524340:G:A	1.02778e-12	-1.49516	-1.68486e-09
71525067	chr16:71525067:G:A	2.69165e-13	-1.33944	-1.49556
71525075	chr16:71525075:G:A	9.64628e-13	-2.4149e-10	-1.55858
71525218	chr16:71525218:G:A	2.69492e-13	-1.48389	-1.34989
71526250	chr16:71526250:T:C	1.43139e-13	-1.66705	-1.79946
71526915	chr16:71526915:G:A	7.73178e-13	-2.4149e-10	-1.77981
71527344	chr16:71527344:C:T	9.62576e-13	-2.4149e-10	-1.56071
71527693	chr16:71527693:G:A	1.59493e-12	-2.4149e-10	-1.05573
71527774	chr16:71527774:G:A	1.06045e-12	-0.664274	-0.799602
71528177	chr16:71528177:G:C	1.29602e-12	-2.4149e-10	-1.26327
71528372	chr16:71528372:T:C	7.71065e-13	-2.4149e-10	-1.78255
71528623	chr16:71528623:C:T	9.17873e-13	-2.4149e-10	-1.60826
71528845	chr16:71528845:A:T	2.45506e-13	-1.62166	-1.30533
71528858	chr16:71528858:G:A	8.14015e-13	-2.4149e-10	-1.72834
71529114	chr16:71529114:T:G	7.89654e-13	-2.4149e-10	-1.75872
71530604	chr16:71530604:A:T	7.65432e-13	-2.4149e-10	-1.78988
71531389	chr16:71531389:T:C	7.90478e-13	-2.4149e-10	-1.75768
71531679	chr16:71531679:A:G	2.01641e-13	-1.63391	-1.48992
71531884	chr16:71531884:C:T	9.471e-11	-2.4149e-10	3.02826
71533194	chr16:71533194:G:A	7.69312e-13	-2.4149e-10	-1.78482
71533379	chr16:71533379:C:T	2.3179e-13	-1.19835	-1.78614
71533429	chr16:71533429:AAAAAAAAAAAAAC:A	1.03856e-12	-2.4149e-10	-1.48473
71533819	chr16:71533819:G:A	7.82107e-13	-2.4149e-10	-1.76833
71534617	chr16:71534617:A:C	8.51805e-13	-2.4149e-10	-1.68296
71535326	chr16:71535326:A:T	1.49676e-12	0.279929	-1.39919
71535452	chr16:71535452:C:G	8.56343e-13	-2.4149e-10	-1.67765
71535485	chr16:71535485:T:C	2.56161e-13	-1.50402	-1.38049
71536177	chr16:71536177:G:A	2.01991e-12	-0.81951	-1.68486e-09
71536510	chr16:71536510:G:T	1.15507e-12	-1.3784	-1.68486e-09
71536944	chr16:71536944:G:A	9.94768e-13	-1.52781	-1.68486e-09
71537379	chr16:71537379:A:G	3.7779e-12	-0.193396	-1.68486e-09
71538167	chr16:71538167:T:A	7.89948e-13	-2.4149e-10	-1.75835
71538223	chr16:71538223:AAGAGCTCACCAG:A	9.63453e-13	-2.4149e-10	-1.5598
71538887	chr16:71538887:C:T	2.25462e-12	-0.709583	-1.68486e-09
71539644	chr16:71539644:C:T	2.36463e-13	-1.62534	-1.33918
71539915	chr16:71539915:A:G	4.35361e-13	-0.934033	-1.42011
71540123	chr16:71540123:C:T	8.65925e-13	-2.4149e-10	-1.66652
71540270	chr16:71540270:A:G	7.73288e-13	-2.4149e-10	-1.77967
71540378	chr16:71540378:C:T	1.47534e-12	-1.13368	-1.68486e-09
71540855	chr16:71540855:C:T	9.84068e-13	-2.4149e-10	-1.53862
71541005	chr16:71541005:C:A	7.73989e-13	-2.4149e-10	-1.77876
71541221	chr16:71541221:T:TTTGTTTGTTTG	7.9686e-13	-2.4149e-10	-1.74964
71542003	chr16:71542003:A:G	1.02755e-12	-1.49538	-1.68486e-09
71542068	chr16:71542068:A:AT	7.69279e-13	-2.4149e-10	-1.78487
71543575	chr16:71543575:A:G	9.51275e-13	-2.4149e-10	-1.57252
71543923	chr16:71543923:A:C	1.65637e-12	-2.4149e-10	-1.01794
71543986	chr16:71543986:T:C	1.33225e-12	-2.4149e-10	-1.2357
71544063	chr16:71544063:TCCTAATCGCCA:T	1.72319e-12	-0.978386	-1.68486e-09
71544863	chr16:71544863:A:G	5.71697e-11	2.52346	-1.68486e-09
71545024	chr16:71545024:G:A	8.49542e-13	-0.7628	-0.922822
71545069	chr16:71545069:A:C	8.87216e-13	-1.64223	-1.68486e-09
71545764	chr16:71545764:A:C	3.9225e-12	1.65058	-1.80642
71545765	chr16:71545765:T:C	1.04464e-12	-2.4149e-10	-1.47889
71545808	chr16:71545808:C:T	3.21012e-13	-0.868305	-1.79053
71546257	chr16:71546257:T:C	1.1808e-11	-2.4149e-10	0.946214
71546361	chr16:71546361:A:G	8.77815e-13	-1.65288	-1.68486e-09
71546411	chr16:71546411:C:T	1.00747e-12	-1.51512	-1.68486e-09
71546477	chr16:71546477:C:T	9.89868e-13	-2.4149e-10	-1.53275
71547749	chr16:71547749:T:A	1.98544e-12	-2.4149e-10	-0.836723
71547960	chr16:71547960:G:A	2.66309e-12	-2.4149e-10	-0.543077
71549091	chr16:71549091:A:G	1.43863e-13	-1.66617	-1.79529
71549500	chr16:71549500:A:G	1.60073e-12	-2.4149e-10	-1.0521
71549956	chr16:71549956:C:T	5.03309e-10	3.23762	1.46102
71550340	chr16:71550340:G:C	8.65697e-13	-2.4149e-10	-1.66678
71550451	chr16:71550451:C:T	4.33592e-13	-0.594848	-1.76337
71551337	chr16:71551337:T:C	3.07186e-12	-2.4149e-10	-0.40028
71551381	chr16:71551381:C:T	5.03061e-13	-0.402797	-1.80681
71551941	chr16:71551941:C:G	2.34877e-12	-2.4149e-10	-0.668671
71552236	chr16:71552236:C:T	7.5638e-13	-2.4149e-10	-1.80178
71552541	chr16:71552541:A:G	1.77139e-12	-0.950798	-1.68486e-09
71553322	chr16:71553322:C:T	4.04499e-13	-0.630959	-1.79671
71553573	chr16:71553573:G:A	3.84018e-12	-2.4149e-10	-0.177045
71553844	chr16:71553844:A:G	4.69239e-12	-2.4149e-10	0.0233775
71554906	chr16:71554906:A:T	2.19795e-12	-2.4149e-10	-0.735038
71555204	chr16:71555204:C:T	1.72121e-13	-1.65889	-1.62323
71555473	chr16:71555473:A:T	8.86702e-13	0.153507	-1.79632
71555563	chr16:71555563:G:A	1.56208e-12	-1.07655	-1.68486e-09
71555684	chr16:71555684:GA:G	5.04473e-12	-2.4149e-10	0.095779
71556081	chr16:71556081:G:A	2.29877e-12	-2.4149e-10	-0.690192
71556619	chr16:71556619:A:C	1.16547e-12	-2.4149e-10	-1.36944
71556766	chr16:71556766:T:C	8.60855e-13	-2.4149e-10	-1.67239
71557549	chr16:71557549:T:C	1.90982e-11	-0.272539	1.69957
71557623	chr16:71557623:A:G	2.07994e-13	-1.6495	-1.44331
71559191	chr16:71559191:T:G	6.68879e-12	-2.4149e-10	0.377868
71559820	chr16:71559820:GA:G	8.7486e-12	-2.4149e-10	0.646329
71560107	chr16:71560107:TGTGCCCCTGCTCCAG:T	7.8647e-13	-2.4149e-10	-1.76276
71560532	chr16:71560532:G:T	1.6069e-13	-1.6673	-1.68354
71560543	chr16:71560543:G:A	8.87635e-13	-2.4149e-10	-1.64176
71560986	chr16:71560986:C:T	8.84792e-13	-1.64497	-1.68486e-09
71561060	chr16:71561060:T:A	8.97129e-12	-2.4149e-10	0.671466
71561076	chr16:71561076:C:CA	1.1395e-12	-2.4149e-10	-1.39197
71561896	chr16:71561896:G:A	9.17852e-13	-2.4149e-10	-1.60828
71562252	chr16:71562252:T:C	6.71629e-12	-2.4149e-10	0.381972
71562508	chr16:71562508:G:A	7.83175e-13	-2.4149e-10	-1.76696
71563053	chr16:71563053:A:G	1.50552e-12	-2.4149e-10	-1.11343
71563064	chr16:71563064:AT:A	1.60481e-12	-2.4149e-10	-1.04956
71564063	chr16:71564063:C:CT	7.6713e-13	-2.4149e-10	-1.78766
71564362	chr16:71564362:C:A	7.98119e-12	-2.4149e-10	0.554523
71564455	chr16:71564455:G:A	8.33929e-13	-2.4149e-10	-1.70417
71564835	chr16:71564835:A:C	9.28928e-13	-1.59629	-1.68486e-09
71565316	chr16:71565316:T:C	3.60447e-12	0.443028	-0.683419
71565350	chr16:71565350:T:C	1.5223e-13	-1.66737	-1.73756
71566074	chr16:71566074:G:A	4.70332e-13	-0.469928	-1.80695
71566262	chr16:71566262:T:G	1.15798e-12	-2.4149e-10	-1.37589
71566634	chr16:71566634:C:A	1.83187e-12	-0.917225	-1.68486e-09
71566821	chr16:71566821:G:A	7.99747e-13	-2.4149e-10	-1.74602
71566868	chr16:71566868:A:T	9.77566e-13	-2.4149e-10	-1.54525
71568034	chr16:71568034:G:A	5.95955e-12	0.262431	-1.68486e-09
71568568	chr16:71568568:T:C	1.82472e-13	-1.60463	-1.61909
71568762	chr16:71568762:C:T	8.75442e-13	-2.4149e-10	-1.65559
71569584	chr16:71569584:G:A	5.50468e-12	1.94915	-1.76611
71570009	chr16:71570009:C:A	1.46919e-12	0.343205	-1.48106
71570149	chr16:71570149:C:T	2.09748e-12	-2.4149e-10	-0.781827
71570566	chr16:71570566:A:G	1.67863e-13	-1.65006	-1.65711
71572507	chr16:71572507:T:C	8.61976e-13	-2.4149e-10	-1.67109
71572813	chr16:71572813:A:C	1.69425e-13	-1.6408	-1.65711
71573825	chr16:71573825:GTTTGTTTGTTTTGTTTTGTT:G	1.02155e-12	-2.4149e-10	-1.50124
71574012	chr16:71574012:A:G	4.62842e-12	1.74499	-1.73534
71574016	chr16:71574016:A:G	1.88198e-13	-1.59221	-1.60061
71574537	chr16:71574537:T:C	1.40434e-12	0.449716	-1.63272
71574611	chr16:71574611:T:C	7.68784e-13	-2.4149e-10	-1.78551
71574622	chr16:71574622:G:A	4.13644e-12	-2.4149e-10	-0.102729
71575117	chr16:71575117:C:T	8.78716e-13	-1.65186	-1.68486e-09
71575151	chr16:71575151:C:T	1.62676e-13	-1.65745	-1.68111
71575400	chr16:71575400:C:G	1.12887e-11	0.901237	-1.68486e-09
71575461	chr16:71575461:G:A	5.25086e-12	1.92398	-1.78815
71575554	chr16:71575554:C:G	1.51708e-13	-1.65225	-1.75611
71575953	chr16:71575953:C:T	3.65548e-11	0.832757	1.24349
71576373	chr16:71576373:G:A	3.3896e-13	-1.51577	-1.08867
71576637	chr16:71576637:A:T	1.91329e-12	-2.4149e-10	-0.873739
71577098	chr16:71577098:CAG:C	7.17568e-12	1.79053	-1.34239
71577109	chr16:71577109:C:A	1.06863e-11	0.86143	-0.015036
71577153	chr16:71577153:A:T	8.33696e-13	-2.4149e-10	-1.70445
71578266	chr16:71578266:G:A	1.1991e-12	-2.4149e-10	-1.34099
71578443	chr16:71578443:C:A	8.04046e-13	0.045322	-1.78599
71578542	chr16:71578542:A:G	1.02575e-12	-2.4149e-10	-1.49714
71578666	chr16:71578666:C:A	7.80371e-13	0.0106331	-1.78118
71578728	chr16:71578728:G:A	3.34158e-12	0.296206	-0.612326
71578768	chr16:71578768:G:A	2.4979e-13	-1.57903	-1.33066
71578868	chr16:71578868:A:G	9.95802e-13	-1.52677	-1.68486e-09
71579716	chr16:71579716:T:G	8.94747e-13	-1.63378	-1.68486e-09
71579817	chr16:71579817:G:T	7.52893e-13	-2.4149e-10	-1.8064
71579884	chr16:71579884:T:C	3.47135e-12	0.308795	-0.586816
71579885	chr16:71579885:G:A	8.74273e-13	-1.65693	-1.68486e-09
71579909	chr16:71579909:C:T	8.38224e-13	-2.4149e-10	-1.69903
71580080	chr16:71580080:G:A	8.26901e-13	-2.4149e-10	-1.71263
71581467	chr16:71581467:A:G	1.60582e-13	-1.59668	-1.75483
71581710	chr16:71581710:C:T	1.53576e-11	-0.440293	1.64934
71581917	chr16:71581917:G:A	7.27257e-13	-0.0658484	-1.77519
71582042	chr16:71582042:G:A	1.10276e-12	-2.4149e-10	-1.42475
71582534	chr16:71582534:G:A	1.62082e-11	0.544075	0.718877
71583068	chr16:71583068:G:A	1.02363e-12	-2.4149e-10	-1.49921
71583558	chr16:71583558:A:G	9.97763e-13	-2.4149e-10	-1.5248
71584557	chr16:71584557:T:C	4.7005e-13	-1.41863	-0.858852
71584572	chr16:71584572:T:G	7.52479e-13	-2.4149e-10	-1.80695
71586090	chr16:71586090:A:G	8.88531e-13	-2.4149e-10	-1.64075
71587018	chr16:71587018:A:G	3.12081e-11	0.577061	1.34105
71587405	chr16:71587405:G:A	9.99742e-13	-2.4149e-10	-1.52282
71587734	chr16:71587734:T:C	5.1533e-12	1.90406	-1.78698
71587866	chr16:71587866:T:C	9.4106e-13	-2.4149e-10	-1.58331
71587955	chr16:71587955:A:G	1.29598e-10	0.492757	2.84912
71588450	chr16:71588450:T:G	1.22398e-12	-2.4149e-10	-1.32046
71588995	chr16:71588995:C:T	4.52821e-11	0.701852	1.5885
71589072	chr16:71589072:C:T	5.03546e-13	-1.66584	-0.542803
71589282	chr16:71589282:G:A	2.08609e-12	-2.4149e-10	-0.787273
71589535	chr16:71589535:C:G	7.16539e-13	-0.146962	-1.70893
71589676	chr16:71589676:A:G	1.2138e-11	2.7388	-1.76502
71590439	chr16:71590439:G:A	3.9067e-13	-1.49544	-0.967018
71590932	chr16:71590932:T:C	2.97515e-12	-2.4149e-10	-0.432271
71591306	chr16:71591306:A:G	2.01279e-11	3.28036	-1.80081
71591564	chr16:71591564:A:G	7.3357e-13	-0.0634036	-1.76899
71591598	chr16:71591598:A:G	3.32364e-12	-0.321502	-1.68486e-09
71591669	chr16:71591669:T:C	4.13762e-12	1.69057	-1.79301
71591717	chr16:71591717:G:A	1.63185e-13	-1.58608	-1.74936
71591928	chr16:71591928:G:C	3.3163e-11	1.97887	-1.68486e-09
71592343	chr16:71592343:C:G	8.65443e-13	-1.66708	-1.68486e-09
71592493	chr16:71592493:C:T	1.59616e-12	-2.4149e-10	-1.05496
71592669	chr16:71592669:G:C	9.22992e-13	-2.4149e-10	-1.6027
71593233	chr16:71593233:C:T	7.5371e-12	-2.4149e-10	0.497273
71593619	chr16:71593619:G:C	1.08173e-12	-2.4149e-10	-1.444
71593828	chr16:71593828:A:C	3.98706e-13	-0.649154	-1.79294
71594371	chr16:71594371:A:G	3.35693e-12	0.306381	-0.617919
71594846	chr16:71594846:G:A	8.34156e-13	-2.4149e-10	-1.7039
71595917	chr16:71595917:T:C	3.3892e-12	0.329849	-0.631819
71596606	chr16:71596606:A:C	7.56073e-13	-2.4149e-10	-1.80218
71596686	chr16:71596686:A:G	8.52969e-13	-2.4149e-10	-1.6816
71597312	chr16:71597312:A:G	2.48063e-12	-2.4149e-10	-0.614053
71597348	chr16:71597348:A:T	8.57291e-13	-2.4149e-10	-1.67654
71598038	chr16:71598038:T:C	1.61318e-13	-1.66595	-1.681
71598840	chr16:71598840:G:A	2.4725e-12	-2.4149e-10	-0.617333
71599191	chr16:71599191:G:A	1.53622e-13	-1.64598	-1.74984
71599750	chr16:71599750:C:A	4.9441e-13	-0.420014	-1.80694
71600265	chr16:71600265:A:T	1.60251e-12	-2.4149e-10	-1.05099
71600511	chr16:71600511:C:A	9.94632e-13	-2.4149e-10	-1.52795
71600641	chr16:71600641:G:A	8.12788e-13	0.0533976	-1.78325
71600701	chr16:71600701:A:T	7.97288e-13	0.0341705	-1.78327
71600908	chr16:71600908:A:T	4.98413e-10	1.92266	2.7662
71601071	chr16:71601071:T:A	3.35759e-13	-1.55046	-1.06347
71601418	chr16:71601418:T:C	8.77027e-13	0.131456	-1.78524
71601423	chr16:71601423:G:T	8.46694e-13	0.0955761	-1.78456
71601428	chr16:71601428:C:T	8.57552e-13	-2.4149e-10	-1.67624
71601747	chr16:71601747:T:C	2.97427e-12	-2.4149e-10	-0.432564
71601933	chr16:71601933:C:A	1.08877e-11	-0.238533	1.10361
71601936	chr16:71601936:C:A	8.28813e-13	-1.65661	-0.0537147
71602123	chr16:71602123:G:A	4.43908e-13	-0.527777	-1.80692
71602452	chr16:71602452:C:G	1.73004e-10	3.63075	-1.68486e-09
71602624	chr16:71602624:G:T	8.86113e-13	-1.64347	-1.68486e-09
71602639	chr16:71602639:CT:C	4.31229e-13	-0.556732	-1.80695
71604302	chr16:71604302:C:T	7.97321e-13	-2.4149e-10	-1.74906
71605060	chr16:71605060:C:A	9.17494e-13	0.180607	-1.78928
71605322	chr16:71605322:A:G	8.97152e-13	0.151597	-1.78269
71605515	chr16:71605515:A:G	4.16983e-11	2.75322	-0.545326
71605698	chr16:71605698:T:C	9.59463e-13	0.195389	-1.75933
71605746	chr16:71605746:C:T	1.45649e-12	0.643013	-1.78955
71606096	chr16:71606096:G:A	7.72754e-13	-2.4149e-10	-1.78036
71606234	chr16:71606234:G:A	1.24289e-12	-2.4149e-10	-1.30513
71606304	chr16:71606304:C:T	4.44903e-13	-0.541555	-1.79091
71606327	chr16:71606327:T:C	4.92923e-13	-0.429202	-1.80076
71606550	chr16:71606550:G:C	2.85412e-12	-2.4149e-10	-0.473802
71606571	chr16:71606571:G:A	8.82753e-13	0.125329	-1.7726
71606622	chr16:71606622:AT:A	4.47746e-13	-0.529395	-1.7967
71606644	chr16:71606644:A:T	2.88628e-12	-2.4149e-10	-0.462595
71607010	chr16:71607010:CCTTTAATTG:C	9.91759e-13	-2.4149e-10	-1.53084
71607492	chr16:71607492:T:C	4.29976e-13	-0.776948	-1.58964
71607787	chr16:71607787:T:C	9.98063e-13	0.269806	-1.79431
71607855	chr16:71607855:T:C	1.42738e-12	-1.16673	-1.68486e-09
71607920	chr16:71607920:A:G	2.68673e-12	-2.4149e-10	-0.53424
71608017	chr16:71608017:A:G	1.23111e-12	-2.4149e-10	-1.31465
71608024	chr16:71608024:A:G	4.7209e-13	-1.0671	-1.20605
71608169	chr16:71608169:C:A	1.2011e-12	-1.33932	-1.68486e-09
71608478	chr16:71608478:A:C	1.61524e-12	-1.04308	-1.68486e-09
71608779	chr16:71608779:C:T	2.278e-12	-2.4149e-10	-0.699265
71608823	chr16:71608823:C:T	4.67196e-12	0.859511	-0.840496
71608949	chr16:71608949:T:C	1.24326e-12	-2.4149e-10	-1.30483
71609172	chr16:71609172:C:T	9.41898e-13	-2.4149e-10	-1.58242
71609213	chr16:71609213:G:A	1.62536e-13	-1.58733	-1.75208
71609719	chr16:71609719:G:A	1.54212e-13	-1.63291	-1.75908
71610103	chr16:71610103:T:G	1.58291e-13	-1.56209	-1.80379
71610182	chr16:71610182:C:T	8.67277e-13	-1.66496	-1.68486e-09
71610303	chr16:71610303:C:G	1.23292e-12	-2.4149e-10	-1.31318
71610346	chr16:71610346:G:A	1.34453e-12	-2.4149e-10	-1.22652
71610369	chr16:71610369:C:T	8.66984e-13	-1.6653	-1.68486e-09
71610744	chr16:71610744:G:A	8.98374e-13	-2.4149e-10	-1.62973
71610777	chr16:71610777:G:C	1.22652e-12	-2.4149e-10	-1.31839
71610904	chr16:71610904:T:G	1.15815e-12	-1.33761	-0.0381331
71610974	chr16:71610974:G:A	1.22648e-12	-2.4149e-10	-1.31841
71611360	chr16:71611360:G:A	3.53861e-13	-0.793192	-1.76822
71611735	chr16:71611735:T:C	9.33288e-13	0.20966	-1.80127
71611767	chr16:71611767:A:T	1.85658e-13	-1.65934	-1.54707
71612011	chr16:71612011:C:A	8.00548e-13	0.0482448	-1.79327
71612180	chr16:71612180:T:C	2.24938e-12	-2.4149e-10	-0.71191
71612622	chr16:71612622:T:G	2.14163e-13	-1.49183	-1.57175
71613626	chr16:71613626:A:G	1.74158e-13	-1.60401	-1.66635
71614396	chr16:71614396:C:T	8.25832e-12	2.38488	-1.79622
71614714	chr16:71614714:A:G	3.9098e-12	1.6171	-1.77617
71614717	chr16:71614717:C:T	2.22197e-12	-2.4149e-10	-0.724169
71615629	chr16:71615629:T:C	4.36168e-12	-2.4149e-10	-0.0497068
71616094	chr16:71616094:AAAAG:A	1.03328e-10	3.11534	-1.68486e-09
71616633	chr16:71616633:C:T	7.52522e-13	-2.4149e-10	-1.80689
71617161	chr16:71617161:G:A	5.43625e-12	0.170525	-1.68486e-09
71617259	chr16:71617259:A:G	8.34983e-13	-2.4149e-10	-1.70291
71617291	chr16:71617291:C:T	1.02226e-12	-2.4149e-10	-1.50055
71617515	chr16:71617515:T:C	1.73109e-13	-1.6113	-1.6651
71618014	chr16:71618014:T:C	8.72622e-13	-2.4149e-10	-1.65882
71618169	chr16:71618169:C:A	1.42783e-11	2.92429	-1.78811
71618324	chr16:71618324:G:C	4.90848e-12	1.5683	-1.4999
71618495	chr16:71618495:G:A	7.5248e-13	-2.4149e-10	-1.80695
71619147	chr16:71619147:G:T	7.87176e-13	-2.4149e-10	-1.76187
71619382	chr16:71619382:C:T	8.23469e-13	-2.4149e-10	-1.71679
71619400	chr16:71619400:G:A	9.6675e-13	-1.55638	-1.68486e-09
71619546	chr16:71619546:C:T	7.52994e-13	-2.4149e-10	-1.80626
71619734	chr16:71619734:A:G	6.05468e-12	2.04272	-1.76445
71619767	chr16:71619767:G:T	2.7262e-11	1.78293	-1.68486e-09
71619864	chr16:71619864:T:C	1.99115e-12	0.782529	-1.61638
71620068	chr16:71620068:A:C	4.84498e-12	0.05538	-1.68486e-09
71620608	chr16:71620608:C:T	1.4837e-10	3.47714	-1.68486e-09
71620647	chr16:71620647:C:T	1.04158e-12	-1.15448	-0.327349
71620694	chr16:71620694:G:A	1.23338e-12	-2.4149e-10	-1.3128
71620972	chr16:71620972:A:G	8.01382e-13	-2.4149e-10	-1.74398
71621423	chr16:71621423:A:G	2.10393e-12	-2.4149e-10	-0.778756
71621458	chr16:71621458:A:G	5.82718e-12	1.74112	-1.50115
71621914	chr16:71621914:C:T	5.4513e-11	0.498467	1.97741
71622680	chr16:71622680:G:A	7.54843e-13	-2.4149e-10	-1.80381
71622758	chr16:71622758:C:T	8.79552e-13	-1.65091	-1.68486e-09
71623421	chr16:71623421:T:C	2.11848e-12	-2.4149e-10	-0.771863
71623590	chr16:71623590:CAT:C	9.13529e-13	-2.4149e-10	-1.613
71624541	chr16:71624541:G:A	6.73518e-12	1.99792	-1.61314
71624606	chr16:71624606:G:A	1.84386e-12	-2.4149e-10	-0.910705
71624691	chr16:71624691:G:A	1.66696e-13	-1.56406	-1.75008
71625136	chr16:71625136:A:T	1.46595e-12	-2.4149e-10	-1.14006
71625976	chr16:71625976:G:T	1.40244e-12	0.53934	-1.72369
71626501	chr16:71626501:G:A	1.70419e-13	-1.54233	-1.74973
71626622	chr16:71626622:G:T	1.46221e-12	-2.4149e-10	-1.14262
71626642	chr16:71626642:C:G	7.5468e-13	-2.4149e-10	-1.80403
71626727	chr16:71626727:C:T	1.46372e-12	-2.4149e-10	-1.14159
71627276	chr16:71627276:G:A	1.46221e-12	-2.4149e-10	-1.14262
71627427	chr16:71627427:C:T	1.06447e-12	-2.4149e-10	-1.46009
71627633	chr16:71627633:T:A	1.5189e-12	0.499917	-1.60449
71628114	chr16:71628114:G:C	7.54701e-13	-2.4149e-10	-1.804
71628251	chr16:71628251:C:T	1.8651e-12	-2.4149e-10	-0.899251
71629328	chr16:71629328:A:G	4.13921e-12	-2.4149e-10	-0.102059
71629742	chr16:71629742:C:T	8.6287e-13	-2.4149e-10	-1.67006
71630322	chr16:71630322:T:A	2.48016e-13	-1.14995	-1.76688
71630487	chr16:71630487:G:A	8.04998e-13	-2.4149e-10	-1.73948
71631340	chr16:71631340:T:C	7.54701e-13	-2.4149e-10	-1.804
71631617	chr16:71631617:G:T	2.07181e-12	-2.4149e-10	-0.794142
71631658	chr16:71631658:G:A	8.87317e-13	-1.64212	-1.68486e-09
71632073	chr16:71632073:T:C	8.81816e-13	-2.4149e-10	-1.64834
71632082	chr16:71632082:A:T	2.89621e-11	3.62318	-1.77976
71632215	chr16:71632215:A:G	1.94912e-13	-1.66562	-1.49215
71633228	chr16:71633228:T:G	8.70165e-12	2.0774	-1.43645
71633425	chr16:71633425:G:A	3.17697e-12	-2.4149e-10	-0.366636
71633777	chr16:71633777:C:T	6.326e-12	1.80282	-1.48072
71634897	chr16:71634897:G:A	2.96235e-12	1.26552	-1.7021
71635721	chr16:71635721:C:A	1.62207e-13	-1.57589	-1.76556
71636163	chr16:71636163:C:T	1.66353e-13	-1.56665	-1.74955
71636967	chr16:71636967:C:G	1.71584e-12	-2.4149e-10	-0.982663
71637360	chr16:71637360:AT:A	8.32059e-13	-2.4149e-10	-1.70642
71638555	chr16:71638555:T:C	7.97529e-13	-2.4149e-10	-1.7488
71638666	chr16:71638666:A:G	1.72732e-13	-1.57262	-1.70595
71638859	chr16:71638859:T:C	7.26735e-12	2.14604	-1.68521
71639049	chr16:71639049:T:A	2.60355e-12	-2.4149e-10	-0.565689
71639725	chr16:71639725:G:A	1.43772e-12	-2.4149e-10	-1.15951
71640053	chr16:71640053:G:C	7.53136e-13	-2.4149e-10	-1.80607
71640502	chr16:71640502:T:A	1.86647e-12	-0.898515	-1.68486e-09
71641052	chr16:71641052:C:T	2.90244e-12	-2.4149e-10	-0.457011
71641057	chr16:71641057:A:G	7.60593e-13	-2.4149e-10	-1.79622
71641233	chr16:71641233:G:A	4.36693e-13	-0.744177	-1.60691
71641327	chr16:71641327:C:A	3.00685e-12	0.770391	-1.19206
71641537	chr16:71641537:A:G	5.67222e-12	1.63645	-1.42344
71641741	chr16:71641741:G:A	7.6575e-13	-2.4149e-10	-1.78946
71642147	chr16:71642147:C:T	8.38088e-13	-2.4149e-10	-1.6992
71642268	chr16:71642268:A:C	5.1658e-12	1.79249	-1.673
71642285	chr16:71642285:T:C	1.50781e-13	-1.64376	-1.77074
71642624	chr16:71642624:G:A	3.84765e-12	-2.4149e-10	-0.175101
71642675	chr16:71642675:C:T	7.935e-13	-2.4149e-10	-1.75387
71643043	chr16:71643043:T:A	7.91203e-13	-2.4149e-10	-1.75677
71643907	chr16:71643907:A:T	8.14982e-13	-2.4149e-10	-1.72715
71644072	chr16:71644072:C:T	2.44931e-13	-1.17455	-1.7548
71644428	chr16:71644428:C:T	2.64614e-12	-2.4149e-10	-0.54946
71644553	chr16:71644553:T:C	2.34221e-12	-2.4149e-10	-0.671471
71644605	chr16:71644605:A:C	7.58224e-13	-2.4149e-10	-1.79934
71644859	chr16:71644859:C:G	2.70089e-12	-2.4149e-10	-0.528983
71645029	chr16:71645029:T:C	2.45466e-12	0.991834	-1.61641
71645120	chr16:71645120:G:A	2.96505e-12	-2.4149e-10	-0.43567
71645154	chr16:71645154:C:T	3.01208e-12	1.32397	-1.74391
71645301	chr16:71645301:C:T	2.51797e-12	0.628795	-1.22791
71646099	chr16:71646099:C:T	4.31336e-12	1.66091	-1.72176
71646172	chr16:71646172:C:G	8.52088e-13	-2.4149e-10	-1.68263
71647250	chr16:71647250:G:A	1.50255e-13	-1.63817	-1.77982
71647307	chr16:71647307:CAA:C	1.01123e-12	-2.4149e-10	-1.5114
71647359	chr16:71647359:CTTATG:C	3.81229e-13	-1.58791	-0.899007
71648577	chr16:71648577:C:T	3.14424e-11	1.92559	-1.68486e-09
71648893	chr16:71648893:T:C	2.65944e-12	-1.32552	0.781069
71648927	chr16:71648927:C:T	2.64041e-11	0.0595436	1.69141
71649815	chr16:71649815:A:G	1.86364e-13	-1.39709	-1.80553
71651067	chr16:71651067:C:T	8.06772e-13	-2.4149e-10	-1.73728
71651424	chr16:71651424:C:T	1.59609e-13	-1.58449	-1.7731
71651441	chr16:71651441:A:G	6.44344e-13	-1.45262	-0.509464
71652151	chr16:71652151:A:G	1.59354e-12	0.63392	-1.69052
71652851	chr16:71652851:C:T	9.46267e-13	-1.57779	-1.68486e-09
71654107	chr16:71654107:A:C	1.14945e-12	-2.4149e-10	-1.38328
71654152	chr16:71654152:A:G	7.16292e-12	2.07506	-1.62871
71654641	chr16:71654641:C:T	1.75086e-13	-1.49655	-1.76849
71654719	chr16:71654719:T:C	2.57499e-12	-2.4149e-10	-0.576717
71655074	chr16:71655074:G:A	4.79649e-12	1.72545	-1.68013
71655790	chr16:71655790:A:G	5.54478e-12	1.77196	-1.58166
71655795	chr16:71655795:C:T	8.00202e-13	-2.4149e-10	-1.74546
71656089	chr16:71656089:AC:A	1.65857e-13	-1.51613	-1.80306
71656127	chr16:71656127:C:T	4.59064e-12	1.69197	-1.69052
71656369	chr16:71656369:T:C	3.15895e-12	-2.4149e-10	-0.372323
71657139	chr16:71657139:C:G	1.94876e-12	0.821815	-1.67719
71657204	chr16:71657204:A:G	1.46085e-13	-1.64004	-1.80609
71657434	chr16:71657434:G:A	1.32604e-12	-1.24037	-1.68486e-09
71657544	chr16:71657544:G:A	2.45289e-12	1.13015	-1.75545
71657683	chr16:71657683:C:T	2.56774e-12	1.09788	-1.67742
71658072	chr16:71658072:C:T	3.436e-12	-2.4149e-10	-0.288256
71658120	chr16:71658120:C:G	1.49297e-12	-2.4149e-10	-1.1218
71658369	chr16:71658369:A:G	1.49434e-12	-2.4149e-10	-1.12088
71659137	chr16:71659137:T:C	5.7371e-13	-1.15964	-0.918552
71659190	chr16:71659190:T:C	3.15649e-12	0.731188	-1.10429
71660308	chr16:71660308:T:C	3.86694e-12	1.60661	-1.77671
71661131	chr16:71661131:A:G	3.21004e-12	-2.4149e-10	-0.356281
71661657	chr16:71661657:G:C	2.22904e-13	-1.34441	-1.67917
71662117	chr16:71662117:C:T	2.78897e-12	0.637025	-1.13392
71663112	chr16:71663112:T:G	7.64031e-10	5.11604	-1.68486e-09
71663223	chr16:71663223:T:C	3.75553e-12	-1.3979	1.19856
71663355	chr16:71663355:C:T	2.9664e-12	-2.4149e-10	-0.435214
71663502	chr16:71663502:G:GT	1.49533e-12	-2.4149e-10	-1.12022
71663802	chr16:71663802:G:A	8.09837e-13	-2.4149e-10	-1.73349
71663849	chr16:71663849:T:C	2.01831e-12	0.773197	-1.5935
71664369	chr16:71664369:T:A	3.83335e-13	-1.62845	-0.85296
71665385	chr16:71665385:T:C	2.39324e-11	-0.215207	1.86788
71665636	chr16:71665636:C:T	8.98166e-13	-1.62996	-1.68486e-09
71665983	chr16:71665983:C:T	2.52302e-12	-0.597106	-1.68486e-09
71666601	chr16:71666601:G:T	3.53582e-12	-2.4149e-10	-0.259618
71666801	chr16:71666801:G:T	2.20652e-11	-0.0395489	1.61099
71667345	chr16:71667345:G:A	4.05277e-12	1.49559	-1.61875
71667775	chr16:71667775:C:T	7.61095e-13	-2.4149e-10	-1.79556
71668717	chr16:71668717:C:T	1.49112e-13	-1.61952	-1.80611
71669072	chr16:71669072:C:T	4.18027e-13	-1.65129	-0.743486
71669349	chr16:71669349:A:G	3.34973e-12	-2.4149e-10	-0.313684
71669533	chr16:71669533:T:G	4.25023e-12	1.59196	-1.66755
71669826	chr16:71669826:A:G	1.63003e-12	0.683467	-1.71743
71670135	chr16:71670135:G:A	2.98929e-12	-2.4149e-10	-0.427529
71670194	chr16:71670194:C:T	2.71252e-11	0.0848092	1.69309
71670319	chr16:71670319:T:C	4.53808e-12	1.64754	-1.6576
71670608	chr16:71670608:ATAGT:A	1.94912e-13	-1.36977	-1.788
71671290	chr16:71671290:T:C	3.32909e-12	-2.4149e-10	-0.319866
71671312	chr16:71671312:T:C	3.5552e-12	1.19896	-1.45311
71671728	chr16:71671728:T:C	9.2554e-12	2.49389	-1.79125
71672005	chr16:71672005:C:T	2.64499e-13	-1.08391	-1.76857
71672035	chr16:71672035:T:C	7.80211e-13	-2.4149e-10	-1.77075
71672579	chr16:71672579:G:A	1.46225e-12	-2.4149e-10	-1.14259
71673103	chr16:71673103:TTA:T	7.84374e-13	-2.4149e-10	-1.76543
71673104	chr16:71673104:T:C	8.51469e-13	-2.4149e-10	-1.68336
71673485	chr16:71673485:G:A	2.25973e-13	-1.25127	-1.75863
71673495	chr16:71673495:T:C	1.5327e-13	-1.61721	-1.78091
71673867	chr16:71673867:G:C	2.93139e-12	-2.4149e-10	-0.447088
71674674	chr16:71674674:C:T	3.67108e-13	-1.64558	-0.879087
71674767	chr16:71674767:T:G	7.52474e-13	-2.4149e-10	-1.80695
71675264	chr16:71675264:A:G	1.71883e-12	0.747321	-1.72824
71676015	chr16:71676015:T:C	8.33996e-13	-2.4149e-10	-1.70409
71676525	chr16:71676525:G:A	1.68993e-12	-0.997874	-1.68486e-09
71677570	chr16:71677570:G:T	2.78179e-12	-2.4149e-10	-0.499469
71678051	chr16:71678051:G:A	2.84372e-12	-2.4149e-10	-0.47745
71678418	chr16:71678418:G:A	1.59407e-12	0.707155	-1.76343
71678559	chr16:71678559:G:A	2.26356e-12	1.04696	-1.75258
71678608	chr16:71678608:C:G	1.4212e-12	-2.4149e-10	-1.17106
71678670	chr16:71678670:T:C	9.1423e-13	-2.4149e-10	-1.61224
71678883	chr16:71678883:A:G	2.10434e-13	-1.27795	-1.8032
71679090	chr16:71679090:C:T	1.11292e-12	-2.4149e-10	-1.41558
71679129	chr16:71679129:C:T	1.42793e-12	-2.4149e-10	-1.16634
71679751	chr16:71679751:G:A	7.62363e-13	-2.4149e-10	-1.7939
71680008	chr16:71680008:G:A	2.05457e-12	-1.5657	0.763204
71680040	chr16:71680040:G:A	1.48092e-13	-1.65313	-1.77935
71680216	chr16:71680216:C:G	1.59288e-12	0.677949	-1.73497
71680318	chr16:71680318:G:A	7.52919e-13	-2.4149e-10	-1.80636
71680531	chr16:71680531:A:G	9.12837e-13	-2.4149e-10	-1.61376
71680998	chr16:71680998:A:C	1.13615e-12	-2.4149e-10	-1.39492
71681228	chr16:71681228:G:A	4.66254e-13	-0.484409	-1.80118
71681443	chr16:71681443:C:G	2.66994e-12	-2.4149e-10	-0.54051
71681475	chr16:71681475:C:T	6.70259e-12	2.11947	-1.73955
71682235	chr16:71682235:T:G	7.62413e-13	-2.4149e-10	-1.79383
71682621	chr16:71682621:A:G	1.79642e-11	-0.128781	1.4946
71682846	chr16:71682846:T:C	7.52482e-13	-2.4149e-10	-1.80694
71683311	chr16:71683311:A:G	4.94815e-13	-0.428305	-1.79783
71683649	chr16:71683649:C:T	1.42793e-12	-2.4149e-10	-1.16634
71683862	chr16:71683862:C:T	1.69168e-12	0.680734	-1.67758
71684463	chr16:71684463:C:T	4.58334e-12	1.4944	-1.49454
71685112	chr16:71685112:G:A	8.83349e-13	-1.6466	-1.68486e-09
71685234	chr16:71685234:G:A	8.92967e-13	-1.63577	-1.68486e-09
71685795	chr16:71685795:T:C	1.60308e-12	-2.4149e-10	-1.05064
71686016	chr16:71686016:G:A	1.66751e-12	0.556308	-1.56754
71686092	chr16:71686092:C:T	2.66844e-12	-2.4149e-10	-0.541068
71686434	chr16:71686434:A:G	1.53028e-12	-1.59256	0.495452
71687018	chr16:71687018:T:G	2.30591e-13	-1.20538	-1.78429
71687117	chr16:71687117:T:C	1.74394e-12	0.712743	-1.67916
71687273	chr16:71687273:CT:C	7.52514e-13	-2.4149e-10	-1.8069
71687497	chr16:71687497:T:C	2.61802e-12	-2.4149e-10	-0.560145
71687588	chr16:71687588:A:G	9.37319e-13	-2.4149e-10	-1.5873
71687610	chr16:71687610:G:A	1.81658e-12	0.843059	-1.76867
71687719	chr16:71687719:T:C	2.87957e-12	-2.4149e-10	-0.464923
71688275	chr16:71688275:T:C	1.42542e-12	-2.4149e-10	-1.1681
71689186	chr16:71689186:G:C	5.45173e-12	1.46947	-1.2961
71689804	chr16:71689804:C:CA	1.42669e-12	-2.4149e-10	-1.1672
71690093	chr16:71690093:T:C	7.68557e-13	-2.4149e-10	-1.7858
71690187	chr16:71690187:C:A	6.06973e-12	1.82845	-1.5477
71690466	chr16:71690466:T:C	1.53442e-13	-1.60641	-1.79059
71691312	chr16:71691312:T:C	1.32708e-12	-2.4149e-10	-1.23958
71691387	chr16:71691387:G:A	7.54128e-13	-2.4149e-10	-1.80476
71691610	chr16:71691610:T:G	7.33478e-13	-1.15062	-0.681906
71691719	chr16:71691719:G:A	2.95224e-12	-2.4149e-10	-0.44
71692099	chr16:71692099:T:C	1.39402e-12	-2.4149e-10	-1.19037
71692233	chr16:71692233:C:T	1.54322e-13	-1.59509	-1.79619
71692301	chr16:71692301:C:T	8.89402e-11	2.9654	-1.68486e-09
71692838	chr16:71692838:A:T	3.17759e-12	1.0231	-1.38954
71693020	chr16:71693020:G:C	7.98432e-13	-2.4149e-10	-1.74767
71693040	chr16:71693040:C:T	3.40673e-12	1.11384	-1.41065
71693082	chr16:71693082:A:G	2.61921e-12	-2.4149e-10	-0.559693
71693387	chr16:71693387:C:G	1.7454e-13	-1.4613	-1.80687
71693542	chr16:71693542:A:T	9.46555e-13	-2.4149e-10	-1.57749
71693668	chr16:71693668:A:T	2.10138e-12	0.704082	-1.48405
71693959	chr16:71693959:C:T	2.24426e-12	0.935364	-1.64955
71694055	chr16:71694055:G:A	2.48389e-12	0.934544	-1.54728
71694197	chr16:71694197:TAATAA:T	3.8905e-13	-1.62818	-0.838429
71694392	chr16:71694392:C:G	4.3895e-13	-1.59055	-0.755387
71694409	chr16:71694409:C:T	1.05661e-11	1.00935	-0.174266
71695922	chr16:71695922:T:C	8.37485e-12	2.37784	-1.77517
71696153	chr16:71696153:C:T	1.39471e-12	-2.4149e-10	-1.18988
71696683	chr16:71696683:T:C	1.59571e-13	-1.58532	-1.77252
71697228	chr16:71697228:A:G	7.60386e-13	-2.4149e-10	-1.79649
71697816	chr16:71697816:TC:T	7.54443e-13	-2.4149e-10	-1.80434
71698143	chr16:71698143:G:A	7.86253e-13	-2.4149e-10	-1.76304
71698418	chr16:71698418:A:T	1.39471e-12	-2.4149e-10	-1.18988
71698442	chr16:71698442:G:A	1.50922e-13	-1.6277	-1.78586
71698610	chr16:71698610:G:A	7.6052e-13	-2.4149e-10	-1.79632
71700305	chr16:71700305:T:C	1.75854e-12	0.0891641	-1.04724
71701139	chr16:71701139:GACCATCCCTCCAGCTAA:G	1.45396e-12	-1.14827	-1.68486e-09
71701242	chr16:71701242:A:T	8.65257e-13	-2.4149e-10	-1.66729
71702456	chr16:71702456:G:C	7.28695e-13	-0.0354619	-1.8036
71703261	chr16:71703261:T:C	1.85648e-13	-1.4108	-1.79567
71703631	chr16:71703631:T:C	7.74968e-13	-2.4149e-10	-1.7775
71704259	chr16:71704259:G:A	1.779e-12	-2.4149e-10	-0.94651
71704265	chr16:71704265:G:A	3.05235e-12	-2.4149e-10	-0.406653
71704372	chr16:71704372:CCAT:C	2.06683e-11	1.50604	-1.68486e-09
71705179	chr16:71705179:G:A	8.74487e-13	-1.65668	-1.68486e-09
71705746	chr16:71705746:A:G	1.40876e-12	0.29868	-1.47853
71706146	chr16:71706146:A:G	4.4036e-13	-0.637956	-1.70477
71706269	chr16:71706269:C:CTATGT	1.62295e-13	-1.548	-1.79291
71706270	chr16:71706270:C:CCA	1.62356e-13	-1.54762	-1.79291
71706309	chr16:71706309:C:T	7.77126e-13	-2.4149e-10	-1.77472
71706385	chr16:71706385:A:C	2.27673e-12	-2.4149e-10	-0.699823
71706574	chr16:71706574:G:A	1.07046e-11	2.41538	-1.56726
71706925	chr16:71706925:T:A	1.39581e-12	-2.4149e-10	-1.18909
71707146	chr16:71707146:G:A	6.58163e-12	-2.4149e-10	0.361718
71707581	chr16:71707581:T:C	9.29965e-13	-2.4149e-10	-1.59517
71707721	chr16:71707721:C:T	2.45718e-12	0.80134	-1.42489
71708025	chr16:71708025:C:T	1.61977e-13	-1.61239	-1.73047
71708496	chr16:71708496:G:A	1.39592e-12	-2.4149e-10	-1.18901
71709266	chr16:71709266:T:C	1.87034e-13	-1.39328	-1.80575
71709307	chr16:71709307:G:A	2.72208e-12	-2.4149e-10	-0.521167
71709697	chr16:71709697:G:A	7.57201e-13	-2.4149e-10	-1.80069
71710936	chr16:71710936:T:C	2.7236e-12	-2.4149e-10	-0.520608
71711615	chr16:71711615:C:T	1.70545e-13	-1.6615	-1.62982
71711845	chr16:71711845:C:T	1.57879e-13	-1.6259	-1.7426
71713227	chr16:71713227:T:C	9.19377e-13	-2.4149e-10	-1.60662
71713388	chr16:71713388:A:T	7.9777e-13	-2.4149e-10	-1.7485
71713632	chr16:71713632:C:T	1.39471e-12	-2.4149e-10	-1.18988
71714004	chr16:71714004:A:T	1.42875e-12	-2.4149e-10	-1.16576
71714416	chr16:71714416:T:C	2.81902e-12	-0.486175	-1.68486e-09
71714836	chr16:71714836:G:A	7.55034e-13	-2.4149e-10	-1.80356
71715130	chr16:71715130:C:T	8.71522e-13	-2.4149e-10	-1.66008
71715258	chr16:71715258:T:G	9.79281e-13	-2.4149e-10	-1.5435
71715364	chr16:71715364:G:C	1.84064e-13	-1.42677	-1.78827
71715450	chr16:71715450:C:T	9.64113e-13	-2.4149e-10	-1.55911
71715522	chr16:71715522:C:CA	9.35795e-13	-2.4149e-10	-1.58892
71715721	chr16:71715721:G:C	2.15993e-12	-0.752488	-1.68486e-09
71715773	chr16:71715773:T:C	2.75974e-12	0.637959	-1.14539
71715836	chr16:71715836:A:C	9.04251e-13	-2.4149e-10	-1.62321
71716623	chr16:71716623:CTTTACTCCA:C	1.39471e-12	-2.4149e-10	-1.18988
71716637	chr16:71716637:TCAATCAC:T	1.39471e-12	-2.4149e-10	-1.18988
71716649	chr16:71716649:A:T	1.39975e-12	-2.4149e-10	-1.18627
71716650	chr16:71716650:A:G	1.401e-12	-2.4149e-10	-1.18538
71716922	chr16:71716922:A:G	1.66337e-13	-1.66675	-1.64955
71717751	chr16:71717751:C:T	2.61419e-12	-2.4149e-10	-0.561608
71718198	chr16:71718198:T:C	8.92532e-13	-2.4149e-10	-1.63626
71718254	chr16:71718254:T:C	3.85048e-13	-0.839859	-1.63709
71718370	chr16:71718370:G:A	1.39145e-12	-2.4149e-10	-1.19222
71718380	chr16:71718380:C:A	4.27821e-12	-0.0690302	-1.68486e-09
71718390	chr16:71718390:C:A	4.2582e-12	-0.0737177	-1.68486e-09
71718800	chr16:71718800:T:C	1.65192e-12	-1.02062	-1.68486e-09
71718831	chr16:71718831:G:A	7.80998e-13	-2.4149e-10	-1.76975
71718885	chr16:71718885:G:T	7.86848e-13	-2.4149e-10	-1.76228
71719011	chr16:71719011:C:A	1.46932e-13	-1.66676	-1.77359
71719199	chr16:71719199:C:T	1.91147e-09	-2.4149e-10	6.03306
71719210	chr16:71719210:A:G	7.52487e-13	-2.4149e-10	-1.80694
71719258	chr16:71719258:G:A	8.78829e-13	-2.4149e-10	-1.65173
71719294	chr16:71719294:G:C	8.83642e-13	-2.4149e-10	-1.64627
71719422	chr16:71719422:C:A	8.17834e-13	-2.4149e-10	-1.72366
71720609	chr16:71720609:A:T	7.82231e-13	-2.4149e-10	-1.76817
71720808	chr16:71720808:T:C	1.51505e-13	-1.66333	-1.74637
71721195	chr16:71721195:A:C	2.40249e-11	0.266847	1.38968
71721375	chr16:71721375:C:G	1.32698e-11	2.47532	-1.41239
71721388	chr16:71721388:T:C	1.07034e-12	-2.4149e-10	-1.45458
71721405	chr16:71721405:G:A	1.95071e-09	-2.4149e-10	6.05338
71721483	chr16:71721483:A:G	1.78562e-12	0.249863	-1.19266
71721491	chr16:71721491:C:T	1.6696e-13	-1.58808	-1.72449
71721528	chr16:71721528:G:C	1.39471e-12	-2.4149e-10	-1.18988
71721613	chr16:71721613:A:C	7.72469e-13	-2.4149e-10	-1.78073
71721866	chr16:71721866:T:C	9.39725e-13	-1.58473	-1.68486e-09
71722068	chr16:71722068:T:G	2.13038e-09	-2.4149e-10	6.14149
71722713	chr16:71722713:G:A	2.24461e-09	-2.4149e-10	6.19372
71722832	chr16:71722832:A:C	7.87603e-13	-2.4149e-10	-1.76132
71723058	chr16:71723058:T:G	1.45305e-12	-2.4149e-10	-1.1489
71723112	chr16:71723112:G:A	1.89927e-09	-2.4149e-10	6.02666
71723327	chr16:71723327:T:C	2.72418e-11	1.78219	-1.68486e-09
71723484	chr16:71723484:C:G	1.37568e-11	2.83587	-1.7369
71723547	chr16:71723547:G:A	7.578e-13	-2.4149e-10	-1.7999
71725201	chr16:71725201:C:A	9.20443e-13	-2.4149e-10	-1.60546
71725461	chr16:71725461:C:T	2.79431e-12	1.28361	-1.77859
71725579	chr16:71725579:C:T	4.56665e-12	-2.4149e-10	-0.00378399
71725659	chr16:71725659:A:G	4.19782e-13	-1.65433	-0.736252
71725716	chr16:71725716:CCAA:C	1.74909e-09	-2.4149e-10	5.94429
71725769	chr16:71725769:A:G	7.25317e-13	-1.3811	-0.462609
71726003	chr16:71726003:C:T	4.03381e-13	-1.64542	-0.785018
71726458	chr16:71726458:G:C	4.35508e-13	-1.64868	-0.705126
71726708	chr16:71726708:G:A	2.9444e-12	1.32345	-1.76611
71727085	chr16:71727085:C:A	2.42907e-12	1.15469	-1.78975
71727158	chr16:71727158:T:C	2.37632e-12	1.13102	-1.78803
71727629	chr16:71727629:A:AC	3.30916e-12	-2.4149e-10	-0.325871
71727666	chr16:71727666:T:C	3.49968e-12	-0.269892	-1.68486e-09
71727865	chr16:71727865:G:A	2.22197e-12	-2.4149e-10	-0.724169
71728075	chr16:71728075:C:A	1.28725e-11	2.71157	-1.67904
71728590	chr16:71728590:CTT:C	7.77123e-13	-2.4149e-10	-1.77472
71728800	chr16:71728800:G:A	9.89253e-13	-2.4149e-10	-1.53337
71728835	chr16:71728835:G:C	2.79957e-12	-2.4149e-10	-0.493099
71729876	chr16:71729876:C:A	5.3834e-12	-0.305311	0.466066
71730754	chr16:71730754:G:A	3.48112e-12	-2.4149e-10	-0.275211
71731510	chr16:71731510:A:G	9.94803e-13	-2.4149e-10	-1.52777
71733895	chr16:71733895:A:G	3.10684e-12	-2.4149e-10	-0.388959
71733933	chr16:71733933:G:A	2.33581e-12	1.10626	-1.78047
71734597	chr16:71734597:T:C	2.44083e-12	0.999091	-1.62932
71735109	chr16:71735109:CA:C	1.20536e-12	-1.33578	-1.68486e-09
71735420	chr16:71735420:T:G	5.03659e-11	0.378847	2.0179
71735659	chr16:71735659:A:C	2.15545e-12	1.00409	-1.75865
71736526	chr16:71736526:G:A	7.64446e-13	-2.4149e-10	-1.79117
71736730	chr16:71736730:C:T	2.37583e-12	-1.3899	0.732684
71736875	chr16:71736875:G:A	2.2489e-12	-2.4149e-10	-0.712122
71736933	chr16:71736933:G:A	2.19264e-12	1.05751	-1.79497
71737053	chr16:71737053:A:G	9.38352e-13	-2.4149e-10	-1.58619
71737560	chr16:71737560:C:T	7.9812e-13	-2.4149e-10	-1.74806
71737747	chr16:71737747:C:T	5.1999e-12	-2.4149e-10	0.126075
71738211	chr16:71738211:C:T	7.90774e-13	-2.4149e-10	-1.75731
71738218	chr16:71738218:T:C	9.38374e-13	-2.4149e-10	-1.58617
71738350	chr16:71738350:C:T	1.71446e-12	-2.4149e-10	-0.983468
71738424	chr16:71738424:A:T	1.83117e-13	-1.42262	-1.79757
71738496	chr16:71738496:T:C	4.52196e-12	1.57976	-1.59338
71738821	chr16:71738821:T:C	7.83747e-13	-2.4149e-10	-1.76623
71739381	chr16:71739381:C:CA	2.04507e-12	0.967956	-1.77509
71739388	chr16:71739388:AAGCTTACCAAGAAATTAT:A	2.97086e-12	-2.4149e-10	-0.433713
71740102	chr16:71740102:T:C	8.71197e-13	-1.66045	-1.68486e-09
71740196	chr16:71740196:G:A	8.98942e-11	2.97607	-1.68486e-09
71740653	chr16:71740653:G:A	8.67422e-13	-2.4149e-10	-1.66479
71740993	chr16:71740993:T:G	3.04912e-12	1.39278	-1.80049
71741086	chr16:71741086:G:T	4.9896e-11	0.454419	1.93296
71741117	chr16:71741117:G:A	7.52744e-13	-2.4149e-10	-1.80659
71741177	chr16:71741177:C:T	2.21535e-12	1.04321	-1.77036
71741440	chr16:71741440:G:A	2.28091e-12	-2.4149e-10	-0.697989
71741493	chr16:71741493:G:A	6.00811e-12	-1.34843	1.61898
71741742	chr16:71741742:T:C	1.81929e-12	-2.4149e-10	-0.924119
71741888	chr16:71741888:G:C	7.53372e-13	-2.4149e-10	-1.80576
71742241	chr16:71742241:C:T	2.43865e-12	1.13015	-1.76127
71742804	chr16:71742804:T:A	2.03332e-13	-1.36917	-1.74631
71742866	chr16:71742866:G:A	2.27323e-12	1.08854	-1.7899
71742998	chr16:71742998:C:G	2.43639e-12	-2.4149e-10	-0.632045
71743165	chr16:71743165:T:C	7.79416e-13	-2.4149e-10	-1.77177
71743540	chr16:71743540:T:C	7.77973e-13	-2.4149e-10	-1.77363
71743545	chr16:71743545:G:C	1.99329e-12	0.947576	-1.78036
71743807	chr16:71743807:G:A	9.04359e-13	-2.4149e-10	-1.62309
71744169	chr16:71744169:G:A	1.60536e-13	-1.62557	-1.72623
71744176	chr16:71744176:G:A	4.27848e-13	-0.606448	-1.7651
71744426	chr16:71744426:G:A	8.72952e-13	-1.65844	-1.68486e-09
71744737	chr16:71744737:G:A	1.962e-12	0.93763	-1.78623
71745845	chr16:71745845:GCATATATTT:G	2.15928e-13	-1.30776	-1.74762
71746374	chr16:71746374:T:G	5.12942e-12	1.82708	-1.71465
71746696	chr16:71746696:T:C	2.21506e-12	0.889232	-1.61652
71746976	chr16:71746976:C:T	1.27416e-12	-1.28028	-1.68486e-09
71747199	chr16:71747199:C:T	2.64968e-11	0.000932348	1.75353
71747676	chr16:71747676:C:A	2.79589e-12	-2.4149e-10	-0.494413
71748541	chr16:71748541:A:G	1.65035e-12	0.649209	-1.67078
71749043	chr16:71749043:A:C	7.71216e-13	-2.4149e-10	-1.78235
71749218	chr16:71749218:T:C	4.89218e-12	1.86312	-1.79805
71749470	chr16:71749470:T:A	1.55389e-12	0.63765	-1.71945
71749471	chr16:71749471:G:A	1.42239e-12	-2.4149e-10	-1.17023
71749755	chr16:71749755:C:T	4.48421e-11	3.97018	-1.6896
71749836	chr16:71749836:C:T	2.24814e-11	-2.4149e-10	1.59012
71750097	chr16:71750097:A:T	3.63249e-13	-1.6576	-0.877636
71750445	chr16:71750445:C:T	2.32145e-11	0.185467	1.43675
71751914	chr16:71751914:A:C	2.34709e-12	0.30165	-0.971038
71752634	chr16:71752634:T:C	6.61378e-13	-0.950654	-0.98534
71752950	chr16:71752950:A:G	7.68711e-13	-2.4149e-10	-1.7856
71753091	chr16:71753091:G:A	9.01374e-13	-1.36266	-0.26374
71753121	chr16:71753121:G:A	7.79121e-13	-2.4149e-10	-1.77215
71753685	chr16:71753685:G:A	3.46802e-13	-0.787912	-1.79365
71753785	chr16:71753785:C:T	1.80708e-13	-1.53192	-1.70151
71753809	chr16:71753809:T:C	2.41614e-12	-2.4149e-10	-0.640393
71754498	chr16:71754498:T:C	7.73247e-13	-2.4149e-10	-1.77972
71754941	chr16:71754941:C:T	1.13709e-12	-2.4149e-10	-1.39409
71755190	chr16:71755190:C:G	1.13616e-12	-2.4149e-10	-1.39491
71755559	chr16:71755559:T:C	5.62803e-11	4.19011	-1.68233
71755707	chr16:71755707:A:G	8.18055e-13	-1.29019	-0.433204
71755770	chr16:71755770:C:T	2.49039e-12	-2.4149e-10	-0.610126
71755771	chr16:71755771:G:A	1.21532e-12	-2.4149e-10	-1.32755
71756129	chr16:71756129:T:C	2.46619e-12	-2.4149e-10	-0.61989
71756182	chr16:71756182:AAC:A	7.9939e-13	-2.4149e-10	-1.74647
71756263	chr16:71756263:G:A	1.92162e-12	0.58048	-1.44987
71756318	chr16:71756318:A:G	1.59725e-12	0.569328	-1.62361
71756850	chr16:71756850:G:A	5.0241e-12	0.0916824	-1.68486e-09
71756909	chr16:71756909:A:C	1.41196e-12	0.321417	-1.499
71757526	chr16:71757526:A:T	2.4123e-13	-1.36143	-1.58314
71757895	chr16:71757895:C:T	3.1151e-12	1.1582	-1.5445
71758287	chr16:71758287:G:A	1.46295e-12	-1.0959	-0.046205
71758305	chr16:71758305:T:C	3.09136e-12	1.13867	-1.53263
71760158	chr16:71760158:C:T	1.42867e-13	-1.66773	-1.80067
71760376	chr16:71760376:C:T	7.53473e-13	-2.4149e-10	-1.80563
71760831	chr16:71760831:A:G	1.32535e-12	0.519748	-1.76063
71762244	chr16:71762244:G:C	8.17598e-13	-2.4149e-10	-1.72395
71762840	chr16:71762840:CCTGA:C	5.56599e-13	-1.40807	-0.700402
71763121	chr16:71763121:G:C	1.37085e-12	-2.4149e-10	-1.20713
71763652	chr16:71763652:G:A	7.52511e-13	-2.4149e-10	-1.8069
71763689	chr16:71763689:G:C	2.72901e-12	-2.4149e-10	-0.518624
71764140	chr16:71764140:C:T	7.53053e-13	-2.4149e-10	-1.80618
71764264	chr16:71764264:G:A	5.14331e-12	-2.4149e-10	0.115133
71764887	chr16:71764887:TTTTC:T	8.44775e-13	-2.4149e-10	-1.69125
71764918	chr16:71764918:C:G	4.59695e-11	0.460623	1.84479
71765468	chr16:71765468:A:G	5.80489e-12	-2.4149e-10	0.236137
71766091	chr16:71766091:T:C	1.37531e-11	0.98539	0.113311
71766142	chr16:71766142:G:A	1.45931e-13	-1.65153	-1.79565
71766481	chr16:71766481:T:A	1.45326e-12	-0.0115719	-1.13719
71766637	chr16:71766637:C:G	9.60159e-11	0.911444	2.13051
71766756	chr16:71766756:A:G	1.07209e-12	-2.4149e-10	-1.45295
71767039	chr16:71767039:A:G	1.76348e-12	0.817401	-1.77268
71767059	chr16:71767059:T:G	2.41771e-13	-1.35752	-1.58481
71767081	chr16:71767081:C:A	7.79025e-13	-2.4149e-10	-1.77228
71767533	chr16:71767533:A:G	2.79766e-12	-2.4149e-10	-0.49378
71767691	chr16:71767691:G:C	3.04402e-12	1.0062	-1.41559
71768358	chr16:71768358:G:A	3.31971e-12	1.03739	-1.36008
71768655	chr16:71768655:C:T	2.78331e-12	-2.4149e-10	-0.498922
71769212	chr16:71769212:GGA:G	7.8597e-13	-2.4149e-10	-1.7634
71769232	chr16:71769232:G:A	1.45848e-12	-2.4149e-10	-1.14517
71769926	chr16:71769926:G:T	4.47314e-12	-0.0244745	-1.68486e-09
71770011	chr16:71770011:G:T	1.88187e-12	0.301614	-1.19191
71770384	chr16:71770384:A:G	1.09942e-12	0.0869111	-1.5147
71770899	chr16:71770899:C:T	1.15444e-12	0.170576	-1.54952
71771053	chr16:71771053:C:G	1.03389e-12	0.237847	-1.72709
71771273	chr16:71771273:GAAC:G	8.9976e-13	-2.4149e-10	-1.62819
71771496	chr16:71771496:G:A	7.73247e-13	-2.4149e-10	-1.77972
71771839	chr16:71771839:T:C	7.83383e-13	-2.4149e-10	-1.7667
71772006	chr16:71772006:C:T	7.87111e-13	-2.4149e-10	-1.76195
71772036	chr16:71772036:G:C	9.15438e-13	-1.61092	-1.68486e-09
71772966	chr16:71772966:G:A	2.86969e-12	-2.4149e-10	-0.468359
71773053	chr16:71773053:C:G	8.56241e-13	-2.4149e-10	-1.67777
71773920	chr16:71773920:G:A	1.40639e-12	-2.4149e-10	-1.18154
71774244	chr16:71774244:G:A	7.83502e-13	-2.4149e-10	-1.76655
71775185	chr16:71775185:C:T	2.5407e-12	0.825986	-1.41611
71775233	chr16:71775233:T:C	9.61773e-13	-2.4149e-10	-1.56154
71775335	chr16:71775335:C:T	9.06829e-11	1.01261	1.97219
71775631	chr16:71775631:C:T	2.97148e-12	0.927495	-1.361
71776778	chr16:71776778:T:C	9.10282e-13	-2.4149e-10	-1.61657
71776860	chr16:71776860:A:G	1.50736e-13	-1.61468	-1.80011
71777195	chr16:71777195:C:A	2.6609e-13	-1.19693	-1.64955
71777272	chr16:71777272:C:A	4.83942e-12	-2.4149e-10	0.0542299
71777791	chr16:71777791:T:C	1.45799e-12	-1.14551	-1.68486e-09
71777982	chr16:71777982:T:C	8.78101e-13	-2.4149e-10	-1.65256
71778092	chr16:71778092:G:A	1.45923e-13	-1.64588	-1.80136
71778393	chr16:71778393:A:G	1.20432e-12	0.441593	-1.77824
71778530	chr16:71778530:A:G	7.86986e-13	-2.4149e-10	-1.76211
71778768	chr16:71778768:G:A	1.3882e-12	0.61128	-1.80584
71779177	chr16:71779177:T:C	1.28817e-12	-2.4149e-10	-1.26934
71779180	chr16:71779180:C:G	2.29475e-12	-0.69194	-1.68486e-09
71779456	chr16:71779456:T:C	7.53173e-13	-2.4149e-10	-1.80602
71779877	chr16:71779877:G:T	1.58649e-13	-1.5683	-1.79533
71780056	chr16:71780056:C:T	3.35636e-12	0.753979	-1.06569
71780463	chr16:71780463:C:T	3.06719e-12	-2.4149e-10	-0.401803
71781381	chr16:71781381:T:C	1.39471e-12	-2.4149e-10	-1.18988
71781487	chr16:71781487:T:C	1.39686e-12	-2.4149e-10	-1.18833
71782010	chr16:71782010:C:T	8.38305e-13	-0.189982	-1.50896
71782288	chr16:71782288:G:A	1.48266e-13	-1.62552	-1.8058
71782762	chr16:71782762:AG:A	2.69598e-12	-2.4149e-10	-0.530801
71782996	chr16:71782996:G:A	6.79973e-13	-0.215951	-1.69232
71783077	chr16:71783077:CTTTAT:C	8.17285e-13	-2.4149e-10	-1.72433
71784597	chr16:71784597:C:T	2.56591e-12	-2.4149e-10	-0.58025
71784787	chr16:71784787:G:T	7.83601e-13	-2.4149e-10	-1.76642
71785243	chr16:71785243:G:T	7.76408e-13	-2.4149e-10	-1.77564
71785678	chr16:71785678:G:A	1.49774e-13	-1.6147	-1.8065
71785744	chr16:71785744:T:C	7.52816e-13	-2.4149e-10	-1.8065
71786045	chr16:71786045:T:C	7.55134e-13	-2.4149e-10	-1.80342
71786608	chr16:71786608:G:A	1.13372e-12	-1.39706	-1.68486e-09
71786748	chr16:71786748:C:T	1.28564e-12	-1.2713	-1.68486e-09
71786940	chr16:71786940:C:T	1.5293e-12	-2.4149e-10	-1.09775
71787356	chr16:71787356:T:C	1.00593e-12	-2.4149e-10	-1.51666
71787897	chr16:71787897:A:T	4.22532e-13	-0.577136	-1.80692
71788198	chr16:71788198:T:A	6.93481e-13	-0.141123	-1.74747
71789100	chr16:71789100:T:C	1.39471e-12	-2.4149e-10	-1.18988
71789214	chr16:71789214:T:C	2.04071e-13	-1.40237	-1.70948
71789541	chr16:71789541:A:T	2.9183e-12	-2.4149e-10	-0.451563
71790051	chr16:71790051:A:G	8.50598e-13	-2.4149e-10	-1.68438
71790268	chr16:71790268:C:T	3.90601e-12	1.23021	-1.39025
71790293	chr16:71790293:C:A	1.25724e-12	-2.4149e-10	-1.29365
71790664	chr16:71790664:C:A	1.39665e-12	-2.4149e-10	-1.18849
71790682	chr16:71790682:G:A	7.52834e-13	-2.4149e-10	-1.80647
71790811	chr16:71790811:C:T	1.45543e-13	-1.64405	-1.8058
71791542	chr16:71791542:A:G	8.05513e-13	-0.0655953	-1.67325
71791876	chr16:71791876:C:T	7.95765e-13	-2.4149e-10	-1.75102
71791948	chr16:71791948:G:C	1.48612e-13	-1.62392	-1.80506
71791990	chr16:71791990:G:A	1.39569e-12	-2.4149e-10	-1.18917
71792095	chr16:71792095:G:A	4.67239e-12	1.41789	-1.39878
71792122	chr16:71792122:T:C	2.82163e-10	4.11992	-1.68486e-09
71792162	chr16:71792162:G:A	1.39198e-12	-2.4149e-10	-1.19184
71792425	chr16:71792425:T:G	1.39456e-12	-2.4149e-10	-1.18999
71792682	chr16:71792682:C:T	3.7929e-12	-0.189434	-1.68486e-09
71793086	chr16:71793086:C:A	7.52797e-13	-2.4149e-10	-1.80652
71793162	chr16:71793162:G:C	6.15048e-12	-2.4149e-10	0.293966
71793847	chr16:71793847:C:T	1.1067e-12	-1.42118	-1.68486e-09
71793889	chr16:71793889:T:C	7.88777e-11	0.965628	1.87971
71793896	chr16:71793896:T:C	2.06179e-13	-1.3122	-1.78937
71794630	chr16:71794630:T:C	4.58539e-12	0.000311534	-1.68486e-09
71794671	chr16:71794671:A:G	1.38736e-12	-2.4149e-10	-1.19516
71794713	chr16:71794713:C:T	1.49237e-13	-1.6217	-1.80308
71796893	chr16:71796893:G:A	2.84803e-12	-2.4149e-10	-0.475938
71797440	chr16:71797440:T:A	3.11468e-12	0.863297	-1.24974
71797538	chr16:71797538:C:T	7.53014e-13	-2.4149e-10	-1.80624
71797656	chr16:71797656:G:A	7.52908e-13	-2.4149e-10	-1.80638
71798145	chr16:71798145:TATC:T	6.29077e-12	0.31652	-1.68486e-09
71798313	chr16:71798313:C:T	7.58055e-13	-2.4149e-10	-1.79956
71798849	chr16:71798849:C:T	2.83381e-12	-2.4149e-10	-0.480943
71799422	chr16:71799422:A:G	3.2487e-11	1.95827	-1.68486e-09
71799429	chr16:71799429:C:T	8.91798e-13	-0.00218809	-1.63489
71799625	chr16:71799625:G:A	1.048e-12	-2.4149e-10	-1.47568
71800080	chr16:71800080:T:C	7.98952e-13	-2.4149e-10	-1.74702
71800224	chr16:71800224:AG:A	1.73228e-13	-1.48266	-1.79305
71800530	chr16:71800530:G:A	1.50818e-12	-2.4149e-10	-1.11166
71800756	chr16:71800756:G:A	2.98729e-12	-2.4149e-10	-0.428199
71800780	chr16:71800780:A:G	7.68041e-13	-2.4149e-10	-1.78648
71801050	chr16:71801050:T:C	2.2626e-13	-1.36065	-1.64798
71801174	chr16:71801174:G:A	2.68226e-12	-2.4149e-10	-0.535906
71801274	chr16:71801274:C:T	2.59125e-12	-2.4149e-10	-0.570422
71801340	chr16:71801340:A:C	1.47609e-13	-1.63304	-1.80272
71801608	chr16:71801608:G:T	7.52892e-13	-2.4149e-10	-1.8064
71801781	chr16:71801781:G:C	7.78923e-13	-2.4149e-10	-1.77241
71801961	chr16:71801961:C:T	1.40287e-12	-2.4149e-10	-1.18404
71802524	chr16:71802524:G:A	7.67057e-13	-2.4149e-10	-1.78776
71802569	chr16:71802569:A:G	7.78693e-13	-2.4149e-10	-1.7727
71803177	chr16:71803177:G:C	7.41633e-11	-2.4149e-10	2.78371
71803800	chr16:71803800:C:A	7.69297e-13	-2.4149e-10	-1.78484
71804568	chr16:71804568:C:T	8.67969e-13	-2.4149e-10	-1.66416
71804578	chr16:71804578:T:C	2.85261e-13	-1.27912	-1.49779
71804678	chr16:71804678:G:T	2.76221e-12	-2.4149e-10	-0.506533
71805171	chr16:71805171:G:A	7.79025e-13	-2.4149e-10	-1.77228
71805312	chr16:71805312:G:T	7.63551e-13	-2.4149e-10	-1.79234
71805341	chr16:71805341:G:A	8.76174e-13	-2.4149e-10	-1.65475
71805792	chr16:71805792:T:C	7.79917e-13	-2.4149e-10	-1.77113
71805821	chr16:71805821:G:A	7.6961e-13	-2.4149e-10	-1.78444
71806012	chr16:71806012:T:C	4.51623e-12	1.24574	-1.26063
71806036	chr16:71806036:A:T	3.20906e-12	0.862179	-1.21876
71806160	chr16:71806160:C:A	1.39913e-12	-1.43157	0.244858
71806623	chr16:71806623:C:T	9.53508e-13	-1.57017	-1.68486e-09
71807105	chr16:71807105:C:A	2.30992e-12	-2.4149e-10	-0.685352
71807354	chr16:71807354:C:T	4.61668e-13	-0.499628	-1.79585
71807381	chr16:71807381:G:A	3.50021e-12	0.775218	-1.04496
71809477	chr16:71809477:T:C	8.51998e-13	-2.4149e-10	-1.68274
71809560	chr16:71809560:G:A	8.30765e-13	-2.4149e-10	-1.70797
71810212	chr16:71810212:A:G	2.37635e-12	-2.4149e-10	-0.656999
71810233	chr16:71810233:T:G	1.08443e-12	-2.4149e-10	-1.44151
71810291	chr16:71810291:G:A	1.37051e-12	-2.4149e-10	-1.20738
71810557	chr16:71810557:C:T	9.33273e-13	-1.59162	-1.68486e-09
71810979	chr16:71810979:G:A	1.21227e-12	-2.4149e-10	-1.33007
71811249	chr16:71811249:C:A	8.96834e-13	-1.63145	-1.68486e-09
71811283	chr16:71811283:C:T	2.98688e-12	0.775912	-1.20425
71811499	chr16:71811499:A:C	8.65398e-13	-1.66713	-1.68486e-09
71811695	chr16:71811695:C:T	5.92189e-12	-2.4149e-10	0.256091
71811773	chr16:71811773:G:C	9.88974e-13	0.24324	-1.77689
71811864	chr16:71811864:A:G	1.18703e-12	-1.35111	-1.68486e-09
71812245	chr16:71812245:C:T	7.77012e-13	-2.4149e-10	-1.77486
71812672	chr16:71812672:A:G	7.769e-13	-0.00963503	-1.76537
71812945	chr16:71812945:A:G	1.95572e-12	-2.4149e-10	-0.851803
71813402	chr16:71813402:T:G	1.81534e-11	1.3763	-1.68486e-09
71814093	chr16:71814093:C:T	1.20509e-12	-2.4149e-10	-1.33601
71814716	chr16:71814716:T:C	2.90123e-12	-2.4149e-10	-0.457429
71815129	chr16:71815129:C:T	2.35682e-10	0.677344	3.26257
71815564	chr16:71815564:C:T	1.97893e-13	-1.33565	-1.80695
71815761	chr16:71815761:G:A	1.07644e-12	-2.4149e-10	-1.44891
71815785	chr16:71815785:A:T	1.00199e-12	-2.4149e-10	-1.52058
71816071	chr16:71816071:C:T	1.89078e-13	-1.38438	-1.80378
71816074	chr16:71816074:G:A	2.30322e-10	0.802266	3.11465
71816405	chr16:71816405:G:A	4.67071e-12	-2.4149e-10	0.0187472
71816729	chr16:71816729:T:C	2.01658e-13	-1.34556	-1.77819
71816813	chr16:71816813:G:A	1.21332e-12	-2.4149e-10	-1.3292
71817439	chr16:71817439:C:T	1.28235e-12	-2.4149e-10	-1.27387
71817982	chr16:71817982:C:A	1.20003e-12	-2.4149e-10	-1.34022
71818669	chr16:71818669:G:A	3.18223e-12	-2.4149e-10	-0.364981
71818678	chr16:71818678:C:T	1.20011e-12	-2.4149e-10	-1.34015
71819605	chr16:71819605:C:A	2.80183e-12	-2.4149e-10	-0.492293
71819918	chr16:71819918:C:T	8.44694e-13	-2.4149e-10	-1.69134
71820297	chr16:71820297:T:C	1.2984e-12	-2.4149e-10	-1.26144
71820367	chr16:71820367:T:G	8.95616e-13	-2.4149e-10	-1.63281
71820919	chr16:71820919:G:A	7.99082e-13	-0.112483	-1.63437
71821882	chr16:71821882:G:A	8.34882e-13	-2.4149e-10	-1.70303
71822506	chr16:71822506:C:A	9.81546e-13	-2.4149e-10	-1.54119
71822634	chr16:71822634:C:T	8.58327e-13	-2.4149e-10	-1.67533
71822644	chr16:71822644:A:G	8.53281e-13	0.124511	-1.80574
71822745	chr16:71822745:C:T	8.26662e-13	-2.4149e-10	-1.71292
71822824	chr16:71822824:T:C	8.09493e-11	2.01794	0.853323
71823348	chr16:71823348:A:G	8.44568e-13	-2.4149e-10	-1.69149
71824359	chr16:71824359:G:C	1.42239e-12	0.0819717	-1.2522
71824807	chr16:71824807:C:A	1.53644e-12	-2.4149e-10	-1.09309
71825445	chr16:71825445:T:C	8.47156e-13	-2.4149e-10	-1.68843
71825484	chr16:71825484:T:C	8.90236e-13	-2.4149e-10	-1.63883
71825582	chr16:71825582:A:G	9.74115e-10	2.84873	2.51024
71825787	chr16:71825787:G:A	1.06312e-12	-0.0456702	-1.41568
71825927	chr16:71825927:A:T	7.7898e-10	2.72057	2.41486
71825958	chr16:71825958:T:C	7.64332e-13	0.00626155	-1.79758
71826105	chr16:71826105:G:A	9.25006e-10	2.814	2.49324
71826483	chr16:71826483:A:C	1.25375e-12	-2.4149e-10	-1.29642
71826743	chr16:71826743:A:T	1.39871e-12	-2.4149e-10	-1.18702
71827033	chr16:71827033:A:G	1.73805e-12	-2.4149e-10	-0.9698
71827240	chr16:71827240:A:T	8.62242e-13	-0.958192	-0.712591
71827541	chr16:71827541:T:C	2.06913e-11	1.91736	-0.410213
71827849	chr16:71827849:AG:A	9.03224e-13	-2.4149e-10	-1.62435
71828189	chr16:71828189:G:GGAAC	1.57199e-12	0.480185	-1.5504
71828230	chr16:71828230:A:C	6.78535e-11	4.26274	-1.56795
71828545	chr16:71828545:A:G	8.65006e-13	-0.246317	-1.42127
71828827	chr16:71828827:T:C	7.58844e-13	-2.4149e-10	-1.79852
71829234	chr16:71829234:A:G	1.75942e-10	-2.4149e-10	3.64759
71829579	chr16:71829579:C:T	4.05777e-10	2.858	1.62524
71829724	chr16:71829724:A:G	9.03506e-13	-2.4149e-10	-1.62404
71829977	chr16:71829977:G:A	8.74769e-13	-1.65636	-1.68486e-09
71831470	chr16:71831470:G:T	9.29834e-13	-2.4149e-10	-1.59531
71831936	chr16:71831936:G:A	9.13599e-13	-2.4149e-10	-1.61293
71832099	chr16:71832099:T:C	1.94234e-10	3.7465	-1.68486e-09
71832557	chr16:71832557:G:A	8.6981e-13	-0.973708	-0.688336
71832776	chr16:71832776:A:G	7.52502e-13	-2.4149e-10	-1.80692
71832784	chr16:71832784:A:G	7.52547e-13	-2.4149e-10	-1.80686
71832789	chr16:71832789:T:TC	7.62286e-13	-2.4149e-10	-1.794
71833950	chr16:71833950:G:C	5.90374e-10	3.47972	1.37848
71834265	chr16:71834265:A:C	1.30656e-10	4.95031	-1.6003
71835195	chr16:71835195:G:A	1.38974e-12	-2.4149e-10	-1.19345
71835617	chr16:71835617:A:C	1.61415e-10	5.17747	-1.61606
71835629	chr16:71835629:A:G	4.03405e-10	3.40539	1.07199
71835948	chr16:71835948:G:A	3.05356e-12	0.886606	-1.29286
71836129	chr16:71836129:T:A	4.58837e-13	-0.727713	-1.57391
71836209	chr16:71836209:C:T	7.53452e-13	-2.4149e-10	-1.80565
71836456	chr16:71836456:C:T	3.63291e-12	-1.62136	1.38883
71836582	chr16:71836582:G:A	1.41841e-12	-2.4149e-10	-1.17303
71836797	chr16:71836797:G:A	3.0595e-11	2.4511	-0.55283
71836879	chr16:71836879:C:T	8.18891e-13	-2.4149e-10	-1.72237
71836896	chr16:71836896:G:A	9.66846e-13	-2.4149e-10	-1.55628
71837385	chr16:71837385:A:G	8.23451e-13	-2.4149e-10	-1.71682
71838649	chr16:71838649:C:T	9.81368e-13	-2.4149e-10	-1.54137
71838709	chr16:71838709:C:G	6.68499e-11	1.21401	1.46587
71838837	chr16:71838837:G:T	3.39502e-10	3.25695	1.04797
71839279	chr16:71839279:C:T	8.18883e-13	-2.4149e-10	-1.72238
71839372	chr16:71839372:T:A	1.98424e-12	-2.4149e-10	-0.83733
71839629	chr16:71839629:C:T	1.05461e-12	-1.46939	-1.68486e-09
71840957	chr16:71840957:C:T	2.35267e-10	3.12971	0.808448
71841029	chr16:71841029:G:C	1.48557e-12	-2.4149e-10	-1.12677
71841080	chr16:71841080:G:A	1.82447e-12	0.543263	-1.46454
71841136	chr16:71841136:C:T	3.87196e-09	-2.4149e-10	6.73895
71841178	chr16:71841178:C:T	1.41215e-12	-2.4149e-10	-1.17745
71841612	chr16:71841612:G:A	1.26732e-12	0.238284	-1.52394
71841991	chr16:71841991:A:T	2.11748e-12	-2.4149e-10	-0.772338
71843097	chr16:71843097:C:T	2.29129e-13	-1.60543	-1.3906
71843324	chr16:71843324:A:G	1.44256e-12	-2.4149e-10	-1.15615
71844063	chr16:71844063:G:A	8.12164e-13	-2.4149e-10	-1.73062
71844199	chr16:71844199:G:C	8.97239e-13	-2.4149e-10	-1.631
71844237	chr16:71844237:A:C	7.52875e-13	-2.4149e-10	-1.80642
71844928	chr16:71844928:A:G	5.81496e-11	2.54045	-1.68486e-09
71845395	chr16:71845395:T:C	4.41431e-11	2.53221	-0.267337
71845769	chr16:71845769:G:A	2.69641e-13	-1.02984	-1.80338
71845888	chr16:71845888:C:G	4.34536e-12	-2.4149e-10	-0.0534553
71845965	chr16:71845965:A:C	2.97971e-10	3.15675	1.01768
71846165	chr16:71846165:A:T	7.78817e-13	-2.4149e-10	-1.77254
71846911	chr16:71846911:G:T	7.73199e-13	-2.4149e-10	-1.77978
71847062	chr16:71847062:T:C	3.02981e-10	3.17439	1.01672
71847127	chr16:71847127:A:G	2.73912e-13	-1.04424	-1.77328
71847162	chr16:71847162:G:T	1.07593e-12	-2.4149e-10	-1.44938
71847212	chr16:71847212:A:G	1.35701e-12	-2.4149e-10	-1.21728
71847737	chr16:71847737:G:T	1.28956e-11	1.46964	-0.435321
71848109	chr16:71848109:T:C	7.70823e-13	-2.4149e-10	-1.78286
71848957	chr16:71848957:G:A	1.16798e-12	0.131029	-1.49832
71849368	chr16:71849368:G:A	1.59226e-12	-2.4149e-10	-1.05741
71849700	chr16:71849700:A:C	4.22091e-12	-2.4149e-10	-0.0825123
71850598	chr16:71850598:C:T	7.88871e-13	-2.4149e-10	-1.75972
71850677	chr16:71850677:T:C	5.73017e-12	-2.4149e-10	0.223181
71851520	chr16:71851520:A:G	3.26969e-12	1.44776	-1.78563
71852083	chr16:71852083:C:G	1.06741e-12	-2.4149e-10	-1.45733
71852568	chr16:71852568:G:A	9.23956e-13	-2.4149e-10	-1.60165
71852627	chr16:71852627:T:A	1.48658e-11	1.95346	-0.776955
71853536	chr16:71853536:A:G	8.68924e-13	-1.66306	-1.68486e-09
71853853	chr16:71853853:C:T	4.42677e-10	4.57028	-1.68486e-09
71856586	chr16:71856586:C:G	3.41125e-12	1.08488	-1.38037
71856647	chr16:71856647:G:A	4.8771e-13	-1.07443	-1.16617
71857577	chr16:71857577:C:T	7.65964e-13	-2.4149e-10	-1.78918
71857959	chr16:71857959:G:A	4.20674e-10	3.73012	0.789173
71858063	chr16:71858063:T:G	2.18373e-12	-2.4149e-10	-0.741528
71858077	chr16:71858077:TG:T	2.98537e-12	0.485248	-0.914087
71858081	chr16:71858081:T:G	8.50219e-12	0.61776	-1.68486e-09
71858222	chr16:71858222:G:A	4.333e-12	-2.4149e-10	-0.0563046
71858379	chr16:71858379:T:TA	8.81643e-13	-2.4149e-10	-1.64853
71858485	chr16:71858485:C:T	1.88911e-12	-2.4149e-10	-0.886458
71858568	chr16:71858568:G:A	7.9685e-12	2.07339	-1.52046
71858595	chr16:71858595:A:C	1.51863e-12	0.30385	-1.40861
71858628	chr16:71858628:C:T	3.33527e-10	3.65277	0.634385
71858789	chr16:71858789:G:C	1.08883e-12	-2.4149e-10	-1.43746
71858998	chr16:71858998:T:C	4.3387e-12	-2.4149e-10	-0.0549899
71859275	chr16:71859275:C:T	7.78296e-13	-2.4149e-10	-1.77321
71859567	chr16:71859567:T:C	3.19394e-11	2.78586	-0.844587
71859595	chr16:71859595:G:A	2.98374e-12	0.963599	-1.39299
71860078	chr16:71860078:C:T	9.14816e-13	-1.6116	-1.68486e-09
71860480	chr16:71860480:A:G	2.2993e-12	-2.4149e-10	-0.689961
71860772	chr16:71860772:C:G	1.55282e-12	-2.4149e-10	-1.08249
71861874	chr16:71861874:C:T	8.0828e-13	-2.4149e-10	-1.73541
71862716	chr16:71862716:CT:C	1.33723e-10	5.11779	-1.74458
71862825	chr16:71862825:T:G	9.3808e-13	-1.58648	-1.68486e-09
71863341	chr16:71863341:T:C	2.26542e-10	3.50338	0.396989
71863496	chr16:71863496:T:C	2.28371e-10	4.0125	-0.104093
71863608	chr16:71863608:T:C	1.55632e-12	-2.4149e-10	-1.08024
71863783	chr16:71863783:C:T	1.86074e-12	-2.4149e-10	-0.901592
71863944	chr16:71863944:C:T	1.2193e-12	-2.4149e-10	-1.32428
71864023	chr16:71864023:T:C	1.92872e-10	3.32485	0.414615
71864576	chr16:71864576:C:T	6.34947e-13	-0.931551	-1.04523
71865286	chr16:71865286:G:A	4.72405e-13	-1.13066	-1.14182
71865385	chr16:71865385:A:G	1.13563e-12	-2.4149e-10	-1.39538
71865683	chr16:71865683:G:A	4.87619e-12	1.85105	-1.78925
71866053	chr16:71866053:A:G	1.03904e-12	-2.4149e-10	-1.48426
71866570	chr16:71866570:AT:A	2.11008e-12	-0.775837	-1.68486e-09
71867745	chr16:71867745:T:C	2.71622e-13	-1.03263	-1.79328
71868239	chr16:71868239:C:A	2.83474e-11	2.56001	-0.738041
71868829	chr16:71868829:T:C	2.00366e-12	-2.4149e-10	-0.827588
71869564	chr16:71869564:T:C	8.27411e-13	-2.4149e-10	-1.71202
71869971	chr16:71869971:G:C	1.2041e-12	-2.4149e-10	-1.33683
71870275	chr16:71870275:A:G	6.28721e-13	-0.816731	-1.1699
71870974	chr16:71870974:G:A	2.62073e-13	-1.10666	-1.75503
71871090	chr16:71871090:C:T	1.29342e-12	-2.4149e-10	-1.26527
71872000	chr16:71872000:T:G	7.63209e-13	-2.4149e-10	-1.79279
71872094	chr16:71872094:G:A	9.02055e-13	0.00125316	-1.6269
71872126	chr16:71872126:C:T	1.06782e-12	-1.45695	-1.68486e-09
71872226	chr16:71872226:A:G	1.1267e-12	-2.4149e-10	-1.40327
71872276	chr16:71872276:T:G	8.83903e-13	-1.64597	-1.68486e-09
71873323	chr16:71873323:A:G	6.90498e-12	-2.4149e-10	0.409679
71873583	chr16:71873583:AG:A	2.22894e-10	3.88413	-1.68486e-09
71873658	chr16:71873658:T:A	1.73133e-12	0.506496	-1.48017
71874538	chr16:71874538:T:C	1.11919e-12	0.21447	-1.62443
71875004	chr16:71875004:C:T	2.3713e-12	-0.659126	-1.68486e-09
71875161	chr16:71875161:A:G	2.28906e-12	-2.4149e-10	-0.694424
71875327	chr16:71875327:G:A	4.6941e-13	-0.987719	-1.29112
71876743	chr16:71876743:C:T	8.18332e-13	-2.4149e-10	-1.72305
71877295	chr16:71877295:C:T	1.06587e-12	0.148953	-1.60772
71877567	chr16:71877567:C:T	3.11276e-10	3.27029	0.947826
71877806	chr16:71877806:G:A	1.19907e-12	-1.34102	-1.68486e-09
71877876	chr16:71877876:C:T	1.17672e-12	-2.4149e-10	-1.35983
71877890	chr16:71877890:A:C	9.44992e-13	-1.57914	-1.68486e-09
71877956	chr16:71877956:T:A	4.54008e-13	-0.922781	-1.38942
71878251	chr16:71878251:A:G	9.8827e-13	-2.4149e-10	-1.53436
71878299	chr16:71878299:G:A	1.29475e-12	-1.26425	-1.68486e-09
71878358	chr16:71878358:T:C	9.61858e-13	-1.56145	-1.68486e-09
71879065	chr16:71879065:G:A	8.27643e-13	-2.4149e-10	-1.71174
71880445	chr16:71880445:C:G	1.25165e-12	-2.4149e-10	-1.2981
71880656	chr16:71880656:T:C	8.72824e-13	-1.65859	-1.68486e-09
71880714	chr16:71880714:C:G	1.80068e-11	2.94328	-1.57509
71880789	chr16:71880789:G:C	9.07202e-13	-2.4149e-10	-1.61995
71880838	chr16:71880838:T:G	1.14422e-12	-2.4149e-10	-1.38784
71880882	chr16:71880882:A:G	1.09076e-10	4.74346	-1.57399
71881896	chr16:71881896:G:A	4.33854e-12	-2.4149e-10	-0.0550252
71882003	chr16:71882003:C:T	7.72612e-13	-2.4149e-10	-1.78054
71882018	chr16:71882018:C:T	1.83225e-11	1.8132	-0.427638
71882567	chr16:71882567:C:T	9.08135e-13	-2.4149e-10	-1.61893
71882704	chr16:71882704:C:T	7.8391e-13	-2.4149e-10	-1.76602
71883155	chr16:71883155:G:A	3.38508e-10	3.31122	0.990767
71884275	chr16:71884275:T:C	1.67633e-10	2.69906	0.900152
71884772	chr16:71884772:T:C	5.43257e-13	-0.868451	-1.26429
71886241	chr16:71886241:G:A	2.8347e-10	3.20444	0.920105
71886347	chr16:71886347:C:T	8.99554e-13	-1.62842	-1.68486e-09
71886656	chr16:71886656:T:C	3.38748e-12	1.14722	-1.4497
71886746	chr16:71886746:C:T	7.77725e-13	-2.4149e-10	-1.77395
71887880	chr16:71887880:A:G	4.31539e-12	1.40593	-1.46631
71888066	chr16:71888066:G:A	3.54389e-13	-0.867413	-1.69251
71888270	chr16:71888270:A:C	9.29939e-13	-2.4149e-10	-1.5952
71888457	chr16:71888457:C:T	1.6199e-12	-2.4149e-10	-1.0402
71889278	chr16:71889278:C:G	3.06119e-10	3.14094	1.06047
71890181	chr16:71890181:T:C	1.67194e-12	-2.4149e-10	-1.00858
71890588	chr16:71890588:T:C	5.86361e-10	-2.4149e-10	4.85137
71891010	chr16:71891010:G:A	9.05757e-13	-1.62155	-1.68486e-09
71892434	chr16:71892434:T:A	1.47673e-12	-2.4149e-10	-1.13274
71893173	chr16:71893173:C:T	1.81705e-10	3.67982	-1.68486e-09
71893621	chr16:71893621:C:T	9.3126e-13	-1.59378	-1.68486e-09
71894162	chr16:71894162:G:A	8.59419e-13	-2.4149e-10	-1.67406
71894405	chr16:71894405:A:G	7.69294e-13	-2.4149e-10	-1.78485
71894450	chr16:71894450:T:C	3.04366e-12	-2.4149e-10	-0.409504
71894947	chr16:71894947:T:C	2.6303e-11	2.20695	-0.45983
71895748	chr16:71895748:C:T	9.06391e-13	-2.4149e-10	-1.62085
71896094	chr16:71896094:G:C	1.55582e-12	-2.4149e-10	-1.08056
71896904	chr16:71896904:A:G	2.81877e-10	2.98807	1.13084
71897008	chr16:71897008:T:C	6.78854e-12	-2.4149e-10	0.392672
71897316	chr16:71897316:G:A	2.57037e-11	2.27397	-0.549901
71897632	chr16:71897632:G:A	7.52944e-13	-2.4149e-10	-1.80633
71898092	chr16:71898092:T:C	2.31308e-13	-1.20283	-1.78374
71898534	chr16:71898534:A:G	1.54148e-12	-1.08982	-1.68486e-09
71898626	chr16:71898626:A:G	1.60723e-13	-1.59103	-1.75961
71898771	chr16:71898771:G:A	3.02883e-12	-2.4149e-10	-0.414388
71898897	chr16:71898897:G:A	4.63755e-12	0.0116218	-1.68486e-09
71899542	chr16:71899542:A:T	1.34964e-12	-1.22272	-1.68486e-09
71899744	chr16:71899744:C:G	8.14452e-12	0.574781	-1.68486e-09
71899868	chr16:71899868:A:T	9.83147e-13	-1.53956	-1.68486e-09
71900202	chr16:71900202:C:T	2.01696e-10	2.79651	0.987681
71900230	chr16:71900230:G:A	8.53183e-13	-2.4149e-10	-1.68134
71900790	chr16:71900790:C:T	8.6536e-13	-2.4149e-10	-1.66717
71901219	chr16:71901219:T:A	9.19198e-13	-1.60682	-1.68486e-09
71901307	chr16:71901307:G:A	1.99587e-11	2.15145	-0.680352
71901529	chr16:71901529:A:T	8.264e-13	-2.4149e-10	-1.71324
71901562	chr16:71901562:G:C	8.20343e-13	-2.4149e-10	-1.7206
71901691	chr16:71901691:T:C	9.61858e-13	-2.4149e-10	-1.56145
71902339	chr16:71902339:G:A	8.16818e-13	-2.4149e-10	-1.7249
71902350	chr16:71902350:A:G	8.62275e-13	0.0723942	-1.74314
71902578	chr16:71902578:A:G	1.62633e-12	-2.4149e-10	-1.03624
71902830	chr16:71902830:A:G	1.20805e-10	4.93944	-1.66782
71903028	chr16:71903028:T:A	1.39928e-12	-2.4149e-10	-1.18661
71904469	chr16:71904469:C:G	3.49498e-12	1.09819	-1.36943
71904539	chr16:71904539:G:A	3.09273e-11	2.35419	-0.445111
71905251	chr16:71905251:G:T	8.69371e-13	-2.4149e-10	-1.66255
71905292	chr16:71905292:C:T	5.6993e-12	-2.4149e-10	0.21778
71905402	chr16:71905402:C:CAG	4.73391e-10	3.32561	1.31175
71905892	chr16:71905892:A:T	8.82685e-13	-1.64735	-1.68486e-09
71906348	chr16:71906348:C:T	3.31093e-12	-2.4149e-10	-0.325334
71906842	chr16:71906842:C:T	1.22452e-12	-2.4149e-10	-1.32001
71907356	chr16:71907356:C:T	5.18484e-13	-0.821806	-1.3576
71907523	chr16:71907523:C:T	7.73419e-13	-2.4149e-10	-1.7795
71907554	chr16:71907554:G:T	1.70791e-11	1.31529	-1.68486e-09
71907733	chr16:71907733:T:A	9.74815e-13	-2.4149e-10	-1.54807
71907795	chr16:71907795:A:T	2.40322e-10	3.10473	0.854687
71907883	chr16:71907883:G:A	1.46102e-12	-2.4149e-10	-1.14343
71907896	chr16:71907896:C:G	1.41877e-12	-2.4149e-10	-1.17277
71908009	chr16:71908009:A:T	2.98139e-10	5.62806	-1.45307
71908536	chr16:71908536:C:T	7.56836e-13	-2.4149e-10	-1.80117
71908711	chr16:71908711:T:C	8.5975e-13	-2.4149e-10	-1.67368
71909204	chr16:71909204:T:C	1.98668e-10	3.04184	0.72723
71909266	chr16:71909266:G:C	2.40367e-10	3.07143	0.888176
71909511	chr16:71909511:C:T	1.76726e-10	2.57373	1.07831
71909608	chr16:71909608:A:G	2.28262e-10	3.10838	0.799544
71909878	chr16:71909878:C:G	3.68279e-12	1.1243	-1.3432
71910094	chr16:71910094:T:C	8.88053e-13	-2.4149e-10	-1.64129
71910168	chr16:71910168:G:A	1.16748e-12	-2.4149e-10	-1.36772
71910322	chr16:71910322:A:G	8.75211e-13	-2.4149e-10	-1.65585
71910517	chr16:71910517:A:C	1.63514e-12	-1.03084	-1.68486e-09
71910828	chr16:71910828:GA:G	8.60654e-13	-2.4149e-10	-1.67263
71911944	chr16:71911944:G:C	4.65477e-13	-0.776461	-1.51079
71912486	chr16:71912486:C:G	1.10933e-11	1.3865	-0.502726
71913831	chr16:71913831:G:A	2.92169e-13	-0.950881	-1.80211
71913894	chr16:71913894:C:T	9.72097e-13	-2.4149e-10	-1.55086
71914138	chr16:71914138:A:G	8.15944e-13	-2.4149e-10	-1.72597
71914140	chr16:71914140:T:C	1.21097e-12	0.375156	-1.7063
71915260	chr16:71915260:C:T	2.85262e-12	0.781643	-1.25597
71915363	chr16:71915363:C:T	1.45243e-10	5.01974	-1.5639
71916298	chr16:71916298:A:G	2.3339e-13	-1.54105	-1.43656
71916547	chr16:71916547:C:T	1.25074e-12	0.391737	-1.69057
71916989	chr16:71916989:G:A	9.43153e-13	-2.4149e-10	-1.58109
71917191	chr16:71917191:G:T	1.98872e-12	0.678233	-1.51331
71917345	chr16:71917345:A:C	9.38308e-13	-2.4149e-10	-1.58624
71918451	chr16:71918451:G:C	2.17343e-11	2.25693	-0.7006
71918606	chr16:71918606:C:T	4.79128e-12	-1.5771	1.62133
71918711	chr16:71918711:G:C	3.044e-10	2.82743	1.36835
71919446	chr16:71919446:C:T	1.51589e-12	-2.4149e-10	-1.10656
71920416	chr16:71920416:CAA:C	9.39151e-13	-2.4149e-10	-1.58534
71920547	chr16:71920547:C:T	8.62117e-13	-2.4149e-10	-1.67093
71920922	chr16:71920922:G:T	1.52886e-12	-2.4149e-10	-1.09804
71921182	chr16:71921182:C:T	7.89176e-13	-0.0672607	-1.69207
71921497	chr16:71921497:T:G	1.57231e-09	5.24366	0.594075
71923823	chr16:71923823:C:T	8.68164e-13	-1.66394	-1.68486e-09
71923850	chr16:71923850:T:C	4.0598e-12	1.10911	-1.23054
71924122	chr16:71924122:C:G	7.73214e-12	0.919209	-0.396387
71924149	chr16:71924149:A:G	5.12841e-13	-0.763845	-1.42651
71924543	chr16:71924543:A:G	7.57565e-13	-2.4149e-10	-1.80021
71925175	chr16:71925175:G:C	3.01564e-13	-0.957741	-1.7636
71925410	chr16:71925410:G:A	2.97783e-10	4.1738	-1.68486e-09
71925699	chr16:71925699:TGTA:T	8.02751e-13	-2.4149e-10	-1.74227
71925824	chr16:71925824:A:G	1.51515e-11	1.814	-0.618463
71927343	chr16:71927343:G:C	6.47287e-11	3.58713	-0.939491
71927436	chr16:71927436:T:C	1.26975e-10	2.20671	1.11471
71927632	chr16:71927632:A:C	8.88445e-13	-1.64085	-1.68486e-09
71928967	chr16:71928967:TGTAGCTCA:T	1.30102e-12	-2.4149e-10	-1.25941
71929173	chr16:71929173:G:C	9.63244e-13	-2.4149e-10	-1.56001
71929283	chr16:71929283:C:T	3.14721e-13	-0.876815	-1.80182
71929579	chr16:71929579:C:T	7.52832e-13	-2.4149e-10	-1.80648
71930021	chr16:71930021:C:T	3.4671e-13	-0.778608	-1.80322
71930025	chr16:71930025:A:G	7.88052e-13	-2.4149e-10	-1.76076
71930272	chr16:71930272:T:C	7.78658e-13	-2.4149e-10	-1.77275
71930399	chr16:71930399:C:T	3.72041e-12	-1.5797	1.37097
71930458	chr16:71930458:CAT:C	1.08445e-12	0.282789	-1.72428
71930902	chr16:71930902:C:T	6.55672e-13	-0.523099	-1.42156
71931293	chr16:71931293:C:T	1.17922e-12	0.327811	-1.68552
71931395	chr16:71931395:T:C	8.18575e-13	-2.4149e-10	-1.72275
71932199	chr16:71932199:A:G	8.65718e-13	-2.4149e-10	-1.66676
71932720	chr16:71932720:ATCCGCTGGCTTC:A	2.62714e-10	4.0485	-1.68486e-09
71932754	chr16:71932754:T:C	7.52475e-13	-2.4149e-10	-1.80695
71933023	chr16:71933023:C:G	8.53322e-13	-2.4149e-10	-1.68118
71933696	chr16:71933696:T:G	9.1217e-12	1.71039	-1.0223
71933815	chr16:71933815:A:AC	3.07559e-12	-2.4149e-10	-0.399068
71934024	chr16:71934024:C:T	3.56054e-13	-0.75931	-1.79593
71934244	chr16:71934244:G:C	3.55137e-13	-0.752595	-1.80522
71934831	chr16:71934831:G:A	1.25011e-12	-1.29933	-1.68486e-09
71934878	chr16:71934878:T:C	7.72828e-13	-2.4149e-10	-1.78026
71935214	chr16:71935214:T:C	2.6477e-12	-2.4149e-10	-0.548873
71936042	chr16:71936042:T:C	1.71101e-13	-1.64965	-1.63842
71936081	chr16:71936081:C:T	1.97354e-13	-1.33837	-1.80695
71936606	chr16:71936606:G:A	7.74606e-13	-2.4149e-10	-1.77797
71936758	chr16:71936758:C:T	7.98652e-13	-2.4149e-10	-1.74739
71937050	chr16:71937050:A:G	1.2279e-12	-2.4149e-10	-1.31726
71937116	chr16:71937116:C:T	8.1017e-13	-2.4149e-10	-1.73308
71937997	chr16:71937997:G:A	3.74493e-13	-0.735315	-1.76943
71938157	chr16:71938157:G:A	6.23781e-11	4.23636	-1.62571
71938368	chr16:71938368:C:G	1.09732e-10	2.11148	1.064
71938422	chr16:71938422:T:C	4.58768e-13	-0.757869	-1.54391
71941397	chr16:71941397:A:G	1.44359e-12	0.531608	-1.68704
71941729	chr16:71941729:C:T	9.81361e-13	-2.4149e-10	-1.54138
71942132	chr16:71942132:T:C	3.11908e-12	-2.4149e-10	-0.385026
71942413	chr16:71942413:CTT:C	1.6674e-13	-1.64358	-1.67031
71943198	chr16:71943198:C:A	1.42641e-12	-2.4149e-10	-1.1674
71943337	chr16:71943337:G:C	8.10179e-13	-2.4149e-10	-1.73306
71943906	chr16:71943906:A:T	8.60547e-13	-2.4149e-10	-1.67275
71944688	chr16:71944688:A:G	4.12067e-13	-0.603766	-1.80537
71944740	chr16:71944740:T:C	1.75956e-13	-1.46264	-1.79745
71945077	chr16:71945077:TAA:T	2.15429e-11	2.22655	-0.679068
71945094	chr16:71945094:C:T	1.15371e-09	2.54115	2.98702
71945444	chr16:71945444:C:T	1.20549e-12	-2.4149e-10	-1.33568
71945528	chr16:71945528:G:A	1.00057e-12	-2.4149e-10	-1.522
71945656	chr16:71945656:C:T	5.56421e-12	-2.4149e-10	0.193791
71945809	chr16:71945809:C:G	1.27143e-12	-1.28242	-1.68486e-09
71946014	chr16:71946014:G:A	1.29589e-11	1.86675	-0.827528
71946299	chr16:71946299:AC:A	7.71436e-11	2.82311	-1.68486e-09
71946994	chr16:71946994:C:T	8.90071e-13	-2.4149e-10	-1.63902
71947088	chr16:71947088:T:G	1.18563e-12	-2.4149e-10	-1.35229
71947210	chr16:71947210:A:T	2.14046e-11	2.17575	-0.634711
71947315	chr16:71947315:T:G	1.40143e-12	0.600822	-1.78589
71947527	chr16:71947527:TTC:T	8.43066e-13	-2.4149e-10	-1.69327
71947677	chr16:71947677:C:A	4.16876e-12	-0.0949467	-1.68486e-09
71947731	chr16:71947731:T:G	2.01253e-11	2.11431	-0.634893
71947753	chr16:71947753:T:G	2.25275e-11	2.22312	-0.63095
71947872	chr16:71947872:A:G	1.02147e-12	-1.50132	-1.68486e-09
71947907	chr16:71947907:A:G	2.50208e-11	2.24073	-0.543592
71948485	chr16:71948485:T:C	1.22751e-12	-2.4149e-10	-1.31758
71949308	chr16:71949308:C:T	7.6105e-13	-2.4149e-10	-1.79562
71949482	chr16:71949482:G:C	9.48918e-13	-2.4149e-10	-1.575
71949873	chr16:71949873:G:C	1.80563e-12	0.728364	-1.66002
71950030	chr16:71950030:A:T	4.21761e-13	-0.601749	-1.78413
71950575	chr16:71950575:A:G	1.06471e-12	-2.4149e-10	-1.45987
71950613	chr16:71950613:G:A	1.57244e-12	-2.4149e-10	-1.06994
71950976	chr16:71950976:C:G	5.41858e-12	-2.4149e-10	0.167269
71951323	chr16:71951323:A:C	5.11252e-12	-1.64462	1.75375
71952174	chr16:71952174:C:T	4.79165e-12	0.0443103	-1.68486e-09
71952315	chr16:71952315:T:C	8.9145e-13	-2.4149e-10	-1.63747
71952570	chr16:71952570:T:C	8.88606e-11	1.95669	1.00781
71952933	chr16:71952933:A:G	8.63623e-13	-2.4149e-10	-1.66918
71953047	chr16:71953047:A:G	5.01652e-09	3.03071	3.96722
71953096	chr16:71953096:G:A	6.03228e-11	4.12452	-1.54737
71953145	chr16:71953145:CAA:C	2.26316e-13	-1.29264	-1.71575
71953436	chr16:71953436:C:T	8.61946e-13	-2.4149e-10	-1.67113
71953718	chr16:71953718:G:A	2.29163e-12	-2.4149e-10	-0.6933
71953823	chr16:71953823:C:T	2.11409e-11	-2.4149e-10	1.52865
71953952	chr16:71953952:G:A	1.58201e-10	2.60123	0.940079
71953976	chr16:71953976:G:A	1.88366e-12	0.904419	-1.79377
71954119	chr16:71954119:T:G	9.30564e-13	-2.4149e-10	-1.59453
71954154	chr16:71954154:A:G	2.02868e-12	-2.4149e-10	-0.815179
71954207	chr16:71954207:C:T	9.22991e-11	2.34608	0.656385
71954321	chr16:71954321:G:A	8.19634e-13	-0.45393	-1.26753
71954484	chr16:71954484:G:A	7.76238e-13	-1.18821	-0.58765
71954606	chr16:71954606:T:C	1.56196e-10	2.55621	0.972338
71954787	chr16:71954787:A:T	7.78213e-13	-2.4149e-10	-1.77332
71954829	chr16:71954829:T:G	9.46799e-13	-0.352689	-1.22454
71955514	chr16:71955514:G:A	4.02677e-11	2.4463	-0.27331
71956257	chr16:71956257:G:C	1.51204e-11	1.19348	-1.68486e-09
71956752	chr16:71956752:A:G	2.48487e-10	3.28949	0.703331
71956882	chr16:71956882:C:T	8.8518e-13	-0.309321	-1.33521
71956932	chr16:71956932:A:G	9.52476e-13	-2.4149e-10	-1.57125
71957691	chr16:71957691:G:T	1.06198e-12	-2.4149e-10	-1.46243
71957893	chr16:71957893:T:C	1.66149e-12	-2.4149e-10	-1.01485
71958173	chr16:71958173:G:T	1.38356e-12	0.608988	-1.80689
71958256	chr16:71958256:G:A	8.04556e-13	-2.4149e-10	-1.74003
71958685	chr16:71958685:G:A	1.7675e-13	-1.48395	-1.77163
71958714	chr16:71958714:G:T	4.22341e-12	-2.4149e-10	-0.0819209
71958757	chr16:71958757:G:A	2.76155e-12	-0.506773	-1.68486e-09
71959174	chr16:71959174:G:A	8.9848e-13	-0.618785	-1.01083
71959739	chr16:71959739:A:G	8.20912e-09	2.88612	4.60432
71959766	chr16:71959766:A:G	6.8136e-13	-0.944526	-0.961702
71960552	chr16:71960552:G:C	1.97527e-12	0.234955	-1.07682
71960667	chr16:71960667:T:A	7.05121e-13	-0.884247	-0.987702
71960956	chr16:71960956:C:A	9.82127e-13	-2.4149e-10	-1.5406
71961033	chr16:71961033:A:G	1.91955e-13	-1.4069	-1.76616
71961428	chr16:71961428:T:C	6.83157e-13	-0.86136	-1.04223
71961523	chr16:71961523:G:A	6.97608e-13	-0.922606	-0.960055
71961528	chr16:71961528:A:G	1.95096e-13	-1.39218	-1.76464
71961566	chr16:71961566:C:CA	7.53289e-13	-0.853377	-0.952494
71962047	chr16:71962047:T:C	2.07181e-12	0.353139	-1.14728
71962090	chr16:71962090:A:T	1.58996e-13	-1.58897	-1.77246
71962168	chr16:71962168:T:C	3.4975e-12	0.784649	-1.05517
71962187	chr16:71962187:G:A	8.03255e-13	-2.4149e-10	-1.74165
71962392	chr16:71962392:T:G	3.2811e-12	0.748206	-1.08259
71962473	chr16:71962473:A:G	1.4664e-12	-2.4149e-10	-1.13976
71962599	chr16:71962599:A:G	5.79621e-12	0.714997	-0.480356
71963114	chr16:71963114:G:A	7.70775e-13	-2.4149e-10	-1.78292
71963643	chr16:71963643:G:A	3.9513e-13	-0.902029	-1.54908
71963963	chr16:71963963:C:G	5.7319e-12	0.490671	-0.267189
71964499	chr16:71964499:C:T	1.06164e-12	0.218678	-1.68143
71964873	chr16:71964873:A:G	1.31111e-05	13.4108	1.45563
71964958	chr16:71964958:C:T	7.88698e-13	-2.4149e-10	-1.75994
71964978	chr16:71964978:C:G	8.24541e-13	-2.4149e-10	-1.71549
71964998	chr16:71964998:C:A	8.0579e-13	-2.4149e-10	-1.7385
71965690	chr16:71965690:G:A	1.12123e-11	1.82243	-0.927984
71966215	chr16:71966215:T:A	8.61207e-13	-2.4149e-10	-1.67198
71966296	chr16:71966296:C:G	1.17667e-11	1.92098	-0.978275
71966365	chr16:71966365:C:G	1.18246e-12	-2.4149e-10	-1.35497
71966606	chr16:71966606:T:G	6.4474e-12	-2.4149e-10	0.341113
71966670	chr16:71966670:G:C	8.27897e-13	-2.4149e-10	-1.71143
71966709	chr16:71966709:G:A	3.55806e-12	-2.4149e-10	-0.253348
71967211	chr16:71967211:G:A	1.16469e-11	1.89364	-0.961168
71967237	chr16:71967237:G:A	6.02943e-12	1.75612	-1.48203
71967515	chr16:71967515:A:C	8.41462e-12	0.607407	-1.68486e-09
71967730	chr16:71967730:A:G	1.10325e-11	1.81375	-0.935465
71968072	chr16:71968072:A:G	1.28687e-11	1.90986	-0.87762
71968206	chr16:71968206:G:T	8.78576e-12	2.43141	-1.78085
71968409	chr16:71968409:G:A	1.16656e-11	0.0938429	0.840235
71968664	chr16:71968664:T:C	1.27112e-11	1.9573	-0.937385
71969213	chr16:71969213:G:A	7.72909e-13	-2.4149e-10	-1.78016
71969555	chr16:71969555:T:G	4.12357e-13	-0.617564	-1.79087
71969833	chr16:71969833:C:T	1.3089e-11	1.94197	-0.892767
71969941	chr16:71969941:G:C	8.29328e-13	-2.4149e-10	-1.7097
71970053	chr16:71970053:G:C	8.30659e-12	2.37036	-1.77587
71971055	chr16:71971055:G:C	8.64496e-13	-2.4149e-10	-1.66817
71971382	chr16:71971382:C:T	8.31814e-13	-2.4149e-10	-1.70671
71972172	chr16:71972172:C:T	4.46401e-12	-2.4149e-10	-0.0265165
71972299	chr16:71972299:C:T	8.65509e-13	-1.14088	-0.526118
71972332	chr16:71972332:A:G	5.07615e-09	2.66606	4.34368
71972462	chr16:71972462:T:C	1.56301e-12	-2.4149e-10	-1.07595
71972471	chr16:71972471:C:T	6.154e-12	1.83883	-1.54429
71972498	chr16:71972498:C:A	1.95452e-12	-2.4149e-10	-0.852421
71972632	chr16:71972632:C:T	3.21619e-12	-2.4149e-10	-0.354366
71972635	chr16:71972635:G:C	4.57295e-11	1.49368	0.8065
71973333	chr16:71973333:G:A	2.50246e-10	4.26817	-0.268291
71973500	chr16:71973500:C:T	5.72527e-12	-1.49584	1.71817
71973672	chr16:71973672:C:T	3.60221e-12	-1.49975	1.25873
71973950	chr16:71973950:C:T	3.6567e-12	-1.47719	1.25118
71974187	chr16:71974187:A:G	4.21706e-12	-2.4149e-10	-0.0834253
71974632	chr16:71974632:G:A	4.21706e-12	-2.4149e-10	-0.0834253
71974926	chr16:71974926:AGAT:A	6.02486e-10	2.20488	2.67362
71974955	chr16:71974955:G:A	5.6426e-10	2.18283	2.63012
71974980	chr16:71974980:T:C	8.08088e-13	-2.4149e-10	-1.73565
71975254	chr16:71975254:C:T	2.54551e-12	-2.4149e-10	-0.588234
71975458	chr16:71975458:C:T	9.14604e-13	-2.4149e-10	-1.61183
71976331	chr16:71976331:C:T	4.98849e-10	2.28102	2.40872
71976774	chr16:71976774:T:C	8.79121e-10	2.39782	2.85854
71977087	chr16:71977087:C:T	6.91022e-09	-2.4149e-10	7.31819
71977362	chr16:71977362:A:G	3.73546e-09	2.09094	4.61213
71977540	chr16:71977540:G:C	1.25337e-12	-0.836464	-0.460262
71977551	chr16:71977551:G:A	4.59725e-10	2.2017	2.40637
71977612	chr16:71977612:G:C	9.51726e-13	-2.4149e-10	-1.57204
71977711	chr16:71977711:G:T	5.03649e-12	0.0941447	-1.68486e-09
71978503	chr16:71978503:A:G	1.70607e-09	1.87955	4.03983
71978505	chr16:71978505:A:G	7.62166e-12	-2.4149e-10	0.50843
71978609	chr16:71978609:A:G	2.61874e-10	2.45128	1.59402
71978873	chr16:71978873:C:T	5.51988e-10	2.34249	2.44847
71978940	chr16:71978940:T:C	1.08053e-12	-2.4149e-10	-1.44512
71978966	chr16:71978966:T:C	7.91721e-13	-2.4149e-10	-1.75611
71979201	chr16:71979201:C:T	4.97575e-10	2.26927	2.41791
71979984	chr16:71979984:C:A	1.05113e-12	-1.4727	-1.68486e-09
71980585	chr16:71980585:A:G	6.03544e-13	-1.65918	-0.368322
71980788	chr16:71980788:T:A	1.65045e-12	0.714241	-1.73576
71980967	chr16:71980967:G:A	3.03623e-09	2.10059	4.39522
71981149	chr16:71981149:A:G	8.65905e-13	-2.4149e-10	-1.66654
71981199	chr16:71981199:C:T	4.81319e-12	-2.4149e-10	0.0487952
71981351	chr16:71981351:G:A	5.02152e-10	2.37799	2.31835
71981507	chr16:71981507:T:C	5.09803e-10	2.28929	2.42217
71981690	chr16:71981690:A:G	3.44908e-10	2.54144	1.77927
71981800	chr16:71981800:C:G	3.71478e-11	2.09234	-1.68486e-09
71981849	chr16:71981849:CT:C	1.5534e-12	-2.4149e-10	-1.08212
71981978	chr16:71981978:G:A	7.702e-13	-2.4149e-10	-1.78367
71982448	chr16:71982448:A:G	3.28654e-10	2.33285	1.93959
71982449	chr16:71982449:C:T	3.35233e-12	-2.4149e-10	-0.312907
71982620	chr16:71982620:G:A	2.58263e-13	-1.14469	-1.73165
71982665	chr16:71982665:T:C	3.60216e-09	-2.4149e-10	6.66673
71982796	chr16:71982796:A:G	7.03497e-10	2.68688	2.34662
71982821	chr16:71982821:T:C	8.15792e-13	-2.4149e-10	-1.72616
71983007	chr16:71983007:T:C	3.1524e-12	-1.55166	1.17726
71983399	chr16:71983399:A:G	3.50312e-10	2.4144	1.92186
71983523	chr16:71983523:G:A	9.17738e-13	-2.4149e-10	-1.60841
71983535	chr16:71983535:A:G	8.74903e-13	-2.4149e-10	-1.65621
71983538	chr16:71983538:T:C	3.38117e-12	-0.743298	0.438955
71983596	chr16:71983596:G:C	8.29307e-12	-1.14267	1.73553
71983661	chr16:71983661:TTC:T	1.25173e-12	-1.29804	-1.68486e-09
71984200	chr16:71984200:C:T	7.2951e-10	2.36738	2.70243
71984304	chr16:71984304:T:A	3.30475e-12	-2.4149e-10	-0.327204
71984518	chr16:71984518:T:C	1.80781e-12	0.78421	-1.71466
71984872	chr16:71984872:A:C	1.5155e-12	0.629562	-1.73638
71984961	chr16:71984961:G:C	2.51488e-13	-1.18149	-1.72143
71985202	chr16:71985202:AAAAC:A	1.63818e-12	-2.4149e-10	-1.02898
71985265	chr16:71985265:T:C	1.11789e-09	2.40503	3.0916
71985375	chr16:71985375:A:G	1.23003e-12	-2.4149e-10	-1.31553
71985810	chr16:71985810:T:C	8.30092e-13	-2.4149e-10	-1.70878
71985889	chr16:71985889:A:G	5.0403e-13	-0.805369	-1.40232
71986049	chr16:71986049:T:A	8.21584e-10	2.46433	2.72434
71986424	chr16:71986424:A:G	3.98073e-09	2.27605	4.4906
71986828	chr16:71986828:A:G	1.66559e-09	2.15205	3.74332
71987085	chr16:71987085:C:T	2.52375e-12	-0.596819	-1.68486e-09
71987191	chr16:71987191:A:G	1.48404e-12	-2.4149e-10	-1.1278
71987328	chr16:71987328:C:G	1.68855e-11	1.30389	-1.68486e-09
71987592	chr16:71987592:T:C	7.75105e-13	-2.4149e-10	-1.77732
71987841	chr16:71987841:A:C	5.09702e-13	-0.863435	-1.33306
71987868	chr16:71987868:T:C	3.06914e-09	2.33701	4.16958
71988086	chr16:71988086:C:A	3.12453e-09	2.59581	3.92867
71988142	chr16:71988142:G:A	7.8837e-13	-0.924784	-0.835568
71988166	chr16:71988166:G:A	1.7852e-11	1.35955	-1.68486e-09
71988529	chr16:71988529:T:C	1.26425e-12	-2.4149e-10	-1.28809
71988557	chr16:71988557:T:C	8.0052e-12	-1.56116	2.11868
71988635	chr16:71988635:C:T	1.26249e-11	-1.16615	2.17926
71988753	chr16:71988753:C:G	1.26862e-12	-2.4149e-10	-1.28464
71988818	chr16:71988818:A:G	9.38516e-13	-2.4149e-10	-1.58602
71988922	chr16:71988922:A:G	1.91705e-13	-1.36744	-1.80692
71988967	chr16:71988967:A:G	1.58507e-11	-1.1106	2.35124
71989042	chr16:71989042:C:T	2.5798e-11	-1.25908	2.98681
71989136	chr16:71989136:G:A	1.3574e-12	-2.4149e-10	-1.217
71989179	chr16:71989179:C:G	2.51952e-11	-1.18012	2.8842
71989431	chr16:71989431:G:T	1.20462e-12	-2.4149e-10	-1.3364
71989483	chr16:71989483:T:C	1.18656e-12	-2.4149e-10	-1.35151
71989734	chr16:71989734:C:A	2.37624e-11	-1.21909	2.86463
71989786	chr16:71989786:A:G	1.20973e-12	-2.4149e-10	-1.33217
71989983	chr16:71989983:G:A	9.0443e-13	-1.62301	-1.68486e-09
71990256	chr16:71990256:T:C	1.20996e-12	-2.4149e-10	-1.33197
71990440	chr16:71990440:T:C	2.8278e-11	1.81952	-1.68486e-09
71990591	chr16:71990591:G:A	1.27311e-12	0.411157	-1.69226
71991100	chr16:71991100:G:A	7.92539e-13	-2.4149e-10	-1.75508
71991178	chr16:71991178:G:A	3.05044e-09	2.10535	4.39512
71991434	chr16:71991434:C:T	8.25842e-13	-2.4149e-10	-1.71392
71991632	chr16:71991632:G:A	3.76278e-09	2.05538	4.65497
71991776	chr16:71991776:G:T	7.74914e-13	-2.4149e-10	-1.77757
71991814	chr16:71991814:A:C	2.43714e-11	1.67085	-1.68486e-09
71991860	chr16:71991860:A:C	3.7923e-09	2.52967	4.1885
71992291	chr16:71992291:T:A	1.20097e-11	-0.502957	1.46611
71992655	chr16:71992655:C:A	1.88858e-13	-1.46402	-1.72531
71992718	chr16:71992718:A:G	2.09219e-12	-2.4149e-10	-0.784351
71993152	chr16:71993152:T:C	1.20164e-12	-2.4149e-10	-1.33887
71993292	chr16:71993292:T:A	1.22571e-11	-0.426158	1.4097
71993415	chr16:71993415:T:C	3.25478e-12	-0.34244	-1.68486e-09
71993625	chr16:71993625:C:A	1.18937e-12	-2.4149e-10	-1.34914
71993820	chr16:71993820:G:A	1.32436e-12	-2.4149e-10	-1.24164
71994180	chr16:71994180:C:T	8.72625e-13	-1.65881	-1.68486e-09
71994213	chr16:71994213:G:A	5.59779e-13	-0.556642	-1.54614
71994321	chr16:71994321:T:C	4.79611e-13	-1.62649	-0.630856
71994536	chr16:71994536:A:G	7.671e-13	-2.4149e-10	-1.7877
71994650	chr16:71994650:T:C	1.32696e-12	-2.4149e-10	-1.23967
71994713	chr16:71994713:A:G	4.69023e-13	-0.47367	-1.806
71995031	chr16:71995031:T:G	9.8963e-13	0.19676	-1.72975
71995032	chr16:71995032:T:C	8.37459e-13	-2.4149e-10	-1.69995
71995157	chr16:71995157:G:A	4.34202e-12	-0.907692	0.853468
71995284	chr16:71995284:AC:A	1.7046e-11	-0.829412	2.14276
71995405	chr16:71995405:G:A	4.56559e-13	-0.515503	-1.7911
71995805	chr16:71995805:C:T	1.06384e-12	-2.4149e-10	-1.46068
71995898	chr16:71995898:C:G	9.04792e-13	0.134756	-1.75737
71995913	chr16:71995913:G:C	1.46433e-12	-2.4149e-10	-1.14117
71996173	chr16:71996173:G:A	1.08644e-12	-0.733429	-0.706233
71996681	chr16:71996681:T:C	1.92154e-11	-0.571801	2.00495
71996789	chr16:71996789:G:C	1.63341e-11	-0.374646	1.64534
71997163	chr16:71997163:C:T	5.43806e-12	-2.4149e-10	0.170857
71997206	chr16:71997206:T:C	9.54264e-12	0.13217	0.601036
71997218	chr16:71997218:C:T	2.09929e-12	-2.4149e-10	-0.780966
71997273	chr16:71997273:T:C	8.77806e-13	-1.65289	-1.68486e-09
71997961	chr16:71997961:A:G	4.22934e-11	4.02104	-1.79897
71998332	chr16:71998332:T:A	1.9335e-11	1.14132	0.298036
71998478	chr16:71998478:T:C	5.45929e-12	-2.4149e-10	0.174755
71998831	chr16:71998831:T:C	5.40222e-11	4.27378	-1.80695
71998838	chr16:71998838:T:C	7.58656e-13	-2.4149e-10	-1.79877
71998894	chr16:71998894:A:C	5.67943e-12	-2.4149e-10	0.214287
71999042	chr16:71999042:C:T	5.11021e-12	-0.434188	0.542864
71999055	chr16:71999055:A:T	2.28635e-11	1.45592	0.151055
71999132	chr16:71999132:G:A	2.62963e-11	-0.423242	2.17011
71999446	chr16:71999446:A:G	1.6149e-12	-2.4149e-10	-1.04329
71999681	chr16:71999681:T:A	2.4977e-12	-0.607192	-1.68486e-09
71999722	chr16:71999722:AC:A	7.59114e-13	-2.4149e-10	-1.79817
72000091	chr16:72000091:C:A	1.10239e-12	-2.4149e-10	-1.42508
72000413	chr16:72000413:G:A	6.80056e-11	4.41406	-1.71704
72000754	chr16:72000754:G:A	1.84898e-11	1.44708	-0.0524292
72000965	chr16:72000965:T:C	6.38898e-11	4.34204	-1.70745
72001103	chr16:72001103:G:A	2.26004e-12	-2.4149e-10	-0.707181
72001183	chr16:72001183:T:C	2.89568e-13	-1.56196	-1.19997
72001322	chr16:72001322:G:A	1.08535e-12	-2.4149e-10	-1.44067
72001411	chr16:72001411:G:C	3.40825e-12	-0.535573	0.239207
72001499	chr16:72001499:T:C	7.61377e-13	-2.4149e-10	-1.79519
72001515	chr16:72001515:C:T	5.68532e-12	-2.4149e-10	0.215323
72001547	chr16:72001547:C:T	1.1663e-12	-2.4149e-10	-1.36873
72001821	chr16:72001821:C:G	7.72687e-11	2.82472	-1.68486e-09
72002358	chr16:72002358:T:A	2.3478e-10	5.69717	-1.76108
72002678	chr16:72002678:A:G	2.47859e-10	5.73773	-1.74743
72003307	chr16:72003307:A:C	5.80563e-12	1.95649	-1.72022
72004102	chr16:72004102:G:A	6.49202e-11	4.3709	-1.72031
72004171	chr16:72004171:C:A	9.94615e-13	-1.44095	-0.0870165
72004464	chr16:72004464:T:C	5.73398e-12	1.89035	-1.6665
72004525	chr16:72004525:C:T	3.77164e-12	-0.195055	-1.68486e-09
72004657	chr16:72004657:A:G	7.79619e-13	-2.4149e-10	-1.77151
72004760	chr16:72004760:C:T	5.27238e-12	1.85665	-1.71673
72004823	chr16:72004823:G:A	4.73346e-12	-2.4149e-10	0.0320918
72005308	chr16:72005308:C:T	1.15459e-12	-0.595455	-0.783363
72005417	chr16:72005417:C:T	7.60295e-13	-2.4149e-10	-1.79661
72005496	chr16:72005496:G:T	7.64021e-13	-2.4149e-10	-1.79172
72005503	chr16:72005503:A:G	1.08433e-12	-2.4149e-10	-1.4416
72005547	chr16:72005547:T:C	1.30423e-12	-1.64296	0.386005
72005706	chr16:72005706:G:T	2.13298e-13	-1.26074	-1.80689
72006133	chr16:72006133:T:G	1.50416e-12	-1.21316	0.0988281
72006660	chr16:72006660:G:A	4.89262e-12	-2.4149e-10	0.0651644
72007588	chr16:72007588:C:A	7.54532e-13	-2.4149e-10	-1.80422
72008529	chr16:72008529:T:C	1.78859e-13	-1.58479	-1.65893
72008736	chr16:72008736:A:G	3.17691e-13	-0.985911	-1.68333
72009061	chr16:72009061:G:A	7.56087e-13	-2.4149e-10	-1.80216
72009069	chr16:72009069:A:G	1.22956e-12	-2.4149e-10	-1.31591
72009096	chr16:72009096:C:A	7.55584e-13	-2.4149e-10	-1.80283
72009140	chr16:72009140:C:T	1.8817e-10	5.27932	-1.56454
72009389	chr16:72009389:G:C	8.36213e-12	-2.4149e-10	0.601149
72010106	chr16:72010106:A:G	8.48784e-13	-1.56749	-0.119021
72010339	chr16:72010339:G:C	1.84743e-09	5.53828	0.460706
72010596	chr16:72010596:T:C	1.88987e-12	-2.4149e-10	-0.886059
72011024	chr16:72011024:CT:C	1.41335e-11	-1.65269	2.77867
72011538	chr16:72011538:G:C	4.97317e-12	-2.4149e-10	0.0814943
72011863	chr16:72011863:TGAA:T	5.13324e-11	2.41576	-1.68486e-09
72011888	chr16:72011888:T:A	8.58941e-13	-2.4149e-10	-1.67462
72012302	chr16:72012302:G:A	7.95382e-13	-2.4149e-10	-1.7515
72012369	chr16:72012369:C:G	1.03515e-06	5.56239	6.7651
72012562	chr16:72012562:A:G	1.42331e-11	-1.50374	2.63675
72013162	chr16:72013162:CTCT:C	4.37873e-11	-0.424955	2.68173
72013208	chr16:72013208:CCT:C	5.09129e-12	-2.4149e-10	0.104968
72013271	chr16:72013271:T:C	2.56822e-10	5.56111	-1.53529
72013387	chr16:72013387:G:A	1.18949e-07	3.03728	7.12661
72013486	chr16:72013486:A:G	4.70026e-12	0.0250536	-1.68486e-09
72013852	chr16:72013852:C:G	7.60324e-13	-1.36785	-0.428729
72013950	chr16:72013950:C:T	1.53364e-12	-2.4149e-10	-1.09492
72014433	chr16:72014433:T:C	3.71255e-08	3.43678	5.56271
72014733	chr16:72014733:A:G	1.65231e-07	3.49568	6.99686
72015722	chr16:72015722:T:C	1.63607e-13	-1.62168	-1.71117
72015899	chr16:72015899:G:A	1.55333e-12	-2.4149e-10	-1.08216
72015900	chr16:72015900:A:T	1.22519e-07	3.21839	6.97506
72016607	chr16:72016607:C:T	4.93813e-12	-2.4149e-10	0.0744227
72017005	chr16:72017005:G:A	2.21583e-12	-0.726939	-1.68486e-09
72017046	chr16:72017046:C:A	8.569e-13	-2.4149e-10	-1.677
72017470	chr16:72017470:A:G	8.9091e-11	4.23548	-1.26839
72017874	chr16:72017874:C:G	7.64328e-13	-2.4149e-10	-1.79132
72018135	chr16:72018135:C:G	4.03587e-13	-1.66472	-0.76521
72018400	chr16:72018400:A:G	1.90081e-11	3.22892	-1.80662
72018449	chr16:72018449:A:G	1.76888e-11	3.10922	-1.75886
72018466	chr16:72018466:G:C	3.90865e-12	-2.4149e-10	-0.159371
72018726	chr16:72018726:G:A	3.93973e-12	-2.4149e-10	-0.151451
72019058	chr16:72019058:C:T	7.19235e-13	-0.696533	-1.1556
72019069	chr16:72019069:T:G	4.6788e-12	-2.4149e-10	0.0204777
72019242	chr16:72019242:T:C	5.22287e-10	3.64585	1.08981
72020153	chr16:72020153:G:A	5.07839e-13	-1.65338	-0.546772
72020167	chr16:72020167:T:G	4.48299e-13	-1.65365	-0.671213
72020719	chr16:72020719:C:T	2.04454e-12	-2.4149e-10	-0.807393
72020993	chr16:72020993:C:T	9.89748e-13	-2.4149e-10	-1.53287
72021179	chr16:72021179:G:A	8.69196e-13	-1.66275	-1.68486e-09
72021437	chr16:72021437:C:A	5.89612e-13	-1.66441	-0.386442
72021633	chr16:72021633:A:C	3.93236e-09	4.13684	2.61759
72021957	chr16:72021957:G:A	8.89409e-12	2.46828	-1.80546
72022485	chr16:72022485:G:A	7.7386e-13	-2.4149e-10	-1.77893
72023383	chr16:72023383:A:G	1.40087e-09	3.95561	1.76667
72023522	chr16:72023522:C:T	8.66068e-13	-1.66636	-1.68486e-09
72024113	chr16:72024113:T:G	1.0046e-12	-1.51797	-1.68486e-09
72024603	chr16:72024603:G:A	8.75252e-13	-2.4149e-10	-1.65581
72024768	chr16:72024768:G:A	4.36377e-13	-1.66705	-0.684767
72024794	chr16:72024794:C:T	3.95643e-12	-2.4149e-10	-0.147221
72024811	chr16:72024811:T:C	2.02219e-12	-2.4149e-10	-0.818382
72025213	chr16:72025213:C:T	8.00588e-13	-2.4149e-10	-1.74497
72025250	chr16:72025250:A:G	1.9045e-09	4.09394	1.93547
72025370	chr16:72025370:T:C	1.66221e-09	4.03438	1.85896
72025657	chr16:72025657:T:C	9.40893e-13	-1.58349	-1.68486e-09
72027059	chr16:72027059:C:T	2.97463e-09	4.68651	1.7888
72027090	chr16:72027090:G:A	4.57193e-12	-2.4149e-10	-0.00262819
72027142	chr16:72027142:G:A	5.42495e-13	-1.66715	-0.466992
72027360	chr16:72027360:A:G	7.52608e-13	-2.4149e-10	-1.80677
72028120	chr16:72028120:G:A	6.8328e-09	4.20932	3.0976
72028768	chr16:72028768:G:A	3.39782e-09	4.33977	2.26855
72028803	chr16:72028803:C:T	3.03478e-11	1.89016	-1.68486e-09
72029028	chr16:72029028:G:A	1.36994e-12	-2.4149e-10	-1.2078
72029259	chr16:72029259:T:C	1.83149e-09	3.85973	2.13059
72029452	chr16:72029452:A:G	7.94967e-13	-2.4149e-10	-1.75202
72029515	chr16:72029515:G:A	1.64502e-12	-2.4149e-10	-1.02481
72029927	chr16:72029927:T:C	7.74407e-13	-2.4149e-10	-1.77822
72030358	chr16:72030358:C:T	8.66909e-13	-2.4149e-10	-1.66539
72031006	chr16:72031006:A:G	5.3227e-13	-1.6678	-0.485369
72032203	chr16:72032203:A:C	9.41366e-13	-1.6473	0.0643144
72032543	chr16:72032543:T:G	9.99126e-10	5.38432	-1.68486e-09
72032980	chr16:72032980:C:T	5.17239e-13	-1.66608	-0.515731
72033087	chr16:72033087:T:C	4.45903e-12	-2.4149e-10	-0.0276337
72033364	chr16:72033364:A:G	2.38118e-13	-1.33995	-1.6176
72033433	chr16:72033433:C:A	1.24311e-11	1.9071	-0.909467
72033623	chr16:72033623:A:G	5.12178e-13	-1.66598	-0.525667
72033929	chr16:72033929:G:T	1.6246e-12	-2.4149e-10	-1.0373
72034238	chr16:72034238:T:C	1.7429e-12	-2.4149e-10	-0.967011
72035212	chr16:72035212:T:C	2.54254e-12	-2.4149e-10	-0.5894
72035841	chr16:72035841:C:T	8.99035e-13	-1.629	-1.68486e-09
72036230	chr16:72036230:C:T	2.30397e-09	4.09863	2.1212
72037155	chr16:72037155:T:C	4.5227e-13	-1.37009	-0.945953
72037553	chr16:72037553:G:A	1.87155e-13	-1.66534	-1.53304
72037602	chr16:72037602:C:T	5.61384e-13	-1.6662	-0.433711
72039242	chr16:72039242:T:G	8.69276e-13	-2.4149e-10	-1.66266
72040408	chr16:72040408:C:G	6.15307e-11	2.59697	-1.68486e-09
72040419	chr16:72040419:C:T	1.3741e-12	-0.374489	-0.830273
72041442	chr16:72041442:A:G	3.21464e-08	0.92331	7.93218
72041694	chr16:72041694:A:T	3.57721e-11	3.83346	-1.77885
72041774	chr16:72041774:C:G	4.75162e-12	0.0359208	-1.68486e-09
72042155	chr16:72042155:T:A	4.80871e-11	2.35045	-1.68486e-09
72042434	chr16:72042434:C:A	3.21146e-12	-2.4149e-10	-0.355839
72042523	chr16:72042523:C:G	5.82472e-11	2.54213	-1.68486e-09
72043096	chr16:72043096:C:T	3.93201e-12	-0.153414	-1.68486e-09
72044144	chr16:72044144:C:T	2.15917e-13	-1.56055	-1.49487
72044683	chr16:72044683:C:G	1.04689e-12	-1.47674	-1.68486e-09
72044835	chr16:72044835:T:C	1.56464e-12	-2.4149e-10	-1.07491
72045008	chr16:72045008:G:A	3.58644e-12	-1.65573	1.41033
72045090	chr16:72045090:TG:T	7.6758e-11	4.58173	-1.76363
72045098	chr16:72045098:T:A	5.8109e-12	0.237172	-1.68486e-09
72045453	chr16:72045453:G:C	4.10681e-11	3.87658	-1.68391
72045758	chr16:72045758:C:T	0.214101	17.0105	7.55662
72045836	chr16:72045836:T:C	3.9635e-12	-0.145436	-1.68486e-09
72046506	chr16:72046506:C:T	2.41744e-09	3.66284	2.60506
72046730	chr16:72046730:C:T	8.88547e-13	-2.4149e-10	-1.64073
72048498	chr16:72048498:C:T	8.72976e-13	-2.4149e-10	-1.65841
72048755	chr16:72048755:A:G	1.61973e-09	3.60479	2.26266
72048889	chr16:72048889:A:G	1.75983e-09	3.63976	2.31065
72049419	chr16:72049419:G:A	1.4088e-09	3.66583	2.0621
72049566	chr16:72049566:T:G	4.28606e-11	2.23539	-1.68486e-09
72049753	chr16:72049753:T:C	9.66031e-13	-1.55712	-1.68486e-09
72050235	chr16:72050235:T:G	3.8665e-12	-2.4149e-10	-0.170214
72050260	chr16:72050260:G:A	1.59337e-12	-2.4149e-10	-1.05672
72051096	chr16:72051096:T:C	3.58126e-12	-2.4149e-10	-0.246849
72051662	chr16:72051662:T:A	1.47484e-07	1.40501	8.9739
72052422	chr16:72052422:T:C	1.60479e-12	-2.4149e-10	-1.04957
72052570	chr16:72052570:A:T	1.01671e-12	-2.4149e-10	-1.50599
72052635	chr16:72052635:A:T	8.81802e-08	0.975636	8.88894
72052842	chr16:72052842:G:A	3.11044e-12	-2.4149e-10	-0.387799
72052847	chr16:72052847:A:G	9.56613e-10	3.13252	2.20832
72053159	chr16:72053159:T:C	3.58891e-12	-2.4149e-10	-0.244716
72053408	chr16:72053408:G:A	1.36356e-09	3.37005	2.32524
72054328	chr16:72054328:T:C	4.52523e-12	-2.4149e-10	-0.0128953
72054381	chr16:72054381:C:T	3.72024e-13	-1.64927	-0.862091
72054519	chr16:72054519:T:A	2.58589e-12	0.681456	-1.25395
72054522	chr16:72054522:C:G	1.64826e-12	-2.4149e-10	-1.02284
72054562	chr16:72054562:A:C	0.000179885	-2.4149e-10	17.4853
72054568	chr16:72054568:A:G	1.90163e-11	2.59954	-1.17681
72055266	chr16:72055266:G:A	1.96753e-09	3.21075	2.85122
72055552	chr16:72055552:T:C	1.9396e-09	3.08271	2.96496
72055785	chr16:72055785:A:G	6.6496e-12	0.371992	-1.68486e-09
72055841	chr16:72055841:A:G	2.26481e-09	3.28118	2.9215
72059636	chr16:72059636:C:T	8.28154e-13	-2.4149e-10	-1.71112
72059991	chr16:72059991:G:A	3.70527e-11	2.08978	-1.68486e-09
72060449	chr16:72060449:G:A	1.04508e-11	0.824112	-1.68486e-09
72060755	chr16:72060755:C:T	7.81327e-13	-2.4149e-10	-1.76933
72061340	chr16:72061340:AG:A	7.76113e-13	-2.4149e-10	-1.77602
72061553	chr16:72061553:C:T	6.07598e-13	-1.65742	-0.363387
72061554	chr16:72061554:A:G	8.14425e-13	-1.6675	-0.0603359
72062328	chr16:72062328:G:A	3.67193e-13	-0.728902	-1.79553
72063356	chr16:72063356:CA:C	1.1091e-10	3.18616	-1.68486e-09
72063820	chr16:72063820:G:A	4.66342e-11	2.31977	-1.68486e-09
72065053	chr16:72065053:C:T	4.05785e-08	0.811503	8.27693
72065342	chr16:72065342:T:A	2.7321e-09	2.96246	3.42781
72065795	chr16:72065795:C:T	5.48692e-13	-1.66728	-0.455499
72066881	chr16:72066881:C:A	6.02576e-10	3.24391	1.63474
72067266	chr16:72067266:T:C	2.19326e-09	2.90171	3.26887
72068142	chr16:72068142:G:A	8.72774e-13	-1.65864	-1.68486e-09
72068284	chr16:72068284:G:A	4.93605e-12	1.70578	-1.63178
72068914	chr16:72068914:G:C	8.78311e-13	-1.65232	-1.68486e-09
72069389	chr16:72069389:A:G	8.26347e-13	-2.4149e-10	-1.7133
72069510	chr16:72069510:A:G	4.71311e-08	1.00529	8.23284
72071185	chr16:72071185:C:T	5.92982e-13	-1.65268	-0.392475
72071472	chr16:72071472:T:C	7.17038e-13	-1.66626	-0.188935
72071661	chr16:72071661:C:T	2.35076e-11	1.16856	0.466203
72071803	chr16:72071803:C:T	5.4263e-13	-0.919196	-1.21469
72072066	chr16:72072066:T:C	0.113906	16.583	7.35308
72072125	chr16:72072125:C:T	8.66995e-13	-1.66529	-1.68486e-09
72073488	chr16:72073488:T:C	8.07023e-13	-2.4149e-10	-1.73697
72073761	chr16:72073761:G:A	4.47034e-11	2.27748	-1.68486e-09
72073792	chr16:72073792:G:A	8.67426e-13	-1.66479	-1.68486e-09
72073966	chr16:72073966:C:T	3.85428e-12	-0.551536	0.378156
72074194	chr16:72074194:G:A	3.21849e-11	3.7365	-1.78757
72074788	chr16:72074788:A:T	8.04651e-13	-1.66783	-0.0720824
72074919	chr16:72074919:C:T	3.67094e-11	2.08047	-1.68486e-09
72074925	chr16:72074925:C:G	8.67899e-13	-1.66424	-1.68486e-09
72074987	chr16:72074987:C:CT	1.35601e-12	-2.4149e-10	-1.21801
72076882	chr16:72076882:T:C	1.07789e-12	-1.44756	-1.68486e-09
72076983	chr16:72076983:C:T	7.94986e-13	-2.4149e-10	-1.752
72077757	chr16:72077757:C:T	7.67074e-13	-2.4149e-10	-1.78774
72078021	chr16:72078021:G:C	4.7459e-11	2.3373	-1.68486e-09
72078114	chr16:72078114:T:C	2.49076e-09	1.19918	5.0986
72078353	chr16:72078353:C:T	7.60676e-13	-2.4149e-10	-1.79611
72078581	chr16:72078581:C:T	3.79625e-13	-1.54117	-0.949969
72079446	chr16:72079446:C:T	1.94546e-13	-1.39326	-1.7664
72080041	chr16:72080041:G:A	8.21191e-13	-2.4149e-10	-1.71956
72080103	chr16:72080103:C:T	0.67179	16.626	9.08463
72080192	chr16:72080192:T:C	2.84775e-13	-1.46678	-1.31184
72080196	chr16:72080196:A:T	3.37784e-12	-2.4149e-10	-0.305329
72081646	chr16:72081646:A:G	1.86776e-13	-1.43613	-1.76428
72082361	chr16:72082361:T:C	1.49216e-12	-2.4149e-10	-1.12234
72082460	chr16:72082460:G:C	4.72513e-12	0.0303319	-1.68486e-09
72082492	chr16:72082492:G:A	4.40486e-11	2.26273	-1.68486e-09
72082568	chr16:72082568:A:G	9.83468e-08	0.949506	9.02419
72082959	chr16:72082959:T:C	7.68133e-13	-2.4149e-10	-1.78636
72082966	chr16:72082966:C:T	8.21191e-13	-2.4149e-10	-1.71956
72083174	chr16:72083174:T:C	1.15581e-07	1.05077	9.08439
72083502	chr16:72083502:T:C	1.8272e-13	-1.46248	-1.75988
72083623	chr16:72083623:G:A	1.84666e-13	-1.4515	-1.76027
72083852	chr16:72083852:C:T	1.65479e-12	-1.36784	0.348952
72083876	chr16:72083876:A:G	1.54017e-12	-2.4149e-10	-1.09067
72084166	chr16:72084166:T:C	3.8864e-12	-2.4149e-10	-0.165081
72084425	chr16:72084425:G:A	4.35946e-11	3.37937	-1.127
72084519	chr16:72084519:G:A	3.51814e-13	-1.50256	-1.06466
72085456	chr16:72085456:C:A	7.67934e-13	-2.4149e-10	-1.78662
72085523	chr16:72085523:T:C	1.31783e-12	-1.24658	-1.68486e-09
72085913	chr16:72085913:A:G	1.38283e-07	1.5476	8.7669
72086730	chr16:72086730:G:C	8.0476e-13	-2.4149e-10	-1.73978
72086784	chr16:72086784:C:T	1.55292e-12	-2.4149e-10	-1.08242
72087059	chr16:72087059:A:T	2.85073e-13	-1.4912	-1.28637
72087129	chr16:72087129:T:C	1.12047e-12	-2.4149e-10	-1.40881
72088055	chr16:72088055:A:G	4.71277e-09	1.21151	5.72396
72088244	chr16:72088244:G:A	9.27699e-10	0.680491	4.62965
72088564	chr16:72088564:C:T	4.56582e-09	1.16594	5.73785
72088807	chr16:72088807:A:T	4.56024e-09	1.18909	5.71348
72088829	chr16:72088829:A:C	9.21193e-13	-1.60465	-1.68486e-09
72088862	chr16:72088862:A:G	2.97045e-13	-1.51043	-1.22601
72088866	chr16:72088866:G:A	1.6637e-07	1.23051	9.26889
72089987	chr16:72089987:T:C	6.47067e-13	-0.876137	-1.08173
72090258	chr16:72090258:A:G	1.11167e-09	0.619682	4.87137
72090320	chr16:72090320:T:C	1.06009e-09	0.651027	4.79252
72090412	chr16:72090412:T:C	1.56169e-12	-1.07679	-1.68486e-09
72090513	chr16:72090513:G:A	1.85803e-13	-1.44257	-1.76306
72090888	chr16:72090888:G:A	8.7032e-13	-1.66146	-1.68486e-09
72090972	chr16:72090972:C:A	7.68051e-13	-2.4149e-10	-1.78646
72091834	chr16:72091834:A:C	1.17753e-09	0.652574	4.89603
72092015	chr16:72092015:G:A	2.70771e-13	-1.53915	-1.2899
72092164	chr16:72092164:T:C	9.80467e-10	0.654353	4.71111
72092266	chr16:72092266:C:T	1.0419e-09	0.603647	4.82259
72093179	chr16:72093179:T:C	4.80674e-09	1.10271	5.8525
72093186	chr16:72093186:A:G	8.51777e-13	-2.4149e-10	-1.68299
72093893	chr16:72093893:G:A	7.67869e-13	-2.4149e-10	-1.7867
72094400	chr16:72094400:C:T	6.57549e-09	1.69963	5.56891
72095846	chr16:72095846:T:C	5.28444e-09	1.67299	5.37697
72095945	chr16:72095945:G:A	3.32288e-12	-2.4149e-10	-0.321733
72096204	chr16:72096204:C:G	1.00932e-12	-1.51329	-1.68486e-09
72096226	chr16:72096226:T:C	3.09183e-13	-0.987743	-1.70864
72096304	chr16:72096304:C:G	3.03103e-09	1.07509	5.419
72097021	chr16:72097021:A:G	1.4749e-12	-2.4149e-10	-1.13397
72097841	chr16:72097841:ACT:A	1.05626e-08	3.50211	4.2404
72098149	chr16:72098149:T:C	3.32971e-13	-0.913864	-1.7084
72098165	chr16:72098165:G:C	6.52874e-09	2.71443	4.54697
72098230	chr16:72098230:C:T	5.33584e-13	-1.56369	-0.58701
72098814	chr16:72098814:C:T	5.79182e-09	2.69781	4.44383
72098957	chr16:72098957:G:A	1.49046e-12	-2.4149e-10	-1.12348
72099312	chr16:72099312:G:A	5.60477e-09	1.64197	5.46684
72099426	chr16:72099426:C:T	1.61677e-12	-2.4149e-10	-1.04213
72099564	chr16:72099564:TCTC:T	1.08288e-08	3.44164	4.32575
72100072	chr16:72100072:C:T	8.41047e-13	-2.4149e-10	-1.69567
72101115	chr16:72101115:T:C	5.32448e-08	0.428421	8.93167
72101210	chr16:72101210:C:T	1.12213e-12	-1.40733	-1.68486e-09
72101808	chr16:72101808:C:G	5.19758e-09	1.56445	5.46894
72102156	chr16:72102156:T:C	4.34845e-09	1.55883	5.29618
72102255	chr16:72102255:G:T	3.50718e-13	-0.896498	-1.67384
72102332	chr16:72102332:T:C	3.70079e-12	-2.4149e-10	-0.214017
72102449	chr16:72102449:CTT:C	6.21393e-12	0.304229	-1.68486e-09
72102870	chr16:72102870:C:T	5.98409e-09	2.64556	4.52874
72103662	chr16:72103662:G:A	8.43365e-09	3.31123	4.2062
72103909	chr16:72103909:G:T	3.69742e-12	-2.4149e-10	-0.21493
72104092	chr16:72104092:C:T	8.69031e-13	-2.4149e-10	-1.66294
72104213	chr16:72104213:G:T	5.42657e-09	2.59861	4.47789
72104336	chr16:72104336:C:A	8.22567e-13	-2.4149e-10	-1.71789
72104668	chr16:72104668:C:T	8.68665e-13	-1.66336	-1.68486e-09
72105285	chr16:72105285:C:A	3.89663e-09	2.58129	4.16401
72105497	chr16:72105497:T:C	7.83865e-13	-0.847622	-0.918461
72105638	chr16:72105638:T:C	1.39814e-12	-1.18742	-1.68486e-09
72105768	chr16:72105768:T:G	6.88521e-13	-0.722339	-1.17343
72105790	chr16:72105790:C:T	9.05719e-13	-1.62159	-1.68486e-09
72106654	chr16:72106654:G:A	7.92968e-11	4.59101	-1.74037
72106947	chr16:72106947:G:A	2.56466e-12	-0.580737	-1.68486e-09
72107038	chr16:72107038:G:A	7.24031e-11	4.4248	-1.66511
72107463	chr16:72107463:G:A	2.94094e-12	-2.4149e-10	-0.443837
72107846	chr16:72107846:G:A	2.72418e-12	-2.4149e-10	-0.520398
72107951	chr16:72107951:T:A	7.68599e-13	-2.4149e-10	-1.78575
72108139	chr16:72108139:G:T	1.818e-13	-1.58862	-1.63879
72108212	chr16:72108212:T:G	5.05197e-13	-0.768762	-1.43661
72108696	chr16:72108696:C:A	7.61967e-10	1.13791	3.97543
72109515	chr16:72109515:G:A	3.80669e-11	2.11678	-1.68486e-09
72109588	chr16:72109588:G:T	1.43291e-12	-2.4149e-10	-1.16285
72110385	chr16:72110385:A:G	3.73519e-10	0.504902	3.8955
72110594	chr16:72110594:T:C	3.74043e-08	0.744676	8.2623
72110818	chr16:72110818:G:GTAC	2.26467e-12	-2.4149e-10	-0.705133
72111505	chr16:72111505:T:C	8.06017e-13	-1.07023	-0.667981
72112542	chr16:72112542:C:G	5.67801e-08	0.887386	8.53699
72112671	chr16:72112671:T:C	2.9734e-10	0.319373	3.85294
72112739	chr16:72112739:G:A	4.21005e-12	-0.0850896	-1.68486e-09
72112767	chr16:72112767:C:A	3.84899e-11	2.12783	-1.68486e-09
72112920	chr16:72112920:TCTGA:T	4.26735e-11	2.23101	-1.68486e-09
72113287	chr16:72113287:C:T	2.88482e-12	1.30293	-1.76603
72113343	chr16:72113343:G:T	2.49936e-09	2.0963	4.20493
72113532	chr16:72113532:G:C	4.78446e-11	2.34539	-1.68486e-09
72113572	chr16:72113572:GTT:G	5.99696e-08	0.505393	8.97364
72113767	chr16:72113767:A:C	3.22046e-09	2.23004	4.32468
72113932	chr16:72113932:TAAG:T	1.12797e-12	-2.4149e-10	-1.40214
72114084	chr16:72114084:G:A	1.61446e-13	-1.54073	-1.80542
72114440	chr16:72114440:T:C	4.6567e-10	0.401187	4.21973
72114621	chr16:72114621:C:CCAT	2.41596e-12	-2.4149e-10	-0.640467
72114623	chr16:72114623:A:C	7.59695e-13	-2.4149e-10	-1.7974
72115162	chr16:72115162:C:T	3.29958e-11	1.46729	0.506529
72115780	chr16:72115780:C:T	1.5911e-13	-1.65667	-1.70405
72116695	chr16:72116695:C:CTT	2.47947e-11	1.13549	0.552576
72117202	chr16:72117202:T:C	6.81787e-13	-1.39175	-0.513857
72117727	chr16:72117727:GTGT:G	5.11992e-12	1.28096	-1.17038
72119034	chr16:72119034:C:T	1.08793e-12	-0.11945	-1.31884
72119336	chr16:72119336:T:A	3.46601e-12	-2.4149e-10	-0.27956
72119577	chr16:72119577:C:T	3.25276e-12	-2.4149e-10	-0.343059
72119619	chr16:72119619:G:A	2.52576e-09	6.07277	0.238966
72120111	chr16:72120111:C:T	2.52028e-12	-0.598194	-1.68486e-09
72120280	chr16:72120280:G:C	8.66708e-13	-1.66562	-1.68486e-09
72120288	chr16:72120288:G:A	6.96967e-12	-0.304848	0.723852
72120562	chr16:72120562:C:T	2.96837e-11	1.86803	-1.68486e-09
72120610	chr16:72120610:C:T	1.55533e-12	-0.473282	-0.607597
72121338	chr16:72121338:T:C	1.36743e-12	-1.49661	0.286986
72121341	chr16:72121341:C:T	5.13305e-12	-0.2884	0.401536
72121342	chr16:72121342:G:A	7.02939e-13	-1.50613	-0.368919
72121734	chr16:72121734:C:G	8.44386e-13	-2.4149e-10	-1.69171
72121980	chr16:72121980:T:A	3.38639e-12	-2.4149e-10	-0.302801
72122164	chr16:72122164:C:T	6.33945e-12	-0.170905	0.495132
72122768	chr16:72122768:G:A	8.80366e-13	-2.4149e-10	-1.64998
72122773	chr16:72122773:T:C	2.95741e-11	1.86433	-1.68486e-09
72122943	chr16:72122943:T:G	1.45494e-10	0.131764	3.32581
72123036	chr16:72123036:G:A	9.30232e-13	-1.59489	-1.68486e-09
72123485	chr16:72123485:T:G	1.45674e-13	-1.64241	-1.80654
72124178	chr16:72124178:C:T	4.33645e-11	0.155615	2.09146
72124307	chr16:72124307:G:A	1.76193e-12	-2.4149e-10	-0.956153
72124540	chr16:72124540:T:A	1.03652e-12	-2.4149e-10	-1.48669
72124578	chr16:72124578:C:T	4.32597e-13	-0.695455	-1.66506
72124594	chr16:72124594:C:T	7.48761e-13	-1.40525	-0.406653
72124776	chr16:72124776:G:A	3.68139e-12	-0.219272	-1.68486e-09
72125021	chr16:72125021:C:A	1.60579e-12	-0.0783348	-0.970616
72125051	chr16:72125051:T:C	1.99876e-08	0.0910778	8.28923
72125146	chr16:72125146:G:A	1.1009e-12	-1.42643	-1.68486e-09
72125403	chr16:72125403:G:A	8.67723e-13	-1.66445	-1.68486e-09
72125546	chr16:72125546:G:A	1.69014e-12	-2.4149e-10	-0.997753
72125776	chr16:72125776:C:T	3.20778e-12	-2.4149e-10	-0.356985
72126425	chr16:72126425:C:T	1.63981e-12	-2.4149e-10	-1.02798
72128203	chr16:72128203:C:T	2.63645e-09	-0.110079	6.4647
72129795	chr16:72129795:A:G	7.62148e-13	-2.4149e-10	-1.79418
72131046	chr16:72131046:C:T	2.74957e-12	-0.511119	-1.68486e-09
72131719	chr16:72131719:C:T	9.39854e-13	-1.58459	-1.68486e-09
72131925	chr16:72131925:A:C	4.05837e-12	-2.4149e-10	-0.121783
72131957	chr16:72131957:C:T	1.0747e-12	-0.115955	-1.33457
72132087	chr16:72132087:C:T	2.73179e-08	0.0966456	8.59609
72133468	chr16:72133468:C:T	1.75948e-12	-2.4149e-10	-0.957546
72133967	chr16:72133967:G:A	7.38544e-09	0.0254948	7.35921
72134137	chr16:72134137:T:C	7.94754e-13	-2.4149e-10	-1.75229
72134438	chr16:72134438:C:T	4.43299e-13	-1.58235	-0.753726
72135124	chr16:72135124:T:G	1.05958e-08	0.180165	7.56549
72135363	chr16:72135363:T:G	6.60149e-10	-2.4149e-10	4.9699
72135373	chr16:72135373:T:G	3.26227e-13	-1.46024	-1.18248
72135391	chr16:72135391:T:G	7.62239e-13	-2.4149e-10	-1.79406
72135420	chr16:72135420:T:C	3.55014e-12	-2.4149e-10	-0.255576
72135637	chr16:72135637:AG:A	4.33976e-13	-0.931213	-1.42612
72136417	chr16:72136417:T:G	8.12225e-13	-2.4149e-10	-1.73054
72138367	chr16:72138367:G:A	4.40344e-13	-0.836263	-1.5065
72138401	chr16:72138401:C:T	5.45954e-13	-1.43737	-0.690414
72138794	chr16:72138794:G:A	2.22647e-12	-2.4149e-10	-0.722147
72140879	chr16:72140879:T:C	7.10866e-11	2.74133	-1.68486e-09
72141133	chr16:72141133:C:T	1.97893e-12	-2.4149e-10	-0.840009
72141357	chr16:72141357:A:G	6.26309e-13	-1.43976	-0.550713
72142028	chr16:72142028:A:G	4.59702e-13	-0.709188	-1.59055
72142099	chr16:72142099:A:T	9.46504e-13	-1.57754	-1.68486e-09
72142761	chr16:72142761:A:G	4.27156e-12	-0.0705847	-1.68486e-09
72142805	chr16:72142805:T:C	4.89362e-12	-2.4149e-10	0.0653676
72142876	chr16:72142876:A:G	1.62413e-12	-2.4149e-10	-1.03759
72143161	chr16:72143161:C:T	1.29666e-12	-0.0637496	-1.19902
72143843	chr16:72143843:C:T	1.03225e-12	-0.0374764	-1.45335
72143887	chr16:72143887:C:T	1.00029e-12	-0.0406183	-1.48166
72144280	chr16:72144280:T:G	9.42302e-13	-1.58199	-1.68486e-09
72144297	chr16:72144297:A:G	9.03299e-09	0.472653	7.11342
72144422	chr16:72144422:C:T	1.00047e-12	-1.5221	-1.68486e-09
72144584	chr16:72144584:T:A	2.5223e-12	1.20943	-1.80683
72144617	chr16:72144617:G:T	1.60914e-12	-2.4149e-10	-1.04687
72144752	chr16:72144752:GACAGAT:G	5.32052e-12	1.89995	-1.75094
72144964	chr16:72144964:C:T	9.9334e-13	-2.4149e-10	-1.52925
72144968	chr16:72144968:C:T	4.57789e-12	-2.4149e-10	-0.00132608
72145669	chr16:72145669:T:C	1.05596e-12	0.319871	-1.78799
72145800	chr16:72145800:G:A	4.0547e-13	-0.898107	-1.52717
72146648	chr16:72146648:T:C	1.69571e-08	0.376158	7.83972
72146956	chr16:72146956:C:A	1.73319e-12	-2.4149e-10	-0.972598
72146957	chr16:72146957:T:A	1.74563e-12	-2.4149e-10	-0.965448
72147036	chr16:72147036:A:G	4.3093e-12	-2.4149e-10	-0.061788
72147056	chr16:72147056:G:A	3.27717e-13	-1.08255	-1.55562
72147177	chr16:72147177:T:C	4.36142e-12	-2.4149e-10	-0.0497668
72147461	chr16:72147461:C:T	1.2919e-12	-2.4149e-10	-1.26645
72147817	chr16:72147817:T:C	4.4787e-12	-1.49594	1.47271
72147829	chr16:72147829:T:A	5.68789e-12	1.92241	-1.70664
72147830	chr16:72147830:C:A	5.70584e-12	1.92518	-1.70625
72147945	chr16:72147945:T:C	1.05124e-12	-2.4149e-10	-1.4726
72148516	chr16:72148516:G:T	3.30903e-08	0.671744	8.21269
72148665	chr16:72148665:C:T	5.90181e-13	-1.39844	-0.651449
72148842	chr16:72148842:T:C	4.41978e-12	-2.4149e-10	-0.0364741
72148943	chr16:72148943:G:A	1.22058e-12	-2.4149e-10	-1.32323
72149321	chr16:72149321:G:A	1.00418e-12	-0.234153	-1.28423
72149606	chr16:72149606:C:T	3.57741e-08	2.10496	6.85745
72149644	chr16:72149644:G:A	3.86153e-12	-0.850317	0.678816
72150050	chr16:72150050:A:G	9.02106e-13	-1.62559	-1.68486e-09
72150060	chr16:72150060:G:A	3.1345e-10	3.10683	1.11824
72150667	chr16:72150667:C:T	5.23477e-13	-1.37015	-0.799676
72150730	chr16:72150730:C:T	3.51115e-13	-0.766824	-1.80238
72151084	chr16:72151084:A:C	1.87623e-09	0.446354	5.5681
72151102	chr16:72151102:G:A	4.20446e-08	0.918392	8.20553
72151775	chr16:72151775:C:T	2.23654e-11	0.722049	0.862901
72151916	chr16:72151916:T:TGCTGG	8.85353e-13	-2.4149e-10	-1.64433
72151974	chr16:72151974:T:G	7.57376e-12	2.24067	-1.73854
72152788	chr16:72152788:A:T	2.70476e-08	0.851612	7.83118
72153458	chr16:72153458:G:GA	1.94874e-10	3.74979	-1.68486e-09
72153872	chr16:72153872:T:G	5.27035e-12	1.81281	-1.67327
72154477	chr16:72154477:T:C	7.26804e-12	0.460923	-1.68486e-09
72154784	chr16:72154784:C:T	1.21631e-12	0.0603493	-1.38709
72154929	chr16:72154929:T:C	4.5406e-12	-1.50544	1.49594
72154990	chr16:72154990:G:A	3.42517e-06	-2.4149e-10	13.5241
72155285	chr16:72155285:C:G	5.3253e-08	1.03611	8.32414
72155705	chr16:72155705:A:G	8.53975e-13	-0.211807	-1.46861
72155756	chr16:72155756:G:A	2.60919e-08	0.982775	7.66404
72155828	chr16:72155828:A:C	1.21864e-12	0.138374	-1.46321
72156110	chr16:72156110:C:T	3.27833e-12	0.2108	-0.546029
72156285	chr16:72156285:C:T	1.09332e-12	-1.0424	-0.390946
72156754	chr16:72156754:T:C	1.53409e-12	0.0863702	-1.18099
72156867	chr16:72156867:C:T	4.78621e-13	-1.4283	-0.831112
72156958	chr16:72156958:C:T	1.02063e-10	3.10303	-1.68486e-09
72157076	chr16:72157076:C:G	1.01132e-12	-2.4149e-10	-1.51131
72157205	chr16:72157205:A:T	4.35843e-13	-1.29711	-1.05593
72157369	chr16:72157369:G:T	8.85082e-13	-2.4149e-10	-1.64464
72158473	chr16:72158473:G:A	5.05158e-13	-1.42925	-0.776198
72158489	chr16:72158489:T:G	7.35037e-12	-2.4149e-10	0.472187
72158890	chr16:72158890:G:A	7.84361e-13	-1.42713	-0.338324
72159137	chr16:72159137:G:A	1.99421e-12	0.124219	-0.956537
72159443	chr16:72159443:T:C	9.66157e-11	3.04818	-1.68486e-09
72159623	chr16:72159623:A:T	5.12753e-13	-0.501394	-1.68913
72160007	chr16:72160007:A:G	5.09441e-12	-1.30889	1.41447
72160426	chr16:72160426:T:C	6.05588e-09	0.844099	6.34212
72160441	chr16:72160441:G:A	2.86725e-12	-2.4149e-10	-0.46921
72160864	chr16:72160864:A:C	1.56362e-11	2.90865	-1.68162
72161631	chr16:72161631:A:G	1.76912e-12	-2.4149e-10	-0.952079
72162101	chr16:72162101:T:A	1.57953e-12	-2.4149e-10	-1.06544
72162877	chr16:72162877:A:G	4.63517e-12	-1.51187	1.52298
72164152	chr16:72164152:C:T	2.18137e-12	1.0349	-1.77751
72164743	chr16:72164743:G:A	8.13381e-13	-1.49759	-0.23153
72165265	chr16:72165265:A:T	8.44968e-13	-2.4149e-10	-1.69102
72167301	chr16:72167301:T:C	1.47567e-13	-1.66405	-1.77198
72168621	chr16:72168621:T:C	2.43539e-12	-2.4149e-10	-0.632456
72168924	chr16:72168924:CA:C	8.48411e-13	-2.4149e-10	-1.68695
72169293	chr16:72169293:T:C	1.028e-12	0.250582	-1.74553
72169623	chr16:72169623:A:G	1.48635e-13	-1.64875	-1.78008
72169954	chr16:72169954:G:A	8.89902e-13	-1.63921	-1.68486e-09
72170161	chr16:72170161:T:C	5.14299e-12	-2.4149e-10	0.115071
72170170	chr16:72170170:T:A	1.1161e-12	-1.59181	0.179089
72170205	chr16:72170205:T:G	4.60948e-12	-2.4149e-10	0.00555053
72170484	chr16:72170484:C:T	9.13088e-13	-2.4149e-10	-1.61349
72171122	chr16:72171122:GA:G	2.69975e-13	-1.47846	-1.35353
72171772	chr16:72171772:T:C	9.5069e-13	-1.57313	-1.68486e-09
72172332	chr16:72172332:G:A	9.14612e-13	-1.61182	-1.68486e-09
72172941	chr16:72172941:C:T	8.15999e-13	0.0810115	-1.80692
72173416	chr16:72173416:T:C	1.40551e-12	-1.48112	0.298958
72173521	chr16:72173521:A:G	7.29537e-13	-0.0309595	-1.80695
72173621	chr16:72173621:A:G	7.0766e-13	-0.299865	-1.56849
72173856	chr16:72173856:C:T	9.96718e-13	-1.52585	-1.68486e-09
72173898	chr16:72173898:C:T	6.91002e-09	-0.0142096	7.33237
72173944	chr16:72173944:G:A	7.62406e-13	-0.0628068	-1.73103
72174620	chr16:72174620:T:G	1.14009e-12	-2.4149e-10	-1.39145
72174761	chr16:72174761:C:T	3.34827e-12	-2.4149e-10	-0.314122
72175902	chr16:72175902:T:C	9.56416e-13	-2.4149e-10	-1.56713
72176040	chr16:72176040:G:C	9.07908e-13	-2.4149e-10	-1.61918
72176624	chr16:72176624:G:A	9.23795e-13	-1.60183	-1.68486e-09
72176674	chr16:72176674:T:C	1.87067e-12	-2.4149e-10	-0.896265
72177002	chr16:72177002:G:T	4.19259e-12	-2.4149e-10	-0.0892445
72178039	chr16:72178039:T:C	4.67715e-13	-0.478045	-1.80442
72178085	chr16:72178085:T:G	1.02969e-09	-1.66038	7.07482
72178182	chr16:72178182:T:C	5.68783e-12	-2.4149e-10	0.215765
72178423	chr16:72178423:T:G	1.03121e-12	-2.4149e-10	-1.49183
72180377	chr16:72180377:C:A	2.64525e-12	-1.55686	1.00706
72180685	chr16:72180685:T:C	2.99789e-11	1.87793	-1.68486e-09
72180714	chr16:72180714:C:A	5.78547e-09	-0.874273	8.01481
72180959	chr16:72180959:C:T	3.8107e-12	-0.508544	0.323792
72181075	chr16:72181075:C:T	2.30575e-11	3.42014	-1.80471
72181193	chr16:72181193:C:T	7.39208e-13	-1.01088	-0.813861
72181242	chr16:72181242:A:T	1.13147e-12	-2.4149e-10	-1.39905
72181251	chr16:72181251:T:A	2.6732e-12	-0.539287	-1.68486e-09
72181253	chr16:72181253:A:G	1.16179e-12	0.139438	-1.51204
72181707	chr16:72181707:T:C	1.11805e-12	-2.4149e-10	-1.41098
72182664	chr16:72182664:C:T	8.3939e-12	2.4094	-1.80445
72183039	chr16:72183039:C:A	1.10209e-12	-2.4149e-10	-1.42535
72183119	chr16:72183119:A:C	2.44014e-06	2.61265	10.5723
72183214	chr16:72183214:T:G	5.27268e-12	-1.66645	1.80642
72183486	chr16:72183486:T:C	8.32403e-13	-1.4439	-0.262104
72183714	chr16:72183714:T:G	3.31464e-13	-0.843964	-1.78284
72183782	chr16:72183782:G:A	3.80641e-13	-0.744525	-1.74394
72184713	chr16:72184713:C:T	7.45521e-13	-0.403725	-1.41251
72185111	chr16:72185111:C:T	9.97984e-13	-1.52458	-1.68486e-09
72186085	chr16:72186085:T:C	8.56769e-12	-0.787793	1.41323
72186425	chr16:72186425:T:C	8.26893e-12	2.36005	-1.77011
72186474	chr16:72186474:G:C	5.70168e-13	-0.99543	-1.08896
72186915	chr16:72186915:C:G	7.80514e-12	2.27416	-1.74194
72187067	chr16:72187067:T:C	4.80704e-09	-1.18574	8.14102
72187181	chr16:72187181:C:T	8.94038e-13	-1.63457	-1.68486e-09
72187558	chr16:72187558:C:T	5.6319e-09	-1.04637	8.16001
72187565	chr16:72187565:A:G	2.53061e-13	-1.09713	-1.79956
72188085	chr16:72188085:G:A	2.92228e-13	-0.95136	-1.80143
72189035	chr16:72189035:G:A	7.85102e-12	2.31386	-1.77578
72189716	chr16:72189716:CTGAGACCA:C	2.5261e-12	-0.595888	-1.68486e-09
72190234	chr16:72190234:G:T	9.56143e-12	2.51996	-1.78479
72190239	chr16:72190239:T:G	7.78606e-12	2.29476	-1.76499
72190405	chr16:72190405:A:G	1.57984e-11	1.23735	-1.68486e-09
72190436	chr16:72190436:C:T	2.30658e-10	-0.496076	4.41445
72190595	chr16:72190595:G:A	9.5221e-13	-2.4149e-10	-1.57153
72190684	chr16:72190684:G:T	1.00481e-12	-1.54105	0.0232791
72191288	chr16:72191288:A:T	4.38293e-13	-1.19249	-1.15494
72191415	chr16:72191415:G:A	8.89467e-13	-1.04589	-0.593802
72191834	chr16:72191834:A:G	5.02096e-09	-1.06732	8.06613
72192419	chr16:72192419:T:G	1.10719e-08	-0.659379	8.44898
72192455	chr16:72192455:C:T	1.2096e-12	-2.4149e-10	-1.33228
72193499	chr16:72193499:T:C	1.73684e-13	-1.6554	-1.61768
72195424	chr16:72195424:C:T	1.2325e-12	-1.31352	-1.68486e-09
72195633	chr16:72195633:T:C	8.03753e-13	-1.59677	-0.144254
72195915	chr16:72195915:T:C	9.39102e-13	-2.4149e-10	-1.58539
72196213	chr16:72196213:C:T	7.75728e-12	-1.06305	1.58912
72196362	chr16:72196362:G:A	3.67729e-09	-1.1895	7.87686
72197048	chr16:72197048:TCAAG:T	9.4175e-13	-2.4149e-10	-1.58258
72197169	chr16:72197169:T:C	4.32487e-11	2.2444	-1.68486e-09
72197344	chr16:72197344:T:A	1.5447e-13	-1.66732	-1.723
72198221	chr16:72198221:CAG:C	4.02458e-12	-2.4149e-10	-0.130143
72198990	chr16:72198990:G:A	9.44088e-13	-1.5801	-1.68486e-09
72199296	chr16:72199296:TA:T	9.19099e-12	2.49566	-1.8
72200573	chr16:72200573:C:T	1.40135e-12	-1.44713	0.262004
72201602	chr16:72201602:C:A	7.95238e-13	-2.4149e-10	-1.75168
72201659	chr16:72201659:A:G	2.02355e-11	-1.64149	3.12636
72201861	chr16:72201861:T:G	2.73631e-12	-2.4149e-10	-0.515954
72202780	chr16:72202780:T:A	3.29939e-13	-1.60612	-1.02529
72203057	chr16:72203057:G:A	7.16657e-11	4.48604	-1.73659
72203327	chr16:72203327:C:T	7.7794e-13	-2.4149e-10	-1.77367
72203636	chr16:72203636:T:G	9.94858e-13	-1.25214	-0.275578
72203776	chr16:72203776:T:C	1.22253e-12	-1.32164	-1.68486e-09
72204482	chr16:72204482:C:T	2.67069e-12	-2.4149e-10	-0.540227
72205174	chr16:72205174:G:A	4.78433e-13	-1.6251	-0.634708
72205305	chr16:72205305:C:T	1.17202e-12	-2.4149e-10	-1.36384
72205532	chr16:72205532:G:T	1.0677e-12	-1.44816	-0.00890394
72205745	chr16:72205745:T:C	6.08689e-11	2.58616	-1.68486e-09
72206434	chr16:72206434:C:T	1.05838e-12	-2.4149e-10	-1.46582
72207876	chr16:72207876:C:G	8.95488e-13	-1.63295	-1.68486e-09
72208513	chr16:72208513:A:G	9.3496e-13	-2.4149e-10	-1.58982
72208987	chr16:72208987:T:C	1.09457e-12	-1.4322	-1.68486e-09
72209471	chr16:72209471:TATG:T	1.6335e-12	-2.4149e-10	-1.03184
72209725	chr16:72209725:A:G	4.62039e-10	-1.30858	5.92167
72210573	chr16:72210573:A:AC	8.98002e-13	-2.4149e-10	-1.63015
72210584	chr16:72210584:CTTTA:C	9.84408e-13	-2.4149e-10	-1.53828
72210973	chr16:72210973:G:A	1.04887e-12	-2.4149e-10	-1.47485
72210975	chr16:72210975:G:A	9.19756e-13	-2.4149e-10	-1.60621
72211034	chr16:72211034:T:C	9.14914e-13	-2.4149e-10	-1.61149
72211237	chr16:72211237:T:C	7.56208e-13	-2.4149e-10	-1.802
72211286	chr16:72211286:A:T	6.4784e-10	-1.34389	6.29496
72211324	chr16:72211324:C:T	9.18505e-13	-1.60757	-1.68486e-09
72211343	chr16:72211343:G:C	7.53401e-13	-2.4149e-10	-1.80572
72211499	chr16:72211499:A:G	7.63581e-13	-2.4149e-10	-1.7923
72211540	chr16:72211540:G:A	1.71995e-12	-2.4149e-10	-0.980269
72211698	chr16:72211698:A:G	8.48919e-12	-1.49308	2.10931
72212185	chr16:72212185:A:G	4.54412e-12	-2.4149e-10	-0.00872937
72212856	chr16:72212856:G:A	7.90819e-13	-2.4149e-10	-1.75725
72213549	chr16:72213549:A:T	5.67362e-07	-2.4149e-10	11.7262
72213805	chr16:72213805:A:T	1.2922e-12	-1.26622	-1.68486e-09
72213977	chr16:72213977:T:C	1.13301e-12	-1.39769	-1.68486e-09
72214189	chr16:72214189:C:T	2.4114e-10	-1.26654	5.22935
72214231	chr16:72214231:A:G	1.85883e-10	-1.39095	5.0935
72214233	chr16:72214233:C:T	8.35277e-13	-2.4149e-10	-1.70256
72214409	chr16:72214409:T:C	1.529e-12	-2.4149e-10	-1.09795
72215011	chr16:72215011:T:C	9.83505e-13	-1.5392	-1.68486e-09
72215231	chr16:72215231:G:T	5.80888e-12	-1.50808	1.7449
72215433	chr16:72215433:AG:A	5.39075e-13	-1.63769	-0.502774
72216318	chr16:72216318:T:G	5.81603e-13	-1.10488	-0.959654
72216652	chr16:72216652:A:G	2.69362e-12	-1.57159	1.03991
72216781	chr16:72216781:C:T	7.99041e-13	-2.4149e-10	-1.74691
72216989	chr16:72216989:C:T	8.97023e-13	-2.4149e-10	-1.63124
72217233	chr16:72217233:C:T	1.02157e-08	-0.954024	8.66314
72217389	chr16:72217389:A:T	1.04493e-10	0.304917	2.82163
72217497	chr16:72217497:G:A	1.14416e-12	-0.685845	-0.702045
72218038	chr16:72218038:C:T	6.27118e-13	-1.36633	-0.622852
72218198	chr16:72218198:G:A	2.47106e-13	-1.65118	-1.26932
72218205	chr16:72218205:G:C	7.57512e-13	-0.273875	-1.52641
72218341	chr16:72218341:T:C	8.01503e-13	-2.4149e-10	-1.74383
72218386	chr16:72218386:G:A	4.64396e-13	-0.708786	-1.5808
72218464	chr16:72218464:C:A	9.7583e-09	-1.60472	9.26803
72218645	chr16:72218645:A:T	5.63235e-13	-0.476477	-1.62015
72218701	chr16:72218701:C:T	9.1714e-11	2.99611	-1.68486e-09
72219591	chr16:72219591:G:C	3.44193e-12	-2.4149e-10	-0.286532
72221240	chr16:72221240:T:C	8.43121e-13	-2.4149e-10	-1.69321
72221368	chr16:72221368:C:T	8.82206e-13	-1.64789	-1.68486e-09
72221591	chr16:72221591:A:C	7.53386e-13	-2.4149e-10	-1.80574
72221678	chr16:72221678:A:G	6.45095e-13	-1.31937	-0.641553
72221889	chr16:72221889:G:C	8.68167e-13	-1.66394	-1.68486e-09
72222083	chr16:72222083:G:A	9.04068e-13	-1.62342	-1.68486e-09
72222257	chr16:72222257:C:T	5.23704e-13	-0.366151	-1.80324
72222451	chr16:72222451:G:C	1.795e-13	-1.43963	-1.80051
72222995	chr16:72222995:T:A	4.74948e-13	-0.460565	-1.80655
72223012	chr16:72223012:A:G	4.79109e-13	-0.45153	-1.80686
72223641	chr16:72223641:A:G	7.01654e-13	-0.216768	-1.66011
72223800	chr16:72223800:A:T	2.16402e-13	-1.6648	-1.38838
72224031	chr16:72224031:C:T	1.51283e-13	-1.64591	-1.76525
72224382	chr16:72224382:C:T	1.6467e-13	-1.56211	-1.76427
72224918	chr16:72224918:T:G	1.02332e-12	-1.49951	-1.68486e-09
72224932	chr16:72224932:A:G	1.49289e-12	-2.4149e-10	-1.12185
72225146	chr16:72225146:C:T	7.54804e-13	-2.4149e-10	-1.80386
72225461	chr16:72225461:G:A	1.00381e-12	0.145553	-1.66431
72225711	chr16:72225711:TAA:T	5.9765e-13	-1.65369	-0.383624
72225718	chr16:72225718:A:T	1.77638e-12	-0.947988	-1.68486e-09
72225819	chr16:72225819:G:C	4.18348e-13	-1.60527	-0.788737
72225857	chr16:72225857:G:C	7.67631e-12	0.515575	-1.68486e-09
72225992	chr16:72225992:C:A	1.71817e-13	-1.57821	-1.70568
72226794	chr16:72226794:G:A	9.87419e-13	-1.20365	-0.331579
72226872	chr16:72226872:C:T	7.55046e-13	-2.4149e-10	-1.80354
72227092	chr16:72227092:A:G	1.60183e-13	-1.58918	-1.76483
72227190	chr16:72227190:C:T	7.60313e-13	-2.4149e-10	-1.79659
72227516	chr16:72227516:T:A	8.95e-13	-2.4149e-10	-1.6335
72227612	chr16:72227612:G:A	9.1238e-13	-1.61426	-1.68486e-09
72228056	chr16:72228056:C:T	8.16704e-13	-2.4149e-10	-1.72504
72228535	chr16:72228535:G:A	1.74728e-13	-1.59433	-1.67276
72228808	chr16:72228808:T:C	7.53418e-13	-2.4149e-10	-1.8057
72229092	chr16:72229092:A:T	1.17783e-12	-2.4149e-10	-1.35889
72229387	chr16:72229387:G:A	2.04889e-12	-0.805264	-1.68486e-09
72230066	chr16:72230066:C:T	1.02993e-11	-2.4149e-10	0.809512
72230536	chr16:72230536:C:T	1.6601e-12	-2.4149e-10	-1.01569
72231909	chr16:72231909:A:T	1.66864e-13	-1.56124	-1.7519
72232312	chr16:72232312:T:C	4.89988e-12	1.56614	-1.49949
72235029	chr16:72235029:C:T	1.92683e-12	-1.66257	0.795884
72238937	chr16:72238937:C:A	1.28004e-12	-2.4149e-10	-1.27567
72239476	chr16:72239476:G:A	1.36931e-12	-1.20826	-1.68486e-09
72239982	chr16:72239982:G:GATATACTC	7.70515e-13	-2.4149e-10	-1.78326
72240835	chr16:72240835:T:C	1.59358e-13	-1.58664	-1.77252
72241000	chr16:72241000:G:A	2.71649e-13	-1.23169	-1.59411
72242584	chr16:72242584:T:C	9.12093e-13	-1.61458	-1.68486e-09
72242873	chr16:72242873:T:G	1.78362e-13	-1.65968	-1.58683
72242925	chr16:72242925:G:A	1.88258e-13	-1.4111	-1.7814
72243263	chr16:72243263:T:C	1.72959e-13	-1.56635	-1.71091
72243750	chr16:72243750:G:A	1.18511e-12	-2.4149e-10	-1.35273
72244117	chr16:72244117:A:G	1.86198e-12	-0.900924	-1.68486e-09
72244435	chr16:72244435:T:A	1.67978e-12	-2.4149e-10	-1.0039
72244762	chr16:72244762:T:G	1.09277e-12	-2.4149e-10	-1.43385
72244927	chr16:72244927:G:A	5.22124e-13	-1.06219	-1.11023
72245901	chr16:72245901:C:T	1.6821e-12	-2.4149e-10	-1.00252
72245953	chr16:72245953:A:G	4.34899e-13	-1.53169	-0.823518
72246974	chr16:72246974:C:A	7.66943e-13	-2.4149e-10	-1.78791
72247216	chr16:72247216:T:C	2.56729e-13	-1.63667	-1.24563
72247893	chr16:72247893:T:C	1.06497e-12	0.315186	-1.7748
72248271	chr16:72248271:T:C	1.69807e-13	-1.59962	-1.69604
72248294	chr16:72248294:G:C	2.2627e-13	-1.65088	-1.35771
72249243	chr16:72249243:G:C	1.90666e-13	-1.43295	-1.74685
72249248	chr16:72249248:G:T	2.27819e-13	-1.66081	-1.34096
72249504	chr16:72249504:G:A	2.12859e-12	-0.592351	-0.174755
72249639	chr16:72249639:G:A	2.87483e-13	-0.993023	-1.77613
72249650	chr16:72249650:C:G	3.91528e-13	-1.61753	-0.842737
72249683	chr16:72249683:T:G	5.56086e-13	-1.52379	-0.585608
72250316	chr16:72250316:T:A	2.02504e-13	-1.42309	-1.69648
72250585	chr16:72250585:A:G	4.85585e-13	-1.52366	-0.721302
72250891	chr16:72250891:G:A	7.69529e-13	-2.4149e-10	-1.78454
72250931	chr16:72250931:G:T	7.66599e-13	-2.4149e-10	-1.78835
72251140	chr16:72251140:A:C	6.24969e-13	-1.65837	-0.334251
72251768	chr16:72251768:T:C	1.69022e-13	-1.65871	-1.64158
72252151	chr16:72252151:T:C	7.69659e-13	-2.4149e-10	-1.78437
72253044	chr16:72253044:A:G	9.2041e-13	-2.4149e-10	-1.6055
72254822	chr16:72254822:C:G	1.6197e-12	-2.4149e-10	-1.04032
72254877	chr16:72254877:T:C	5.23515e-12	0.132831	-1.68486e-09
72255147	chr16:72255147:G:A	1.09062e-12	-2.4149e-10	-1.43582
72255156	chr16:72255156:T:G	2.01067e-13	-1.36901	-1.75767
72256465	chr16:72256465:G:T	1.88786e-13	-1.48788	-1.70183
72256516	chr16:72256516:T:C	3.94389e-13	-1.59935	-0.85363
72256689	chr16:72256689:A:G	1.57401e-12	-2.4149e-10	-1.06894
72256878	chr16:72256878:C:T	8.82414e-13	-1.64766	-1.68486e-09
72257833	chr16:72257833:A:G	3.85241e-13	-1.61045	-0.865998
72257929	chr16:72257929:C:T	2.58818e-12	-2.4149e-10	-0.571608
72257953	chr16:72257953:T:C	7.67291e-13	-2.4149e-10	-1.78745
72258098	chr16:72258098:A:T	1.57401e-12	-2.4149e-10	-1.06894
72258368	chr16:72258368:C:G	7.57493e-13	-2.4149e-10	-1.80031
72258867	chr16:72258867:T:G	7.57493e-13	-2.4149e-10	-1.80031
72258920	chr16:72258920:G:C	1.07468e-12	-1.45054	-1.68486e-09
72259042	chr16:72259042:G:C	1.91746e-13	-1.36961	-1.80454
72259457	chr16:72259457:A:G	1.21387e-12	-2.4149e-10	-1.32875
72260233	chr16:72260233:T:C	1.23654e-12	-1.31025	-1.68486e-09
72260274	chr16:72260274:TGA:T	1.94207e-11	1.44377	-1.68486e-09
72260446	chr16:72260446:G:C	1.53997e-13	-1.60489	-1.78849
72260553	chr16:72260553:C:A	1.17783e-12	-2.4149e-10	-1.35889
72260724	chr16:72260724:G:C	2.10694e-12	0.970561	-1.74789
72260735	chr16:72260735:T:C	7.72607e-13	-2.4149e-10	-1.78055
72260794	chr16:72260794:T:A	1.68557e-13	-1.59719	-1.70585
72261119	chr16:72261119:T:C	1.1502e-12	-2.4149e-10	-1.38262
72261198	chr16:72261198:A:G	1.23043e-12	-2.4149e-10	-1.3152
72261391	chr16:72261391:T:G	3.44228e-13	-1.39384	-1.19517
72261574	chr16:72261574:G:A	1.47759e-12	-1.13215	-1.68486e-09
72262549	chr16:72262549:T:C	1.62938e-13	-1.59796	-1.73899
72262562	chr16:72262562:C:T	7.81939e-13	-2.4149e-10	-1.76854
72262680	chr16:72262680:C:T	9.72011e-13	-2.4149e-10	-1.55095
72262694	chr16:72262694:T:C	5.73704e-12	0.224379	-1.68486e-09
72263743	chr16:72263743:A:C	2.31252e-13	-1.59036	-1.39645
72264603	chr16:72264603:A:G	1.28318e-12	-2.4149e-10	-1.27322
72264860	chr16:72264860:T:C	4.12235e-13	-1.66684	-0.741885
72265366	chr16:72265366:A:T	4.57555e-13	-1.40712	-0.897303
72265886	chr16:72265886:G:C	7.82439e-13	-2.4149e-10	-1.7679
72266038	chr16:72266038:G:A	1.7734e-13	-1.47611	-1.77614
72266490	chr16:72266490:G:A	8.20212e-13	-2.4149e-10	-1.72076
72266498	chr16:72266498:T:G	3.92664e-13	-1.50842	-0.948944
72266700	chr16:72266700:C:G	7.97428e-13	-2.4149e-10	-1.74893
72266747	chr16:72266747:G:A	1.35514e-12	-2.4149e-10	-1.21866
72266881	chr16:72266881:G:A	2.05038e-13	-1.31374	-1.79338
72267002	chr16:72267002:C:G	1.32073e-12	-2.4149e-10	-1.24438
72267573	chr16:72267573:C:G	1.20429e-12	-2.4149e-10	-1.33667
72267890	chr16:72267890:T:A	2.32644e-12	-0.678226	-1.68486e-09
72268024	chr16:72268024:G:C	3.06123e-12	-0.403748	-1.68486e-09
72268364	chr16:72268364:T:A	7.94028e-13	-2.4149e-10	-1.7532
72268390	chr16:72268390:C:T	5.84797e-13	-0.256344	-1.80271
72268514	chr16:72268514:A:T	1.1194e-12	-2.4149e-10	-1.40978
72269041	chr16:72269041:G:T	4.66972e-13	-1.40837	-0.875684
72269196	chr16:72269196:A:G	1.19631e-12	-2.4149e-10	-1.34332
72269283	chr16:72269283:T:G	9.86504e-13	-1.53615	-1.68486e-09
72269418	chr16:72269418:T:C	1.5376e-13	-1.61796	-1.77697
72269747	chr16:72269747:A:G	1.97703e-13	-1.46244	-1.68111
72269866	chr16:72269866:G:A	1.93852e-13	-1.38164	-1.78158
72270140	chr16:72270140:A:G	1.26915e-12	-2.4149e-10	-1.28422
72270940	chr16:72270940:C:T	7.71371e-13	-2.4149e-10	-1.78215
72271016	chr16:72271016:C:T	1.99852e-13	-1.46753	-1.66521
72271759	chr16:72271759:T:C	5.30554e-13	-1.38478	-0.771617
72273109	chr16:72273109:A:T	2.8734e-12	-0.467066	-1.68486e-09
72273339	chr16:72273339:G:C	7.56378e-13	-2.4149e-10	-1.80178
72273493	chr16:72273493:C:T	1.99784e-13	-1.53317	-1.59991
72273631	chr16:72273631:A:G	7.75232e-13	-2.4149e-10	-1.77716
72273637	chr16:72273637:C:T	1.5676e-12	-1.07302	-1.68486e-09
72273943	chr16:72273943:G:A	2.36944e-13	-1.34464	-1.61786
72274732	chr16:72274732:T:A	1.86891e-13	-1.45977	-1.74002
72275308	chr16:72275308:C:T	9.08888e-13	-2.4149e-10	-1.6181
72277927	chr16:72277927:A:C	2.71615e-13	-1.43467	-1.39126
72278828	chr16:72278828:A:G	3.28327e-13	-1.02807	-1.60824
72278873	chr16:72278873:T:G	2.23585e-13	-1.28905	-1.73148
72279262	chr16:72279262:C:T	7.74757e-13	-2.4149e-10	-1.77777
72279663	chr16:72279663:G:C	1.00718e-12	-2.4149e-10	-1.51541
72280056	chr16:72280056:G:C	1.71897e-13	-1.52511	-1.75831
72280353	chr16:72280353:C:T	4.2435e-13	-1.42849	-0.951269
72280665	chr16:72280665:C:T	8.70911e-13	-1.66078	-1.68486e-09
72280955	chr16:72280955:C:G	7.57029e-13	-2.4149e-10	-1.80092
72280980	chr16:72280980:T:C	1.6828e-13	-1.57035	-1.73434
72281313	chr16:72281313:CAT:C	1.05015e-12	-2.4149e-10	-1.47363
72281432	chr16:72281432:G:T	1.01432e-12	-2.4149e-10	-1.50834
72281903	chr16:72281903:T:C	1.42635e-12	-2.4149e-10	-1.16745
72282181	chr16:72282181:C:T	4.058e-13	-1.63087	-0.793585
72282872	chr16:72282872:T:C	7.60814e-13	-2.4149e-10	-1.79593
72284364	chr16:72284364:T:G	5.61322e-12	0.20256	-1.68486e-09
72284467	chr16:72284467:T:C	2.30083e-13	-1.29586	-1.69602
72285594	chr16:72285594:T:C	8.22695e-13	-2.4149e-10	-1.71773
72285617	chr16:72285617:C:T	1.07602e-12	-2.4149e-10	-1.4493
72285872	chr16:72285872:T:A	1.21882e-12	-2.4149e-10	-1.32468
72286950	chr16:72286950:C:T	9.5261e-13	-1.57111	-1.68486e-09
72287142	chr16:72287142:TACTG:T	6.07877e-13	-1.64135	-0.378991
72288477	chr16:72288477:G:T	2.26905e-13	-1.65729	-1.3485
72288823	chr16:72288823:A:G	1.74567e-13	-1.62492	-1.64309
72289399	chr16:72289399:A:G	1.6228e-13	-1.65613	-1.68486
72289668	chr16:72289668:C:T	1.30796e-12	-1.2541	-1.68486e-09
72289819	chr16:72289819:C:G	2.05664e-13	-1.66515	-1.43893
72291398	chr16:72291398:T:C	1.30104e-12	-2.4149e-10	-1.2594
72291774	chr16:72291774:G:A	8.78424e-13	-1.65219	-1.68486e-09
72292603	chr16:72292603:C:T	7.69583e-13	-2.4149e-10	-1.78447
72292762	chr16:72292762:A:G	7.52503e-13	-2.4149e-10	-1.80691
72292937	chr16:72292937:T:A	8.7961e-13	-1.65084	-1.68486e-09
72293596	chr16:72293596:T:G	2.95625e-13	-1.43253	-1.30869
72294019	chr16:72294019:A:G	3.97855e-13	-1.4492	-0.99503
72294277	chr16:72294277:G:A	7.96222e-13	-2.4149e-10	-1.75044
72294804	chr16:72294804:T:C	7.7382e-13	-2.4149e-10	-1.77898
72294875	chr16:72294875:T:C	3.74536e-13	-1.66643	-0.8382
72295611	chr16:72295611:C:T	3.37214e-13	-1.08419	-1.52541
72295752	chr16:72295752:A:C	7.73567e-13	-2.4149e-10	-1.77931
72295836	chr16:72295836:C:A	7.99996e-13	-2.4149e-10	-1.74571
72296057	chr16:72296057:A:G	2.42537e-13	-1.54573	-1.39343
72296479	chr16:72296479:T:C	8.96421e-13	-2.4149e-10	-1.63191
72296846	chr16:72296846:C:A	8.06851e-13	-2.4149e-10	-1.73718
72297037	chr16:72297037:T:A	1.54054e-12	-1.09043	-1.68486e-09
72297500	chr16:72297500:G:T	6.4766e-13	-1.14924	-0.807713
72297514	chr16:72297514:G:A	4.88297e-13	-0.442089	-1.79731
72298339	chr16:72298339:C:T	1.13281e-12	-2.4149e-10	-1.39786
72298463	chr16:72298463:C:G	7.60644e-13	-2.4149e-10	-1.79615
72298627	chr16:72298627:C:T	1.31884e-12	-1.24581	-1.68486e-09
72298926	chr16:72298926:T:C	1.75788e-12	-0.958455	-1.68486e-09
72298976	chr16:72298976:T:C	7.5276e-13	-2.4149e-10	-1.80657
72299219	chr16:72299219:A:C	3.48901e-13	-1.42571	-1.14983
72299228	chr16:72299228:G:A	1.50027e-13	-1.61294	-1.80656
72299447	chr16:72299447:T:C	1.81615e-12	-0.925846	-1.68486e-09
72299677	chr16:72299677:G:A	1.48987e-13	-1.65813	-1.76833
72299696	chr16:72299696:T:C	4.79003e-13	-1.51981	-0.738801
72300127	chr16:72300127:TGTGTGGG:T	7.70495e-13	-2.4149e-10	-1.78329
72300471	chr16:72300471:C:T	5.61026e-13	-0.90133	-1.19922
72301436	chr16:72301436:G:A	8.03678e-13	-2.4149e-10	-1.74112
72301746	chr16:72301746:G:A	1.11645e-12	-2.4149e-10	-1.41241
72302050	chr16:72302050:A:C	1.52027e-13	-1.65492	-1.75134
72302554	chr16:72302554:C:T	9.8001e-13	-1.54276	-1.68486e-09
72302582	chr16:72302582:C:G	1.48791e-13	-1.64041	-1.78736
72302643	chr16:72302643:T:C	7.96416e-13	-2.4149e-10	-1.7502
72303272	chr16:72303272:T:G	8.05531e-13	-2.4149e-10	-1.73882
72303968	chr16:72303968:T:C	7.92854e-13	-2.4149e-10	-1.75468
72304228	chr16:72304228:C:T	2.31384e-12	-2.4149e-10	-0.683656
72304275	chr16:72304275:A:G	7.52502e-13	-2.4149e-10	-1.80692
72304471	chr16:72304471:C:T	6.17641e-13	-1.40462	-0.599791
72304608	chr16:72304608:G:C	7.18697e-13	-1.59509	-0.25779
72304758	chr16:72304758:G:T	7.71145e-13	-2.4149e-10	-1.78244
72305525	chr16:72305525:A:G	1.51945e-13	-1.64017	-1.76663
72306356	chr16:72306356:T:C	1.56247e-12	-1.0763	-1.68486e-09
72306881	chr16:72306881:T:A	7.70787e-13	-2.4149e-10	-1.78291
72306909	chr16:72306909:A:G	7.71145e-13	-2.4149e-10	-1.78244
72307471	chr16:72307471:T:C	6.00932e-12	0.270748	-1.68486e-09
72307490	chr16:72307490:T:C	1.01359e-12	-2.4149e-10	-1.50907
72307541	chr16:72307541:A:G	7.52546e-13	-2.4149e-10	-1.80686
72307723	chr16:72307723:G:C	1.01432e-12	-1.50834	-1.68486e-09
72307843	chr16:72307843:A:G	6.83949e-13	-1.40193	-0.500508
72308381	chr16:72308381:A:C	6.4749e-13	-1.56272	-0.394495
72308682	chr16:72308682:A:T	7.54786e-13	-2.4149e-10	-1.80389
72309070	chr16:72309070:G:C	1.21348e-12	-1.32907	-1.68486e-09
72309099	chr16:72309099:G:A	7.61143e-13	-2.4149e-10	-1.7955
72309398	chr16:72309398:G:A	9.49738e-13	-1.16152	-0.412615
72309952	chr16:72309952:C:A	1.16259e-12	-1.37191	-1.68486e-09
72310208	chr16:72310208:G:A	1.46874e-12	-1.13567	-0.00248581
72310460	chr16:72310460:A:G	1.63255e-11	-2.4149e-10	1.27016
72310952	chr16:72310952:T:C	8.0717e-13	-1.47971	-0.257076
72311268	chr16:72311268:A:T	1.68733e-12	-2.4149e-10	-0.999415
72311653	chr16:72311653:A:G	1.45668e-12	-1.1464	-1.68486e-09
72312023	chr16:72312023:C:T	7.6109e-13	-2.4149e-10	-1.79557
72312279	chr16:72312279:T:A	1.13058e-12	-1.23316	-0.166678
72312696	chr16:72312696:T:C	6.25146e-13	-1.47095	-0.521384
72312834	chr16:72312834:T:C	1.19084e-12	-2.4149e-10	-1.3479
72312949	chr16:72312949:A:G	1.14645e-12	-1.38589	-1.68486e-09
72313490	chr16:72313490:A:G	2.09358e-11	2.55605	-1.03716
72313502	chr16:72313502:G:C	1.51278e-12	-1.05442	-0.0542003
72314373	chr16:72314373:A:T	6.32352e-13	-1.44358	-0.537293
72314875	chr16:72314875:G:A	1.36895e-12	-1.23283	0.0243155
72315137	chr16:72315137:G:A	8.58794e-13	-1.50366	-0.171129
72315188	chr16:72315188:G:C	1.49092e-12	-1.12317	-1.68486e-09
72315432	chr16:72315432:T:C	6.28324e-13	-1.46344	-0.52382
72316083	chr16:72316083:A:T	7.61284e-13	-2.4149e-10	-1.79531
72317432	chr16:72317432:G:C	9.20798e-13	-1.60508	-1.68486e-09
72317667	chr16:72317667:C:G	1.6996e-11	-2.4149e-10	1.31041
72318022	chr16:72318022:A:G	2.04966e-12	0.615928	-1.42082
72318282	chr16:72318282:G:A	9.39679e-13	-1.58478	-1.68486e-09
72318580	chr16:72318580:C:G	1.1463e-11	0.91656	-1.68486e-09
72318608	chr16:72318608:AATAAT:A	7.56449e-13	-2.4149e-10	-1.80168
72319020	chr16:72319020:A:T	8.49754e-13	-2.4149e-10	-1.68537
72319534	chr16:72319534:C:T	1.23624e-12	-1.31049	-1.68486e-09
72319676	chr16:72319676:C:G	1.41963e-13	-1.66783	-1.80693
72320045	chr16:72320045:A:G	1.6568e-13	-1.52105	-1.79921
72320130	chr16:72320130:C:T	9.00332e-13	-1.62756	-1.68486e-09
72321043	chr16:72321043:G:A	1.14997e-12	-2.4149e-10	-1.38283
72321101	chr16:72321101:G:A	7.77349e-13	-2.4149e-10	-1.77443
72321203	chr16:72321203:C:T	1.98331e-12	-2.4149e-10	-0.837796
72321240	chr16:72321240:C:A	6.25245e-13	-1.54301	-0.449168
72321573	chr16:72321573:G:A	8.65753e-13	-1.66672	-1.68486e-09
72321870	chr16:72321870:T:A	1.209e-12	-2.4149e-10	-1.33277
72321901	chr16:72321901:T:C	7.54771e-13	-2.4149e-10	-1.80391
72322520	chr16:72322520:A:G	1.47122e-13	-1.63258	-1.80648
72323000	chr16:72323000:T:C	9.5429e-13	-1.33974	-0.229613
72323065	chr16:72323065:T:C	7.43204e-13	-1.51615	-0.303195
72323240	chr16:72323240:T:C	2.23022e-12	-0.720465	-1.68486e-09
72323551	chr16:72323551:T:C	7.80471e-13	-2.4149e-10	-1.77042
72323708	chr16:72323708:G:A	3.50482e-12	-2.4149e-10	-0.268424
72323726	chr16:72323726:T:C	9.641e-13	0.130467	-1.68959
72324285	chr16:72324285:G:T	6.95527e-13	-1.55643	-0.32922
72324956	chr16:72324956:C:T	6.36722e-13	-1.55643	-0.41756
72325158	chr16:72325158:G:C	7.6831e-13	-2.4149e-10	-1.78613
72325463	chr16:72325463:A:G	1.0933e-12	-2.4149e-10	-1.43337
72326291	chr16:72326291:C:T	6.19355e-13	-1.55426	-0.44738
72326383	chr16:72326383:G:C	1.01315e-12	-1.5095	-1.68486e-09
72326588	chr16:72326588:G:C	1.46546e-13	-1.64865	-1.79433
72326922	chr16:72326922:A:G	1.47896e-12	-1.13123	-1.68486e-09
72327249	chr16:72327249:T:C	7.54385e-13	-1.60671	-0.197702
72328135	chr16:72328135:A:G	3.41248e-12	0.607666	-0.902792
72328240	chr16:72328240:C:A	7.5264e-13	-2.4149e-10	-1.80673
72328395	chr16:72328395:A:G	7.57969e-13	-2.4149e-10	-1.79968
72328606	chr16:72328606:C:T	6.52723e-13	-1.54328	-0.405882
72329173	chr16:72329173:T:G	1.67758e-12	-2.4149e-10	-1.00521
72329816	chr16:72329816:A:G	1.55712e-13	-1.66766	-1.71465
72329976	chr16:72329976:G:A	1.58587e-13	-1.5709	-1.79311
72330913	chr16:72330913:T:C	5.71199e-13	-1.57071	-0.511876
72331387	chr16:72331387:T:C	9.79251e-13	-1.21263	-0.330904
72331542	chr16:72331542:C:T	2.3134e-12	-2.4149e-10	-0.683848
72331551	chr16:72331551:A:G	8.66524e-13	-1.66583	-1.68486e-09
72331603	chr16:72331603:C:T	6.86331e-13	-1.54765	-0.351309
72331706	chr16:72331706:C:T	6.9925e-13	-1.5422	-0.338106
72332020	chr16:72332020:C:G	9.25051e-13	-1.60047	-1.68486e-09
72332030	chr16:72332030:C:T	1.0623e-12	-1.46213	-1.68486e-09
72332804	chr16:72332804:C:T	5.7655e-13	-1.56974	-0.503514
72333304	chr16:72333304:C:T	1.52557e-12	-0.81544	-0.284754
72333688	chr16:72333688:C:T	8.15588e-13	-2.4149e-10	-1.72641
72334173	chr16:72334173:T:C	1.0471e-12	-2.4149e-10	-1.47654
72334618	chr16:72334618:C:CT	1.39496e-12	-1.1897	-1.68486e-09
72334680	chr16:72334680:T:C	1.09499e-12	-1.23047	-0.201349
72335523	chr16:72335523:C:T	8.10062e-13	-2.4149e-10	-1.73321
72335591	chr16:72335591:T:C	7.70495e-13	-2.4149e-10	-1.78329
72335820	chr16:72335820:T:C	3.27007e-12	-0.337754	-1.68486e-09
72336187	chr16:72336187:T:G	1.58351e-12	-1.08504	0.0221208
72336711	chr16:72336711:T:C	3.42013e-13	-1.51702	-1.07845
72336765	chr16:72336765:C:T	9.70959e-13	-1.55203	-1.68486e-09
72336828	chr16:72336828:T:C	7.61209e-13	-2.4149e-10	-1.79541
72336858	chr16:72336858:C:T	7.57207e-13	-2.4149e-10	-1.80068
72336859	chr16:72336859:A:G	7.57237e-13	-2.4149e-10	-1.80064
72336957	chr16:72336957:G:A	3.5195e-12	-2.4149e-10	-0.264246
72336993	chr16:72336993:A:T	2.85847e-13	-1.4316	-1.34326
72337217	chr16:72337217:C:A	5.82749e-13	-1.60939	-0.453168
72338172	chr16:72338172:T:A	7.70495e-13	-2.4149e-10	-1.78329
72339010	chr16:72339010:T:C	1.46781e-13	-1.66774	-1.77363
72339699	chr16:72339699:T:A	1.56363e-13	-1.58242	-1.79572
72339946	chr16:72339946:T:C	9.13127e-12	-0.0902748	0.779416
72340124	chr16:72340124:C:G	9.29683e-13	-1.54501	-0.0504676
72340807	chr16:72340807:T:A	1.65394e-12	-2.4149e-10	-1.0194
72340935	chr16:72340935:C:A	7.70495e-13	-2.4149e-10	-1.78329
72343588	chr16:72343588:G:C	1.66014e-13	-1.51481	-1.80344
72343706	chr16:72343706:C:T	1.23498e-12	-0.897062	-0.414446
72343807	chr16:72343807:C:A	1.22329e-11	0.981567	-1.68486e-09
72343984	chr16:72343984:T:C	7.61817e-13	-2.4149e-10	-1.79461
72344345	chr16:72344345:GACAA:G	1.2413e-12	-1.30641	-1.68486e-09
72344655	chr16:72344655:C:G	8.66401e-13	-1.66597	-1.68486e-09
72344694	chr16:72344694:A:G	9.80716e-13	-1.54204	-1.68486e-09
72345640	chr16:72345640:G:A	1.48653e-13	-1.63076	-1.79794
72346392	chr16:72346392:G:A	7.70495e-13	-2.4149e-10	-1.78329
72346837	chr16:72346837:C:A	7.67727e-13	-2.4149e-10	-1.78688
72346885	chr16:72346885:T:C	3.94981e-13	-1.47585	-0.975634
72347084	chr16:72347084:A:G	1.48863e-13	-1.65868	-1.76861
72347458	chr16:72347458:T:G	7.03573e-13	-1.53076	-0.343385
72347518	chr16:72347518:G:A	1.31864e-12	-2.4149e-10	-1.24596
72347750	chr16:72347750:T:C	7.70495e-13	-2.4149e-10	-1.78329
72348016	chr16:72348016:G:A	8.6492e-13	-1.66768	-1.68486e-09
72348284	chr16:72348284:G:A	6.07013e-13	-1.55684	-0.464931
72348602	chr16:72348602:T:C	1.42797e-13	-1.66766	-1.80123
72349800	chr16:72349800:TTGG:T	4.91518e-12	-2.4149e-10	0.0697649
72349883	chr16:72349883:A:C	9.40637e-13	-1.58376	-1.68486e-09
72349974	chr16:72349974:C:T	8.03243e-13	-2.4149e-10	-1.74166
72350185	chr16:72350185:T:G	6.902e-13	-1.53947	-0.353873
72350480	chr16:72350480:G:A	5.95587e-13	-1.54461	-0.496162
72350790	chr16:72350790:A:G	7.82766e-13	-1.38219	-0.3853
72351714	chr16:72351714:T:C	1.60854e-12	-1.04724	-1.68486e-09
72351742	chr16:72351742:A:AT	8.85326e-13	-1.64436	-1.68486e-09
72352117	chr16:72352117:G:C	7.54458e-13	-2.4149e-10	-1.80432
72352520	chr16:72352520:C:A	8.9016e-13	-1.63892	-1.68486e-09
72352727	chr16:72352727:G:A	6.35242e-13	-1.5819	-0.394416
72352863	chr16:72352863:C:G	7.52005e-13	-1.47031	-0.337268
72352906	chr16:72352906:A:G	7.82421e-13	-2.4149e-10	-1.76793
72353012	chr16:72353012:A:G	1.52374e-13	-1.60124	-1.80274
72353230	chr16:72353230:C:T	7.52548e-13	-2.4149e-10	-1.80686
72353558	chr16:72353558:A:C	9.00359e-13	-1.32251	-0.305011
72354393	chr16:72354393:A:G	1.33172e-12	0.470185	-1.70628
72355331	chr16:72355331:T:C	5.43634e-13	-1.61307	-0.518974
72355973	chr16:72355973:A:G	1.06747e-12	-1.42949	-0.0277786
72356005	chr16:72356005:A:T	7.70495e-13	-2.4149e-10	-1.78329
72356396	chr16:72356396:T:C	6.48708e-12	0.347249	-1.68486e-09
72356454	chr16:72356454:GA:G	7.56722e-13	-2.4149e-10	-1.80132
72356875	chr16:72356875:C:T	8.32809e-13	-2.4149e-10	-1.70551
72356995	chr16:72356995:A:T	6.34257e-13	-1.63711	-0.340758
72357051	chr16:72357051:G:A	1.06221e-11	0.840369	-1.68486e-09
72358124	chr16:72358124:T:C	9.10495e-13	-1.61633	-1.68486e-09
72359313	chr16:72359313:T:C	7.56407e-13	-2.4149e-10	-1.80174
72360519	chr16:72360519:A:G	8.71854e-13	-1.6597	-1.68486e-09
72361207	chr16:72361207:A:G	3.98043e-13	-1.62821	-0.815547
72361540	chr16:72361540:A:G	1.46221e-12	-1.14261	-1.68486e-09
72361622	chr16:72361622:G:A	6.61093e-13	-1.58842	-0.348008
72361645	chr16:72361645:G:C	8.78559e-13	-1.65204	-1.68486e-09
72361731	chr16:72361731:G:A	2.3469e-12	-0.669468	-1.68486e-09
72361978	chr16:72361978:G:A	1.22794e-12	-2.4149e-10	-1.31723
72362332	chr16:72362332:A:G	6.0758e-13	-1.57481	-0.446027
72362606	chr16:72362606:G:T	1.25625e-12	-1.29444	-1.68486e-09
72362634	chr16:72362634:C:G	8.87308e-13	-1.64213	-1.68486e-09
72363018	chr16:72363018:C:T	1.5159e-13	-1.6061	-1.80304
72363114	chr16:72363114:C:G	9.17899e-13	-1.60823	-1.68486e-09
72363741	chr16:72363741:C:A	8.19407e-13	-2.4149e-10	-1.72174
72364352	chr16:72364352:G:A	7.73044e-13	-2.4149e-10	-1.77998
72364897	chr16:72364897:AT:A	1.2072e-12	-2.4149e-10	-1.33426
72364912	chr16:72364912:T:C	4.5127e-13	-1.56686	-0.751392
72365020	chr16:72365020:C:T	8.95974e-13	-0.776319	-0.856089
72365205	chr16:72365205:G:C	7.7302e-13	-2.4149e-10	-1.78001
72365686	chr16:72365686:G:A	7.53784e-13	-2.4149e-10	-1.80521
72366280	chr16:72366280:A:G	3.69327e-13	-1.6479	-0.870733
72366353	chr16:72366353:T:C	7.78254e-13	-2.4149e-10	-1.77327
72366625	chr16:72366625:G:A	1.05322e-12	-1.06592	-0.404788
72366912	chr16:72366912:G:C	7.73044e-13	-2.4149e-10	-1.77998
72366995	chr16:72366995:T:C	2.22635e-13	-1.40451	-1.62027
72367544	chr16:72367544:C:G	9.19864e-13	-1.60609	-1.68486e-09
72367653	chr16:72367653:TTTCTTCAAAC:T	4.34133e-13	-1.59862	-0.758351
72368061	chr16:72368061:G:A	7.74063e-13	-2.4149e-10	-1.77867
72368111	chr16:72368111:A:C	7.74196e-13	-2.4149e-10	-1.77849
72368382	chr16:72368382:A:G	2.81922e-12	-2.4149e-10	-0.486105
72368519	chr16:72368519:G:A	1.5725e-12	-1.0497	-0.0202042
72369017	chr16:72369017:G:A	5.87584e-13	-1.5451	-0.509204
72369046	chr16:72369046:C:A	7.52476e-13	-2.4149e-10	-1.80695
72369242	chr16:72369242:T:C	1.1063e-12	-1.42154	-1.68486e-09
72369485	chr16:72369485:A:C	9.60354e-13	-1.56302	-1.68486e-09
72369954	chr16:72369954:T:C	9.15202e-13	-2.4149e-10	-1.61118
72370675	chr16:72370675:T:C	7.73737e-13	-2.4149e-10	-1.77909
72371112	chr16:72371112:A:C	4.83363e-13	-1.59758	-0.651969
72371202	chr16:72371202:T:C	8.70382e-13	-1.66139	-1.68486e-09
72371790	chr16:72371790:A:G	7.73737e-13	-2.4149e-10	-1.77909
72372194	chr16:72372194:T:G	7.62605e-13	-2.4149e-10	-1.79358
72372429	chr16:72372429:T:C	6.43566e-13	-1.44256	-0.520734
72372980	chr16:72372980:A:C	1.11923e-12	-1.40992	-1.68486e-09
72373165	chr16:72373165:T:C	8.06906e-13	-2.4149e-10	-1.73711
72373427	chr16:72373427:C:T	1.57995e-12	-1.06517	-1.68486e-09
72373602	chr16:72373602:A:G	1.23685e-12	-2.4149e-10	-1.30999
72374718	chr16:72374718:G:T	6.25857e-13	-1.49858	-0.492618
72375057	chr16:72375057:T:C	7.21327e-13	-1.48905	-0.360175
72375799	chr16:72375799:T:C	1.34964e-12	-1.22273	-1.68486e-09
72377014	chr16:72377014:T:C	1.04862e-12	-1.65216	0.177072
72378486	chr16:72378486:T:C	9.39116e-13	-1.20743	-0.377954
72378821	chr16:72378821:G:A	8.67183e-13	-1.66507	-1.68486e-09
72378880	chr16:72378880:C:A	5.47121e-13	-1.3896	-0.736049
72379770	chr16:72379770:T:TA	1.06409e-12	-2.4149e-10	-1.46044
72380036	chr16:72380036:T:C	1.81201e-13	-1.48171	-1.74901
72380061	chr16:72380061:A:G	8.64968e-13	-1.66763	-1.68486e-09
72380806	chr16:72380806:C:T	1.42841e-13	-1.66667	-1.80192
72381111	chr16:72381111:G:A	1.33987e-12	-1.23	-1.68486e-09
72382263	chr16:72382263:T:C	5.50448e-12	-1.11317	1.29616
72382861	chr16:72382861:G:T	9.03136e-13	-1.62445	-1.68486e-09
72383005	chr16:72383005:T:C	7.83297e-13	-2.4149e-10	-1.76681
72383007	chr16:72383007:A:G	8.14255e-13	-1.47085	-0.257192
72383344	chr16:72383344:G:A	8.943e-13	-1.63428	-1.68486e-09
72383413	chr16:72383413:C:A	7.62524e-13	-2.4149e-10	-1.79369
72383444	chr16:72383444:C:T	9.08443e-13	-2.4149e-10	-1.61859
72383617	chr16:72383617:A:G	3.28259e-12	-2.4149e-10	-0.333931
72383991	chr16:72383991:A:G	7.77803e-13	-2.4149e-10	-1.77385
72385087	chr16:72385087:A:C	9.68907e-13	-1.55415	-1.68486e-09
72385120	chr16:72385120:T:C	7.75686e-13	-2.4149e-10	-1.77657
72385172	chr16:72385172:C:T	2.8003e-13	-1.49584	-1.29958
72385439	chr16:72385439:A:G	7.61268e-13	-2.4149e-10	-1.79533
72386028	chr16:72386028:A:G	1.45219e-13	-1.66151	-1.79057
72386386	chr16:72386386:T:C	7.71145e-13	-2.4149e-10	-1.78244
72386641	chr16:72386641:G:A	1.14317e-12	-2.4149e-10	-1.38876
72387248	chr16:72387248:C:T	7.70194e-13	-2.4149e-10	-1.78368
72387375	chr16:72387375:G:T	7.6208e-13	-2.4149e-10	-1.79427
72387400	chr16:72387400:T:C	7.60756e-13	-2.4149e-10	-1.79601
72387873	chr16:72387873:G:A	5.67488e-13	-1.54126	-0.547837
72387926	chr16:72387926:A:T	7.58384e-13	-2.4149e-10	-1.79913
72388190	chr16:72388190:G:A	6.43287e-13	-1.4274	-0.536331
72388851	chr16:72388851:AGG:A	7.62376e-13	-2.4149e-10	-1.79388
72391294	chr16:72391294:C:T	7.45359e-13	-1.40061	-0.415848
72391662	chr16:72391662:G:C	7.7064e-13	-2.4149e-10	-1.7831
72392549	chr16:72392549:G:A	4.32933e-13	-1.55649	-0.803244
72392769	chr16:72392769:A:G	2.02141e-13	-1.65075	-1.4706
72393061	chr16:72393061:A:C	7.40933e-13	-1.37626	-0.446153
72393357	chr16:72393357:C:T	1.16684e-12	-1.36826	-1.68486e-09
72393583	chr16:72393583:A:C	7.83043e-13	-1.3443	-0.422827
72393861	chr16:72393861:A:C	1.33484e-12	-2.4149e-10	-1.23375
72394550	chr16:72394550:T:C	8.21904e-13	-2.4149e-10	-1.7187
72395169	chr16:72395169:A:C	9.77242e-13	-2.4149e-10	-1.54559
72395174	chr16:72395174:C:A	1.17604e-12	-2.4149e-10	-1.36041
72395358	chr16:72395358:CACAA:C	8.52698e-13	-1.30345	-0.378466
72395550	chr16:72395550:CA:C	4.17368e-13	-0.647314	-1.74904
72395818	chr16:72395818:A:G	7.70035e-13	-2.4149e-10	-1.78388
72395847	chr16:72395847:T:C	1.3469e-12	-2.4149e-10	-1.22476
72395878	chr16:72395878:G:A	7.32929e-13	-1.43114	-0.402128
72396759	chr16:72396759:T:C	7.30193e-13	-1.57466	-0.262349
72397681	chr16:72397681:A:G	7.34149e-13	-1.53336	-0.298244
72398090	chr16:72398090:G:T	8.40505e-13	-0.928472	-0.767844
72398725	chr16:72398725:T:C	3.73728e-12	-0.204206	-1.68486e-09
72398739	chr16:72398739:T:C	1.78932e-12	-2.4149e-10	-0.940728
72399050	chr16:72399050:A:C	1.42328e-13	-1.66765	-1.80454
72399382	chr16:72399382:A:G	7.61908e-13	-2.4149e-10	-1.79449
72399899	chr16:72399899:G:T	7.56101e-13	-2.4149e-10	-1.80215
72399991	chr16:72399991:T:C	1.71124e-12	-1.57896	0.593621
72400022	chr16:72400022:C:T	7.53253e-13	-2.4149e-10	-1.80592
72401649	chr16:72401649:G:C	1.7372e-11	1.3323	-1.68486e-09
72401802	chr16:72401802:C:T	2.98603e-12	1.2276	-1.65622
72402829	chr16:72402829:T:C	2.01413e-12	-1.5111	0.688721
72402872	chr16:72402872:A:G	2.08634e-12	-0.787152	-1.68486e-09
72403423	chr16:72403423:G:A	8.25507e-13	-2.4149e-10	-1.71432
72403842	chr16:72403842:C:T	2.43469e-13	-1.58625	-1.34908
72404631	chr16:72404631:T:C	6.83522e-13	-1.38581	-0.517245
72405193	chr16:72405193:A:T	4.40298e-13	-1.18316	-1.15971
72405734	chr16:72405734:T:C	8.99037e-13	-1.33566	-0.293332
72407286	chr16:72407286:G:A	9.44706e-13	-1.57945	-1.68486e-09
72407331	chr16:72407331:C:G	7.68177e-13	-1.13097	-0.655331
72407641	chr16:72407641:G:A	6.88875e-13	-1.55108	-0.344175
72409010	chr16:72409010:T:C	9.232e-13	-2.4149e-10	-1.60247
72409700	chr16:72409700:T:C	1.12373e-12	-2.4149e-10	-1.40591
72409743	chr16:72409743:G:C	1.69214e-12	-0.99657	-1.68486e-09
72409753	chr16:72409753:G:A	1.15266e-12	-2.4149e-10	-1.38049
72409911	chr16:72409911:C:A	7.66781e-13	-2.4149e-10	-1.78812
72410117	chr16:72410117:T:C	7.72804e-13	-2.4149e-10	-1.78029
72411617	chr16:72411617:A:G	5.72903e-13	-1.48486	-0.594745
72412160	chr16:72412160:T:C	7.82264e-13	-2.4149e-10	-1.76813
72412872	chr16:72412872:T:G	1.31829e-12	-1.24623	-1.68486e-09
72413120	chr16:72413120:T:C	3.4128e-13	-1.29526	-1.30236
72413354	chr16:72413354:A:G	1.08746e-12	-1.34384	-0.0948729
72413373	chr16:72413373:C:T	6.04257e-13	-1.35431	-0.672013
72413746	chr16:72413746:A:T	7.72857e-13	-2.4149e-10	-1.78022
72414660	chr16:72414660:A:C	7.87409e-13	-2.4149e-10	-1.76157
72414783	chr16:72414783:C:T	1.41374e-12	-2.4149e-10	-1.17633
72415504	chr16:72415504:T:C	1.87264e-13	-1.56749	-1.63031
72416583	chr16:72416583:A:G	3.85967e-13	-1.39581	-1.07876
72416878	chr16:72416878:T:C	1.58082e-11	-2.4149e-10	1.23797
72417466	chr16:72417466:C:T	7.40001e-13	-1.39543	-0.428234
72418299	chr16:72418299:T:C	1.20743e-11	-0.589094	1.55761
72418333	chr16:72418333:C:T	7.68993e-13	-1.36207	-0.423166
72418378	chr16:72418378:A:G	4.62581e-13	-1.30182	-0.991677
72419080	chr16:72419080:T:C	1.47584e-13	-1.66591	-1.77001
72419571	chr16:72419571:G:A	7.57563e-13	-1.42248	-0.377736
72419645	chr16:72419645:G:A	7.5288e-13	-2.4149e-10	-1.80641
72419654	chr16:72419654:A:G	1.24176e-12	-2.4149e-10	-1.30604
72420374	chr16:72420374:C:T	6.17483e-13	-1.24582	-0.75885
72420640	chr16:72420640:C:T	8.95106e-13	-2.4149e-10	-1.63338
72421345	chr16:72421345:A:G	7.55588e-13	-2.4149e-10	-1.80282
72421474	chr16:72421474:T:C	1.41575e-12	-1.1749	-1.68486e-09
72421494	chr16:72421494:A:G	9.00725e-13	-1.62712	-1.68486e-09
72421689	chr16:72421689:T:C	7.81857e-13	-2.4149e-10	-1.76865
72421864	chr16:72421864:T:C	5.9712e-12	0.264383	-1.68486e-09
72421987	chr16:72421987:A:G	1.22883e-12	-2.4149e-10	-1.3165
72422039	chr16:72422039:C:T	6.11896e-13	-1.44255	-0.571208
72423255	chr16:72423255:A:G	7.52542e-13	-2.4149e-10	-1.80686
72424927	chr16:72424927:G:C	8.85302e-13	-1.64439	-1.68486e-09
72425618	chr16:72425618:G:A	6.13394e-13	-1.12263	-0.888683
72426441	chr16:72426441:A:G	1.47151e-13	-1.63368	-1.80518
72427565	chr16:72427565:A:T	6.83275e-13	-1.60667	-0.296749
72428038	chr16:72428038:AG:A	9.14296e-13	-1.61216	-1.68486e-09
72428186	chr16:72428186:T:C	7.60994e-13	-2.4149e-10	-1.79569
72428625	chr16:72428625:A:C	1.14272e-12	-1.38916	-1.68486e-09
72428850	chr16:72428850:C:T	1.4358e-13	-1.65757	-1.80586
72428896	chr16:72428896:T:C	1.12624e-12	-1.40368	-1.68486e-09
72430158	chr16:72430158:T:C	7.10086e-13	-1.56009	-0.304847
72430238	chr16:72430238:C:T	1.39595e-12	-2.4149e-10	-1.18899
72430298	chr16:72430298:CTG:C	1.78643e-12	-0.942342	-1.68486e-09
72430626	chr16:72430626:C:T	1.2232e-12	-2.4149e-10	-1.32109
72431065	chr16:72431065:G:A	9.98988e-13	-1.52358	-1.68486e-09
72431705	chr16:72431705:G:T	7.51718e-13	-1.5607	-0.247256
72431902	chr16:72431902:T:C	1.68017e-12	-1.00367	-1.68486e-09
72432117	chr16:72432117:T:C	1.25238e-12	-1.29752	-1.68486e-09
72432224	chr16:72432224:G:A	7.52608e-13	-2.4149e-10	-1.80678
72432227	chr16:72432227:T:C	7.32689e-13	-1.38368	-0.449916
72432251	chr16:72432251:TCA:T	8.49306e-13	-1.00862	-0.677285
72432610	chr16:72432610:G:T	9.95107e-12	0.775116	-1.68486e-09
72433653	chr16:72433653:T:C	7.77158e-13	-2.4149e-10	-1.77468
72434528	chr16:72434528:T:C	1.86441e-12	-2.4149e-10	-0.899619
72435044	chr16:72435044:ATT:A	1.23404e-12	-2.4149e-10	-1.31227
72435092	chr16:72435092:C:T	1.62082e-12	-1.03963	-1.68486e-09
72435389	chr16:72435389:G:A	9.84901e-13	-1.53778	-1.68486e-09
72435630	chr16:72435630:T:C	9.79506e-13	-1.54327	-1.68486e-09
72435727	chr16:72435727:C:T	9.67102e-13	-1.36821	-0.187801
72436157	chr16:72436157:C:G	1.07392e-12	-1.45124	-1.68486e-09
72436185	chr16:72436185:A:G	1.0027e-12	-1.0721	-0.447774
72436468	chr16:72436468:G:A	7.82148e-13	-2.4149e-10	-1.76827
72436870	chr16:72436870:G:C	1.08832e-12	-1.43793	-1.68486e-09
72436984	chr16:72436984:C:T	7.58078e-13	-0.725903	-1.07363
72437015	chr16:72437015:A:G	6.0498e-12	0.277461	-1.68486e-09
72437029	chr16:72437029:G:C	1.01887e-12	-1.50387	-1.68486e-09
72437085	chr16:72437085:C:T	7.97141e-13	-1.40763	-0.341661
72437505	chr16:72437505:T:A	1.42508e-13	-1.66726	-1.80366
72437727	chr16:72437727:T:C	7.75243e-13	-1.34213	-0.435009
72437843	chr16:72437843:A:G	7.83334e-13	-2.4149e-10	-1.76676
72437858	chr16:72437858:C:T	2.49377e-12	-0.608767	-1.68486e-09
72438259	chr16:72438259:T:A	9.04565e-13	-1.16821	-0.454652
72438522	chr16:72438522:A:AT	7.69088e-13	-2.4149e-10	-1.78511
72438567	chr16:72438567:T:TA	7.75805e-13	-2.4149e-10	-1.77642
72439377	chr16:72439377:C:T	2.03722e-11	-2.4149e-10	1.49161
72439548	chr16:72439548:G:A	1.72793e-11	1.32694	-1.68486e-09
72439862	chr16:72439862:A:T	8.40248e-13	-1.48814	-0.208487
72440324	chr16:72440324:A:G	1.43601e-13	-1.66146	-1.80182
72440781	chr16:72440781:A:G	1.45446e-13	-1.64618	-1.80434
72441083	chr16:72441083:T:G	1.47384e-12	-1.13469	-1.68486e-09
72441598	chr16:72441598:C:T	4.07599e-12	-2.4149e-10	-0.11745
72442505	chr16:72442505:T:C	7.82362e-13	-2.4149e-10	-1.768
72443894	chr16:72443894:C:G	7.53253e-13	-2.4149e-10	-1.80592
72444964	chr16:72444964:T:C	1.77129e-12	-0.950858	-1.68486e-09
72445305	chr16:72445305:C:T	1.98522e-12	-1.01945	0.182614
72445306	chr16:72445306:A:G	1.78859e-13	-1.62343	-1.62029
72445679	chr16:72445679:T:C	2.24728e-12	-1.25227	0.539428
72446199	chr16:72446199:T:C	1.00722e-12	-1.51537	-1.68486e-09
72446341	chr16:72446341:T:C	2.76678e-13	-1.27396	-1.53351
72446597	chr16:72446597:T:C	7.56466e-13	-1.38399	-0.417668
72446760	chr16:72446760:T:C	1.67706e-12	-1.08934	0.0838207
72447008	chr16:72447008:C:G	3.96062e-13	-1.29457	-1.15418
72447526	chr16:72447526:A:G	7.56917e-13	-2.4149e-10	-1.80107
72447720	chr16:72447720:T:C	9.03398e-13	-1.62416	-1.68486e-09
72448945	chr16:72448945:T:C	7.7977e-13	-2.4149e-10	-1.77132
72449480	chr16:72449480:T:A	8.7951e-13	-1.65095	-1.68486e-09
72449615	chr16:72449615:C:T	1.34083e-12	-1.20541	-0.0238674
72449686	chr16:72449686:A:C	7.90945e-13	-2.4149e-10	-1.75709
72449806	chr16:72449806:C:T	1.18649e-12	-2.4149e-10	-1.35157
72450282	chr16:72450282:G:A	1.65156e-12	-1.02084	-1.68486e-09
72450301	chr16:72450301:G:A	1.63983e-12	-2.4149e-10	-1.02797
72450411	chr16:72450411:ATTTG:A	2.11681e-13	-1.27001	-1.80523
72450508	chr16:72450508:T:C	1.85222e-12	-2.4149e-10	-0.906178
72450572	chr16:72450572:T:C	2.49346e-13	-1.20991	-1.70157
72450595	chr16:72450595:G:C	7.59268e-13	-1.46321	-0.334758
72450822	chr16:72450822:T:C	3.80104e-12	-0.187288	-1.68486e-09
72451110	chr16:72451110:GTTC:G	7.90529e-13	-2.4149e-10	-1.75762
72451719	chr16:72451719:A:G	1.47402e-13	-1.63244	-1.80471
72451839	chr16:72451839:C:T	2.69873e-11	1.7728	-1.68486e-09
72452075	chr16:72452075:C:T	1.81485e-12	-2.4149e-10	-0.926561
72452280	chr16:72452280:C:T	7.65509e-13	-2.4149e-10	-1.78978
72452314	chr16:72452314:T:C	1.23065e-12	-2.4149e-10	-1.31502
72452327	chr16:72452327:CATT:C	9.14822e-13	-1.61159	-1.68486e-09
72452660	chr16:72452660:C:T	1.39641e-12	-1.18866	-1.68486e-09
72453111	chr16:72453111:T:C	3.7e-12	-0.214232	-1.68486e-09
72453857	chr16:72453857:C:T	1.89868e-12	0.575957	-1.45736
72454281	chr16:72454281:AATAGTCCATGG:A	1.46738e-12	-1.13345	-0.00563238
72454365	chr16:72454365:T:C	7.53537e-13	-2.4149e-10	-1.80554
72454696	chr16:72454696:T:G	1.54646e-13	-1.58667	-1.80251
72455029	chr16:72455029:T:C	1.34589e-12	-1.0606	-0.164912
72455126	chr16:72455126:A:G	1.53025e-13	-1.59517	-1.80455
72456539	chr16:72456539:T:A	7.63105e-13	-2.4149e-10	-1.79292
72457428	chr16:72457428:C:T	7.81172e-13	-2.4149e-10	-1.76952
72457889	chr16:72457889:G:A	9.55926e-13	-1.56764	-1.68486e-09
72458512	chr16:72458512:A:G	8.12205e-13	-2.4149e-10	-1.73057
72458856	chr16:72458856:A:C	7.72933e-13	-2.4149e-10	-1.78013
72458941	chr16:72458941:G:C	1.16898e-12	-1.36643	-1.68486e-09
72459472	chr16:72459472:T:C	1.49151e-13	-1.63392	-1.79144
72459779	chr16:72459779:G:A	1.22743e-12	-2.4149e-10	-1.31764
72459935	chr16:72459935:G:A	8.80415e-13	-2.4149e-10	-1.64993
72460490	chr16:72460490:A:G	9.20882e-13	-1.5671	-0.0378852
72460616	chr16:72460616:G:A	9.54508e-13	-1.56912	-1.68486e-09
72461090	chr16:72461090:T:A	1.72303e-12	-0.97848	-1.68486e-09
72461675	chr16:72461675:A:G	7.57961e-13	-2.4149e-10	-1.79969
72462022	chr16:72462022:T:C	1.73717e-13	-1.65193	-1.62096
72462114	chr16:72462114:T:C	2.04996e-12	-0.804745	-1.68486e-09
72462154	chr16:72462154:A:G	7.81978e-13	-2.4149e-10	-1.76849
72462267	chr16:72462267:C:T	2.73824e-12	-2.4149e-10	-0.51525
72462288	chr16:72462288:C:T	7.62487e-13	-2.4149e-10	-1.79373
72462298	chr16:72462298:A:C	7.89474e-13	-2.4149e-10	-1.75895
72462321	chr16:72462321:G:T	1.45713e-13	-1.64214	-1.80654
72462326	chr16:72462326:T:G	9.12253e-13	-1.6144	-1.68486e-09
72462471	chr16:72462471:G:A	7.26532e-13	-1.59225	-0.249783
72462782	chr16:72462782:C:T	6.32098e-12	-2.4149e-10	0.321311
72463353	chr16:72463353:C:T	1.80861e-12	-1.43464	0.504628
72463602	chr16:72463602:G:A	5.82982e-13	-1.24343	-0.818736
72463750	chr16:72463750:CAT:C	8.94681e-13	-1.63385	-1.68486e-09
72464120	chr16:72464120:G:C	1.00115e-12	-1.52141	-1.68486e-09
72464403	chr16:72464403:C:T	1.98211e-12	-1.45367	0.615264
72465032	chr16:72465032:C:G	7.58933e-13	-2.4149e-10	-1.79841
72465248	chr16:72465248:T:C	1.53058e-12	-1.37004	0.273124
72465356	chr16:72465356:G:A	8.82265e-13	-2.4149e-10	-1.64783
72465379	chr16:72465379:G:T	9.39691e-13	-1.58477	-1.68486e-09
72465476	chr16:72465476:T:C	7.81656e-13	-2.4149e-10	-1.76891
72465675	chr16:72465675:C:T	7.5322e-13	-2.4149e-10	-1.80596
72466634	chr16:72466634:G:T	9.81826e-13	-1.54091	-1.68486e-09
72467079	chr16:72467079:C:T	2.7021e-12	-0.528534	-1.68486e-09
72467247	chr16:72467247:C:T	6.52923e-13	-1.40404	-0.544825
72467366	chr16:72467366:T:C	1.5349e-12	-1.0941	-1.68486e-09
72469422	chr16:72469422:C:T	6.11557e-13	-1.47035	-0.543959
72469455	chr16:72469455:C:A	6.15832e-13	-1.38169	-0.625657
72470319	chr16:72470319:T:A	8.21633e-13	-2.4149e-10	-1.71903
72470588	chr16:72470588:G:A	1.87196e-13	-1.42695	-1.77122
72471020	chr16:72471020:C:T	7.96672e-13	-2.4149e-10	-1.74988
72471641	chr16:72471641:C:A	1.32948e-12	-1.23777	-1.68486e-09
72471735	chr16:72471735:A:G	1.6497e-12	-2.4149e-10	-1.02197
72471844	chr16:72471844:G:T	1.11513e-12	-2.4149e-10	-1.41359
72471975	chr16:72471975:C:G	7.71006e-13	-2.4149e-10	-1.78262
72472317	chr16:72472317:C:T	6.89423e-13	-1.40773	-0.48673
72472451	chr16:72472451:A:G	6.678e-13	-1.01233	-0.913996
72472659	chr16:72472659:G:A	6.05837e-13	-1.07891	-0.944802
72473121	chr16:72473121:T:C	1.51841e-13	-1.61324	-1.79425
72473227	chr16:72473227:C:T	1.48756e-11	-2.4149e-10	1.17716
72473339	chr16:72473339:T:C	7.53855e-13	-2.4149e-10	-1.80512
72473559	chr16:72473559:T:C	7.80291e-13	-2.4149e-10	-1.77065
72473697	chr16:72473697:G:T	1.85018e-12	-2.4149e-10	-0.907283
72473818	chr16:72473818:T:A	7.74917e-13	-1.40326	-0.374305
72474165	chr16:72474165:T:C	1.72944e-12	-2.4149e-10	-0.974766
72474224	chr16:72474224:A:G	7.54172e-13	-2.4149e-10	-1.8047
72474413	chr16:72474413:G:C	7.537e-13	-2.4149e-10	-1.80532
72474516	chr16:72474516:A:T	1.46188e-13	-1.66075	-1.78468
72474794	chr16:72474794:G:A	1.53269e-12	-2.4149e-10	-1.09554
72475249	chr16:72475249:A:C	1.10426e-12	-1.42339	-1.68486e-09
72475561	chr16:72475561:G:T	1.42981e-13	-1.66716	-1.80045
72475596	chr16:72475596:T:C	2.42993e-13	-1.57799	-1.35929
72476812	chr16:72476812:G:A	9.83859e-13	-1.53884	-1.68486e-09
72476857	chr16:72476857:G:A	4.30408e-12	-2.4149e-10	-0.0630002
72476986	chr16:72476986:C:A	1.25094e-12	-2.4149e-10	-1.29867
72477900	chr16:72477900:T:C	7.56861e-13	-2.4149e-10	-1.80114
72478588	chr16:72478588:AAC:A	8.84324e-13	-1.6455	-1.68486e-09
72479051	chr16:72479051:T:A	8.67985e-13	-1.66414	-1.68486e-09
72479062	chr16:72479062:C:T	2.55998e-12	-2.4149e-10	-0.582564
72479254	chr16:72479254:AG:A	8.41213e-13	-2.4149e-10	-1.69547
72479423	chr16:72479423:C:G	8.4581e-13	-2.4149e-10	-1.69003
72481999	chr16:72481999:T:C	2.13521e-12	-2.4149e-10	-0.763997
72483115	chr16:72483115:T:G	3.09651e-13	-1.23154	-1.46333
72483334	chr16:72483334:A:G	7.17093e-13	-1.48831	-0.366805
72483486	chr16:72483486:C:T	1.10446e-12	-2.4149e-10	-1.42321
72483921	chr16:72483921:T:A	7.82283e-13	-2.4149e-10	-1.7681
72485021	chr16:72485021:C:T	6.83665e-12	-2.4149e-10	0.399733
72485297	chr16:72485297:T:G	7.82649e-13	-2.4149e-10	-1.76763
72485460	chr16:72485460:T:C	7.54156e-13	-2.4149e-10	-1.80472
72486226	chr16:72486226:C:T	9.46285e-12	0.724809	-1.68486e-09
72486614	chr16:72486614:T:C	6.72913e-13	-1.541	-0.377707
72486686	chr16:72486686:C:G	7.7314e-13	-2.4149e-10	-1.77986
72487148	chr16:72487148:T:C	1.84103e-12	-0.912238	-1.68486e-09
72487217	chr16:72487217:T:C	1.42261e-12	-1.17007	-1.68486e-09
72487344	chr16:72487344:CTCT:C	1.1593e-12	-2.4149e-10	-1.37475
72487692	chr16:72487692:C:T	2.46419e-12	-2.4149e-10	-0.620699
72488949	chr16:72488949:T:C	2.34478e-12	-2.4149e-10	-0.670374
72489951	chr16:72489951:C:T	1.94875e-13	-1.37799	-1.77997
72490161	chr16:72490161:T:C	1.45257e-13	-1.64562	-1.8062
72490197	chr16:72490197:T:C	7.90024e-13	-2.4149e-10	-1.75826
72490336	chr16:72490336:T:A	3.45672e-12	-0.282244	-1.68486e-09
72490621	chr16:72490621:C:T	9.37332e-13	-1.58728	-1.68486e-09
72491033	chr16:72491033:G:A	2.41022e-12	-2.4149e-10	-0.642845
72491059	chr16:72491059:A:T	7.52475e-13	-2.4149e-10	-1.80695
72492347	chr16:72492347:T:A	2.21724e-13	-1.23059	-1.7983
72493073	chr16:72493073:C:T	1.95324e-12	-0.853075	-1.68486e-09
72493633	chr16:72493633:C:T	1.11733e-12	-2.4149e-10	-1.41162
72494726	chr16:72494726:A:C	7.82124e-13	-2.4149e-10	-1.76831
72494872	chr16:72494872:C:T	2.0214e-12	-0.818776	-1.68486e-09
72495457	chr16:72495457:GA:G	9.22952e-13	-1.52567	-0.0770701
72496467	chr16:72496467:C:T	1.20415e-12	-1.33679	-1.68486e-09
72496757	chr16:72496757:G:GA	2.53666e-12	-0.591717	-1.68486e-09
72497200	chr16:72497200:C:A	2.49599e-12	-2.4149e-10	-0.607878
72498463	chr16:72498463:C:A	2.0505e-13	-1.30842	-1.79865
72498867	chr16:72498867:T:C	7.14428e-13	-1.59581	-0.263026
72500128	chr16:72500128:T:C	7.70148e-13	-2.4149e-10	-1.78374
72500159	chr16:72500159:A:G	1.00298e-12	-2.4149e-10	-1.51959
72500457	chr16:72500457:A:T	2.02841e-12	-0.815311	-1.68486e-09
72500706	chr16:72500706:C:G	1.56615e-12	-1.07395	-1.68486e-09
72501129	chr16:72501129:T:C	1.3389e-12	-1.23072	-1.68486e-09
72502209	chr16:72502209:T:C	7.53165e-13	-2.4149e-10	-1.80603
72502486	chr16:72502486:A:C	7.7939e-13	-2.4149e-10	-1.77181
72502996	chr16:72502996:A:T	1.2614e-12	-2.4149e-10	-1.29034
72503654	chr16:72503654:C:T	1.08004e-12	-2.4149e-10	-1.44557
72505468	chr16:72505468:GT:G	7.52629e-13	-2.4149e-10	-1.80675
72505927	chr16:72505927:C:T	7.70148e-13	-2.4149e-10	-1.78374
72506053	chr16:72506053:C:T	1.07243e-12	-2.4149e-10	-1.45264
72506388	chr16:72506388:G:C	6.13968e-13	-1.60376	-0.406618
72506547	chr16:72506547:G:C	2.3286e-12	-2.4149e-10	-0.677295
72506640	chr16:72506640:A:C	2.57309e-13	-1.34918	-1.53086
72507177	chr16:72507177:A:G	9.56555e-13	-1.56698	-1.68486e-09
72507281	chr16:72507281:G:T	8.07706e-13	-2.4149e-10	-1.73612
72507592	chr16:72507592:A:G	7.54066e-13	-2.4149e-10	-1.80484
72507740	chr16:72507740:C:T	7.52681e-13	-2.4149e-10	-1.80668
72507787	chr16:72507787:T:A	7.54544e-13	-2.4149e-10	-1.80421
72509620	chr16:72509620:A:AAAAT	9.67589e-13	-2.4149e-10	-1.55551
72509710	chr16:72509710:C:T	7.8015e-13	-2.4149e-10	-1.77083
72510294	chr16:72510294:C:T	7.62326e-13	-2.4149e-10	-1.79395
72510926	chr16:72510926:G:A	8.00765e-13	-1.35558	-0.389174
72511000	chr16:72511000:A:T	8.43078e-13	-1.51129	-0.181966
72511222	chr16:72511222:C:T	8.5504e-13	-1.51303	-0.166144
72511569	chr16:72511569:C:T	2.13217e-13	-1.36706	-1.70095
72511822	chr16:72511822:G:A	9.70743e-13	-0.519277	-1.03298
72512339	chr16:72512339:C:T	7.56745e-13	-2.4149e-10	-1.80129
72513178	chr16:72513178:C:T	7.52507e-13	-2.4149e-10	-1.80691
72513423	chr16:72513423:T:C	8.77893e-13	-1.6528	-1.68486e-09
72513555	chr16:72513555:T:G	8.64765e-13	-1.66786	-1.68486e-09
72514147	chr16:72514147:T:C	7.39894e-13	-1.38663	-0.437182
72514338	chr16:72514338:T:G	7.63727e-13	-2.4149e-10	-1.79211
72514731	chr16:72514731:G:A	7.63357e-13	-2.4149e-10	-1.79259
72515336	chr16:72515336:T:C	7.71492e-13	-2.4149e-10	-1.78199
72515380	chr16:72515380:C:T	7.70301e-13	-2.4149e-10	-1.78354
72515423	chr16:72515423:T:C	7.70148e-13	-2.4149e-10	-1.78374
72515955	chr16:72515955:T:A	1.07243e-12	-2.4149e-10	-1.45264
72516308	chr16:72516308:T:C	2.45509e-12	-2.4149e-10	-0.624402
72516577	chr16:72516577:C:A	1.09996e-12	-2.4149e-10	-1.42729
72516645	chr16:72516645:C:T	1.0505e-12	-2.4149e-10	-1.4733
72516707	chr16:72516707:G:A	3.9979e-12	-0.136796	-1.68486e-09
72516870	chr16:72516870:G:A	1.42746e-12	-2.4149e-10	-1.16666
72517629	chr16:72517629:G:T	6.19212e-13	-1.0895	-0.912375
72517657	chr16:72517657:G:A	6.39963e-13	-1.3291	-0.639805
72519019	chr16:72519019:T:C	7.5367e-13	-2.4149e-10	-1.80536
72520394	chr16:72520394:G:T	7.70746e-13	-2.4149e-10	-1.78296
72521290	chr16:72521290:C:T	5.97493e-13	-1.53431	-0.503267
72522149	chr16:72522149:C:T	5.54564e-13	-1.35308	-0.759058
72522590	chr16:72522590:T:C	7.72194e-13	-2.4149e-10	-1.78108
72522632	chr16:72522632:T:C	7.58377e-13	-2.4149e-10	-1.79914
72523031	chr16:72523031:A:G	2.35378e-12	-2.4149e-10	-0.666541
72523344	chr16:72523344:T:A	5.56322e-13	-1.32428	-0.784691
72523939	chr16:72523939:T:C	7.52498e-13	-2.4149e-10	-1.80692
72524534	chr16:72524534:T:C	1.92476e-12	-0.867762	-1.68486e-09
72524584	chr16:72524584:TG:T	5.90065e-13	-1.47967	-0.570417
72524937	chr16:72524937:C:G	1.12728e-11	0.899826	-1.68486e-09
72526388	chr16:72526388:C:T	6.89706e-13	-1.29603	-0.598029
72527073	chr16:72527073:A:G	7.71527e-13	-2.4149e-10	-1.78195
72527723	chr16:72527723:A:G	5.72186e-13	-1.25985	-0.821003
72527808	chr16:72527808:A:C	5.30468e-13	-1.52571	-0.630854
72527877	chr16:72527877:T:C	7.63178e-13	-2.4149e-10	-1.79283
72527936	chr16:72527936:C:T	7.54791e-13	-2.4149e-10	-1.80388
72527985	chr16:72527985:G:A	9.93674e-13	-1.52891	-1.68486e-09
72528354	chr16:72528354:T:C	1.18457e-12	-2.4149e-10	-1.35319
72528520	chr16:72528520:A:AC	7.55673e-13	-2.4149e-10	-1.80271
72528544	chr16:72528544:G:A	1.01871e-12	-1.50402	-1.68486e-09
72528741	chr16:72528741:G:C	2.23594e-12	-2.4149e-10	-0.717901
72528766	chr16:72528766:C:T	7.62436e-13	-2.4149e-10	-1.7938
72529472	chr16:72529472:C:G	5.67682e-13	-1.49457	-0.59419
72530979	chr16:72530979:T:C	1.77334e-12	-0.949699	-1.68486e-09
72531477	chr16:72531477:AC:A	3.5154e-13	-1.62297	-0.94503
72531909	chr16:72531909:A:C	5.05946e-13	-1.66257	-0.541318
72532694	chr16:72532694:G:A	7.8021e-13	-2.4149e-10	-1.77076
72533277	chr16:72533277:T:C	1.31665e-12	-2.4149e-10	-1.24748
72533402	chr16:72533402:G:T	6.14731e-13	-1.56487	-0.444264
72533453	chr16:72533453:A:G	2.19899e-12	-2.4149e-10	-0.734568
72533896	chr16:72533896:C:T	1.47306e-12	-1.13522	-1.68486e-09
72534287	chr16:72534287:A:T	7.56909e-13	-1.56994	-0.231136
72534523	chr16:72534523:G:A	8.18734e-13	-2.4149e-10	-1.72256
72535041	chr16:72535041:G:A	1.11755e-12	-2.4149e-10	-1.41143
72535146	chr16:72535146:A:AT	7.60227e-13	-2.4149e-10	-1.7967
72535274	chr16:72535274:T:C	5.95343e-13	-1.52331	-0.517869
72535337	chr16:72535337:A:T	1.08234e-12	-1.12289	-0.32055
72536454	chr16:72536454:C:T	4.84605e-13	-1.6672	-0.579782
72536559	chr16:72536559:C:G	1.42343e-12	-1.16949	-1.68486e-09
72536778	chr16:72536778:G:A	1.06242e-12	-0.114926	-1.34708
72538095	chr16:72538095:T:C	4.99907e-13	-1.66366	-0.552234
72538944	chr16:72538944:A:T	7.54828e-13	-2.4149e-10	-1.80383
72539815	chr16:72539815:G:C	7.65054e-13	-2.4149e-10	-1.79037
72539823	chr16:72539823:C:G	8.65316e-13	-1.66722	-1.68486e-09
72540469	chr16:72540469:C:T	7.41009e-13	-1.4992	-0.323111
72540651	chr16:72540651:A:T	2.34119e-13	-1.186	-1.78849
72540875	chr16:72540875:G:A	1.33834e-12	-2.4149e-10	-1.23113
72542532	chr16:72542532:T:C	8.87816e-13	-2.4149e-10	-1.64155
72543233	chr16:72543233:T:C	1.45842e-12	-2.4149e-10	-1.14521
72543335	chr16:72543335:G:A	6.63038e-13	-1.35613	-0.577359
72543535	chr16:72543535:C:A	2.58193e-12	-2.4149e-10	-0.574027
72543643	chr16:72543643:G:A	2.42212e-12	-2.4149e-10	-0.637919
72543798	chr16:72543798:T:C	8.87816e-13	-2.4149e-10	-1.64155
72543816	chr16:72543816:T:TG	1.971e-12	-0.844022	-1.68486e-09
72544232	chr16:72544232:G:A	1.55758e-13	-1.62963	-1.75238
72544485	chr16:72544485:C:A	1.37168e-12	-1.20653	-1.68486e-09
72544695	chr16:72544695:T:G	2.12382e-12	-0.742715	-0.0266327
72544917	chr16:72544917:A:C	1.4832e-12	-2.4149e-10	-1.12837
72546178	chr16:72546178:C:G	8.8634e-13	-1.64322	-1.68486e-09
72546279	chr16:72546279:A:T	2.55954e-12	-2.4149e-10	-0.582738
72546611	chr16:72546611:A:G	1.01634e-12	-1.50636	-1.68486e-09
72546993	chr16:72546993:T:C	2.55351e-12	-2.4149e-10	-0.585094
72547228	chr16:72547228:A:G	7.79773e-13	-2.4149e-10	-1.77132
72547542	chr16:72547542:T:A	1.79516e-13	-1.66599	-1.57407
72548530	chr16:72548530:G:A	1.41093e-12	-2.4149e-10	-1.17832
72550474	chr16:72550474:A:G	1.3194e-12	-2.4149e-10	-1.24539
72550655	chr16:72550655:G:A	5.91343e-13	-1.63948	-0.408441
72550726	chr16:72550726:T:C	3.80962e-12	-0.185035	-1.68486e-09
72550908	chr16:72550908:T:C	6.69814e-13	-1.55614	-0.367176
72550973	chr16:72550973:T:A	7.79799e-13	-2.4149e-10	-1.77128
72551653	chr16:72551653:A:C	7.54172e-13	-2.4149e-10	-1.8047
72553194	chr16:72553194:T:A	1.61357e-13	-1.62229	-1.72441
72554417	chr16:72554417:G:A	8.29802e-13	-1.53996	-0.169168
72554786	chr16:72554786:C:T	9.63865e-13	-1.51307	-0.0463004
72555201	chr16:72555201:C:G	1.80495e-12	-0.932033	-1.68486e-09
72555717	chr16:72555717:C:T	1.47114e-12	-2.4149e-10	-1.13653
72556119	chr16:72556119:G:A	3.24057e-12	-2.4149e-10	-0.346815
72556141	chr16:72556141:G:C	1.90312e-13	-1.5718	-1.60985
72557004	chr16:72557004:G:A	1.43884e-13	-1.66769	-1.79362
72557667	chr16:72557667:C:T	8.5112e-13	-1.60782	-0.0759506
72558031	chr16:72558031:C:G	7.88611e-13	-1.60466	-0.155387
72558410	chr16:72558410:C:A	1.72107e-13	-1.66578	-1.61642
72558543	chr16:72558543:T:C	1.23207e-12	-2.4149e-10	-1.31387
72559334	chr16:72559334:C:A	7.62746e-13	-2.4149e-10	-1.79339
72560016	chr16:72560016:G:A	2.23217e-12	-0.719591	-1.68486e-09
72560160	chr16:72560160:T:C	1.18111e-12	-2.4149e-10	-1.35611
72560254	chr16:72560254:C:T	7.96164e-13	-2.4149e-10	-1.75051
72560488	chr16:72560488:C:T	6.31533e-13	-1.31932	-0.66285
72560880	chr16:72560880:A:C	7.80323e-13	-2.4149e-10	-1.77061
72561134	chr16:72561134:C:T	1.62499e-12	-1.03706	-1.68486e-09
72562665	chr16:72562665:G:C	1.07269e-12	-2.4149e-10	-1.45239
72563050	chr16:72563050:A:G	4.09056e-12	-2.4149e-10	-0.113882
72563114	chr16:72563114:T:C	5.73597e-13	-1.47311	-0.605284
72563194	chr16:72563194:G:C	4.96262e-13	-1.64358	-0.579635
72563215	chr16:72563215:A:G	8.34267e-13	-2.4149e-10	-1.70377
72563849	chr16:72563849:G:C	7.56392e-13	-2.4149e-10	-1.80176
72564778	chr16:72564778:C:T	7.53223e-13	-2.4149e-10	-1.80596
72565143	chr16:72565143:G:A	8.39899e-13	-2.4149e-10	-1.69704
72565621	chr16:72565621:C:T	5.93098e-13	-1.40432	-0.640641
72566013	chr16:72566013:A:G	6.15066e-13	-1.56754	-0.441049
72566214	chr16:72566214:C:A	1.42225e-13	-1.66782	-1.80509
72567660	chr16:72567660:C:T	7.54793e-13	-2.4149e-10	-1.80388
72567829	chr16:72567829:C:T	6.14624e-13	-1.52871	-0.480598
72568553	chr16:72568553:A:C	6.03656e-13	-1.52005	-0.507262
72569177	chr16:72569177:T:C	5.93982e-13	-1.53619	-0.507281
72569188	chr16:72569188:A:G	4.01524e-12	-2.4149e-10	-0.132468
72570129	chr16:72570129:A:G	6.4519e-13	-1.54585	-0.414927
72571340	chr16:72571340:T:C	2.33716e-12	-2.4149e-10	-0.673628
72571687	chr16:72571687:T:C	1.77762e-13	-1.6673	-1.58257
72572785	chr16:72572785:A:G	1.0436e-12	-2.4149e-10	-1.47988
72572859	chr16:72572859:A:G	7.79543e-13	-2.4149e-10	-1.77161
72572970	chr16:72572970:A:G	7.72816e-13	-2.4149e-10	-1.78028
72573067	chr16:72573067:G:C	4.00495e-13	-1.45523	-0.982386
72573311	chr16:72573311:C:G	8.52409e-13	-2.4149e-10	-1.68225
72573397	chr16:72573397:T:C	1.17639e-12	-1.36011	-1.68486e-09
72573579	chr16:72573579:T:C	2.0053e-13	-1.54038	-1.58898
72574238	chr16:72574238:T:C	8.20078e-13	-2.4149e-10	-1.72092
72574256	chr16:72574256:A:G	1.241e-12	-2.4149e-10	-1.30664
72574635	chr16:72574635:A:C	7.57686e-13	-2.4149e-10	-1.80005
72575048	chr16:72575048:T:C	7.52789e-13	-2.4149e-10	-1.80653
72575294	chr16:72575294:T:C	8.05432e-13	-1.56059	-0.178348
72575398	chr16:72575398:C:T	7.85169e-13	-2.4149e-10	-1.76442
72575413	chr16:72575413:C:T	7.79621e-13	-2.4149e-10	-1.77151
72575615	chr16:72575615:T:C	6.99261e-13	-1.40411	-0.476187
72576435	chr16:72576435:C:T	1.41308e-12	-2.4149e-10	-1.17679
72576823	chr16:72576823:A:C	4.10861e-12	-0.109479	-1.68486e-09
72577335	chr16:72577335:G:A	7.52814e-13	-2.4149e-10	-1.8065
72577778	chr16:72577778:G:A	9.85038e-13	-1.53764	-1.68486e-09
72577980	chr16:72577980:A:G	3.97121e-13	-1.6674	-0.778682
72578072	chr16:72578072:T:A	6.0232e-13	-1.44996	-0.579574
72578117	chr16:72578117:T:A	9.43136e-12	2.36473	-1.64326
72578325	chr16:72578325:G:C	7.63657e-13	-2.4149e-10	-1.7922
72578802	chr16:72578802:A:G	7.78621e-13	-2.4149e-10	-1.77279
72578949	chr16:72578949:C:A	7.52709e-13	-2.4149e-10	-1.80664
72579431	chr16:72579431:T:C	8.68914e-13	-1.66307	-1.68486e-09
72579624	chr16:72579624:G:A	8.05351e-13	-2.4149e-10	-1.73904
72581013	chr16:72581013:T:C	1.33837e-12	-2.4149e-10	-1.23111
72581049	chr16:72581049:G:A	8.64808e-13	-1.66781	-1.68486e-09
72581080	chr16:72581080:C:T	9.99973e-13	-1.52259	-1.68486e-09
72581271	chr16:72581271:C:T	1.13409e-12	-2.4149e-10	-1.39673
72581654	chr16:72581654:C:T	4.76803e-13	-1.66621	-0.597001
72581673	chr16:72581673:A:C	4.47593e-13	-1.6664	-0.660038
72583631	chr16:72583631:A:C	2.36247e-12	-2.4149e-10	-0.662855
72583635	chr16:72583635:C:T	5.22589e-13	-1.63656	-0.534967
72585786	chr16:72585786:TG:T	9.90793e-12	-2.4149e-10	0.770771
72585851	chr16:72585851:T:C	1.80042e-12	-1.21164	0.277098
72586187	chr16:72586187:G:A	7.96347e-13	-1.58392	-0.166365
72586248	chr16:72586248:G:C	7.52491e-13	-2.4149e-10	-1.80693
72586582	chr16:72586582:T:C	7.55227e-13	-2.4149e-10	-1.8033
72588396	chr16:72588396:A:T	8.66573e-13	-1.66577	-1.68486e-09
72589555	chr16:72589555:C:T	3.07758e-12	-0.398419	-1.68486e-09
72589774	chr16:72589774:G:A	7.66195e-13	-2.4149e-10	-1.78888
72590311	chr16:72590311:G:T	2.00446e-13	-1.47168	-1.65809
72591724	chr16:72591724:G:A	4.78237e-13	-1.61167	-0.648543
72591999	chr16:72591999:G:A	9.05907e-13	-1.59926	-0.0221202
72592233	chr16:72592233:G:C	7.74655e-13	-1.50323	-0.274666
72592255	chr16:72592255:G:T	7.79076e-13	-2.4149e-10	-1.77221
72592343	chr16:72592343:A:T	1.0143e-12	-1.61116	0.102791
72592670	chr16:72592670:T:C	9.85338e-13	-1.58891	0.0515785
72595157	chr16:72595157:C:G	1.1479e-12	-1.24827	-0.136366
72595507	chr16:72595507:T:A	2.97562e-13	-1.16452	-1.57017
72595813	chr16:72595813:C:T	1.202e-12	-1.33858	-1.68486e-09
72596466	chr16:72596466:T:C	7.52527e-13	-2.4149e-10	-1.80688
72596797	chr16:72596797:T:C	2.11044e-12	-0.775666	-1.68486e-09
72597302	chr16:72597302:C:T	1.75209e-12	-0.961752	-1.68486e-09
72597749	chr16:72597749:G:A	1.07078e-12	-1.45418	-1.68486e-09
72599061	chr16:72599061:G:A	7.58511e-13	-2.4149e-10	-1.79896
72600209	chr16:72600209:T:A	7.5263e-13	-2.4149e-10	-1.80675
72600303	chr16:72600303:T:C	1.85632e-12	-2.4149e-10	-0.903967
72600400	chr16:72600400:T:C	1.60794e-12	-1.04761	-1.68486e-09
72600786	chr16:72600786:C:T	4.88727e-13	-1.6128	-0.625712
72601390	chr16:72601390:A:C	1.08318e-12	-1.44266	-1.68486e-09
72601462	chr16:72601462:G:A	7.52975e-13	-2.4149e-10	-1.80629
72601650	chr16:72601650:A:C	4.5401e-13	-1.61204	-0.700157
72601775	chr16:72601775:A:G	9.38879e-13	-1.5715	-0.0141296
72603813	chr16:72603813:A:G	7.52515e-13	-2.4149e-10	-1.8069
72604310	chr16:72604310:G:A	1.03851e-12	-2.4149e-10	-1.48478
72605329	chr16:72605329:T:C	4.99471e-13	-1.47462	-0.742151
72605794	chr16:72605794:G:A	1.01908e-12	-2.4149e-10	-1.50366
72605803	chr16:72605803:G:C	2.80349e-12	-0.491698	-1.68486e-09
72606429	chr16:72606429:G:A	7.70162e-13	-2.4149e-10	-1.78372
72606432	chr16:72606432:G:A	7.80106e-13	-2.4149e-10	-1.77089
72606633	chr16:72606633:G:C	1.79887e-12	-2.4149e-10	-0.935407
72606881	chr16:72606881:T:G	7.54477e-13	-2.4149e-10	-1.8043
72606981	chr16:72606981:G:A	7.5752e-13	-2.4149e-10	-1.80027
72607007	chr16:72607007:G:A	8.19276e-13	-2.4149e-10	-1.7219
72607187	chr16:72607187:T:C	7.81746e-13	-2.4149e-10	-1.76879
72607258	chr16:72607258:G:T	2.47618e-12	-2.4149e-10	-0.615845
72607453	chr16:72607453:C:T	3.26081e-13	-1.13947	-1.50371
72607960	chr16:72607960:C:T	9.27939e-13	-1.59735	-1.68486e-09
72607983	chr16:72607983:A:T	7.52577e-13	-2.4149e-10	-1.80682
72609121	chr16:72609121:C:T	9.32119e-13	-2.4149e-10	-1.59286
72609545	chr16:72609545:C:T	7.59202e-13	-1.64649	-0.151558
72609558	chr16:72609558:A:G	9.03557e-13	-1.65098	0.0269967
72610145	chr16:72610145:T:C	1.62555e-13	-1.66558	-1.67372
72611039	chr16:72611039:AAAAAAAAG:A	2.92685e-13	-1.66023	-1.09099
72612205	chr16:72612205:G:A	1.40565e-12	-2.4149e-10	-1.18206
72612832	chr16:72612832:T:A	7.81549e-13	-2.4149e-10	-1.76904
72612837	chr16:72612837:A:G	7.7609e-13	-2.4149e-10	-1.77605
72612913	chr16:72612913:C:T	8.75697e-13	-2.4149e-10	-1.6553
72613407	chr16:72613407:C:T	7.9145e-13	-1.64409	-0.112365
72614412	chr16:72614412:T:C	9.53003e-13	-1.5707	-1.68486e-09
72614576	chr16:72614576:C:T	7.87935e-13	-1.64804	-0.112858
72614643	chr16:72614643:G:A	7.66492e-13	-1.65108	-0.137415
72614935	chr16:72614935:G:C	1.38001e-12	-2.4149e-10	-1.20047
72615068	chr16:72615068:T:C	7.91716e-13	-2.4149e-10	-1.75612
72615209	chr16:72615209:A:G	2.5005e-12	-2.4149e-10	-0.606072
72616263	chr16:72616263:G:C	6.51482e-13	-1.30535	-0.645716
72616591	chr16:72616591:C:T	1.40702e-12	-2.4149e-10	-1.18109
72616862	chr16:72616862:T:C	9.52357e-13	-2.4149e-10	-1.57138
72616997	chr16:72616997:T:G	1.06809e-11	-2.4149e-10	0.845896
72617278	chr16:72617278:T:C	2.06789e-12	-2.4149e-10	-0.796036
72617370	chr16:72617370:T:C	2.92683e-13	-1.06966	-1.68157
72617782	chr16:72617782:CT:C	9.55657e-13	-2.4149e-10	-1.56792
72618182	chr16:72618182:C:T	2.06912e-13	-1.45103	-1.647
72618885	chr16:72618885:C:A	7.20282e-13	-1.53801	-0.312662
72619427	chr16:72619427:G:A	1.48315e-13	-1.64533	-1.78565
72620427	chr16:72620427:T:C	2.04889e-13	-1.50772	-1.60013
72620480	chr16:72620480:G:T	1.04066e-12	-1.48271	-1.68486e-09
72620545	chr16:72620545:C:T	9.65813e-13	-2.4149e-10	-1.55735
72620578	chr16:72620578:T:C	9.94682e-13	-2.4149e-10	-1.5279
72620727	chr16:72620727:A:G	1.38309e-12	-1.19825	-1.68486e-09
72622090	chr16:72622090:G:A	6.09448e-13	-1.53963	-0.478139
72623187	chr16:72623187:C:T	9.57195e-13	-2.4149e-10	-1.56631
72623289	chr16:72623289:C:T	9.24436e-13	-2.4149e-10	-1.60114
72623407	chr16:72623407:T:C	7.7021e-13	-2.4149e-10	-1.78366
72624183	chr16:72624183:T:C	9.60387e-13	-2.4149e-10	-1.56298
72624326	chr16:72624326:G:A	7.53253e-13	-2.4149e-10	-1.80592
72624881	chr16:72624881:G:T	7.79609e-13	-2.4149e-10	-1.77153
72624984	chr16:72624984:A:AG	1.07562e-12	-2.4149e-10	-1.44967
72625333	chr16:72625333:T:C	8.81449e-13	-1.64875	-1.68486e-09
72625574	chr16:72625574:A:G	8.65212e-13	-1.66735	-1.68486e-09
72626208	chr16:72626208:T:TA	1.78977e-12	-0.940476	-1.68486e-09
72626242	chr16:72626242:T:C	1.36745e-12	-1.09888	-0.110742
72627063	chr16:72627063:C:T	6.56827e-13	-1.61054	-0.332355
72628597	chr16:72628597:A:C	2.92706e-12	-0.448567	-1.68486e-09
72628800	chr16:72628800:C:A	7.79609e-13	-2.4149e-10	-1.77153
72629236	chr16:72629236:C:G	2.10956e-13	-1.41579	-1.66288
72633294	chr16:72633294:A:G	9.38451e-13	-1.58609	-1.68486e-09
72633425	chr16:72633425:G:T	7.59522e-12	-2.4149e-10	0.504956
72633959	chr16:72633959:T:C	5.13989e-13	-1.57074	-0.617373
72635954	chr16:72635954:C:T	8.94636e-13	-2.4149e-10	-1.6339
72636042	chr16:72636042:A:G	7.82378e-13	-2.4149e-10	-1.76798
72636390	chr16:72636390:C:T	1.49947e-12	-0.349313	-0.768139
72637183	chr16:72637183:T:C	6.38574e-13	-1.40325	-0.567834
72638755	chr16:72638755:A:T	1.28828e-12	-2.4149e-10	-1.26926
72638867	chr16:72638867:G:A	6.08964e-13	-1.62906	-0.389502
72640360	chr16:72640360:G:A	3.1819e-12	-0.365085	-1.68486e-09
72640520	chr16:72640520:T:C	8.97038e-13	-2.4149e-10	-1.63122
72640546	chr16:72640546:G:A	1.99158e-12	-2.4149e-10	-0.833634
72640766	chr16:72640766:A:T	2.15095e-12	-2.4149e-10	-0.756657
72640825	chr16:72640825:C:T	2.06836e-12	-0.79581	-1.68486e-09
72640923	chr16:72640923:A:G	7.69522e-13	-2.4149e-10	-1.78455
72642117	chr16:72642117:T:C	1.4234e-12	-2.4149e-10	-1.16951
72642449	chr16:72642449:C:T	7.53103e-13	-2.4149e-10	-1.80612
72643847	chr16:72643847:G:A	9.36693e-13	-2.4149e-10	-1.58796
72644071	chr16:72644071:C:T	7.6339e-13	-2.4149e-10	-1.79255
72645376	chr16:72645376:G:A	1.94911e-12	-2.4149e-10	-0.855192
72645841	chr16:72645841:C:T	7.65974e-13	-2.4149e-10	-1.78917
72646112	chr16:72646112:T:C	1.98218e-12	-0.838367	-1.68486e-09
72646113	chr16:72646113:T:C	2.00029e-12	-0.82927	-1.68486e-09
72646129	chr16:72646129:T:C	2.04954e-12	-0.804948	-1.68486e-09
72648639	chr16:72648639:C:A	9.84728e-13	-2.4149e-10	-1.53795
72648652	chr16:72648652:C:T	7.82511e-13	-2.4149e-10	-1.76781
72648711	chr16:72648711:C:A	1.88423e-13	-1.57169	-1.61994
72651026	chr16:72651026:C:G	1.92795e-12	-0.866108	-1.68486e-09
72651331	chr16:72651331:G:C	3.13575e-12	-2.4149e-10	-0.379695
72651336	chr16:72651336:G:A	3.13575e-12	-2.4149e-10	-0.379695
72651708	chr16:72651708:C:T	9.07979e-13	-1.6191	-1.68486e-09
72652372	chr16:72652372:ATATT:A	3.42909e-12	-2.4149e-10	-0.290268
72653166	chr16:72653166:C:T	1.47621e-12	-2.4149e-10	-1.13308
72653439	chr16:72653439:G:A	3.8099e-12	-2.4149e-10	-0.18496
72653975	chr16:72653975:A:G	7.53909e-13	-2.4149e-10	-1.80505
72654237	chr16:72654237:T:C	7.86476e-13	-2.4149e-10	-1.76276
72654314	chr16:72654314:T:C	1.04351e-12	-2.4149e-10	-1.47997
72654751	chr16:72654751:C:T	1.26304e-12	-2.4149e-10	-1.28904
72655006	chr16:72655006:T:C	3.19182e-12	-2.4149e-10	-0.361974
72656229	chr16:72656229:G:A	2.77475e-12	-2.4149e-10	-0.502002
72657031	chr16:72657031:G:A	3.66242e-13	-1.07371	-1.45331
72657039	chr16:72657039:T:A	9.42329e-13	-1.58196	-1.68486e-09
72657047	chr16:72657047:G:A	1.00342e-12	-2.4149e-10	-1.51915
72657330	chr16:72657330:T:C	8.8808e-13	-2.4149e-10	-1.64126
72657540	chr16:72657540:G:A	7.87827e-13	-2.4149e-10	-1.76104
72658109	chr16:72658109:C:T	1.05077e-12	-2.4149e-10	-1.47304
72658885	chr16:72658885:T:C	1.12439e-12	-2.4149e-10	-1.40532
72659469	chr16:72659469:T:C	7.97349e-13	-2.4149e-10	-1.74903
72659683	chr16:72659683:C:T	7.73208e-13	-2.4149e-10	-1.77977
72659894	chr16:72659894:T:C	3.52138e-12	-2.4149e-10	-0.263712
72660041	chr16:72660041:C:T	9.27002e-13	-1.59836	-1.68486e-09
72660075	chr16:72660075:T:C	2.0248e-13	-1.566	-1.55368
72660187	chr16:72660187:C:T	3.08118e-13	-1.17377	-1.52607
72660453	chr16:72660453:T:C	3.03064e-12	-2.4149e-10	-0.413792
72660616	chr16:72660616:G:T	7.58942e-13	-2.4149e-10	-1.79839
72661097	chr16:72661097:G:A	4.2604e-12	-2.4149e-10	-0.0732005
72661198	chr16:72661198:C:T	7.91447e-13	-2.4149e-10	-1.75646
72662025	chr16:72662025:T:C	1.29193e-12	-2.4149e-10	-1.26643
72663520	chr16:72663520:A:G	1.32527e-12	-2.4149e-10	-1.24095
72663949	chr16:72663949:G:T	6.87405e-12	-2.4149e-10	0.405189
72664547	chr16:72664547:G:A	7.73325e-13	-2.4149e-10	-1.77962
72665220	chr16:72665220:C:T	7.64024e-13	-2.4149e-10	-1.79172
72665666	chr16:72665666:C:T	1.91649e-13	-1.62375	-1.5509
72665843	chr16:72665843:T:C	1.02564e-12	-2.4149e-10	-1.49725
72666238	chr16:72666238:T:G	7.68413e-13	-2.4149e-10	-1.78599
72666638	chr16:72666638:AAGG:A	1.38055e-12	-2.4149e-10	-1.20008
72666720	chr16:72666720:G:T	4.25777e-12	-2.4149e-10	-0.0738177
72666955	chr16:72666955:A:G	7.8416e-13	-2.4149e-10	-1.76571
72668320	chr16:72668320:T:G	7.90325e-13	-2.4149e-10	-1.75787
72669790	chr16:72669790:C:T	7.68439e-13	-2.4149e-10	-1.78596
72669859	chr16:72669859:G:A	4.20374e-12	-2.4149e-10	-0.0865905
72670310	chr16:72670310:T:C	1.63662e-12	-1.02993	-1.68486e-09
72670361	chr16:72670361:A:G	2.03293e-12	-2.4149e-10	-0.813088
72670438	chr16:72670438:A:G	1.22007e-12	-1.32366	-1.68486e-09
72670667	chr16:72670667:A:C	3.31118e-12	-2.4149e-10	-0.32526
72670811	chr16:72670811:C:G	1.3027e-12	-1.25813	-1.68486e-09
72671013	chr16:72671013:T:C	8.72288e-13	-1.6592	-1.68486e-09
72671102	chr16:72671102:G:A	8.35547e-13	-2.4149e-10	-1.70223
72671181	chr16:72671181:G:T	9.01552e-13	-1.6262	-1.68486e-09
72671229	chr16:72671229:T:A	1.31177e-12	-2.4149e-10	-1.25118
72671508	chr16:72671508:C:T	8.01114e-13	-2.4149e-10	-1.74432
72672741	chr16:72672741:A:G	1.62629e-12	-1.03626	-1.68486e-09
72673028	chr16:72673028:A:G	2.4513e-13	-1.26193	-1.6666
72673157	chr16:72673157:C:T	1.15266e-12	-1.38665	0.00616461
72673394	chr16:72673394:C:T	5.05578e-12	-2.4149e-10	0.0979679
72674688	chr16:72674688:C:T	3.62546e-12	-2.4149e-10	-0.234584
72674803	chr16:72674803:T:TCC	9.78562e-13	-1.54424	-1.68486e-09
72674890	chr16:72674890:A:C	1.03015e-12	-2.4149e-10	-1.49286
72675235	chr16:72675235:C:T	4.37499e-12	-2.4149e-10	-0.0466598
72675746	chr16:72675746:G:A	2.81987e-12	-2.4149e-10	-0.485872
72675763	chr16:72675763:C:T	1.24362e-12	-2.4149e-10	-1.30454
72676521	chr16:72676521:A:T	8.7604e-13	-1.65491	-1.68486e-09
72676631	chr16:72676631:C:A	1.10844e-12	-1.41961	-1.68486e-09
72676924	chr16:72676924:C:T	7.85587e-13	-2.4149e-10	-1.76389
72676994	chr16:72676994:G:T	3.99915e-12	-2.4149e-10	-0.136483
72677612	chr16:72677612:T:C	1.46448e-13	-1.64818	-1.79547
72677664	chr16:72677664:T:C	2.01224e-13	-1.59662	-1.52928
72678512	chr16:72678512:A:G	6.08483e-13	-1.41906	-0.600293
72678862	chr16:72678862:A:G	1.71666e-12	-0.982183	-1.68486e-09
72679246	chr16:72679246:A:G	1.54365e-12	-1.08841	-1.68486e-09
72679257	chr16:72679257:A:G	8.9215e-13	-1.64903	0.0123408
72680139	chr16:72680139:T:C	7.86507e-13	-2.4149e-10	-1.76272
72681778	chr16:72681778:A:G	5.53696e-12	-0.572134	0.761015
72681807	chr16:72681807:T:G	1.4442e-13	-1.65158	-1.80601
72683127	chr16:72683127:A:G	1.92929e-13	-1.57995	-1.58805
72684936	chr16:72684936:G:C	3.1861e-12	-2.4149e-10	-0.363767
72685193	chr16:72685193:A:G	1.06069e-12	-2.4149e-10	-1.46365
72685384	chr16:72685384:A:T	2.72574e-12	-2.4149e-10	-0.519825
72686750	chr16:72686750:C:T	1.98495e-12	-0.836969	-1.68486e-09
72687085	chr16:72687085:C:T	3.4145e-12	-2.4149e-10	-0.294532
72688432	chr16:72688432:T:C	7.52487e-13	-2.4149e-10	-1.80694
72688943	chr16:72688943:T:G	1.14302e-12	-2.4149e-10	-1.38889
72689465	chr16:72689465:G:A	8.89026e-13	-2.4149e-10	-1.64019
72690632	chr16:72690632:C:T	1.1496e-12	-1.32929	-0.0538623
72690954	chr16:72690954:T:G	7.69899e-13	-2.4149e-10	-1.78406
72691275	chr16:72691275:G:A	9.4003e-13	-2.4149e-10	-1.58441
72691858	chr16:72691858:AAAAC:A	1.43855e-12	-1.15893	-1.68486e-09
72692593	chr16:72692593:G:A	1.68832e-13	-1.50162	-1.79979
72692603	chr16:72692603:C:A	1.88204e-12	-0.890206	-1.68486e-09
72692854	chr16:72692854:A:G	9.42245e-13	-2.4149e-10	-1.58205
72692937	chr16:72692937:A:G	9.05132e-13	-1.62224	-1.68486e-09
72692938	chr16:72692938:G:A	9.00363e-13	-1.62752	-1.68486e-09
72693119	chr16:72693119:T:A	6.78698e-13	-1.66528	-0.244865
72693764	chr16:72693764:G:A	3.107e-12	-2.4149e-10	-0.388905
72693833	chr16:72693833:A:G	1.89979e-13	-1.55844	-1.62497
72694053	chr16:72694053:T:C	3.17644e-12	-2.4149e-10	-0.366802
72694059	chr16:72694059:G:A	1.24332e-12	-1.30478	-1.68486e-09
72694507	chr16:72694507:G:A	9.63063e-13	-1.5602	-1.68486e-09
72695641	chr16:72695641:C:A	1.18666e-12	-1.34779	-0.00362797
72695666	chr16:72695666:T:A	1.61706e-13	-1.5386	-1.80594
72695791	chr16:72695791:TG:T	1.17907e-12	-1.35784	-1.68486e-09
72695936	chr16:72695936:A:G	1.36487e-12	-1.21151	-1.68486e-09
72695946	chr16:72695946:C:T	8.05629e-13	-2.4149e-10	-1.7387
72695955	chr16:72695955:T:G	7.54112e-13	-2.4149e-10	-1.80478
72696169	chr16:72696169:C:T	3.00096e-12	-2.4149e-10	-0.423632
72696436	chr16:72696436:G:T	1.03002e-12	-2.4149e-10	-1.49299
72696651	chr16:72696651:A:C	1.30509e-12	-2.4149e-10	-1.25629
72697163	chr16:72697163:A:G	1.92484e-10	3.73745	-1.68486e-09
72697616	chr16:72697616:A:G	2.13746e-12	-0.762947	-1.68486e-09
72697657	chr16:72697657:A:T	3.2039e-12	-2.4149e-10	-0.358197
72697955	chr16:72697955:T:C	3.19024e-13	-0.876562	-1.78849
72698259	chr16:72698259:C:T	8.46205e-13	-2.4149e-10	-1.68956
72698724	chr16:72698724:C:T	3.34041e-12	-2.4149e-10	-0.31647
72698786	chr16:72698786:C:T	5.23685e-13	-0.640989	-1.52844
72699258	chr16:72699258:T:C	3.40491e-12	-2.4149e-10	-0.297346
72699692	chr16:72699692:C:T	3.4201e-12	-2.4149e-10	-0.292893
72699817	chr16:72699817:T:C	9.34862e-13	-2.4149e-10	-1.58992
72699969	chr16:72699969:ATTAAC:A	6.27626e-13	-1.66774	-0.32064
72700112	chr16:72700112:C:G	3.41557e-12	-2.4149e-10	-0.294218
72700205	chr16:72700205:C:T	9.56294e-13	-1.43047	-0.136781
72700581	chr16:72700581:G:A	7.6119e-13	-2.4149e-10	-1.79544
72700656	chr16:72700656:T:C	7.64675e-13	-2.4149e-10	-1.79087
72700758	chr16:72700758:A:G	9.31048e-13	-1.31564	-0.278372
72700915	chr16:72700915:AG:A	2.19372e-12	-2.4149e-10	-0.736964
72701430	chr16:72701430:A:G	8.05766e-13	-2.4149e-10	-1.73853
72701552	chr16:72701552:C:T	2.87618e-12	-2.4149e-10	-0.466102
72701637	chr16:72701637:A:G	1.60542e-13	-1.54503	-1.80674
72701804	chr16:72701804:A:G	1.08864e-11	0.864946	-1.68486e-09
72701917	chr16:72701917:A:G	9.30439e-13	-2.4149e-10	-1.59466
72702385	chr16:72702385:G:A	8.78438e-13	-1.65217	-1.68486e-09
72702523	chr16:72702523:C:CA	7.55194e-13	-2.4149e-10	-1.80334
72702731	chr16:72702731:G:C	1.0243e-11	1.96217	-1.15814
72703368	chr16:72703368:A:G	1.90774e-13	-1.38564	-1.79359
72703466	chr16:72703466:A:G	8.213e-13	-2.4149e-10	-1.71943
72703596	chr16:72703596:G:A	1.00852e-12	-1.51408	-1.68486e-09
72703831	chr16:72703831:C:T	3.12752e-12	-2.4149e-10	-0.382323
72703935	chr16:72703935:G:A	1.59891e-13	-1.55835	-1.79748
72704515	chr16:72704515:C:T	1.24484e-12	-1.30356	-1.68486e-09
72704739	chr16:72704739:C:T	9.88478e-13	-1.37359	-0.160566
72705101	chr16:72705101:C:G	3.21201e-12	-2.4149e-10	-0.355666
72705150	chr16:72705150:T:C	7.60383e-13	-2.4149e-10	-1.7965
72705888	chr16:72705888:C:T	1.05631e-12	-1.46778	-1.68486e-09
72706336	chr16:72706336:A:G	3.53806e-12	-2.4149e-10	-0.258985
72707368	chr16:72707368:G:A	2.97008e-13	-1.20196	-1.5346
72707554	chr16:72707554:G:A	3.24224e-12	-2.4149e-10	-0.346298
72707811	chr16:72707811:AAGAC:A	1.2018e-12	-1.33875	-1.68486e-09
72708041	chr16:72708041:T:A	4.12488e-12	-2.4149e-10	-0.105526
72709523	chr16:72709523:C:G	1.21274e-12	-2.4149e-10	-1.32969
72710236	chr16:72710236:T:G	9.19885e-13	-2.4149e-10	-1.60607
72710565	chr16:72710565:G:T	1.40064e-12	-2.4149e-10	-1.18563
72710752	chr16:72710752:G:A	2.40901e-12	-0.643348	-1.68486e-09
72711112	chr16:72711112:G:C	4.97144e-12	-2.4149e-10	0.0811449
72711315	chr16:72711315:G:A	8.97851e-13	-1.63032	-1.68486e-09
72711376	chr16:72711376:T:C	7.52606e-13	-2.4149e-10	-1.80678
72711433	chr16:72711433:C:G	2.75376e-13	-1.03671	-1.77548
72712174	chr16:72712174:T:C	8.01168e-13	-2.4149e-10	-1.74425
72712710	chr16:72712710:G:T	7.60994e-13	-2.4149e-10	-1.79569
72712852	chr16:72712852:A:G	8.8737e-13	-1.64206	-1.68486e-09
72713203	chr16:72713203:C:T	1.52268e-13	-1.59773	-1.80695
72713661	chr16:72713661:T:C	4.01957e-12	-2.4149e-10	-0.13139
72713786	chr16:72713786:T:A	1.12623e-12	-1.62219	0.218509
72714678	chr16:72714678:C:G	7.66204e-13	-2.4149e-10	-1.78887
72716187	chr16:72716187:A:G	7.83337e-13	-2.4149e-10	-1.76676
72716542	chr16:72716542:G:A	6.04779e-12	-2.4149e-10	0.27713
72717028	chr16:72717028:G:GT	2.63778e-12	-0.552628	-1.68486e-09
72717602	chr16:72717602:C:G	9.35838e-13	-2.4149e-10	-1.58888
72719176	chr16:72719176:A:G	1.37475e-12	-2.4149e-10	-1.20429
72720120	chr16:72720120:T:C	6.99979e-12	-2.4149e-10	0.423316
72721357	chr16:72721357:A:G	6.49791e-12	-2.4149e-10	0.348917
72721676	chr16:72721676:T:C	1.71633e-13	-1.62316	-1.6618
72722019	chr16:72722019:C:T	7.57284e-13	-2.4149e-10	-1.80058
72722202	chr16:72722202:G:T	5.65087e-13	-1.03512	-1.05822
72723537	chr16:72723537:G:A	1.38684e-12	-2.4149e-10	-1.19553
72723985	chr16:72723985:G:A	3.64081e-13	-1.315	-1.21795
72724251	chr16:72724251:C:G	7.8416e-13	-2.4149e-10	-1.76571
72724615	chr16:72724615:G:A	7.72955e-13	-2.4149e-10	-1.7801
72726192	chr16:72726192:A:T	7.82244e-13	-2.4149e-10	-1.76815
72727180	chr16:72727180:A:G	4.36271e-12	-0.0494708	-1.68486e-09
72727399	chr16:72727399:T:A	7.73275e-13	-2.4149e-10	-1.77969
72728055	chr16:72728055:T:A	1.20668e-12	-1.33469	-1.68486e-09
72728291	chr16:72728291:A:G	8.89711e-13	-2.4149e-10	-1.63942
72729160	chr16:72729160:C:G	7.80457e-13	-2.4149e-10	-1.77044
72729223	chr16:72729223:C:T	9.7809e-13	-1.54472	-1.68486e-09
72729310	chr16:72729310:G:A	7.82571e-13	-2.4149e-10	-1.76774
72729462	chr16:72729462:A:G	1.69139e-11	1.30557	-1.68486e-09
72729471	chr16:72729471:G:A	5.05453e-12	-2.4149e-10	0.0977212
72729630	chr16:72729630:G:A	7.79929e-13	-2.4149e-10	-1.77112
72729880	chr16:72729880:A:G	7.6486e-13	-2.4149e-10	-1.79063
72729990	chr16:72729990:T:TA	7.65879e-13	-2.4149e-10	-1.7893
72730416	chr16:72730416:A:T	1.33898e-12	-1.23066	-1.68486e-09
72730485	chr16:72730485:A:T	8.02177e-13	-2.4149e-10	-1.74299
72730673	chr16:72730673:TTTTTA:T	7.61462e-13	-2.4149e-10	-1.79508
72730739	chr16:72730739:T:C	7.68887e-13	-2.4149e-10	-1.78537
72730909	chr16:72730909:C:A	7.80699e-13	-2.4149e-10	-1.77013
72731440	chr16:72731440:G:A	1.07667e-12	-1.44869	-1.68486e-09
72731470	chr16:72731470:A:G	7.76256e-13	-2.4149e-10	-1.77584
72731741	chr16:72731741:A:T	7.65128e-13	-2.4149e-10	-1.79028
72731756	chr16:72731756:G:A	7.64987e-13	-2.4149e-10	-1.79046
72731908	chr16:72731908:G:C	8.62593e-13	-2.4149e-10	-1.67038
72732021	chr16:72732021:A:G	7.59653e-13	-2.4149e-10	-1.79746
72732276	chr16:72732276:CT:C	2.15684e-13	-1.35944	-1.69707
72732308	chr16:72732308:T:A	7.76063e-13	-2.4149e-10	-1.77609
72732412	chr16:72732412:C:T	1.85088e-13	-1.61583	-1.59366
72732669	chr16:72732669:A:G	7.67333e-13	-2.4149e-10	-1.7874
72733030	chr16:72733030:G:A	1.82435e-12	-0.921343	-1.68486e-09
72733271	chr16:72733271:T:G	8.9423e-13	-2.4149e-10	-1.63436
72733603	chr16:72733603:A:G	1.15524e-12	-1.37826	-1.68486e-09
72734028	chr16:72734028:A:G	8.57239e-13	-2.4149e-10	-1.6766
72734168	chr16:72734168:G:A	1.0877e-12	-1.4385	-1.68486e-09
72734379	chr16:72734379:C:G	7.65235e-13	-2.4149e-10	-1.79014
72734827	chr16:72734827:C:T	7.56867e-13	-2.4149e-10	-1.80113
72736438	chr16:72736438:G:C	4.18052e-13	-1.65238	-0.742329
72736490	chr16:72736490:C:G	1.0131e-12	-2.4149e-10	-1.50955
72738231	chr16:72738231:T:C	3.7409e-13	-1.60697	-0.89885
72739717	chr16:72739717:A:C	1.1642e-12	-2.4149e-10	-1.37053
72740051	chr16:72740051:A:G	7.66742e-13	-2.4149e-10	-1.78817
72740652	chr16:72740652:C:G	7.69383e-13	-2.4149e-10	-1.78473
72740797	chr16:72740797:C:T	1.87885e-12	-2.4149e-10	-0.891905
72740909	chr16:72740909:G:A	7.71411e-13	-2.4149e-10	-1.7821
72742661	chr16:72742661:G:C	7.73866e-13	-2.4149e-10	-1.77892
72743965	chr16:72743965:A:T	8.9445e-13	-1.63411	-1.68486e-09
72743981	chr16:72743981:A:G	7.52594e-13	-2.4149e-10	-1.80679
72744397	chr16:72744397:T:A	8.50774e-12	-2.4149e-10	0.618413
72744718	chr16:72744718:A:G	8.21481e-13	-2.4149e-10	-1.71921
72744831	chr16:72744831:G:A	7.52499e-13	-2.4149e-10	-1.80692
72745008	chr16:72745008:T:G	7.67619e-13	-2.4149e-10	-1.78703
72745091	chr16:72745091:T:C	7.69514e-13	-2.4149e-10	-1.78456
72745442	chr16:72745442:G:A	9.01544e-13	-1.62621	-1.68486e-09
72746726	chr16:72746726:C:T	6.66747e-12	1.40607	-1.03139
72746730	chr16:72746730:C:T	7.52498e-13	-2.4149e-10	-1.80692
72746750	chr16:72746750:C:T	7.68038e-13	-2.4149e-10	-1.78648
72746785	chr16:72746785:G:T	7.69322e-13	-2.4149e-10	-1.78481
72747139	chr16:72747139:G:A	1.72452e-12	-0.977613	-1.68486e-09
72748535	chr16:72748535:A:G	8.04023e-13	-2.4149e-10	-1.74069
72749001	chr16:72749001:CACT:C	9.08444e-13	-1.61859	-1.68486e-09
72749081	chr16:72749081:C:T	4.38482e-13	-1.66744	-0.67956
72749108	chr16:72749108:A:T	7.64791e-13	-2.4149e-10	-1.79072
72749218	chr16:72749218:C:T	7.71444e-13	-2.4149e-10	-1.78205
72749428	chr16:72749428:A:G	3.75421e-12	-2.4149e-10	-0.199687
72750779	chr16:72750779:A:G	7.70359e-13	-2.4149e-10	-1.78346
72751230	chr16:72751230:AT:A	1.08671e-12	-2.4149e-10	-1.43941
72751404	chr16:72751404:C:T	2.14488e-13	-1.54378	-1.51829
72751694	chr16:72751694:T:G	7.5437e-13	-2.4149e-10	-1.80444
72751790	chr16:72751790:G:T	1.03892e-12	-1.65963	0.175244
72752332	chr16:72752332:C:G	7.66873e-13	-2.4149e-10	-1.788
72752492	chr16:72752492:C:G	7.94304e-13	-2.4149e-10	-1.75285
72752693	chr16:72752693:C:T	7.97991e-13	-2.4149e-10	-1.74822
72753276	chr16:72753276:A:G	6.02954e-11	-2.4149e-10	2.57669
72753766	chr16:72753766:A:G	1.1773e-12	-2.4149e-10	-1.35934
72754349	chr16:72754349:G:A	1.40718e-12	-1.18097	-1.68486e-09
72754369	chr16:72754369:G:C	8.15037e-13	-2.4149e-10	-1.72709
72755681	chr16:72755681:T:C	8.19817e-13	-2.4149e-10	-1.72124
72755705	chr16:72755705:C:T	5.66622e-13	-1.63603	-0.454595
72756795	chr16:72756795:C:T	7.80799e-13	-2.4149e-10	-1.77
72759107	chr16:72759107:T:C	1.18712e-12	-1.24234	-0.108689
72759204	chr16:72759204:T:A	8.79349e-13	-1.65114	-1.68486e-09
72759915	chr16:72759915:T:C	7.79314e-13	-2.4149e-10	-1.7719
72759936	chr16:72759936:A:T	8.13205e-13	-2.4149e-10	-1.72934
72759983	chr16:72759983:T:C	8.40434e-13	-2.4149e-10	-1.6964
72760414	chr16:72760414:A:G	7.73898e-13	-2.4149e-10	-1.77888
72760458	chr16:72760458:A:G	7.54621e-13	-2.4149e-10	-1.8041
72760541	chr16:72760541:A:G	8.3417e-13	-2.4149e-10	-1.70388
72760846	chr16:72760846:A:G	8.36951e-13	-2.4149e-10	-1.70055
72761352	chr16:72761352:T:C	7.69107e-13	-2.4149e-10	-1.78509
72761503	chr16:72761503:G:A	7.71211e-13	-2.4149e-10	-1.78236
72761557	chr16:72761557:G:A	7.6436e-13	-2.4149e-10	-1.79128
72761689	chr16:72761689:AT:A	7.72239e-13	-2.4149e-10	-1.78103
72761772	chr16:72761772:C:G	1.21703e-12	-1.32615	-1.68486e-09
72761918	chr16:72761918:T:C	2.14283e-12	-0.760439	-1.68486e-09
72762034	chr16:72762034:T:G	7.68245e-13	-2.4149e-10	-1.78621
72762155	chr16:72762155:A:ATAT	9.05929e-13	-1.62136	-1.68486e-09
72762533	chr16:72762533:C:T	8.00858e-13	-2.4149e-10	-1.74464
72762900	chr16:72762900:T:C	7.63594e-13	-2.4149e-10	-1.79228
72763622	chr16:72763622:G:T	7.60708e-13	-2.4149e-10	-1.79607
72763946	chr16:72763946:C:A	7.92164e-13	-2.4149e-10	-1.75555
72764023	chr16:72764023:T:C	7.87268e-13	-2.4149e-10	-1.76175
72764234	chr16:72764234:C:T	7.78576e-13	-2.4149e-10	-1.77285
72764372	chr16:72764372:C:T	7.20541e-13	-1.60926	-0.24106
72764670	chr16:72764670:G:A	1.59627e-12	-2.4149e-10	-1.05489
72765018	chr16:72765018:T:C	7.68333e-13	-2.4149e-10	-1.7861
72765659	chr16:72765659:C:T	7.93803e-13	-2.4149e-10	-1.75348
72766654	chr16:72766654:T:C	7.69669e-13	-2.4149e-10	-1.78436
72767027	chr16:72767027:A:C	7.97742e-13	-2.4149e-10	-1.74853
72767665	chr16:72767665:A:G	7.8754e-13	-2.4149e-10	-1.76141
72768160	chr16:72768160:CT:C	7.67704e-13	-2.4149e-10	-1.78692
72768505	chr16:72768505:T:C	7.71792e-13	-2.4149e-10	-1.7816
72769079	chr16:72769079:TATC:T	3.8332e-12	-0.528357	0.349494
72769185	chr16:72769185:G:C	7.67655e-13	-2.4149e-10	-1.78698
72769868	chr16:72769868:A:G	1.0515e-12	-2.4149e-10	-1.47235
72769938	chr16:72769938:A:C	7.67303e-13	-2.4149e-10	-1.78744
72770432	chr16:72770432:C:T	1.18947e-12	-2.4149e-10	-1.34906
72771060	chr16:72771060:A:G	7.57288e-13	-2.4149e-10	-1.80058
72771205	chr16:72771205:G:A	8.12581e-13	-2.4149e-10	-1.7301
72771336	chr16:72771336:C:T	7.73741e-13	-2.4149e-10	-1.77908
72771594	chr16:72771594:C:CTA	7.75019e-13	-2.4149e-10	-1.77743
72772138	chr16:72772138:C:G	7.7806e-13	-2.4149e-10	-1.77352
72772273	chr16:72772273:A:G	7.6716e-13	-2.4149e-10	-1.78762
72772535	chr16:72772535:C:A	4.73698e-12	-2.4149e-10	0.0328354
72772797	chr16:72772797:GCTA:G	7.67303e-13	-2.4149e-10	-1.78744
72772969	chr16:72772969:C:T	1.20856e-12	-2.4149e-10	-1.33313
72773539	chr16:72773539:C:T	4.82341e-12	-2.4149e-10	0.0509175
72773917	chr16:72773917:T:G	1.93406e-12	-0.862945	-1.68486e-09
72774597	chr16:72774597:T:C	7.93057e-13	-2.4149e-10	-1.75442
72775125	chr16:72775125:A:T	8.70972e-13	-2.4149e-10	-1.66071
72775221	chr16:72775221:T:G	7.75241e-13	-2.4149e-10	-1.77715
72775250	chr16:72775250:A:G	1.41526e-12	-1.17525	-1.68486e-09
72775483	chr16:72775483:T:C	7.57821e-13	-2.4149e-10	-1.79987
72775719	chr16:72775719:C:T	1.42755e-12	-2.4149e-10	-1.1666
72776114	chr16:72776114:A:G	1.00992e-12	-1.5127	-1.68486e-09
72776155	chr16:72776155:T:G	4.70379e-13	-1.57902	-0.697756
72776641	chr16:72776641:A:G	2.72416e-10	-2.4149e-10	4.08477
72777037	chr16:72777037:C:T	1.09432e-12	-2.4149e-10	-1.43244
72777263	chr16:72777263:T:C	7.85478e-13	-2.4149e-10	-1.76403
72777490	chr16:72777490:T:C	7.6307e-13	-2.4149e-10	-1.79297
72777633	chr16:72777633:G:C	1.07627e-12	-1.44906	-1.68486e-09
72777836	chr16:72777836:C:A	7.58141e-13	-2.4149e-10	-1.79945
72778218	chr16:72778218:A:G	7.81397e-13	-2.4149e-10	-1.76924
72779824	chr16:72779824:C:T	7.54553e-13	-2.4149e-10	-1.80419
72779843	chr16:72779843:G:A	8.81262e-13	-2.4149e-10	-1.64896
72780433	chr16:72780433:C:A	8.76349e-13	-1.65456	-1.68486e-09
72783179	chr16:72783179:TG:T	9.2246e-13	-2.4149e-10	-1.60328
72783683	chr16:72783683:T:C	7.55719e-13	-2.4149e-10	-1.80265
72784728	chr16:72784728:G:A	1.71167e-12	-0.985096	-1.68486e-09
72785076	chr16:72785076:A:C	1.19123e-12	-1.34758	-1.68486e-09
72785143	chr16:72785143:G:GA	8.50086e-13	-2.4149e-10	-1.68498
72785657	chr16:72785657:G:GA	7.74085e-13	-2.4149e-10	-1.77864
72785750	chr16:72785750:A:ATCCTT	1.9987e-12	-0.830066	-1.68486e-09
72785838	chr16:72785838:A:G	8.5724e-13	-2.4149e-10	-1.6766
72786139	chr16:72786139:G:A	7.61102e-13	-2.4149e-10	-1.79555
72788397	chr16:72788397:G:A	1.57454e-13	-1.56424	-1.80694
72789784	chr16:72789784:C:T	8.59821e-13	-2.4149e-10	-1.67359
72789858	chr16:72789858:T:C	1.34475e-12	-2.4149e-10	-1.22635
72790779	chr16:72790779:T:C	1.41173e-12	-1.17775	-1.68486e-09
72790828	chr16:72790828:T:TAGAG	1.07393e-12	-2.4149e-10	-1.45124
72790894	chr16:72790894:CTG:C	8.31777e-13	-2.4149e-10	-1.70676
72790951	chr16:72790951:G:A	7.52859e-13	-2.4149e-10	-1.80644
72791215	chr16:72791215:T:G	2.14929e-12	-0.757427	-1.68486e-09
72791511	chr16:72791511:G:A	1.14078e-12	-2.4149e-10	-1.39085
72792126	chr16:72792126:G:C	7.65898e-13	-2.4149e-10	-1.78927
72796349	chr16:72796349:C:T	1.15984e-12	-1.37428	-1.68486e-09
72796640	chr16:72796640:C:G	8.18602e-12	0.579864	-1.68486e-09
72797127	chr16:72797127:T:G	8.3031e-13	-2.4149e-10	-1.70852
72797656	chr16:72797656:T:C	8.30387e-13	-2.4149e-10	-1.70843
72798236	chr16:72798236:T:A	5.80575e-13	-1.66672	-0.399585
72799144	chr16:72799144:A:G	8.12487e-13	-2.4149e-10	-1.73022
72799480	chr16:72799480:A:C	7.56851e-13	-2.4149e-10	-1.80115
72800736	chr16:72800736:GC:G	3.74263e-13	-0.718842	-1.78652
72800974	chr16:72800974:C:T	7.90016e-13	-2.4149e-10	-1.75827
72801808	chr16:72801808:T:C	7.53946e-13	-2.4149e-10	-1.805
72802694	chr16:72802694:G:A	3.26981e-13	-1.5444	-1.09602
72802910	chr16:72802910:G:A	8.4717e-13	-2.4149e-10	-1.68842
72803924	chr16:72803924:C:T	8.65476e-13	-1.66704	-1.68486e-09
72803925	chr16:72803925:C:T	8.65066e-13	-1.66751	-1.68486e-09
72804552	chr16:72804552:CAT:C	1.70547e-12	-0.988724	-1.68486e-09
72804944	chr16:72804944:T:A	8.4133e-13	-2.4149e-10	-1.69534
72805007	chr16:72805007:T:C	1.20586e-12	-1.33537	-1.68486e-09
72805290	chr16:72805290:T:G	8.65683e-13	-1.6668	-1.68486e-09
72805538	chr16:72805538:A:ATTG	4.82012e-12	1.82166	-1.77143
72806377	chr16:72806377:G:A	4.97136e-12	-2.4149e-10	0.0811301
72808448	chr16:72808448:A:G	7.81872e-13	-2.4149e-10	-1.76863
72808519	chr16:72808519:T:C	8.93385e-12	-0.490604	1.15789
72810100	chr16:72810100:G:A	7.58194e-13	-2.4149e-10	-1.79938
72810687	chr16:72810687:C:T	7.76393e-13	-2.4149e-10	-1.77566
72811522	chr16:72811522:G:A	9.05191e-13	-2.4149e-10	-1.62217
72812484	chr16:72812484:T:A	1.72463e-12	-0.977554	-1.68486e-09
72812595	chr16:72812595:G:C	8.67685e-13	-1.66449	-1.68486e-09
72814231	chr16:72814231:T:C	7.87786e-13	-2.4149e-10	-1.76109
72815538	chr16:72815538:C:G	7.52491e-13	-2.4149e-10	-1.80693
72815741	chr16:72815741:A:G	1.02351e-12	-1.49932	-1.68486e-09
72815928	chr16:72815928:T:G	1.29472e-12	-2.4149e-10	-1.26427
72816141	chr16:72816141:T:TTA	9.90215e-13	-2.4149e-10	-1.5324
72816451	chr16:72816451:T:C	9.93391e-13	-1.52919	-1.68486e-09
72816655	chr16:72816655:A:G	9.97502e-13	-2.4149e-10	-1.52507
72816669	chr16:72816669:A:G	7.77646e-13	-2.4149e-10	-1.77405
72817052	chr16:72817052:G:A	7.96836e-13	-2.4149e-10	-1.74967
72817095	chr16:72817095:T:C	1.07177e-12	-2.4149e-10	-1.45325
72817097	chr16:72817097:T:C	1.24472e-12	-2.4149e-10	-1.30365
72817597	chr16:72817597:C:G	9.32546e-13	-2.4149e-10	-1.5924
72818008	chr16:72818008:A:G	1.05534e-12	-2.4149e-10	-1.4687
72818048	chr16:72818048:C:T	8.61854e-13	-2.4149e-10	-1.67123
72819469	chr16:72819469:C:T	8.76049e-13	-1.6549	-1.68486e-09
72819557	chr16:72819557:G:A	1.59935e-12	-2.4149e-10	-1.05297
72819583	chr16:72819583:G:C	7.55098e-13	-2.4149e-10	-1.80347
72820221	chr16:72820221:C:T	9.0975e-13	-2.4149e-10	-1.61715
72820304	chr16:72820304:T:C	9.1292e-13	-2.4149e-10	-1.61367
72821878	chr16:72821878:C:G	7.77246e-13	-2.4149e-10	-1.77456
72823645	chr16:72823645:G:T	5.77553e-13	-1.66446	-0.407055
72824510	chr16:72824510:T:C	7.82612e-13	-2.4149e-10	-1.76768
72825722	chr16:72825722:T:C	7.57357e-13	-2.4149e-10	-1.80048
72825824	chr16:72825824:A:G	8.36807e-13	-2.4149e-10	-1.70073
72825839	chr16:72825839:C:T	8.08283e-13	-2.4149e-10	-1.73541
72826027	chr16:72826027:C:G	7.59044e-13	-2.4149e-10	-1.79826
72826440	chr16:72826440:C:T	9.13839e-13	-2.4149e-10	-1.61267
72826662	chr16:72826662:T:C	8.87688e-13	-2.4149e-10	-1.6417
72826664	chr16:72826664:A:T	8.87688e-13	-2.4149e-10	-1.6417
72826712	chr16:72826712:C:A	8.13501e-13	-2.4149e-10	-1.72897
72828229	chr16:72828229:T:C	8.10326e-12	0.569702	-1.68486e-09
72829388	chr16:72829388:G:T	7.52576e-13	-2.4149e-10	-1.80682
72830685	chr16:72830685:G:A	7.53816e-13	-2.4149e-10	-1.80517
72831378	chr16:72831378:G:A	1.89932e-12	-0.881067	-1.68486e-09
72831478	chr16:72831478:C:T	8.68967e-13	-1.66301	-1.68486e-09
72832084	chr16:72832084:C:T	7.55276e-13	-2.4149e-10	-1.80324
72832148	chr16:72832148:C:A	1.7726e-12	-2.4149e-10	-0.950117
72832497	chr16:72832497:A:T	7.71098e-13	-2.4149e-10	-1.7825
72833068	chr16:72833068:G:A	7.74421e-13	-2.4149e-10	-1.7782
72833835	chr16:72833835:G:A	7.6569e-13	-2.4149e-10	-1.78954
72834331	chr16:72834331:C:T	7.67334e-13	-2.4149e-10	-1.7874
72834679	chr16:72834679:G:A	7.52967e-13	-2.4149e-10	-1.8063
72834900	chr16:72834900:G:A	1.66232e-12	-2.4149e-10	-1.01435
72834927	chr16:72834927:T:A	1.01872e-12	-1.50401	-1.68486e-09
72835761	chr16:72835761:G:A	7.53495e-13	-2.4149e-10	-1.8056
72836408	chr16:72836408:C:G	7.53816e-13	-2.4149e-10	-1.80517
72836902	chr16:72836902:C:A	8.32356e-13	-2.4149e-10	-1.70606
72837039	chr16:72837039:A:G	8.29177e-13	-2.4149e-10	-1.70989
72837201	chr16:72837201:T:C	1.11623e-12	-2.4149e-10	-1.41261
72837306	chr16:72837306:C:A	7.91925e-13	-2.4149e-10	-1.75585
72837515	chr16:72837515:G:A	2.05826e-12	-2.4149e-10	-0.800701
72837857	chr16:72837857:C:T	1.68158e-12	-2.4149e-10	-1.00283
72838206	chr16:72838206:A:G	7.58061e-13	-2.4149e-10	-1.79956
72838389	chr16:72838389:C:T	8.13949e-13	-2.4149e-10	-1.72842
72839128	chr16:72839128:T:C	8.67909e-13	-2.4149e-10	-1.66423
72840038	chr16:72840038:T:A	8.07349e-13	-2.4149e-10	-1.73656
72840576	chr16:72840576:G:C	1.7419e-12	-2.4149e-10	-0.967588
72840593	chr16:72840593:C:T	8.12029e-13	-2.4149e-10	-1.73078
72841009	chr16:72841009:T:C	1.83002e-12	-2.4149e-10	-0.91824
72842251	chr16:72842251:C:T	8.67966e-13	-2.4149e-10	-1.66417
72842635	chr16:72842635:GT:G	8.80512e-13	-2.4149e-10	-1.64982
72842739	chr16:72842739:C:A	5.69765e-13	-0.466731	-1.61836
72843259	chr16:72843259:T:C	1.10956e-12	-2.4149e-10	-1.4186
72843436	chr16:72843436:G:A	1.95398e-13	-1.47405	-1.68123
72843682	chr16:72843682:C:T	3.02672e-13	-1.10123	-1.61644
72844473	chr16:72844473:C:T	1.84206e-12	-0.304897	-0.606782
72844849	chr16:72844849:C:T	9.34363e-13	-2.4149e-10	-1.59045
72844878	chr16:72844878:C:T	9.31087e-13	-1.59397	-1.68486e-09
72845333	chr16:72845333:A:T	1.33651e-12	-2.4149e-10	-1.2325
72845505	chr16:72845505:G:A	1.46119e-13	-1.66092	-1.78498
72845822	chr16:72845822:C:T	9.15112e-13	-2.4149e-10	-1.61127
72846572	chr16:72846572:C:A	7.64806e-13	-2.4149e-10	-1.7907
72847401	chr16:72847401:C:T	3.58572e-13	-1.44444	-1.10375
72847978	chr16:72847978:T:C	7.70983e-13	-2.4149e-10	-1.78265
72848284	chr16:72848284:T:C	3.95292e-13	-0.656754	-1.79394
72849054	chr16:72849054:T:C	8.01158e-13	-2.4149e-10	-1.74426
72849717	chr16:72849717:A:G	8.69604e-13	-2.4149e-10	-1.66228
72850803	chr16:72850803:AAAT:A	7.61457e-13	-2.4149e-10	-1.79509
72850968	chr16:72850968:T:G	9.36353e-13	-2.4149e-10	-1.58833
72851618	chr16:72851618:A:G	4.9324e-13	-1.165	-1.06433
72851956	chr16:72851956:A:G	8.78973e-13	-2.4149e-10	-1.65157
72852086	chr16:72852086:C:T	7.73327e-13	-2.4149e-10	-1.77962
72852385	chr16:72852385:G:A	9.07272e-13	-1.61988	-1.68486e-09
72852694	chr16:72852694:T:C	1.0512e-12	-2.4149e-10	-1.47263
72852782	chr16:72852782:C:T	7.57821e-13	-2.4149e-10	-1.79987
72852863	chr16:72852863:A:G	1.13579e-12	-1.39523	-1.68486e-09
72853273	chr16:72853273:G:A	2.54275e-13	-1.11546	-1.77644
72853284	chr16:72853284:C:T	2.04885e-13	-1.32347	-1.7844
72853375	chr16:72853375:A:C	1.39375e-12	-2.4149e-10	-1.19056
72853873	chr16:72853873:A:C	2.67624e-13	-1.24507	-1.59566
72853927	chr16:72853927:G:A	2.45002e-13	-1.66786	-1.2612
72854347	chr16:72854347:G:A	7.53054e-13	-2.4149e-10	-1.80618
72854458	chr16:72854458:G:T	1.52086e-12	-2.4149e-10	-1.10329
72854513	chr16:72854513:C:T	2.50527e-12	-2.4149e-10	-0.604167
72854615	chr16:72854615:G:A	7.66065e-13	-2.4149e-10	-1.78905
72854650	chr16:72854650:A:G	8.65016e-13	-1.66757	-1.68486e-09
72854686	chr16:72854686:A:G	1.65095e-12	-2.4149e-10	-1.02121
72855054	chr16:72855054:C:T	1.94665e-13	-1.61131	-1.54773
72855295	chr16:72855295:G:A	3.1509e-13	-1.31511	-1.36236
72856024	chr16:72856024:C:T	7.57223e-13	-2.4149e-10	-1.80066
72856232	chr16:72856232:C:T	7.56403e-13	-2.4149e-10	-1.80174
72856317	chr16:72856317:G:A	2.63332e-13	-1.53131	-1.3256
72856439	chr16:72856439:A:G	3.85803e-12	-0.172408	-1.68486e-09
72857999	chr16:72857999:A:G	1.65553e-13	-1.51618	-1.80484
72858914	chr16:72858914:C:G	2.6553e-13	-1.34763	-1.50096
72859107	chr16:72859107:C:G	9.66632e-13	-1.5565	-1.68486e-09
72859211	chr16:72859211:G:A	1.27591e-12	-2.4149e-10	-1.2789
72859266	chr16:72859266:T:C	1.75245e-12	-0.961551	-1.68486e-09
72859417	chr16:72859417:G:A	2.6435e-13	-1.55814	-1.2949
72859682	chr16:72859682:G:A	8.83386e-13	-1.64656	-1.68486e-09
72860091	chr16:72860091:C:T	7.82946e-13	-2.4149e-10	-1.76726
72860546	chr16:72860546:T:C	8.77199e-13	-2.4149e-10	-1.65359
72860783	chr16:72860783:T:C	1.23657e-12	-1.31022	-1.68486e-09
72860830	chr16:72860830:G:A	1.63103e-12	-1.03335	-1.68486e-09
72861044	chr16:72861044:T:C	7.75382e-13	-2.4149e-10	-1.77696
72861715	chr16:72861715:A:G	6.2454e-12	0.309281	-1.68486e-09
72862795	chr16:72862795:A:G	2.58136e-13	-1.22919	-1.64764
72862832	chr16:72862832:GA:G	2.00908e-13	-1.38599	-1.74148
72862837	chr16:72862837:A:G	2.27404e-13	-1.35647	-1.64712
72864206	chr16:72864206:C:G	1.63978e-12	-2.4149e-10	-1.028
72864803	chr16:72864803:A:G	7.75417e-13	-2.4149e-10	-1.77692
72864873	chr16:72864873:T:C	1.86228e-13	-1.44312	-1.76023
72864965	chr16:72864965:C:T	1.80267e-13	-1.48559	-1.75029
72865778	chr16:72865778:T:C	1.77582e-13	-1.50384	-1.74704
72865779	chr16:72865779:G:A	7.76221e-13	-2.4149e-10	-1.77588
72865925	chr16:72865925:C:T	3.77455e-13	-1.27602	-1.22085
72865992	chr16:72865992:C:A	1.08358e-12	-2.4149e-10	-1.44229
72867429	chr16:72867429:C:T	7.54791e-13	-2.4149e-10	-1.80388
72868157	chr16:72868157:G:A	1.3429e-12	-2.4149e-10	-1.22773
72868492	chr16:72868492:G:T	2.45786e-13	-1.12276	-1.8031
72868945	chr16:72868945:G:A	2.43602e-13	-1.12879	-1.80599
72869489	chr16:72869489:G:A	9.0903e-13	-2.4149e-10	-1.61794
72869587	chr16:72869587:CT:C	2.38206e-13	-1.22321	-1.73397
72869610	chr16:72869610:G:A	1.60861e-13	-1.55503	-1.79475
72870437	chr16:72870437:C:T	1.14602e-12	-2.4149e-10	-1.38627
72870572	chr16:72870572:G:A	7.73309e-13	-2.4149e-10	-1.77964
72870604	chr16:72870604:G:A	7.52599e-13	-2.4149e-10	-1.80679
72870800	chr16:72870800:G:A	8.26487e-13	-2.4149e-10	-1.71314
72870970	chr16:72870970:C:G	9.16816e-13	-1.60941	-1.68486e-09
72871489	chr16:72871489:G:A	1.87167e-13	-1.66742	-1.5309
72871958	chr16:72871958:G:A	2.55329e-13	-1.66438	-1.22339
72872888	chr16:72872888:C:T	7.88552e-13	-2.4149e-10	-1.76012
72872901	chr16:72872901:C:T	8.30976e-13	-2.4149e-10	-1.70772
72873313	chr16:72873313:A:G	9.01505e-13	-1.62625	-1.68486e-09
72874837	chr16:72874837:T:C	9.36653e-13	-2.4149e-10	-1.58801
72874977	chr16:72874977:A:G	1.7059e-13	-1.65837	-1.63269
72875452	chr16:72875452:A:G	2.02864e-13	-1.5167	-1.60108
72876080	chr16:72876080:T:C	2.2092e-13	-1.22978	-1.80273
72876131	chr16:72876131:C:T	7.65806e-13	-2.4149e-10	-1.78939
72876408	chr16:72876408:G:A	3.5792e-13	-1.66282	-0.88719
72876441	chr16:72876441:G:A	1.05005e-12	-1.47373	-1.68486e-09
72876504	chr16:72876504:C:T	3.72857e-13	-1.57766	-0.931464
72876592	chr16:72876592:A:G	1.4107e-12	-1.17848	-1.68486e-09
72877507	chr16:72877507:G:A	4.15008e-13	-0.634539	-1.76748
72877643	chr16:72877643:G:A	7.61444e-13	-2.4149e-10	-1.7951
72877645	chr16:72877645:G:A	1.44321e-13	-1.65433	-1.80395
72877840	chr16:72877840:T:C	3.47362e-13	-0.783517	-1.79644
72877904	chr16:72877904:C:G	1.86237e-12	-0.900717	-1.68486e-09
72877958	chr16:72877958:G:A	8.62653e-13	-2.4149e-10	-1.67031
72877959	chr16:72877959:C:A	8.62653e-13	-2.4149e-10	-1.67031
72878041	chr16:72878041:C:T	3.52528e-13	-0.793334	-1.77186
72878050	chr16:72878050:T:C	3.35707e-13	-0.807183	-1.8069
72878253	chr16:72878253:C:T	8.71044e-13	-1.66063	-1.68486e-09
72878934	chr16:72878934:T:C	1.5108e-13	-1.64103	-1.77148
72878981	chr16:72878981:A:G	1.05971e-12	-1.46457	-1.68486e-09
72879959	chr16:72879959:A:G	2.19274e-12	-0.737413	-1.68486e-09
72880006	chr16:72880006:A:C	2.1837e-12	-2.4149e-10	-0.741544
72880429	chr16:72880429:C:T	5.06376e-13	-0.410752	-1.79229
72880506	chr16:72880506:A:C	2.93878e-13	-0.949761	-1.7974
72880521	chr16:72880521:A:G	1.04597e-12	-2.4149e-10	-1.47762
72881116	chr16:72881116:G:T	1.00361e-12	-1.51896	-1.68486e-09
72881271	chr16:72881271:G:C	1.48768e-13	-1.64971	-1.77822
72881337	chr16:72881337:C:T	3.30327e-13	-0.967429	-1.66281
72881526	chr16:72881526:C:T	1.72485e-13	-1.64447	-1.63554
72881949	chr16:72881949:G:A	9.33717e-13	-1.59115	-1.68486e-09
72882019	chr16:72882019:G:A	1.65752e-13	-1.61471	-1.70511
72882152	chr16:72882152:T:C	1.06143e-12	-1.46294	-1.68486e-09
72882242	chr16:72882242:T:C	3.25724e-12	-2.4149e-10	-0.341685
72882539	chr16:72882539:A:C	8.95098e-13	-2.4149e-10	-1.63339
72882866	chr16:72882866:G:A	3.9281e-13	-1.42782	-1.02917
72883457	chr16:72883457:G:C	8.34661e-13	-2.4149e-10	-1.70329
72883534	chr16:72883534:G:T	1.26825e-12	-1.28493	-1.68486e-09
72883702	chr16:72883702:G:A	2.68094e-13	-1.21815	-1.62083
72884500	chr16:72884500:T:C	1.46031e-13	-1.66747	-1.77903
72884558	chr16:72884558:C:T	7.55957e-13	-2.4149e-10	-1.80234
72884720	chr16:72884720:C:T	8.16783e-13	-2.4149e-10	-1.72495
72885432	chr16:72885432:A:G	1.33817e-12	-1.23126	-1.68486e-09
72886390	chr16:72886390:C:T	7.65156e-13	-2.4149e-10	-1.79024
72886576	chr16:72886576:G:A	1.32583e-10	-2.4149e-10	3.36465
72886855	chr16:72886855:C:A	1.10531e-12	-1.42243	-1.68486e-09
72887364	chr16:72887364:T:A	4.76162e-13	-1.03947	-1.22509
72887835	chr16:72887835:C:T	1.68388e-13	-1.57618	-1.72786
72887843	chr16:72887843:G:A	1.2454e-12	-1.30311	-1.68486e-09
72887865	chr16:72887865:G:C	1.03176e-11	-2.4149e-10	0.811283
72887908	chr16:72887908:C:T	7.87164e-13	-2.4149e-10	-1.76188
72888849	chr16:72888849:G:A	1.48087e-12	-2.4149e-10	-1.12994
72888925	chr16:72888925:A:C	2.81633e-12	-2.4149e-10	-0.48713
72889290	chr16:72889290:A:T	1.59243e-13	-1.55582	-1.80407
72889336	chr16:72889336:T:C	1.97399e-12	-0.842506	-1.68486e-09
72889391	chr16:72889391:G:C	7.59796e-13	-2.4149e-10	-1.79727
72889834	chr16:72889834:G:A	1.19997e-12	-1.34026	-1.68486e-09
72890091	chr16:72890091:G:A	2.8131e-12	-2.4149e-10	-0.488276
72890178	chr16:72890178:T:C	3.6309e-13	-0.975239	-1.56043
72890223	chr16:72890223:T:C	1.73433e-13	-1.48277	-1.79176
72890561	chr16:72890561:G:C	1.18752e-12	-1.3507	-1.68486e-09
72890845	chr16:72890845:T:C	7.53472e-13	-2.4149e-10	-1.80563
72890920	chr16:72890920:G:A	3.54481e-13	-0.983437	-1.57623
72890943	chr16:72890943:A:C	2.44567e-12	-2.4149e-10	-0.628246
72891418	chr16:72891418:C:G	2.59236e-13	-1.31709	-1.55549
72892083	chr16:72892083:C:T	4.57765e-13	-0.500795	-1.80317
72892426	chr16:72892426:T:C	2.07207e-12	-0.193821	-0.600195
72892446	chr16:72892446:G:A	8.02654e-13	-1.219	-0.523399
72892502	chr16:72892502:A:G	9.30643e-13	-2.4149e-10	-1.59444
72892997	chr16:72892997:G:A	4.15883e-13	-0.826989	-1.57293
72893132	chr16:72893132:T:C	3.6485e-12	-0.228249	-1.68486e-09
72893559	chr16:72893559:TA:T	8.73411e-13	-1.65791	-1.68486e-09
72893634	chr16:72893634:A:C	2.13728e-12	-0.942846	0.179815
72893872	chr16:72893872:G:A	6.83556e-13	-1.11997	-0.783042
72894092	chr16:72894092:T:A	9.28817e-13	-1.59641	-1.68486e-09
72894280	chr16:72894280:C:G	7.23462e-13	-0.420821	-1.42545
72894741	chr16:72894741:A:G	2.06174e-12	-0.799012	-1.68486e-09
72894967	chr16:72894967:A:G	8.46191e-13	-2.4149e-10	-1.68957
72895029	chr16:72895029:A:C	1.24452e-12	-0.922912	-0.380905
72896423	chr16:72896423:C:T	5.75323e-12	-2.4149e-10	0.227197
72896477	chr16:72896477:A:G	4.65432e-13	-1.35018	-0.937172
72896690	chr16:72896690:C:G	1.48905e-13	-1.62746	-1.79955
72896731	chr16:72896731:G:A	1.72631e-13	-1.63897	-1.64019
72896940	chr16:72896940:G:A	1.73657e-13	-1.66651	-1.60673
72897150	chr16:72897150:C:T	2.11188e-12	-2.4149e-10	-0.774984
72897186	chr16:72897186:A:G	1.483e-13	-1.6671	-1.76398
72897420	chr16:72897420:T:C	7.5388e-13	-2.4149e-10	-1.80509
72897765	chr16:72897765:T:A	8.33417e-13	-2.4149e-10	-1.70479
72897866	chr16:72897866:G:GA	1.71848e-13	-1.47777	-1.80594
72898804	chr16:72898804:G:A	2.40883e-13	-1.63332	-1.31268
72898817	chr16:72898817:A:G	5.64401e-12	-2.4149e-10	0.208031
72899156	chr16:72899156:T:C	5.52914e-13	-1.49515	-0.619963
72899499	chr16:72899499:C:T	5.41175e-12	-2.4149e-10	0.166008
72899905	chr16:72899905:A:G	1.5614e-13	-1.65802	-1.72154
72900442	chr16:72900442:C:T	2.93905e-13	-1.64569	-1.10137
72900544	chr16:72900544:G:C	3.64457e-13	-0.730868	-1.80104
72900629	chr16:72900629:C:T	8.27931e-13	-2.4149e-10	-1.71139
72901302	chr16:72901302:C:T	1.99394e-13	-1.46414	-1.67089
72901434	chr16:72901434:G:C	7.54176e-13	-2.4149e-10	-1.80469
72901787	chr16:72901787:C:T	1.43011e-12	0.0584679	-1.22328
72901821	chr16:72901821:C:T	1.36404e-12	-2.4149e-10	-1.21211
72901944	chr16:72901944:G:A	8.5626e-13	-0.242383	-1.43536
72902012	chr16:72902012:G:A	1.43365e-13	-1.65919	-1.80573
72902725	chr16:72902725:G:A	7.58622e-13	-2.4149e-10	-1.79882
72902898	chr16:72902898:C:G	7.58533e-13	-2.4149e-10	-1.79893
72902980	chr16:72902980:G:C	1.51488e-12	-1.10723	-1.68486e-09
72903180	chr16:72903180:G:A	3.09599e-13	-1.66781	-1.02723
72903431	chr16:72903431:T:C	1.5182e-12	-2.4149e-10	-1.10504
72903835	chr16:72903835:A:G	7.57911e-13	-2.4149e-10	-1.79975
72903914	chr16:72903914:C:T	2.07728e-12	-2.4149e-10	-0.791505
72904115	chr16:72904115:T:C	3.25799e-13	-1.57378	-1.07026
72904249	chr16:72904249:C:T	1.52904e-12	-1.51853	0.4206
72904578	chr16:72904578:A:G	7.52551e-13	-2.4149e-10	-1.80685
72904913	chr16:72904913:C:A	1.67574e-13	-1.51496	-1.79394
72905009	chr16:72905009:T:C	1.17156e-12	-2.4149e-10	-1.36423
72905558	chr16:72905558:A:G	1.67268e-13	-1.56619	-1.74453
72905578	chr16:72905578:G:A	8.05342e-13	-2.4149e-10	-1.73905
72905954	chr16:72905954:C:T	1.41332e-12	-1.17662	-1.68486e-09
72905996	chr16:72905996:T:C	1.08299e-12	-1.45851	0.0156662
72906500	chr16:72906500:G:A	5.1388e-13	-1.4899	-0.698426
72906578	chr16:72906578:C:T	1.10652e-12	-2.4149e-10	-1.42134
72906671	chr16:72906671:G:A	2.59704e-13	-1.13912	-1.73166
72907030	chr16:72907030:A:G	1.49359e-13	-1.64825	-1.77571
72907116	chr16:72907116:C:T	9.39238e-13	-1.58525	-1.68486e-09
72907198	chr16:72907198:G:A	7.53865e-13	-2.4149e-10	-1.80511
72907312	chr16:72907312:T:C	7.60927e-13	-2.4149e-10	-1.79578
72907536	chr16:72907536:T:C	6.47982e-13	-1.61791	-0.338551
72908133	chr16:72908133:T:C	1.13079e-12	-2.4149e-10	-1.39964
72908429	chr16:72908429:C:T	1.90819e-13	-1.55492	-1.62407
72908525	chr16:72908525:G:A	1.50098e-13	-1.6389	-1.78013
72908898	chr16:72908898:A:T	1.17156e-12	-2.4149e-10	-1.36423
72909156	chr16:72909156:T:C	2.38236e-13	-1.51942	-1.43764
72909538	chr16:72909538:A:C	5.34697e-13	-1.39302	-0.755596
72909591	chr16:72909591:T:G	2.27791e-13	-1.47463	-1.52726
72909656	chr16:72909656:C:T	1.02932e-12	-2.4149e-10	-1.49367
72909890	chr16:72909890:A:T	7.6422e-13	-2.4149e-10	-1.79146
72910263	chr16:72910263:G:T	1.75898e-13	-1.46564	-1.79477
72910721	chr16:72910721:G:A	1.47207e-13	-1.6463	-1.79218
72910860	chr16:72910860:T:C	8.71009e-13	-1.66067	-1.68486e-09
72910908	chr16:72910908:T:G	1.5329e-13	-1.6177	-1.78029
72911221	chr16:72911221:C:A	5.58824e-13	-1.47676	-0.62772
72911805	chr16:72911805:G:T	8.58637e-13	-1.42926	-0.245711
72912109	chr16:72912109:T:C	9.09596e-13	-1.36519	-0.252129
72912451	chr16:72912451:A:G	9.75192e-13	-2.4149e-10	-1.54769
72912543	chr16:72912543:G:T	7.53406e-13	-2.4149e-10	-1.80572
72912667	chr16:72912667:G:T	9.74845e-13	-2.4149e-10	-1.54804
72912885	chr16:72912885:T:C	7.59309e-13	-2.4149e-10	-1.79791
72913077	chr16:72913077:T:C	2.30724e-12	-2.4149e-10	-0.68651
72913922	chr16:72913922:T:C	9.37868e-13	-2.4149e-10	-1.58671
72914202	chr16:72914202:C:T	7.48996e-13	-1.49885	-0.312734
72914323	chr16:72914323:T:A	8.63971e-13	-1.59689	-0.0718931
72914425	chr16:72914425:G:A	1.08551e-12	-2.4149e-10	-1.44051
72914542	chr16:72914542:A:G	1.52886e-13	-1.61054	-1.79008
72914721	chr16:72914721:G:A	9.68561e-13	-1.55451	-1.68486e-09
72914768	chr16:72914768:G:A	2.34755e-13	-1.63064	-1.34113
72914998	chr16:72914998:A:G	1.39918e-12	-2.4149e-10	-1.18668
72915236	chr16:72915236:G:A	1.31416e-12	-2.4149e-10	-1.24937
72915376	chr16:72915376:G:T	9.54613e-13	-1.56901	-1.68486e-09
72915540	chr16:72915540:G:A	1.07947e-12	-1.5917	0.145609
72916296	chr16:72916296:T:C	1.23295e-12	-2.4149e-10	-1.31316
72916407	chr16:72916407:G:A	1.54139e-13	-1.63672	-1.75574
72916569	chr16:72916569:T:C	1.66583e-13	-1.64441	-1.67041
72916743	chr16:72916743:G:A	6.28841e-13	-1.26333	-0.723106
72916892	chr16:72916892:AG:A	9.07688e-13	-1.61942	-1.68486e-09
72917113	chr16:72917113:C:T	1.18017e-12	-1.63817	0.281265
72917232	chr16:72917232:C:A	8.78075e-13	-1.65259	-1.68486e-09
72917668	chr16:72917668:C:T	1.45415e-13	-1.66515	-1.78558
72917690	chr16:72917690:T:C	1.32021e-12	-2.4149e-10	-1.24477
72917709	chr16:72917709:A:C	9.74707e-13	-1.54818	-1.68486e-09
72917728	chr16:72917728:A:C	1.66104e-13	-1.6667	-1.651
72917829	chr16:72917829:T:G	7.58215e-13	-2.4149e-10	-1.79935
72918013	chr16:72918013:AG:A	8.49625e-13	-1.62191	-0.0636102
72918039	chr16:72918039:G:C	1.525e-13	-1.64212	-1.76103
72918392	chr16:72918392:C:T	1.49249e-13	-1.64537	-1.77933
72918572	chr16:72918572:T:A	1.20887e-12	-1.61188	0.279008
72918688	chr16:72918688:G:A	1.76994e-12	-2.4149e-10	-0.95162
72919100	chr16:72919100:T:C	2.17578e-13	-1.5646	-1.48316
72919354	chr16:72919354:T:C	2.51904e-12	-2.4149e-10	-0.598685
72919443	chr16:72919443:G:C	2.06059e-13	-1.66012	-1.44204
72919575	chr16:72919575:G:A	2.94657e-12	-2.4149e-10	-0.441923
72919997	chr16:72919997:G:C	6.60667e-13	-0.465677	-1.47139
72919998	chr16:72919998:T:C	4.80011e-13	-0.485578	-1.77093
72920509	chr16:72920509:G:A	7.81463e-13	-2.4149e-10	-1.76915
72920989	chr16:72920989:T:C	1.99044e-12	-0.834206	-1.68486e-09
72921425	chr16:72921425:T:C	1.2312e-12	-1.31457	-1.68486e-09
72921473	chr16:72921473:C:T	2.43082e-12	-0.634336	-1.68486e-09
72921476	chr16:72921476:G:A	6.95131e-13	-0.380902	-1.50532
72921992	chr16:72921992:T:C	2.49343e-11	1.69368	-1.68486e-09
72922017	chr16:72922017:C:T	1.91876e-13	-1.4517	-1.72177
72922170	chr16:72922170:G:A	7.54058e-13	-2.4149e-10	-1.80485
72922229	chr16:72922229:C:T	1.18774e-12	-2.4149e-10	-1.35052
72922409	chr16:72922409:T:C	1.80297e-13	-1.56696	-1.66875
72922645	chr16:72922645:G:A	1.49938e-13	-1.66557	-1.75453
72923119	chr16:72923119:T:C	7.61668e-13	-2.4149e-10	-1.79481
72923885	chr16:72923885:C:A	1.03157e-12	-2.4149e-10	-1.49149
72924132	chr16:72924132:T:G	7.88903e-13	-2.4149e-10	-1.75968
72924490	chr16:72924490:G:T	1.18587e-11	-2.4149e-10	0.950502
72924533	chr16:72924533:C:T	2.34359e-12	-1.6419	0.971015
72924880	chr16:72924880:G:C	4.8267e-13	-1.61696	-0.634028
72925068	chr16:72925068:C:T	1.44498e-13	-1.66671	-1.79034
72925128	chr16:72925128:G:A	5.18261e-13	-1.65256	-0.527279
72925986	chr16:72925986:C:A	1.06338e-12	-1.46111	-1.68486e-09
72926262	chr16:72926262:A:G	7.61676e-13	-2.4149e-10	-1.7948
72926331	chr16:72926331:G:A	1.54905e-12	-1.63813	0.553211
72926384	chr16:72926384:G:C	5.52422e-13	-1.6674	-0.448609
72926663	chr16:72926663:A:G	7.59658e-13	-2.4149e-10	-1.79745
72926769	chr16:72926769:A:G	8.0041e-13	-2.4149e-10	-1.7452
72926943	chr16:72926943:T:C	3.99061e-13	-1.62711	-0.814095
72926956	chr16:72926956:A:C	7.61917e-13	-2.4149e-10	-1.79448
72927571	chr16:72927571:C:T	3.08013e-12	-2.4149e-10	-0.397592
72927941	chr16:72927941:C:T	3.34858e-13	-1.64848	-0.968136
72927986	chr16:72927986:T:TG	3.31059e-13	-1.65082	-0.977207
72928440	chr16:72928440:C:T	1.70304e-12	-0.99015	-1.68486e-09
72928524	chr16:72928524:T:C	4.50627e-13	-1.58187	-0.737811
72928965	chr16:72928965:C:T	1.69454e-12	-1.50774	0.512592
72928977	chr16:72928977:C:A	9.55343e-13	-1.56825	-1.68486e-09
72928990	chr16:72928990:C:T	1.20626e-11	-2.4149e-10	0.967546
72929081	chr16:72929081:T:C	1.60177e-13	-1.64917	-1.70487
72929915	chr16:72929915:G:A	2.94435e-13	-1.59211	-1.15315
72929940	chr16:72929940:G:A	8.80598e-13	-1.64972	-1.68486e-09
72929983	chr16:72929983:C:T	1.56476e-13	-1.63962	-1.73779
72930434	chr16:72930434:G:A	1.61824e-12	-1.04122	-1.68486e-09
72930537	chr16:72930537:C:T	2.79499e-12	-2.4149e-10	-0.494734
72930666	chr16:72930666:A:G	1.5548e-13	-1.64521	-1.73859
72930809	chr16:72930809:G:A	1.51556e-13	-1.65454	-1.75483
72930867	chr16:72930867:T:C	1.56656e-13	-1.62727	-1.74899
72930900	chr16:72930900:G:A	1.55575e-13	-1.64105	-1.74214
72931277	chr16:72931277:C:T	9.13553e-13	-2.4149e-10	-1.61298
72931295	chr16:72931295:C:T	1.58905e-13	-1.56593	-1.79608
72931470	chr16:72931470:A:G	1.53291e-13	-1.63134	-1.76664
72932299	chr16:72932299:A:G	1.52331e-13	-1.63542	-1.76885
72932333	chr16:72932333:T:C	1.59326e-13	-1.62836	-1.73101
72932394	chr16:72932394:A:G	1.55782e-13	-1.62711	-1.75475
72932535	chr16:72932535:A:T	1.57204e-13	-1.62867	-1.7441
72933231	chr16:72933231:T:C	1.55431e-13	-1.62427	-1.75985
72933305	chr16:72933305:CATT:C	1.54585e-13	-1.63609	-1.75349
72933464	chr16:72933464:C:T	3.59546e-13	-1.58491	-0.960566
72933560	chr16:72933560:T:A	1.5681e-13	-1.62984	-1.74544
72933717	chr16:72933717:T:C	1.58486e-13	-1.61173	-1.75293
72934370	chr16:72934370:C:G	9.32527e-13	-1.59242	-1.68486e-09
72934465	chr16:72934465:A:G	4.2319e-13	-1.61832	-0.764176
72934799	chr16:72934799:C:G	4.09005e-12	-2.4149e-10	-0.114008
72934863	chr16:72934863:G:A	3.97071e-12	-2.4149e-10	-0.143618
72935045	chr16:72935045:C:G	1.63674e-12	-2.4149e-10	-1.02986
72935175	chr16:72935175:C:T	1.51265e-13	-1.64025	-1.77104
72935335	chr16:72935335:CAA:C	3.8179e-13	-1.60309	-0.882361
72935782	chr16:72935782:C:T	7.54338e-13	-2.4149e-10	-1.80448
72936668	chr16:72936668:G:A	2.17462e-12	-2.4149e-10	-0.745712
72936993	chr16:72936993:C:A	3.66369e-13	-1.59865	-0.928032
72937171	chr16:72937171:G:C	3.66952e-12	-2.4149e-10	-0.222503
72937411	chr16:72937411:T:G	2.10905e-12	-2.4149e-10	-0.776328
72937760	chr16:72937760:C:T	9.57019e-13	-2.4149e-10	-1.5665
72937977	chr16:72937977:A:G	2.10949e-13	-1.39334	-1.68536
72938143	chr16:72938143:C:T	1.61856e-12	-2.4149e-10	-1.04103
72938191	chr16:72938191:A:G	3.33126e-13	-0.81577	-1.80603
72938493	chr16:72938493:C:T	4.31601e-12	-2.4149e-10	-0.0602326
72938516	chr16:72938516:G:A	1.84878e-12	-2.4149e-10	-0.908037
72939245	chr16:72939245:C:A	7.80131e-13	-2.4149e-10	-1.77086
72939455	chr16:72939455:C:T	4.19856e-13	-1.5879	-0.802508
72939629	chr16:72939629:T:C	8.94217e-13	-1.63437	-1.68486e-09
72939849	chr16:72939849:CT:C	1.06186e-12	-2.4149e-10	-1.46254
72940124	chr16:72940124:C:G	3.59916e-13	-1.53886	-1.00558
72940766	chr16:72940766:C:T	4.47127e-12	-2.4149e-10	-0.0248909
72941240	chr16:72941240:C:A	4.07309e-13	-1.59082	-0.829926
72941890	chr16:72941890:C:T	4.84545e-13	-1.50503	-0.742077
72942033	chr16:72942033:T:C	1.44529e-13	-1.65058	-1.80625
72943044	chr16:72943044:A:C	1.42185e-13	-1.66725	-1.80595
72944261	chr16:72944261:A:T	2.69082e-12	-2.4149e-10	-0.532719
72944634	chr16:72944634:T:C	2.78938e-13	-1.59034	-1.20899
72944699	chr16:72944699:G:A	3.74796e-12	-2.4149e-10	-0.201352
72945169	chr16:72945169:A:G	1.31147e-12	-1.25141	-1.68486e-09
72945475	chr16:72945475:C:T	3.50019e-13	-0.779669	-1.79266
72945565	chr16:72945565:A:C	2.16077e-13	-1.47246	-1.58223
72945666	chr16:72945666:C:T	7.53596e-13	-2.4149e-10	-1.80546
72946841	chr16:72946841:G:A	2.47055e-13	-1.43422	-1.48648
72947041	chr16:72947041:C:T	4.5806e-13	-1.66777	-0.635551
72947249	chr16:72947249:A:G	1.15138e-12	-2.4149e-10	-1.3816
72947331	chr16:72947331:T:C	3.20325e-13	-1.08079	-1.58019
72947994	chr16:72947994:C:T	7.95932e-13	-2.4149e-10	-1.75081
72948050	chr16:72948050:C:A	3.84622e-13	-0.71308	-1.76498
72948173	chr16:72948173:A:G	9.25e-13	-1.60053	-1.68486e-09
72948489	chr16:72948489:G:C	2.56461e-13	-1.3822	-1.50115
72948892	chr16:72948892:A:G	9.2341e-13	-1.60225	-1.68486e-09
72949159	chr16:72949159:C:T	1.44174e-13	-1.65802	-1.80128
72949177	chr16:72949177:T:C	9.33268e-13	-2.4149e-10	-1.59163
72949228	chr16:72949228:T:G	1.54313e-13	-1.63412	-1.75722
72949545	chr16:72949545:G:A	8.76189e-13	-1.65474	-1.68486e-09
72949603	chr16:72949603:G:A	1.6291e-13	-1.63534	-1.70179
72949733	chr16:72949733:GA:G	8.7299e-13	-1.6584	-1.68486e-09
72949997	chr16:72949997:G:A	2.71459e-13	-1.32845	-1.49806
72950316	chr16:72950316:C:T	8.81056e-13	-1.6492	-1.68486e-09
72950320	chr16:72950320:G:A	8.36585e-13	-2.4149e-10	-1.70099
72950441	chr16:72950441:G:A	1.46361e-13	-1.65929	-1.78495
72950443	chr16:72950443:C:T	1.35866e-12	-1.21607	-1.68486e-09
72950696	chr16:72950696:C:A	8.89208e-13	-1.63999	-1.68486e-09
72950769	chr16:72950769:C:T	4.55148e-13	-0.503754	-1.80594
72950840	chr16:72950840:C:T	1.0095e-12	-2.4149e-10	-1.51311
72951194	chr16:72951194:G:T	8.99938e-13	-1.62799	-1.68486e-09
72951439	chr16:72951439:T:C	2.61109e-13	-1.52079	-1.3446
72952082	chr16:72952082:T:C	2.46829e-13	-1.40567	-1.51595
72952337	chr16:72952337:C:A	8.86496e-13	-1.64304	-1.68486e-09
72952435	chr16:72952435:A:G	4.83272e-13	-1.3887	-0.861037
72952859	chr16:72952859:G:A	8.74641e-13	-2.4149e-10	-1.65651
72953208	chr16:72953208:C:A	3.30654e-12	-2.4149e-10	-0.326662
72953708	chr16:72953708:G:A	3.87599e-13	-1.60879	-0.861561
72953892	chr16:72953892:T:G	8.56254e-13	-2.4149e-10	-1.67775
72954009	chr16:72954009:G:A	1.12812e-12	-1.40201	-1.68486e-09
72954238	chr16:72954238:C:T	1.48805e-12	-2.4149e-10	-1.1251
72954359	chr16:72954359:A:G	7.63579e-13	-2.4149e-10	-1.7923
72954430	chr16:72954430:C:T	7.62451e-13	-2.4149e-10	-1.79378
72954935	chr16:72954935:C:T	3.10301e-13	-1.37317	-1.31961
72955109	chr16:72955109:C:A	3.04303e-13	-0.927438	-1.78486
72955526	chr16:72955526:C:T	8.47983e-13	-2.4149e-10	-1.68746
72955533	chr16:72955533:C:A	4.64414e-11	2.31563	-1.68486e-09
72955891	chr16:72955891:G:A	1.4544e-13	-1.66428	-1.78627
72955976	chr16:72955976:C:G	8.38085e-13	-2.4149e-10	-1.6992
72956359	chr16:72956359:C:T	7.52503e-13	-2.4149e-10	-1.80691
72956444	chr16:72956444:G:A	8.59118e-13	-2.4149e-10	-1.67441
72956455	chr16:72956455:A:T	2.79357e-13	-1.01321	-1.78462
72956560	chr16:72956560:G:T	1.42835e-13	-1.6623	-1.80633
72956654	chr16:72956654:G:A	1.47585e-13	-1.65503	-1.78089
72956921	chr16:72956921:G:C	1.63329e-13	-1.53118	-1.80337
72957107	chr16:72957107:T:C	8.92652e-13	-2.4149e-10	-1.63612
72957158	chr16:72957158:G:T	1.99584e-13	-1.40532	-1.72877
72957198	chr16:72957198:C:T	2.28602e-13	-1.24805	-1.75029
72957387	chr16:72957387:C:T	2.18448e-13	-1.23742	-1.80635
72958298	chr16:72958298:G:A	2.21777e-13	-1.51486	-1.51379
72958322	chr16:72958322:G:A	1.88462e-13	-1.58114	-1.61028
72959011	chr16:72959011:G:C	5.39455e-12	-2.4149e-10	0.162825
72959710	chr16:72959710:T:C	1.96223e-12	-2.4149e-10	-0.84848
72959807	chr16:72959807:G:A	4.98776e-11	3.85967	-1.47266
72959809	chr16:72959809:C:T	2.49448e-13	-1.1381	-1.77297
72959961	chr16:72959961:G:A	8.73113e-13	-1.65825	-1.68486e-09
72960265	chr16:72960265:G:A	3.03835e-11	3.59797	-1.70663
72960487	chr16:72960487:G:A	1.52918e-12	-2.4149e-10	-1.09783
72960520	chr16:72960520:T:C	2.36162e-13	-1.17816	-1.78764
72960681	chr16:72960681:A:G	1.07367e-09	6.47408	-1.0178
72960936	chr16:72960936:C:G	1.73453e-13	-1.59023	-1.68418
72960992	chr16:72960992:T:C	4.66499e-13	-1.20011	-1.08495
72961129	chr16:72961129:C:T	2.55875e-13	-1.33526	-1.55037
72961726	chr16:72961726:G:A	2.73179e-12	-2.4149e-10	-0.517606
72961876	chr16:72961876:G:C	3.17967e-13	-0.986265	-1.68211
72961968	chr16:72961968:C:T	3.30565e-12	0.406951	-0.733883
72962097	chr16:72962097:T:C	1.44716e-13	-1.64965	-1.8059
72962150	chr16:72962150:G:T	1.07855e-12	-1.44695	-1.68486e-09
72962174	chr16:72962174:A:G	5.74418e-13	-0.514602	-1.56236
72962259	chr16:72962259:A:C	6.83634e-12	-2.4149e-10	0.399688
72962263	chr16:72962263:G:A	4.26626e-13	-0.701955	-1.67246
72962295	chr16:72962295:C:G	2.55622e-12	-2.4149e-10	-0.584033
72962449	chr16:72962449:T:C	4.04084e-12	-2.4149e-10	-0.126111
72962644	chr16:72962644:C:T	4.04768e-12	-2.4149e-10	-0.12442
72962889	chr16:72962889:G:A	7.76437e-13	-2.4149e-10	-1.7756
72962914	chr16:72962914:C:T	1.74564e-13	-1.6655	-1.60252
72962948	chr16:72962948:A:G	1.58992e-13	-1.57501	-1.78645
72963468	chr16:72963468:G:C	9.2563e-13	-2.4149e-10	-1.59984
72963848	chr16:72963848:G:T	3.38006e-13	-1.63026	-0.977
72964337	chr16:72964337:A:G	3.69516e-13	-1.19009	-1.32803
72964703	chr16:72964703:T:C	1.27589e-12	-1.27892	-1.68486e-09
72964857	chr16:72964857:G:A	2.74712e-13	-1.46521	-1.34939
72964940	chr16:72964940:C:T	8.87432e-13	-1.64199	-1.68486e-09
72965735	chr16:72965735:A:G	1.20818e-12	-1.33345	-1.68486e-09
72965774	chr16:72965774:T:C	4.32917e-12	-2.4149e-10	-0.0571881
72965791	chr16:72965791:T:C	1.9629e-13	-1.35655	-1.79418
72965866	chr16:72965866:A:G	1.56909e-12	0.702938	-1.77501
72966086	chr16:72966086:C:T	8.01216e-13	-2.4149e-10	-1.74419
72966231	chr16:72966231:A:G	4.51012e-12	-2.4149e-10	-0.0162414
72966959	chr16:72966959:T:A	9.34715e-13	-2.4149e-10	-1.59008
72967210	chr16:72967210:C:T	1.66057e-12	-2.4149e-10	-1.0154
72967242	chr16:72967242:G:C	7.84594e-13	-2.4149e-10	-1.76515
72967521	chr16:72967521:GAA:G	7.83211e-13	-2.4149e-10	-1.76692
72967699	chr16:72967699:G:A	2.25697e-13	-1.20651	-1.80462
72967865	chr16:72967865:T:C	1.50083e-12	-2.4149e-10	-1.11655
72967874	chr16:72967874:G:A	4.12994e-13	-1.3946	-1.01229
72967920	chr16:72967920:C:T	1.82959e-13	-1.41849	-1.80257
72968159	chr16:72968159:C:T	1.33364e-12	-1.23465	-1.68486e-09
72968185	chr16:72968185:G:A	1.13101e-12	-2.4149e-10	-1.39945
72968522	chr16:72968522:G:A	1.65575e-13	-1.66734	-1.65355
72968720	chr16:72968720:G:C	2.19974e-13	-1.23266	-1.80415
72968721	chr16:72968721:T:C	1.93533e-13	-1.37677	-1.7881
72969291	chr16:72969291:C:G	4.07639e-12	1.33239	-1.44975
72969534	chr16:72969534:C:T	3.71723e-13	-0.762174	-1.75
72969790	chr16:72969790:T:C	9.2767e-13	-2.4149e-10	-1.59764
72969817	chr16:72969817:A:G	7.7601e-13	-2.4149e-10	-1.77615
72969820	chr16:72969820:T:C	2.29256e-13	-1.6508	-1.34468
72970136	chr16:72970136:C:G	1.61993e-13	-1.63485	-1.70791
72970442	chr16:72970442:C:G	2.09458e-13	-1.30803	-1.77777
72970494	chr16:72970494:G:A	7.66986e-13	-2.4149e-10	-1.78785
72971040	chr16:72971040:T:A	5.0548e-13	-0.540495	-1.66432
72971125	chr16:72971125:A:T	1.99525e-12	-2.4149e-10	-0.831796
72971509	chr16:72971509:T:C	1.16539e-12	-2.4149e-10	-1.36951
72971909	chr16:72971909:G:A	9.31961e-13	-0.172442	-1.42059
72972519	chr16:72972519:GT:G	1.01124e-12	-2.4149e-10	-1.51139
72972539	chr16:72972539:C:T	1.06391e-12	-2.4149e-10	-1.46061
72972675	chr16:72972675:T:C	1.15153e-12	0.0526121	-1.43408
72972956	chr16:72972956:C:T	8.98568e-13	-2.4149e-10	-1.62952
72973106	chr16:72973106:T:C	1.572e-13	-1.56613	-1.80667
72973145	chr16:72973145:G:C	1.29217e-12	-1.26624	-1.68486e-09
72973521	chr16:72973521:C:T	7.70693e-13	-2.4149e-10	-1.78303
72973601	chr16:72973601:A:G	1.69134e-12	0.666105	-1.66315
72973699	chr16:72973699:A:T	9.92398e-13	-0.358961	-1.17123
72973733	chr16:72973733:G:A	4.01464e-12	0.46247	-0.595085
72973970	chr16:72973970:G:A	4.52096e-12	-2.4149e-10	-0.0138387
72973987	chr16:72973987:A:G	1.55485e-12	-1.08119	-1.68486e-09
72974071	chr16:72974071:T:C	2.76602e-12	0.297419	-0.802572
72974161	chr16:72974161:G:A	8.88048e-13	-0.0731287	-1.56817
72974331	chr16:72974331:C:T	1.42906e-13	-1.66594	-1.80219
72974358	chr16:72974358:G:A	2.63464e-12	0.258536	-0.812353
72974779	chr16:72974779:G:A	8.04589e-13	-2.4149e-10	-1.73999
72974894	chr16:72974894:C:T	8.4598e-13	-0.129782	-1.56004
72975098	chr16:72975098:T:A	1.8232e-13	-1.5411	-1.68346
72975414	chr16:72975414:C:A	9.65733e-13	-2.4149e-10	-1.55743
72975799	chr16:72975799:T:C	3.02637e-12	1.04595	-1.46115
72975873	chr16:72975873:T:G	1.49034e-13	-1.66691	-1.75923
72976577	chr16:72976577:G:C	1.0299e-12	-2.4149e-10	-1.49311
72976773	chr16:72976773:G:A	8.73439e-13	-1.65788	-1.68486e-09
72976881	chr16:72976881:G:A	1.74181e-12	-0.0238445	-0.943794
72976887	chr16:72976887:G:GC	4.38666e-13	-0.586392	-1.76019
72977678	chr16:72977678:G:A	1.77492e-13	-1.53604	-1.71536
72977934	chr16:72977934:G:A	7.71203e-13	-2.4149e-10	-1.78237
72978265	chr16:72978265:T:C	1.44596e-13	-1.66782	-1.78855
72978362	chr16:72978362:G:A	8.34193e-13	-2.4149e-10	-1.70385
72978388	chr16:72978388:T:C	1.825e-12	-0.208059	-0.712927
72978602	chr16:72978602:G:A	1.43379e-12	0.135421	-1.29767
72978786	chr16:72978786:G:A	1.84765e-13	-1.42485	-1.78638
72979583	chr16:72979583:T:C	1.67498e-13	-1.6327	-1.67665
72979611	chr16:72979611:G:T	9.16605e-13	-1.60964	-1.68486e-09
72979734	chr16:72979734:T:G	2.40142e-13	-1.1556	-1.79349
72979896	chr16:72979896:C:T	2.37219e-12	0.00808862	-0.66684
72979897	chr16:72979897:T:C	2.24238e-13	-1.34345	-1.67416
72979941	chr16:72979941:A:C	2.69391e-12	-0.531569	-1.68486e-09
72979943	chr16:72979943:T:C	3.19275e-13	-1.06794	-1.59633
72980032	chr16:72980032:G:A	7.69944e-13	-2.4149e-10	-1.784
72980287	chr16:72980287:T:G	9.75805e-13	-2.4149e-10	-1.54706
72980374	chr16:72980374:G:A	6.8442e-12	0.400837	-1.68486e-09
72980419	chr16:72980419:C:T	1.57682e-12	-2.4149e-10	-1.06715
72980681	chr16:72980681:G:T	1.09917e-12	0.152938	-1.58095
72981106	chr16:72981106:G:A	1.33877e-12	-2.4149e-10	-1.23081
72981262	chr16:72981262:G:A	4.98929e-13	-0.642221	-1.57563
72981336	chr16:72981336:T:G	1.40715e-12	-1.181	-1.68486e-09
72981522	chr16:72981522:G:A	3.08692e-12	1.3606	-1.75599
72981697	chr16:72981697:G:C	2.97208e-12	0.272697	-0.706
72981913	chr16:72981913:C:T	9.79341e-13	-2.4149e-10	-1.54344
72982230	chr16:72982230:T:A	9.47988e-13	-2.4149e-10	-1.57598
72982244	chr16:72982244:A:C	1.2687e-12	0.202628	-1.4872
72982621	chr16:72982621:C:T	7.80413e-13	-2.4149e-10	-1.7705
72982869	chr16:72982869:A:C	2.97494e-13	-0.932131	-1.80279
72983050	chr16:72983050:A:G	7.70756e-13	-2.4149e-10	-1.78295
72983162	chr16:72983162:C:G	5.31e-13	-0.597209	-1.55835
72983219	chr16:72983219:T:G	2.73649e-13	-1.06244	-1.75604
72983264	chr16:72983264:A:G	7.59809e-13	-2.4149e-10	-1.79725
72983607	chr16:72983607:T:A	8.98406e-13	-2.4149e-10	-1.6297
72983785	chr16:72983785:C:A	7.85521e-13	-0.013995	-1.74998
72983794	chr16:72983794:C:A	1.0153e-12	-1.50738	-1.68486e-09
72983997	chr16:72983997:T:G	7.88573e-13	-2.4149e-10	-1.76009
72984515	chr16:72984515:A:C	7.66676e-13	-2.4149e-10	-1.78825
72984522	chr16:72984522:A:G	6.62977e-13	-0.262354	-1.67123
72984696	chr16:72984696:C:T	9.89883e-13	-1.53273	-1.68486e-09
72985105	chr16:72985105:G:A	5.30257e-13	-0.434841	-1.72212
72985269	chr16:72985269:G:A	8.36715e-13	-2.4149e-10	-1.70084
72985448	chr16:72985448:G:T	1.05601e-12	-2.4149e-10	-1.46807
72985661	chr16:72985661:T:C	2.39614e-13	-1.18811	-1.76318
72986678	chr16:72986678:C:G	7.79781e-13	-2.4149e-10	-1.77131
72986789	chr16:72986789:C:A	1.50032e-12	-2.4149e-10	-1.11689
72986852	chr16:72986852:A:C	7.70559e-13	-2.4149e-10	-1.7832
72986861	chr16:72986861:C:T	9.11613e-13	-1.6151	-1.68486e-09
72986956	chr16:72986956:G:A	7.56471e-13	-2.4149e-10	-1.80166
72987112	chr16:72987112:G:C	1.13665e-12	-2.4149e-10	-1.39448
72987195	chr16:72987195:T:C	2.16748e-13	-1.42785	-1.62373
72987321	chr16:72987321:A:T	7.71184e-12	0.520193	-1.68486e-09
72987442	chr16:72987442:G:A	8.70994e-13	-0.0969691	-1.56371
72987465	chr16:72987465:G:C	1.543e-13	-1.59649	-1.79493
72987541	chr16:72987541:C:G	2.36144e-13	-1.66785	-1.29802
72987655	chr16:72987655:C:T	7.11835e-13	-0.341475	-1.521
72988079	chr16:72988079:C:T	1.00289e-12	-2.4149e-10	-1.51968
72988089	chr16:72988089:A:G	4.79496e-13	-1.66322	-0.594366
72988114	chr16:72988114:C:T	8.95023e-13	-0.127818	-1.50565
72988216	chr16:72988216:A:T	2.89131e-12	-2.4149e-10	-0.460855
72988374	chr16:72988374:G:A	6.93972e-12	1.44221	-1.02751
72988425	chr16:72988425:C:T	1.0307e-12	-2.4149e-10	-1.49233
72988605	chr16:72988605:T:C	2.19426e-13	-1.25758	-1.78172
72988790	chr16:72988790:A:G	9.76065e-13	-1.54679	-1.68486e-09
72988868	chr16:72988868:G:T	2.62379e-13	-1.59361	-1.26692
72988960	chr16:72988960:G:A	5.57788e-12	1.43194	-1.2357
72989010	chr16:72989010:T:C	8.51801e-13	-2.4149e-10	-1.68297
72989069	chr16:72989069:G:A	8.85391e-13	-2.4149e-10	-1.64429
72989075	chr16:72989075:A:T	2.30403e-13	-1.62034	-1.37015
72989081	chr16:72989081:A:G	2.24348e-13	-1.62251	-1.39462
72989141	chr16:72989141:CT:C	2.83966e-13	-1.66312	-1.11834
72989180	chr16:72989180:A:G	4.78325e-12	1.01416	-0.971605
72989196	chr16:72989196:A:T	7.81896e-13	-2.4149e-10	-1.7686
72989253	chr16:72989253:A:G	2.21495e-13	-1.24123	-1.78869
72989606	chr16:72989606:A:G	7.59952e-13	-2.4149e-10	-1.79706
72989688	chr16:72989688:T:C	2.65049e-13	-1.66431	-1.1861
72990324	chr16:72990324:G:A	2.10131e-13	-1.61144	-1.47115
72990327	chr16:72990327:AAC:A	8.51123e-13	-2.4149e-10	-1.68376
72990377	chr16:72990377:C:T	3.1731e-13	-1.29707	-1.37337
72990427	chr16:72990427:C:T	7.79128e-13	-2.4149e-10	-1.77214
72990693	chr16:72990693:A:G	7.83436e-13	-2.4149e-10	-1.76663
72990817	chr16:72990817:C:A	1.63477e-12	-2.4149e-10	-1.03106
72990913	chr16:72990913:G:A	8.16633e-13	-2.4149e-10	-1.72513
72990944	chr16:72990944:C:T	7.77535e-13	-2.4149e-10	-1.77419
72991144	chr16:72991144:G:A	1.0896e-12	0.0522135	-1.48897
72991194	chr16:72991194:C:T	9.98817e-13	0.190602	-1.71435
72991422	chr16:72991422:G:A	8.65052e-13	-2.4149e-10	-1.66753
72991583	chr16:72991583:G:A	9.94214e-13	-0.0167927	-1.51157
72991679	chr16:72991679:G:A	1.1838e-12	-2.4149e-10	-1.35383
72991964	chr16:72991964:C:T	2.44947e-12	-0.626691	-1.68486e-09
72992648	chr16:72992648:A:C	7.75996e-13	-2.4149e-10	-1.77617
72992929	chr16:72992929:G:A	7.03253e-13	-0.386715	-1.48789
72993318	chr16:72993318:G:A	7.79441e-13	-2.4149e-10	-1.77174
72993756	chr16:72993756:C:T	9.87775e-13	-2.4149e-10	-1.53486
72993894	chr16:72993894:G:A	9.06349e-13	-1.62089	-1.68486e-09
72993924	chr16:72993924:C:A	1.46648e-12	-0.144987	-0.994709
72994178	chr16:72994178:A:G	2.68534e-13	-1.66782	-1.16952
72994350	chr16:72994350:C:T	1.61763e-13	-1.66227	-1.68191
72994859	chr16:72994859:A:G	8.64993e-13	-1.6676	-1.68486e-09
72995261	chr16:72995261:T:C	2.73475e-13	-1.04746	-1.77166
72995296	chr16:72995296:G:A	2.81866e-13	-1.03602	-1.75287
72996135	chr16:72996135:C:T	9.88134e-13	-2.4149e-10	-1.5345
72996153	chr16:72996153:G:A	1.61688e-13	-1.65015	-1.6945
72996274	chr16:72996274:C:T	3.27096e-12	-0.524487	0.187007
72996380	chr16:72996380:C:A	7.56407e-13	-2.4149e-10	-1.80174
72996620	chr16:72996620:G:A	9.80212e-13	-2.4149e-10	-1.54255
72997275	chr16:72997275:A:C	2.45464e-13	-1.12293	-1.80424
72997497	chr16:72997497:A:G	2.43124e-13	-1.44969	-1.48706
72997532	chr16:72997532:G:C	1.20843e-12	-2.4149e-10	-1.33324
72997595	chr16:72997595:A:G	6.23629e-13	-1.5058	-0.488962
72997990	chr16:72997990:G:A	2.19476e-13	-1.37308	-1.666
72998133	chr16:72998133:G:A	2.57258e-13	-1.65579	-1.22446
72998134	chr16:72998134:C:T	2.57006e-13	-1.6566	-1.22462
72998566	chr16:72998566:T:C	1.52435e-13	-1.65868	-1.74491
72999080	chr16:72999080:G:A	1.06574e-12	-2.4149e-10	-1.45889
72999298	chr16:72999298:T:C	1.75244e-13	-1.65728	-1.60686
72999970	chr16:72999970:C:T	1.45135e-12	-0.929615	-0.220454
73000286	chr16:73000286:G:A	1.80042e-12	-0.934546	-1.68486e-09
73000606	chr16:73000606:A:G	5.31911e-13	-1.2445	-0.909347
73001007	chr16:73001007:C:T	4.20789e-13	-1.66157	-0.726615
73001039	chr16:73001039:C:T	2.895e-13	-1.52845	-1.23371
73001116	chr16:73001116:T:C	2.23517e-13	-1.56844	-1.4524
73001146	chr16:73001146:A:G	8.66506e-13	-1.66585	-1.68486e-09
73001167	chr16:73001167:C:T	3.89179e-12	-2.4149e-10	-0.163696
73001601	chr16:73001601:T:C	1.84335e-13	-1.65989	-1.55368
73001978	chr16:73001978:C:T	1.65487e-13	-1.58961	-1.73182
73002192	chr16:73002192:G:A	2.04343e-12	-0.807935	-1.68486e-09
73002734	chr16:73002734:T:C	2.08303e-13	-1.39735	-1.69397
73003486	chr16:73003486:G:A	1.44151e-13	-1.65636	-1.8031
73003659	chr16:73003659:C:T	1.48314e-13	-1.64558	-1.78542
73003678	chr16:73003678:C:T	8.65716e-13	-1.66676	-1.68486e-09
73003828	chr16:73003828:G:A	1.45826e-13	-1.66774	-1.78017
73003836	chr16:73003836:A:G	1.45221e-12	-2.4149e-10	-1.14948
73005197	chr16:73005197:G:A	2.17389e-12	-2.4149e-10	-0.746047
73005232	chr16:73005232:C:T	2.76459e-13	-1.06257	-1.74569
73005489	chr16:73005489:T:C	2.49539e-13	-1.13482	-1.77589
73006057	chr16:73006057:A:G	1.05513e-12	-1.4689	-1.68486e-09
73006153	chr16:73006153:G:A	7.68475e-13	-2.4149e-10	-1.78591
73006230	chr16:73006230:G:A	1.21722e-12	-2.4149e-10	-1.32599
73006370	chr16:73006370:C:T	8.96086e-13	-1.63228	-1.68486e-09
73006393	chr16:73006393:C:A	9.23339e-13	-2.4149e-10	-1.60232
73006716	chr16:73006716:G:A	8.06669e-13	-2.4149e-10	-1.73741
73006726	chr16:73006726:C:T	8.05174e-13	-2.4149e-10	-1.73926
73006777	chr16:73006777:C:T	1.31146e-12	-2.4149e-10	-1.25143
73007620	chr16:73007620:G:C	1.5403e-13	-1.58635	-1.80682
73007953	chr16:73007953:T:C	2.17104e-13	-1.28037	-1.76957
73008652	chr16:73008652:G:A	1.76296e-13	-1.59887	-1.65928
73009030	chr16:73009030:C:T	2.89156e-13	-1.00075	-1.7626
73009348	chr16:73009348:G:A	2.85114e-13	-1.64983	-1.1276
73009878	chr16:73009878:G:A	2.04698e-13	-1.31836	-1.79043
73010276	chr16:73010276:C:A	7.97588e-13	-2.4149e-10	-1.74873
73010309	chr16:73010309:C:T	8.65373e-13	-2.4149e-10	-1.66716
73010757	chr16:73010757:A:G	7.6499e-13	-2.4149e-10	-1.79046
73011085	chr16:73011085:G:A	8.777e-13	-2.4149e-10	-1.65301
73011485	chr16:73011485:G:C	2.17792e-13	-1.24479	-1.80199
73011716	chr16:73011716:A:C	1.81696e-13	-1.44419	-1.7838
73011950	chr16:73011950:T:C	1.73398e-13	-1.49253	-1.7822
73012311	chr16:73012311:G:A	8.96228e-13	-2.4149e-10	-1.63212
73012861	chr16:73012861:C:T	8.50233e-13	-2.4149e-10	-1.68481
73013441	chr16:73013441:C:T	9.49807e-13	-2.4149e-10	-1.57406
73013588	chr16:73013588:A:G	1.44115e-12	-1.15713	-1.68486e-09
73014210	chr16:73014210:G:C	1.45375e-13	-1.66671	-1.78429
73014373	chr16:73014373:A:G	1.21063e-12	-0.171754	-1.15967
73014468	chr16:73014468:C:T	1.35168e-12	-2.4149e-10	-1.22121
73015342	chr16:73015342:G:A	9.49204e-13	-1.5747	-1.68486e-09
73015348	chr16:73015348:G:A	2.03461e-12	-2.4149e-10	-0.812258
73015508	chr16:73015508:T:C	1.59116e-13	-1.65981	-1.70087
73015655	chr16:73015655:C:T	8.64862e-13	-1.66775	-1.68486e-09
73015772	chr16:73015772:C:A	1.12561e-12	-1.40424	-1.68486e-09
73016177	chr16:73016177:A:C	2.92513e-13	-0.990744	-1.76106
73016677	chr16:73016677:C:G	2.90373e-13	-0.975277	-1.78388
73016807	chr16:73016807:G:T	2.52641e-13	-1.63762	-1.26073
73017327	chr16:73017327:C:T	9.4296e-13	-2.4149e-10	-1.5813
73017483	chr16:73017483:A:G	7.62033e-13	-2.4149e-10	-1.79433
73017919	chr16:73017919:T:G	2.99758e-13	-1.34148	-1.38586
73018402	chr16:73018402:T:G	2.16495e-13	-1.24682	-1.80594
73018467	chr16:73018467:C:T	6.70584e-13	-1.52924	-0.392934
73018535	chr16:73018535:A:G	1.83611e-13	-1.54838	-1.66912
73018934	chr16:73018934:G:A	1.47081e-13	-1.63437	-1.80496
73018987	chr16:73018987:C:T	7.82368e-13	-2.4149e-10	-1.76799
73019093	chr16:73019093:C:T	1.07435e-12	-2.4149e-10	-1.45085
73019123	chr16:73019123:T:A	2.82788e-13	-1.52536	-1.26026
73019253	chr16:73019253:T:C	1.69116e-13	-1.64063	-1.65911
73019348	chr16:73019348:G:A	6.93142e-13	-1.66533	-0.223757
73019491	chr16:73019491:A:T	1.07435e-12	-2.4149e-10	-1.45085
73019680	chr16:73019680:A:C	5.12278e-13	-1.62011	-0.571344
73019714	chr16:73019714:T:C	9.79558e-13	-2.4149e-10	-1.54322
73019777	chr16:73019777:G:A	8.92413e-13	-2.4149e-10	-1.63639
73019923	chr16:73019923:T:C	1.10215e-12	0.261052	-1.68635
73020013	chr16:73020013:G:A	1.78268e-12	-2.4149e-10	-0.944447
73020394	chr16:73020394:GA:G	3.99625e-13	-1.46421	-0.975583
73020450	chr16:73020450:A:G	2.299e-12	-2.4149e-10	-0.690089
73020895	chr16:73020895:T:C	2.07142e-13	-1.65341	-1.44351
73020917	chr16:73020917:G:A	1.41998e-12	-2.4149e-10	-1.17192
73021422	chr16:73021422:T:C	9.89385e-13	0.243103	-1.77634
73021440	chr16:73021440:T:C	1.28496e-12	-1.27184	-1.68486e-09
73021506	chr16:73021506:T:C	1.05402e-11	-2.4149e-10	0.832631
73021593	chr16:73021593:G:A	7.52897e-13	-2.4149e-10	-1.80639
73021844	chr16:73021844:A:G	1.08841e-12	-2.4149e-10	-1.43784
73022055	chr16:73022055:G:A	1.05472e-12	-2.4149e-10	-1.46929
73022413	chr16:73022413:C:T	2.5359e-12	-0.592017	-1.68486e-09
73022808	chr16:73022808:G:A	2.24661e-12	-0.71314	-1.68486e-09
73022965	chr16:73022965:C:T	1.08387e-12	-2.4149e-10	-1.44202
73023238	chr16:73023238:A:G	8.39832e-13	-2.4149e-10	-1.69712
73023562	chr16:73023562:T:C	8.00417e-13	-2.4149e-10	-1.74519
73023761	chr16:73023761:C:T	1.02111e-12	-2.4149e-10	-1.50167
73023856	chr16:73023856:A:C	1.08411e-12	-2.4149e-10	-1.4418
73023925	chr16:73023925:C:T	2.65514e-12	-0.546066	-1.68486e-09
73024524	chr16:73024524:G:A	1.45039e-13	-1.64656	-1.80676
73024951	chr16:73024951:G:A	7.65879e-13	-2.4149e-10	-1.7893
73025027	chr16:73025027:C:T	5.68303e-13	-1.64846	-0.439207
73025193	chr16:73025193:G:GA	7.84691e-13	-2.4149e-10	-1.76503
73025845	chr16:73025845:T:C	2.53962e-12	-0.590551	-1.68486e-09
73025848	chr16:73025848:A:G	5.74334e-13	-1.66244	-0.414668
73025962	chr16:73025962:G:A	3.85926e-13	-1.66786	-0.806813
73025976	chr16:73025976:GCT:G	7.65879e-13	-2.4149e-10	-1.7893
73026027	chr16:73026027:T:A	1.22724e-12	-2.4149e-10	-1.3178
73026129	chr16:73026129:A:G	4.80808e-13	-1.54376	-0.711094
73026313	chr16:73026313:C:T	8.32247e-13	-2.4149e-10	-1.70619
73027025	chr16:73027025:A:G	7.77835e-13	-2.4149e-10	-1.7738
73027538	chr16:73027538:A:G	8.79148e-13	-2.4149e-10	-1.65137
73027969	chr16:73027969:C:T	1.36231e-12	0.432977	-1.64636
73028164	chr16:73028164:C:T	1.42083e-13	-1.66718	-1.80673
73028188	chr16:73028188:GAA:G	1.00648e-12	-2.4149e-10	-1.51611
73028208	chr16:73028208:T:A	7.56359e-13	-2.4149e-10	-1.8018
73028346	chr16:73028346:T:C	1.00137e-12	-2.4149e-10	-1.5212
73028484	chr16:73028484:G:A	9.38633e-13	-2.4149e-10	-1.58589
73028614	chr16:73028614:T:C	2.64223e-13	-1.37336	-1.48017
73028636	chr16:73028636:C:T	2.47265e-12	-0.617274	-1.68486e-09
73029690	chr16:73029690:G:A	7.85945e-13	-2.4149e-10	-1.76343
73029735	chr16:73029735:G:T	7.91692e-13	-2.4149e-10	-1.75615
73030307	chr16:73030307:T:C	2.50016e-12	-0.606208	-1.68486e-09
73030403	chr16:73030403:C:T	7.75114e-13	-2.4149e-10	-1.77731
73030458	chr16:73030458:T:C	1.57859e-13	-1.66586	-1.70276
73032498	chr16:73032498:C:T	2.70611e-12	-2.4149e-10	-0.527051
73032740	chr16:73032740:T:C	1.58811e-13	-1.57104	-1.79157
73032795	chr16:73032795:A:G	1.58873e-13	-1.57379	-1.78843
73032873	chr16:73032873:G:A	1.71603e-12	-2.4149e-10	-0.982553
73033055	chr16:73033055:A:G	1.55621e-13	-1.5907	-1.7922
73033256	chr16:73033256:G:A	1.69398e-13	-1.66721	-1.63085
73033474	chr16:73033474:C:A	8.86316e-13	-1.64325	-1.68486e-09
73033479	chr16:73033479:C:T	1.16204e-12	-1.37239	-1.68486e-09
73033663	chr16:73033663:T:C	1.24371e-12	-2.4149e-10	-1.30447
73033682	chr16:73033682:C:T	9.23985e-13	-1.60162	-1.68486e-09
73033701	chr16:73033701:C:T	1.92207e-12	-2.4149e-10	-0.869163
73033737	chr16:73033737:G:A	8.31162e-13	-2.4149e-10	-1.70749
73033862	chr16:73033862:T:G	1.76432e-13	-1.66765	-1.58973
73034220	chr16:73034220:A:G	1.28495e-12	-1.27185	-1.68486e-09
73034582	chr16:73034582:G:A	1.69908e-12	-2.4149e-10	-0.992476
73034616	chr16:73034616:T:C	1.9439e-13	-1.65162	-1.50884
73034779	chr16:73034779:G:A	1.77195e-13	-1.64241	-1.61066
73035078	chr16:73035078:C:T	1.89493e-13	-1.6489	-1.53707
73035162	chr16:73035162:AG:A	1.76917e-13	-1.6459	-1.60873
73035199	chr16:73035199:T:C	7.52615e-13	-2.4149e-10	-1.80677
73035667	chr16:73035667:C:T	2.83736e-12	-2.4149e-10	-0.47969
73035753	chr16:73035753:G:A	1.1886e-12	-1.34978	-1.68486e-09
73035819	chr16:73035819:A:G	1.61074e-13	-1.59558	-1.75287
73035970	chr16:73035970:A:G	8.85272e-13	-1.64442	-1.68486e-09
73035989	chr16:73035989:T:C	1.95055e-13	-1.63777	-1.51927
73036101	chr16:73036101:T:C	3.63662e-13	-1.64869	-0.885408
73036184	chr16:73036184:C:G	4.53822e-13	-1.65386	-0.65875
73036211	chr16:73036211:G:A	2.1936e-11	1.56557	-1.68486e-09
73036411	chr16:73036411:C:A	1.50018e-13	-1.62916	-1.7904
73036724	chr16:73036724:C:G	8.65171e-13	-1.66739	-1.68486e-09
73037139	chr16:73037139:C:T	1.35193e-12	-2.4149e-10	-1.22103
73037401	chr16:73037401:C:T	7.59873e-13	-2.4149e-10	-1.79717
73037656	chr16:73037656:G:GA	1.90195e-12	-0.879683	-1.68486e-09
73037689	chr16:73037689:G:C	1.56125e-13	-1.60006	-1.7796
73037738	chr16:73037738:C:T	5.7435e-13	-0.774994	-1.30209
73037746	chr16:73037746:C:T	9.88072e-13	-2.4149e-10	-1.53456
73038103	chr16:73038103:T:C	9.07197e-13	-2.4149e-10	-1.61996
73038193	chr16:73038193:A:G	7.90626e-13	-2.4149e-10	-1.75749
73039466	chr16:73039466:G:C	1.09493e-12	-1.43187	-1.68486e-09
73039714	chr16:73039714:T:C	7.609e-13	-2.4149e-10	-1.79582
73039909	chr16:73039909:G:A	3.10528e-13	-1.57653	-1.11552
73040054	chr16:73040054:G:T	4.12366e-12	-2.4149e-10	-0.105823
73040166	chr16:73040166:T:G	7.22619e-12	-2.4149e-10	0.455147
73040641	chr16:73040641:G:A	7.48219e-12	-2.4149e-10	0.489961
73040755	chr16:73040755:A:T	4.63534e-12	-2.4149e-10	0.0111451
73041027	chr16:73041027:G:A	7.53957e-13	-2.4149e-10	-1.80498
73041193	chr16:73041193:A:G	3.272e-12	-0.337161	-1.68486e-09
73041280	chr16:73041280:G:A	1.31515e-12	-2.4149e-10	-1.24861
73041809	chr16:73041809:A:C	8.58309e-13	-2.4149e-10	-1.67535
73042252	chr16:73042252:G:A	7.62144e-13	-2.4149e-10	-1.79418
73042410	chr16:73042410:A:G	8.03907e-13	-2.4149e-10	-1.74084
73043536	chr16:73043536:C:T	9.36172e-13	-2.4149e-10	-1.58852
73043660	chr16:73043660:A:G	7.6512e-13	-2.4149e-10	-1.79029
73043675	chr16:73043675:G:A	1.88463e-13	-1.38707	-1.80435
73043692	chr16:73043692:G:A	8.19238e-13	-2.4149e-10	-1.72195
73043823	chr16:73043823:A:C	1.15066e-12	-1.38223	-1.68486e-09
73043843	chr16:73043843:C:G	1.24493e-12	-1.30349	-1.68486e-09
73043942	chr16:73043942:G:A	1.03605e-12	-2.4149e-10	-1.48715
73044169	chr16:73044169:G:C	2.64016e-12	-0.551724	-1.68486e-09
73044356	chr16:73044356:C:A	7.57095e-13	-2.4149e-10	-1.80083
73044685	chr16:73044685:A:G	7.57835e-13	-2.4149e-10	-1.79985
73045190	chr16:73045190:G:A	2.11811e-13	-1.38002	-1.69461
73045340	chr16:73045340:T:C	1.01344e-12	-1.50922	-1.68486e-09
73045413	chr16:73045413:C:T	1.00431e-12	-1.51827	-1.68486e-09
73045516	chr16:73045516:G:C	7.75299e-13	-2.4149e-10	-1.77707
73045784	chr16:73045784:T:C	6.8276e-13	-1.1143	-0.789872
73046026	chr16:73046026:C:G	9.3628e-13	-1.5884	-1.68486e-09
73046040	chr16:73046040:C:G	9.31571e-13	-2.4149e-10	-1.59345
73046605	chr16:73046605:A:C	7.60508e-13	-2.4149e-10	-1.79633
73046666	chr16:73046666:A:G	8.91563e-13	-1.63734	-1.68486e-09
73047599	chr16:73047599:T:C	1.28562e-12	-2.4149e-10	-1.27132
73048184	chr16:73048184:G:T	7.69165e-13	-2.4149e-10	-1.78501
73048543	chr16:73048543:C:T	9.12978e-13	-2.4149e-10	-1.61361
73048924	chr16:73048924:C:G	8.67648e-13	-1.66453	-1.68486e-09
73049532	chr16:73049532:G:T	9.60714e-13	-1.56264	-1.68486e-09
73049714	chr16:73049714:G:A	9.81139e-13	-2.4149e-10	-1.5416
73049863	chr16:73049863:A:G	7.69484e-13	-2.4149e-10	-1.7846
73050003	chr16:73050003:G:A	1.27011e-10	-2.4149e-10	3.32171
73050070	chr16:73050070:T:C	1.24029e-12	-2.4149e-10	-1.30722
73050234	chr16:73050234:T:A	1.39908e-12	-2.4149e-10	-1.18675
73050272	chr16:73050272:G:A	1.17836e-11	-2.4149e-10	0.944146
73050323	chr16:73050323:C:T	2.33364e-12	-2.4149e-10	-0.675136
73050377	chr16:73050377:T:C	5.33703e-13	-1.43034	-0.72014
73050619	chr16:73050619:C:T	2.54683e-13	-1.33822	-1.55208
73050697	chr16:73050697:AACCCATGGCCT:A	1.00641e-12	-1.51617	-1.68486e-09
73050800	chr16:73050800:C:T	7.64953e-13	-2.4149e-10	-1.79051
73051023	chr16:73051023:A:G	9.79273e-13	-2.4149e-10	-1.54351
73051262	chr16:73051262:G:A	2.20842e-13	-1.35975	-1.67312
73051731	chr16:73051731:C:G	6.21543e-12	0.30447	-1.68486e-09
73051966	chr16:73051966:A:G	4.77823e-12	0.0415055	-1.68486e-09
73052102	chr16:73052102:T:C	1.11365e-12	-1.41492	-1.68486e-09
73052439	chr16:73052439:T:C	7.74204e-12	0.524101	-1.68486e-09
73052501	chr16:73052501:T:C	1.02038e-12	-1.50239	-1.68486e-09
73053085	chr16:73053085:A:G	9.42168e-13	-2.4149e-10	-1.58214
73053790	chr16:73053790:C:T	2.62334e-13	-1.2254	-1.6353
73053810	chr16:73053810:C:T	8.69866e-13	-1.66198	-1.68486e-09
73054327	chr16:73054327:C:G	1.04867e-12	-1.47504	-1.68486e-09
73054592	chr16:73054592:A:G	2.04706e-12	-2.4149e-10	-0.806158
73055021	chr16:73055021:T:C	9.33929e-13	-2.4149e-10	-1.59092
73055128	chr16:73055128:T:C	2.29676e-13	-1.26526	-1.72839
73055131	chr16:73055131:T:C	2.02003e-12	-0.819452	-1.68486e-09
73055413	chr16:73055413:G:A	9.97491e-13	-1.52508	-1.68486e-09
73056140	chr16:73056140:G:A	3.85591e-13	-1.28231	-1.19323
73056500	chr16:73056500:G:A	4.88597e-12	0.0638032	-1.68486e-09
73057690	chr16:73057690:C:T	1.05579e-12	-1.46828	-1.68486e-09
73057806	chr16:73057806:G:C	7.59902e-13	-2.4149e-10	-1.79713
73058021	chr16:73058021:G:A	8.86769e-13	-1.64273	-1.68486e-09
73059636	chr16:73059636:G:A	1.87444e-13	-1.42196	-1.77488
73060194	chr16:73060194:G:A	8.72035e-13	-2.4149e-10	-1.65949
73060594	chr16:73060594:T:A	2.92825e-13	-1.5976	-1.15314
73060666	chr16:73060666:AAAAT:A	1.01374e-12	-1.50892	-1.68486e-09
73060711	chr16:73060711:A:T	9.68264e-13	-1.55481	-1.68486e-09
73061436	chr16:73061436:G:T	1.56198e-13	-1.60826	-1.77094
73061531	chr16:73061531:AAC:A	2.49626e-13	-1.43887	-1.47149
73062120	chr16:73062120:C:T	7.78635e-13	-2.4149e-10	-1.77278
73062344	chr16:73062344:A:G	2.61857e-13	-1.40898	-1.45354
73062689	chr16:73062689:T:C	7.71969e-13	-2.4149e-10	-1.78138
73063467	chr16:73063467:C:G	1.04173e-12	-1.48168	-1.68486e-09
73063764	chr16:73063764:G:A	1.63777e-13	-1.52753	-1.80428
73063915	chr16:73063915:G:C	7.57021e-13	-2.4149e-10	-1.80093
73063946	chr16:73063946:C:T	4.1787e-13	-1.66586	-0.729288
73064730	chr16:73064730:T:TGG	9.5188e-13	-2.4149e-10	-1.57188
73064791	chr16:73064791:T:C	1.27525e-12	-0.872131	-0.407288
73065259	chr16:73065259:C:G	9.88753e-13	-1.53387	-1.68486e-09
73066157	chr16:73066157:C:T	9.21807e-13	-2.4149e-10	-1.60398
73066331	chr16:73066331:T:C	1.05903e-12	-1.46521	-1.68486e-09
73066409	chr16:73066409:C:T	2.13894e-13	-1.55382	-1.51102
73067042	chr16:73067042:A:AC	8.72891e-13	-1.65851	-1.68486e-09
73067114	chr16:73067114:G:A	5.15976e-13	-0.593701	-1.59056
73067426	chr16:73067426:G:A	1.5626e-13	-1.57205	-1.80675
73067766	chr16:73067766:C:T	9.61633e-13	-2.4149e-10	-1.56169
73068557	chr16:73068557:T:C	1.18171e-12	0.450715	-1.80631
73069560	chr16:73069560:A:C	7.69493e-13	-2.4149e-10	-1.78459
73070010	chr16:73070010:A:G	8.13709e-13	-2.4149e-10	-1.72872
73070156	chr16:73070156:C:G	8.05328e-13	-2.4149e-10	-1.73907
73070373	chr16:73070373:ACACT:A	2.45306e-12	-2.4149e-10	-0.625228
73071168	chr16:73071168:G:T	9.31148e-13	-2.4149e-10	-1.5939
73071735	chr16:73071735:G:C	9.25018e-13	-2.4149e-10	-1.60051
73072096	chr16:73072096:G:A	6.01414e-13	-0.233525	-1.79751
73072123	chr16:73072123:C:T	4.84733e-13	-0.461283	-1.78544
73072849	chr16:73072849:A:G	3.99066e-13	-0.653548	-1.78765
73073439	chr16:73073439:A:G	7.52477e-13	-2.4149e-10	-1.80695
73073867	chr16:73073867:T:G	1.37258e-11	-2.4149e-10	1.09672
73073923	chr16:73073923:A:G	2.2009e-12	-2.4149e-10	-0.7337
73074370	chr16:73074370:A:C	7.61712e-13	-2.4149e-10	-1.79475
73075523	chr16:73075523:A:T	4.79911e-11	2.34845	-1.68486e-09
73075525	chr16:73075525:G:A	2.23046e-12	-0.720354	-1.68486e-09
73076277	chr16:73076277:G:A	7.67078e-13	-2.4149e-10	-1.78773
73076706	chr16:73076706:TTCAGAGTTATTGTTTCC:T	1.47466e-11	1.16845	-1.68486e-09
73077077	chr16:73077077:G:A	7.67496e-13	-2.4149e-10	-1.78719
73077297	chr16:73077297:G:A	8.6507e-13	-1.66751	-1.68486e-09
73077762	chr16:73077762:C:A	2.55751e-13	-1.65957	-1.22654
73078195	chr16:73078195:T:C	7.52474e-13	-2.4149e-10	-1.80695
73078556	chr16:73078556:C:T	2.28362e-12	-0.696804	-1.68486e-09
73078801	chr16:73078801:T:C	3.79766e-10	3.24028	1.17671
73079014	chr16:73079014:A:G	2.6505e-12	-2.4149e-10	-0.547814
73079247	chr16:73079247:G:A	9.39092e-13	-0.415833	-1.16957
73079650	chr16:73079650:C:T	1.87262e-12	-2.4149e-10	-0.895228
73079868	chr16:73079868:T:C	1.86838e-12	-2.4149e-10	-0.897494
73079989	chr16:73079989:C:T	8.33682e-13	-2.4149e-10	-1.70447
73080687	chr16:73080687:C:T	2.1206e-12	-0.770866	-1.68486e-09
73080693	chr16:73080693:C:T	1.86375e-12	-2.4149e-10	-0.899971
73081235	chr16:73081235:C:T	4.01285e-13	-0.62881	-1.80684
73081707	chr16:73081707:A:C	8.24935e-13	-2.4149e-10	-1.71502
73081734	chr16:73081734:G:A	7.85027e-13	-2.4149e-10	-1.7646
73081757	chr16:73081757:A:G	1.26103e-12	-1.29064	-1.68486e-09
73081775	chr16:73081775:G:A	9.10789e-13	-1.61601	-1.68486e-09
73081943	chr16:73081943:C:T	3.44445e-12	0.191414	-0.477214
73081990	chr16:73081990:C:T	8.26878e-13	-2.4149e-10	-1.71266
73082317	chr16:73082317:G:C	2.36421e-12	-2.4149e-10	-0.66212
73082958	chr16:73082958:C:T	1.54594e-12	-1.08694	-1.68486e-09
73083004	chr16:73083004:T:G	7.78203e-13	-2.4149e-10	-1.77333
73083013	chr16:73083013:A:G	1.60901e-12	-2.4149e-10	-1.04694
73083170	chr16:73083170:T:A	1.33171e-12	-2.4149e-10	-1.2361
73083398	chr16:73083398:A:G	1.25197e-12	-2.4149e-10	-1.29785
73083622	chr16:73083622:C:T	9.68456e-13	-0.466449	-1.08817
73084031	chr16:73084031:C:T	2.10682e-09	4.03104	2.09933
73084227	chr16:73084227:T:C	7.68311e-13	-2.4149e-10	-1.78613
73084810	chr16:73084810:G:A	9.13507e-13	-1.61303	-1.68486e-09
73084911	chr16:73084911:A:G	3.18984e-12	-2.4149e-10	-0.362594
73084985	chr16:73084985:T:A	3.99332e-13	-0.635066	-1.80546
73085097	chr16:73085097:A:G	7.63739e-13	-2.4149e-10	-1.79209
73085117	chr16:73085117:T:C	1.1903e-12	-2.4149e-10	-1.34836
73085236	chr16:73085236:C:T	1.05161e-12	-0.396958	-1.07528
73085497	chr16:73085497:C:T	7.62468e-13	-2.4149e-10	-1.79376
73086738	chr16:73086738:AC:A	1.00023e-12	-2.4149e-10	-1.52234
73086935	chr16:73086935:C:T	1.37879e-11	1.10123	-1.68486e-09
73087329	chr16:73087329:G:A	7.59853e-13	-2.4149e-10	-1.79719
73087345	chr16:73087345:C:T	3.25e-13	-0.844872	-1.80162
73088064	chr16:73088064:G:A	8.75617e-13	-2.4149e-10	-1.65539
73088327	chr16:73088327:A:G	2.12109e-11	1.45866	0.0732874
73088352	chr16:73088352:C:T	2.52178e-12	-2.4149e-10	-0.597599
73088548	chr16:73088548:G:A	2.50576e-12	-2.4149e-10	-0.603973
73088671	chr16:73088671:A:G	1.85098e-12	-0.906851	-1.68486e-09
73088724	chr16:73088724:T:C	3.35914e-13	-1.58084	-1.03262
73089095	chr16:73089095:T:A	7.52955e-13	-2.4149e-10	-1.80631
73089517	chr16:73089517:G:A	3.06597e-13	-0.900402	-1.80438
73089758	chr16:73089758:T:C	9.16805e-13	-2.4149e-10	-1.60943
73090010	chr16:73090010:C:A	8.3951e-13	-2.4149e-10	-1.6975
73090075	chr16:73090075:G:A	3.69836e-12	-2.4149e-10	-0.214675
73090221	chr16:73090221:C:G	9.83094e-13	-1.53961	-1.68486e-09
73090457	chr16:73090457:A:T	8.01318e-13	-2.4149e-10	-1.74406
73090639	chr16:73090639:C:T	1.76043e-12	-0.957005	-1.68486e-09
73090706	chr16:73090706:G:A	1.33739e-12	-1.23185	-1.68486e-09
73090739	chr16:73090739:C:A	1.60372e-12	-1.05024	-1.68486e-09
73090760	chr16:73090760:C:A	5.97758e-13	-1.66063	-0.376504
73090821	chr16:73090821:G:A	7.52493e-13	-2.4149e-10	-1.80693
73091264	chr16:73091264:A:G	8.65174e-13	-1.66739	-1.68486e-09
73091332	chr16:73091332:T:C	2.35773e-12	-0.0976836	-0.56718
73091548	chr16:73091548:T:C	8.6033e-13	-0.300866	-1.37214
73092105	chr16:73092105:T:C	2.11071e-13	-1.293	-1.78513
73092157	chr16:73092157:T:C	3.92072e-12	-2.4149e-10	-0.156288
73092389	chr16:73092389:C:T	1.45171e-13	-1.65543	-1.79698
73092724	chr16:73092724:C:T	7.58068e-13	-2.4149e-10	-1.79955
73092851	chr16:73092851:G:A	5.55473e-12	0.896612	-0.704526
73092959	chr16:73092959:T:G	1.40291e-12	-1.18402	-1.68486e-09
73093221	chr16:73093221:T:C	1.20976e-12	-2.4149e-10	-1.33214
73093616	chr16:73093616:G:A	1.61273e-13	-1.66091	-1.68631
73093657	chr16:73093657:G:A	1.79068e-13	-1.60565	-1.6369
73093824	chr16:73093824:C:T	3.18382e-13	-1.43322	-1.23385
73094117	chr16:73094117:T:C	2.8647e-13	-0.966598	-1.80609
73094247	chr16:73094247:G:A	5.14897e-13	-1.63672	-0.549636
73094339	chr16:73094339:C:T	8.22698e-13	-2.4149e-10	-1.71773
73094395	chr16:73094395:C:T	1.27222e-12	-0.293749	-0.988055
73094890	chr16:73094890:A:G	1.96936e-13	-1.51325	-1.63419
73095088	chr16:73095088:T:C	3.15568e-11	-2.4149e-10	1.92923
73095155	chr16:73095155:G:C	1.72789e-12	-0.975663	-1.68486e-09
73095341	chr16:73095341:T:C	2.94576e-12	-0.442197	-1.68486e-09
73095724	chr16:73095724:A:C	8.86418e-13	-1.64313	-1.68486e-09
73095828	chr16:73095828:C:T	4.60784e-12	-0.323726	0.328921
73096210	chr16:73096210:T:C	4.12362e-13	-1.36614	-1.04228
73096520	chr16:73096520:A:G	2.00859e-12	-1.4332	0.608069
73096762	chr16:73096762:G:A	9.58045e-13	-2.4149e-10	-1.56543
73096776	chr16:73096776:A:G	1.07135e-12	-2.4149e-10	-1.45365
73097047	chr16:73097047:C:A	1.48442e-13	-1.6663	-1.76382
73097071	chr16:73097071:C:T	3.30502e-12	-0.327123	-1.68486e-09
73097176	chr16:73097176:C:G	1.58216e-13	-1.6408	-1.72556
73097307	chr16:73097307:A:G	9.59959e-12	-2.4149e-10	0.739156
73097671	chr16:73097671:C:T	2.52131e-13	-1.66142	-1.23895
73097693	chr16:73097693:T:C	2.52823e-13	-1.65991	-1.23772
73097738	chr16:73097738:C:T	1.09817e-12	-2.4149e-10	-1.42892
73097997	chr16:73097997:G:A	1.09523e-12	-2.4149e-10	-1.4316
73098044	chr16:73098044:A:G	1.10132e-12	-2.4149e-10	-1.42605
73098390	chr16:73098390:T:C	1.75014e-12	-1.64842	0.685556
73098571	chr16:73098571:A:G	7.85349e-13	-2.4149e-10	-1.76419
73098940	chr16:73098940:A:G	2.51934e-11	-1.63081	3.33483
73099260	chr16:73099260:G:A	8.62948e-13	-2.4149e-10	-1.66997
73099566	chr16:73099566:C:T	8.07566e-13	-2.4149e-10	-1.73629
73099672	chr16:73099672:C:T	1.39348e-11	-1.66427	2.7761
73100615	chr16:73100615:T:TCCA	9.96272e-12	-1.65387	2.43015
73100618	chr16:73100618:T:C	1.36863e-12	-1.65768	0.448929
73100680	chr16:73100680:T:C	3.10834e-13	-0.912793	-1.77827
73100789	chr16:73100789:G:T	2.79612e-12	-2.4149e-10	-0.494332
73101250	chr16:73101250:T:C	9.15276e-13	-2.4149e-10	-1.61109
73101540	chr16:73101540:A:G	8.97121e-13	-2.4149e-10	-1.63113
73101551	chr16:73101551:T:A	1.5053e-12	-1.11357	-1.68486e-09
73101842	chr16:73101842:C:T	4.90313e-13	-0.671408	-1.56387
73102559	chr16:73102559:T:C	5.14825e-13	-0.738359	-1.44813
73102591	chr16:73102591:A:T	9.4633e-13	-1.65566	0.0779311
73102648	chr16:73102648:T:C	9.81225e-13	-2.4149e-10	-1.54152
73102729	chr16:73102729:T:A	1.12097e-12	-2.4149e-10	-1.40837
73102782	chr16:73102782:G:A	7.95975e-13	-2.4149e-10	-1.75075
73102792	chr16:73102792:T:C	3.90814e-13	-1.27816	-1.18392
73102895	chr16:73102895:T:C	1.25024e-12	-1.29923	-1.68486e-09
73102921	chr16:73102921:A:G	1.0655e-12	-2.4149e-10	-1.45912
73103000	chr16:73103000:C:G	7.73509e-13	-2.4149e-10	-1.77938
73103024	chr16:73103024:G:A	2.42465e-13	-1.27122	-1.66824
73103241	chr16:73103241:G:A	8.59551e-13	-2.4149e-10	-1.67391
73103327	chr16:73103327:C:T	5.23756e-13	-0.840235	-1.32906
73103705	chr16:73103705:C:T	5.47937e-13	-0.52336	-1.6008
73104025	chr16:73104025:C:T	1.32378e-11	-1.66782	2.72833
73104077	chr16:73104077:T:C	1.04055e-12	-2.4149e-10	-1.48282
73104083	chr16:73104083:A:G	2.0197e-13	-1.31557	-1.80663
73104378	chr16:73104378:G:A	1.26224e-12	-1.28968	-1.68486e-09
73104379	chr16:73104379:C:T	1.26303e-11	-1.65922	2.67275
73104388	chr16:73104388:G:A	1.17171e-12	-2.4149e-10	-1.3641
73104479	chr16:73104479:G:A	3.45084e-12	-0.283945	-1.68486e-09
73104596	chr16:73104596:G:A	1.60824e-11	-1.66621	2.92137
73104809	chr16:73104809:C:T	1.96766e-12	-2.4149e-10	-0.845721
73104896	chr16:73104896:C:G	1.50841e-12	-2.4149e-10	-1.11151
73105001	chr16:73105001:G:A	2.99801e-12	-2.4149e-10	-0.424615
73105160	chr16:73105160:C:T	7.56393e-13	-2.4149e-10	-1.80176
73105186	chr16:73105186:G:C	8.69057e-13	0.143633	-1.80654
73105226	chr16:73105226:C:T	1.7306e-12	-0.974095	-1.68486e-09
73105318	chr16:73105318:CACAT:C	2.08011e-12	-0.790145	-1.68486e-09
73105707	chr16:73105707:C:T	2.09592e-13	-1.66593	-1.41923
73106065	chr16:73106065:T:C	2.13714e-13	-1.66739	-1.39829
73106086	chr16:73106086:C:A	7.61957e-13	-2.4149e-10	-1.79443
73106193	chr16:73106193:G:A	3.98287e-13	-1.66785	-0.775298
73106423	chr16:73106423:G:C	8.5074e-13	-2.4149e-10	-1.68421
73106824	chr16:73106824:A:G	1.47678e-13	-1.6671	-1.76818
73106854	chr16:73106854:A:G	1.89743e-13	-1.38002	-1.80463
73106906	chr16:73106906:G:A	7.56768e-13	-2.4149e-10	-1.80126
73107037	chr16:73107037:C:T	1.04247e-12	-2.4149e-10	-1.48098
73107047	chr16:73107047:T:C	2.51715e-13	-1.11362	-1.7884
73107791	chr16:73107791:G:C	9.14342e-13	-2.4149e-10	-1.61211
73107882	chr16:73107882:C:T	4.44098e-13	-1.66561	-0.668662
73107887	chr16:73107887:C:T	1.5735e-13	-1.65171	-1.72014
73107933	chr16:73107933:G:A	2.20183e-13	-1.57451	-1.46135
73107965	chr16:73107965:T:C	8.14173e-13	-1.64544	-0.0827112
73107967	chr16:73107967:T:C	1.40894e-12	-1.66743	0.487703
73107989	chr16:73107989:G:A	1.03321e-12	-2.4149e-10	-1.4899
73108138	chr16:73108138:G:A	1.99045e-12	-0.834201	-1.68486e-09
73108526	chr16:73108526:C:T	2.76796e-12	-2.4149e-10	-0.504454
73108719	chr16:73108719:T:C	2.63699e-13	-1.48082	-1.37469
73108984	chr16:73108984:T:C	2.73069e-13	-1.46015	-1.36045
73109003	chr16:73109003:A:AT	2.1527e-13	-1.53632	-1.52211
73109015	chr16:73109015:C:T	1.55425e-13	-1.66314	-1.72101
73109025	chr16:73109025:C:A	1.57878e-13	-1.65709	-1.71141
73109349	chr16:73109349:C:T	5.22197e-13	-1.29882	-0.873455
73109656	chr16:73109656:C:T	1.63184e-12	-2.4149e-10	-1.03286
73109835	chr16:73109835:C:T	1.80869e-13	-1.5479	-1.68465
73110012	chr16:73110012:G:A	8.6381e-13	-2.4149e-10	-1.66897
73110338	chr16:73110338:G:A	3.46121e-12	-1.64507	1.36412
73110432	chr16:73110432:C:T	2.0748e-13	-1.58849	-1.50679
73110451	chr16:73110451:C:T	1.82141e-13	-1.64296	-1.58257
73110515	chr16:73110515:A:C	1.10245e-12	-1.42503	-1.68486e-09
73110555	chr16:73110555:T:C	1.53312e-12	-1.09526	-1.68486e-09
73110972	chr16:73110972:A:G	5.50125e-13	-1.21981	-0.900365
73111003	chr16:73111003:T:C	2.00213e-13	-1.54332	-1.58762
73111129	chr16:73111129:C:T	7.76259e-13	-2.4149e-10	-1.77583
73111532	chr16:73111532:G:A	1.89199e-13	-1.5873	-1.60023
73111742	chr16:73111742:G:A	1.57639e-12	-1.66767	0.600243
73111787	chr16:73111787:C:T	7.99097e-13	-2.4149e-10	-1.74684
73111905	chr16:73111905:G:A	2.37571e-12	-2.4149e-10	-0.657269
73112017	chr16:73112017:T:C	3.08415e-12	-1.66457	1.26828
73112597	chr16:73112597:C:G	7.97692e-13	-2.4149e-10	-1.7486
73112890	chr16:73112890:G:T	3.75584e-13	-1.65175	-0.850085
73112973	chr16:73112973:T:A	9.37685e-13	-2.4149e-10	-1.5869
73113385	chr16:73113385:G:A	8.71786e-13	-2.4149e-10	-1.65978
73113585	chr16:73113585:G:A	2.83312e-13	-1.32689	-1.45688
73113616	chr16:73113616:T:A	2.31654e-12	-2.4149e-10	-0.68249
73113680	chr16:73113680:G:A	1.00505e-12	-2.4149e-10	-1.51752
73113742	chr16:73113742:G:A	3.48528e-13	-1.65527	-0.921333
73113886	chr16:73113886:T:C	4.9217e-13	-1.62437	-0.607127
73113911	chr16:73113911:C:T	8.88387e-13	-2.4149e-10	-1.64091
73114076	chr16:73114076:G:A	9.88726e-13	-1.5339	-1.68486e-09
73114083	chr16:73114083:G:A	1.72833e-12	-2.4149e-10	-0.975408
73114686	chr16:73114686:G:A	2.79302e-13	-1.1918	-1.60623
73114756	chr16:73114756:T:C	2.00398e-13	-1.6479	-1.48211
73114768	chr16:73114768:G:T	1.82779e-13	-1.42521	-1.79683
73115002	chr16:73115002:TC:T	4.58093e-12	-2.4149e-10	-0.0006613
73115102	chr16:73115102:A:G	1.0995e-12	-2.4149e-10	-1.42771
73115485	chr16:73115485:G:C	7.79197e-13	-2.4149e-10	-1.77206
73115708	chr16:73115708:A:G	2.53958e-13	-1.17137	-1.72178
73115949	chr16:73115949:C:T	9.05993e-13	-2.4149e-10	-1.62129
73115952	chr16:73115952:T:C	7.52546e-13	-2.4149e-10	-1.80686
73116061	chr16:73116061:G:A	7.67705e-13	-2.4149e-10	-1.78691
73116309	chr16:73116309:T:A	5.49065e-13	-0.964956	-1.15715
73116470	chr16:73116470:A:G	2.91634e-13	-1.20377	-1.55105
73116698	chr16:73116698:A:G	1.60652e-13	-1.62149	-1.72959
73117505	chr16:73117505:A:G	1.61465e-13	-1.55997	-1.78606
73117660	chr16:73117660:C:A	7.99061e-13	-2.4149e-10	-1.74688
73117785	chr16:73117785:T:C	8.65827e-13	-1.66663	-1.68486e-09
73117877	chr16:73117877:C:A	5.02368e-13	-0.832645	-1.37834
73118198	chr16:73118198:T:C	9.10534e-13	-1.61629	-1.68486e-09
73118435	chr16:73118435:T:G	4.92084e-13	-0.780242	-1.45143
73118509	chr16:73118509:AT:A	4.36799e-13	-0.682956	-1.66789
73118526	chr16:73118526:A:C	5.16804e-13	-0.696957	-1.4857
73118885	chr16:73118885:G:T	2.84118e-12	-2.4149e-10	-0.478343
73118916	chr16:73118916:A:C	1.77542e-13	-1.6096	-1.64151
73118975	chr16:73118975:T:C	3.50415e-13	-1.5495	-1.0217
73119264	chr16:73119264:C:A	4.59247e-13	-0.859784	-1.44095
73119310	chr16:73119310:T:C	4.6198e-13	-0.848401	-1.4464
73119400	chr16:73119400:C:T	4.737e-13	-0.838513	-1.43123
73119433	chr16:73119433:C:T	3.15363e-13	-1.66129	-1.0153
73119521	chr16:73119521:G:A	1.83312e-13	-1.52928	-1.68985
73119605	chr16:73119605:G:A	5.41706e-13	-0.699476	-1.43612
73119695	chr16:73119695:G:A	4.74428e-13	-0.798216	-1.46999
73119711	chr16:73119711:G:A	5.3184e-13	-0.735776	-1.4182
73119719	chr16:73119719:C:G	5.29485e-13	-0.740296	-1.41812
73119798	chr16:73119798:C:T	1.66039e-13	-1.60143	-1.71667
73119820	chr16:73119820:AG:A	7.58187e-13	-2.4149e-10	-1.79939
73119848	chr16:73119848:C:T	4.49931e-13	-0.898439	-1.42279
73119962	chr16:73119962:T:G	4.78409e-13	-0.747497	-1.51236
73120100	chr16:73120100:G:C	3.20083e-13	-1.01449	-1.64725
73120119	chr16:73120119:TG:T	1.57812e-12	-2.4149e-10	-1.06633
73120150	chr16:73120150:C:T	2.98755e-13	-1.02357	-1.70713
73120350	chr16:73120350:C:T	7.56487e-13	-2.4149e-10	-1.80163
73120429	chr16:73120429:T:C	4.54911e-13	-0.856021	-1.4542
73120614	chr16:73120614:TTTTG:T	8.45146e-13	-2.4149e-10	-1.69081
73120714	chr16:73120714:G:A	7.86112e-13	-2.4149e-10	-1.76322
73120970	chr16:73120970:T:C	1.78916e-12	-0.940818	-1.68486e-09
73121103	chr16:73121103:A:T	7.83626e-13	-2.4149e-10	-1.76639
73121274	chr16:73121274:C:T	3.00149e-13	-0.919558	-1.80648
73121335	chr16:73121335:G:A	2.6561e-12	-2.4149e-10	-0.545705
73121867	chr16:73121867:G:A	1.27301e-12	-2.4149e-10	-1.28118
73121905	chr16:73121905:G:A	1.47854e-13	-1.6642	-1.7699
73122597	chr16:73122597:A:G	3.88954e-12	-2.4149e-10	-0.164274
73122624	chr16:73122624:G:A	7.99701e-13	-2.4149e-10	-1.74608
73122639	chr16:73122639:A:C	1.7783e-13	-1.44399	-1.8055
73123048	chr16:73123048:T:A	2.55712e-13	-1.12898	-1.75728
73123437	chr16:73123437:T:C	1.47713e-13	-1.65942	-1.77563
73123953	chr16:73123953:T:C	2.13573e-12	-2.4149e-10	-0.763758
73123979	chr16:73123979:TAA:T	1.05158e-12	-2.4149e-10	-1.47227
73124158	chr16:73124158:C:T	1.18251e-12	-2.4149e-10	-1.35493
73124287	chr16:73124287:C:T	2.07933e-13	-1.53484	-1.55826
73124357	chr16:73124357:C:T	7.68235e-13	-2.4149e-10	-1.78622
73124593	chr16:73124593:C:T	1.30676e-12	-2.4149e-10	-1.25501
73124923	chr16:73124923:T:G	2.93218e-13	-1.17217	-1.57723
73124961	chr16:73124961:C:G	1.0847e-12	-2.4149e-10	-1.44126
73125030	chr16:73125030:A:G	2.71442e-13	-1.2794	-1.54717
73125172	chr16:73125172:G:A	1.29481e-12	-1.2642	-1.68486e-09
73125317	chr16:73125317:C:G	1.17196e-12	-2.4149e-10	-1.36389
73125409	chr16:73125409:C:A	8.83175e-13	-1.41826	-0.228535
73125443	chr16:73125443:A:C	7.57921e-13	-2.4149e-10	-1.79974
73125478	chr16:73125478:A:C	1.86249e-12	-2.4149e-10	-0.90065
73125626	chr16:73125626:C:T	1.81541e-13	-1.42221	-1.80663
73125753	chr16:73125753:G:A	1.05802e-12	-2.4149e-10	-1.46617
73125896	chr16:73125896:C:T	1.27161e-12	-2.4149e-10	-1.28228
73126071	chr16:73126071:A:G	1.89121e-13	-1.53013	-1.6578
73127299	chr16:73127299:G:A	1.69188e-12	-0.996725	-1.68486e-09
73127330	chr16:73127330:C:T	2.3144e-12	-2.4149e-10	-0.683412
73127842	chr16:73127842:C:T	1.86615e-13	-1.39436	-1.80691
73128108	chr16:73128108:A:G	1.44963e-13	-1.65862	-1.79523
73128173	chr16:73128173:G:A	1.83887e-13	-1.41064	-1.80536
73128554	chr16:73128554:C:T	1.58514e-12	-1.23863	0.176738
73128571	chr16:73128571:A:AT	1.00174e-12	-2.4149e-10	-1.52082
73128888	chr16:73128888:G:T	2.07212e-13	-1.43118	-1.6654
73129082	chr16:73129082:T:C	3.56531e-13	-1.09485	-1.45905
73129249	chr16:73129249:G:A	2.76961e-12	-2.4149e-10	-0.503859
73129674	chr16:73129674:GTGTGCATGTGTGCGCGCA:G	2.72294e-12	-2.4149e-10	-0.520851
73129695	chr16:73129695:T:C	9.41579e-13	-2.4149e-10	-1.58276
73130016	chr16:73130016:A:G	9.56615e-13	-2.4149e-10	-1.56692
73130896	chr16:73130896:A:C	1.56869e-13	-1.56884	-1.80607
73131345	chr16:73131345:A:G	2.05067e-13	-1.60879	-1.49819
73131478	chr16:73131478:T:C	9.93193e-13	-1.52939	-1.68486e-09
73131692	chr16:73131692:T:G	2.48169e-12	-2.4149e-10	-0.613626
73132175	chr16:73132175:C:T	8.35465e-13	-2.4149e-10	-1.70233
73132452	chr16:73132452:A:G	9.59422e-13	-2.4149e-10	-1.56399
73132925	chr16:73132925:C:T	3.69063e-12	-2.4149e-10	-0.216766
73133257	chr16:73133257:T:C	3.82712e-13	-1.42026	-1.06278
73133302	chr16:73133302:A:T	7.8865e-13	-2.4149e-10	-1.76
73133414	chr16:73133414:C:T	1.06723e-12	-2.4149e-10	-1.4575
73133539	chr16:73133539:G:A	7.60058e-13	-2.4149e-10	-1.79692
73133576	chr16:73133576:A:G	1.01201e-12	-2.4149e-10	-1.51062
73133612	chr16:73133612:C:T	8.76524e-13	-1.65436	-1.68486e-09
73133752	chr16:73133752:C:T	9.91381e-13	-2.4149e-10	-1.53122
73133838	chr16:73133838:G:C	9.89263e-13	-2.4149e-10	-1.53336
73133964	chr16:73133964:T:C	8.98136e-13	-1.63	-1.68486e-09
73134037	chr16:73134037:G:A	1.00327e-12	-2.4149e-10	-1.5193
73134038	chr16:73134038:C:T	1.00327e-12	-2.4149e-10	-1.5193
73134143	chr16:73134143:T:C	9.74804e-13	-2.4149e-10	-1.54808
73134412	chr16:73134412:C:T	7.03754e-13	-1.65714	-0.216753
73134465	chr16:73134465:C:T	1.00149e-12	-2.4149e-10	-1.52107
73134480	chr16:73134480:G:C	1.07278e-12	-2.4149e-10	-1.45231
73134612	chr16:73134612:G:T	9.83927e-13	-2.4149e-10	-1.53877
73134702	chr16:73134702:T:A	2.93863e-12	-0.444621	-1.68486e-09
73134902	chr16:73134902:T:C	9.50378e-13	-2.4149e-10	-1.57346
73135229	chr16:73135229:A:G	9.11038e-13	-2.4149e-10	-1.61573
73135265	chr16:73135265:T:C	2.5736e-12	-0.57726	-1.68486e-09
73135412	chr16:73135412:C:G	8.69862e-13	-2.4149e-10	-1.66199
73135649	chr16:73135649:C:T	1.01321e-12	-2.4149e-10	-1.50944
73135657	chr16:73135657:A:AT	7.58287e-13	-2.4149e-10	-1.79926
73135806	chr16:73135806:C:T	1.19448e-12	-2.4149e-10	-1.34485
73136146	chr16:73136146:G:A	9.25143e-13	-2.4149e-10	-1.60037
73136582	chr16:73136582:A:G	2.56279e-13	-1.12799	-1.75607
73136587	chr16:73136587:T:C	9.83916e-13	-2.4149e-10	-1.53878
73137057	chr16:73137057:A:G	1.53982e-13	-1.66185	-1.73164
73137304	chr16:73137304:A:G	1.2679e-12	-1.28521	-1.68486e-09
73137901	chr16:73137901:G:C	2.22361e-12	-2.4149e-10	-0.723434
73138053	chr16:73138053:G:A	1.81162e-12	-0.928344	-1.68486e-09
73138523	chr16:73138523:C:T	9.38231e-13	-2.4149e-10	-1.58632
73139075	chr16:73139075:C:T	1.80101e-13	-1.54923	-1.68757
73139076	chr16:73139076:G:A	9.61738e-13	-2.4149e-10	-1.56158
73139206	chr16:73139206:C:G	1.15734e-12	-2.4149e-10	-1.37644
73139273	chr16:73139273:C:T	1.29089e-12	-2.4149e-10	-1.26723
73139476	chr16:73139476:A:G	7.69081e-11	2.82005	-1.68486e-09
73139945	chr16:73139945:T:A	7.57296e-13	-2.4149e-10	-1.80057
73140168	chr16:73140168:C:T	8.77511e-13	-2.4149e-10	-1.65323
73140424	chr16:73140424:A:T	1.05274e-12	-1.0612	-0.409975
73140577	chr16:73140577:C:T	9.44337e-13	-2.4149e-10	-1.57984
73140612	chr16:73140612:T:C	1.36823e-12	-1.20904	-1.68486e-09
73141295	chr16:73141295:T:C	7.01761e-13	-1.16199	-0.714741
73141297	chr16:73141297:A:G	2.10425e-12	-2.4149e-10	-0.778604
73142220	chr16:73142220:G:C	2.99802e-13	-1.00317	-1.72402
73142756	chr16:73142756:T:C	8.5815e-13	-2.4149e-10	-1.67554
73142985	chr16:73142985:T:C	8.43613e-13	-2.4149e-10	-1.69263
73143142	chr16:73143142:A:C	3.75273e-13	-1.15114	-1.35152
73143326	chr16:73143326:G:A	1.82339e-13	-1.59615	-1.6283
73143723	chr16:73143723:C:T	1.18226e-12	-2.4149e-10	-1.35513
73143999	chr16:73143999:A:G	7.13815e-13	-1.66767	-0.192023
73144134	chr16:73144134:T:G	8.98911e-13	-2.4149e-10	-1.62914
73144142	chr16:73144142:C:A	2.07223e-13	-1.60067	-1.49585
73144558	chr16:73144558:A:G	2.61447e-13	-1.53922	-1.32487
73144589	chr16:73144589:G:C	8.83725e-13	-1.64617	-1.68486e-09
73144704	chr16:73144704:A:G	2.21172e-13	-1.51991	-1.51147
73144882	chr16:73144882:T:C	9.05284e-13	-2.4149e-10	-1.62207
73145700	chr16:73145700:G:C	1.98258e-12	-2.4149e-10	-0.838163
73145757	chr16:73145757:C:T	9.14674e-13	-2.4149e-10	-1.61175
73145965	chr16:73145965:G:A	1.85682e-13	-1.56553	-1.64075
73146093	chr16:73146093:AAGAGAGACAAAAAC:A	9.66709e-13	-2.4149e-10	-1.55642
73146495	chr16:73146495:A:C	1.425e-12	-2.4149e-10	-1.16839
73146520	chr16:73146520:A:G	7.52504e-13	-2.4149e-10	-1.80691
73147377	chr16:73147377:C:G	1.97432e-12	-2.4149e-10	-0.842342
73147530	chr16:73147530:A:G	1.61458e-12	-1.04349	-1.68486e-09
73147975	chr16:73147975:C:T	3.46259e-13	-1.376	-1.20713
73148097	chr16:73148097:G:A	2.62099e-13	-1.3791	-1.4825
73148294	chr16:73148294:C:G	2.68309e-13	-1.448	-1.39018
73148353	chr16:73148353:A:G	1.67222e-13	-1.58424	-1.72676
73148418	chr16:73148418:T:C	5.49761e-12	-2.4149e-10	0.18175
73149194	chr16:73149194:T:C	1.13794e-12	-2.4149e-10	-1.39335
73149440	chr16:73149440:G:A	5.5899e-13	-0.640851	-1.46334
73149469	chr16:73149469:C:T	8.36151e-13	-2.4149e-10	-1.70151
73149541	chr16:73149541:A:G	7.47252e-13	-0.775956	-1.03796
73149690	chr16:73149690:G:C	1.96206e-13	-1.56959	-1.58157
73150029	chr16:73150029:G:A	7.53922e-13	-2.4149e-10	-1.80503
73150223	chr16:73150223:T:C	8.05328e-13	-2.4149e-10	-1.73907
73150368	chr16:73150368:T:C	1.97716e-13	-1.65515	-1.48834
73150474	chr16:73150474:G:C	2.90077e-13	-1.0079	-1.75227
73150912	chr16:73150912:G:A	9.2463e-13	-1.60093	-1.68486e-09
73151008	chr16:73151008:T:C	7.55684e-13	-2.4149e-10	-1.8027
73151542	chr16:73151542:G:C	1.04836e-12	-2.4149e-10	-1.47533
73151580	chr16:73151580:T:TG	1.00878e-12	0.256741	-1.77057
73151589	chr16:73151589:T:A	2.10881e-13	-1.3624	-1.71662
73151755	chr16:73151755:T:C	2.26657e-12	-2.4149e-10	-0.704296
73151809	chr16:73151809:G:A	2.42458e-13	-1.53142	-1.40807
73152359	chr16:73152359:A:G	1.21859e-12	-2.4149e-10	-1.32487
73152894	chr16:73152894:C:T	1.27232e-12	-2.4149e-10	-1.28172
73152984	chr16:73152984:G:A	1.04434e-12	-2.4149e-10	-1.47918
73153026	chr16:73153026:A:G	1.03879e-12	-2.4149e-10	-1.48451
73153216	chr16:73153216:C:T	1.27064e-12	-2.4149e-10	-1.28305
73153308	chr16:73153308:G:A	2.13695e-12	-2.4149e-10	-0.763183
73153444	chr16:73153444:A:AT	5.67234e-13	-1.66541	-0.424135
73153674	chr16:73153674:G:T	8.02131e-13	-2.4149e-10	-1.74305
73154180	chr16:73154180:G:A	9.51007e-13	-1.5728	-1.68486e-09
73154430	chr16:73154430:C:A	2.05183e-12	-2.4149e-10	-0.803832
73154584	chr16:73154584:C:T	1.0415e-12	-2.4149e-10	-1.48191
73154754	chr16:73154754:C:T	1.10213e-12	-1.42532	-1.68486e-09
73154784	chr16:73154784:G:T	1.0417e-12	-2.4149e-10	-1.48171
73154939	chr16:73154939:T:C	6.02208e-13	-0.566984	-1.46273
73155078	chr16:73155078:A:G	1.38171e-12	-2.4149e-10	-1.19924
73155151	chr16:73155151:T:C	5.63354e-13	-0.388123	-1.70829
73155679	chr16:73155679:T:C	5.49532e-13	-0.316616	-1.80464
73155803	chr16:73155803:A:T	1.09617e-12	-2.4149e-10	-1.43074
73155977	chr16:73155977:A:C	1.2166e-12	-0.265537	-1.06096
73156037	chr16:73156037:C:T	2.56628e-13	-1.65984	-1.22285
73156046	chr16:73156046:C:A	8.60824e-13	-1.58236	-0.0900707
73156136	chr16:73156136:G:T	1.20193e-12	-2.4149e-10	-1.33864
73156261	chr16:73156261:T:C	2.46956e-12	-2.4149e-10	-0.618524
73156634	chr16:73156634:C:A	5.38357e-13	-0.547913	-1.59388
73156739	chr16:73156739:G:T	1.4602e-13	-1.66737	-1.7792
73156750	chr16:73156750:TGTC:T	1.19163e-12	-2.4149e-10	-1.34724
73156859	chr16:73156859:A:G	3.65365e-13	-1.65914	-0.870287
73156955	chr16:73156955:G:A	9.97635e-13	-0.396684	-1.12825
73157077	chr16:73157077:A:T	9.93637e-13	-1.52895	-1.68486e-09
73157172	chr16:73157172:A:G	1.35666e-12	-2.4149e-10	-1.21754
73157810	chr16:73157810:A:G	5.60679e-13	-0.354718	-1.74645
73158051	chr16:73158051:G:C	8.42361e-13	-2.4149e-10	-1.69411
73158058	chr16:73158058:T:A	7.52475e-13	-2.4149e-10	-1.80695
73158234	chr16:73158234:T:C	1.52038e-12	-1.1036	-1.68486e-09
73158261	chr16:73158261:C:T	2.57898e-13	-1.66429	-1.21346
73158577	chr16:73158577:C:T	7.63076e-13	-2.4149e-10	-1.79296
73158647	chr16:73158647:C:T	1.2105e-12	-2.4149e-10	-1.33153
73158836	chr16:73158836:C:T	1.50455e-13	-1.65911	-1.75755
73159062	chr16:73159062:A:G	1.37902e-12	-1.20119	-1.68486e-09
73159103	chr16:73159103:T:G	1.54711e-13	-1.66618	-1.72258
73159752	chr16:73159752:C:T	1.91996e-12	-2.4149e-10	-0.870261
73159785	chr16:73159785:T:C	1.51095e-13	-1.66783	-1.74458
73159898	chr16:73159898:G:A	1.08064e-12	-2.4149e-10	-1.44501
73160510	chr16:73160510:C:T	1.50037e-13	-1.66569	-1.75375
73160514	chr16:73160514:T:C	1.53397e-12	-2.4149e-10	-1.09471
73160775	chr16:73160775:T:C	2.18928e-12	-2.4149e-10	-0.73899
73160941	chr16:73160941:G:C	2.37669e-13	-1.62455	-1.33489
73161047	chr16:73161047:A:G	9.50869e-13	-1.57294	-1.68486e-09
73161235	chr16:73161235:A:G	1.29061e-12	-2.4149e-10	-1.26745
73161263	chr16:73161263:C:T	1.1214e-12	-2.4149e-10	-1.40798
73161950	chr16:73161950:T:G	2.35545e-13	-1.64361	-1.32481
73162117	chr16:73162117:A:G	7.53643e-13	-2.4149e-10	-1.8054
73162519	chr16:73162519:T:C	5.64309e-13	-0.642098	-1.45262
73162760	chr16:73162760:C:T	5.0242e-13	-0.408853	-1.80203
73162882	chr16:73162882:G:C	8.98366e-13	-1.62974	-1.68486e-09
73163092	chr16:73163092:A:G	5.62835e-13	-0.291218	-1.80611
73163121	chr16:73163121:A:AT	8.80602e-13	-1.64971	-1.68486e-09
73163304	chr16:73163304:G:A	8.97271e-13	-1.63096	-1.68486e-09
73163340	chr16:73163340:G:A	6.5941e-13	-0.140086	-1.79889
73163564	chr16:73163564:C:T	1.64585e-13	-1.65858	-1.66831
73163671	chr16:73163671:C:T	6.45005e-13	-0.347906	-1.61316
73163752	chr16:73163752:A:G	7.99369e-13	-2.4149e-10	-1.7465
73164246	chr16:73164246:G:C	8.48017e-13	-2.4149e-10	-1.68742
73164276	chr16:73164276:T:C	3.3491e-13	-0.85966	-1.7568
73164525	chr16:73164525:T:G	9.93409e-13	-1.52918	-1.68486e-09
73164620	chr16:73164620:A:C	5.43336e-13	-0.813477	-1.31911
73165861	chr16:73165861:G:C	7.83274e-13	-2.4149e-10	-1.76684
73166118	chr16:73166118:A:G	8.71465e-13	-0.149499	-1.51064
73166352	chr16:73166352:G:A	8.81373e-13	-2.4149e-10	-1.64884
73166530	chr16:73166530:G:A	7.49991e-13	-0.291748	-1.51851
73166634	chr16:73166634:C:T	2.09934e-13	-1.27968	-1.80385
73166929	chr16:73166929:T:C	1.6948e-12	-0.995001	-1.68486e-09
73167171	chr16:73167171:G:A	8.65177e-13	-1.66739	-1.68486e-09
73167296	chr16:73167296:A:ACT	2.92439e-13	-1.66107	-1.09099
73167443	chr16:73167443:T:C	7.86862e-13	-2.4149e-10	-1.76227
73167939	chr16:73167939:C:G	7.61742e-13	-2.4149e-10	-1.79471
73168152	chr16:73168152:A:C	1.14034e-12	-2.4149e-10	-1.39124
73168306	chr16:73168306:C:T	2.78871e-13	-1.00915	-1.79042
73168515	chr16:73168515:C:T	4.13754e-13	-1.66299	-0.74206
73168587	chr16:73168587:C:T	1.01684e-12	-2.4149e-10	-1.50587
73168652	chr16:73168652:C:T	2.00453e-13	-1.3436	-1.78614
73168661	chr16:73168661:C:A	2.18522e-12	-0.740846	-1.68486e-09
73168786	chr16:73168786:C:T	2.73299e-12	-0.517168	-1.68486e-09
73168976	chr16:73168976:A:C	3.97243e-13	-1.66773	-0.778043
73169388	chr16:73169388:G:A	1.67217e-13	-1.65154	-1.65949
73169594	chr16:73169594:G:A	1.76131e-13	-1.56897	-1.69012
73169709	chr16:73169709:C:T	7.68151e-13	-2.4149e-10	-1.78633
73169742	chr16:73169742:G:T	7.58282e-13	-2.4149e-10	-1.79926
73169926	chr16:73169926:C:T	4.44048e-13	-0.894535	-1.43985
73170515	chr16:73170515:C:G	3.21976e-13	-1.21113	-1.44472
73171165	chr16:73171165:C:A	1.57855e-13	-1.63405	-1.7346
73171193	chr16:73171193:A:C	1.49568e-13	-1.65269	-1.76988
73171236	chr16:73171236:C:T	9.10407e-13	-2.4149e-10	-1.61643
73171771	chr16:73171771:T:A	2.26597e-13	-1.25595	-1.7512
73172104	chr16:73172104:C:G	8.02243e-13	-2.4149e-10	-1.74291
73172129	chr16:73172129:T:C	5.4673e-13	-0.319441	-1.80692
73173497	chr16:73173497:T:C	7.75348e-13	-2.4149e-10	-1.77701
73173970	chr16:73173970:T:G	3.39982e-12	-2.4149e-10	-0.298842
73174170	chr16:73174170:G:T	4.66953e-13	-0.858894	-1.4252
73174414	chr16:73174414:A:G	1.1025e-12	-2.4149e-10	-1.42498
73174607	chr16:73174607:G:T	2.4467e-12	-2.4149e-10	-0.627825
73174651	chr16:73174651:A:C	2.38548e-13	-1.41241	-1.54334
73174899	chr16:73174899:C:T	2.76466e-13	-1.12909	-1.67914
73174901	chr16:73174901:G:T	9.90681e-13	-2.4149e-10	-1.53193
73174916	chr16:73174916:C:T	2.42799e-13	-1.2798	-1.65828
73174945	chr16:73174945:T:C	1.6224e-13	-1.57788	-1.76336
73175489	chr16:73175489:C:T	9.98367e-13	-2.4149e-10	-1.5242
73176345	chr16:73176345:T:C	8.04628e-13	-2.4149e-10	-1.73994
73176362	chr16:73176362:G:A	8.74522e-13	-1.65664	-1.68486e-09
73176426	chr16:73176426:A:C	7.90907e-13	-2.4149e-10	-1.75714
73176574	chr16:73176574:A:G	4.15999e-12	-2.4149e-10	-0.0970515
73176629	chr16:73176629:T:C	7.56443e-13	-2.4149e-10	-1.80169
73176630	chr16:73176630:A:T	8.13549e-13	-2.4149e-10	-1.72891
73176715	chr16:73176715:C:T	1.87238e-13	-1.64013	-1.55781
73177330	chr16:73177330:A:G	2.37899e-12	-2.4149e-10	-0.655888
73177474	chr16:73177474:C:T	7.64517e-13	-2.4149e-10	-1.79108
73177861	chr16:73177861:A:G	7.62281e-13	-2.4149e-10	-1.794
73177970	chr16:73177970:T:C	1.84351e-13	-1.50107	-1.71241
73177981	chr16:73177981:G:A	2.54398e-13	-1.08453	-1.80689
73178429	chr16:73178429:G:A	1.94694e-13	-1.36901	-1.78988
73178608	chr16:73178608:T:C	3.33664e-13	-1.07908	-1.5411
73178661	chr16:73178661:T:C	8.23064e-13	-2.4149e-10	-1.71729
73178809	chr16:73178809:T:C	2.03434e-13	-1.66753	-1.44745
73178962	chr16:73178962:G:A	9.75196e-13	-2.4149e-10	-1.54768
73179048	chr16:73179048:G:A	2.32017e-13	-1.17703	-1.80647
73179056	chr16:73179056:C:T	2.57644e-13	-1.64085	-1.23789
73179325	chr16:73179325:G:T	2.70014e-13	-1.06102	-1.77083
73179377	chr16:73179377:C:T	7.93289e-13	-2.4149e-10	-1.75413
73179443	chr16:73179443:T:C	2.75523e-13	-1.0727	-1.73895
73179726	chr16:73179726:C:T	2.31672e-13	-1.21627	-1.76873
73179821	chr16:73179821:C:T	9.51297e-13	-2.4149e-10	-1.57249
73180237	chr16:73180237:A:G	9.01497e-13	-2.4149e-10	-1.62626
73180299	chr16:73180299:C:T	2.51962e-13	-1.12983	-1.77121
73180314	chr16:73180314:T:C	7.52756e-13	-2.4149e-10	-1.80658
73180965	chr16:73180965:T:C	1.86599e-13	-1.46628	-1.73508
73181050	chr16:73181050:G:A	1.75786e-13	-1.50568	-1.75538
73181162	chr16:73181162:A:G	1.8932e-13	-1.43224	-1.75464
73181196	chr16:73181196:C:G	1.98826e-13	-1.46461	-1.67329
73181292	chr16:73181292:G:C	8.03106e-13	-2.4149e-10	-1.74183
73181324	chr16:73181324:C:T	2.63445e-13	-1.17505	-1.68143
73182384	chr16:73182384:G:A	1.83849e-12	-2.4149e-10	-0.913618
73183224	chr16:73183224:A:G	2.87308e-13	-1.44453	-1.32524
73183507	chr16:73183507:G:A	3.25024e-13	-1.65888	-0.987538
73183637	chr16:73183637:TG:T	7.59104e-13	-2.4149e-10	-1.79818
73183665	chr16:73183665:C:CT	9.87863e-13	-1.53478	-1.68486e-09
73183841	chr16:73183841:C:A	1.24035e-12	-2.4149e-10	-1.30717
73183955	chr16:73183955:G:A	1.55613e-13	-1.66784	-1.7151
73184015	chr16:73184015:C:T	1.60159e-13	-1.65681	-1.69734
73184550	chr16:73184550:C:T	8.90548e-13	-2.4149e-10	-1.63848
73184779	chr16:73184779:A:T	1.7499e-12	-2.4149e-10	-0.963005
73184788	chr16:73184788:G:A	1.66161e-13	-1.60381	-1.71355
73184802	chr16:73184802:A:G	7.54898e-13	-2.4149e-10	-1.80374
73184935	chr16:73184935:C:T	8.96426e-13	-2.4149e-10	-1.6319
73185426	chr16:73185426:C:T	1.63169e-12	-2.4149e-10	-1.03295
73185438	chr16:73185438:T:G	7.56559e-13	-2.4149e-10	-1.80154
73185471	chr16:73185471:A:G	9.22015e-13	-2.4149e-10	-1.60376
73185807	chr16:73185807:A:G	1.91241e-13	-1.65429	-1.52249
73185878	chr16:73185878:T:G	1.49167e-13	-1.65056	-1.77469
73185934	chr16:73185934:A:C	8.40058e-13	-2.4149e-10	-1.69685
73185968	chr16:73185968:C:T	1.0641e-12	-1.46043	-1.68486e-09
73186072	chr16:73186072:C:T	1.58553e-13	-1.65829	-1.70593
73186101	chr16:73186101:T:A	1.45288e-13	-1.65985	-1.79174
73186221	chr16:73186221:G:T	1.77006e-12	-2.4149e-10	-0.951549
73186271	chr16:73186271:C:T	1.77435e-12	-2.4149e-10	-0.949131
73186461	chr16:73186461:C:T	9.15381e-13	-2.4149e-10	-1.61098
73186494	chr16:73186494:T:C	1.03256e-12	-2.4149e-10	-1.49052
73187757	chr16:73187757:C:G	9.30438e-13	-2.4149e-10	-1.59466
73188802	chr16:73188802:T:C	1.4323e-13	-1.66734	-1.79852
73189151	chr16:73189151:C:T	2.02242e-13	-1.52169	-1.59916
73189259	chr16:73189259:A:T	8.82971e-13	-2.4149e-10	-1.64703
73189280	chr16:73189280:C:T	1.43987e-13	-1.65497	-1.80562
73189828	chr16:73189828:T:C	1.4949e-13	-1.63077	-1.79232
73189905	chr16:73189905:G:A	1.24594e-12	-2.4149e-10	-1.30267
73189935	chr16:73189935:A:C	1.51224e-13	-1.60489	-1.80667
73190611	chr16:73190611:C:T	2.22731e-12	-2.4149e-10	-0.721768
73190792	chr16:73190792:G:A	7.58351e-13	-2.4149e-10	-1.79917
73191005	chr16:73191005:C:A	8.64262e-13	-2.4149e-10	-1.66844
73191034	chr16:73191034:A:G	2.22826e-13	-1.53599	-1.48794
73191207	chr16:73191207:G:A	8.85306e-13	-2.4149e-10	-1.64439
73191379	chr16:73191379:G:A	1.95062e-13	-1.43989	-1.71712
73191804	chr16:73191804:C:G	1.11114e-12	-2.4149e-10	-1.41717
73192065	chr16:73192065:T:C	3.19608e-13	-1.62524	-1.03798
73192155	chr16:73192155:G:A	7.56718e-13	-0.481568	-1.31976
73192447	chr16:73192447:C:T	4.0427e-13	-0.747614	-1.68062
73192815	chr16:73192815:T:C	9.82666e-13	-1.26142	-0.27863
73192981	chr16:73192981:C:T	1.00122e-12	-2.4149e-10	-1.52134
73193598	chr16:73193598:G:C	7.60876e-13	-2.4149e-10	-1.79585
73193635	chr16:73193635:G:T	1.46808e-12	-2.4149e-10	-1.13861
73193779	chr16:73193779:C:T	1.36188e-12	-2.4149e-10	-1.2137
73193829	chr16:73193829:G:A	1.72962e-13	-1.52526	-1.75199
73196049	chr16:73196049:A:C	1.65565e-12	-2.4149e-10	-1.01837
73196200	chr16:73196200:T:A	1.20096e-12	-2.4149e-10	-1.33944
73196282	chr16:73196282:C:G	1.50241e-13	-1.61118	-1.8069
73196437	chr16:73196437:T:C	1.90131e-12	-2.4149e-10	-0.880023
73197234	chr16:73197234:C:G	1.07798e-12	-2.4149e-10	-1.44747
73197422	chr16:73197422:T:C	8.37055e-13	-2.4149e-10	-1.70043
73197583	chr16:73197583:G:C	7.9827e-13	-2.4149e-10	-1.74787
73197594	chr16:73197594:A:G	1.06295e-12	-2.4149e-10	-1.46152
73198268	chr16:73198268:G:A	1.6356e-12	-1.03056	-1.68486e-09
73198301	chr16:73198301:T:C	2.10368e-12	-2.4149e-10	-0.778875
73198497	chr16:73198497:G:A	1.04033e-12	-1.28116	-0.201868
73199105	chr16:73199105:T:C	1.60089e-12	-2.4149e-10	-1.052
73199379	chr16:73199379:T:C	2.45346e-12	-2.4149e-10	-0.625063
73199392	chr16:73199392:A:G	1.27546e-12	-2.4149e-10	-1.27926
73199788	chr16:73199788:G:A	1.99293e-12	-0.832958	-1.68486e-09
73199933	chr16:73199933:T:C	3.50681e-13	-1.57235	-0.998091
73200365	chr16:73200365:T:C	1.10257e-12	-2.4149e-10	-1.42492
73200603	chr16:73200603:C:A	1.88657e-12	-0.887806	-1.68486e-09
73200960	chr16:73200960:C:A	3.78872e-13	-1.28898	-1.20415
73201424	chr16:73201424:C:T	1.31776e-12	-2.4149e-10	-1.24663
73201638	chr16:73201638:T:C	1.68496e-12	-2.4149e-10	-1.00082
73201781	chr16:73201781:C:A	2.27338e-13	-1.41846	-1.58542
73201792	chr16:73201792:T:A	8.60429e-13	-2.4149e-10	-1.67289
73201832	chr16:73201832:G:C	2.63914e-12	-2.4149e-10	-0.552111
73201955	chr16:73201955:A:AT	1.47391e-12	-2.4149e-10	-1.13465
73202293	chr16:73202293:A:G	1.48942e-12	-2.4149e-10	-1.12417
73202960	chr16:73202960:T:C	8.35504e-13	-2.4149e-10	-1.70228
73204481	chr16:73204481:C:T	1.0406e-12	-2.4149e-10	-1.48277
73205710	chr16:73205710:G:A	2.25868e-12	-0.707785	-1.68486e-09
73206592	chr16:73206592:C:A	1.12892e-12	-2.4149e-10	-1.4013
73206643	chr16:73206643:A:C	2.10359e-13	-1.28502	-1.79649
73206803	chr16:73206803:G:A	2.00234e-13	-1.32428	-1.80655
73206949	chr16:73206949:T:C	9.27193e-13	-2.4149e-10	-1.59816
73207102	chr16:73207102:G:A	8.42956e-13	-2.4149e-10	-1.6934
73207104	chr16:73207104:AT:A	9.13958e-13	-2.4149e-10	-1.61253
73208612	chr16:73208612:G:C	7.5507e-13	-2.4149e-10	-1.80351
73209152	chr16:73209152:T:C	1.78066e-12	-2.4149e-10	-0.94558
73209231	chr16:73209231:T:C	7.88292e-13	-2.4149e-10	-1.76045
73209445	chr16:73209445:G:A	8.67809e-13	-1.66435	-1.68486e-09
73209561	chr16:73209561:A:G	8.71365e-13	-1.66026	-1.68486e-09
73209562	chr16:73209562:T:G	1.21156e-12	-1.33066	-1.68486e-09
73210579	chr16:73210579:T:C	9.80186e-13	-2.4149e-10	-1.54258
73210801	chr16:73210801:G:C	1.789e-13	-1.43937	-1.80412
73211932	chr16:73211932:A:C	7.2953e-13	-1.36085	-0.477066
73212699	chr16:73212699:C:T	3.69591e-13	-1.14558	-1.37234
73213532	chr16:73213532:A:AAAAC	8.42362e-13	-2.4149e-10	-1.69411
73213701	chr16:73213701:T:C	1.12363e-12	-2.4149e-10	-1.406
73214017	chr16:73214017:A:G	7.92703e-13	-2.4149e-10	-1.75487
73214348	chr16:73214348:G:A	1.59656e-12	-2.4149e-10	-1.05471
73214578	chr16:73214578:T:C	3.7428e-13	-0.842268	-1.66305
73214973	chr16:73214973:A:G	2.37548e-12	-2.4149e-10	-0.657363
73215408	chr16:73215408:G:A	1.05058e-12	-2.4149e-10	-1.47322
73216003	chr16:73216003:T:G	8.54784e-13	-2.4149e-10	-1.67947
73216197	chr16:73216197:C:T	2.3723e-12	-2.4149e-10	-0.658706
73216717	chr16:73216717:C:T	2.73991e-12	-2.4149e-10	-0.514639
73216738	chr16:73216738:G:C	2.56715e-13	-1.47732	-1.40503
73216792	chr16:73216792:C:CA	3.14361e-13	-0.938333	-1.74144
73216912	chr16:73216912:G:A	2.93888e-13	-0.954596	-1.79252
73216945	chr16:73216945:T:C	1.82134e-12	-2.4149e-10	-0.92299
73217209	chr16:73217209:T:C	1.47206e-12	-2.4149e-10	-1.1359
73217488	chr16:73217488:C:A	1.42943e-12	-2.4149e-10	-1.16529
73217769	chr16:73217769:C:T	1.03042e-12	-2.4149e-10	-1.49259
73218504	chr16:73218504:C:T	3.21203e-13	-1.5821	-1.07614
73218586	chr16:73218586:T:G	1.99434e-12	-2.4149e-10	-0.832249
73219154	chr16:73219154:A:T	2.31055e-13	-1.65243	-1.33524
73219445	chr16:73219445:T:G	9.63558e-13	-2.4149e-10	-1.55969
73219570	chr16:73219570:C:A	1.0803e-12	-1.44532	-1.68486e-09
73219748	chr16:73219748:C:A	3.00311e-12	-0.422915	-1.68486e-09
73220178	chr16:73220178:C:T	7.64565e-13	-2.4149e-10	-1.79101
73221321	chr16:73221321:C:T	2.37026e-12	-2.4149e-10	-0.659565
73221369	chr16:73221369:T:C	1.87294e-12	-2.4149e-10	-0.895057
73222213	chr16:73222213:T:C	9.38528e-13	-2.4149e-10	-1.58601
73222751	chr16:73222751:G:A	1.73941e-12	-2.4149e-10	-0.969018
73222787	chr16:73222787:C:T	4.32041e-12	-2.4149e-10	-0.059213
73222802	chr16:73222802:T:C	4.28439e-13	-1.03313	-1.33704
73222916	chr16:73222916:C:T	3.43478e-13	-0.793797	-1.7974
73223445	chr16:73223445:A:G	7.5283e-13	-2.4149e-10	-1.80648
73223747	chr16:73223747:C:G	2.76292e-13	-1.58233	-1.22653
73224592	chr16:73224592:A:G	2.41146e-12	-2.4149e-10	-0.64233
73224722	chr16:73224722:C:G	8.06326e-13	-1.12054	-0.617288
73224812	chr16:73224812:T:G	7.67249e-13	-2.4149e-10	-1.78751
73225690	chr16:73225690:A:G	1.69089e-12	-2.4149e-10	-0.99731
73226132	chr16:73226132:G:A	1.28086e-12	-2.4149e-10	-1.27503
73226404	chr16:73226404:C:T	1.84155e-13	-1.65042	-1.56413
73227321	chr16:73227321:C:G	8.60955e-13	-0.968067	-0.70421
73227592	chr16:73227592:T:C	2.52646e-13	-1.23375	-1.66458
73227659	chr16:73227659:G:A	8.82612e-13	-2.4149e-10	-1.64743
73227703	chr16:73227703:T:G	2.06418e-13	-1.63186	-1.46856
73228182	chr16:73228182:T:C	1.02468e-12	-2.4149e-10	-1.49819
73228281	chr16:73228281:T:C	2.59381e-13	-1.20646	-1.66556
73228537	chr16:73228537:C:T	1.59413e-13	-1.55188	-1.80694
73229054	chr16:73229054:C:T	7.67695e-13	-2.4149e-10	-1.78693
73229075	chr16:73229075:G:A	8.22948e-13	-2.4149e-10	-1.71743
73229346	chr16:73229346:A:G	1.53463e-13	-1.66756	-1.7293
73229441	chr16:73229441:C:T	7.79357e-13	-2.4149e-10	-1.77185
73229609	chr16:73229609:G:A	2.43397e-13	-1.46378	-1.47184
73229794	chr16:73229794:G:A	1.03806e-12	-1.48521	-1.68486e-09
73230029	chr16:73230029:G:A	2.48902e-12	-0.610674	-1.68486e-09
73230475	chr16:73230475:C:G	8.92533e-13	-1.63626	-1.68486e-09
73230536	chr16:73230536:G:C	7.7432e-13	-2.4149e-10	-1.77833
73230751	chr16:73230751:A:C	3.39826e-12	-2.4149e-10	-0.299299
73230849	chr16:73230849:T:C	1.95111e-12	-2.4149e-10	-0.854164
73231523	chr16:73231523:C:T	8.42359e-13	-2.4149e-10	-1.69411
73231578	chr16:73231578:G:T	1.59108e-12	-1.05815	-1.68486e-09
73231624	chr16:73231624:G:C	7.62181e-13	-2.4149e-10	-1.79414
73231652	chr16:73231652:A:G	2.47983e-12	-0.614372	-1.68486e-09
73231704	chr16:73231704:T:C	2.33616e-13	-1.17145	-1.8052
73233178	chr16:73233178:G:A	9.18028e-13	-2.4149e-10	-1.60809
73233219	chr16:73233219:G:T	3.70068e-12	-1.6557	1.44165
73233285	chr16:73233285:C:T	8.99344e-13	-2.4149e-10	-1.62865
73233732	chr16:73233732:C:T	9.00624e-13	-2.4149e-10	-1.62723
73234133	chr16:73234133:G:A	1.06489e-12	-2.4149e-10	-1.45969
73234675	chr16:73234675:G:C	1.55725e-13	-1.66766	-1.71457
73235560	chr16:73235560:G:C	2.69547e-13	-1.02664	-1.80693
73235583	chr16:73235583:G:A	1.2761e-12	-2.4149e-10	-1.27876
73236007	chr16:73236007:A:C	1.08164e-12	-2.4149e-10	-1.44409
73236097	chr16:73236097:G:A	2.04072e-13	-1.60078	-1.51106
73236129	chr16:73236129:A:G	2.05072e-13	-1.60176	-1.5052
73236156	chr16:73236156:G:A	1.89957e-13	-1.58547	-1.59805
73236303	chr16:73236303:G:A	2.63652e-13	-1.63287	-1.22282
73237230	chr16:73237230:C:T	8.42123e-13	-2.4149e-10	-1.69439
73237598	chr16:73237598:C:G	7.66655e-13	-2.4149e-10	-1.78828
73237913	chr16:73237913:A:G	1.57878e-13	-1.66781	-1.70068
73238754	chr16:73238754:C:T	1.49552e-13	-1.61701	-1.80566
73239045	chr16:73239045:G:A	1.4346e-13	-1.65785	-1.80641
73239796	chr16:73239796:C:T	1.73713e-13	-1.66666	-1.60626
73240213	chr16:73240213:G:A	1.06037e-12	-1.63005	0.166095
73240873	chr16:73240873:C:T	1.21261e-12	-2.4149e-10	-1.32979
73240914	chr16:73240914:A:G	1.39313e-12	-1.59365	0.402641
73241167	chr16:73241167:G:A	1.11342e-12	-2.4149e-10	-1.41512
73241305	chr16:73241305:C:CT	2.66141e-13	-1.65392	-1.19237
73241517	chr16:73241517:G:A	1.09129e-12	-2.4149e-10	-1.4352
73241528	chr16:73241528:T:C	1.48386e-13	-1.66774	-1.76277
73241702	chr16:73241702:A:G	8.79232e-13	-2.4149e-10	-1.65127
73241745	chr16:73241745:G:A	9.94489e-13	-1.52809	-1.68486e-09
73242186	chr16:73242186:A:G	7.55403e-13	-2.4149e-10	-1.80307
73242205	chr16:73242205:C:T	8.933e-13	-2.4149e-10	-1.6354
73242364	chr16:73242364:A:G	1.66997e-13	-1.60398	-1.70836
73243308	chr16:73243308:T:C	9.25618e-13	-2.4149e-10	-1.59986
73243312	chr16:73243312:T:C	9.32286e-13	-1.59268	-1.68486e-09
73243600	chr16:73243600:G:A	7.61723e-13	-2.4149e-10	-1.79474
73243945	chr16:73243945:G:A	5.1905e-12	-2.4149e-10	0.124266
73244344	chr16:73244344:A:AT	1.25465e-12	-1.29571	-1.68486e-09
73244706	chr16:73244706:A:C	7.52599e-13	-2.4149e-10	-1.80679
73244906	chr16:73244906:G:A	1.68171e-13	-1.56982	-1.73552
73245009	chr16:73245009:T:C	1.47906e-13	-1.66774	-1.766
73245047	chr16:73245047:T:A	1.45845e-12	-2.4149e-10	-1.14519
73245193	chr16:73245193:T:A	1.46622e-13	-1.64914	-1.79332
73245250	chr16:73245250:A:C	1.14826e-12	-1.38431	-1.68486e-09
73245419	chr16:73245419:A:G	1.7914e-13	-1.6601	-1.58205
73245440	chr16:73245440:T:C	1.54108e-13	-1.6599	-1.73276
73245571	chr16:73245571:G:A	8.75737e-13	-1.65525	-1.68486e-09
73245726	chr16:73245726:C:T	2.68807e-12	-2.4149e-10	-0.53374
73245781	chr16:73245781:G:A	2.32879e-13	-1.17351	-1.80629
73245938	chr16:73245938:T:C	1.62273e-13	-1.61662	-1.72442
73246254	chr16:73246254:G:A	7.92115e-13	-2.4149e-10	-1.75561
73246312	chr16:73246312:C:T	7.92115e-13	-2.4149e-10	-1.75561
73246315	chr16:73246315:G:T	8.02208e-13	-2.4149e-10	-1.74295
73246347	chr16:73246347:T:C	1.87423e-12	-2.4149e-10	-0.894366
73246490	chr16:73246490:C:T	7.69352e-13	-2.4149e-10	-1.78477
73246497	chr16:73246497:C:T	1.40553e-12	-2.4149e-10	-1.18215
73246609	chr16:73246609:G:A	9.14511e-13	-2.4149e-10	-1.61193
73246677	chr16:73246677:T:G	8.30222e-13	-2.4149e-10	-1.70863
73247182	chr16:73247182:T:C	8.32242e-12	-2.4149e-10	0.596389
73247286	chr16:73247286:T:A	2.68033e-12	-2.4149e-10	-0.536626
73247346	chr16:73247346:T:C	1.56006e-13	-1.63865	-1.74178
73247389	chr16:73247389:G:A	9.14905e-13	-2.4149e-10	-1.6115
73247390	chr16:73247390:T:C	4.47856e-12	-2.4149e-10	-0.0232631
73247425	chr16:73247425:C:T	7.73017e-13	-2.4149e-10	-1.78002
73248142	chr16:73248142:T:C	3.79117e-12	-2.4149e-10	-0.18989
73248262	chr16:73248262:G:A	8.59455e-13	-2.4149e-10	-1.67402
73248352	chr16:73248352:G:A	9.39508e-13	-2.4149e-10	-1.58496
73248354	chr16:73248354:T:G	1.50821e-13	-1.65083	-1.7634
73248476	chr16:73248476:A:C	1.50175e-13	-1.64856	-1.76996
73248716	chr16:73248716:C:G	1.49357e-12	-1.1214	-1.68486e-09
73248929	chr16:73248929:T:C	1.7159e-12	-2.4149e-10	-0.982628
73249517	chr16:73249517:T:A	9.50332e-13	-1.57351	-1.68486e-09
73249614	chr16:73249614:G:A	1.65699e-13	-1.65192	-1.66822
73249933	chr16:73249933:G:A	7.63258e-13	-2.4149e-10	-1.79272
73249996	chr16:73249996:T:G	1.8493e-12	-2.4149e-10	-0.907759
73250037	chr16:73250037:A:G	7.55131e-13	-2.4149e-10	-1.80343
73250177	chr16:73250177:A:G	1.86511e-13	-1.59544	-1.60639
73250453	chr16:73250453:T:G	2.08788e-13	-1.49089	-1.59811
73250466	chr16:73250466:G:A	3.3495e-13	-1.62944	-0.986896
73250580	chr16:73250580:C:G	8.38285e-13	-2.4149e-10	-1.69896
73250621	chr16:73250621:G:C	3.10821e-13	-1.64462	-1.04648
73250922	chr16:73250922:C:T	3.17467e-13	-1.64895	-1.021
73251139	chr16:73251139:C:T	2.55748e-13	-1.61846	-1.26767
73251378	chr16:73251378:G:A	1.66415e-12	-2.4149e-10	-1.01325
73251461	chr16:73251461:G:A	3.08331e-13	-1.65671	-1.04243
73252024	chr16:73252024:G:A	1.08393e-12	-1.44197	-1.68486e-09
73252376	chr16:73252376:A:G	6.17188e-12	-2.4149e-10	0.29744
73252724	chr16:73252724:G:A	3.33719e-12	-2.4149e-10	-0.317436
73252779	chr16:73252779:A:G	8.63695e-13	-2.4149e-10	-1.6691
73253159	chr16:73253159:G:A	8.28456e-13	-2.4149e-10	-1.71076
73253168	chr16:73253168:G:A	7.74428e-13	-2.4149e-10	-1.7782
73253348	chr16:73253348:T:C	3.98103e-13	-1.65842	-0.785189
73253365	chr16:73253365:A:C	1.06968e-12	-2.4149e-10	-1.4552
73253370	chr16:73253370:C:T	9.42259e-13	-2.4149e-10	-1.58204
73253424	chr16:73253424:T:C	7.52853e-13	-2.4149e-10	-1.80645
73253472	chr16:73253472:G:C	2.80014e-13	-1.6371	-1.15838
73253841	chr16:73253841:T:C	7.79998e-13	-2.4149e-10	-1.77103
73253868	chr16:73253868:G:A	4.41352e-13	-1.6547	-0.685778
73253945	chr16:73253945:T:A	3.67158e-13	-1.58206	-0.942469
73254072	chr16:73254072:C:G	2.37058e-13	-1.46856	-1.49346
73254113	chr16:73254113:C:T	8.60723e-13	-2.4149e-10	-1.67255
73254229	chr16:73254229:A:G	1.07106e-12	-2.4149e-10	-1.45391
73254656	chr16:73254656:G:A	3.98114e-13	-1.44669	-0.996887
73254701	chr16:73254701:C:T	9.83142e-13	-2.4149e-10	-1.53957
73255810	chr16:73255810:T:C	1.56953e-13	-1.66709	-1.70728
73255831	chr16:73255831:T:A	8.96363e-13	-1.63197	-1.68486e-09
73256023	chr16:73256023:A:C	1.98681e-13	-1.66749	-1.47113
73256427	chr16:73256427:T:G	2.46398e-13	-1.44855	-1.47483
73256676	chr16:73256676:C:G	1.75465e-13	-1.58129	-1.68159
73256705	chr16:73256705:A:G	1.08323e-12	-2.4149e-10	-1.44262
73256867	chr16:73256867:T:C	2.00219e-13	-1.4075	-1.72341
73256994	chr16:73256994:T:C	3.22473e-13	-1.40696	-1.24734
73257627	chr16:73257627:T:C	8.13016e-13	-2.4149e-10	-1.72957
73257748	chr16:73257748:A:C	1.52187e-13	-1.66357	-1.74164
73258316	chr16:73258316:G:A	1.00798e-12	-2.4149e-10	-1.51462
73258341	chr16:73258341:AT:A	1.69672e-13	-1.66307	-1.63338
73258343	chr16:73258343:AT:A	1.63736e-13	-1.66082	-1.67124
73258451	chr16:73258451:G:A	1.31965e-12	-2.4149e-10	-1.2452
73258596	chr16:73258596:C:T	8.27453e-13	-2.4149e-10	-1.71197
73258610	chr16:73258610:A:G	2.56613e-13	-1.54123	-1.34152
73258829	chr16:73258829:C:T	1.23057e-12	-2.4149e-10	-1.31509
73258864	chr16:73258864:G:C	4.31076e-13	-1.59772	-0.76632
73258879	chr16:73258879:G:A	7.95897e-13	-2.4149e-10	-1.75085
73259078	chr16:73259078:T:C	4.11001e-12	-2.4149e-10	-0.10914
73259170	chr16:73259170:C:T	1.65689e-13	-1.56459	-1.75562
73259472	chr16:73259472:T:C	1.06681e-12	-2.4149e-10	-1.45789
73259611	chr16:73259611:A:G	1.02228e-12	-2.4149e-10	-1.50053
73259749	chr16:73259749:A:G	8.16433e-13	-2.4149e-10	-1.72537
73259799	chr16:73259799:A:G	3.28524e-12	-2.4149e-10	-0.333125
73260177	chr16:73260177:C:T	1.58831e-13	-1.667	-1.69548
73260260	chr16:73260260:A:G	2.19364e-13	-1.47152	-1.56807
73260276	chr16:73260276:C:T	8.70262e-13	-2.4149e-10	-1.66153
73260363	chr16:73260363:C:T	7.81242e-13	-2.4149e-10	-1.76943
73260542	chr16:73260542:G:A	3.53161e-13	-1.53322	-1.03018
73261265	chr16:73261265:C:A	8.90159e-13	-1.63892	-1.68486e-09
73261567	chr16:73261567:A:G	1.01056e-12	-2.4149e-10	-1.51206
73261842	chr16:73261842:ATT:A	9.38789e-13	-1.58573	-1.68486e-09
73261843	chr16:73261843:T:A	3.26234e-13	-1.49526	-1.14745
73262140	chr16:73262140:T:C	2.96394e-12	-2.4149e-10	-0.436045
73262143	chr16:73262143:A:C	3.07733e-12	-2.4149e-10	-0.398503
73262168	chr16:73262168:A:G	3.25271e-13	-1.44484	-1.20082
73262355	chr16:73262355:T:C	1.59416e-13	-1.6323	-1.7265
73262579	chr16:73262579:G:T	8.00713e-13	-2.4149e-10	-1.74482
73262616	chr16:73262616:T:A	1.41721e-12	-2.4149e-10	-1.17387
73262626	chr16:73262626:G:C	2.74357e-12	-2.4149e-10	-0.513305
73262657	chr16:73262657:T:C	1.09755e-12	-2.4149e-10	-1.42948
73262691	chr16:73262691:T:C	2.54571e-13	-1.61298	-1.27776
73262965	chr16:73262965:A:G	7.86481e-13	-0.21586	-1.54689
73263092	chr16:73263092:A:C	2.3733e-13	-1.63013	-1.33074
73263117	chr16:73263117:G:A	1.53492e-13	-1.64062	-1.75605
73263377	chr16:73263377:G:A	1.60673e-13	-1.54993	-1.80102
73263381	chr16:73263381:G:A	2.61271e-13	-1.49582	-1.36895
73263384	chr16:73263384:A:T	2.11806e-13	-1.60949	-1.46516
73263443	chr16:73263443:C:T	2.91828e-12	-2.4149e-10	-0.45157
73263445	chr16:73263445:T:A	8.03643e-13	-2.4149e-10	-1.74116
73263446	chr16:73263446:C:T	8.03307e-13	-2.4149e-10	-1.74158
73263469	chr16:73263469:G:A	2.928e-12	-2.4149e-10	-0.448245
73263653	chr16:73263653:G:A	1.65359e-13	-1.54524	-1.77696
73263706	chr16:73263706:G:T	2.97385e-13	-1.65164	-1.08366
73263916	chr16:73263916:C:T	7.96021e-13	-2.4149e-10	-1.75069
73264159	chr16:73264159:T:C	1.17176e-12	-2.4149e-10	-1.36406
73264235	chr16:73264235:T:C	3.91442e-13	-1.48983	-0.970649
73264337	chr16:73264337:TG:T	9.10933e-13	-2.4149e-10	-1.61585
73264392	chr16:73264392:T:A	1.48131e-12	-2.4149e-10	-1.12964
73264407	chr16:73264407:A:G	1.47335e-12	-2.4149e-10	-1.13503
73264710	chr16:73264710:C:G	2.88463e-13	-1.61195	-1.1538
73264726	chr16:73264726:T:C	2.3413e-13	-1.45746	-1.51698
73264810	chr16:73264810:A:C	1.49666e-13	-1.6522	-1.76971
73265061	chr16:73265061:A:G	8.07165e-13	-2.4149e-10	-1.73679
73265359	chr16:73265359:G:A	2.25483e-13	-1.54694	-1.46514
73265397	chr16:73265397:G:A	2.71508e-12	-2.4149e-10	-0.523743
73265574	chr16:73265574:G:A	1.64638e-13	-1.66659	-1.65998
73265812	chr16:73265812:T:C	2.01274e-13	-1.31968	-1.80598
73265987	chr16:73265987:C:G	1.55878e-13	-1.57432	-1.80693
73266331	chr16:73266331:A:G	9.19512e-13	-2.4149e-10	-1.60648
73266350	chr16:73266350:T:C	2.43509e-13	-1.51742	-1.41774
73266357	chr16:73266357:T:C	8.19548e-13	-2.4149e-10	-1.72157
73266419	chr16:73266419:C:G	8.04575e-13	-2.4149e-10	-1.74
73266510	chr16:73266510:G:A	2.27136e-13	-1.63033	-1.37444
73266593	chr16:73266593:G:C	1.26612e-12	-2.4149e-10	-1.28661
73266614	chr16:73266614:C:T	4.7409e-12	-1.6231	1.65676
73266693	chr16:73266693:T:C	1.80632e-12	-2.4149e-10	-0.931273
73266806	chr16:73266806:T:C	7.65308e-13	-2.4149e-10	-1.79004
73266918	chr16:73266918:C:T	8.34868e-13	-2.4149e-10	-1.70305
73266925	chr16:73266925:C:T	2.12924e-13	-1.39753	-1.67185
73267000	chr16:73267000:T:C	1.2622e-12	-2.4149e-10	-1.2897
73267212	chr16:73267212:T:A	1.81943e-13	-1.56052	-1.66611
73267403	chr16:73267403:C:T	9.88779e-13	-0.631943	-0.901905
73267437	chr16:73267437:G:C	8.37751e-13	-2.4149e-10	-1.6996
73267548	chr16:73267548:G:A	8.47761e-13	-0.19909	-1.48863
73268334	chr16:73268334:T:C	9.49604e-13	-1.57427	-1.68486e-09
73268741	chr16:73268741:A:G	1.20934e-12	-1.33249	-1.68486e-09
73268907	chr16:73268907:G:A	1.1868e-12	-2.4149e-10	-1.35131
73269101	chr16:73269101:T:C	3.48928e-13	-1.1186	-1.45685
73269254	chr16:73269254:C:A	8.84218e-13	-1.64562	-1.68486e-09
73269314	chr16:73269314:T:C	5.20427e-13	-0.938695	-1.23697
73269342	chr16:73269342:T:C	2.12659e-13	-1.34359	-1.72705
73269430	chr16:73269430:T:C	1.9349e-12	0.451584	-1.31409
73269452	chr16:73269452:A:C	8.7427e-13	-2.4149e-10	-1.65693
73269480	chr16:73269480:T:G	7.53942e-13	-2.4149e-10	-1.805
73269636	chr16:73269636:T:G	8.85865e-13	-0.200949	-1.44281
73269689	chr16:73269689:G:A	8.99992e-13	-2.4149e-10	-1.62793
73269837	chr16:73269837:C:T	9.82977e-13	-0.13991	-1.39982
73269873	chr16:73269873:G:A	3.01223e-13	-0.954362	-1.76811
73269955	chr16:73269955:C:T	7.79483e-13	-2.4149e-10	-1.77169
73269993	chr16:73269993:T:C	2.39617e-12	-0.648692	-1.68486e-09
73270081	chr16:73270081:G:A	7.5252e-13	-2.4149e-10	-1.80689
73270436	chr16:73270436:T:A	1.09654e-12	-0.0485673	-1.38183
73270913	chr16:73270913:A:G	2.35516e-12	-2.4149e-10	-0.665956
73271042	chr16:73271042:G:A	1.95518e-13	-1.3645	-1.79017
73271269	chr16:73271269:G:A	9.55919e-13	-1.56765	-1.68486e-09
73271500	chr16:73271500:C:A	7.52491e-13	-2.4149e-10	-1.80693
73271605	chr16:73271605:G:A	2.05449e-13	-1.31068	-1.79444
73271635	chr16:73271635:T:C	1.94681e-13	-1.40509	-1.75386
73271802	chr16:73271802:C:T	2.33104e-12	0.549718	-1.22597
73271824	chr16:73271824:T:C	5.74716e-13	-1.12505	-0.95139
73272099	chr16:73272099:G:A	4.79887e-13	-0.757584	-1.49918
73272638	chr16:73272638:A:G	3.26055e-13	-1.21399	-1.42926
73272749	chr16:73272749:T:A	1.43131e-12	0.158867	-1.32284
73272785	chr16:73272785:C:T	9.46894e-13	-2.4149e-10	-1.57713
73272845	chr16:73272845:T:C	7.71117e-13	-0.0865254	-1.69595
73272949	chr16:73272949:G:A	8.23503e-13	-2.4149e-10	-1.71675
73272972	chr16:73272972:A:C	1.6555e-13	-1.52663	-1.79442
73273014	chr16:73273014:T:C	7.54318e-13	-2.4149e-10	-1.80451
73273165	chr16:73273165:T:C	7.57814e-13	-2.4149e-10	-1.79988
73273322	chr16:73273322:T:C	3.79375e-12	1.32083	-1.51004
73273526	chr16:73273526:T:C	4.17479e-13	-1.36829	-1.0278
73273881	chr16:73273881:G:A	5.07806e-13	-0.773469	-1.42675
73275271	chr16:73275271:T:C	2.86194e-13	-1.08487	-1.68878
73275305	chr16:73275305:C:T	1.01799e-12	-0.388652	-1.11608
73275327	chr16:73275327:C:T	9.77712e-13	-2.4149e-10	-1.5451
73275427	chr16:73275427:AG:A	4.90183e-13	-0.895234	-1.34031
73275545	chr16:73275545:T:A	8.69747e-13	-1.66212	-1.68486e-09
73275752	chr16:73275752:C:A	1.32603e-12	-0.140638	-1.09974
73275886	chr16:73275886:T:A	7.61482e-13	-2.4149e-10	-1.79505
73275957	chr16:73275957:T:C	2.72328e-13	-1.11942	-1.70389
73276065	chr16:73276065:T:G	8.79794e-13	-2.4149e-10	-1.65063
73276080	chr16:73276080:A:G	5.69322e-13	-1.33408	-0.751797
73276244	chr16:73276244:T:C	2.19451e-13	-1.2327	-1.80649
73276329	chr16:73276329:G:A	2.63486e-13	-1.08005	-1.77627
73276334	chr16:73276334:T:A	7.52669e-13	-2.4149e-10	-1.80669
73276373	chr16:73276373:G:A	2.21009e-13	-1.22906	-1.80306
73276460	chr16:73276460:C:T	3.9424e-13	-0.653719	-1.79964
73276847	chr16:73276847:G:A	2.31571e-13	-1.18012	-1.80531
73277056	chr16:73277056:G:A	2.58559e-13	-1.11202	-1.76318
73278007	chr16:73278007:C:T	2.77531e-13	-1.03129	-1.7731
73278107	chr16:73278107:G:T	2.93925e-13	-0.97282	-1.77417
73278204	chr16:73278204:A:G	1.70624e-12	-2.4149e-10	-0.988273
73278521	chr16:73278521:G:A	8.73115e-13	-0.257115	-1.40114
73278572	chr16:73278572:T:C	8.23503e-13	-2.4149e-10	-1.71675
73278590	chr16:73278590:T:C	7.61208e-13	-2.4149e-10	-1.79541
73278629	chr16:73278629:A:G	6.43757e-13	-1.01108	-0.95192
73278634	chr16:73278634:C:T	4.81448e-12	1.47531	-1.42624
73278726	chr16:73278726:G:A	5.13086e-13	-1.14801	-1.04186
73278749	chr16:73278749:G:A	5.11299e-13	-1.15273	-1.04063
73278809	chr16:73278809:A:G	8.68322e-13	-2.4149e-10	-1.66376
73279105	chr16:73279105:C:T	9.33712e-13	-2.4149e-10	-1.59115
73279292	chr16:73279292:C:T	2.46737e-13	-1.14429	-1.77771
73279300	chr16:73279300:G:C	2.73158e-13	-1.06524	-1.75503
73279318	chr16:73279318:A:G	1.21757e-12	-0.168341	-1.15736
73279526	chr16:73279526:G:A	8.19885e-13	-2.4149e-10	-1.72115
73279543	chr16:73279543:T:G	7.95116e-13	-2.4149e-10	-1.75183
73279891	chr16:73279891:T:C	1.09683e-12	-0.00757833	-1.42256
73279972	chr16:73279972:G:C	9.32952e-13	-2.4149e-10	-1.59197
73280064	chr16:73280064:C:T	2.18876e-13	-1.28931	-1.7525
73280224	chr16:73280224:C:T	2.32438e-13	-1.22651	-1.75518
73280465	chr16:73280465:C:T	9.04464e-13	-1.62298	-1.68486e-09
73280592	chr16:73280592:A:T	7.97651e-13	-2.4149e-10	-1.74865
73280729	chr16:73280729:C:G	1.44819e-13	-1.65489	-1.79995
73281309	chr16:73281309:G:T	2.30213e-13	-1.24239	-1.74892
73281722	chr16:73281722:GTTTA:G	7.55998e-13	-2.4149e-10	-1.80228
73282221	chr16:73282221:T:C	2.4437e-12	0.694644	-1.32369
73282519	chr16:73282519:A:G	2.00347e-13	-1.37533	-1.75494
73282636	chr16:73282636:CT:C	8.73022e-13	-2.4149e-10	-1.65836
73282949	chr16:73282949:T:A	1.72669e-12	0.137671	-1.11403
73283129	chr16:73283129:G:A	8.26019e-13	-2.4149e-10	-1.7137
73283273	chr16:73283273:C:T	1.62246e-12	0.386245	-1.42486
73283639	chr16:73283639:T:C	2.14283e-13	-1.5668	-1.49622
73283658	chr16:73283658:C:T	2.90411e-12	1.3189	-1.77534
73283819	chr16:73283819:C:G	7.64645e-13	-0.303829	-1.48708
73284085	chr16:73284085:G:A	9.10368e-13	-1.61647	-1.68486e-09
73284388	chr16:73284388:G:A	8.35246e-13	-2.4149e-10	-1.70259
73284732	chr16:73284732:C:T	7.59078e-13	-0.691476	-1.10674
73284760	chr16:73284760:A:G	7.52709e-13	-2.4149e-10	-1.80664
73284915	chr16:73284915:A:G	8.29046e-13	-2.4149e-10	-1.71004
73285483	chr16:73285483:A:G	2.23244e-13	-1.63591	-1.38614
73285522	chr16:73285522:C:T	3.30937e-13	-0.94687	-1.68152
73285647	chr16:73285647:G:C	1.53866e-13	-1.66785	-1.72638
73285907	chr16:73285907:A:C	2.55734e-13	-1.55803	-1.32815
73286011	chr16:73286011:T:A	8.24213e-13	-2.4149e-10	-1.71589
73286302	chr16:73286302:G:A	1.50919e-13	-1.6665	-1.74707
73286410	chr16:73286410:C:T	5.35077e-13	-0.730373	-1.41754
73286483	chr16:73286483:C:T	1.36301e-12	-1.21287	-1.68486e-09
73288329	chr16:73288329:C:T	1.94414e-13	-1.65577	-1.50456
73288928	chr16:73288928:C:A	1.4919e-12	-1.12252	-1.68486e-09
73289060	chr16:73289060:T:G	5.63039e-13	-0.57905	-1.51792
73289188	chr16:73289188:C:T	3.83503e-12	-0.178386	-1.68486e-09
73289374	chr16:73289374:T:C	1.00007e-12	-2.4149e-10	-1.52249
73289577	chr16:73289577:T:A	7.63886e-13	-0.38304	-1.40886
73289646	chr16:73289646:A:C	1.15541e-12	-2.4149e-10	-1.37811
73289963	chr16:73289963:C:T	6.85554e-13	-0.300356	-1.59974
73290068	chr16:73290068:C:T	7.23228e-13	-1.64367	-0.20292
73290175	chr16:73290175:T:C	8.4262e-13	-0.551928	-1.14188
73290565	chr16:73290565:G:A	3.91078e-13	-1.50551	-0.955899
73290750	chr16:73290750:T:A	1.96217e-13	-1.3889	-1.7622
73291084	chr16:73291084:A:G	2.77565e-13	-1.02166	-1.7826
73291225	chr16:73291225:T:C	9.7979e-13	-0.411556	-1.13143
73291809	chr16:73291809:T:C	1.48861e-12	-2.4149e-10	-1.12472
73291950	chr16:73291950:G:A	3.93054e-13	-1.5001	-0.956269
73291975	chr16:73291975:T:C	9.5601e-13	-2.4149e-10	-1.56755
73292110	chr16:73292110:A:C	9.69156e-13	-2.4149e-10	-1.55389
73292615	chr16:73292615:T:C	2.71698e-13	-1.05386	-1.77177
73292814	chr16:73292814:T:A	7.95175e-13	-2.4149e-10	-1.75176
73292957	chr16:73292957:A:C	7.52497e-13	-2.4149e-10	-1.80692
73293460	chr16:73293460:C:G	8.45047e-13	-2.4149e-10	-1.69093
73293730	chr16:73293730:G:C	9.9817e-13	-2.4149e-10	-1.5244
73294558	chr16:73294558:C:A	2.70705e-12	-2.4149e-10	-0.526703
73294677	chr16:73294677:T:G	6.76801e-13	-1.52744	-0.385501
73294781	chr16:73294781:C:T	2.71319e-13	-1.2008	-1.62622
73294897	chr16:73294897:C:G	2.27448e-13	-1.66778	-1.33561
73294974	chr16:73294974:G:A	8.23731e-13	-2.4149e-10	-1.71648
73294984	chr16:73294984:C:T	7.56862e-13	-1.56025	-0.240893
73295041	chr16:73295041:G:C	8.23536e-13	-2.4149e-10	-1.71671
73295062	chr16:73295062:A:G	1.04044e-12	-2.4149e-10	-1.48292
73295091	chr16:73295091:T:G	7.93997e-13	-2.4149e-10	-1.75324
73295401	chr16:73295401:G:A	3.28597e-13	-1.5056	-1.12989
73295421	chr16:73295421:G:A	1.14366e-12	-2.4149e-10	-1.38833
73295462	chr16:73295462:T:C	2.63999e-13	-1.05527	-1.7991
73295496	chr16:73295496:G:A	1.19204e-12	-1.34689	-1.68486e-09
73295653	chr16:73295653:G:A	9.17056e-13	-2.4149e-10	-1.60915
73295797	chr16:73295797:A:C	2.57859e-13	-1.07565	-1.80225
73295878	chr16:73295878:C:T	4.12193e-13	-1.42097	-0.987855
73295935	chr16:73295935:C:T	1.07188e-12	-2.4149e-10	-1.45315
73296009	chr16:73296009:G:T	9.47542e-13	-2.4149e-10	-1.57645
73296639	chr16:73296639:A:G	1.44219e-12	-0.148194	-1.00821
73297014	chr16:73297014:A:T	1.22534e-12	-1.31935	-1.68486e-09
73297022	chr16:73297022:C:T	1.35823e-12	-2.4149e-10	-1.21638
73297078	chr16:73297078:C:T	9.92043e-13	-2.4149e-10	-1.53055
73297455	chr16:73297455:T:C	7.52481e-13	-2.4149e-10	-1.80694
73297623	chr16:73297623:T:C	4.88548e-12	0.0637029	-1.68486e-09
73298488	chr16:73298488:T:C	1.55626e-13	-1.59853	-1.78434
73298673	chr16:73298673:G:A	7.64203e-13	-2.4149e-10	-1.79149
73299234	chr16:73299234:A:G	5.57283e-13	-0.934261	-1.17298
73299260	chr16:73299260:C:T	3.12275e-13	-1.53064	-1.1558
73299298	chr16:73299298:A:T	8.61803e-13	-2.4149e-10	-1.67129
73299357	chr16:73299357:A:G	2.38966e-13	-1.54021	-1.41378
73299544	chr16:73299544:A:G	2.99788e-13	-0.985707	-1.74154
73299808	chr16:73299808:T:C	8.76819e-13	-1.65402	-1.68486e-09
73299911	chr16:73299911:C:G	1.64923e-13	-1.5899	-1.73494
73300102	chr16:73300102:G:A	7.92783e-13	-2.4149e-10	-1.75477
73300535	chr16:73300535:A:G	4.13855e-13	-1.33824	-1.06656
73300632	chr16:73300632:A:T	4.00358e-13	-1.3714	-1.06656
73300635	chr16:73300635:C:A	3.30262e-13	-0.966386	-1.66405
73300741	chr16:73300741:C:T	3.18221e-13	-1.02856	-1.63901
73300842	chr16:73300842:T:C	8.37897e-13	-2.4149e-10	-1.69942
73301098	chr16:73301098:G:C	7.64579e-13	-2.4149e-10	-1.79099
73301117	chr16:73301117:T:C	2.50076e-13	-1.55729	-1.35126
73301586	chr16:73301586:C:G	3.71942e-13	-0.819607	-1.69197
73301786	chr16:73301786:C:T	8.65014e-13	-1.66757	-1.68486e-09
73302646	chr16:73302646:A:G	1.43319e-13	-1.6594	-1.80584
73302676	chr16:73302676:AT:A	8.67342e-13	-1.66489	-1.68486e-09
73302703	chr16:73302703:G:A	9.99311e-13	-2.4149e-10	-1.52325
73302902	chr16:73302902:G:A	7.70122e-13	-2.4149e-10	-1.78377
73302909	chr16:73302909:G:T	1.47458e-12	-2.4149e-10	-1.13419
73303013	chr16:73303013:A:G	2.27937e-13	-1.62575	-1.37551
73303100	chr16:73303100:T:A	6.87527e-13	-0.913284	-0.983933
73303444	chr16:73303444:G:A	1.45648e-13	-1.65284	-1.79629
73303739	chr16:73303739:CT:C	9.4286e-13	-1.07636	-0.505038
73303809	chr16:73303809:A:G	1.56885e-13	-1.6583	-1.7165
73304136	chr16:73304136:C:T	7.54781e-13	-2.4149e-10	-1.80389
73304241	chr16:73304241:A:G	9.66033e-13	-1.55712	-1.68486e-09
73304413	chr16:73304413:G:A	1.12833e-12	-2.4149e-10	-1.40182
73304438	chr16:73304438:A:G	1.44229e-13	-1.66704	-1.79188
73304507	chr16:73304507:G:A	1.43373e-13	-1.66039	-1.80448
73304934	chr16:73304934:T:C	7.58786e-13	-2.4149e-10	-1.7986
73304947	chr16:73304947:T:C	1.44851e-12	-2.4149e-10	-1.15203
73305016	chr16:73305016:A:G	1.28586e-12	-2.4149e-10	-1.27114
73305081	chr16:73305081:A:T	3.38948e-13	-0.797578	-1.8069
73305103	chr16:73305103:A:G	1.2646e-12	-2.4149e-10	-1.28781
73305106	chr16:73305106:G:T	1.05498e-12	-2.4149e-10	-1.46905
73305195	chr16:73305195:T:C	1.54586e-13	-1.60886	-1.78071
73305619	chr16:73305619:C:G	1.42492e-13	-1.66548	-1.80555
73305678	chr16:73305678:T:C	1.79222e-13	-1.53205	-1.70965
73305680	chr16:73305680:T:A	4.33975e-13	-1.48848	-0.868857
73305793	chr16:73305793:A:G	5.47633e-13	-0.507678	-1.61704
73305986	chr16:73305986:G:A	9.8704e-13	-2.4149e-10	-1.53561
73306568	chr16:73306568:C:T	7.58827e-13	-2.4149e-10	-1.79855
73306735	chr16:73306735:C:T	1.54567e-13	-1.64132	-1.74837
73306790	chr16:73306790:T:C	1.54165e-12	-2.4149e-10	-1.08971
73307071	chr16:73307071:T:C	8.31093e-13	-2.4149e-10	-1.70758
73307130	chr16:73307130:T:C	5.73855e-13	-1.43467	-0.643269
73307210	chr16:73307210:G:A	7.7282e-13	-2.4149e-10	-1.78027
73307422	chr16:73307422:G:A	1.34715e-12	-2.4149e-10	-1.22457
73307529	chr16:73307529:C:T	1.55998e-13	-1.64582	-1.73465
73307763	chr16:73307763:C:T	3.93687e-13	-1.21847	-1.2363
73308599	chr16:73308599:G:A	1.2636e-12	-2.4149e-10	-1.2886
73308707	chr16:73308707:A:G	9.79782e-13	-2.4149e-10	-1.54299
73309551	chr16:73309551:A:G	7.62799e-13	-2.4149e-10	-1.79332
73310659	chr16:73310659:A:G	1.55283e-12	-2.4149e-10	-1.08249
73310930	chr16:73310930:T:C	2.14285e-13	-1.58613	-1.47688
73310992	chr16:73310992:C:G	2.01401e-13	-1.66641	-1.45861
73311106	chr16:73311106:G:A	1.94927e-13	-1.65572	-1.50198
73311142	chr16:73311142:A:G	1.78174e-13	-1.64657	-1.60099
73311317	chr16:73311317:G:T	1.76094e-13	-1.63616	-1.62314
73311477	chr16:73311477:C:G	3.1684e-13	-0.866919	-1.805
73311523	chr16:73311523:G:C	3.75886e-13	-1.07656	-1.42448
73312028	chr16:73312028:T:C	2.2741e-13	-1.66153	-1.34203
73312087	chr16:73312087:G:T	3.08097e-13	-0.896275	-1.80363
73312611	chr16:73312611:G:A	3.23976e-13	-0.859919	-1.78973
73312877	chr16:73312877:A:G	8.90536e-13	-2.4149e-10	-1.6385
73313011	chr16:73313011:G:C	2.07551e-13	-1.66494	-1.43
73313203	chr16:73313203:C:T	3.0195e-13	-1.42276	-1.2973
73313248	chr16:73313248:G:A	2.03569e-13	-1.63233	-1.48198
73313405	chr16:73313405:G:A	2.955e-13	-1.48217	-1.25948
73313701	chr16:73313701:T:C	3.28435e-13	-1.53175	-1.10423
73313875	chr16:73313875:T:C	4.16137e-13	-1.00042	-1.39889
73314162	chr16:73314162:C:T	7.54231e-13	-2.4149e-10	-1.80462
73314164	chr16:73314164:A:G	2.92079e-12	-0.45071	-1.68486e-09
73314406	chr16:73314406:C:T	3.0385e-13	-0.910931	-1.80285
73314435	chr16:73314435:C:A	2.73604e-13	-1.47264	-1.346
73314499	chr16:73314499:A:G	7.52481e-13	-2.4149e-10	-1.80694
73314540	chr16:73314540:G:A	8.03687e-13	-2.4149e-10	-1.74111
73314768	chr16:73314768:T:C	7.60891e-13	-2.4149e-10	-1.79583
73314954	chr16:73314954:G:A	7.57123e-13	-2.4149e-10	-1.80079
73315217	chr16:73315217:A:G	3.16171e-13	-1.0877	-1.58633
73315243	chr16:73315243:G:A	3.54809e-13	-1.35293	-1.2058
73315430	chr16:73315430:G:A	2.40624e-13	-1.40187	-1.54521
73316020	chr16:73316020:G:A	2.04589e-13	-1.56508	-1.54423
73316028	chr16:73316028:G:A	8.11791e-13	-2.4149e-10	-1.73108
73316042	chr16:73316042:A:G	1.33849e-12	-2.4149e-10	-1.23102
73316546	chr16:73316546:T:C	8.65467e-13	-1.66705	-1.68486e-09
73316549	chr16:73316549:T:G	1.34063e-12	-2.4149e-10	-1.22942
73316639	chr16:73316639:A:G	1.82304e-13	-1.59918	-1.62546
73316754	chr16:73316754:C:A	4.73298e-13	-1.6607	-0.609896
73316911	chr16:73316911:T:C	7.58908e-13	-2.4149e-10	-1.79844
73317155	chr16:73317155:A:G	1.53608e-13	-1.61809	-1.77783
73317654	chr16:73317654:G:A	3.87073e-13	-0.99531	-1.4764
73318094	chr16:73318094:T:G	4.49427e-13	-0.516593	-1.80575
73318176	chr16:73318176:G:A	3.14992e-13	-1.31444	-1.36333
73318183	chr16:73318183:C:G	9.77399e-13	-2.4149e-10	-1.54542
73318730	chr16:73318730:G:A	2.73388e-12	-2.4149e-10	-0.516841
73319511	chr16:73319511:A:G	2.71273e-13	-1.22581	-1.60138
73319969	chr16:73319969:G:A	1.18857e-12	-2.4149e-10	-1.34981
73320088	chr16:73320088:G:A	1.889e-12	-0.886517	-1.68486e-09
73320593	chr16:73320593:T:C	3.17841e-13	-1.21576	-1.45301
73320828	chr16:73320828:T:C	7.86306e-13	-2.4149e-10	-1.76297
73320859	chr16:73320859:G:A	1.6103e-13	-1.58975	-1.75898
73321029	chr16:73321029:C:T	9.5729e-13	-1.56621	-1.68486e-09
73321320	chr16:73321320:C:T	7.62583e-13	-2.4149e-10	-1.79361
73321477	chr16:73321477:T:C	5.6817e-13	-0.289979	-1.79792
73321478	chr16:73321478:A:G	5.66322e-13	-0.295265	-1.79589
73321633	chr16:73321633:T:C	1.36179e-12	-2.4149e-10	-1.21376
73321635	chr16:73321635:G:A	2.83175e-13	-1.28216	-1.5021
73321830	chr16:73321830:T:C	4.24589e-13	-0.644125	-1.73507
73322544	chr16:73322544:G:C	2.99467e-13	-1.0069	-1.72141
73322568	chr16:73322568:C:T	4.20775e-13	-0.71672	-1.6715
73322712	chr16:73322712:C:T	4.30212e-13	-0.562446	-1.80359
73322761	chr16:73322761:T:C	3.99425e-13	-0.635324	-1.80497
73322830	chr16:73322830:T:G	9.3458e-13	-2.4149e-10	-1.59022
73322934	chr16:73322934:T:C	8.76514e-13	-2.4149e-10	-1.65437
73323049	chr16:73323049:A:C	5.7242e-13	-0.476752	-1.6037
73323130	chr16:73323130:A:G	4.65572e-13	-0.495422	-1.79163
73323456	chr16:73323456:G:A	1.10598e-12	-2.4149e-10	-1.42183
73323649	chr16:73323649:C:A	7.54203e-13	-2.4149e-10	-1.80466
73323718	chr16:73323718:A:G	3.64151e-13	-0.726082	-1.80667
73323719	chr16:73323719:A:G	3.7593e-13	-0.693972	-1.80694
73323852	chr16:73323852:G:A	7.68669e-13	-2.4149e-10	-1.78566
73324258	chr16:73324258:C:T	9.58648e-13	-2.4149e-10	-1.5648
73324330	chr16:73324330:C:T	2.52728e-13	-1.09218	-1.80583
73324440	chr16:73324440:T:C	8.15316e-13	-2.4149e-10	-1.72674
73324798	chr16:73324798:G:T	4.24114e-13	-0.573405	-1.80691
73325017	chr16:73325017:G:A	8.4099e-13	-2.4149e-10	-1.69574
73325258	chr16:73325258:T:A	2.99922e-13	-0.920483	-1.80631
73325514	chr16:73325514:T:C	3.29642e-13	-0.932189	-1.70012
73325659	chr16:73325659:C:T	7.88122e-13	-2.4149e-10	-1.76067
73325791	chr16:73325791:A:G	1.42966e-13	-1.66109	-1.80663
73325989	chr16:73325989:C:T	5.34379e-13	-0.485922	-1.66329
73326140	chr16:73326140:G:A	2.67357e-13	-1.10609	-1.73564
73326402	chr16:73326402:G:T	1.51191e-13	-1.63941	-1.77237
73326487	chr16:73326487:C:G	1.51748e-13	-1.64248	-1.76562
73326602	chr16:73326602:T:A	3.89642e-13	-0.735589	-1.7295
73326638	chr16:73326638:TG:T	4.14833e-13	-0.724519	-1.67793
73326881	chr16:73326881:C:T	1.30934e-12	-2.4149e-10	-1.25304
73326911	chr16:73326911:C:A	2.64597e-13	-1.11986	-1.73225
73327267	chr16:73327267:C:G	4.28323e-13	-1.55706	-0.81338
73327420	chr16:73327420:T:G	9.41662e-13	-1.58267	-1.68486e-09
73327444	chr16:73327444:A:C	9.49879e-13	-1.57399	-1.68486e-09
73327471	chr16:73327471:T:C	7.63534e-13	-2.4149e-10	-1.79236
73327530	chr16:73327530:C:T	9.8731e-13	-2.4149e-10	-1.53534
73327536	chr16:73327536:A:G	7.52621e-13	-2.4149e-10	-1.80676
73328050	chr16:73328050:A:G	3.00192e-13	-0.94338	-1.78252
73328082	chr16:73328082:T:A	7.88271e-13	-2.4149e-10	-1.76048
73328124	chr16:73328124:A:C	3.06739e-13	-0.897839	-1.80648
73328169	chr16:73328169:T:C	9.25816e-13	-2.4149e-10	-1.59964
73328219	chr16:73328219:G:A	2.77161e-12	-0.503137	-1.68486e-09
73328439	chr16:73328439:G:A	1.42148e-13	-1.66731	-1.80614
73328637	chr16:73328637:T:C	9.61438e-13	-2.4149e-10	-1.56189
73328688	chr16:73328688:G:A	2.4979e-13	-1.17762	-1.73208
73329175	chr16:73329175:T:C	8.67048e-13	-1.66522	-1.68486e-09
73329938	chr16:73329938:G:T	1.74849e-13	-1.49115	-1.77524
73330095	chr16:73330095:G:A	9.09052e-13	-2.4149e-10	-1.61792
73330115	chr16:73330115:A:AGCAG	1.14995e-12	-1.38285	-1.68486e-09
73330371	chr16:73330371:A:T	1.79796e-13	-1.54996	-1.68854
73330453	chr16:73330453:A:G	7.68354e-13	-2.4149e-10	-1.78607
73330868	chr16:73330868:C:T	7.6768e-13	-2.4149e-10	-1.78695
73331123	chr16:73331123:A:G	5.70848e-13	-0.725073	-1.35812
73331133	chr16:73331133:A:G	7.57994e-13	-2.4149e-10	-1.79964
73331255	chr16:73331255:T:A	8.80397e-13	-2.4149e-10	-1.64995
73331494	chr16:73331494:T:C	1.77975e-12	-2.4149e-10	-0.946091
73331829	chr16:73331829:C:A	1.81423e-13	-1.43402	-1.79546
73332013	chr16:73332013:C:G	1.20234e-11	-2.4149e-10	0.964288
73332229	chr16:73332229:A:G	7.57332e-13	-2.4149e-10	-1.80052
73332924	chr16:73332924:T:C	9.48354e-13	-2.4149e-10	-1.57559
73333189	chr16:73333189:A:T	8.02281e-13	-2.4149e-10	-1.74286
73333342	chr16:73333342:C:T	1.02333e-12	-1.4995	-1.68486e-09
73333610	chr16:73333610:C:T	2.16339e-13	-1.2665	-1.78698
73333693	chr16:73333693:A:G	1.76062e-13	-1.6105	-1.64899
73333809	chr16:73333809:A:C	7.54883e-13	-2.4149e-10	-1.80376
73334053	chr16:73334053:G:C	1.8882e-13	-1.43113	-1.7584
73334113	chr16:73334113:G:A	8.50841e-13	-2.4149e-10	-1.68409
73334233	chr16:73334233:G:A	2.17564e-12	-2.4149e-10	-0.745241
73334673	chr16:73334673:G:A	1.609e-13	-1.66426	-1.68528
73334951	chr16:73334951:G:A	1.07506e-12	-2.4149e-10	-1.45018
73335181	chr16:73335181:A:G	9.4716e-13	-2.4149e-10	-1.57685
73335266	chr16:73335266:G:C	1.55073e-12	-2.4149e-10	-1.08384
73335287	chr16:73335287:C:T	1.74237e-13	-1.65942	-1.61049
73335345	chr16:73335345:C:T	2.25253e-13	-1.66498	-1.34812
73335509	chr16:73335509:C:T	8.67785e-13	-1.66438	-1.68486e-09
73335970	chr16:73335970:T:C	1.80839e-13	-1.65642	-1.57629
73336179	chr16:73336179:G:A	8.13978e-13	-2.4149e-10	-1.72839
73336306	chr16:73336306:C:T	7.96477e-13	-2.4149e-10	-1.75012
73336338	chr16:73336338:C:T	8.71336e-13	-1.66029	-1.68486e-09
73336698	chr16:73336698:C:T	1.86536e-13	-1.63749	-1.5642
73337019	chr16:73337019:C:G	6.45431e-13	-1.05634	-0.904065
73337029	chr16:73337029:C:T	1.59481e-12	-2.4149e-10	-1.05581
73337735	chr16:73337735:C:T	1.7423e-13	-1.54912	-1.72082
73338031	chr16:73338031:C:T	1.35806e-12	-1.21651	-1.68486e-09
73338047	chr16:73338047:CA:C	8.648e-13	-1.66782	-1.68486e-09
73338471	chr16:73338471:A:G	7.57451e-13	-2.4149e-10	-1.80036
73338731	chr16:73338731:T:C	7.55008e-13	-2.4149e-10	-1.80359
73338788	chr16:73338788:T:C	9.30831e-13	-2.4149e-10	-1.59424
73338808	chr16:73338808:T:C	3.69253e-13	-1.56203	-0.956803
73339015	chr16:73339015:C:A	1.97483e-13	-1.6288	-1.51587
73339098	chr16:73339098:C:A	1.42865e-13	-1.6625	-1.80592
73339133	chr16:73339133:G:T	4.07111e-12	-0.118649	-1.68486e-09
73339547	chr16:73339547:C:T	3.37843e-13	-1.47922	-1.12852
73339611	chr16:73339611:G:A	8.02891e-13	-2.4149e-10	-1.7421
73339728	chr16:73339728:G:A	7.97017e-13	-2.4149e-10	-1.74944
73340050	chr16:73340050:G:A	1.64232e-13	-1.52244	-1.8066
73340400	chr16:73340400:C:T	2.02676e-13	-1.50602	-1.61269
73340422	chr16:73340422:G:A	9.66301e-12	0.745741	-1.68486e-09
73340461	chr16:73340461:A:G	1.29383e-12	-1.26496	-1.68486e-09
73340835	chr16:73340835:T:C	1.33233e-12	-2.4149e-10	-1.23564
73341071	chr16:73341071:G:A	2.30412e-13	-1.18569	-1.80476
73341112	chr16:73341112:G:A	1.57141e-13	-1.62048	-1.75269
73341423	chr16:73341423:C:T	4.76353e-13	-1.31257	-0.951589
73341727	chr16:73341727:A:G	7.6754e-13	-2.4149e-10	-1.78713
73341771	chr16:73341771:G:A	1.6681e-13	-1.50676	-1.80671
73341820	chr16:73341820:A:G	3.85197e-13	-1.48712	-0.989443
73342248	chr16:73342248:T:C	2.74704e-13	-1.62559	-1.18904
73342272	chr16:73342272:C:T	7.80474e-13	-2.4149e-10	-1.77042
73342462	chr16:73342462:C:T	1.61132e-13	-1.66456	-1.68353
73342620	chr16:73342620:TA:GA	1.85646e-12	-2.4149e-10	-0.903895
73342974	chr16:73342974:T:C	7.59892e-13	-2.4149e-10	-1.79714
73343124	chr16:73343124:T:C	1.87626e-12	0.740919	-1.6342
73343173	chr16:73343173:T:C	1.87344e-12	-2.4149e-10	-0.894787
73343187	chr16:73343187:AC:A	1.92785e-13	-1.62102	-1.54773
73343220	chr16:73343220:T:C	1.33267e-12	-2.4149e-10	-1.23538
73343422	chr16:73343422:G:T	2.06916e-13	-1.53752	-1.56049
73343695	chr16:73343695:G:A	1.4372e-13	-1.6678	-1.79466
73344975	chr16:73344975:G:T	3.8787e-13	-1.40733	-1.06232
73345034	chr16:73345034:C:T	1.81311e-11	1.37507	-1.68486e-09
73345035	chr16:73345035:A:G	3.93817e-13	-1.55404	-0.900396
73345549	chr16:73345549:T:C	1.66475e-13	-1.50937	-1.80611
73345667	chr16:73345667:T:A	7.82342e-13	-2.4149e-10	-1.76803
73345897	chr16:73345897:C:T	2.12426e-13	-1.60465	-1.46708
73345923	chr16:73345923:G:A	2.02419e-13	-1.63123	-1.48875
73345937	chr16:73345937:T:C	2.62481e-13	-1.46166	-1.39848
73346464	chr16:73346464:C:T	2.17845e-13	-1.6438	-1.40274
73346533	chr16:73346533:G:A	2.03573e-13	-1.61076	-1.50354
73346561	chr16:73346561:TC:T	1.9003e-13	-1.61253	-1.5706
73347206	chr16:73347206:T:C	1.96813e-13	-1.62636	-1.5217
73347447	chr16:73347447:C:T	7.56369e-13	-2.4149e-10	-1.80179
73347629	chr16:73347629:T:C	2.43873e-13	-1.58877	-1.3449
73347807	chr16:73347807:A:G	2.27782e-13	-1.61754	-1.38439
73348165	chr16:73348165:C:A	1.82548e-13	-1.62709	-1.59622
73348206	chr16:73348206:T:G	9.25641e-13	-1.59983	-1.68486e-09
73348251	chr16:73348251:A:G	5.48377e-13	-1.52866	-0.594697
73348325	chr16:73348325:C:T	6.36583e-13	-0.206011	-1.76819
73348645	chr16:73348645:G:A	1.85911e-13	-1.41728	-1.78777
73348845	chr16:73348845:T:C	8.36538e-13	-2.4149e-10	-1.70105
73349244	chr16:73349244:C:T	1.70726e-13	-1.55415	-1.73611
73349475	chr16:73349475:A:AC	7.04367e-13	-0.0732602	-1.79976
73349491	chr16:73349491:A:C	7.52506e-13	-2.4149e-10	-1.80691
73350294	chr16:73350294:C:T	9.95957e-13	-1.40667	-0.119941
73350669	chr16:73350669:C:T	3.39992e-12	0.968138	-1.26695
73350932	chr16:73350932:G:A	9.20796e-13	-2.4149e-10	-1.60508
73351007	chr16:73351007:G:A	7.56535e-13	-2.4149e-10	-1.80157
73351563	chr16:73351563:G:A	6.238e-13	-1.51845	-0.476043
73351626	chr16:73351626:C:T	8.00962e-13	-2.4149e-10	-1.74451
73351642	chr16:73351642:C:T	4.06714e-12	-2.4149e-10	-0.119623
73351703	chr16:73351703:C:T	2.76546e-13	-1.66486	-1.14308
73352609	chr16:73352609:A:C	9.04919e-13	-1.62247	-1.68486e-09
73352675	chr16:73352675:C:G	1.31229e-12	-2.4149e-10	-1.25079
73352848	chr16:73352848:T:C	1.11665e-12	-2.4149e-10	-1.41223
73353307	chr16:73353307:C:T	1.00831e-12	-0.111072	-1.40322
73353341	chr16:73353341:G:C	2.02892e-12	0.861564	-1.67662
73353692	chr16:73353692:G:A	8.86307e-13	-1.16804	-0.475213
73353998	chr16:73353998:C:T	3.87383e-12	-2.4149e-10	-0.16832
73354253	chr16:73354253:G:C	7.93014e-13	-2.4149e-10	-1.75448
73354657	chr16:73354657:G:A	1.10969e-12	-1.24002	-0.178469
73354874	chr16:73354874:C:A	4.03864e-12	-2.4149e-10	-0.126656
73355364	chr16:73355364:T:A	1.04638e-12	-2.4149e-10	-1.47722
73355465	chr16:73355465:C:T	1.10294e-12	-2.4149e-10	-1.42458
73355518	chr16:73355518:G:C	1.19044e-12	-1.34824	-1.68486e-09
73356385	chr16:73356385:A:C	1.09264e-12	-0.276297	-1.15767
73356403	chr16:73356403:T:C	8.22154e-13	-0.509065	-1.20933
73356484	chr16:73356484:C:T	7.80992e-13	-2.4149e-10	-1.76975
73356529	chr16:73356529:C:T	8.92101e-13	-1.63674	-1.68486e-09
73356699	chr16:73356699:A:G	7.52817e-13	-2.4149e-10	-1.8065
73357114	chr16:73357114:G:A	8.63399e-13	-2.4149e-10	-1.66944
73357657	chr16:73357657:C:G	1.52634e-13	-1.59538	-1.8069
73357731	chr16:73357731:C:T	8.22593e-13	-2.4149e-10	-1.71786
73357772	chr16:73357772:G:A	1.97559e-13	-1.45055	-1.69373
73357821	chr16:73357821:C:T	1.02007e-12	-2.4149e-10	-1.50269
73357994	chr16:73357994:C:T	7.61624e-13	-2.4149e-10	-1.79487
73358807	chr16:73358807:C:A	1.2868e-12	-2.4149e-10	-1.27041
73358905	chr16:73358905:A:G	7.54708e-13	-2.4149e-10	-1.80399
73358932	chr16:73358932:G:T	1.27283e-12	-2.4149e-10	-1.28132
73358998	chr16:73358998:A:G	1.0718e-12	-2.4149e-10	-1.45322
73359455	chr16:73359455:G:A	1.22554e-12	-2.4149e-10	-1.31919
73359549	chr16:73359549:A:G	7.98944e-13	0.0520542	-1.79908
73359647	chr16:73359647:C:T	2.87258e-12	1.33954	-1.8069
73359934	chr16:73359934:G:T	9.90092e-12	1.66782	-0.897757
73359951	chr16:73359951:A:C	1.64003e-13	-1.56586	-1.76458
73359967	chr16:73359967:A:T	8.9682e-13	0.171537	-1.803
73360068	chr16:73360068:T:C	1.70713e-13	-1.51355	-1.77678
73360237	chr16:73360237:G:A	8.26201e-13	-1.35092	-0.362559
73360599	chr16:73360599:A:G	7.89869e-13	-2.4149e-10	-1.75845
73360716	chr16:73360716:A:G	5.51845e-13	-1.65726	-0.459795
73360765	chr16:73360765:G:A	1.80897e-12	0.867515	-1.79732
73361028	chr16:73361028:C:T	1.77689e-12	0.855355	-1.80306
73361210	chr16:73361210:G:A	5.86575e-13	-0.250409	-1.80561
73361299	chr16:73361299:A:T	3.23651e-13	-1.41185	-1.2388
73361878	chr16:73361878:T:C	1.80755e-13	-1.45605	-1.77713
73361952	chr16:73361952:C:T	8.96665e-13	-1.63164	-1.68486e-09
73362042	chr16:73362042:C:T	1.57552e-12	-2.4149e-10	-1.06798
73362211	chr16:73362211:G:A	8.8061e-13	-2.4149e-10	-1.6497
73362349	chr16:73362349:G:A	6.44971e-13	-1.4079	-0.553213
73362755	chr16:73362755:A:C	1.40326e-12	-1.18377	-1.68486e-09
73363340	chr16:73363340:T:C	1.74196e-13	-1.49167	-1.77847
73363463	chr16:73363463:C:T	7.89979e-13	-2.4149e-10	-1.75831
73363676	chr16:73363676:G:T	2.57576e-13	-1.5119	-1.3671
73363741	chr16:73363741:G:T	1.24359e-12	-0.0906563	-1.21391
73364029	chr16:73364029:C:T	1.38575e-12	-2.4149e-10	-1.19632
73364367	chr16:73364367:T:A	6.49471e-13	-0.89522	-1.05894
73365059	chr16:73365059:G:A	1.35421e-12	-2.4149e-10	-1.21935
73365174	chr16:73365174:G:A	1.22484e-12	-2.4149e-10	-1.31975
73365881	chr16:73365881:A:G	1.46587e-13	-1.64411	-1.79859
73365937	chr16:73365937:A:G	9.23664e-13	-1.60197	-1.68486e-09
73366178	chr16:73366178:T:C	8.78086e-13	-2.4149e-10	-1.65257
73366315	chr16:73366315:T:A	1.78449e-13	-1.50499	-1.74103
73366432	chr16:73366432:T:G	8.17959e-13	-2.4149e-10	-1.72351
73366497	chr16:73366497:T:C	2.62419e-13	-1.59493	-1.26545
73366556	chr16:73366556:A:G	1.48562e-13	-1.62322	-1.8061
73366651	chr16:73366651:T:C	4.98341e-13	-0.489637	-1.7294
73366652	chr16:73366652:C:T	1.15455e-12	-1.37885	-1.68486e-09
73366880	chr16:73366880:G:A	8.71046e-13	-1.66062	-1.68486e-09
73367007	chr16:73367007:G:A	1.51259e-12	-1.10874	-1.68486e-09
73367027	chr16:73367027:TCACACACAGG:T	7.60118e-13	-2.4149e-10	-1.79685
73367196	chr16:73367196:C:T	8.64777e-13	-1.66785	-1.68486e-09
73367817	chr16:73367817:A:G	7.76323e-13	-2.4149e-10	-1.77575
73367956	chr16:73367956:C:T	1.51599e-12	-2.4149e-10	-1.10649
73368034	chr16:73368034:C:T	1.60638e-12	-1.04858	-1.68486e-09
73368052	chr16:73368052:G:T	1.51897e-12	-2.4149e-10	-1.10453
73368055	chr16:73368055:G:A	1.15362e-12	-2.4149e-10	-1.37966
73368225	chr16:73368225:A:T	4.42685e-13	-0.628474	-1.70899
73368302	chr16:73368302:A:C	3.69483e-13	-1.47113	-1.04708
73368389	chr16:73368389:C:T	4.22395e-13	-0.665418	-1.71896
73368504	chr16:73368504:G:A	8.28728e-13	-2.4149e-10	-1.71043
73368712	chr16:73368712:A:G	2.15176e-12	-2.4149e-10	-0.75628
73368859	chr16:73368859:C:T	2.32926e-12	-0.677014	-1.68486e-09
73369030	chr16:73369030:A:T	5.89323e-13	-0.308748	-1.7426
73369165	chr16:73369165:T:C	1.27062e-12	-2.4149e-10	-1.28306
73369214	chr16:73369214:T:C	1.83388e-12	-2.4149e-10	-0.916128
73369407	chr16:73369407:A:G	5.91213e-13	-0.2467	-1.80144
73369768	chr16:73369768:T:A	5.83522e-13	-1.48156	-0.579682
73369807	chr16:73369807:C:T	5.12495e-13	-0.389304	-1.80172
73369820	chr16:73369820:C:T	8.54652e-13	-2.4149e-10	-1.67963
73370255	chr16:73370255:C:T	7.6463e-13	-2.4149e-10	-1.79093
73370302	chr16:73370302:A:G	8.01459e-13	-2.4149e-10	-1.74389
73371038	chr16:73371038:T:C	9.13016e-13	-2.4149e-10	-1.61357
73371113	chr16:73371113:G:A	1.44237e-12	-2.4149e-10	-1.15628
73371228	chr16:73371228:G:A	4.2981e-13	-0.573484	-1.79349
73371356	chr16:73371356:T:C	7.87729e-13	-2.4149e-10	-1.76117
73371760	chr16:73371760:C:T	7.52796e-13	-2.4149e-10	-1.80653
73372403	chr16:73372403:G:A	1.65963e-13	-1.54002	-1.77853
73372437	chr16:73372437:C:T	7.82905e-13	-2.4149e-10	-1.76731
73372697	chr16:73372697:T:C	2.21341e-13	-1.22661	-1.804
73373501	chr16:73373501:G:C	7.85201e-13	-2.4149e-10	-1.76438
73373724	chr16:73373724:A:G	4.69052e-13	-0.976573	-1.30303
73373740	chr16:73373740:T:C	1.07499e-12	-2.4149e-10	-1.45025
73373966	chr16:73373966:A:G	2.72698e-12	-0.0151544	-0.504215
73373988	chr16:73373988:C:G	1.61599e-13	-1.54366	-1.80155
73374002	chr16:73374002:G:A	9.70667e-13	-1.55234	-1.68486e-09
73374144	chr16:73374144:A:T	1.09818e-12	-2.4149e-10	-1.42891
73374414	chr16:73374414:T:G	1.48016e-13	-1.64352	-1.78948
73374644	chr16:73374644:A:G	1.5731e-13	-1.56598	-1.80613
73374765	chr16:73374765:G:A	1.62015e-12	-1.61984	0.579794
73374886	chr16:73374886:G:A	7.59824e-13	-2.4149e-10	-1.79723
73374912	chr16:73374912:T:A	1.57526e-13	-1.56555	-1.80518
73375077	chr16:73375077:CCTT:C	1.22919e-12	-2.4149e-10	-1.31621
73375251	chr16:73375251:T:A	5.20739e-13	-0.981819	-1.19325
73375311	chr16:73375311:T:C	1.09911e-12	-2.4149e-10	-1.42806
73375525	chr16:73375525:C:G	1.2185e-12	-2.4149e-10	-1.32494
73375705	chr16:73375705:T:C	1.60633e-13	-1.54487	-1.80632
73375812	chr16:73375812:T:C	1.57232e-13	-1.56765	-1.80495
73375902	chr16:73375902:C:T	7.5288e-13	-2.4149e-10	-1.80641
73375921	chr16:73375921:A:T	5.68369e-13	-0.303338	-1.78421
73376084	chr16:73376084:G:A	4.88444e-13	-0.583775	-1.65532
73376355	chr16:73376355:T:C	1.55886e-13	-1.59862	-1.78257
73377128	chr16:73377128:T:C	7.46405e-13	-0.0632651	-1.75179
73377270	chr16:73377270:C:T	1.87152e-13	-1.60715	-1.59124
73377274	chr16:73377274:C:T	3.72126e-13	-0.840209	-1.67088
73377471	chr16:73377471:C:T	1.56149e-13	-1.59533	-1.78418
73377613	chr16:73377613:G:A	4.81159e-13	-0.541021	-1.7131
73377705	chr16:73377705:A:T	1.80811e-12	-2.4149e-10	-0.93028
73377889	chr16:73377889:C:T	7.5562e-13	-2.4149e-10	-1.80278
73377927	chr16:73377927:G:T	1.27724e-12	-2.4149e-10	-1.27787
73378218	chr16:73378218:C:T	7.62965e-13	-2.4149e-10	-1.79311
73378515	chr16:73378515:T:G	1.48949e-12	-2.4149e-10	-1.12413
73378623	chr16:73378623:T:C	7.5487e-13	-2.4149e-10	-1.80377
73378775	chr16:73378775:T:C	8.80515e-13	-1.64981	-1.68486e-09
73378983	chr16:73378983:A:G	1.50804e-13	-1.61641	-1.79793
73379115	chr16:73379115:C:T	1.55261e-13	-1.58703	-1.79819
73379180	chr16:73379180:G:A	7.82905e-13	-2.4149e-10	-1.76731
73379481	chr16:73379481:T:C	9.73179e-13	-2.4149e-10	-1.54975
73379572	chr16:73379572:T:C	5.1707e-13	-1.63997	-0.542173
73379785	chr16:73379785:C:T	2.71372e-12	-0.524243	-1.68486e-09
73379844	chr16:73379844:T:C	2.81479e-13	-1.25768	-1.53258
73379855	chr16:73379855:C:A	2.43575e-13	-1.14188	-1.79301
73379979	chr16:73379979:A:G	5.05243e-13	-0.454999	-1.75028
73379995	chr16:73379995:T:C	8.85488e-13	-1.4447	-0.199478
73380034	chr16:73380034:T:G	2.33866e-13	-1.25835	-1.71722
73380181	chr16:73380181:A:G	2.60345e-13	-1.39774	-1.47058
73380349	chr16:73380349:C:G	1.6043e-13	-1.64853	-1.70393
73380387	chr16:73380387:G:A	1.26243e-12	-2.4149e-10	-1.28952
73380449	chr16:73380449:T:G	4.99335e-13	-0.443232	-1.77381
73380580	chr16:73380580:G:A	7.02487e-13	-0.11177	-1.76392
73380689	chr16:73380689:T:C	2.0391e-13	-1.32735	-1.78529
73380964	chr16:73380964:A:G	7.91543e-13	-2.4149e-10	-1.75634
73381062	chr16:73381062:T:C	1.02919e-12	-2.4149e-10	-1.49379
73381796	chr16:73381796:T:C	2.4235e-13	-1.16356	-1.77638
73381810	chr16:73381810:A:T	1.53957e-13	-1.65649	-1.73715
73381869	chr16:73381869:T:C	8.53744e-13	0.1258	-1.80649
73382162	chr16:73382162:C:T	3.371e-11	1.99523	-1.68486e-09
73382306	chr16:73382306:C:T	2.89785e-13	-1.00962	-1.75156
73382328	chr16:73382328:T:G	7.4612e-13	-0.101537	-1.7139
73382615	chr16:73382615:GACTACCCC:G	1.03969e-12	-2.4149e-10	-1.48364
73382946	chr16:73382946:T:C	2.19212e-13	-1.23517	-1.80511
73383461	chr16:73383461:G:A	9.06708e-13	-2.4149e-10	-1.6205
73383736	chr16:73383736:C:T	1.35392e-12	-2.4149e-10	-1.21956
73384051	chr16:73384051:T:C	9.18245e-13	-1.60785	-1.68486e-09
73384089	chr16:73384089:C:A	2.74303e-12	1.29332	-1.80682
73384401	chr16:73384401:T:G	1.78561e-13	-1.62607	-1.61932
73384531	chr16:73384531:A:G	2.35624e-13	-1.39766	-1.57042
73384553	chr16:73384553:T:A	1.15956e-12	-2.4149e-10	-1.37452
73384604	chr16:73384604:T:C	1.57842e-09	7.627	-1.78538
73384807	chr16:73384807:A:T	3.55039e-13	-0.994043	-1.56405
73385462	chr16:73385462:T:C	9.67413e-13	-2.4149e-10	-1.55569
73385483	chr16:73385483:T:C	9.56721e-13	-2.4149e-10	-1.56681
73385559	chr16:73385559:A:G	9.05968e-13	-2.4149e-10	-1.62132
73385607	chr16:73385607:G:A	8.7251e-13	-2.4149e-10	-1.65895
73385920	chr16:73385920:C:T	1.78418e-13	-1.60627	-1.63992
73386407	chr16:73386407:G:A	1.88222e-12	-0.890114	-1.68486e-09
73386492	chr16:73386492:T:C	7.53613e-13	-2.4149e-10	-1.80544
73386531	chr16:73386531:T:C	1.51283e-13	-1.62717	-1.784
73386682	chr16:73386682:T:C	7.54177e-13	-2.4149e-10	-1.80469
73386861	chr16:73386861:G:A	9.06932e-13	-2.4149e-10	-1.62025
73386873	chr16:73386873:A:G	7.62103e-13	-2.4149e-10	-1.79424
73387102	chr16:73387102:A:G	3.25545e-13	-0.872014	-1.7728
73387152	chr16:73387152:C:G	1.08085e-12	0.302493	-1.74731
73387418	chr16:73387418:G:A	8.60936e-13	-2.4149e-10	-1.6723
73388501	chr16:73388501:T:C	5.65353e-13	-0.324673	-1.7682
73388526	chr16:73388526:C:T	4.8166e-13	-0.571593	-1.68149
73388548	chr16:73388548:C:G	1.49093e-13	-1.62657	-1.79917
73388611	chr16:73388611:T:C	6.88025e-13	-0.79883	-1.09766
73388712	chr16:73388712:C:G	4.50598e-13	-0.513707	-1.80604
73389323	chr16:73389323:A:G	7.89567e-13	-2.4149e-10	-1.75883
73389452	chr16:73389452:T:C	4.10362e-12	-2.4149e-10	-0.110695
73389558	chr16:73389558:C:T	9.96689e-13	0.208514	-1.73439
73389714	chr16:73389714:A:G	6.17829e-13	-0.277382	-1.72673
73389957	chr16:73389957:G:T	1.13486e-12	0.298416	-1.69447
73390717	chr16:73390717:G:A	1.14328e-12	-1.38866	-1.68486e-09
73391164	chr16:73391164:G:A	8.45583e-13	-2.4149e-10	-1.69029
73391243	chr16:73391243:A:G	3.69392e-12	-2.4149e-10	-0.215875
73391390	chr16:73391390:T:G	7.81589e-13	-2.4149e-10	-1.76899
73391730	chr16:73391730:G:A	7.65153e-13	-2.4149e-10	-1.79024
73391873	chr16:73391873:T:C	3.59462e-13	-1.43541	-1.1103
73392008	chr16:73392008:C:T	2.10395e-13	-1.58386	-1.49747
73392196	chr16:73392196:G:C	9.26339e-13	-0.614397	-0.984681
73392200	chr16:73392200:A:T	1.11451e-12	0.353827	-1.76798
73392201	chr16:73392201:C:G	8.82435e-13	-1.64763	-1.68486e-09
73392457	chr16:73392457:A:G	1.37181e-12	-2.4149e-10	-1.20643
73392562	chr16:73392562:G:A	7.75527e-13	-2.4149e-10	-1.77678
73392811	chr16:73392811:G:A	2.00844e-13	-1.56935	-1.55844
73392865	chr16:73392865:C:T	8.08002e-13	0.024952	-1.76071
73392991	chr16:73392991:C:T	6.04907e-13	-0.776226	-1.24902
73393315	chr16:73393315:G:A	1.49019e-12	-2.4149e-10	-1.12366
73393457	chr16:73393457:C:T	3.44608e-12	1.37044	-1.65577
73393477	chr16:73393477:T:C	6.12527e-13	-0.309039	-1.70369
73393537	chr16:73393537:C:T	1.28218e-12	0.30799	-1.58199
73393564	chr16:73393564:C:T	2.16163e-13	-1.47343	-1.58085
73393659	chr16:73393659:A:G	8.14688e-13	-2.4149e-10	-1.72751
73393997	chr16:73393997:A:G	7.52526e-13	-2.4149e-10	-1.80688
73394104	chr16:73394104:A:C	1.09397e-11	0.0703431	0.799494
73394216	chr16:73394216:C:A	2.02078e-12	-2.4149e-10	-0.819079
73394360	chr16:73394360:G:A	3.39576e-13	-0.798172	-1.80445
73394618	chr16:73394618:T:C	2.12737e-13	-1.27126	-1.799
73394632	chr16:73394632:A:T	1.92883e-13	-1.64575	-1.52249
73394759	chr16:73394759:T:C	8.48821e-13	-2.4149e-10	-1.68647
73395011	chr16:73395011:A:G	1.56901e-13	-1.57643	-1.79827
73395352	chr16:73395352:T:C	3.28924e-13	-0.975149	-1.65934
73395474	chr16:73395474:C:T	8.16599e-13	-2.4149e-10	-1.72517
73395477	chr16:73395477:A:C	9.02201e-13	-2.4149e-10	-1.62548
73395539	chr16:73395539:T:C	2.55057e-13	-1.65131	-1.23752
73395575	chr16:73395575:G:A	2.53589e-13	-1.13763	-1.75698
73395834	chr16:73395834:C:CTAAT	8.84122e-13	-2.4149e-10	-1.64572
73396047	chr16:73396047:T:C	4.08563e-13	-1.09816	-1.31951
73396108	chr16:73396108:A:G	1.45701e-13	-1.65456	-1.7942
73396169	chr16:73396169:G:A	5.26279e-13	-1.10247	-1.06202
73396224	chr16:73396224:G:A	9.51339e-13	-2.4149e-10	-1.57245
73396286	chr16:73396286:A:G	7.53267e-13	-2.4149e-10	-1.8059
73396451	chr16:73396451:C:T	7.72469e-13	-2.4149e-10	-1.78073
73396650	chr16:73396650:C:T	2.84822e-11	-0.274802	2.10152
73396695	chr16:73396695:A:G	3.64684e-11	-0.18927	2.26315
73396789	chr16:73396789:G:C	4.25098e-13	-1.16423	-1.21377
73396837	chr16:73396837:A:G	7.94977e-13	-2.4149e-10	-1.75201
73396926	chr16:73396926:A:G	5.85778e-12	-0.234037	0.479243
73397024	chr16:73397024:A:G	1.54355e-13	-1.5845	-1.80657
73397027	chr16:73397027:C:T	1.5937e-11	-0.24174	1.48782
73397132	chr16:73397132:T:C	5.90712e-13	-0.353597	-1.69539
73397139	chr16:73397139:C:T	8.33984e-13	-2.4149e-10	-1.70411
73397183	chr16:73397183:A:G	3.65168e-13	-0.866128	-1.66383
73397490	chr16:73397490:G:A	8.64661e-13	-2.4149e-10	-1.66798
73398362	chr16:73398362:G:C	7.54885e-13	-2.4149e-10	-1.80375
73398777	chr16:73398777:T:C	8.21806e-13	-2.4149e-10	-1.71881
73398976	chr16:73398976:T:C	3.02207e-13	-0.920622	-1.79859
73399193	chr16:73399193:G:T	2.12728e-13	-1.36538	-1.70493
73399650	chr16:73399650:G:A	4.36797e-12	-2.4149e-10	-0.0482664
73399658	chr16:73399658:C:T	7.75377e-12	-2.4149e-10	0.525615
73400056	chr16:73400056:C:A	4.17063e-12	-2.4149e-10	-0.0944961
73400219	chr16:73400219:T:G	3.11926e-13	-0.882962	-1.80459
73400291	chr16:73400291:T:C	1.58649e-12	-2.4149e-10	-1.06104
73400347	chr16:73400347:G:A	7.77931e-13	-2.4149e-10	-1.77368
73400391	chr16:73400391:T:C	3.80851e-12	-0.609327	0.424002
73400687	chr16:73400687:T:C	2.17528e-13	-1.62436	-1.42363
73400950	chr16:73400950:C:T	8.6635e-13	-1.66603	-1.68486e-09
73401835	chr16:73401835:G:C	6.21448e-13	-0.268078	-1.73019
73401850	chr16:73401850:C:A	7.54257e-13	-2.4149e-10	-1.80459
73402087	chr16:73402087:A:G	3.23694e-13	-0.84382	-1.8067
73402314	chr16:73402314:A:G	3.63933e-13	-0.933578	-1.59977
73402583	chr16:73402583:C:T	1.01139e-12	-2.4149e-10	-1.51124
73403220	chr16:73403220:G:A	7.54206e-13	-2.4149e-10	-1.80465
73403265	chr16:73403265:A:T	7.95697e-13	-2.4149e-10	-1.7511
73403917	chr16:73403917:C:T	1.6316e-12	-2.4149e-10	-1.033
73404050	chr16:73404050:A:G	7.80858e-13	-2.4149e-10	-1.76993
73404134	chr16:73404134:G:A	2.47558e-12	-0.61609	-1.68486e-09
73404153	chr16:73404153:G:C	7.52925e-13	-2.4149e-10	-1.80635
73404475	chr16:73404475:A:G	1.16572e-12	-2.4149e-10	-1.36923
73404476	chr16:73404476:T:C	1.11456e-12	-0.239461	-1.17465
73404477	chr16:73404477:T:C	1.84082e-13	-1.40906	-1.80588
73404867	chr16:73404867:C:T	1.16476e-12	-2.4149e-10	-1.37005
73405456	chr16:73405456:C:T	1.24989e-12	0.352264	-1.65177
73405645	chr16:73405645:T:C	2.56408e-12	0.889435	-1.4704
73405761	chr16:73405761:C:CAT	7.75682e-13	-1.15584	-0.620739
73405798	chr16:73405798:A:C	7.72019e-13	-2.4149e-10	-1.78131
73406018	chr16:73406018:G:A	1.33191e-12	-2.4149e-10	-1.23595
73406042	chr16:73406042:G:A	7.80431e-13	-0.645694	-1.12478
73406054	chr16:73406054:T:C	3.79068e-12	1.21999	-1.41001
73406530	chr16:73406530:G:A	4.87384e-13	-0.879276	-1.36199
73406550	chr16:73406550:A:G	4.58507e-13	-0.796552	-1.50579
73406872	chr16:73406872:T:C	6.4767e-13	-0.762046	-1.19489
73406873	chr16:73406873:G:A	1.50932e-12	-2.4149e-10	-1.1109
73406978	chr16:73406978:A:G	2.84619e-12	0.887522	-1.36411
73407025	chr16:73407025:A:C	3.92424e-12	-2.4149e-10	-0.155392
73407342	chr16:73407342:T:C	7.96839e-13	-2.4149e-10	-1.74967
73407689	chr16:73407689:T:C	1.10388e-12	-2.4149e-10	-1.42374
73407896	chr16:73407896:G:A	7.58986e-13	-2.4149e-10	-1.79834
73408085	chr16:73408085:T:C	2.08381e-12	-2.4149e-10	-0.788364
73408396	chr16:73408396:A:G	1.32105e-12	0.448693	-1.69283
73408581	chr16:73408581:A:G	8.83327e-13	0.145179	-1.7918
73408687	chr16:73408687:G:A	1.19209e-12	0.304301	-1.65116
73409279	chr16:73409279:T:C	1.512e-13	-1.66747	-1.74424
73409323	chr16:73409323:A:C	5.11159e-13	-0.387593	-1.80604
73409455	chr16:73409455:A:G	8.65823e-13	-1.66664	-1.68486e-09
73409918	chr16:73409918:G:C	7.56657e-12	0.501176	-1.68486e-09
73410353	chr16:73410353:T:G	7.54666e-13	-2.4149e-10	-1.80404
73410484	chr16:73410484:G:A	8.87748e-13	0.0870121	-1.72864
73410670	chr16:73410670:GGACCA:G	4.74294e-13	-0.640716	-1.62778
73411128	chr16:73411128:C:T	1.93954e-12	-0.860112	-1.68486e-09
73411136	chr16:73411136:C:T	1.88174e-13	-1.40654	-1.78641
73411207	chr16:73411207:A:T	1.93527e-13	-1.38766	-1.77724
73411210	chr16:73411210:T:G	8.0478e-13	-2.4149e-10	-1.73975
73411351	chr16:73411351:T:C	1.50554e-13	-1.63001	-1.78599
73411420	chr16:73411420:C:A	1.28881e-12	0.387229	-1.65608
73411431	chr16:73411431:C:T	1.11074e-12	-1.41754	-1.68486e-09
73411799	chr16:73411799:C:T	7.83737e-13	-2.4149e-10	-1.76625
73411975	chr16:73411975:G:A	1.13933e-12	-2.4149e-10	-1.39213
73412162	chr16:73412162:C:CA	8.00396e-13	-2.4149e-10	-1.74521
73412228	chr16:73412228:G:A	1.29407e-12	0.489537	-1.75431
73412455	chr16:73412455:C:G	1.01309e-12	-2.4149e-10	-1.50956
73412618	chr16:73412618:G:C	1.27258e-12	-2.4149e-10	-1.28151
73412630	chr16:73412630:C:T	7.88635e-13	-2.4149e-10	-1.76002
73412722	chr16:73412722:T:C	1.00485e-12	-0.42268	-1.09505
73412745	chr16:73412745:G:A	4.30481e-12	1.48521	-1.54804
73413020	chr16:73413020:A:T	5.89142e-13	-0.284284	-1.76737
73413035	chr16:73413035:G:A	1.21885e-12	-2.4149e-10	-1.32465
73413551	chr16:73413551:T:G	7.61933e-13	-2.4149e-10	-1.79446
73413800	chr16:73413800:T:C	1.49618e-13	-1.61875	-1.80348
73413987	chr16:73413987:A:G	2.29001e-13	-1.3377	-1.65889
73414009	chr16:73414009:A:T	6.72556e-13	-0.165233	-1.754
73414078	chr16:73414078:C:A	6.39223e-13	-0.245478	-1.72459
73414242	chr16:73414242:A:T	1.06896e-12	-2.4149e-10	-1.45588
73414316	chr16:73414316:C:T	6.54118e-13	-0.275589	-1.67144
73414491	chr16:73414491:A:C	9.16336e-13	-2.4149e-10	-1.60994
73414699	chr16:73414699:A:G	8.0089e-13	-2.4149e-10	-1.7446
73414732	chr16:73414732:T:G	2.58572e-13	-1.18379	-1.69136
73414878	chr16:73414878:A:G	7.86416e-13	-2.4149e-10	-1.76283
73414923	chr16:73414923:A:G	8.01519e-13	-2.4149e-10	-1.74381
73415147	chr16:73415147:T:C	7.75829e-13	-2.4149e-10	-1.77639
73415678	chr16:73415678:CCT:C	7.34469e-12	-2.4149e-10	0.471414
73415907	chr16:73415907:G:A	8.34589e-13	0.102796	-1.80618
73416036	chr16:73416036:C:T	8.0705e-13	-2.4149e-10	-1.73693
73416147	chr16:73416147:G:A	5.54529e-13	-0.31294	-1.79926
73416169	chr16:73416169:AG:A	1.44984e-12	-2.4149e-10	-1.15111
73416457	chr16:73416457:T:C	9.31674e-13	-1.59334	-1.68486e-09
73416648	chr16:73416648:T:C	9.01361e-13	-2.4149e-10	-1.62641
73416777	chr16:73416777:A:G	8.21898e-12	1.83776	-1.25388
73416803	chr16:73416803:G:A	9.85048e-12	2.05085	-1.28589
73416811	chr16:73416811:C:T	8.01828e-13	0.0275287	-1.77095
73417202	chr16:73417202:A:T	1.47975e-12	-1.13069	-1.68486e-09
73417240	chr16:73417240:C:A	4.24817e-13	-0.805448	-1.57321
73417282	chr16:73417282:T:C	2.89148e-13	-0.968744	-1.79464
73417617	chr16:73417617:T:C	1.33818e-12	-2.4149e-10	-1.23125
73417788	chr16:73417788:C:T	8.8122e-13	-2.4149e-10	-1.64901
73417846	chr16:73417846:G:A	7.71385e-13	-2.4149e-10	-1.78213
73417921	chr16:73417921:G:A	8.46991e-13	-2.4149e-10	-1.68863
73418022	chr16:73418022:A:G	8.20366e-13	-0.724386	-0.996182
73418314	chr16:73418314:G:T	2.27808e-12	-2.4149e-10	-0.699231
73418315	chr16:73418315:A:T	7.52649e-13	-2.4149e-10	-1.80672
73418348	chr16:73418348:C:CAG	2.58776e-11	3.43821	-1.7074
73418940	chr16:73418940:C:T	3.22565e-13	-0.850427	-1.80359
73419029	chr16:73419029:A:T	2.9988e-11	3.66092	-1.78269
73419124	chr16:73419124:C:T	7.68337e-13	-2.4149e-10	-1.78609
73419785	chr16:73419785:G:A	2.06875e-13	-1.6108	-1.48741
73419932	chr16:73419932:G:T	2.20898e-11	3.37929	-1.80674
73420014	chr16:73420014:C:A	7.5265e-13	-2.4149e-10	-1.80672
73420101	chr16:73420101:T:C	7.53211e-13	-2.4149e-10	-1.80597
73420460	chr16:73420460:C:T	7.52635e-13	-2.4149e-10	-1.80674
73420620	chr16:73420620:C:CA	7.65625e-13	-2.4149e-10	-1.78963
73420692	chr16:73420692:G:C	8.05653e-13	-2.4149e-10	-1.73867
73420793	chr16:73420793:C:T	7.52515e-13	-2.4149e-10	-1.8069
73421008	chr16:73421008:A:G	9.45679e-13	-2.4149e-10	-1.57842
73421072	chr16:73421072:T:G	2.2962e-12	-0.856345	0.165035
73421095	chr16:73421095:C:T	2.15398e-13	-1.3131	-1.74473
73421932	chr16:73421932:T:G	9.84695e-12	2.5699	-1.8053
73422048	chr16:73422048:C:T	7.52979e-13	-2.4149e-10	-1.80628
73422350	chr16:73422350:T:C	8.59202e-13	-2.4149e-10	-1.67431
73422410	chr16:73422410:C:A	7.76947e-13	-2.4149e-10	-1.77495
73423172	chr16:73423172:G:T	7.55965e-13	-2.4149e-10	-1.80232
73423282	chr16:73423282:A:C	7.56838e-13	-2.4149e-10	-1.80117
73423487	chr16:73423487:G:C	2.96962e-13	-1.43114	-1.30558
73423650	chr16:73423650:T:C	7.81873e-13	-2.4149e-10	-1.76863
73423689	chr16:73423689:C:T	7.73862e-13	-2.4149e-10	-1.77893
73423970	chr16:73423970:T:C	1.27063e-11	2.82379	-1.80425
73424007	chr16:73424007:A:G	9.75782e-12	2.51088	-1.75538
73424023	chr16:73424023:G:A	2.74814e-13	-1.63492	-1.1793
73424057	chr16:73424057:G:A	8.17343e-13	-2.4149e-10	-1.72426
73424400	chr16:73424400:T:G	5.00771e-13	-1.57414	-0.640028
73424476	chr16:73424476:T:C	5.10571e-12	-2.4149e-10	0.107795
73424602	chr16:73424602:G:C	5.13489e-12	-2.4149e-10	0.113495
73424935	chr16:73424935:T:C	1.8902e-13	-1.64488	-1.54359
73424938	chr16:73424938:C:A	7.59094e-13	-2.4149e-10	-1.79819
73425121	chr16:73425121:G:A	1.63557e-12	-2.4149e-10	-1.03057
73425172	chr16:73425172:A:G	7.52668e-13	-2.4149e-10	-1.8067
73425213	chr16:73425213:C:G	7.562e-13	-2.4149e-10	-1.80201
73425369	chr16:73425369:G:A	9.92242e-13	-2.4149e-10	-1.53035
73425492	chr16:73425492:G:A	9.92242e-13	-2.4149e-10	-1.53035
73425570	chr16:73425570:G:T	1.64392e-13	-1.59927	-1.72879
73425671	chr16:73425671:T:C	4.62516e-12	-2.4149e-10	0.00894769
73425730	chr16:73425730:T:C	9.80099e-12	2.46152	-1.7016
73426173	chr16:73426173:T:C	1.19409e-12	-1.36462	0.0194404
73426185	chr16:73426185:G:C	9.92242e-13	-2.4149e-10	-1.53035
73426295	chr16:73426295:T:C	7.54274e-13	-2.4149e-10	-1.80456
73426380	chr16:73426380:T:A	8.40087e-13	-2.4149e-10	-1.69681
73426509	chr16:73426509:CAG:C	6.9403e-13	-1.08561	-0.802198
73426596	chr16:73426596:G:A	4.57837e-13	-1.23932	-1.06448
73426656	chr16:73426656:T:C	3.72736e-11	3.62576	-1.53004
73426730	chr16:73426730:T:C	7.53278e-13	-2.4149e-10	-1.80588
73426958	chr16:73426958:C:T	3.98511e-12	-0.139999	-1.68486e-09
73426962	chr16:73426962:T:C	8.70376e-13	-1.66139	-1.68486e-09
73427258	chr16:73427258:A:G	3.4408e-12	1.13899	-1.42585
73427405	chr16:73427405:T:G	7.53689e-13	-2.4149e-10	-1.80534
73427485	chr16:73427485:A:G	7.91745e-13	-2.4149e-10	-1.75608
73427585	chr16:73427585:C:T	1.61475e-13	-1.63345	-1.71252
73427591	chr16:73427591:T:C	1.54881e-13	-1.62606	-1.7616
73427701	chr16:73427701:C:T	1.06435e-12	-2.4149e-10	-1.4602
73427765	chr16:73427765:C:T	7.53914e-13	-2.4149e-10	-1.80504
73427804	chr16:73427804:G:A	2.12889e-13	-1.26724	-1.80231
73427896	chr16:73427896:T:C	8.51712e-13	-2.4149e-10	-1.68307
73428219	chr16:73428219:C:T	7.57119e-13	-2.4149e-10	-1.8008
73428260	chr16:73428260:C:T	6.559e-13	-1.63533	-0.308985
73428430	chr16:73428430:A:G	7.67967e-13	-0.407343	-1.37923
73428556	chr16:73428556:G:A	3.20734e-12	-2.4149e-10	-0.357121
73428559	chr16:73428559:T:C	1.30206e-10	-0.292193	3.63875
73428587	chr16:73428587:G:A	9.06962e-12	-0.873383	1.55575
73428677	chr16:73428677:TAGAC:T	1.03479e-12	0.077457	-1.56582
73428985	chr16:73428985:T:G	8.80052e-13	-2.4149e-10	-1.65034
73429259	chr16:73429259:C:A	9.28686e-13	-2.4149e-10	-1.59655
73429281	chr16:73429281:C:T	7.72269e-13	-2.4149e-10	-1.78099
73429336	chr16:73429336:A:G	1.35702e-12	-2.4149e-10	-1.21727
73429606	chr16:73429606:C:T	1.58355e-12	0.243207	-1.3061
73429886	chr16:73429886:C:T	3.05625e-12	-2.4149e-10	-0.405374
73429926	chr16:73429926:C:T	2.70816e-13	-1.07708	-1.7518
73430530	chr16:73430530:C:T	7.86327e-13	-2.4149e-10	-1.76295
73430610	chr16:73430610:T:C	1.08475e-12	-2.4149e-10	-1.44121
73430843	chr16:73430843:C:T	7.98942e-13	-0.909564	-0.837467
73430982	chr16:73430982:T:C	1.44384e-11	-2.4149e-10	1.14733
73431124	chr16:73431124:A:G	7.61087e-13	-2.4149e-10	-1.79557
73431215	chr16:73431215:T:G	2.86658e-12	-0.469445	-1.68486e-09
73431419	chr16:73431419:T:C	9.67594e-13	-2.4149e-10	-1.55551
73431532	chr16:73431532:C:T	1.6816e-12	-2.4149e-10	-1.00282
73431664	chr16:73431664:G:A	1.41976e-13	-1.66771	-1.80695
73431865	chr16:73431865:T:C	7.65139e-13	-2.4149e-10	-1.79026
73432034	chr16:73432034:C:T	1.35333e-12	-2.4149e-10	-1.22
73432055	chr16:73432055:G:T	3.77699e-13	-1.38286	-1.11336
73432095	chr16:73432095:G:A	7.93061e-13	-2.4149e-10	-1.75442
73432275	chr16:73432275:A:G	1.24015e-12	-2.4149e-10	-1.30733
73432379	chr16:73432379:A:G	1.8165e-12	-2.4149e-10	-0.92565
73432523	chr16:73432523:C:T	8.904e-13	-2.4149e-10	-1.63865
73432598	chr16:73432598:G:A	1.44378e-13	-1.66712	-1.79077
73432639	chr16:73432639:T:G	3.56182e-12	-0.474825	0.222532
73432759	chr16:73432759:T:C	1.78035e-11	-2.4149e-10	1.35683
73432778	chr16:73432778:TTTC:T	6.9734e-13	-0.944418	-0.938628
73432846	chr16:73432846:T:C	4.55659e-13	-0.922856	-1.38572
73432863	chr16:73432863:T:G	9.4422e-13	-2.4149e-10	-1.57996
73432924	chr16:73432924:T:C	1.56789e-12	-2.4149e-10	-1.07284
73432980	chr16:73432980:C:T	8.82435e-13	-0.751371	-0.896263
73433714	chr16:73433714:C:T	1.6707e-12	-2.4149e-10	-1.00932
73433798	chr16:73433798:G:A	7.52752e-13	-2.4149e-10	-1.80658
73433834	chr16:73433834:C:T	1.58548e-13	-1.65762	-1.70665
73434000	chr16:73434000:C:T	1.78016e-12	-0.945859	-1.68486e-09
73434017	chr16:73434017:C:T	2.18085e-13	-1.66658	-1.37885
73434276	chr16:73434276:C:T	1.52314e-13	-1.66735	-1.73702
73434558	chr16:73434558:C:T	7.52474e-13	-2.4149e-10	-1.80695
73434924	chr16:73434924:G:C	3.61997e-12	-2.4149e-10	-0.236097
73435159	chr16:73435159:C:T	1.54552e-13	-1.60005	-1.78973
73435354	chr16:73435354:G:A	1.84805e-12	-0.908431	-1.68486e-09
73435393	chr16:73435393:A:G	3.95908e-12	-2.4149e-10	-0.146551
73435577	chr16:73435577:A:C	3.26893e-13	-1.53841	-1.10228
73435587	chr16:73435587:C:T	6.81426e-13	-1.54687	-0.359264
73435746	chr16:73435746:A:G	7.68106e-13	-1.59454	-0.191847
73435771	chr16:73435771:G:A	5.12931e-12	0.112408	-1.68486e-09
73436457	chr16:73436457:T:C	9.98303e-13	-2.4149e-10	-1.52426
73436712	chr16:73436712:G:A	1.64455e-13	-1.5949	-1.73278
73436902	chr16:73436902:TC:T	1.29228e-12	-2.4149e-10	-1.26616
73437049	chr16:73437049:C:T	1.03712e-12	-2.4149e-10	-1.48612
73437791	chr16:73437791:C:A	1.0192e-12	-2.4149e-10	-1.50355
73438337	chr16:73438337:G:A	1.71246e-12	-2.4149e-10	-0.984632
73438895	chr16:73438895:G:A	3.10752e-13	-0.884424	-1.8069
73439087	chr16:73439087:A:T	2.03726e-12	-2.4149e-10	-0.810957
73439227	chr16:73439227:T:G	9.93604e-13	-2.4149e-10	-1.52898
73439676	chr16:73439676:C:A	1.8617e-12	-2.4149e-10	-0.901072
73439804	chr16:73439804:A:G	3.86752e-12	-2.4149e-10	-0.169951
73440915	chr16:73440915:T:C	2.55546e-13	-1.62245	-1.26447
73440971	chr16:73440971:A:G	1.07848e-12	-2.4149e-10	-1.44702
73441457	chr16:73441457:C:T	8.65702e-13	-1.66678	-1.68486e-09
73441593	chr16:73441593:A:T	6.55384e-13	-1.22828	-0.716824
73441816	chr16:73441816:A:G	1.05833e-12	-0.341391	-1.12448
73441925	chr16:73441925:A:T	1.11742e-12	-0.301597	-1.10995
73442171	chr16:73442171:C:T	1.04548e-12	-1.47809	-1.68486e-09
73442329	chr16:73442329:T:C	7.96787e-13	-2.4149e-10	-1.74973
73442813	chr16:73442813:G:A	1.03836e-12	-2.4149e-10	-1.48492
73443001	chr16:73443001:A:G	1.17767e-12	-1.35903	-1.68486e-09
73443226	chr16:73443226:A:G	6.28353e-13	-0.18608	-1.80114
73443741	chr16:73443741:G:C	9.98138e-13	-2.4149e-10	-1.52443
73443843	chr16:73443843:C:T	8.58375e-13	-2.4149e-10	-1.67528
73444289	chr16:73444289:T:C	1.08999e-12	-2.4149e-10	-1.4364
73444310	chr16:73444310:A:G	1.13373e-12	-2.4149e-10	-1.39705
73444777	chr16:73444777:T:C	8.70509e-13	-1.66124	-1.68486e-09
73445012	chr16:73445012:A:G	6.09987e-12	-2.4149e-10	0.285703
73445070	chr16:73445070:G:A	1.69641e-12	-2.4149e-10	-0.994051
73445137	chr16:73445137:A:T	1.94922e-12	-2.4149e-10	-0.855134
73445195	chr16:73445195:T:C	4.21256e-12	-2.4149e-10	-0.0844939
73445203	chr16:73445203:T:C	1.04985e-11	-2.4149e-10	0.828672
73445228	chr16:73445228:GTGTA:G	2.28231e-13	-1.19313	-1.80683
73445319	chr16:73445319:T:C	3.62073e-13	-1.58727	-0.951199
73445378	chr16:73445378:G:T	2.23527e-12	-2.4149e-10	-0.718201
73445565	chr16:73445565:C:T	1.73819e-12	-2.4149e-10	-0.969719
73445628	chr16:73445628:A:G	7.65106e-13	-2.4149e-10	-1.79031
73445662	chr16:73445662:C:T	1.84264e-13	-1.5413	-1.67265
73446584	chr16:73446584:T:C	4.06078e-13	-1.49902	-0.924754
73446766	chr16:73446766:C:G	3.36536e-13	-0.868073	-1.74354
73446912	chr16:73446912:G:A	1.00525e-12	-2.4149e-10	-1.51733
73447138	chr16:73447138:G:A	8.8322e-13	-2.4149e-10	-1.64675
73447207	chr16:73447207:C:T	1.44095e-13	-1.66456	-1.79528
73447313	chr16:73447313:C:A	8.64873e-13	-1.66774	-1.68486e-09
73447775	chr16:73447775:C:T	1.20099e-12	-2.4149e-10	-1.33942
73447833	chr16:73447833:T:C	8.54531e-13	-2.4149e-10	-1.67977
73448370	chr16:73448370:C:A	9.15332e-13	-2.4149e-10	-1.61103
73448410	chr16:73448410:C:T	8.49659e-12	-2.4149e-10	0.617101
73448691	chr16:73448691:T:A	1.6225e-12	-2.4149e-10	-1.03859
73449007	chr16:73449007:A:C	2.87144e-13	-1.66782	-1.10252
73449053	chr16:73449053:T:C	2.12755e-13	-1.46543	-1.60475
73449161	chr16:73449161:G:T	7.62628e-13	-2.4149e-10	-1.79355
73449209	chr16:73449209:C:T	7.54002e-13	-2.4149e-10	-1.80492
73449247	chr16:73449247:G:C	7.52637e-13	-2.4149e-10	-1.80674
73449326	chr16:73449326:G:A	7.55161e-13	-2.4149e-10	-1.80339
73449833	chr16:73449833:C:T	8.36087e-13	-2.4149e-10	-1.70159
73449840	chr16:73449840:T:C	3.45822e-13	-1.13823	-1.44617
73449998	chr16:73449998:C:T	3.151e-13	-1.65008	-1.02735
73450004	chr16:73450004:T:C	3.02338e-12	-2.4149e-10	-0.416189
73450088	chr16:73450088:A:G	9.39108e-13	-1.58539	-1.68486e-09
73450187	chr16:73450187:C:T	1.59881e-12	-0.0768078	-0.976496
73450437	chr16:73450437:C:T	8.58495e-13	-2.4149e-10	-1.67514
73450567	chr16:73450567:G:C	7.56552e-13	-2.4149e-10	-1.80155
73450801	chr16:73450801:T:C	2.99801e-13	-1.66718	-1.06002
73450815	chr16:73450815:G:T	1.71756e-13	-1.62515	-1.65909
73450893	chr16:73450893:T:A	1.13285e-12	-2.4149e-10	-1.39783
73451054	chr16:73451054:GC:G	1.20732e-12	-2.4149e-10	-1.33416
73451206	chr16:73451206:C:T	3.46826e-13	-0.873962	-1.70753
73451605	chr16:73451605:G:A	2.17133e-12	-2.4149e-10	-0.747224
73451731	chr16:73451731:G:T	1.95455e-13	-1.66714	-1.48784
73452194	chr16:73452194:G:A	8.97207e-12	0.671552	-1.68486e-09
73452325	chr16:73452325:G:T	2.43501e-13	-1.66648	-1.26873
73452565	chr16:73452565:G:C	3.28259e-13	-0.860122	-1.77639
73452617	chr16:73452617:A:T	1.1468e-12	-2.4149e-10	-1.38559
73452774	chr16:73452774:T:G	7.56692e-13	-2.4149e-10	-1.80136
73452862	chr16:73452862:G:A	1.38586e-11	1.10634	-1.68486e-09
73453194	chr16:73453194:G:A	1.53379e-12	-0.0477978	-1.04702
73453219	chr16:73453219:G:A	3.57401e-13	-0.758585	-1.79287
73453495	chr16:73453495:A:G	7.53725e-13	-0.338162	-1.46713
73454251	chr16:73454251:T:C	2.71025e-12	-2.4149e-10	-0.525522
73454887	chr16:73454887:T:C	1.89653e-12	-2.4149e-10	-0.882537
73455134	chr16:73455134:C:A	3.17273e-13	-1.04946	-1.62109
73455545	chr16:73455545:T:A	1.8367e-13	-1.54956	-1.66762
73455908	chr16:73455908:G:A	7.52474e-13	-2.4149e-10	-1.80695
73455946	chr16:73455946:AT:A	1.16349e-12	-2.4149e-10	-1.37114
73455983	chr16:73455983:G:A	7.6081e-13	-2.4149e-10	-1.79594
73456154	chr16:73456154:C:G	8.78919e-13	-1.65163	-1.68486e-09
73456197	chr16:73456197:T:C	1.03441e-12	-2.4149e-10	-1.48873
73456224	chr16:73456224:G:A	7.60847e-13	-2.4149e-10	-1.79589
73456542	chr16:73456542:A:T	1.42707e-12	-0.828075	-0.338865
73456554	chr16:73456554:T:C	3.72254e-13	-1.54091	-0.969834
73457059	chr16:73457059:C:T	1.55147e-12	-2.4149e-10	-1.08336
73457317	chr16:73457317:T:C	1.22937e-12	-1.31606	-1.68486e-09
73457670	chr16:73457670:A:T	3.29221e-13	-0.877076	-1.75651
73457849	chr16:73457849:A:G	3.31084e-13	-1.62637	-1.00158
73458461	chr16:73458461:C:T	1.23141e-12	-2.4149e-10	-1.3144
73458665	chr16:73458665:G:A	1.08156e-12	-0.510179	-0.933982
73459225	chr16:73459225:C:T	1.31476e-12	-2.4149e-10	-1.24891
73459832	chr16:73459832:GCT:G	7.60087e-13	-2.4149e-10	-1.79689
73459921	chr16:73459921:A:T	1.84853e-12	-2.4149e-10	-0.908173
73460443	chr16:73460443:T:G	6.39514e-13	-0.546094	-1.42352
73460505	chr16:73460505:T:C	5.59267e-13	-0.658481	-1.44521
73460906	chr16:73460906:A:T	7.62149e-13	-2.4149e-10	-1.79418
73460956	chr16:73460956:C:A	2.06186e-13	-1.39619	-1.70535
73461096	chr16:73461096:A:G	1.50315e-10	-2.4149e-10	3.49017
73461172	chr16:73461172:C:T	1.2742e-12	-2.4149e-10	-1.28025
73461470	chr16:73461470:G:C	2.71706e-13	-1.24743	-1.57817
73461620	chr16:73461620:A:T	1.33641e-12	-2.4149e-10	-1.23258
73461762	chr16:73461762:T:C	2.38028e-13	-1.50632	-1.45161
73462042	chr16:73462042:T:C	7.64849e-13	-2.4149e-10	-1.79064
73462371	chr16:73462371:C:G	1.7841e-12	-0.258945	-0.684707
73462522	chr16:73462522:A:T	1.92064e-13	-1.41326	-1.75923
73462967	chr16:73462967:A:C	1.39248e-12	-2.4149e-10	-1.19148
73462973	chr16:73462973:G:A	1.13797e-12	-2.4149e-10	-1.39332
73463118	chr16:73463118:C:G	7.88907e-13	-2.4149e-10	-1.75967
73463505	chr16:73463505:T:C	2.31879e-13	-1.62117	-1.36294
73463643	chr16:73463643:C:T	3.12354e-13	-1.48259	-1.20359
73463664	chr16:73463664:A:G	1.67529e-12	0.35219	-1.35877
73463983	chr16:73463983:G:A	7.67595e-13	-2.4149e-10	-1.78706
73464129	chr16:73464129:G:A	1.3112e-12	-2.4149e-10	-1.25162
73465030	chr16:73465030:C:T	6.97925e-13	-0.647666	-1.23454
73465044	chr16:73465044:G:A	1.29593e-12	-2.4149e-10	-1.26333
73465095	chr16:73465095:A:G	3.63262e-13	-0.737582	-1.79761
73465118	chr16:73465118:G:A	1.13345e-12	-1.3973	-1.68486e-09
73465166	chr16:73465166:G:A	8.63735e-13	-2.4149e-10	-1.66905
73465215	chr16:73465215:C:A	1.04928e-12	-2.4149e-10	-1.47446
73465288	chr16:73465288:T:C	7.53639e-13	-2.4149e-10	-1.80541
73465457	chr16:73465457:C:T	1.15444e-12	-2.4149e-10	-1.37895
73465474	chr16:73465474:T:C	2.62195e-13	-1.58285	-1.27837
73465749	chr16:73465749:T:C	7.908e-13	-2.4149e-10	-1.75727
73465770	chr16:73465770:C:T	7.93487e-13	-2.4149e-10	-1.75388
73465969	chr16:73465969:C:T	8.65707e-12	0.635812	-1.68486e-09
73466029	chr16:73466029:G:A	2.80285e-13	-0.987761	-1.80675
73466498	chr16:73466498:T:C	4.7589e-13	-0.732567	-1.53257
73466539	chr16:73466539:G:A	1.62068e-12	-1.03972	-1.68486e-09
73466732	chr16:73466732:G:A	1.09853e-12	-2.4149e-10	-1.42859
73466901	chr16:73466901:A:G	2.2098e-13	-1.44547	-1.58678
73467136	chr16:73467136:C:T	1.26714e-12	-2.4149e-10	-1.2858
73467281	chr16:73467281:T:TCTGTCTTA	2.23462e-12	-2.4149e-10	-0.718492
73467340	chr16:73467340:G:A	1.58486e-13	-1.62071	-1.74394
73467637	chr16:73467637:T:C	1.58797e-13	-1.55664	-1.80606
73468031	chr16:73468031:A:C	7.70984e-13	-2.4149e-10	-1.78265
73468245	chr16:73468245:C:A	1.38706e-12	-2.4149e-10	-1.19538
73468673	chr16:73468673:A:G	3.11573e-13	-1.52208	-1.1666
73468704	chr16:73468704:A:G	6.58178e-11	-2.4149e-10	2.66433
73468946	chr16:73468946:G:T	7.52497e-13	-2.4149e-10	-1.80692
73469114	chr16:73469114:G:C	9.65727e-13	-2.4149e-10	-1.55744
73469487	chr16:73469487:G:T	1.89394e-12	-2.4149e-10	-0.883904
73469995	chr16:73469995:C:T	2.31662e-13	-1.66644	-1.3186
73470311	chr16:73470311:C:T	7.01671e-13	-1.49841	-0.378441
73470325	chr16:73470325:T:C	1.74418e-12	-2.4149e-10	-0.966278
73470392	chr16:73470392:G:C	1.46606e-12	-2.4149e-10	-1.13999
73470449	chr16:73470449:C:A	1.7648e-12	-2.4149e-10	-0.954529
73470585	chr16:73470585:C:T	9.78055e-13	-2.4149e-10	-1.54475
73470929	chr16:73470929:A:G	3.7655e-13	-0.784762	-1.71451
73470981	chr16:73470981:G:C	1.36643e-12	-1.21036	-1.68486e-09
73471272	chr16:73471272:C:T	8.92778e-13	-1.63598	-1.68486e-09
73471300	chr16:73471300:T:C	3.39772e-13	-1.38177	-1.22027
73471490	chr16:73471490:C:T	2.88647e-13	-1.19979	-1.56533
73471498	chr16:73471498:T:C	4.24763e-13	-0.585419	-1.79337
73471714	chr16:73471714:G:A	8.72955e-13	-1.65844	-1.68486e-09
73471788	chr16:73471788:T:C	7.52484e-13	-2.4149e-10	-1.80694
73471946	chr16:73471946:T:C	7.52482e-13	-2.4149e-10	-1.80694
73472125	chr16:73472125:G:C	1.57091e-12	-2.4149e-10	-1.07091
73472364	chr16:73472364:C:T	3.60927e-12	0.233599	-0.472659
73473098	chr16:73473098:T:A	7.57624e-13	-2.4149e-10	-1.80013
73473437	chr16:73473437:C:T	7.5937e-13	-2.4149e-10	-1.79783
73473739	chr16:73473739:A:G	1.46068e-13	-1.66744	-1.77881
73473787	chr16:73473787:G:A	8.65526e-13	-1.66698	-1.68486e-09
73473868	chr16:73473868:A:T	1.87338e-13	-1.66747	-1.52994
73474286	chr16:73474286:C:T	5.84177e-13	-1.64449	-0.415623
73474414	chr16:73474414:G:T	2.99014e-13	-1.50425	-1.22558
73474430	chr16:73474430:T:C	4.26241e-13	-1.65529	-0.720019
73474811	chr16:73474811:G:A	1.02192e-12	-2.4149e-10	-1.50089
73474826	chr16:73474826:G:T	3.08745e-13	-1.45771	-1.2401
73474852	chr16:73474852:C:T	1.31678e-12	-1.66581	0.41844
73474932	chr16:73474932:A:C	1.15115e-12	-1.66195	0.280142
73475202	chr16:73475202:T:G	7.56685e-12	-2.4149e-10	0.501212
73475221	chr16:73475221:G:A	1.48153e-13	-1.66785	-1.76423
73475223	chr16:73475223:G:A	9.32582e-13	-1.59236	-1.68486e-09
73476102	chr16:73476102:C:T	2.36207e-13	-1.28213	-1.68348
73476465	chr16:73476465:C:T	2.50805e-13	-1.45763	-1.44801
73476628	chr16:73476628:T:C	1.7496e-13	-1.58283	-1.68293
73477072	chr16:73477072:A:T	3.64933e-12	-2.4149e-10	-0.228021
73477167	chr16:73477167:G:C	7.6459e-13	-2.4149e-10	-1.79098
73477201	chr16:73477201:A:C	2.3193e-12	-2.4149e-10	-0.681301
73477440	chr16:73477440:A:G	3.34798e-13	-1.56887	-1.04792
73477624	chr16:73477624:G:T	8.8063e-13	-1.64968	-1.68486e-09
73477966	chr16:73477966:C:T	1.49746e-13	-1.66749	-1.75388
73478029	chr16:73478029:T:C	1.05141e-12	-2.4149e-10	-1.47243
73478132	chr16:73478132:G:A	8.44239e-13	-2.4149e-10	-1.69188
73478628	chr16:73478628:C:T	9.9255e-13	-2.4149e-10	-1.53004
73479214	chr16:73479214:T:A	1.27197e-12	-1.607	0.325005
73479663	chr16:73479663:T:C	1.44668e-13	-1.66741	-1.78847
73479836	chr16:73479836:G:A	1.55838e-13	-1.66749	-1.71402
73480193	chr16:73480193:T:C	1.38854e-11	-2.4149e-10	1.10827
73480823	chr16:73480823:G:A	8.08392e-13	-2.4149e-10	-1.73527
73481033	chr16:73481033:A:G	7.79833e-13	-2.4149e-10	-1.77124
73481317	chr16:73481317:A:G	1.77778e-12	-1.66245	0.715246
73484740	chr16:73484740:G:A	1.75396e-12	-2.4149e-10	-0.960686
73484858	chr16:73484858:T:A	1.95247e-13	-1.39448	-1.76158
73485152	chr16:73485152:T:C	9.80005e-13	-1.62591	0.0831528
73485189	chr16:73485189:T:C	2.50796e-13	-1.57637	-1.32931
73485562	chr16:73485562:G:C	1.02578e-12	-1.49711	-1.68486e-09
73485645	chr16:73485645:T:A	3.64577e-12	-2.4149e-10	-0.228996
73485709	chr16:73485709:G:A	4.95166e-13	-1.56351	-0.661916
73485960	chr16:73485960:G:A	7.56958e-13	-2.4149e-10	-1.80101
73486035	chr16:73486035:T:C	1.6852e-12	-2.4149e-10	-1.00068
73486071	chr16:73486071:G:A	7.69208e-13	-2.4149e-10	-1.78496
73486231	chr16:73486231:A:G	8.2298e-12	-1.56995	2.15515
73486434	chr16:73486434:C:T	1.26325e-12	-1.28888	-1.68486e-09
73486663	chr16:73486663:G:C	1.84356e-13	-1.45034	-1.76311
73486973	chr16:73486973:A:G	8.08104e-13	-2.4149e-10	-1.73563
73487074	chr16:73487074:G:A	3.9174e-12	-0.157137	-1.68486e-09
73487201	chr16:73487201:G:A	7.56966e-13	-2.4149e-10	-1.801
73487789	chr16:73487789:A:G	7.63409e-13	-2.4149e-10	-1.79253
73488009	chr16:73488009:C:T	1.54493e-13	-1.5865	-1.80367
73488111	chr16:73488111:A:G	8.15086e-13	-1.66461	-0.0624143
73488501	chr16:73488501:G:T	5.95724e-13	-1.63563	-0.404909
73489411	chr16:73489411:C:G	1.6297e-13	-1.66786	-1.66889
73489564	chr16:73489564:C:T	9.16747e-13	-1.60949	-1.68486e-09
73490273	chr16:73490273:T:G	1.53046e-13	-1.64792	-1.75166
73490362	chr16:73490362:G:T	1.25478e-12	-2.4149e-10	-1.2956
73490397	chr16:73490397:T:C	7.92725e-13	-1.66292	-0.0919205
73490442	chr16:73490442:T:G	7.57454e-13	-2.4149e-10	-1.80036
73490664	chr16:73490664:T:C	1.80048e-13	-1.61309	-1.62401
73490781	chr16:73490781:G:A	7.5523e-13	-2.4149e-10	-1.8033
73491471	chr16:73491471:C:T	1.41759e-12	-1.57408	0.400474
73491504	chr16:73491504:C:G	7.71934e-13	-2.4149e-10	-1.78142
73492047	chr16:73492047:C:A	9.87569e-12	0.767512	-1.68486e-09
73492077	chr16:73492077:T:C	1.9301e-13	-1.66786	-1.49972
73492568	chr16:73492568:C:T	7.63004e-13	-2.4149e-10	-1.79306
73493462	chr16:73493462:A:G	1.88078e-12	-2.4149e-10	-0.890875
73493586	chr16:73493586:C:T	7.5448e-13	-2.4149e-10	-1.80429
73493842	chr16:73493842:T:TCCATGTCATCTGGCACTCTGTC	7.55338e-13	-2.4149e-10	-1.80315
73493998	chr16:73493998:T:C	1.7141e-13	-1.48563	-1.80063
73494525	chr16:73494525:A:G	1.91808e-13	-1.63219	-1.54163
73494715	chr16:73494715:A:G	3.14306e-13	-1.62255	-1.05741
73494948	chr16:73494948:G:GA	3.07934e-13	-1.12033	-1.58011
73494978	chr16:73494978:G:A	7.68179e-13	-2.4149e-10	-1.7863
73495081	chr16:73495081:T:C	4.49644e-13	-1.59473	-0.727135
73495393	chr16:73495393:A:G	2.54136e-13	-1.40618	-1.48626
73495878	chr16:73495878:T:C	4.7439e-13	-1.61697	-0.651318
73496253	chr16:73496253:G:A	8.19516e-13	-2.4149e-10	-1.72161
73496976	chr16:73496976:C:T	1.53175e-12	-1.09615	-1.68486e-09
73497065	chr16:73497065:C:T	8.9048e-13	-2.4149e-10	-1.63856
73497360	chr16:73497360:T:C	6.45238e-13	-0.948844	-1.01186
73497610	chr16:73497610:T:C	8.1351e-13	-2.4149e-10	-1.72896
73497654	chr16:73497654:A:G	2.41338e-13	-1.63447	-1.30965
73498211	chr16:73498211:A:G	4.22615e-13	-1.43091	-0.952945
73498316	chr16:73498316:T:A	7.52708e-13	-2.4149e-10	-1.80664
73498402	chr16:73498402:A:C	2.26102e-11	-1.41899	3.01483
73498462	chr16:73498462:A:G	5.41981e-13	-1.64381	-0.491277
73498782	chr16:73498782:T:C	8.51275e-13	-2.4149e-10	-1.68358
73499518	chr16:73499518:C:T	8.80942e-13	-2.4149e-10	-1.64933
73499760	chr16:73499760:T:A	1.88893e-11	-1.44413	2.86017
73499976	chr16:73499976:A:G	4.21842e-12	-2.4149e-10	-0.0831041
73500244	chr16:73500244:G:A	2.11757e-13	-1.58497	-1.48991
73500960	chr16:73500960:G:A	6.5549e-13	-1.31882	-0.626117
73501024	chr16:73501024:G:T	9.85274e-13	-1.3076	-0.229795
73501355	chr16:73501355:A:G	1.3434e-11	-1.55005	2.62528
73501661	chr16:73501661:T:C	1.91527e-12	-2.4149e-10	-0.872707
73501769	chr16:73501769:C:T	8.75231e-13	-1.65583	-1.68486e-09
73502184	chr16:73502184:C:T	6.82725e-13	-0.807113	-1.09712
73502322	chr16:73502322:G:T	1.07126e-12	-1.0174	-0.436321
73502601	chr16:73502601:C:T	9.75253e-13	-1.29976	-0.247865
73502736	chr16:73502736:G:A	7.69931e-13	-2.4149e-10	-1.78402
73502739	chr16:73502739:T:A	1.81032e-12	-2.4149e-10	-0.92906
73503028	chr16:73503028:T:C	8.85986e-13	-2.4149e-10	-1.64362
73504229	chr16:73504229:T:G	2.32713e-13	-1.53109	-1.44942
73504560	chr16:73504560:A:G	7.65876e-13	-2.4149e-10	-1.7893
73504642	chr16:73504642:G:T	4.98162e-13	-1.52074	-0.698656
73504649	chr16:73504649:G:A	3.62541e-13	-1.50968	-1.0275
73504674	chr16:73504674:C:T	7.56456e-13	-2.4149e-10	-1.80168
73505482	chr16:73505482:A:G	1.53698e-13	-1.58838	-1.80695
73505649	chr16:73505649:G:A	1.04195e-12	-0.987223	-0.494242
73507028	chr16:73507028:G:A	7.63653e-13	-2.4149e-10	-1.79221
73507390	chr16:73507390:T:C	9.56591e-13	-0.976952	-0.589992
73508221	chr16:73508221:T:A	2.36033e-12	-1.57754	0.91378
73508396	chr16:73508396:CT:C	2.08245e-12	-2.4149e-10	-0.789021
73508509	chr16:73508509:C:T	1.10814e-11	-2.4149e-10	0.882701
73508725	chr16:73508725:G:A	4.34457e-13	-1.56146	-0.794766
73508757	chr16:73508757:T:C	2.28732e-12	-2.4149e-10	-0.695184
73508861	chr16:73508861:G:A	7.64521e-13	-1.19085	-0.600215
73509321	chr16:73509321:C:A	2.07136e-13	-1.30185	-1.79509
73509758	chr16:73509758:T:C	1.74961e-13	-1.5219	-1.74385
73509834	chr16:73509834:C:T	2.49511e-13	-1.15817	-1.75264
73509869	chr16:73509869:C:T	5.92195e-13	-0.407584	-1.6389
73511133	chr16:73511133:A:G	3.80556e-13	-1.6666	-0.822089
73511498	chr16:73511498:T:A	2.14939e-12	-2.4149e-10	-0.75738
73511579	chr16:73511579:C:T	3.66839e-13	-1.65426	-0.871137
73511740	chr16:73511740:C:T	2.20158e-13	-1.66191	-1.37406
73511956	chr16:73511956:C:T	1.64393e-13	-1.61095	-1.71711
73512039	chr16:73512039:C:T	1.75547e-12	-2.4149e-10	-0.959828
73512065	chr16:73512065:G:T	4.1885e-13	-0.619272	-1.77353
73513085	chr16:73513085:A:G	1.63169e-12	-2.4149e-10	-1.03295
73513352	chr16:73513352:C:G	9.67986e-13	-2.4149e-10	-1.5551
73513426	chr16:73513426:A:G	7.55695e-13	-2.4149e-10	-1.80268
73513490	chr16:73513490:G:A	7.99793e-13	-2.4149e-10	-1.74597
73513525	chr16:73513525:T:C	2.34436e-12	-2.4149e-10	-0.67055
73514008	chr16:73514008:G:A	7.77312e-13	-2.4149e-10	-1.77448
73514412	chr16:73514412:G:A	3.59972e-13	-1.2514	-1.2929
73514476	chr16:73514476:T:C	7.64086e-13	-2.4149e-10	-1.79164
73514919	chr16:73514919:C:T	2.39223e-13	-1.60295	-1.34997
73515346	chr16:73515346:T:C	9.35184e-13	-2.4149e-10	-1.58958
73515458	chr16:73515458:GAGAT:G	1.6579e-12	-2.4149e-10	-1.01701
73515554	chr16:73515554:GAGAA:G	1.64739e-12	-2.4149e-10	-1.02337
73515923	chr16:73515923:T:C	9.37803e-13	-2.4149e-10	-1.58678
73516330	chr16:73516330:C:T	2.27678e-13	-1.1975	-1.80489
73516444	chr16:73516444:A:G	4.31999e-13	-1.63845	-0.723451
73516659	chr16:73516659:T:G	3.74675e-12	-2.4149e-10	-0.201676
73516889	chr16:73516889:A:T	9.99703e-13	-2.4149e-10	-1.52286
73516999	chr16:73516999:G:A	2.18195e-13	-1.53413	-1.5108
73517120	chr16:73517120:A:G	1.34571e-12	-2.4149e-10	-1.22565
73517744	chr16:73517744:A:G	8.13367e-13	-2.4149e-10	-1.72914
73518040	chr16:73518040:A:T	2.14867e-12	-2.4149e-10	-0.757716
73518097	chr16:73518097:A:G	1.76159e-13	-1.66651	-1.59242
73518228	chr16:73518228:C:T	9.08906e-13	-2.4149e-10	-1.61808
73518405	chr16:73518405:C:G	2.78485e-13	-1.10666	-1.6943
73518908	chr16:73518908:A:G	3.92046e-13	-1.66491	-0.794032
73519052	chr16:73519052:G:C	3.86896e-13	-1.5966	-0.875564
73519201	chr16:73519201:T:G	1.36463e-12	-2.4149e-10	-1.21168
73519558	chr16:73519558:C:T	2.62944e-12	-2.4149e-10	-0.555792
73519747	chr16:73519747:A:G	1.6322e-12	-2.4149e-10	-1.03263
73519952	chr16:73519952:T:C	2.2394e-13	-1.27549	-1.74346
73519995	chr16:73519995:G:A	1.38099e-12	-2.4149e-10	-1.19976
73520294	chr16:73520294:C:T	7.80549e-13	-2.4149e-10	-1.77032
73520754	chr16:73520754:A:G	1.98036e-12	-2.4149e-10	-0.839284
73521055	chr16:73521055:A:G	1.98036e-12	-2.4149e-10	-0.839284
73521236	chr16:73521236:C:T	2.63858e-13	-1.09942	-1.75549
73521261	chr16:73521261:C:T	8.67794e-13	-1.66436	-1.68486e-09
73521730	chr16:73521730:G:A	2.23902e-13	-1.51974	-1.49937
73521758	chr16:73521758:T:C	1.53918e-12	-2.4149e-10	-1.09131
73521883	chr16:73521883:G:A	1.059e-12	-2.4149e-10	-1.46524
73522104	chr16:73522104:G:A	2.51965e-13	-1.10859	-1.79244
73522447	chr16:73522447:G:A	1.41998e-12	-2.4149e-10	-1.17192
73522882	chr16:73522882:C:A	9.75462e-13	-2.4149e-10	-1.54741
73523264	chr16:73523264:C:T	2.80748e-12	-2.4149e-10	-0.490276
73523284	chr16:73523284:T:C	1.17643e-12	-2.4149e-10	-1.36008
73523433	chr16:73523433:T:C	3.45226e-13	-1.60032	-0.985805
73523451	chr16:73523451:G:A	9.93775e-13	-2.4149e-10	-1.52881
73523719	chr16:73523719:T:C	8.23874e-13	-2.4149e-10	-1.7163
73523726	chr16:73523726:C:T	8.37085e-13	-2.4149e-10	-1.70039
73523747	chr16:73523747:T:C	3.09172e-13	-1.66405	-1.03238
73524088	chr16:73524088:G:A	1.02322e-12	-2.4149e-10	-1.49961
73524130	chr16:73524130:T:C	1.87709e-13	-1.40663	-1.78879
73524407	chr16:73524407:A:T	8.37711e-13	-2.4149e-10	-1.69965
73524758	chr16:73524758:G:C	3.17026e-12	-2.4149e-10	-0.36875
73525071	chr16:73525071:G:A	9.03293e-13	-2.4149e-10	-1.62427
73525284	chr16:73525284:C:T	1.89872e-13	-1.62065	-1.56333
73525410	chr16:73525410:G:A	2.41252e-12	-2.4149e-10	-0.641893
73525742	chr16:73525742:G:T	7.66476e-13	-2.4149e-10	-1.78852
73526052	chr16:73526052:T:A	3.5109e-13	-1.6623	-0.906974
73526299	chr16:73526299:C:T	7.6681e-13	-2.4149e-10	-1.78808
73526479	chr16:73526479:C:T	8.96683e-13	-2.4149e-10	-1.63162
73527022	chr16:73527022:T:C	9.17357e-13	-2.4149e-10	-1.60882
73527802	chr16:73527802:G:A	1.30367e-12	-2.4149e-10	-1.25738
73527929	chr16:73527929:G:A	2.00188e-13	-1.35139	-1.77967
73528692	chr16:73528692:C:T	1.50263e-13	-1.626	-1.79194
73528785	chr16:73528785:T:C	7.66198e-13	-2.4149e-10	-1.78888
73528836	chr16:73528836:G:A	9.41115e-13	-2.4149e-10	-1.58325
73529128	chr16:73529128:A:C	2.61509e-12	-2.4149e-10	-0.561265
73529206	chr16:73529206:T:C	1.43774e-13	-1.65813	-1.80395
73529245	chr16:73529245:C:A	7.95931e-13	-2.4149e-10	-1.75081
73529443	chr16:73529443:A:G	1.12348e-11	-2.4149e-10	0.896456
73529535	chr16:73529535:C:T	9.18152e-13	-2.4149e-10	-1.60796
73529743	chr16:73529743:C:T	2.17144e-13	-1.54803	-1.50173
73530213	chr16:73530213:A:G	8.135e-13	-2.4149e-10	-1.72897
73530502	chr16:73530502:T:C	8.32427e-13	-2.4149e-10	-1.70597
73530527	chr16:73530527:A:T	7.58004e-13	-2.4149e-10	-1.79963
73531257	chr16:73531257:A:G	7.52629e-13	-2.4149e-10	-1.80675
73531960	chr16:73531960:C:T	7.5297e-13	-2.4149e-10	-1.80629
73532007	chr16:73532007:G:A	5.82406e-13	-0.301645	-1.76151
73532079	chr16:73532079:C:A	7.52531e-13	-2.4149e-10	-1.80688
73532082	chr16:73532082:T:C	1.02876e-12	-2.4149e-10	-1.49421
73532193	chr16:73532193:C:T	5.0492e-12	1.42337	-1.3267
73532311	chr16:73532311:T:C	5.31274e-13	-1.48174	-0.673299
73532345	chr16:73532345:G:C	7.62891e-13	-2.4149e-10	-1.7932
73532474	chr16:73532474:C:T	2.68954e-12	-2.4149e-10	-0.533194
73532529	chr16:73532529:C:G	2.18089e-13	-1.27688	-1.76854
73532688	chr16:73532688:T:C	3.93289e-12	-2.4149e-10	-0.15319
73532907	chr16:73532907:C:T	9.2184e-13	-1.60395	-1.68486e-09
73534052	chr16:73534052:C:T	7.52528e-13	-2.4149e-10	-1.80688
73534066	chr16:73534066:T:C	7.8628e-13	-2.4149e-10	-1.76301
73534192	chr16:73534192:A:T	2.2393e-13	-1.32012	-1.69886
73534362	chr16:73534362:C:T	8.6313e-13	-2.4149e-10	-1.66975
73534834	chr16:73534834:C:G	1.06354e-12	-2.4149e-10	-1.46096
73535078	chr16:73535078:G:A	7.60592e-13	-2.4149e-10	-1.79622
73535371	chr16:73535371:C:A	8.32922e-13	-2.4149e-10	-1.70538
73535867	chr16:73535867:C:T	8.75619e-13	-1.65539	-1.68486e-09
73535930	chr16:73535930:G:A	9.2098e-13	-2.4149e-10	-1.60488
73536286	chr16:73536286:A:G	7.53658e-13	-2.4149e-10	-1.80538
73536329	chr16:73536329:A:G	4.40838e-13	-0.842196	-1.49945
73536652	chr16:73536652:T:C	4.36957e-13	-0.54375	-1.80674
73536754	chr16:73536754:G:A	2.60681e-11	-0.838124	2.57627
73537552	chr16:73537552:G:A	9.6006e-13	-2.4149e-10	-1.56332
73537568	chr16:73537568:G:A	1.15649e-12	-2.4149e-10	-1.37717
73537569	chr16:73537569:G:T	2.22133e-12	-2.4149e-10	-0.724457
73537893	chr16:73537893:T:C	1.69341e-12	-2.4149e-10	-0.995821
73538200	chr16:73538200:T:TG	1.93687e-12	-2.4149e-10	-0.861491
73538219	chr16:73538219:C:T	1.00936e-12	-1.51325	-1.68486e-09
73538319	chr16:73538319:A:G	7.75493e-13	-2.4149e-10	-1.77682
73538501	chr16:73538501:A:C	7.53073e-13	-2.4149e-10	-1.80616
73538652	chr16:73538652:C:T	2.25157e-12	-0.710936	-1.68486e-09
73539213	chr16:73539213:G:A	7.52548e-13	-2.4149e-10	-1.80686
73539748	chr16:73539748:A:C	1.44464e-12	-1.1547	-1.68486e-09
73540394	chr16:73540394:A:G	7.77399e-13	-2.4149e-10	-1.77437
73541073	chr16:73541073:A:G	8.81167e-13	-2.4149e-10	-1.64907
73541233	chr16:73541233:C:T	2.73425e-13	-1.65581	-1.16348
73541306	chr16:73541306:G:A	2.56217e-13	-1.26906	-1.61523
73541431	chr16:73541431:A:G	9.42015e-13	-1.5823	-1.68486e-09
73541568	chr16:73541568:T:C	1.72275e-12	-2.4149e-10	-0.978644
73541600	chr16:73541600:A:T	7.53707e-13	-2.4149e-10	-1.80532
73541711	chr16:73541711:C:T	9.87053e-13	-2.4149e-10	-1.5356
73541942	chr16:73541942:T:C	2.06402e-13	-1.57274	-1.52776
73542270	chr16:73542270:C:T	2.62697e-13	-1.66338	-1.19594
73542547	chr16:73542547:A:G	1.18419e-12	-1.35351	-1.68486e-09
73542695	chr16:73542695:T:C	3.3836e-13	-0.829903	-1.77631
73542784	chr16:73542784:AAT:A	7.88237e-13	-2.4149e-10	-1.76052
73542902	chr16:73542902:T:C	2.8859e-13	-1.64941	-1.1159
73543036	chr16:73543036:C:T	2.86406e-12	-0.470323	-1.68486e-09
73543230	chr16:73543230:A:C	6.15525e-12	-2.4149e-10	0.294741
73543342	chr16:73543342:T:G	1.25e-12	-2.4149e-10	-1.29942
73543408	chr16:73543408:T:A	2.16634e-13	-1.63086	-1.42125
73543542	chr16:73543542:G:A	8.5463e-13	-2.4149e-10	-1.67965
73543570	chr16:73543570:A:G	7.69361e-13	-2.4149e-10	-1.78476
73543850	chr16:73543850:A:G	2.61065e-13	-1.17225	-1.6933
73544043	chr16:73544043:C:T	7.54025e-13	-2.4149e-10	-1.80489
73544202	chr16:73544202:A:G	2.80176e-13	-1.09386	-1.70104
73544599	chr16:73544599:G:T	7.32138e-12	-2.4149e-10	0.468235
73544795	chr16:73544795:G:A	1.46262e-12	-1.14233	-1.68486e-09
73544855	chr16:73544855:C:G	7.72112e-13	-2.4149e-10	-1.78119
73544935	chr16:73544935:A:G	2.93195e-13	-1.01296	-1.73652
73545146	chr16:73545146:C:T	2.61272e-13	-1.09875	-1.766
73545182	chr16:73545182:A:G	2.54087e-13	-1.65586	-1.23679
73545183	chr16:73545183:G:A	5.82574e-12	0.239723	-1.68486e-09
73545197	chr16:73545197:C:T	1.11751e-12	-2.4149e-10	-1.41146
73545260	chr16:73545260:T:G	9.38975e-12	-2.4149e-10	0.717054
73545277	chr16:73545277:T:C	8.03392e-13	-2.4149e-10	-1.74148
73545428	chr16:73545428:G:A	2.95432e-12	-0.439294	-1.68486e-09
73545471	chr16:73545471:T:A	5.71676e-12	0.220838	-1.68486e-09
73545681	chr16:73545681:T:C	3.57512e-12	-2.4149e-10	-0.248566
73546751	chr16:73546751:GCTT:G	1.74168e-13	-1.62576	-1.64454
73547195	chr16:73547195:C:T	1.57499e-12	-2.4149e-10	-1.06832
73547320	chr16:73547320:A:G	1.04528e-12	-2.4149e-10	-1.47828
73548785	chr16:73548785:G:A	8.66999e-13	-2.4149e-10	-1.66528
73548916	chr16:73548916:A:C	5.3127e-13	-1.64724	-0.507805
73549043	chr16:73549043:G:T	1.61914e-12	-2.4149e-10	-1.04067
73549094	chr16:73549094:G:C	1.23787e-12	-2.4149e-10	-1.30917
73549099	chr16:73549099:G:A	1.53098e-12	-2.4149e-10	-1.09666
73549217	chr16:73549217:T:G	3.47137e-13	-1.60391	-0.976687
73549346	chr16:73549346:T:C	1.87434e-11	-2.4149e-10	1.40828
73549560	chr16:73549560:T:C	1.03588e-12	-1.48731	-1.68486e-09
73549587	chr16:73549587:C:T	6.28212e-13	-1.65126	-0.336185
73550054	chr16:73550054:G:C	8.89604e-13	-2.4149e-10	-1.63954
73550672	chr16:73550672:T:C	7.9766e-13	-2.4149e-10	-1.74864
73550732	chr16:73550732:G:A	7.5253e-13	-2.4149e-10	-1.80688
73552724	chr16:73552724:TC:T	4.39242e-12	-1.64928	1.6066
73552795	chr16:73552795:C:A	1.11366e-12	-2.4149e-10	-1.41491
73552867	chr16:73552867:G:A	1.74987e-12	-0.415806	-0.547215
73553247	chr16:73553247:T:C	7.62708e-13	-2.4149e-10	-1.79344
73553253	chr16:73553253:T:C	8.39091e-13	-2.4149e-10	-1.698
73553417	chr16:73553417:G:A	3.03452e-13	-1.39268	-1.32242
73553437	chr16:73553437:C:T	4.42889e-13	-1.49737	-0.839631
73553746	chr16:73553746:C:T	2.89433e-12	-1.66497	1.20515
73553909	chr16:73553909:T:C	3.05177e-13	-1.37395	-1.33548
73554025	chr16:73554025:C:A	7.9624e-13	-2.4149e-10	-1.75042
73554904	chr16:73554904:C:T	7.54531e-13	-2.4149e-10	-1.80422
73555051	chr16:73555051:A:T	1.10986e-12	-2.4149e-10	-1.41833
73555218	chr16:73555218:G:A	9.69592e-13	-2.4149e-10	-1.55344
73555769	chr16:73555769:T:C	7.54877e-13	-2.4149e-10	-1.80377
73555771	chr16:73555771:G:A	5.19359e-12	-1.6173	1.74216
73556815	chr16:73556815:G:A	1.45656e-13	-1.64798	-1.8011
73556822	chr16:73556822:G:A	7.89897e-13	-2.4149e-10	-1.75842
73556864	chr16:73556864:G:C	9.49748e-13	-1.57412	-1.68486e-09
73556872	chr16:73556872:G:C	7.52483e-13	-2.4149e-10	-1.80694
73556968	chr16:73556968:G:A	4.13128e-12	-2.4149e-10	-0.103977
73557091	chr16:73557091:T:C	3.35767e-12	-0.311318	-1.68486e-09
73557611	chr16:73557611:C:T	9.23685e-12	1.7601	-1.05947
73557690	chr16:73557690:G:A	3.0576e-13	-1.66776	-1.03976
73557826	chr16:73557826:T:C	4.83584e-13	-1.11103	-1.13806
73557888	chr16:73557888:A:T	1.44568e-13	-1.6659	-1.79067
73558184	chr16:73558184:C:A	8.2529e-13	-2.4149e-10	-1.71458
73558617	chr16:73558617:C:T	9.26858e-13	-2.4149e-10	-1.59852
73558648	chr16:73558648:T:C	8.53337e-13	-2.4149e-10	-1.68116
73558809	chr16:73558809:T:C	1.03947e-12	-2.4149e-10	-1.48385
73559267	chr16:73559267:C:G	1.53218e-13	-1.59454	-1.80392
73559460	chr16:73559460:C:T	4.18812e-12	-2.4149e-10	-0.0903131
73559578	chr16:73559578:C:T	9.45889e-13	-2.4149e-10	-1.57819
73559744	chr16:73559744:C:G	1.05747e-12	-2.4149e-10	-1.46669
73559834	chr16:73559834:T:C	3.6788e-12	-0.219977	-1.68486e-09
73559897	chr16:73559897:T:C	2.39833e-13	-1.20486	-1.74552
73560266	chr16:73560266:A:G	2.50092e-13	-1.53019	-1.3783
73560320	chr16:73560320:A:C	1.64342e-13	-1.52151	-1.80686
73560504	chr16:73560504:T:C	1.83184e-13	-1.63866	-1.58117
73560650	chr16:73560650:T:C	3.66926e-12	1.08932	-1.31189
73560701	chr16:73560701:G:A	1.3323e-12	-2.4149e-10	-1.23566
73560779	chr16:73560779:G:C	3.8805e-12	1.10322	-1.26982
73561019	chr16:73561019:A:G	7.79263e-13	-2.4149e-10	-1.77197
73561198	chr16:73561198:A:T	1.72713e-13	-1.66769	-1.611
73561318	chr16:73561318:A:G	7.53822e-13	-2.4149e-10	-1.80516
73561556	chr16:73561556:G:C	1.42521e-13	-1.66786	-1.80297
73561614	chr16:73561614:G:A	3.61044e-12	-2.4149e-10	-0.238733
73561663	chr16:73561663:T:G	7.57166e-13	-2.4149e-10	-1.80074
73561740	chr16:73561740:T:C	1.61849e-13	-1.66668	-1.67697
73561819	chr16:73561819:C:T	2.00984e-13	-1.32069	-1.8064
73562476	chr16:73562476:A:G	1.02414e-12	-2.4149e-10	-1.49871
73562779	chr16:73562779:C:T	4.82737e-12	-1.28194	1.33368
73563385	chr16:73563385:T:C	1.71778e-13	-1.48509	-1.79903
73563594	chr16:73563594:T:C	1.45368e-13	-1.65592	-1.79513
73563652	chr16:73563652:T:C	4.85926e-12	-1.4093	1.46763
73563663	chr16:73563663:C:G	1.03925e-12	-2.4149e-10	-1.48406
73563664	chr16:73563664:C:T	1.43625e-13	-1.66558	-1.79753
73564094	chr16:73564094:C:G	1.88312e-13	-1.53162	-1.6606
73564262	chr16:73564262:T:A	1.47192e-13	-1.65359	-1.78499
73564303	chr16:73564303:C:T	8.46953e-13	-2.4149e-10	-1.68867
73564808	chr16:73564808:A:C	7.93667e-13	-2.4149e-10	-1.75366
73564872	chr16:73564872:G:A	9.22828e-13	-2.4149e-10	-1.60288
73564926	chr16:73564926:T:A	1.79649e-13	-1.45233	-1.78698
73565228	chr16:73565228:T:C	1.92875e-13	-1.47963	-1.68864
73565425	chr16:73565425:A:G	8.02495e-13	-2.4149e-10	-1.74259
73566454	chr16:73566454:G:A	2.19807e-13	-1.3012	-1.73637
73566511	chr16:73566511:C:T	7.90967e-13	-2.4149e-10	-1.75706
73566626	chr16:73566626:T:TCCTC	2.18509e-13	-1.23904	-1.80445
73566673	chr16:73566673:A:G	5.62353e-12	-1.51428	1.71867
73566887	chr16:73566887:C:T	7.94327e-13	-2.4149e-10	-1.75282
73566942	chr16:73566942:G:A	7.8717e-13	-2.4149e-10	-1.76187
73567935	chr16:73567935:C:T	1.13068e-12	-2.4149e-10	-1.39974
73568408	chr16:73568408:T:C	1.22234e-12	-2.4149e-10	-1.3218
73568437	chr16:73568437:A:G	1.26663e-12	-2.4149e-10	-1.28621
73568676	chr16:73568676:C:T	9.55963e-13	-1.5676	-1.68486e-09
73568703	chr16:73568703:G:A	1.61364e-12	-2.4149e-10	-1.04407
73568755	chr16:73568755:C:T	1.18813e-12	-2.4149e-10	-1.35019
73568989	chr16:73568989:G:A	8.22424e-13	-2.4149e-10	-1.71806
73569263	chr16:73569263:G:A	6.14995e-11	3.98199	-1.38552
73569305	chr16:73569305:G:A	7.86074e-13	-2.4149e-10	-1.76327
73569370	chr16:73569370:A:G	1.53395e-12	-2.4149e-10	-1.09472
73569750	chr16:73569750:C:T	3.58061e-12	-1.57981	1.33277
73569761	chr16:73569761:G:A	4.81201e-11	3.72776	-1.37662
73570380	chr16:73570380:T:C	1.80249e-13	-1.42923	-1.80675
73570987	chr16:73570987:A:G	7.55472e-13	-2.4149e-10	-1.80298
73571184	chr16:73571184:A:G	7.91143e-13	-2.4149e-10	-1.75684
73571310	chr16:73571310:AAAGT:A	2.08667e-13	-1.29015	-1.79943
73571405	chr16:73571405:G:A	2.39631e-13	-1.57708	-1.37413
73571418	chr16:73571418:T:A	4.06449e-13	-0.646631	-1.77623
73571525	chr16:73571525:G:A	1.91942e-13	-1.3827	-1.79043
73571659	chr16:73571659:A:T	7.61506e-13	-2.4149e-10	-1.79502
73571856	chr16:73571856:T:C	8.46196e-12	-2.4149e-10	0.613017
73572028	chr16:73572028:T:A	1.75766e-12	-2.4149e-10	-0.958582
73572383	chr16:73572383:C:T	1.17578e-12	-1.63429	0.273653
73572664	chr16:73572664:A:T	2.58838e-13	-1.12978	-1.74434
73573182	chr16:73573182:C:A	3.26352e-12	-0.339758	-1.68486e-09
73573947	chr16:73573947:T:C	7.88822e-13	-2.4149e-10	-1.75978
73574678	chr16:73574678:G:A	7.53569e-13	-2.4149e-10	-1.8055
73574745	chr16:73574745:C:T	8.17578e-13	-2.4149e-10	-1.72397
73574796	chr16:73574796:A:G	1.14167e-12	-1.39007	-1.68486e-09
73574896	chr16:73574896:C:T	3.35762e-13	-1.32388	-1.29004
73574935	chr16:73574935:G:A	7.71919e-13	-2.4149e-10	-1.78144
73575125	chr16:73575125:A:G	7.52504e-13	-2.4149e-10	-1.80691
73575379	chr16:73575379:T:C	7.62402e-13	-0.394027	-1.39982
73575538	chr16:73575538:G:A	1.17334e-12	-2.4149e-10	-1.36271
73575656	chr16:73575656:C:T	1.11171e-12	-2.4149e-10	-1.41666
73575769	chr16:73575769:C:T	9.66397e-13	-1.55674	-1.68486e-09
73575872	chr16:73575872:C:T	9.07301e-13	-2.4149e-10	-1.61985
73575937	chr16:73575937:T:C	9.98303e-13	-2.4149e-10	-1.52426
73575957	chr16:73575957:T:C	5.08174e-12	-0.23915	0.342239
73576541	chr16:73576541:G:A	4.59802e-13	-0.867435	-1.43209
73576608	chr16:73576608:T:A	7.60041e-13	-2.4149e-10	-1.79695
73576615	chr16:73576615:A:C	7.64685e-13	-2.4149e-10	-1.79086
73576727	chr16:73576727:A:T	1.43525e-13	-1.66549	-1.79832
73576813	chr16:73576813:C:T	2.15479e-12	-2.4149e-10	-0.754872
73577027	chr16:73577027:G:A	2.50579e-12	-0.358473	-0.245487
73577380	chr16:73577380:T:C	7.55173e-13	-2.4149e-10	-1.80337
73577553	chr16:73577553:G:A	9.26018e-13	-2.4149e-10	-1.59943
73577750	chr16:73577750:A:T	7.70601e-13	-2.4149e-10	-1.78315
73577788	chr16:73577788:G:A	7.95965e-13	-2.4149e-10	-1.75076
73577865	chr16:73577865:G:A	8.22253e-13	-2.4149e-10	-1.71827
73578119	chr16:73578119:T:C	8.23253e-13	-2.4149e-10	-1.71706
73578221	chr16:73578221:T:C	5.22539e-12	-0.220669	0.351634
73578368	chr16:73578368:T:G	8.40299e-13	-2.4149e-10	-1.69656
73578370	chr16:73578370:G:A	5.04506e-12	-0.0861655	0.182011
73578512	chr16:73578512:G:A	5.92259e-12	-0.113722	0.369932
73578823	chr16:73578823:T:G	8.75514e-13	-2.4149e-10	-1.65551
73578955	chr16:73578955:G:A	7.55195e-13	-2.4149e-10	-1.80334
73578969	chr16:73578969:G:T	8.56679e-13	-2.4149e-10	-1.67726
73579242	chr16:73579242:C:T	8.17426e-13	-2.4149e-10	-1.72416
73579693	chr16:73579693:G:A	5.08208e-13	-1.04282	-1.15661
73580164	chr16:73580164:T:C	1.31187e-12	-2.4149e-10	-1.25111
73580166	chr16:73580166:G:T	1.21633e-12	-2.4149e-10	-1.32673
73580250	chr16:73580250:C:T	8.87486e-13	-1.64193	-1.68486e-09
73580281	chr16:73580281:C:T	9.17797e-13	-2.4149e-10	-1.60834
73580730	chr16:73580730:C:A	8.45925e-13	-2.4149e-10	-1.68989
73580741	chr16:73580741:T:C	3.81144e-13	-1.47146	-1.01568
73580792	chr16:73580792:C:T	1.43607e-13	-1.66247	-1.80077
73581332	chr16:73581332:T:A	8.40767e-13	-2.4149e-10	-1.696
73581434	chr16:73581434:T:C	1.0499e-12	-2.4149e-10	-1.47387
73581509	chr16:73581509:C:T	8.98725e-13	-2.4149e-10	-1.62934
73581784	chr16:73581784:T:C	2.80044e-13	-1.00616	-1.78922
73581922	chr16:73581922:C:T	1.48185e-13	-1.66675	-1.76511
73582092	chr16:73582092:A:G	5.25104e-13	-0.522373	-1.64435
73582214	chr16:73582214:G:A	1.25581e-12	-2.4149e-10	-1.29478
73582259	chr16:73582259:C:T	2.89789e-13	-1.00313	-1.75803
73582494	chr16:73582494:G:C	2.22259e-12	-2.4149e-10	-0.723891
73582584	chr16:73582584:T:C	9.47979e-13	0.106807	-1.68279
73582658	chr16:73582658:A:C	8.93156e-13	-2.4149e-10	-1.63556
73582856	chr16:73582856:T:G	2.95304e-13	-1.26144	-1.48088
73583100	chr16:73583100:C:T	1.0495e-11	0.205538	0.622802
73583552	chr16:73583552:C:A	7.84668e-13	-2.4149e-10	-1.76506
73584062	chr16:73584062:T:C	3.39217e-13	-0.809385	-1.7943
73584328	chr16:73584328:C:G	2.59294e-12	-2.4149e-10	-0.569771
73584412	chr16:73584412:A:G	9.14361e-13	-2.4149e-10	-1.61209
73584526	chr16:73584526:A:G	3.25702e-13	-1.60806	-1.03627
73584859	chr16:73584859:C:A	1.55636e-13	-1.66327	-1.71954
73584898	chr16:73584898:A:G	7.72717e-13	-2.4149e-10	-1.78041
73584948	chr16:73584948:C:T	1.37079e-12	-2.4149e-10	-1.20717
73585042	chr16:73585042:T:C	1.40498e-12	-2.4149e-10	-1.18254
73585350	chr16:73585350:A:G	7.62635e-13	-2.4149e-10	-1.79354
73585402	chr16:73585402:G:A	1.80177e-11	-0.23734	1.60613
73585478	chr16:73585478:C:G	7.55409e-13	-2.4149e-10	-1.80306
73585631	chr16:73585631:A:G	9.82612e-13	-2.4149e-10	-1.5401
73585671	chr16:73585671:G:A	8.96942e-13	-2.4149e-10	-1.63133
73585793	chr16:73585793:A:G	7.52787e-13	-2.4149e-10	-1.80654
73585794	chr16:73585794:T:C	8.04453e-13	-2.4149e-10	-1.74016
73585904	chr16:73585904:C:T	9.97055e-13	-2.4149e-10	-1.52551
73585907	chr16:73585907:A:C	2.85613e-13	-1.60735	-1.16834
73586138	chr16:73586138:C:A	2.01979e-13	-1.47079	-1.65136
73586267	chr16:73586267:T:G	1.24402e-12	-2.4149e-10	-1.30422
73586380	chr16:73586380:C:G	1.6533e-11	-2.4149e-10	1.28279
73586542	chr16:73586542:T:C	8.93032e-13	-1.6357	-1.68486e-09
73586618	chr16:73586618:C:T	1.98977e-12	-2.4149e-10	-0.834544
73586676	chr16:73586676:T:A	8.0512e-13	-0.833	-0.906327
73586806	chr16:73586806:T:C	8.63238e-13	-0.62245	-1.04718
73587112	chr16:73587112:T:C	9.57994e-13	-2.4149e-10	-1.56548
73587120	chr16:73587120:G:T	1.44313e-11	-0.411312	1.55814
73587126	chr16:73587126:G:A	4.57206e-13	-0.826518	-1.47867
73587535	chr16:73587535:A:G	9.55316e-13	-2.4149e-10	-1.56828
73587613	chr16:73587613:G:A	7.58152e-13	-2.4149e-10	-1.79944
73587699	chr16:73587699:A:C	1.20206e-12	-2.4149e-10	-1.33853
73587728	chr16:73587728:T:C	8.65597e-13	-1.6669	-1.68486e-09
73587900	chr16:73587900:T:C	1.43952e-13	-1.66695	-1.79389
73588076	chr16:73588076:A:C	8.50183e-13	-1.18784	-0.497024
73588218	chr16:73588218:G:A	7.80817e-13	-2.4149e-10	-1.76998
73588277	chr16:73588277:T:C	7.5826e-13	-2.4149e-10	-1.79929
73588383	chr16:73588383:T:C	8.8691e-13	-1.64258	-1.68486e-09
73588457	chr16:73588457:C:T	1.29741e-12	-2.4149e-10	-1.26219
73588489	chr16:73588489:A:T	1.2878e-12	-1.26963	-1.68486e-09
73588579	chr16:73588579:A:G	1.75411e-13	-1.59607	-1.66712
73588918	chr16:73588918:T:C	7.78981e-13	-2.4149e-10	-1.77233
73589009	chr16:73589009:C:T	1.82702e-11	1.38271	-1.68486e-09
73589378	chr16:73589378:G:C	9.47804e-13	-2.4149e-10	-1.57617
73589589	chr16:73589589:G:A	7.66271e-13	-2.4149e-10	-1.78878
73589599	chr16:73589599:G:A	7.96325e-13	-2.4149e-10	-1.75031
73589604	chr16:73589604:C:G	1.12292e-12	-2.4149e-10	-1.40663
73590140	chr16:73590140:G:A	2.17125e-12	0.31351	-1.06077
73590209	chr16:73590209:A:G	8.38994e-13	-2.4149e-10	-1.69812
73590436	chr16:73590436:T:C	9.47887e-13	-2.4149e-10	-1.57608
73590570	chr16:73590570:C:T	1.40855e-12	0.430378	-1.61038
73590575	chr16:73590575:G:A	8.13945e-13	-2.4149e-10	-1.72843
73590683	chr16:73590683:C:T	2.61628e-12	-2.4149e-10	-0.56081
73590919	chr16:73590919:A:C	8.38012e-13	-0.271363	-1.42792
73591015	chr16:73591015:C:T	1.17084e-12	-1.36485	-1.68486e-09
73591099	chr16:73591099:T:C	2.7243e-12	-2.4149e-10	-0.520352
73591505	chr16:73591505:A:G	8.26424e-13	-2.4149e-10	-1.71321
73591574	chr16:73591574:T:C	1.16434e-12	-2.4149e-10	-1.37041
73591833	chr16:73591833:A:T	7.18885e-11	0.349761	2.40279
73592030	chr16:73592030:A:G	1.61402e-13	-1.57916	-1.76726
73592069	chr16:73592069:TA:T	1.72787e-13	-1.49042	-1.78784
73592415	chr16:73592415:G:C	9.79504e-13	-2.4149e-10	-1.54327
73592646	chr16:73592646:T:G	1.71326e-13	-1.54305	-1.7437
73593441	chr16:73593441:C:T	1.00024e-12	-2.4149e-10	-1.52233
73593462	chr16:73593462:A:G	8.14492e-13	-2.4149e-10	-1.72776
73593754	chr16:73593754:T:C	1.02939e-12	-2.4149e-10	-1.4936
73594108	chr16:73594108:T:C	7.01741e-13	-0.305425	-1.57133
73594125	chr16:73594125:T:C	2.94539e-13	-1.31218	-1.43273
73594178	chr16:73594178:A:G	7.52656e-13	-2.4149e-10	-1.80671
73594369	chr16:73594369:T:C	1.11728e-12	-2.4149e-10	-1.41167
73594868	chr16:73594868:T:C	7.5212e-13	-0.969494	-0.837929
73595152	chr16:73595152:T:C	1.72509e-11	0.209468	1.11583
73595253	chr16:73595253:C:A	9.06378e-13	-2.4149e-10	-1.62086
73595689	chr16:73595689:C:T	1.85634e-12	-2.4149e-10	-0.903957
73595726	chr16:73595726:A:C	2.08976e-12	-2.4149e-10	-0.785517
73595970	chr16:73595970:C:A	7.52717e-13	-0.000893805	-1.80574
73596138	chr16:73596138:G:A	1.83981e-11	-0.215018	1.6047
73596194	chr16:73596194:C:T	4.35731e-12	-1.52154	1.47083
73596293	chr16:73596293:G:C	2.26241e-11	-0.258095	1.85455
73596313	chr16:73596313:G:A	1.8106e-12	-1.66536	0.736452
73596423	chr16:73596423:C:T	2.48066e-13	-1.21893	-1.6977
73596477	chr16:73596477:T:C	1.30472e-12	-2.4149e-10	-1.25657
73596836	chr16:73596836:C:T	4.57253e-12	-1.59076	1.58827
73596883	chr16:73596883:G:C	4.71373e-13	-1.07225	-1.20242
73596934	chr16:73596934:TAAAAAG:T	9.88723e-13	-2.4149e-10	-1.5339
73597036	chr16:73597036:G:A	8.97133e-13	-2.4149e-10	-1.63112
73597124	chr16:73597124:C:G	1.02246e-12	-1.50035	-1.68486e-09
73597378	chr16:73597378:C:T	1.27878e-12	-2.4149e-10	-1.27666
73597862	chr16:73597862:G:T	3.66438e-13	-0.954658	-1.57183
73597966	chr16:73597966:A:G	1.05088e-12	-2.4149e-10	-1.47293
73598307	chr16:73598307:T:A	4.73274e-13	-0.630091	-1.64055
73598310	chr16:73598310:G:A	9.31702e-13	-1.596	0.00269664
73598493	chr16:73598493:C:G	1.57353e-12	-2.4149e-10	-1.06924
73599276	chr16:73599276:C:T	4.71386e-13	-1.52675	-0.74789
73599484	chr16:73599484:C:T	6.84119e-13	-0.100389	-1.8018
73600037	chr16:73600037:G:C	1.49427e-12	-0.787641	-0.333285
73600240	chr16:73600240:C:G	1.43775e-12	-2.4149e-10	-1.15948
73600286	chr16:73600286:G:A	2.37638e-11	-0.0825799	1.72818
73600359	chr16:73600359:T:C	8.40915e-13	0.111068	-1.8069
73600672	chr16:73600672:G:A	1.53808e-12	-2.4149e-10	-1.09203
73600955	chr16:73600955:G:A	8.86186e-13	-1.64339	-1.68486e-09
73601052	chr16:73601052:C:T	1.64259e-12	-1.61231	0.586024
73601253	chr16:73601253:C:T	1.05647e-12	-2.4149e-10	-1.46764
73601280	chr16:73601280:G:A	6.46974e-13	-1.20339	-0.754625
73601330	chr16:73601330:T:C	1.6443e-13	-1.66017	-1.66766
73601346	chr16:73601346:A:T	1.96774e-13	-1.65808	-1.49018
73601401	chr16:73601401:T:C	1.95181e-13	-1.65524	-1.50115
73601427	chr16:73601427:G:A	1.27431e-12	-1.28016	-1.68486e-09
73601995	chr16:73601995:G:A	1.58217e-12	-1.06376	-1.68486e-09
73602763	chr16:73602763:G:A	1.23834e-11	-2.4149e-10	0.993796
73602815	chr16:73602815:C:T	2.36245e-13	-1.50862	-1.45684
73602852	chr16:73602852:CAGG:C	2.16992e-13	-1.50464	-1.54582
73603241	chr16:73603241:C:T	2.56103e-13	-1.29634	-1.58841
73603496	chr16:73603496:G:A	3.03213e-11	-0.115033	2.00432
73603612	chr16:73603612:CAAAAATTCA:C	1.23042e-12	-2.4149e-10	-1.31521
73603635	chr16:73603635:T:G	9.52258e-13	-2.4149e-10	-1.57148
73603688	chr16:73603688:A:T	2.95712e-12	0.618809	-1.05716
73603732	chr16:73603732:A:G	3.82539e-11	-0.0465388	2.16822
73603835	chr16:73603835:G:A	1.19391e-12	-2.4149e-10	-1.34533
73603902	chr16:73603902:C:T	1.41864e-12	-2.4149e-10	-1.17286
73603905	chr16:73603905:A:T	5.33843e-13	-1.07495	-1.07526
73603951	chr16:73603951:G:A	9.82938e-13	-2.4149e-10	-1.53977
73604479	chr16:73604479:C:G	1.37251e-12	-2.4149e-10	-1.20593
73604510	chr16:73604510:T:C	3.42839e-12	-0.470799	0.180327
73604862	chr16:73604862:G:C	2.84873e-13	-0.992255	-1.78602
73604904	chr16:73604904:G:A	7.97677e-13	-2.4149e-10	-1.74862
73604913	chr16:73604913:A:T	7.54678e-13	-2.4149e-10	-1.80403
73605150	chr16:73605150:T:C	1.4098e-12	-1.17911	-1.68486e-09
73605544	chr16:73605544:T:C	5.40619e-13	-0.376659	-1.76095
73605609	chr16:73605609:G:A	8.36904e-13	-2.4149e-10	-1.70061
73606688	chr16:73606688:C:T	5.71126e-12	-2.4149e-10	0.219876
73606933	chr16:73606933:T:C	7.74223e-13	-2.4149e-10	-1.77846
73606978	chr16:73606978:A:G	8.43186e-13	-2.4149e-10	-1.69313
73607134	chr16:73607134:T:A	7.55221e-11	0.323704	2.47816
73607203	chr16:73607203:A:G	8.81874e-13	-2.4149e-10	-1.64827
73607268	chr16:73607268:C:T	9.90746e-13	-1.53186	-1.68486e-09
73607444	chr16:73607444:T:C	1.05714e-12	-2.4149e-10	-1.46699
73607450	chr16:73607450:T:C	4.78153e-12	-2.4149e-10	0.0421965
73607488	chr16:73607488:T:C	8.65373e-11	0.446367	2.49164
73607499	chr16:73607499:T:C	7.66468e-13	-2.4149e-10	-1.78853
73607722	chr16:73607722:C:T	6.94428e-12	-2.4149e-10	0.415354
73607728	chr16:73607728:A:G	7.83793e-13	-2.4149e-10	-1.76618
73607756	chr16:73607756:G:A	6.92955e-12	-2.4149e-10	0.41323
73607793	chr16:73607793:C:T	8.22658e-11	0.272099	2.61529
73608339	chr16:73608339:C:T	7.91539e-13	-2.4149e-10	-1.75634
73608629	chr16:73608629:C:T	7.88598e-13	-2.4149e-10	-1.76006
73608700	chr16:73608700:G:A	2.41536e-13	-1.51438	-1.42893
73608734	chr16:73608734:C:T	7.5248e-13	-2.4149e-10	-1.80694
73608991	chr16:73608991:C:T	4.66309e-12	-0.455537	0.47265
73609285	chr16:73609285:C:G	7.6988e-13	-2.4149e-10	-1.78409
73609423	chr16:73609423:C:T	7.69489e-13	-2.4149e-10	-1.78459
73609462	chr16:73609462:A:G	8.15266e-13	-2.4149e-10	-1.72681
73609599	chr16:73609599:C:G	1.65997e-12	-0.0402843	-0.97548
73609927	chr16:73609927:T:C	2.68653e-12	-0.0686107	-0.465702
73610054	chr16:73610054:G:A	1.67267e-13	-1.64052	-1.67021
73610406	chr16:73610406:T:C	6.17748e-11	0.74735	1.85358
73610845	chr16:73610845:A:G	3.61686e-11	0.0731712	1.99246
73611031	chr16:73611031:T:A	6.67869e-13	-0.43549	-1.49074
73611514	chr16:73611514:T:G	7.59203e-13	-2.4149e-10	-1.79805
73611720	chr16:73611720:T:C	1.27529e-11	1.0232	-1.68486e-09
73612444	chr16:73612444:G:T	1.29533e-12	-1.2638	-1.68486e-09
73612932	chr16:73612932:G:A	2.24276e-10	-0.234701	4.12501
73612934	chr16:73612934:A:G	2.22186e-10	-0.224484	4.10544
73613233	chr16:73613233:A:G	7.58642e-13	-2.4149e-10	-1.79879
73613445	chr16:73613445:TG:T	7.89991e-13	-2.4149e-10	-1.7583
73613446	chr16:73613446:G:T	4.69324e-13	-1.19608	-1.08294
73613527	chr16:73613527:T:A	2.52993e-10	-0.117136	4.12793
73613602	chr16:73613602:G:C	7.09989e-11	0.0618482	2.67825
73613608	chr16:73613608:G:C	7.82278e-13	-2.4149e-10	-1.76811
73613709	chr16:73613709:C:T	6.8109e-13	-0.525989	-1.38064
73613748	chr16:73613748:G:C	2.4592e-11	-0.0389672	1.71882
73615607	chr16:73615607:A:G	6.06021e-11	-0.245358	2.82712
73616602	chr16:73616602:ATG:A	1.7661e-11	-2.4149e-10	1.34879
73616954	chr16:73616954:A:G	1.01093e-10	0.66323	2.43025
73617046	chr16:73617046:T:C	5.59472e-11	0.86073	1.64111
73617203	chr16:73617203:T:C	5.07622e-13	-1.08668	-1.1139
73617580	chr16:73617580:A:T	1.29624e-12	-2.4149e-10	-1.2631
73617740	chr16:73617740:C:A	1.0173e-12	-2.4149e-10	-1.50541
73617741	chr16:73617741:C:A	1.01495e-12	-2.4149e-10	-1.50773
73617949	chr16:73617949:A:G	1.00922e-12	-1.51339	-1.68486e-09
73618138	chr16:73618138:C:A	7.53408e-13	-2.4149e-10	-1.80571
73618190	chr16:73618190:A:C	3.68998e-12	-2.4149e-10	-0.216943
73619147	chr16:73619147:A:G	5.90773e-13	-1.59181	-0.45708
73619267	chr16:73619267:T:A	7.62338e-13	-0.0783332	-1.7156
73619601	chr16:73619601:T:C	7.64552e-13	-2.4149e-10	-1.79103
73619914	chr16:73619914:G:A	7.61207e-13	-2.4149e-10	-1.79541
73620800	chr16:73620800:A:G	8.65673e-13	-1.66681	-1.68486e-09
73621578	chr16:73621578:G:T	3.2364e-13	-1.31779	-1.3329
73622205	chr16:73622205:C:T	4.12374e-13	-1.35569	-1.0527
73622268	chr16:73622268:G:T	7.52484e-13	-2.4149e-10	-1.80694
73622536	chr16:73622536:T:C	9.15475e-13	-2.4149e-10	-1.61088
73622704	chr16:73622704:G:A	7.62041e-13	-2.4149e-10	-1.79432
73623166	chr16:73623166:T:A	1.52067e-10	-0.123665	3.62542
73623178	chr16:73623178:A:C	4.04375e-13	-1.47562	-0.952356
73623398	chr16:73623398:C:G	4.96187e-13	-1.05945	-1.16392
73623500	chr16:73623500:G:C	1.21822e-12	-2.4149e-10	-1.32517
73624034	chr16:73624034:C:T	7.75505e-13	-2.4149e-10	-1.77681
73624035	chr16:73624035:C:T	7.55121e-13	-2.4149e-10	-1.80344
73624178	chr16:73624178:T:C	1.49456e-12	-2.4149e-10	-1.12073
73624272	chr16:73624272:C:A	9.74128e-13	-2.4149e-10	-1.54878
73625137	chr16:73625137:C:G	8.41609e-13	-2.4149e-10	-1.695
73625310	chr16:73625310:T:C	7.52652e-13	-2.4149e-10	-1.80672
73625458	chr16:73625458:G:A	8.49727e-13	-2.4149e-10	-1.6854
73625480	chr16:73625480:G:C	2.57942e-12	-0.574999	-1.68486e-09
73626014	chr16:73626014:C:T	1.00584e-12	-2.4149e-10	-1.51674
73626537	chr16:73626537:A:G	9.39055e-13	-2.4149e-10	-1.58544
73626938	chr16:73626938:G:A	8.5785e-13	-2.4149e-10	-1.67589
73627102	chr16:73627102:T:G	1.37663e-12	-2.4149e-10	-1.20292
73627123	chr16:73627123:T:A	2.46762e-13	-1.63692	-1.28497
73627228	chr16:73627228:A:G	7.66167e-13	-2.4149e-10	-1.78892
73627398	chr16:73627398:T:C	5.01844e-13	-1.581	-0.631028
73627967	chr16:73627967:T:C	9.82924e-13	-0.945925	-0.593862
73628563	chr16:73628563:G:A	8.54055e-13	-2.4149e-10	-1.68032
73629127	chr16:73629127:A:C	2.29015e-12	-0.693945	-1.68486e-09
73629325	chr16:73629325:A:G	3.5272e-13	-1.05679	-1.50785
73630104	chr16:73630104:T:C	7.91155e-13	-2.4149e-10	-1.75683
73630124	chr16:73630124:G:A	5.05871e-12	-1.09888	1.19742
73630275	chr16:73630275:CA:C	1.16721e-11	-1.0501	1.98474
73630359	chr16:73630359:C:T	7.66172e-13	-2.4149e-10	-1.78891
73630418	chr16:73630418:T:A	1.58732e-13	-1.64468	-1.71842
73630584	chr16:73630584:C:T	9.53785e-13	-2.4149e-10	-1.56988
73630849	chr16:73630849:T:C	2.44872e-13	-1.65867	-1.27091
73631036	chr16:73631036:T:TG	3.37565e-13	-1.05012	-1.55844
73631432	chr16:73631432:A:G	1.34097e-12	-2.4149e-10	-1.22917
73631614	chr16:73631614:T:C	3.80559e-12	-1.3249	1.1388
73632042	chr16:73632042:C:T	1.3319e-12	-2.4149e-10	-1.23595
73632064	chr16:73632064:G:A	3.53345e-12	-2.4149e-10	-0.26029
73632423	chr16:73632423:C:T	2.32075e-12	-2.4149e-10	-0.680674
73632718	chr16:73632718:C:A	1.67436e-12	-1.00713	-1.68486e-09
73632823	chr16:73632823:T:C	9.81162e-13	-0.734008	-0.807574
73633214	chr16:73633214:T:C	2.46102e-13	-1.11792	-1.80666
73633449	chr16:73633449:T:C	1.54831e-12	-2.4149e-10	-1.0854
73633459	chr16:73633459:A:G	9.03079e-13	-2.4149e-10	-1.62451
73633469	chr16:73633469:C:T	7.92929e-13	-2.4149e-10	-1.75459
73634078	chr16:73634078:A:G	1.6101e-13	-1.61952	-1.72933
73634549	chr16:73634549:T:C	7.54506e-13	-2.4149e-10	-1.80426
73634872	chr16:73634872:A:G	8.00276e-13	-2.4149e-10	-1.74536
73635449	chr16:73635449:C:T	7.85346e-13	-2.4149e-10	-1.76419
73635985	chr16:73635985:C:T	4.95519e-13	-1.48947	-0.735245
73636022	chr16:73636022:G:A	7.66223e-13	-2.4149e-10	-1.78885
73636023	chr16:73636023:C:A	1.0509e-12	-1.47292	-1.68486e-09
73636435	chr16:73636435:T:C	8.72515e-11	0.0589685	2.88726
73636591	chr16:73636591:C:A	7.69257e-13	-2.4149e-10	-1.78489
73637222	chr16:73637222:T:A	1.07372e-12	-0.347938	-1.1035
73637312	chr16:73637312:A:T	1.79172e-13	-1.60145	-1.64052
73637704	chr16:73637704:CCTAA:C	7.63299e-13	-2.4149e-10	-1.79267
73638256	chr16:73638256:G:A	8.84902e-13	-1.64484	-1.68486e-09
73639713	chr16:73639713:CTCT:C	1.08339e-11	-2.4149e-10	0.860112
73639853	chr16:73639853:T:C	1.33983e-12	0.496438	-1.72646
73640726	chr16:73640726:TA:T	7.72895e-13	-0.925853	-0.854323
73640838	chr16:73640838:T:G	1.83533e-13	-1.66601	-1.55192
73641320	chr16:73641320:C:T	9.07151e-13	-2.4149e-10	-1.62001
73641434	chr16:73641434:C:T	3.56444e-13	-1.01006	-1.54408
73641703	chr16:73641703:C:T	4.42067e-13	-1.03577	-1.30308
73642161	chr16:73642161:G:T	1.45195e-12	-2.4149e-10	-1.14966
73642389	chr16:73642389:T:C	9.28074e-13	-1.57447	-0.0227405
73642511	chr16:73642511:G:A	8.58649e-13	-2.4149e-10	-1.67496
73642581	chr16:73642581:G:A	2.57602e-13	-1.54432	-1.33459
73642778	chr16:73642778:C:T	7.64419e-13	-2.4149e-10	-1.7912
73642843	chr16:73642843:C:A	8.09476e-12	-0.408304	0.976958
73642928	chr16:73642928:C:T	7.62412e-13	-2.4149e-10	-1.79383
73643764	chr16:73643764:C:T	1.33957e-11	-0.406814	1.47919
73643867	chr16:73643867:T:C	5.52495e-12	-2.4149e-10	0.18671
73644217	chr16:73644217:G:A	2.76972e-13	-1.47728	-1.32913
73644532	chr16:73644532:G:A	7.85053e-13	-2.4149e-10	-1.76457
73644593	chr16:73644593:G:A	4.0592e-12	-2.4149e-10	-0.121578
73644695	chr16:73644695:T:C	2.88631e-13	-1.66136	-1.10381
73644811	chr16:73644811:T:C	4.82098e-12	-2.4149e-10	0.0504129
73644882	chr16:73644882:C:T	7.31487e-12	0.467345	-1.68486e-09
73645197	chr16:73645197:A:T	3.84455e-13	-1.10653	-1.37196
73645409	chr16:73645409:G:A	2.52223e-13	-1.59555	-1.30445
73645502	chr16:73645502:C:T	6.28805e-12	-2.4149e-10	0.316086
73645518	chr16:73645518:A:G	1.42816e-12	-2.4149e-10	-1.16618
73645634	chr16:73645634:C:T	5.59913e-12	-2.4149e-10	0.200048
73645767	chr16:73645767:G:A	4.44482e-13	-1.66752	-0.665889
73646391	chr16:73646391:T:C	7.53639e-13	-2.4149e-10	-1.80541
73646787	chr16:73646787:G:C	7.77671e-13	-2.4149e-10	-1.77402
73647103	chr16:73647103:C:T	2.10151e-13	-1.57576	-1.50673
73647330	chr16:73647330:C:T	3.12443e-11	1.2835	0.635778
73647980	chr16:73647980:C:T	1.02349e-12	-2.4149e-10	-1.49934
73648311	chr16:73648311:T:C	7.20877e-13	-1.24258	-0.607271
73648671	chr16:73648671:C:T	7.55918e-13	-2.4149e-10	-1.80239
73648819	chr16:73648819:T:C	7.91684e-13	-2.4149e-10	-1.75616
73649244	chr16:73649244:A:G	2.20298e-13	-1.23209	-1.80325
73649258	chr16:73649258:A:G	5.96207e-12	0.262854	-1.68486e-09
73649294	chr16:73649294:G:C	1.03195e-12	-1.49111	-1.68486e-09
73649340	chr16:73649340:A:G	2.55732e-13	-1.26047	-1.62572
73649420	chr16:73649420:C:G	4.70432e-11	-0.263611	2.59211
73649476	chr16:73649476:G:A	2.46283e-11	1.48204	0.19929
73649725	chr16:73649725:A:G	5.72124e-12	-2.4149e-10	0.221622
73649826	chr16:73649826:C:T	2.41088e-11	-2.4149e-10	1.66001
73649991	chr16:73649991:A:G	7.57022e-13	-2.4149e-10	-1.80093
73650688	chr16:73650688:C:T	9.07887e-13	-1.6192	-1.68486e-09
73650729	chr16:73650729:T:C	1.66724e-12	-1.0114	-1.68486e-09
73651310	chr16:73651310:T:C	1.1414e-12	-0.363197	-1.02711
73651564	chr16:73651564:A:G	6.99053e-13	-0.848167	-1.03243
73651612	chr16:73651612:A:G	5.64409e-13	-0.886293	-1.20825
73651911	chr16:73651911:A:C	4.07754e-13	-0.802344	-1.61731
73652426	chr16:73652426:A:G	6.36581e-13	-0.41463	-1.55958
73653269	chr16:73653269:A:G	1.05986e-12	-0.516966	-0.947462
73653497	chr16:73653497:T:C	6.62216e-13	-1.0075	-0.927224
73653612	chr16:73653612:C:T	1.81117e-12	-0.928592	-1.68486e-09
73653944	chr16:73653944:A:G	5.39904e-12	-2.4149e-10	0.163657
73654215	chr16:73654215:G:A	7.30474e-12	1.17693	-0.710971
73654258	chr16:73654258:G:A	6.85774e-13	-0.639606	-1.26016
73654324	chr16:73654324:C:A	5.70324e-13	-0.727945	-1.35617
73654806	chr16:73654806:T:C	1.07074e-12	0.335512	-1.78973
73654842	chr16:73654842:C:T	6.50726e-13	-0.727919	-1.22431
73654900	chr16:73654900:G:A	7.59085e-13	0.00697953	-1.80518
73655781	chr16:73655781:C:A	5.11108e-13	-0.464818	-1.72892
73655900	chr16:73655900:C:T	3.86956e-12	-0.110899	-0.0585228
73656398	chr16:73656398:T:C	8.31237e-13	-2.4149e-10	-1.7074
73656643	chr16:73656643:T:C	5.38865e-11	0.726262	1.73805
73656659	chr16:73656659:A:G	1.05068e-12	-0.40044	-1.07268
73656831	chr16:73656831:T:C	7.89368e-13	-2.4149e-10	-1.75909
73657241	chr16:73657241:G:A	1.08075e-11	0.671813	0.185861
73657284	chr16:73657284:CT:C	2.59235e-13	-1.55683	-1.31575
73657315	chr16:73657315:G:T	9.23377e-13	-0.562288	-1.03999
73657346	chr16:73657346:A:G	1.36831e-12	-2.4149e-10	-1.20899
73657405	chr16:73657405:C:A	7.54738e-13	-2.4149e-10	-1.80395
73657446	chr16:73657446:A:G	3.08539e-12	-2.4149e-10	-0.395886
73657497	chr16:73657497:C:T	2.27645e-13	-1.49957	-1.50296
73657653	chr16:73657653:C:G	1.27192e-12	-1.28203	-1.68486e-09
73657851	chr16:73657851:A:G	6.15026e-13	-0.589444	-1.41921
73657859	chr16:73657859:A:T	1.26798e-12	-1.28514	-1.68486e-09
73658593	chr16:73658593:G:A	7.54082e-13	-2.4149e-10	-1.80482
73658623	chr16:73658623:A:G	7.575e-13	-0.433321	-1.36698
73658962	chr16:73658962:A:T	2.52362e-13	-1.12257	-1.77688
73658963	chr16:73658963:A:G	8.64825e-13	-1.66779	-1.68486e-09
73659093	chr16:73659093:C:T	9.21163e-13	-0.17557	-1.42911
73659523	chr16:73659523:A:G	8.20553e-13	-2.4149e-10	-1.72034
73659846	chr16:73659846:T:C	1.53403e-12	-1.09466	-1.68486e-09
73660879	chr16:73660879:T:C	7.5389e-13	-2.4149e-10	-1.80507
73661434	chr16:73661434:T:G	2.54285e-12	-2.4149e-10	-0.58928
73661442	chr16:73661442:C:T	3.10278e-12	0.335836	-0.726101
73662180	chr16:73662180:C:T	7.32072e-12	2.15416	-1.68601
73662494	chr16:73662494:CT:C	5.66545e-11	2.76889	-0.254484
73662835	chr16:73662835:A:G	9.57526e-13	-2.4149e-10	-1.56597
73662872	chr16:73662872:T:C	2.27002e-13	-1.45467	-1.55069
73663098	chr16:73663098:T:C	1.52209e-11	-2.4149e-10	1.2001
73663174	chr16:73663174:T:C	8.35024e-13	-0.795077	-0.907782
73663412	chr16:73663412:G:C	6.45104e-13	-1.30883	-0.652081
73663522	chr16:73663522:T:C	8.21531e-13	-0.134865	-1.58428
73663770	chr16:73663770:CA:C	5.68259e-12	-0.536264	0.751107
73663948	chr16:73663948:A:G	1.52209e-11	-2.4149e-10	1.2001
73664180	chr16:73664180:G:C	5.37317e-12	-2.4149e-10	0.158854
73664212	chr16:73664212:AC:A	2.86411e-12	-2.4149e-10	-0.470307
73664213	chr16:73664213:C:A	8.38653e-12	0.604063	-1.68486e-09
73664583	chr16:73664583:T:G	9.3826e-13	-2.4149e-10	-1.58629
73664616	chr16:73664616:T:G	4.23855e-13	-0.940038	-1.44089
73665039	chr16:73665039:G:C	1.54238e-12	-1.08924	-1.68486e-09
73665358	chr16:73665358:C:T	9.05045e-13	-2.4149e-10	-1.62234
73665359	chr16:73665359:T:G	8.38181e-13	-2.4149e-10	-1.69909
73665362	chr16:73665362:A:C	8.4325e-13	-2.4149e-10	-1.69306
73665419	chr16:73665419:G:A	7.60522e-13	-2.4149e-10	-1.79631
73665480	chr16:73665480:T:C	2.73247e-12	-0.517359	-1.68486e-09
73666906	chr16:73666906:A:G	3.5692e-13	-0.794511	-1.7583
73666921	chr16:73666921:G:A	3.05072e-12	-0.201667	-0.205519
73666969	chr16:73666969:C:G	7.64073e-13	-2.4149e-10	-1.79166
73667027	chr16:73667027:C:T	2.06981e-13	-1.37022	-1.72748
73667218	chr16:73667218:T:C	2.61561e-12	0.220964	-0.782031
73667514	chr16:73667514:T:C	2.78046e-13	-1.00733	-1.79521
73667745	chr16:73667745:C:T	7.54841e-13	-2.4149e-10	-1.80381
73667790	chr16:73667790:C:T	1.13832e-12	-1.39301	-1.68486e-09
73667884	chr16:73667884:G:T	4.67363e-13	-0.52571	-1.7575
73668155	chr16:73668155:C:T	1.90776e-12	-2.4149e-10	-0.876634
73668287	chr16:73668287:C:T	9.99283e-13	-2.4149e-10	-1.52328
73668308	chr16:73668308:T:C	3.34625e-12	-2.4149e-10	-0.314724
73668432	chr16:73668432:T:C	4.55193e-13	-0.551666	-1.75793
73668616	chr16:73668616:C:A	8.96176e-13	-1.63218	-1.68486e-09
73668831	chr16:73668831:G:A	6.60224e-13	-0.211868	-1.72587
73668967	chr16:73668967:T:C	9.00365e-13	-2.4149e-10	-1.62752
73668974	chr16:73668974:A:G	7.68207e-13	-2.4149e-10	-1.78626
73670001	chr16:73670001:C:T	6.25929e-13	-0.564205	-1.42688
73670127	chr16:73670127:C:A	5.80233e-13	-0.669375	-1.39752
73670251	chr16:73670251:A:C	7.65349e-13	-2.4149e-10	-1.78999
73670372	chr16:73670372:A:C	4.21726e-12	1.59445	-1.67783
73670563	chr16:73670563:A:C	3.63998e-12	1.32719	-1.55777
73670755	chr16:73670755:T:C	2.46935e-12	0.263399	-0.882009
73671152	chr16:73671152:C:T	1.18986e-11	2.08791	-1.13405
73671177	chr16:73671177:G:A	9.93191e-13	-1.5294	-1.68486e-09
73671210	chr16:73671210:T:A	1.17534e-12	-2.4149e-10	-1.36101
73671772	chr16:73671772:G:T	9.30702e-13	-0.365108	-1.22927
73672013	chr16:73672013:A:T	3.69162e-11	2.72372	-0.637636
73672073	chr16:73672073:T:C	2.19189e-12	0.171525	-0.909325
73672398	chr16:73672398:C:T	1.86894e-13	-1.56751	-1.63226
73672650	chr16:73672650:AAC:A	7.44052e-12	1.11601	-0.631637
73672672	chr16:73672672:A:G	2.61647e-12	-2.4149e-10	-0.560737
73672743	chr16:73672743:C:CT	2.43277e-12	-0.633535	-1.68486e-09
73672949	chr16:73672949:T:C	7.47442e-13	-0.71532	-1.09834
73673014	chr16:73673014:T:C	7.88604e-13	-2.4149e-10	-1.76006
73673592	chr16:73673592:TA:T	8.37678e-12	1.14367	-0.540769
73674113	chr16:73674113:T:G	2.06886e-12	-2.4149e-10	-0.795566
73674199	chr16:73674199:A:G	1.93417e-12	0.895647	-1.75853
73674742	chr16:73674742:G:C	8.81857e-13	-1.64829	-1.68486e-09
73675206	chr16:73675206:C:G	2.39775e-12	-2.4149e-10	-0.648032
73675404	chr16:73675404:C:T	6.9239e-13	-0.787218	-1.10295
73675454	chr16:73675454:T:C	2.39751e-12	-2.4149e-10	-0.648134
73675881	chr16:73675881:T:C	8.58258e-12	1.37892	-0.75175
73676212	chr16:73676212:G:T	2.37259e-11	2.68465	-1.04064
73676576	chr16:73676576:G:T	6.80909e-13	-0.824348	-1.08254
73676912	chr16:73676912:T:C	2.31509e-12	-2.4149e-10	-0.683116
73676990	chr16:73676990:C:T	2.1026e-12	0.514352	-1.29374
73677084	chr16:73677084:A:T	9.39735e-13	-2.4149e-10	-1.58472
73677461	chr16:73677461:A:C	3.6161e-12	-2.4149e-10	-0.237167
73678180	chr16:73678180:A:T	1.21396e-11	-2.4149e-10	0.973911
73678193	chr16:73678193:G:A	3.73705e-13	-0.815035	-1.69182
73678273	chr16:73678273:G:A	7.44669e-13	-0.594223	-1.22316
73678524	chr16:73678524:C:T	2.72935e-12	-2.4149e-10	-0.518499
73678611	chr16:73678611:T:A	8.09003e-13	-2.4149e-10	-1.73452
73678657	chr16:73678657:G:A	1.76169e-12	0.075525	-1.03182
73678671	chr16:73678671:A:T	9.92605e-13	-2.4149e-10	-1.52999
73679522	chr16:73679522:C:A	8.65194e-13	-1.66737	-1.68486e-09
73679784	chr16:73679784:C:T	2.95414e-12	0.873018	-1.31237
73679802	chr16:73679802:T:A	9.84383e-13	-2.4149e-10	-1.5383
73679803	chr16:73679803:C:T	1.10913e-12	-1.41899	-1.68486e-09
73680045	chr16:73680045:G:C	5.94683e-13	-0.543382	-1.49891
73680067	chr16:73680067:A:G	1.19512e-12	-1.34432	-1.68486e-09
73680654	chr16:73680654:G:A	5.35957e-13	-0.869516	-1.27675
73680801	chr16:73680801:A:G	5.19397e-13	-0.775103	-1.40255
73681067	chr16:73681067:G:T	5.68599e-13	-0.635993	-1.45115
73681189	chr16:73681189:G:C	8.41188e-13	-2.4149e-10	-1.6955
73681847	chr16:73681847:A:G	1.63824e-12	-2.4149e-10	-1.02894
73681921	chr16:73681921:C:T	1.04324e-12	-1.48023	-1.68486e-09
73682297	chr16:73682297:T:A	9.11238e-13	-2.4149e-10	-1.61552
73682552	chr16:73682552:G:A	7.83281e-13	-2.4149e-10	-1.76683
73682650	chr16:73682650:G:T	8.05294e-13	-2.4149e-10	-1.73911
73683192	chr16:73683192:A:T	2.78556e-13	-1.61242	-1.18828
73683542	chr16:73683542:T:C	5.03803e-13	-0.99686	-1.21127
73683718	chr16:73683718:T:C	2.53445e-13	-1.35758	-1.53759
73684235	chr16:73684235:C:G	1.57916e-13	-1.56219	-1.80607
73684469	chr16:73684469:C:T	3.20004e-12	-0.809453	0.450053
73684514	chr16:73684514:A:G	1.07675e-12	-2.4149e-10	-1.44862
73685158	chr16:73685158:T:G	2.61316e-13	-1.06108	-1.80351
73685636	chr16:73685636:T:C	3.54918e-13	-0.764214	-1.79422
73686387	chr16:73686387:T:C	3.98691e-13	-0.650834	-1.7913
73686643	chr16:73686643:C:T	8.28769e-13	-2.4149e-10	-1.71038
73686645	chr16:73686645:C:T	3.39263e-13	-1.66261	-0.940937
73686667	chr16:73686667:G:A	7.5349e-13	-2.4149e-10	-1.8056
73686725	chr16:73686725:A:C	8.23094e-13	-2.4149e-10	-1.71725
73687402	chr16:73687402:A:G	5.41659e-12	-0.427623	0.594525
73687944	chr16:73687944:T:C	1.61186e-12	-2.4149e-10	-1.04518
73688277	chr16:73688277:A:T	7.6259e-13	-2.4149e-10	-1.7936
73688421	chr16:73688421:C:T	1.9305e-12	0.287622	-1.15241
73688461	chr16:73688461:A:C	3.61615e-13	-1.17071	-1.36903
73688539	chr16:73688539:C:T	9.8494e-13	-2.4149e-10	-1.53774
73688816	chr16:73688816:T:A	3.15444e-13	-1.40385	-1.27249
73688855	chr16:73688855:A:G	9.07263e-13	-2.4149e-10	-1.61989
73689005	chr16:73689005:T:C	5.48284e-13	-1.25482	-0.868705
73689163	chr16:73689163:T:C	2.48264e-12	-2.4149e-10	-0.613242
73689501	chr16:73689501:T:C	9.14602e-13	-0.053143	-1.55869
73689537	chr16:73689537:C:T	1.64199e-12	-2.4149e-10	-1.02665
73689539	chr16:73689539:C:A	1.64199e-12	-2.4149e-10	-1.02665
73689631	chr16:73689631:T:C	2.49176e-12	0.862797	-1.47237
73689806	chr16:73689806:T:G	3.50513e-13	-1.27065	-1.30027
73690156	chr16:73690156:A:G	3.98959e-13	-1.27256	-1.1689
73690248	chr16:73690248:A:G	7.80806e-13	-2.4149e-10	-1.76999
73690296	chr16:73690296:A:T	7.54435e-13	-2.4149e-10	-1.80435
73690335	chr16:73690335:G:A	2.01285e-13	-1.31889	-1.8067
73690387	chr16:73690387:A:C	4.16988e-13	-1.11719	-1.28007
73690782	chr16:73690782:A:G	1.74935e-13	-1.53787	-1.72803
73690816	chr16:73690816:G:A	1.70991e-13	-1.55949	-1.72922
73691113	chr16:73691113:T:C	3.14186e-13	-0.91058	-1.76975
73691307	chr16:73691307:AG:A	1.06818e-12	-2.4149e-10	-1.45661
73691321	chr16:73691321:C:T	1.35432e-12	-0.147534	-1.07173
73691379	chr16:73691379:A:G	5.84831e-13	-0.301962	-1.75703
73691523	chr16:73691523:C:T	1.33585e-12	-2.4149e-10	-1.233
73691838	chr16:73691838:A:G	4.40584e-12	-0.173557	0.133923
73691893	chr16:73691893:G:A	1.37984e-12	-2.4149e-10	-1.2006
73691949	chr16:73691949:G:T	1.78422e-13	-1.48966	-1.75651
73692670	chr16:73692670:T:C	7.82368e-13	-2.4149e-10	-1.76799
73693148	chr16:73693148:A:G	6.29208e-12	0.316727	-1.68486e-09
73693347	chr16:73693347:C:T	3.20094e-13	-0.958704	-1.703
73694533	chr16:73694533:G:A	4.10343e-13	-1.24119	-1.17213
73694705	chr16:73694705:G:A	1.11795e-12	-2.4149e-10	-1.41107
73694721	chr16:73694721:T:C	2.70415e-13	-1.02408	-1.80628
73695305	chr16:73695305:A:G	1.61169e-12	0.684814	-1.7301
73695358	chr16:73695358:T:C	1.73183e-13	-1.47223	-1.80374
73695702	chr16:73695702:G:C	9.38889e-13	-2.4149e-10	-1.58562
73696010	chr16:73696010:A:G	1.63546e-12	0.703953	-1.73459
73696345	chr16:73696345:CT:C	1.6118e-13	-1.64177	-1.70603
73696485	chr16:73696485:T:A	2.74658e-13	-1.04055	-1.77425
73697092	chr16:73697092:A:G	2.02781e-13	-1.31124	-1.80695
73697212	chr16:73697212:A:C	2.24788e-13	-1.25615	-1.75901
73697266	chr16:73697266:T:C	1.1938e-12	-2.4149e-10	-1.34542
73697322	chr16:73697322:T:G	2.61768e-12	1.01879	-1.57907
73697844	chr16:73697844:T:C	9.82886e-13	-2.4149e-10	-1.53983
73698059	chr16:73698059:A:T	1.93366e-13	-1.65344	-1.51229
73698440	chr16:73698440:A:T	1.47548e-12	-2.4149e-10	-1.13358
73699086	chr16:73699086:C:T	3.35994e-13	-1.64522	-0.968007
73699118	chr16:73699118:C:T	2.09834e-13	-1.65085	-1.43316
73699308	chr16:73699308:T:C	3.71461e-12	-2.4149e-10	-0.21029
73699389	chr16:73699389:G:A	5.22657e-13	-0.756019	-1.41538
73699416	chr16:73699416:A:C	1.0644e-12	-2.4149e-10	-1.46016
73699446	chr16:73699446:A:G	1.69746e-13	-1.63398	-1.66204
73699511	chr16:73699511:C:T	3.50071e-13	-0.884751	-1.68743
73699811	chr16:73699811:C:T	6.74285e-12	-2.4149e-10	0.385919
73699881	chr16:73699881:T:C	3.2542e-13	-0.855649	-1.78955
73700395	chr16:73700395:C:T	9.22914e-13	-2.4149e-10	-1.60278
73700924	chr16:73700924:T:C	8.89715e-13	-2.4149e-10	-1.63942
73701243	chr16:73701243:T:C	2.48538e-13	-1.23415	-1.68057
73701552	chr16:73701552:T:C	1.53161e-12	-2.4149e-10	-1.09624
73701612	chr16:73701612:C:T	1.63378e-12	-2.4149e-10	-1.03167
73702059	chr16:73702059:T:C	2.93094e-12	0.160666	-0.607907
73702276	chr16:73702276:C:T	1.73748e-12	-2.4149e-10	-0.970129
73702379	chr16:73702379:C:T	1.51131e-12	-1.10959	-1.68486e-09
73702679	chr16:73702679:G:A	8.55446e-13	-2.4149e-10	-1.6787
73703042	chr16:73703042:A:G	1.28514e-12	-2.4149e-10	-1.2717
73703381	chr16:73703381:A:C	1.12981e-12	-2.4149e-10	-1.40052
73703474	chr16:73703474:C:T	2.60087e-13	-1.06682	-1.80248
73703560	chr16:73703560:A:C	2.42295e-13	-1.14275	-1.79741
73703581	chr16:73703581:G:A	1.19089e-12	-2.4149e-10	-1.34786
73703719	chr16:73703719:G:A	2.34534e-13	-1.17859	-1.79413
73703724	chr16:73703724:G:A	2.30577e-13	-1.19507	-1.79466
73703794	chr16:73703794:T:C	1.3288e-12	-2.4149e-10	-1.23829
73703865	chr16:73703865:T:G	1.39919e-12	0.551242	-1.73792
73703878	chr16:73703878:G:A	1.24544e-12	-2.4149e-10	-1.30307
73703991	chr16:73703991:G:A	5.49896e-13	-0.476285	-1.64431
73704545	chr16:73704545:C:T	7.7005e-13	-2.4149e-10	-1.78386
73704741	chr16:73704741:G:A	7.64153e-13	-2.4149e-10	-1.79155
73704790	chr16:73704790:A:G	7.80749e-13	-2.4149e-10	-1.77007
73705208	chr16:73705208:C:T	7.55488e-13	-2.4149e-10	-1.80296
73705213	chr16:73705213:T:C	1.73475e-12	-2.4149e-10	-0.971703
73705501	chr16:73705501:T:C	1.13183e-12	-2.4149e-10	-1.39873
73705589	chr16:73705589:T:C	3.83923e-12	1.57804	-1.75533
73706117	chr16:73706117:C:T	7.60155e-13	-2.4149e-10	-1.7968
73706563	chr16:73706563:A:G	2.66215e-12	0.425826	-0.969254
73706685	chr16:73706685:C:T	1.78017e-12	-2.4149e-10	-0.945855
73706729	chr16:73706729:A:G	7.55462e-13	-2.4149e-10	-1.80299
73706888	chr16:73706888:A:G	9.44284e-13	-2.4149e-10	-1.57989
73706975	chr16:73706975:G:C	1.02103e-12	-2.4149e-10	-1.50175
73707007	chr16:73707007:G:T	1.15176e-12	-0.30032	-1.08095
73707396	chr16:73707396:G:A	7.56699e-13	-2.4149e-10	-1.80135
73708251	chr16:73708251:A:G	7.61206e-13	-2.4149e-10	-1.79542
73708254	chr16:73708254:A:G	7.61206e-13	-2.4149e-10	-1.79542
73708556	chr16:73708556:C:T	7.61825e-13	-2.4149e-10	-1.7946
73708616	chr16:73708616:T:C	7.56297e-13	-2.4149e-10	-1.80189
73708824	chr16:73708824:G:A	1.62702e-12	0.648414	-1.68423
73709029	chr16:73709029:T:G	3.69747e-12	-0.214916	-1.68486e-09
73709047	chr16:73709047:C:T	8.52386e-13	-2.4149e-10	-1.68228
73709097	chr16:73709097:T:C	2.94349e-12	0.280122	-0.723092
73709195	chr16:73709195:C:G	1.14589e-12	-2.4149e-10	-1.38639
73709234	chr16:73709234:G:A	7.57733e-13	-2.4149e-10	-1.79999
73709261	chr16:73709261:A:C	8.87939e-13	-1.64142	-1.68486e-09
73709526	chr16:73709526:G:A	1.67425e-13	-1.63531	-1.67447
73710295	chr16:73710295:G:A	1.00079e-12	-2.4149e-10	-1.52177
73710300	chr16:73710300:C:T	1.40697e-12	-2.4149e-10	-1.18113
73710411	chr16:73710411:C:T	5.49318e-13	-0.451703	-1.66994
73710512	chr16:73710512:G:A	1.00079e-12	-2.4149e-10	-1.52177
73710520	chr16:73710520:T:C	1.50118e-12	0.587284	-1.7036
73710598	chr16:73710598:T:G	1.14706e-12	-2.4149e-10	-1.38536
73710811	chr16:73710811:C:T	7.55228e-13	-2.4149e-10	-1.8033
73711005	chr16:73711005:G:A	1.10418e-12	-2.4149e-10	-1.42346
73711507	chr16:73711507:G:C	8.83888e-13	-2.4149e-10	-1.64599
73711544	chr16:73711544:C:A	1.47675e-12	-1.13272	-1.68486e-09
73711578	chr16:73711578:G:T	9.53284e-12	-2.4149e-10	0.732179
73712084	chr16:73712084:T:C	1.56876e-12	0.396527	-1.46881
73712132	chr16:73712132:AC:A	8.0474e-13	-2.4149e-10	-1.7398
73712482	chr16:73712482:C:A	3.72012e-12	0.597304	-0.806111
73712566	chr16:73712566:T:C	8.68384e-13	-1.66368	-1.68486e-09
73713325	chr16:73713325:T:C	3.90303e-13	-1.55793	-0.905462
73713339	chr16:73713339:C:T	9.86616e-13	-2.4149e-10	-1.53604
73713580	chr16:73713580:A:C	7.82194e-13	-2.4149e-10	-1.76822
73713650	chr16:73713650:T:C	7.95949e-13	-2.4149e-10	-1.75078
73713982	chr16:73713982:C:T	8.4108e-13	-2.4149e-10	-1.69563
73714212	chr16:73714212:G:A	8.53394e-13	-2.4149e-10	-1.6811
73714429	chr16:73714429:C:T	4.40186e-12	1.15373	-1.19427
73714715	chr16:73714715:C:T	1.65536e-13	-1.66763	-1.6535
73714757	chr16:73714757:C:T	1.57614e-13	-1.66786	-1.70231
73714972	chr16:73714972:C:G	7.5299e-13	-2.4149e-10	-1.80627
73714995	chr16:73714995:T:C	7.64738e-13	-0.213167	-1.57762
73715124	chr16:73715124:T:C	7.76375e-13	-2.4149e-10	-1.77568
73715225	chr16:73715225:G:C	1.68185e-13	-1.65679	-1.64846
73715248	chr16:73715248:C:T	1.55116e-13	-1.6544	-1.73174
73715255	chr16:73715255:T:C	3.44294e-12	0.79703	-1.08327
73715378	chr16:73715378:C:T	1.64844e-13	-1.66341	-1.66191
73715480	chr16:73715480:G:A	7.54678e-13	-2.4149e-10	-1.80403
73715673	chr16:73715673:A:C	1.76435e-13	-1.66507	-1.5923
73715720	chr16:73715720:C:T	1.67676e-13	-1.66376	-1.64452
73715725	chr16:73715725:C:T	1.9832e-12	-0.837851	-1.68486e-09
73715821	chr16:73715821:C:T	3.45291e-12	0.996149	-1.2795
73716417	chr16:73716417:C:G	8.4536e-13	-2.4149e-10	-1.69056
73716478	chr16:73716478:C:A	7.91988e-13	-2.4149e-10	-1.75577
73716592	chr16:73716592:C:T	1.8768e-13	-1.64959	-1.54599
73716827	chr16:73716827:C:T	1.75129e-13	-1.65415	-1.61065
73717335	chr16:73717335:G:A	2.25973e-12	1.03651	-1.74383
73717348	chr16:73717348:C:A	1.68424e-12	-2.4149e-10	-1.00125
73717441	chr16:73717441:G:C	7.18311e-13	-0.695534	-1.15788
73717521	chr16:73717521:T:C	5.11294e-13	-0.694322	-1.49905
73717647	chr16:73717647:C:G	5.10473e-13	-1.49627	-0.69871
73717726	chr16:73717726:A:G	1.16828e-12	-2.4149e-10	-1.36703
73717831	chr16:73717831:G:A	1.68203e-13	-1.60431	-1.70084
73718363	chr16:73718363:A:G	6.51882e-12	1.14865	-0.796523
73718515	chr16:73718515:A:G	4.62755e-13	-0.533118	-1.76
73718625	chr16:73718625:TA:T	3.10043e-12	1.41593	-1.80695
73718772	chr16:73718772:C:T	6.16695e-13	-0.241907	-1.76404
73718979	chr16:73718979:G:A	4.66761e-13	-0.52525	-1.75925
73719083	chr16:73719083:A:G	2.50502e-13	-1.47549	-1.43136
73719111	chr16:73719111:A:G	8.74926e-13	-2.4149e-10	-1.65618
73719330	chr16:73719330:G:C	4.9506e-13	-0.464499	-1.76114
73719335	chr16:73719335:T:A	4.95915e-13	-0.464709	-1.75921
73719354	chr16:73719354:G:A	1.3877e-12	-2.4149e-10	-1.19491
73719391	chr16:73719391:A:T	4.51381e-13	-0.514932	-1.80308
73719416	chr16:73719416:G:A	1.78146e-13	-1.60198	-1.64574
73719570	chr16:73719570:C:T	1.2357e-12	-2.4149e-10	-1.31093
73719641	chr16:73719641:T:A	7.65223e-13	-2.4149e-10	-1.79015
73719695	chr16:73719695:G:A	3.69645e-13	-1.65288	-0.864901
73719726	chr16:73719726:G:A	9.03361e-13	-2.4149e-10	-1.6242
73719793	chr16:73719793:CCAGCTAATTTTGTATTTTTAGTAGAGA:C	3.02516e-13	-1.00645	-1.71174
73719944	chr16:73719944:C:T	8.08229e-13	-2.4149e-10	-1.73547
73719979	chr16:73719979:C:A	7.59643e-13	-2.4149e-10	-1.79747
73720040	chr16:73720040:C:A	1.10887e-12	-2.4149e-10	-1.41922
73720305	chr16:73720305:T:C	9.41996e-13	-2.4149e-10	-1.58232
73720323	chr16:73720323:T:C	2.44994e-13	-1.34216	-1.58693
73720334	chr16:73720334:C:T	1.05804e-12	-2.4149e-10	-1.46615
73720358	chr16:73720358:T:C	3.59839e-13	-1.65238	-0.892279
73720435	chr16:73720435:C:T	2.62789e-13	-1.26565	-1.59332
73720776	chr16:73720776:C:T	2.92091e-12	-0.313456	-0.137215
73721074	chr16:73721074:A:G	1.0496e-12	-2.4149e-10	-1.47415
73721206	chr16:73721206:C:T	2.10605e-12	-2.4149e-10	-0.777748
73721280	chr16:73721280:C:T	1.05848e-12	-2.4149e-10	-1.46573
73721525	chr16:73721525:G:C	1.05928e-12	-2.4149e-10	-1.46497
73721533	chr16:73721533:A:G	1.05848e-12	-2.4149e-10	-1.46573
73721669	chr16:73721669:G:A	1.10104e-12	-2.4149e-10	-1.42631
73721831	chr16:73721831:G:C	8.34418e-12	-2.4149e-10	0.599001
73721841	chr16:73721841:T:A	1.04166e-12	-2.4149e-10	-1.48175
73721896	chr16:73721896:C:T	1.39754e-12	-0.0294586	-1.15839
73721913	chr16:73721913:T:C	1.02488e-12	-2.4149e-10	-1.49799
73721936	chr16:73721936:T:C	1.15618e-12	-1.37745	-1.68486e-09
73721991	chr16:73721991:G:A	1.34008e-12	-1.22984	-1.68486e-09
73722314	chr16:73722314:A:G	2.50701e-13	-1.11697	-1.78909
73722826	chr16:73722826:C:A	2.85927e-13	-0.969317	-1.80527
73723140	chr16:73723140:C:A	8.2374e-13	-2.4149e-10	-1.71646
73723157	chr16:73723157:C:T	2.6835e-10	2.26201	1.80772
73723317	chr16:73723317:G:C	4.89949e-13	-0.481342	-1.75468
73723478	chr16:73723478:T:C	9.45772e-13	-2.4149e-10	-1.57832
73723500	chr16:73723500:T:A	1.07816e-12	-2.4149e-10	-1.44731
73723514	chr16:73723514:A:G	9.2998e-13	-2.4149e-10	-1.59516
73723707	chr16:73723707:T:C	5.70215e-13	-0.311416	-1.77289
73723729	chr16:73723729:G:A	6.37501e-13	-0.219427	-1.75334
73723998	chr16:73723998:T:G	5.22199e-13	-0.365869	-1.8064
73724414	chr16:73724414:T:C	1.73195e-12	-0.20888	-0.764439
73724432	chr16:73724432:C:T	9.3066e-13	-2.4149e-10	-1.59443
73724457	chr16:73724457:T:C	1.72435e-12	-0.233943	-0.74377
73724471	chr16:73724471:G:C	1.16345e-12	-1.37117	-1.68486e-09
73724512	chr16:73724512:G:C	1.22877e-12	-2.4149e-10	-1.31655
73724564	chr16:73724564:A:G	3.05831e-13	-0.909407	-1.79788
73724623	chr16:73724623:T:C	1.88326e-13	-1.49209	-1.70005
73724682	chr16:73724682:C:T	1.72987e-12	-2.4149e-10	-0.974518
73725317	chr16:73725317:G:C	2.75529e-12	-2.4149e-10	-0.50904
73725414	chr16:73725414:A:G	8.99296e-13	-2.4149e-10	-1.62871
73725622	chr16:73725622:G:A	2.6515e-12	-2.4149e-10	-0.54744
73726067	chr16:73726067:T:C	9.69833e-13	-2.4149e-10	-1.5532
73726243	chr16:73726243:T:C	1.43034e-12	-0.269882	-0.894771
73726403	chr16:73726403:A:C	2.75386e-13	-1.49562	-1.31653
73726822	chr16:73726822:G:A	1.41942e-12	-2.4149e-10	-1.17232
73726980	chr16:73726980:A:G	5.24107e-13	-0.362193	-1.80643
73727043	chr16:73727043:G:C	3.27375e-13	-0.852862	-1.78635
73727468	chr16:73727468:A:G	1.06554e-12	-2.4149e-10	-1.45909
73727495	chr16:73727495:G:A	2.57666e-12	-2.4149e-10	-0.576071
73727497	chr16:73727497:G:A	2.57525e-12	-2.4149e-10	-0.576617
73727522	chr16:73727522:T:A	4.45231e-13	-1.15401	-1.17772
73727809	chr16:73727809:C:T	9.00367e-13	-2.4149e-10	-1.62752
73728208	chr16:73728208:G:C	5.36502e-12	-2.4149e-10	0.157336
73728256	chr16:73728256:G:A	1.6552e-13	-1.53249	-1.78874
73728303	chr16:73728303:G:A	2.43591e-13	-1.17248	-1.76234
73728472	chr16:73728472:A:G	3.13039e-13	-0.878984	-1.80501
73728568	chr16:73728568:A:G	4.86646e-13	-1.20953	-1.03325
73728569	chr16:73728569:C:T	5.03226e-13	-1.20728	-1.002
73728658	chr16:73728658:G:A	5.34899e-13	-0.459924	-1.68832
73729482	chr16:73729482:T:C	8.80715e-13	-1.64959	-1.68486e-09
73729978	chr16:73729978:C:G	7.98546e-13	-2.4149e-10	-1.74753
73730015	chr16:73730015:C:T	3.11938e-12	0.358214	-0.743143
73730151	chr16:73730151:C:T	2.99483e-12	0.245797	-0.671474
73730685	chr16:73730685:T:C	1.32501e-11	-2.4149e-10	1.06144
73730862	chr16:73730862:A:G	2.13676e-13	-1.27576	-1.7901
73732916	chr16:73732916:G:A	6.00164e-13	-0.242901	-1.79022
73732965	chr16:73732965:T:C	9.53192e-13	0.212098	-1.7826
73733008	chr16:73733008:C:G	1.07708e-12	-2.4149e-10	-1.44831
73733108	chr16:73733108:A:AT	5.73379e-13	-0.281169	-1.7976
73733317	chr16:73733317:T:A	9.42931e-13	-2.4149e-10	-1.58133
73734010	chr16:73734010:G:A	1.08535e-12	-2.4149e-10	-1.44066
73734212	chr16:73734212:G:A	1.78795e-13	-1.48591	-1.75818
73734221	chr16:73734221:T:C	1.02918e-12	-2.4149e-10	-1.4938
73734285	chr16:73734285:A:G	7.52563e-13	-2.4149e-10	-1.80683
73734325	chr16:73734325:T:C	7.56331e-13	-2.4149e-10	-1.80184
73734416	chr16:73734416:A:T	2.45857e-13	-1.19417	-1.7314
73734469	chr16:73734469:A:G	9.4771e-13	-2.4149e-10	-1.57627
73734775	chr16:73734775:C:T	1.33213e-12	-2.4149e-10	-1.23578
73735075	chr16:73735075:C:T	3.82281e-13	-0.71846	-1.7657
73735239	chr16:73735239:T:C	1.00224e-11	0.748914	0.0333397
73735424	chr16:73735424:C:A	1.03788e-12	-2.4149e-10	-1.48539
73736290	chr16:73736290:G:C	8.43652e-13	-2.4149e-10	-1.69258
73736340	chr16:73736340:T:C	5.91676e-12	0.613415	-0.358191
73736736	chr16:73736736:T:C	8.43245e-12	0.747814	-0.138291
73737087	chr16:73737087:G:A	7.99508e-13	-2.4149e-10	-1.74632
73737185	chr16:73737185:T:C	7.7027e-13	-2.4149e-10	-1.78358
73737247	chr16:73737247:G:A	1.8117e-13	-1.61596	-1.61492
73737331	chr16:73737331:T:C	9.4191e-13	-2.4149e-10	-1.58241
73737362	chr16:73737362:A:G	8.70441e-13	-1.66132	-1.68486e-09
73738222	chr16:73738222:G:A	1.11521e-12	0.365327	-1.77885
73738436	chr16:73738436:C:CA	1.47264e-12	-2.4149e-10	-1.13551
73738619	chr16:73738619:T:C	4.41465e-12	-0.0376346	-1.68486e-09
73738877	chr16:73738877:A:G	7.54632e-13	-2.4149e-10	-1.80409
73739137	chr16:73739137:C:A	7.66358e-13	-2.4149e-10	-1.78867
73739144	chr16:73739144:A:G	7.57571e-13	-2.4149e-10	-1.8002
73739486	chr16:73739486:C:A	7.5933e-13	-2.4149e-10	-1.79788
73739671	chr16:73739671:C:T	7.60124e-13	-2.4149e-10	-1.79684
73739768	chr16:73739768:C:T	7.53089e-13	-2.4149e-10	-1.80614
73739803	chr16:73739803:C:T	7.9917e-13	-2.4149e-10	-1.74675
73739897	chr16:73739897:T:A	1.43468e-13	-1.66522	-1.79899
73740238	chr16:73740238:G:A	1.54286e-12	-2.4149e-10	-1.08893
73740294	chr16:73740294:C:G	9.38892e-13	-2.4149e-10	-1.58562
73740318	chr16:73740318:A:C	7.53419e-13	-2.4149e-10	-1.8057
73740367	chr16:73740367:C:A	9.88228e-13	-2.4149e-10	-1.53441
73740381	chr16:73740381:A:T	1.53924e-12	-2.4149e-10	-1.09127
73740422	chr16:73740422:C:T	2.29889e-10	-0.322126	4.23716
73740451	chr16:73740451:G:A	2.06717e-13	-1.6315	-1.46747
73740568	chr16:73740568:G:C	1.42933e-12	-2.4149e-10	-1.16536
73740819	chr16:73740819:C:T	1.02147e-12	-2.4149e-10	-1.50132
73741175	chr16:73741175:C:T	1.6644e-12	-1.20545	0.192352
73741176	chr16:73741176:G:A	1.49267e-12	-1.122	-1.68486e-09
73741249	chr16:73741249:T:C	7.56608e-13	-2.4149e-10	-1.80147
73741889	chr16:73741889:G:A	2.20658e-13	-1.62422	-1.40949
73742020	chr16:73742020:A:C	1.26587e-12	-2.4149e-10	-1.28681
73742240	chr16:73742240:G:A	2.93057e-12	-2.4149e-10	-0.447367
73742370	chr16:73742370:T:C	1.95394e-12	-2.4149e-10	-0.852717
73742398	chr16:73742398:C:G	1.57687e-13	-1.58089	-1.78882
73742519	chr16:73742519:A:G	1.49861e-13	-1.62414	-1.79647
73742918	chr16:73742918:T:C	1.67724e-13	-1.58518	-1.72282
73743080	chr16:73743080:A:T	1.54001e-13	-1.5908	-1.80256
73743329	chr16:73743329:C:G	1.42515e-13	-1.66733	-1.80354
73743431	chr16:73743431:T:C	1.69222e-13	-1.57934	-1.71977
73743555	chr16:73743555:A:G	5.43899e-13	-0.327342	-1.80421
73743673	chr16:73743673:G:A	1.51929e-13	-1.62612	-1.78079
73743880	chr16:73743880:A:G	1.73582e-13	-1.58218	-1.69149
73743891	chr16:73743891:A:C	1.75053e-13	-1.59294	-1.67229
73743914	chr16:73743914:T:C	1.693e-13	-1.6089	-1.68975
73744183	chr16:73744183:C:T	8.79867e-13	-2.4149e-10	-1.65055
73744467	chr16:73744467:C:T	9.90728e-13	-2.4149e-10	-1.53188
73744525	chr16:73744525:A:G	2.40661e-13	-1.63454	-1.31239
73744604	chr16:73744604:T:G	3.28789e-13	-1.61604	-1.01887
73745413	chr16:73745413:G:A	1.31333e-12	-2.4149e-10	-1.24999
73745701	chr16:73745701:G:C	3.75981e-12	-2.4149e-10	-0.198196
73745737	chr16:73745737:T:C	2.76508e-13	-1.61241	-1.19567
73745813	chr16:73745813:G:A	2.89197e-13	-1.51674	-1.24647
73745893	chr16:73745893:CA:C	3.20802e-13	-1.53305	-1.12645
73746065	chr16:73746065:T:C	9.57732e-13	-2.4149e-10	-1.56575
73746153	chr16:73746153:T:C	1.65078e-13	-1.51787	-1.80604
73746170	chr16:73746170:A:G	1.41738e-11	-2.4149e-10	1.12883
73746235	chr16:73746235:C:T	1.62774e-13	-1.63978	-1.69817
73746360	chr16:73746360:G:A	8.39721e-13	-2.4149e-10	-1.69725
73746484	chr16:73746484:T:C	8.26821e-13	-0.457146	-1.25559
73746791	chr16:73746791:C:G	1.63322e-13	-1.61225	-1.72234
73746855	chr16:73746855:G:A	1.47477e-13	-1.64908	-1.78757
73746921	chr16:73746921:T:G	1.83722e-12	-0.914313	-1.68486e-09
73747405	chr16:73747405:T:C	2.41329e-13	-1.65051	-1.29365
73747935	chr16:73747935:G:A	9.85564e-13	-2.4149e-10	-1.53711
73747959	chr16:73747959:T:A	8.74496e-13	-2.4149e-10	-1.65667
73748086	chr16:73748086:C:G	2.53265e-13	-1.27302	-1.62287
73748117	chr16:73748117:T:C	1.64772e-12	-2.4149e-10	-1.02317
73748132	chr16:73748132:T:C	2.35529e-13	-1.66122	-1.30726
73748295	chr16:73748295:A:G	2.82143e-13	-1.22673	-1.56118
73748539	chr16:73748539:CT:C	2.68145e-13	-1.53929	-1.2995
73748697	chr16:73748697:A:G	1.54286e-13	-1.6155	-1.77601
73748778	chr16:73748778:C:T	1.94214e-13	-1.62944	-1.53192
73748810	chr16:73748810:A:G	2.69509e-13	-1.29533	-1.53839
73748873	chr16:73748873:C:T	8.68519e-13	-2.4149e-10	-1.66353
73749209	chr16:73749209:A:G	3.58513e-13	-1.30225	-1.24611
73749211	chr16:73749211:C:T	8.03858e-12	-2.4149e-10	0.561688
73749636	chr16:73749636:C:T	1.25927e-12	-2.4149e-10	-1.29203
73749656	chr16:73749656:T:C	1.41897e-12	-1.17263	-1.68486e-09
73749710	chr16:73749710:G:A	7.52538e-13	-2.4149e-10	-1.80687
73749851	chr16:73749851:C:T	1.5762e-13	-1.66676	-1.70337
73749852	chr16:73749852:T:A	2.23848e-13	-1.35142	-1.66793
73749934	chr16:73749934:G:A	1.05667e-12	-2.4149e-10	-1.46744
73750231	chr16:73750231:G:A	2.26567e-13	-1.6639	-1.34338
73750823	chr16:73750823:G:A	1.43858e-13	-1.66757	-1.79392
73750985	chr16:73750985:G:C	2.6465e-13	-1.57831	-1.2736
73751072	chr16:73751072:G:A	9.95096e-13	-2.4149e-10	-1.52748
73751305	chr16:73751305:G:A	2.65279e-13	-1.66184	-1.1877
73751329	chr16:73751329:A:C	3.45664e-13	-1.61315	-0.971706
73751495	chr16:73751495:T:C	1.84744e-13	-1.64209	-1.56926
73751517	chr16:73751517:ATATGTGTT:A	1.6675e-13	-1.63235	-1.68147
73751707	chr16:73751707:A:C	7.96467e-13	-2.4149e-10	-1.75013
73751888	chr16:73751888:A:G	1.29733e-12	-1.26226	-1.68486e-09
73751962	chr16:73751962:C:T	1.57253e-13	-1.62613	-1.74634
73752033	chr16:73752033:G:A	2.16311e-13	-1.62959	-1.42402
73752139	chr16:73752139:G:A	2.23846e-13	-1.66237	-1.357
73752859	chr16:73752859:C:T	7.53393e-13	-2.4149e-10	-1.80573
73752886	chr16:73752886:T:C	3.01501e-13	-0.915313	-1.80623
73753000	chr16:73753000:C:T	8.27282e-13	-2.4149e-10	-1.71217
73753611	chr16:73753611:G:T	1.59631e-12	-1.05487	-1.68486e-09
73754064	chr16:73754064:T:C	4.20274e-12	-2.4149e-10	-0.0868263
73754071	chr16:73754071:T:C	7.77777e-13	-2.4149e-10	-1.77388
73754112	chr16:73754112:G:A	2.71893e-12	-2.4149e-10	-0.522326
73754122	chr16:73754122:T:C	1.62035e-13	-1.53986	-1.80265
73754458	chr16:73754458:G:C	2.05213e-12	-2.4149e-10	-0.803686
73754467	chr16:73754467:G:A	1.48601e-13	-1.62297	-1.80609
73754535	chr16:73754535:G:A	1.21359e-12	-1.32898	-1.68486e-09
73754577	chr16:73754577:A:G	2.04026e-13	-1.64957	-1.4625
73754954	chr16:73754954:A:C	7.69389e-13	-2.4149e-10	-1.78472
73755047	chr16:73755047:A:G	1.12661e-12	-2.4149e-10	-1.40335
73755079	chr16:73755079:T:A	1.17346e-12	-2.4149e-10	-1.36261
73755255	chr16:73755255:G:A	2.74413e-13	-1.30198	-1.51371
73755280	chr16:73755280:G:A	1.25887e-12	-1.29235	-1.68486e-09
73755291	chr16:73755291:C:T	2.70657e-13	-1.63013	-1.19934
73755358	chr16:73755358:G:C	1.47295e-13	-1.66576	-1.77212
73755661	chr16:73755661:G:A	1.59007e-13	-1.56534	-1.79603
73756068	chr16:73756068:C:CTT	1.56756e-13	-1.64597	-1.72966
73756360	chr16:73756360:A:G	1.33349e-12	-1.23476	-1.68486e-09
73756463	chr16:73756463:T:C	2.93914e-12	-2.4149e-10	-0.444447
73756569	chr16:73756569:CA:C	3.14124e-12	-0.377945	-1.68486e-09
73756571	chr16:73756571:A:C	3.20135e-12	-0.358993	-1.68486e-09
73756573	chr16:73756573:C:CCCT	3.20373e-12	-0.358248	-1.68486e-09
73757263	chr16:73757263:G:A	7.89454e-13	-2.4149e-10	-1.75898
73757311	chr16:73757311:C:A	1.43391e-13	-1.65807	-1.80668
73757462	chr16:73757462:G:A	2.30729e-12	-2.4149e-10	-0.686489
73757589	chr16:73757589:A:G	4.28869e-13	-1.46667	-0.9025
73757814	chr16:73757814:A:T	1.64326e-12	-2.4149e-10	-1.02588
73757961	chr16:73757961:A:G	4.71779e-13	-1.60788	-0.66593
73758060	chr16:73758060:C:T	7.7762e-13	-2.4149e-10	-1.77408
73758184	chr16:73758184:A:T	3.6779e-13	-1.58839	-0.934419
73758295	chr16:73758295:T:C	1.75914e-13	-1.56324	-1.69708
73758367	chr16:73758367:A:T	1.64373e-12	-2.4149e-10	-1.02559
73758906	chr16:73758906:G:A	1.49388e-12	-1.12118	-1.68486e-09
73759393	chr16:73759393:AT:A	1.70881e-12	-0.986766	-1.68486e-09
73759524	chr16:73759524:C:T	1.58171e-13	-1.61513	-1.75151
73759614	chr16:73759614:A:G	1.5495e-12	-1.08463	-1.68486e-09
73759694	chr16:73759694:A:G	1.64373e-12	-2.4149e-10	-1.02559
73759765	chr16:73759765:C:T	4.70419e-12	0.0258898	-1.68486e-09
73759949	chr16:73759949:G:A	2.74967e-13	-1.61971	-1.19395
73760235	chr16:73760235:C:T	1.7581e-13	-1.66457	-1.59635
73760299	chr16:73760299:G:A	2.19521e-12	-2.4149e-10	-0.736285
73760353	chr16:73760353:A:G	1.53046e-13	-1.6673	-1.73228
73760652	chr16:73760652:A:T	1.60229e-13	-1.62369	-1.73003
73760953	chr16:73760953:A:G	1.22645e-12	-1.31844	-1.68486e-09
73761105	chr16:73761105:C:T	3.8711e-13	-1.24031	-1.2313
73761395	chr16:73761395:C:T	8.01571e-13	-2.4149e-10	-1.74375
73761557	chr16:73761557:G:A	1.52617e-13	-1.66786	-1.73453
73761574	chr16:73761574:C:A	8.44371e-13	-2.4149e-10	-1.69173
73762148	chr16:73762148:C:A	2.49409e-13	-1.16734	-1.74389
73762164	chr16:73762164:T:C	3.00803e-13	-1.61708	-1.10679
73762275	chr16:73762275:G:A	8.75709e-13	-2.4149e-10	-1.65529
73762283	chr16:73762283:A:G	3.08063e-13	-1.66583	-1.03418
73762535	chr16:73762535:C:G	2.00063e-12	-2.4149e-10	-0.8291
73762537	chr16:73762537:T:C	1.96464e-12	-2.4149e-10	-0.847256
73763025	chr16:73763025:C:A	1.26247e-12	-1.2895	-1.68486e-09
73763109	chr16:73763109:G:T	4.70486e-12	-1.6652	1.69123
73763216	chr16:73763216:C:T	1.31423e-12	-2.4149e-10	-1.24931
73763634	chr16:73763634:C:T	1.60831e-12	-1.04738	-1.68486e-09
73764475	chr16:73764475:T:C	1.48956e-12	-2.4149e-10	-1.12409
73764640	chr16:73764640:G:A	9.26423e-13	-1.65326	0.0542754
73764824	chr16:73764824:C:T	2.42722e-12	-2.4149e-10	-0.635816
73764936	chr16:73764936:C:A	1.92894e-12	-2.4149e-10	-0.865594
73765310	chr16:73765310:T:C	1.84332e-13	-1.47881	-1.73477
73765879	chr16:73765879:C:G	8.75187e-13	-2.4149e-10	-1.65588
73765898	chr16:73765898:G:A	1.74812e-13	-1.55498	-1.71163
73765908	chr16:73765908:A:G	2.0461e-13	-1.55124	-1.55797
73766328	chr16:73766328:T:C	9.40795e-13	-1.3396	-0.243999
73766593	chr16:73766593:A:C	2.23077e-12	-1.6669	0.946685
73766630	chr16:73766630:T:C	7.67506e-13	-2.4149e-10	-1.78717
73766730	chr16:73766730:C:T	4.14319e-13	-1.66762	-0.736067
73766949	chr16:73766949:TTTC:T	7.59416e-13	-2.4149e-10	-1.79777
73767085	chr16:73767085:A:G	3.48614e-13	-1.66711	-0.909245
73767394	chr16:73767394:T:C	7.73294e-13	-2.4149e-10	-1.77966
73767404	chr16:73767404:C:T	1.49808e-13	-1.66134	-1.75963
73767473	chr16:73767473:T:C	2.88359e-13	-1.60117	-1.16494
73767942	chr16:73767942:G:A	1.08168e-12	-1.44405	-1.68486e-09
73768065	chr16:73768065:T:C	4.54948e-13	-1.627	-0.68314
73768281	chr16:73768281:C:T	2.2143e-13	-1.66785	-1.36236
73768327	chr16:73768327:G:A	2.45571e-13	-1.39735	-1.52938
73768463	chr16:73768463:A:G	1.85955e-13	-1.64724	-1.55758
73768490	chr16:73768490:G:A	1.5228e-13	-1.62684	-1.77776
73768590	chr16:73768590:C:G	2.25481e-12	-2.4149e-10	-0.709499
73768878	chr16:73768878:C:G	7.55534e-13	-2.4149e-10	-1.80289
73769085	chr16:73769085:A:G	1.75327e-13	-1.61189	-1.65178
73769162	chr16:73769162:T:C	9.16828e-13	-2.4149e-10	-1.6094
73769763	chr16:73769763:T:G	1.54067e-13	-1.58715	-1.80578
73770056	chr16:73770056:T:C	2.59822e-13	-1.32142	-1.5489
73770423	chr16:73770423:A:G	1.98923e-13	-1.59019	-1.54721
73770580	chr16:73770580:T:C	2.86943e-13	-1.35938	-1.41166
73770899	chr16:73770899:A:G	2.19047e-13	-1.47714	-1.56389
73770930	chr16:73770930:G:T	8.66874e-13	-2.4149e-10	-1.66543
73771012	chr16:73771012:G:C	1.43131e-12	-2.4149e-10	-1.16397
73771471	chr16:73771471:A:G	7.77651e-13	-2.4149e-10	-1.77404
73771491	chr16:73771491:T:C	4.05136e-12	-2.4149e-10	-0.123511
73771543	chr16:73771543:T:C	7.52647e-13	-2.4149e-10	-1.80672
73771621	chr16:73771621:G:A	8.72191e-13	-2.4149e-10	-1.65931
73771804	chr16:73771804:T:TCACTTTAGGCCATGGCTCCTGGTCCCTGCC	9.31818e-13	-2.4149e-10	-1.59318
73772277	chr16:73772277:C:T	2.8947e-13	-1.35682	-1.40545
73772484	chr16:73772484:T:A	3.02754e-12	-0.414815	-1.68486e-09
73772588	chr16:73772588:A:T	8.90911e-13	-2.4149e-10	-1.63807
73772653	chr16:73772653:T:C	2.59686e-13	-1.66771	-1.20314
73772828	chr16:73772828:G:A	8.86374e-13	-2.4149e-10	-1.64318
73773105	chr16:73773105:A:G	8.68257e-13	-1.66383	-1.68486e-09
73773132	chr16:73773132:T:A	2.43892e-12	-2.4149e-10	-0.63101
73773168	chr16:73773168:A:G	2.07836e-13	-1.54918	-1.54439
73773263	chr16:73773263:A:G	4.56963e-13	-1.40807	-0.897646
73773577	chr16:73773577:G:A	8.19502e-13	-2.4149e-10	-1.72162
73773924	chr16:73773924:G:C	1.51388e-12	-1.10789	-1.68486e-09
73774253	chr16:73774253:T:C	1.06899e-12	-2.4149e-10	-1.45585
73774332	chr16:73774332:A:G	7.79017e-13	-2.4149e-10	-1.77229
73774376	chr16:73774376:C:T	8.34523e-13	-2.4149e-10	-1.70346
73774491	chr16:73774491:T:C	2.29881e-12	-2.4149e-10	-0.690174
73774683	chr16:73774683:C:T	1.66134e-13	-1.66349	-1.65404
73774722	chr16:73774722:C:T	1.69714e-12	-0.993622	-1.68486e-09
73774723	chr16:73774723:G:A	7.72851e-13	-2.4149e-10	-1.78023
73774943	chr16:73774943:A:G	1.84993e-12	-2.4149e-10	-0.907415
73775037	chr16:73775037:TC:T	5.28662e-13	-1.46912	-0.690846
73775052	chr16:73775052:A:G	8.22181e-12	-2.4149e-10	0.584227
73775071	chr16:73775071:G:C	8.8924e-13	-2.4149e-10	-1.63995
73775156	chr16:73775156:G:A	7.59073e-13	-2.4149e-10	-1.79822
73775310	chr16:73775310:G:A	8.08161e-13	-2.4149e-10	-1.73556
73775971	chr16:73775971:T:C	1.64609e-13	-1.54581	-1.78094
73776029	chr16:73776029:C:T	2.8902e-13	-1.08236	-1.68146
73776827	chr16:73776827:A:G	2.13037e-12	-2.4149e-10	-0.766269
73777019	chr16:73777019:T:A	9.02531e-13	-2.4149e-10	-1.62512
73777372	chr16:73777372:G:A	7.78755e-13	-2.4149e-10	-1.77262
73777769	chr16:73777769:C:G	3.58627e-12	-2.4149e-10	-0.245451
73777980	chr16:73777980:T:C	2.16721e-13	-1.5384	-1.51331
73778011	chr16:73778011:C:T	9.51905e-13	-1.57185	-1.68486e-09
73778080	chr16:73778080:A:AT	7.65375e-13	-2.4149e-10	-1.78995
73778135	chr16:73778135:C:G	1.26354e-12	-2.4149e-10	-1.28865
73778462	chr16:73778462:G:A	4.32326e-13	-1.39795	-0.963192
73778911	chr16:73778911:T:C	8.74239e-13	-2.4149e-10	-1.65697
73779158	chr16:73779158:C:A	8.95328e-13	-2.4149e-10	-1.63313
73779167	chr16:73779167:C:A	3.39274e-13	-1.52956	-1.07395
73779267	chr16:73779267:C:T	8.91346e-13	-2.4149e-10	-1.63759
73779435	chr16:73779435:AATC:A	1.30242e-12	-1.25834	-1.68486e-09
73779531	chr16:73779531:G:A	2.24761e-12	-2.4149e-10	-0.712695
73779712	chr16:73779712:G:A	2.33111e-13	-1.27198	-1.70682
73779759	chr16:73779759:T:C	1.2786e-12	-1.2768	-1.68486e-09
73779871	chr16:73779871:G:C	2.39761e-13	-1.57324	-1.37743
73779947	chr16:73779947:G:A	7.97339e-13	-2.4149e-10	-1.74904
73779984	chr16:73779984:TGGATCCCAAGCCTTTCTA:T	7.55276e-13	-2.4149e-10	-1.80324
73779985	chr16:73779985:GGATCCCAAGCCTTTCTAA:G	1.07652e-12	-1.44883	-1.68486e-09
73780017	chr16:73780017:C:G	7.52478e-13	-2.4149e-10	-1.80695
73780036	chr16:73780036:T:C	1.45339e-13	-1.66607	-1.78518
73780395	chr16:73780395:A:G	1.44787e-13	-1.65363	-1.80143
73781046	chr16:73781046:G:T	1.05391e-12	-2.4149e-10	-1.47006
73781095	chr16:73781095:A:T	1.81091e-13	-1.58247	-1.64885
73781249	chr16:73781249:C:T	2.16376e-13	-1.51581	-1.53749
73781348	chr16:73781348:T:C	8.80499e-13	-2.4149e-10	-1.64983
73781425	chr16:73781425:G:A	3.41839e-13	-1.17859	-1.41739
73781462	chr16:73781462:G:C	1.75794e-13	-1.6153	-1.64571
73781514	chr16:73781514:C:T	1.13067e-10	3.20542	-1.68486e-09
73781566	chr16:73781566:C:T	1.42024e-12	-2.4149e-10	-1.17174
73781830	chr16:73781830:T:C	1.76383e-12	-2.4149e-10	-0.955077
73782021	chr16:73782021:T:C	9.99903e-13	-2.4149e-10	-1.52266
73782075	chr16:73782075:C:G	1.18394e-12	-2.4149e-10	-1.35372
73782115	chr16:73782115:G:T	8.78511e-13	-2.4149e-10	-1.65209
73782135	chr16:73782135:T:C	1.31391e-12	-0.88254	-0.367019
73782271	chr16:73782271:A:G	1.16212e-12	-2.4149e-10	-1.37232
73782423	chr16:73782423:T:C	2.799e-13	-1.07752	-1.71837
73782494	chr16:73782494:A:C	8.83867e-13	-2.4149e-10	-1.64601
73783316	chr16:73783316:C:T	5.16492e-12	-2.4149e-10	0.119325
73783585	chr16:73783585:T:C	1.41266e-12	-2.4149e-10	-1.17709
73784067	chr16:73784067:G:A	7.59726e-13	-2.4149e-10	-1.79736
73784091	chr16:73784091:A:G	8.44792e-13	-2.4149e-10	-1.69123
73784114	chr16:73784114:G:A	1.30997e-12	-2.4149e-10	-1.25256
73784283	chr16:73784283:G:A	2.12619e-12	-0.842969	0.0747357
73784338	chr16:73784338:A:G	8.25878e-13	-1.45549	-0.258385
73784556	chr16:73784556:G:A	1.19347e-12	-2.4149e-10	-1.3457
73784723	chr16:73784723:G:A	9.01753e-13	-2.4149e-10	-1.62598
73784724	chr16:73784724:T:G	1.66478e-12	-2.4149e-10	-1.01287
73784763	chr16:73784763:T:C	1.79789e-12	-0.935948	-1.68486e-09
73784818	chr16:73784818:C:T	1.52088e-12	-1.10328	-1.68486e-09
73785167	chr16:73785167:T:C	1.46528e-12	-0.355662	-0.784854
73785562	chr16:73785562:C:T	1.87605e-12	-0.866435	-0.0269596
73785616	chr16:73785616:T:A	1.23964e-12	-2.4149e-10	-1.30775
73785762	chr16:73785762:T:C	2.13562e-12	-0.487278	-0.276528
73786059	chr16:73786059:C:T	9.4195e-12	-2.4149e-10	0.720218
73786306	chr16:73786306:A:G	2.06633e-11	-0.600224	2.10602
73786354	chr16:73786354:T:G	1.45778e-12	-0.643304	-0.502343
73786471	chr16:73786471:T:C	1.29254e-12	-2.4149e-10	-1.26596
73786635	chr16:73786635:G:T	7.29343e-12	-2.4149e-10	0.46441
73786836	chr16:73786836:C:A	7.53165e-13	-2.4149e-10	-1.80604
73787157	chr16:73787157:T:A	5.6252e-13	-0.435142	-1.66275
73787354	chr16:73787354:T:C	8.72303e-13	-1.65918	-1.68486e-09
73787636	chr16:73787636:A:C	2.91842e-12	-2.4149e-10	-0.451521
73787696	chr16:73787696:G:A	7.72475e-13	-2.4149e-10	-1.78072
73788015	chr16:73788015:T:C	2.60084e-13	-1.13893	-1.73039
73788238	chr16:73788238:C:T	1.4327e-13	-1.66733	-1.79826
73788322	chr16:73788322:G:A	2.50445e-13	-1.3037	-1.60338
73788543	chr16:73788543:C:T	4.53614e-13	-1.58124	-0.731831
73788554	chr16:73788554:G:T	7.80184e-13	-2.4149e-10	-1.77079
73788601	chr16:73788601:C:G	8.22871e-12	-2.4149e-10	0.585065
73788655	chr16:73788655:A:G	3.53441e-13	-1.41603	-1.14657
73788792	chr16:73788792:G:A	1.69868e-12	-2.4149e-10	-0.992711
73788866	chr16:73788866:C:T	8.49931e-13	-2.4149e-10	-1.68516
73788990	chr16:73788990:A:G	1.13995e-12	-2.4149e-10	-1.39158
73789072	chr16:73789072:A:G	2.35401e-13	-1.38117	-1.58786
73789088	chr16:73789088:C:T	5.98468e-13	-1.53741	-0.498532
73789624	chr16:73789624:A:G	1.99149e-13	-1.64572	-1.49055
73789688	chr16:73789688:C:T	1.768e-12	-2.4149e-10	-0.952713
73789797	chr16:73789797:G:A	2.35156e-13	-1.66696	-1.30311
73789962	chr16:73789962:C:T	1.38435e-12	-2.4149e-10	-1.19733
73790062	chr16:73790062:G:C	1.34535e-11	1.07667	-1.68486e-09
73790123	chr16:73790123:G:A	1.03769e-12	-2.4149e-10	-1.48557
73790468	chr16:73790468:C:T	7.53718e-13	-2.4149e-10	-1.8053
73790713	chr16:73790713:G:A	3.20009e-12	-2.4149e-10	-0.359385
73791141	chr16:73791141:T:C	7.54226e-13	-2.4149e-10	-1.80463
73791279	chr16:73791279:G:C	5.38709e-13	-1.0524	-1.08875
73791438	chr16:73791438:T:G	7.67918e-13	-2.4149e-10	-1.78664
73791450	chr16:73791450:G:A	3.84182e-13	-1.64602	-0.833183
73791622	chr16:73791622:A:C	7.52951e-13	-2.4149e-10	-1.80632
73791678	chr16:73791678:C:T	6.57718e-12	-2.4149e-10	0.361042
73791713	chr16:73791713:G:A	3.22912e-13	-0.980233	-1.67271
73791749	chr16:73791749:C:T	3.49565e-12	-2.4149e-10	-0.271045
73792069	chr16:73792069:C:G	7.98647e-13	-2.4149e-10	-1.7474
73792126	chr16:73792126:C:T	8.82948e-13	-2.4149e-10	-1.64705
73792169	chr16:73792169:A:G	1.59996e-12	-2.4149e-10	-1.05259
73792538	chr16:73792538:G:A	8.65753e-13	-1.66672	-1.68486e-09
73793045	chr16:73793045:G:T	8.10183e-13	-2.4149e-10	-1.73306
73793158	chr16:73793158:T:A	1.50025e-13	-1.66724	-1.75228
73793345	chr16:73793345:G:T	1.63783e-13	-1.5553	-1.77648
73793421	chr16:73793421:A:G	8.86581e-13	-2.4149e-10	-1.64295
73793483	chr16:73793483:T:C	1.76271e-12	-0.955714	-1.68486e-09
73793534	chr16:73793534:C:T	8.951e-13	-2.4149e-10	-1.63338
73793605	chr16:73793605:T:C	1.60623e-12	-2.4149e-10	-1.04868
73793934	chr16:73793934:G:C	2.04109e-13	-1.66786	-1.44381
73794040	chr16:73794040:A:G	1.06354e-12	-2.4149e-10	-1.46096
73794337	chr16:73794337:C:T	8.24633e-13	-2.4149e-10	-1.71538
73794608	chr16:73794608:C:T	7.73696e-13	-2.4149e-10	-1.77914
73794734	chr16:73794734:A:T	1.49186e-13	-1.66034	-1.76478
73794861	chr16:73794861:A:G	7.57538e-13	-2.4149e-10	-1.80025
73795064	chr16:73795064:T:C	1.90071e-13	-1.38423	-1.79869
73795212	chr16:73795212:T:C	2.97922e-13	-1.64051	-1.09297
73795371	chr16:73795371:A:C	2.79418e-13	-1.38247	-1.41515
73795388	chr16:73795388:G:C	1.22211e-12	-1.32198	-1.68486e-09
73795717	chr16:73795717:C:A	2.12316e-13	-1.56204	-1.5102
73795949	chr16:73795949:G:A	1.15141e-12	-2.4149e-10	-1.38158
73796011	chr16:73796011:C:T	7.79394e-13	-2.4149e-10	-1.7718
73796506	chr16:73796506:A:G	7.55963e-13	-2.4149e-10	-1.80233
73796529	chr16:73796529:T:C	1.23866e-12	-2.4149e-10	-1.30853
73796690	chr16:73796690:C:T	1.31358e-12	-2.4149e-10	-1.24981
73797040	chr16:73797040:A:G	1.02728e-12	-2.4149e-10	-1.49565
73797111	chr16:73797111:G:T	1.27029e-12	-2.4149e-10	-1.28332
73797151	chr16:73797151:C:G	9.57222e-13	-2.4149e-10	-1.56628
73797227	chr16:73797227:A:ACAT	7.53399e-13	-2.4149e-10	-1.80572
73797343	chr16:73797343:C:T	5.58565e-13	-1.44773	-0.657219
73797414	chr16:73797414:C:G	8.30804e-13	0.025703	-1.73363
73797453	chr16:73797453:G:A	1.35016e-12	-1.22234	-1.68486e-09
73797617	chr16:73797617:C:T	5.17103e-13	-0.731311	-1.45077
73797642	chr16:73797642:T:C	4.937e-13	-1.54644	-0.681946
73797718	chr16:73797718:T:G	1.13262e-12	-2.4149e-10	-1.39803
73797990	chr16:73797990:G:C	7.53546e-13	-2.4149e-10	-1.80553
73798286	chr16:73798286:G:A	3.72777e-13	-1.65636	-0.852974
73798473	chr16:73798473:A:C	3.14714e-12	-2.4149e-10	-0.376069
73798704	chr16:73798704:C:A	2.93919e-13	-1.63995	-1.10707
73798822	chr16:73798822:G:C	3.45633e-13	-1.16165	-1.42329
73798826	chr16:73798826:T:A	7.52477e-13	-2.4149e-10	-1.80695
73799069	chr16:73799069:A:G	1.14151e-12	-2.4149e-10	-1.39021
73799264	chr16:73799264:T:C	1.52414e-12	-2.4149e-10	-1.10113
73799687	chr16:73799687:G:A	1.99107e-13	-1.32993	-1.80655
73799784	chr16:73799784:G:A	1.24617e-12	-1.30249	-1.68486e-09
73799865	chr16:73799865:G:A	4.60234e-13	-1.5305	-0.768081
73800114	chr16:73800114:T:A	1.52038e-12	-2.4149e-10	-1.10361
73800122	chr16:73800122:C:G	1.43831e-12	-2.4149e-10	-1.1591
73800123	chr16:73800123:A:G	5.81234e-12	-2.4149e-10	0.23742
73800414	chr16:73800414:A:G	1.44086e-12	-2.4149e-10	-1.15732
73801142	chr16:73801142:G:A	1.36359e-12	-2.4149e-10	-1.21244
73801191	chr16:73801191:G:A	1.39736e-12	-2.4149e-10	-1.18798
73801272	chr16:73801272:A:G	7.85749e-13	-2.4149e-10	-1.76368
73801403	chr16:73801403:A:G	8.45164e-13	-2.4149e-10	-1.69079
73801730	chr16:73801730:A:G	8.88033e-13	-2.4149e-10	-1.64131
73801824	chr16:73801824:GCAA:G	1.18674e-12	-2.4149e-10	-1.35135
73801972	chr16:73801972:C:T	1.30792e-12	-2.4149e-10	-1.25413
73802044	chr16:73802044:G:A	2.67364e-12	-2.4149e-10	-0.539122
73802115	chr16:73802115:G:A	1.20699e-12	-2.4149e-10	-1.33444
73802864	chr16:73802864:C:G	1.36359e-12	-2.4149e-10	-1.21244
73803006	chr16:73803006:G:T	3.31302e-13	-1.60737	-1.01992
73803180	chr16:73803180:C:T	9.114e-13	-2.4149e-10	-1.61534
73803391	chr16:73803391:C:T	4.13608e-13	-1.664	-0.741398
73803412	chr16:73803412:A:G	3.26358e-13	-0.845171	-1.79716
73803478	chr16:73803478:A:G	1.30633e-12	-2.4149e-10	-1.25534
73803630	chr16:73803630:C:T	7.55772e-13	-2.4149e-10	-1.80258
73803974	chr16:73803974:T:C	1.90779e-12	-2.4149e-10	-0.876618
73804030	chr16:73804030:A:G	4.60057e-13	-0.493182	-1.80579
73804220	chr16:73804220:A:G	1.00176e-12	-2.4149e-10	-1.52081
73804268	chr16:73804268:G:A	5.07012e-13	-0.40142	-1.80036
73804587	chr16:73804587:G:T	8.95513e-13	-2.4149e-10	-1.63292
73804698	chr16:73804698:A:T	4.30634e-13	-1.13321	-1.23185
73805136	chr16:73805136:A:G	2.96701e-13	-1.66117	-1.07642
73805394	chr16:73805394:C:G	8.0308e-13	-2.4149e-10	-1.74186
73805411	chr16:73805411:C:T	2.19852e-12	-2.4149e-10	-0.734782
73805423	chr16:73805423:C:T	1.018e-12	-0.0328975	-1.47183
73805458	chr16:73805458:C:T	8.12314e-13	-2.4149e-10	-1.73043
73805653	chr16:73805653:A:G	1.65156e-12	-2.4149e-10	-1.02084
73805783	chr16:73805783:G:A	8.65202e-13	-1.66736	-1.68486e-09
73805842	chr16:73805842:G:A	9.16127e-13	-1.61016	-1.68486e-09
73805862	chr16:73805862:G:T	7.56847e-13	-2.4149e-10	-1.80116
73805868	chr16:73805868:C:G	3.1166e-13	-1.11016	-1.57825
73805897	chr16:73805897:G:A	1.03746e-12	-1.34479	-0.141002
73805956	chr16:73805956:T:C	3.73139e-13	-1.36593	-1.14244
73805982	chr16:73805982:T:A	8.88721e-13	-2.4149e-10	-1.64054
73806222	chr16:73806222:T:G	5.92177e-13	-0.802188	-1.24433
73806449	chr16:73806449:A:G	7.94393e-13	-2.4149e-10	-1.75274
73806495	chr16:73806495:T:C	7.56275e-13	-2.4149e-10	-1.80191
73806572	chr16:73806572:T:C	8.65399e-13	-2.4149e-10	-1.66713
73806631	chr16:73806631:A:G	2.25745e-13	-1.25348	-1.75743
73807794	chr16:73807794:GAC:G	7.52775e-13	-2.4149e-10	-1.80655
73808166	chr16:73808166:TGGGAAGAAAAA:T	2.2247e-13	-1.40751	-1.61802
73809075	chr16:73809075:G:A	2.98423e-12	-2.4149e-10	-0.429223
73809432	chr16:73809432:C:T	1.94704e-13	-1.37373	-1.78511
73809433	chr16:73809433:C:T	1.65806e-12	-1.19349	0.176573
73809577	chr16:73809577:T:C	3.94172e-13	-0.852442	-1.60109
73809599	chr16:73809599:G:T	1.51411e-12	-2.4149e-10	-1.10773
73809883	chr16:73809883:A:T	8.20292e-13	-2.4149e-10	-1.72066
73809907	chr16:73809907:A:G	1.54521e-13	-1.61644	-1.77355
73809978	chr16:73809978:A:T	1.09036e-12	-2.4149e-10	-1.43606
73809983	chr16:73809983:G:A	1.33789e-12	-2.4149e-10	-1.23147
73809985	chr16:73809985:G:A	1.04919e-12	-1.17162	-0.302935
73810205	chr16:73810205:A:G	8.26747e-13	-2.4149e-10	-1.71282
73810206	chr16:73810206:T:C	1.49207e-13	-1.62443	-1.80056
73811185	chr16:73811185:T:C	8.69161e-13	-2.4149e-10	-1.66279
73811389	chr16:73811389:G:A	3.03635e-12	-2.4149e-10	-0.411909
73811544	chr16:73811544:A:G	9.38893e-13	-2.4149e-10	-1.58562
73811638	chr16:73811638:G:A	1.60045e-13	-1.58564	-1.76923
73811659	chr16:73811659:C:T	3.71295e-12	-0.210737	-1.68486e-09
73811712	chr16:73811712:T:A	8.56512e-13	-2.4149e-10	-1.67745
73811925	chr16:73811925:G:A	1.30851e-12	-2.4149e-10	-1.25367
73811927	chr16:73811927:A:G	1.86474e-12	-2.4149e-10	-0.899445
73811984	chr16:73811984:C:T	7.88638e-13	-2.4149e-10	-1.76001
73812283	chr16:73812283:C:A	2.31388e-12	-2.4149e-10	-0.683638
73813033	chr16:73813033:A:C	1.96917e-13	-1.34564	-1.8019
73813333	chr16:73813333:T:A	9.92446e-13	-2.4149e-10	-1.53015
73813355	chr16:73813355:C:T	2.40794e-12	-2.4149e-10	-0.643792
73813380	chr16:73813380:G:A	7.56278e-13	-2.4149e-10	-1.80191
73813382	chr16:73813382:G:A	5.32853e-13	-0.47622	-1.67585
73813697	chr16:73813697:C:T	1.97826e-13	-1.44281	-1.70012
73813725	chr16:73813725:T:A	4.02196e-13	-1.31733	-1.11605
73813732	chr16:73813732:T:G	1.3252e-12	-2.4149e-10	-1.241
73813907	chr16:73813907:A:G	4.45754e-13	-1.34453	-0.986027
73814598	chr16:73814598:G:A	2.35705e-13	-1.57359	-1.39415
73814612	chr16:73814612:G:A	7.60377e-13	-2.4149e-10	-1.7965
73814765	chr16:73814765:A:G	1.03895e-12	-2.4149e-10	-1.48435
73814809	chr16:73814809:G:C	2.27561e-13	-1.60073	-1.40218
73815354	chr16:73815354:T:C	1.36996e-12	-2.4149e-10	-1.20778
73815523	chr16:73815523:G:A	1.0364e-12	-2.4149e-10	-1.48681
73815746	chr16:73815746:C:G	1.26406e-12	-1.66308	0.374846
73815850	chr16:73815850:C:T	7.54808e-13	-2.4149e-10	-1.80386
73815962	chr16:73815962:G:A	2.37863e-12	-2.4149e-10	-0.656038
73816006	chr16:73816006:G:A	7.5695e-13	-2.4149e-10	-1.80102
73816268	chr16:73816268:A:G	8.83859e-13	-2.4149e-10	-1.64602
73816336	chr16:73816336:C:T	1.81117e-13	-1.55139	-1.67979
73816359	chr16:73816359:G:C	2.11613e-12	-2.4149e-10	-0.772974
73816716	chr16:73816716:G:A	1.21368e-12	-1.3289	-1.68486e-09
73816821	chr16:73816821:T:C	2.35587e-13	-1.23547	-1.73277
73817200	chr16:73817200:A:C	7.76131e-13	-2.4149e-10	-1.776
73817376	chr16:73817376:C:T	3.74029e-13	-1.53788	-0.968102
73817384	chr16:73817384:G:A	2.22145e-12	-2.4149e-10	-0.724405
73817546	chr16:73817546:G:T	2.60796e-13	-1.62214	-1.24444
73817781	chr16:73817781:G:A	8.73813e-13	-2.4149e-10	-1.65745
73817792	chr16:73817792:T:C	3.43121e-13	-1.11679	-1.47544
73817811	chr16:73817811:C:T	7.58543e-13	-2.4149e-10	-1.79892
73818252	chr16:73818252:T:C	1.47487e-12	-2.4149e-10	-1.13399
73818589	chr16:73818589:C:G	3.09877e-12	-2.4149e-10	-0.391558
73819045	chr16:73819045:C:A	8.79449e-13	-2.4149e-10	-1.65102
73819115	chr16:73819115:G:A	9.11764e-13	-2.4149e-10	-1.61494
73819133	chr16:73819133:C:A	8.76626e-13	-2.4149e-10	-1.65424
73819195	chr16:73819195:C:T	2.88829e-13	-1.58342	-1.18106
73819257	chr16:73819257:A:G	9.56202e-13	-2.4149e-10	-1.56735
73819801	chr16:73819801:T:C	9.14827e-13	-2.4149e-10	-1.61158
73819934	chr16:73819934:G:A	7.68488e-13	-2.4149e-10	-1.78589
73820264	chr16:73820264:T:A	8.70142e-13	-2.4149e-10	-1.66166
73820392	chr16:73820392:G:C	7.62692e-13	-2.4149e-10	-1.79347
73820393	chr16:73820393:C:A	8.75483e-13	-2.4149e-10	-1.65554
73820502	chr16:73820502:G:C	1.02742e-12	-1.49551	-1.68486e-09
73820556	chr16:73820556:G:A	9.07967e-13	-2.4149e-10	-1.61911
73820595	chr16:73820595:G:C	2.33605e-13	-1.19568	-1.78101
73820651	chr16:73820651:G:A	1.51703e-12	-2.4149e-10	-1.10581
73820742	chr16:73820742:G:A	1.86066e-12	-2.4149e-10	-0.901633
73821248	chr16:73821248:T:C	7.58357e-13	-2.4149e-10	-1.79917
73821391	chr16:73821391:C:T	2.02418e-12	-2.4149e-10	-0.817398
73821497	chr16:73821497:C:A	1.71481e-12	-2.4149e-10	-0.98326
73821538	chr16:73821538:T:G	7.89353e-13	-2.4149e-10	-1.75911
73821550	chr16:73821550:T:C	8.23135e-13	-2.4149e-10	-1.7172
73821824	chr16:73821824:C:T	3.44116e-13	-0.872651	-1.71669
73821965	chr16:73821965:A:G	7.71694e-13	-2.4149e-10	-1.78173
73822178	chr16:73822178:T:C	7.52552e-13	-2.4149e-10	-1.80685
73822414	chr16:73822414:T:C	7.53028e-13	-2.4149e-10	-1.80622
73822438	chr16:73822438:T:A	7.78308e-13	-2.4149e-10	-1.7732
73822646	chr16:73822646:C:T	7.90943e-13	-2.4149e-10	-1.75709
73822680	chr16:73822680:T:G	4.62152e-13	-0.489879	-1.80455
73823025	chr16:73823025:G:A	2.86618e-13	-1.59729	-1.17488
73823399	chr16:73823399:A:T	7.8363e-13	-2.4149e-10	-1.76638
73823407	chr16:73823407:T:C	7.57077e-13	-2.4149e-10	-1.80085
73823445	chr16:73823445:A:G	7.94734e-13	-2.4149e-10	-1.75231
73823676	chr16:73823676:T:C	1.06824e-12	-2.4149e-10	-1.45656
73824049	chr16:73824049:G:A	7.92888e-13	-2.4149e-10	-1.75464
73824057	chr16:73824057:C:T	3.21824e-13	-1.56769	-1.08862
73830340	chr16:73830340:T:A	8.57808e-13	-2.4149e-10	-1.67594
73830368	chr16:73830368:C:T	1.87581e-13	-1.49685	-1.69926
73830718	chr16:73830718:C:G	7.73023e-13	-2.4149e-10	-1.78001
73831738	chr16:73831738:A:C	2.30974e-12	-0.685428	-1.68486e-09
73831923	chr16:73831923:T:C	7.68291e-13	-2.4149e-10	-1.78615
73832414	chr16:73832414:C:T	1.00103e-12	-2.4149e-10	-1.52153
73832627	chr16:73832627:G:A	8.19407e-13	-2.4149e-10	-1.72174
73832774	chr16:73832774:A:G	7.98002e-13	-2.4149e-10	-1.74821
73833103	chr16:73833103:T:C	5.89514e-13	-0.619535	-1.43149
73833138	chr16:73833138:G:A	8.06391e-13	-2.4149e-10	-1.73775
73833176	chr16:73833176:G:A	9.01021e-13	-2.4149e-10	-1.62679
73833180	chr16:73833180:T:C	1.25638e-12	-2.4149e-10	-1.29433
73833302	chr16:73833302:G:A	3.3596e-13	-1.65286	-0.960467
73833330	chr16:73833330:T:C	2.07343e-13	-1.54682	-1.54913
73833371	chr16:73833371:A:G	1.66325e-12	-2.4149e-10	-1.01379
73833382	chr16:73833382:T:C	2.2764e-12	-2.4149e-10	-0.699968
73833419	chr16:73833419:C:G	2.34892e-12	-2.4149e-10	-0.66861
73833908	chr16:73833908:G:A	2.05498e-12	-2.4149e-10	-0.802297
73833948	chr16:73833948:A:G	2.50068e-12	-2.4149e-10	-0.606002
73834025	chr16:73834025:T:C	2.00642e-13	-1.54338	-1.58542
73834331	chr16:73834331:T:G	2.97093e-13	-1.2703	-1.46597
73834868	chr16:73834868:G:A	8.56028e-13	-2.4149e-10	-1.67802
73834904	chr16:73834904:G:A	9.25736e-13	-2.4149e-10	-1.59973
73834952	chr16:73834952:A:G	1.36656e-12	-2.4149e-10	-1.21027
73835427	chr16:73835427:T:C	2.02554e-12	-2.4149e-10	-0.81673
73835530	chr16:73835530:T:C	1.98297e-12	-2.4149e-10	-0.837968
73835774	chr16:73835774:A:G	3.34375e-12	-2.4149e-10	-0.315471
73835801	chr16:73835801:A:G	2.48123e-12	-2.4149e-10	-0.613808
73835835	chr16:73835835:T:G	7.55035e-13	-2.4149e-10	-1.80356
73836050	chr16:73836050:T:C	8.42265e-13	-2.4149e-10	-1.69423
73836268	chr16:73836268:A:G	3.59907e-12	-2.4149e-10	-0.241888
73836632	chr16:73836632:T:C	1.0781e-12	-2.4149e-10	-1.44736
73837196	chr16:73837196:G:A	7.57655e-13	-2.4149e-10	-1.80009
73838038	chr16:73838038:A:G	3.10164e-12	-2.4149e-10	-0.390633
73838073	chr16:73838073:T:C	7.58545e-13	-2.4149e-10	-1.79892
73838255	chr16:73838255:T:A	3.64506e-13	-1.11537	-1.41641
73838265	chr16:73838265:A:C	2.75462e-12	-2.4149e-10	-0.509283
73838496	chr16:73838496:T:C	3.94944e-12	-0.148991	-1.68486e-09
73838991	chr16:73838991:A:C	1.51735e-12	-2.4149e-10	-1.1056
73839099	chr16:73839099:T:C	1.21844e-12	-2.4149e-10	-1.32499
73839183	chr16:73839183:C:A	8.66655e-13	-2.4149e-10	-1.66568
73839478	chr16:73839478:A:C	7.96684e-13	-2.4149e-10	-1.74986
73839811	chr16:73839811:A:C	7.53284e-13	-2.4149e-10	-1.80588
73839853	chr16:73839853:A:G	2.29025e-12	-2.4149e-10	-0.693904
73839892	chr16:73839892:A:G	1.12147e-12	-1.40793	-1.68486e-09
73839953	chr16:73839953:C:T	1.94686e-12	-2.4149e-10	-0.856347
73840064	chr16:73840064:A:C	7.5439e-13	-2.4149e-10	-1.80441
73840123	chr16:73840123:C:T	7.62968e-13	-2.4149e-10	-1.7931
73840463	chr16:73840463:A:G	2.16461e-13	-1.43272	-1.62019
73840473	chr16:73840473:T:C	7.57949e-13	-2.4149e-10	-1.7997
73840685	chr16:73840685:A:G	8.87074e-13	-2.4149e-10	-1.64239
73840730	chr16:73840730:T:C	9.2418e-13	-2.4149e-10	-1.60141
73841333	chr16:73841333:G:T	2.68469e-12	-0.535	-1.68486e-09
73841403	chr16:73841403:A:G	2.18153e-12	-2.4149e-10	-0.742536
73841408	chr16:73841408:G:A	7.64415e-13	-2.4149e-10	-1.79121
73841467	chr16:73841467:C:T	7.69648e-13	-2.4149e-10	-1.78439
73841477	chr16:73841477:A:G	1.77288e-13	-1.45949	-1.79305
73841549	chr16:73841549:G:A	1.06027e-12	-1.46404	-1.68486e-09
73841930	chr16:73841930:CACAGTCA:C	2.94736e-12	-2.4149e-10	-0.441655
73842084	chr16:73842084:C:T	7.72432e-13	-0.954676	-0.8261
73842434	chr16:73842434:G:C	1.78319e-12	-2.4149e-10	-0.94416
73842855	chr16:73842855:C:A	8.45205e-13	-2.4149e-10	-1.69074
73843160	chr16:73843160:G:A	9.08573e-13	-2.4149e-10	-1.61844
73843163	chr16:73843163:G:A	7.5539e-13	-2.4149e-10	-1.80308
73843336	chr16:73843336:G:A	1.23481e-12	-1.31164	-1.68486e-09
73843679	chr16:73843679:A:C	1.01183e-12	-2.4149e-10	-1.5108
73843775	chr16:73843775:T:C	3.33359e-12	-2.4149e-10	-0.318516
73844003	chr16:73844003:T:C	8.01933e-13	-2.4149e-10	-1.74329
73844162	chr16:73844162:G:A	8.72654e-13	-2.4149e-10	-1.65878
73844212	chr16:73844212:C:T	7.66131e-13	-2.4149e-10	-1.78897
73844557	chr16:73844557:T:G	1.07623e-12	-2.4149e-10	-1.4491
73844845	chr16:73844845:G:C	3.3528e-12	-2.4149e-10	-0.312768
73845015	chr16:73845015:A:G	1.63464e-13	-1.59055	-1.74318
73845035	chr16:73845035:G:A	7.5345e-13	-2.4149e-10	-1.80566
73845170	chr16:73845170:T:C	1.34303e-12	-2.4149e-10	-1.22763
73845433	chr16:73845433:G:A	8.09359e-13	-2.4149e-10	-1.73408
73846059	chr16:73846059:A:C	2.34632e-12	-2.4149e-10	-0.669715
73846161	chr16:73846161:C:T	7.61076e-13	-2.4149e-10	-1.79559
73846339	chr16:73846339:C:G	1.38867e-12	-1.19422	-1.68486e-09
73847024	chr16:73847024:A:G	1.68901e-12	-2.4149e-10	-0.99842
73847071	chr16:73847071:GCAGGAGGATCAC:G	8.57697e-13	-2.4149e-10	-1.67607
73847157	chr16:73847157:C:G	8.72788e-13	-1.65863	-1.68486e-09
73847823	chr16:73847823:C:T	7.54227e-13	-2.4149e-10	-1.80463
73848194	chr16:73848194:A:G	1.02622e-12	-2.4149e-10	-1.49669
73848417	chr16:73848417:G:GTCC	1.13101e-12	-2.4149e-10	-1.39946
73848748	chr16:73848748:G:A	5.47735e-13	-1.62006	-0.504464
73849210	chr16:73849210:A:T	9.51101e-13	-0.767482	-0.805217
73849326	chr16:73849326:C:A	9.28245e-13	-1.59702	-1.68486e-09
73849342	chr16:73849342:C:T	6.35529e-13	-1.2748	-0.701057
73849657	chr16:73849657:G:A	7.58835e-13	-2.4149e-10	-1.79853
73849678	chr16:73849678:T:C	2.9557e-13	-1.59705	-1.14436
73849779	chr16:73849779:C:A	7.5817e-13	-2.4149e-10	-1.79941
73850123	chr16:73850123:T:C	2.19862e-12	-2.4149e-10	-0.734732
73851250	chr16:73851250:A:C	2.46038e-13	-1.31657	-1.60826
73851900	chr16:73851900:A:G	1.94003e-12	-0.859861	-1.68486e-09
73851927	chr16:73851927:C:T	7.67051e-13	-2.4149e-10	-1.78777
73852041	chr16:73852041:T:C	7.94e-13	-2.4149e-10	-1.75324
73852207	chr16:73852207:T:C	1.53719e-12	-2.4149e-10	-1.09261
73852282	chr16:73852282:C:A	1.80262e-12	-0.933324	-1.68486e-09
73852332	chr16:73852332:G:A	8.68205e-13	-1.66389	-1.68486e-09
73852357	chr16:73852357:T:C	7.82396e-13	-2.4149e-10	-1.76796
73852713	chr16:73852713:C:T	2.56683e-13	-1.57419	-1.30829
73853249	chr16:73853249:C:T	9.17572e-13	-2.4149e-10	-1.60859
73853335	chr16:73853335:A:C	2.07771e-12	-2.4149e-10	-0.791296
73853381	chr16:73853381:C:T	7.84e-13	-2.4149e-10	-1.76591
73853389	chr16:73853389:T:A	1.11236e-12	-1.41608	-1.68486e-09
73853471	chr16:73853471:ACACACACCATGGAATAC:A	8.75787e-13	-2.4149e-10	-1.6552
73854112	chr16:73854112:C:T	8.03321e-13	-2.4149e-10	-1.74156
73854196	chr16:73854196:G:C	8.49935e-13	-2.4149e-10	-1.68516
73854363	chr16:73854363:T:G	8.50178e-13	-2.4149e-10	-1.68487
73854388	chr16:73854388:G:A	9.01488e-13	-2.4149e-10	-1.62627
73854484	chr16:73854484:A:G	1.54056e-13	-1.64035	-1.75265
73854698	chr16:73854698:C:A	3.36878e-13	-1.37779	-1.23281
73854858	chr16:73854858:G:A	7.6965e-13	-2.4149e-10	-1.78438
73854969	chr16:73854969:C:T	7.54779e-13	-2.4149e-10	-1.80389
73855400	chr16:73855400:A:G	8.29955e-13	-2.4149e-10	-1.70895
73855439	chr16:73855439:C:T	7.55454e-13	-2.4149e-10	-1.803
73855459	chr16:73855459:C:T	2.90411e-12	-2.4149e-10	-0.456438
73855757	chr16:73855757:T:C	1.03998e-12	-2.4149e-10	-1.48337
73855932	chr16:73855932:T:A	8.1116e-13	-2.4149e-10	-1.73185
73856194	chr16:73856194:G:A	1.47851e-12	-1.6654	0.533875
73856258	chr16:73856258:T:C	7.88309e-13	-2.4149e-10	-1.76043
73856455	chr16:73856455:C:A	9.76261e-13	-2.4149e-10	-1.54659
73856864	chr16:73856864:T:C	2.03838e-13	-1.65795	-1.45504
73857011	chr16:73857011:A:T	2.13674e-13	-1.41221	-1.65366
73857291	chr16:73857291:C:T	8.43929e-13	-2.4149e-10	-1.69225
73857981	chr16:73857981:G:A	1.35174e-12	-1.22117	-1.68486e-09
73858501	chr16:73858501:G:C	1.69644e-12	-2.4149e-10	-0.99403
73858530	chr16:73858530:A:G	7.68874e-13	-2.4149e-10	-1.78539
73859006	chr16:73859006:A:G	7.54204e-13	-2.4149e-10	-1.80466
73859072	chr16:73859072:A:G	1.16104e-12	-1.37325	-1.68486e-09
73859174	chr16:73859174:G:A	5.73963e-13	-1.00228	-1.07548
73859267	chr16:73859267:A:G	1.53435e-12	-2.4149e-10	-1.09446
73860123	chr16:73860123:G:A	8.26661e-13	-0.751953	-0.960972
73860241	chr16:73860241:C:A	9.25874e-13	-2.4149e-10	-1.59958
73860435	chr16:73860435:A:G	7.61506e-13	-2.4149e-10	-1.79502
73861126	chr16:73861126:G:A	7.89963e-13	-2.4149e-10	-1.75833
73861147	chr16:73861147:G:A	1.76277e-13	-1.57838	-1.67988
73861942	chr16:73861942:G:T	7.77019e-13	-2.4149e-10	-1.77486
73861980	chr16:73861980:A:G	7.73823e-13	-2.4149e-10	-1.77898
73862428	chr16:73862428:C:T	1.53659e-12	-2.4149e-10	-1.093
73862970	chr16:73862970:T:G	1.09053e-12	-2.4149e-10	-1.4359
73863129	chr16:73863129:C:T	1.03228e-12	-2.4149e-10	-1.49079
73863171	chr16:73863171:A:G	9.56464e-13	-2.4149e-10	-1.56708
73863200	chr16:73863200:C:T	8.65129e-13	-1.66744	-1.68486e-09
73863757	chr16:73863757:C:T	7.52508e-13	-2.4149e-10	-1.80691
73863929	chr16:73863929:C:T	7.85639e-13	-2.4149e-10	-1.76382
73863959	chr16:73863959:A:G	1.14651e-12	-2.4149e-10	-1.38584
73864695	chr16:73864695:A:G	7.73086e-13	-2.4149e-10	-1.77993
73864796	chr16:73864796:TCCCAATA:T	5.52964e-13	-1.66544	-0.44959
73865014	chr16:73865014:G:C	1.07314e-12	-2.4149e-10	-1.45198
73865122	chr16:73865122:T:A	7.78225e-13	-2.4149e-10	-1.7733
73865221	chr16:73865221:T:C	1.26447e-12	-1.28791	-1.68486e-09
73865453	chr16:73865453:T:C	1.9896e-13	-1.52938	-1.60784
73865566	chr16:73865566:GT:G	8.6484e-13	-1.66777	-1.68486e-09
73865909	chr16:73865909:C:T	1.81677e-13	-1.63911	-1.58898
73865979	chr16:73865979:C:T	1.00973e-12	-2.4149e-10	-1.51288
73866275	chr16:73866275:G:T	7.73899e-13	-2.4149e-10	-1.77888
73866299	chr16:73866299:C:T	7.68201e-13	-2.4149e-10	-1.78627
73866653	chr16:73866653:T:G	5.65755e-12	0.210428	-1.68486e-09
73866869	chr16:73866869:G:A	1.23523e-12	-2.4149e-10	-1.3113
73867035	chr16:73867035:G:A	7.56809e-13	-2.4149e-10	-1.80121
73867058	chr16:73867058:G:A	4.91877e-13	-1.31464	-0.917451
73867160	chr16:73867160:T:C	8.06567e-13	-2.4149e-10	-1.73753
73867210	chr16:73867210:T:C	3.46566e-13	-1.19839	-1.38386
73867378	chr16:73867378:G:C	7.56774e-13	-2.4149e-10	-1.80126
73867506	chr16:73867506:C:A	8.27895e-13	-2.4149e-10	-1.71143
73867768	chr16:73867768:T:G	8.38388e-13	-2.4149e-10	-1.69884
73868138	chr16:73868138:C:T	1.48054e-13	-1.63044	-1.8023
73868579	chr16:73868579:C:A	8.28994e-13	-2.4149e-10	-1.71011
73869755	chr16:73869755:A:G	7.53556e-13	-2.4149e-10	-1.80552
73869798	chr16:73869798:A:G	7.53556e-13	-2.4149e-10	-1.80552
73870527	chr16:73870527:T:C	7.71379e-13	-2.4149e-10	-1.78214
73870559	chr16:73870559:T:TTCTG	7.56016e-13	-2.4149e-10	-1.80226
73870642	chr16:73870642:A:C	7.849e-13	-2.4149e-10	-1.76476
73871024	chr16:73871024:T:C	1.56563e-13	-1.57504	-1.80182
73871038	chr16:73871038:T:C	8.34542e-13	-2.4149e-10	-1.70344
73871423	chr16:73871423:G:A	1.02115e-12	-2.4149e-10	-1.50163
73871493	chr16:73871493:AAAG:A	8.20274e-13	-2.4149e-10	-1.72068
73871515	chr16:73871515:T:A	8.8139e-13	-2.4149e-10	-1.64882
73871610	chr16:73871610:T:C	1.09759e-12	-2.4149e-10	-1.42945
73871617	chr16:73871617:A:G	7.7143e-13	-2.4149e-10	-1.78207
73871802	chr16:73871802:A:G	2.5011e-13	-1.44307	-1.46535
73872108	chr16:73872108:C:G	7.53507e-13	-2.4149e-10	-1.80558
73872157	chr16:73872157:A:G	1.31883e-12	-1.24582	-1.68486e-09
73872623	chr16:73872623:C:A	1.12118e-12	-2.4149e-10	-1.40818
73873701	chr16:73873701:C:T	7.76109e-13	-2.4149e-10	-1.77603
73874160	chr16:73874160:G:T	1.95814e-13	-1.37164	-1.78151
73875148	chr16:73875148:T:C	7.59232e-13	-2.4149e-10	-1.79801
73875260	chr16:73875260:CAT:C	8.13367e-13	-2.4149e-10	-1.72914
73875291	chr16:73875291:A:G	7.55103e-13	-2.4149e-10	-1.80346
73875639	chr16:73875639:T:C	1.01725e-12	-0.486167	-1.0193
73875751	chr16:73875751:T:C	7.16619e-13	-0.744258	-1.11152
73875763	chr16:73875763:C:T	1.73643e-13	-1.59973	-1.67359
73876250	chr16:73876250:A:G	8.26985e-13	-2.4149e-10	-1.71253
73876341	chr16:73876341:A:T	7.85768e-13	-2.4149e-10	-1.76366
73876418	chr16:73876418:T:G	7.57814e-13	-2.4149e-10	-1.79988
73876425	chr16:73876425:T:C	7.53778e-13	-2.4149e-10	-1.80522
73877458	chr16:73877458:T:A	4.39208e-13	-1.3324	-1.01294
73877690	chr16:73877690:A:G	7.72658e-13	-2.4149e-10	-1.78048
73878094	chr16:73878094:A:T	7.54498e-13	-2.4149e-10	-1.80427
73878130	chr16:73878130:C:T	7.52474e-13	-2.4149e-10	-1.80695
73878378	chr16:73878378:G:T	7.53297e-13	-2.4149e-10	-1.80586
73878587	chr16:73878587:T:C	1.04325e-12	-2.4149e-10	-1.48023
73878604	chr16:73878604:T:C	6.11274e-13	-1.51037	-0.504405
73878628	chr16:73878628:T:C	7.5717e-13	-2.4149e-10	-1.80073
73878657	chr16:73878657:G:C	7.52707e-13	-2.4149e-10	-1.80664
73878689	chr16:73878689:G:C	2.73512e-13	-1.6648	-1.15418
73878808	chr16:73878808:A:G	9.96739e-13	-1.27465	-0.251179
73879131	chr16:73879131:G:A	7.52794e-13	-2.4149e-10	-1.80653
73879367	chr16:73879367:T:G	8.08066e-13	-0.408782	-1.32689
73879735	chr16:73879735:C:T	7.57127e-13	-2.4149e-10	-1.80079
73880351	chr16:73880351:T:TA	8.01853e-13	-2.4149e-10	-1.74339
73880408	chr16:73880408:A:T	9.55541e-13	-2.4149e-10	-1.56804
73880913	chr16:73880913:T:C	1.80182e-12	-1.66726	0.73349
73880917	chr16:73880917:C:T	7.9053e-13	-2.4149e-10	-1.75762
73881231	chr16:73881231:C:T	1.08287e-12	-2.4149e-10	-1.44295
73881986	chr16:73881986:C:T	2.04022e-13	-1.37735	-1.73474
73881997	chr16:73881997:A:G	2.19134e-12	0.939869	-1.67792
73882175	chr16:73882175:G:C	7.54995e-13	-2.4149e-10	-1.80361
73882332	chr16:73882332:G:A	9.40697e-13	-2.4149e-10	-1.5837
73882338	chr16:73882338:T:C	2.93813e-13	-1.4879	-1.25948
73882631	chr16:73882631:C:T	7.60682e-13	-2.4149e-10	-1.7961
73882692	chr16:73882692:A:G	7.63992e-13	-2.4149e-10	-1.79176
73882790	chr16:73882790:T:C	7.52489e-13	-2.4149e-10	-1.80693
73883012	chr16:73883012:AT:A	8.98525e-13	-2.4149e-10	-1.62957
73883139	chr16:73883139:G:A	2.4481e-12	-0.627252	-1.68486e-09
73883462	chr16:73883462:TATAC:T	8.6562e-13	-2.4149e-10	-1.66687
73883762	chr16:73883762:C:G	1.98774e-13	-1.49296	-1.64519
73883843	chr16:73883843:A:G	3.21299e-13	-1.66728	-0.990671
73884029	chr16:73884029:G:C	7.52708e-13	-2.4149e-10	-1.80664
73884620	chr16:73884620:G:A	1.05105e-12	-1.47278	-1.68486e-09
73884647	chr16:73884647:G:C	8.66188e-13	-1.66622	-1.68486e-09
73884736	chr16:73884736:A:G	1.3043e-12	-2.4149e-10	-1.2569
73884923	chr16:73884923:A:G	1.05058e-12	-2.4149e-10	-1.47322
73884970	chr16:73884970:A:G	1.27276e-12	-2.4149e-10	-1.28138
73885204	chr16:73885204:C:A	9.6798e-13	-2.4149e-10	-1.55511
73885618	chr16:73885618:G:A	1.49806e-13	-1.66771	-1.75327
73885637	chr16:73885637:G:A	1.46402e-12	-2.4149e-10	-1.14138
73885839	chr16:73885839:T:C	1.13972e-12	-2.4149e-10	-1.39178
73885851	chr16:73885851:AC:A	7.5386e-13	-2.4149e-10	-1.80511
73885867	chr16:73885867:G:A	1.60173e-12	-2.4149e-10	-1.05148
73886582	chr16:73886582:G:C	2.01243e-13	-1.65875	-1.46706
73887043	chr16:73887043:T:A	4.59082e-13	-1.60513	-0.695957
73887224	chr16:73887224:G:A	7.74979e-13	-2.4149e-10	-1.77748
73887367	chr16:73887367:T:G	7.54562e-13	-2.4149e-10	-1.80418
73887757	chr16:73887757:A:G	4.42162e-13	-0.721813	-1.61683
73887870	chr16:73887870:C:G	2.31797e-13	-1.66761	-1.31685
73888073	chr16:73888073:C:G	2.33668e-13	-1.66617	-1.31025
73888239	chr16:73888239:T:C	1.06415e-12	-2.4149e-10	-1.46038
73888254	chr16:73888254:G:A	8.95051e-13	-2.4149e-10	-1.63344
73888306	chr16:73888306:C:T	8.96729e-13	-1.63157	-1.68486e-09
73888320	chr16:73888320:A:G	9.37584e-13	-2.4149e-10	-1.58701
73888408	chr16:73888408:A:G	7.5759e-13	-2.4149e-10	-1.80018
73888457	chr16:73888457:T:A	9.90614e-13	0.274958	-1.80695
73888488	chr16:73888488:C:G	7.89023e-13	-2.4149e-10	-1.75952
73888499	chr16:73888499:G:A	1.01428e-12	-2.4149e-10	-1.50839
73888560	chr16:73888560:A:G	8.37625e-13	-2.4149e-10	-1.69975
73888654	chr16:73888654:T:G	7.86342e-13	-2.4149e-10	-1.76293
73888834	chr16:73888834:A:G	2.43849e-13	-1.59168	-1.34209
73888875	chr16:73888875:T:G	6.95363e-12	0.4167	-1.68486e-09
73889239	chr16:73889239:T:C	9.46871e-13	-2.4149e-10	-1.57716
73890574	chr16:73890574:T:C	1.04752e-12	-2.4149e-10	-1.47614
73892398	chr16:73892398:T:C	8.8717e-13	-1.64228	-1.68486e-09
73892631	chr16:73892631:G:A	8.27988e-13	-2.4149e-10	-1.71132
73893773	chr16:73893773:T:G	7.52612e-13	-2.4149e-10	-1.80677
73894212	chr16:73894212:A:T	7.62598e-13	-2.4149e-10	-1.79359
73894564	chr16:73894564:A:G	8.99059e-13	-2.4149e-10	-1.62897
73894639	chr16:73894639:C:A	7.52849e-13	-2.4149e-10	-1.80645
73894919	chr16:73894919:T:C	7.72819e-13	-2.4149e-10	-1.78027
73895182	chr16:73895182:C:T	8.37907e-13	-2.4149e-10	-1.69941
73895682	chr16:73895682:G:A	7.95925e-13	-2.4149e-10	-1.75081
73895843	chr16:73895843:C:CA	7.52821e-13	-2.4149e-10	-1.80649
73895912	chr16:73895912:T:C	7.5355e-13	-2.4149e-10	-1.80552
73896071	chr16:73896071:A:T	8.3412e-13	-2.4149e-10	-1.70394
73896159	chr16:73896159:A:G	7.71118e-13	-2.4149e-10	-1.78248
73896374	chr16:73896374:T:C	2.44068e-13	-1.29968	-1.6332
73896522	chr16:73896522:T:C	8.26772e-13	-2.4149e-10	-1.71279
73896727	chr16:73896727:T:C	8.49888e-13	-2.4149e-10	-1.68521
73897188	chr16:73897188:T:A	1.63724e-12	-2.4149e-10	-1.02955
73897572	chr16:73897572:T:C	1.0529e-12	-2.4149e-10	-1.47102
73897631	chr16:73897631:T:C	6.40493e-13	-1.49616	-0.471925
73897899	chr16:73897899:G:C	1.24657e-12	-2.4149e-10	-1.30217
73898110	chr16:73898110:T:C	1.69219e-12	-2.4149e-10	-0.996541
73898305	chr16:73898305:T:C	3.28637e-12	-0.33278	-1.68486e-09
73899017	chr16:73899017:A:G	1.56137e-12	-1.01513	-0.0618709
73899503	chr16:73899503:C:A	1.97434e-12	-0.842329	-1.68486e-09
73899892	chr16:73899892:G:T	8.50047e-13	-2.4149e-10	-1.68503
73900261	chr16:73900261:T:C	4.53215e-13	-0.958224	-1.35573
73900406	chr16:73900406:C:T	1.50599e-12	-0.2065	-0.906614
73900561	chr16:73900561:A:C	7.56053e-13	-2.4149e-10	-1.80221
73900581	chr16:73900581:G:A	3.6541e-13	-0.939628	-1.58967
73900587	chr16:73900587:A:G	1.09302e-12	-2.4149e-10	-1.43362
73900962	chr16:73900962:T:A	1.74601e-12	-2.4149e-10	-0.965234
73901013	chr16:73901013:T:C	7.59822e-13	-2.4149e-10	-1.79724
73901145	chr16:73901145:T:C	7.77845e-13	-2.4149e-10	-1.77379
73901254	chr16:73901254:C:T	8.08967e-13	-2.4149e-10	-1.73456
73901295	chr16:73901295:G:A	7.56846e-13	-2.4149e-10	-1.80116
73901433	chr16:73901433:A:T	8.48554e-13	-2.4149e-10	-1.68679
73901635	chr16:73901635:G:A	1.28693e-12	-2.4149e-10	-1.27031
73902267	chr16:73902267:A:G	8.54359e-13	-2.4149e-10	-1.67997
73902507	chr16:73902507:A:G	1.03875e-12	-2.4149e-10	-1.48454
73903385	chr16:73903385:T:C	7.62404e-13	-2.4149e-10	-1.79384
73903544	chr16:73903544:G:C	9.89681e-13	-2.4149e-10	-1.53294
73904125	chr16:73904125:T:C	8.9126e-13	-1.63768	-1.68486e-09
73904201	chr16:73904201:A:G	1.51089e-12	-2.4149e-10	-1.10987
73904492	chr16:73904492:C:T	7.81915e-13	-2.4149e-10	-1.76857
73904512	chr16:73904512:A:T	7.82605e-13	-2.4149e-10	-1.76769
73904837	chr16:73904837:T:C	7.53218e-13	-2.4149e-10	-1.80596
73904880	chr16:73904880:A:ACTGC	8.11813e-13	-2.4149e-10	-1.73105
73905273	chr16:73905273:G:C	7.79542e-13	-2.4149e-10	-1.77161
73905387	chr16:73905387:C:CA	8.35731e-13	-2.4149e-10	-1.70201
73905522	chr16:73905522:C:A	7.99521e-13	-2.4149e-10	-1.74631
73905608	chr16:73905608:C:T	1.60861e-13	-1.54393	-1.80585
73905743	chr16:73905743:A:G	1.91841e-12	-2.4149e-10	-0.87107
73905989	chr16:73905989:C:T	1.06382e-12	-2.4149e-10	-1.4607
73906017	chr16:73906017:C:T	1.00799e-12	-2.4149e-10	-1.51461
73906445	chr16:73906445:T:G	7.8707e-13	-2.4149e-10	-1.762
73906717	chr16:73906717:T:C	1.57795e-12	-1.06644	-1.68486e-09
73906846	chr16:73906846:G:A	9.71672e-13	-2.4149e-10	-1.5513
73907211	chr16:73907211:T:A	9.34723e-13	-2.4149e-10	-1.59007
73907444	chr16:73907444:T:C	7.91077e-13	-2.4149e-10	-1.75692
73907619	chr16:73907619:TCAC:T	1.607e-13	-1.6063	-1.74449
73907819	chr16:73907819:A:G	1.92219e-13	-1.3702	-1.80148
73908094	chr16:73908094:T:A	8.29371e-13	-2.4149e-10	-1.70965
73908286	chr16:73908286:T:G	8.01743e-13	-2.4149e-10	-1.74353
73908770	chr16:73908770:T:C	1.32625e-12	-2.4149e-10	-1.24021
73908972	chr16:73908972:A:G	7.52771e-13	-2.4149e-10	-1.80656
73909237	chr16:73909237:G:GTTTC	8.98735e-13	-2.4149e-10	-1.62933
73909406	chr16:73909406:A:C	7.92761e-13	-2.4149e-10	-1.7548
73909490	chr16:73909490:T:C	7.96388e-13	-2.4149e-10	-1.75023
73909984	chr16:73909984:T:C	7.57509e-13	-2.4149e-10	-1.80028
73910179	chr16:73910179:C:T	1.25206e-12	-2.4149e-10	-1.29777
73910457	chr16:73910457:G:A	8.98459e-13	-2.4149e-10	-1.62964
73910478	chr16:73910478:T:G	7.688e-13	-2.4149e-10	-1.78549
73910753	chr16:73910753:A:C	2.2527e-12	-0.710436	-1.68486e-09
73911263	chr16:73911263:C:T	4.9716e-13	-0.640144	-1.58126
73911370	chr16:73911370:G:A	1.22405e-12	-2.4149e-10	-1.3204
73911584	chr16:73911584:C:A	9.58108e-13	-2.4149e-10	-1.56536
73911643	chr16:73911643:T:C	8.87196e-13	-2.4149e-10	-1.64225
73911648	chr16:73911648:G:A	7.9502e-13	-2.4149e-10	-1.75195
73911997	chr16:73911997:C:T	8.06272e-13	-2.4149e-10	-1.7379
73912047	chr16:73912047:C:T	9.76228e-13	-2.4149e-10	-1.54662
73912224	chr16:73912224:G:A	1.14247e-12	-2.4149e-10	-1.38937
73912235	chr16:73912235:T:C	8.2879e-13	-2.4149e-10	-1.71035
73912273	chr16:73912273:A:G	6.41259e-13	-0.482443	-1.48444
73912346	chr16:73912346:A:G	8.29096e-13	-2.4149e-10	-1.70998
73913230	chr16:73913230:C:T	8.33333e-13	-2.4149e-10	-1.70489
73913606	chr16:73913606:A:C	7.52794e-13	-2.4149e-10	-1.80653
73913691	chr16:73913691:C:T	7.84002e-13	-2.4149e-10	-1.76591
73914043	chr16:73914043:G:A	8.66527e-13	-2.4149e-10	-1.66583
73914462	chr16:73914462:A:C	1.10339e-12	-2.4149e-10	-1.42418
73914633	chr16:73914633:T:C	1.92723e-12	-2.4149e-10	-0.866482
73914648	chr16:73914648:T:C	7.62819e-13	-2.4149e-10	-1.7933
73914657	chr16:73914657:T:A	9.50531e-13	-2.4149e-10	-1.5733
73914729	chr16:73914729:G:A	8.61244e-13	-2.4149e-10	-1.67194
73914875	chr16:73914875:C:A	7.56938e-13	-2.4149e-10	-1.80104
73914887	chr16:73914887:C:T	1.79802e-12	-2.4149e-10	-0.935876
73914965	chr16:73914965:C:T	7.9633e-13	-2.4149e-10	-1.75031
73915928	chr16:73915928:A:G	7.52803e-13	-2.4149e-10	-1.80652
73916046	chr16:73916046:C:T	1.61894e-13	-1.62156	-1.72182
73916658	chr16:73916658:C:G	3.08358e-13	-1.57232	-1.12674
73916748	chr16:73916748:T:C	1.09017e-12	-2.4149e-10	-1.43623
73917610	chr16:73917610:C:G	1.5614e-12	-1.07698	-1.68486e-09
73917700	chr16:73917700:T:C	7.7777e-13	-2.4149e-10	-1.77389
73918570	chr16:73918570:C:G	1.43655e-13	-1.66234	-1.80056
73918596	chr16:73918596:A:G	7.84607e-13	-2.4149e-10	-1.76514
73918664	chr16:73918664:T:A	1.04106e-12	-2.4149e-10	-1.48232
73919126	chr16:73919126:G:A	8.45644e-13	-2.4149e-10	-1.69022
73919263	chr16:73919263:A:G	4.11072e-12	-0.108967	-1.68486e-09
73919519	chr16:73919519:T:C	7.79284e-13	-2.4149e-10	-1.77194
73920165	chr16:73920165:A:G	7.95552e-13	-2.4149e-10	-1.75128
73920276	chr16:73920276:C:T	8.93672e-13	-2.4149e-10	-1.63498
73920296	chr16:73920296:T:A	7.8285e-13	-2.4149e-10	-1.76738
73920426	chr16:73920426:A:C	8.78167e-13	-1.65248	-1.68486e-09
73920517	chr16:73920517:G:A	7.77711e-13	-2.4149e-10	-1.77396
73920566	chr16:73920566:C:T	1.07577e-12	-2.4149e-10	-1.44953
73920617	chr16:73920617:A:T	7.56024e-13	-2.4149e-10	-1.80225
73920658	chr16:73920658:G:A	2.12502e-13	-1.38096	-1.6904
73920761	chr16:73920761:C:T	1.11393e-12	-2.4149e-10	-1.41467
73921108	chr16:73921108:T:C	7.53322e-13	-2.4149e-10	-1.80583
73921238	chr16:73921238:C:G	8.77996e-13	-1.65268	-1.68486e-09
73921322	chr16:73921322:T:G	5.77753e-12	0.231413	-1.68486e-09
73921603	chr16:73921603:A:T	3.29172e-13	-1.16306	-1.47068
73921970	chr16:73921970:C:T	2.08645e-12	-2.4149e-10	-0.787099
73922069	chr16:73922069:C:T	9.926e-13	-2.4149e-10	-1.52999
73922208	chr16:73922208:G:C	8.14513e-13	-2.4149e-10	-1.72773
73922962	chr16:73922962:G:C	7.96689e-13	-2.4149e-10	-1.74985
73923691	chr16:73923691:G:C	4.31288e-13	-1.47525	-0.888293
73923694	chr16:73923694:G:A	8.46303e-13	-2.4149e-10	-1.68944
73923770	chr16:73923770:G:C	9.1267e-13	-2.4149e-10	-1.61395
73923980	chr16:73923980:A:T	1.21762e-12	-2.4149e-10	-1.32567
73923989	chr16:73923989:T:A	8.51395e-13	-2.4149e-10	-1.68344
73924242	chr16:73924242:T:C	8.15744e-13	-2.4149e-10	-1.72622
73924690	chr16:73924690:T:C	1.08684e-12	-2.4149e-10	-1.43929
73924754	chr16:73924754:TTTTTC:T	2.47374e-13	-1.31488	-1.60454
73924840	chr16:73924840:A:G	9.34582e-13	-2.4149e-10	-1.59022
73925488	chr16:73925488:A:G	1.93317e-12	-2.4149e-10	-0.863403
73925636	chr16:73925636:C:T	1.50836e-12	-2.4149e-10	-1.11154
73926030	chr16:73926030:C:G	7.60575e-13	-2.4149e-10	-1.79624
73926283	chr16:73926283:CTGT:C	9.59814e-13	-1.56358	-1.68486e-09
73926461	chr16:73926461:T:G	8.15901e-13	-2.4149e-10	-1.72603
73926534	chr16:73926534:A:G	2.72848e-12	-2.4149e-10	-0.518821
73926571	chr16:73926571:C:T	1.0757e-12	-2.4149e-10	-1.44959
73926935	chr16:73926935:C:T	8.01217e-13	-2.4149e-10	-1.74419
73926987	chr16:73926987:T:C	9.50553e-13	-1.57328	-1.68486e-09
73927017	chr16:73927017:A:G	7.52748e-13	-2.4149e-10	-1.80659
73927171	chr16:73927171:A:T	1.69714e-12	-2.4149e-10	-0.99362
73927533	chr16:73927533:A:G	9.9862e-13	-2.4149e-10	-1.52394
73927552	chr16:73927552:A:G	7.99329e-13	-2.4149e-10	-1.74655
73927784	chr16:73927784:G:A	1.09152e-12	-2.4149e-10	-1.43499
73928035	chr16:73928035:G:C	1.15926e-12	-2.4149e-10	-1.37479
73929186	chr16:73929186:G:A	1.88345e-12	-2.4149e-10	-0.889459
73929291	chr16:73929291:A:G	9.91776e-13	-2.4149e-10	-1.53082
73929557	chr16:73929557:T:C	8.5769e-13	-2.4149e-10	-1.67608
73930254	chr16:73930254:A:C	9.36552e-13	-2.4149e-10	-1.58811
73930574	chr16:73930574:G:A	8.14706e-13	-2.4149e-10	-1.72749
73931039	chr16:73931039:G:C	1.77052e-13	-1.56374	-1.69013
73931482	chr16:73931482:T:C	1.11419e-12	-2.4149e-10	-1.41444
73931518	chr16:73931518:A:G	7.70043e-13	-2.4149e-10	-1.78387
73931576	chr16:73931576:A:T	7.71911e-13	-2.4149e-10	-1.78145
73931837	chr16:73931837:T:A	1.01986e-12	-2.4149e-10	-1.5029
73931974	chr16:73931974:A:T	1.71629e-12	-0.9824	-1.68486e-09
73932284	chr16:73932284:A:C	9.13968e-13	-2.4149e-10	-1.61252
73932400	chr16:73932400:G:GT	1.81189e-13	-1.55829	-1.67249
73932524	chr16:73932524:G:A	2.17725e-12	-2.4149e-10	-0.744503
73932867	chr16:73932867:C:A	1.85861e-13	-1.45472	-1.7506
73933033	chr16:73933033:T:A	1.43604e-12	-2.4149e-10	-1.16067
73934452	chr16:73934452:G:A	2.28372e-13	-1.26311	-1.73623
73934789	chr16:73934789:A:C	9.45716e-13	-2.4149e-10	-1.57838
73934946	chr16:73934946:C:A	1.46925e-12	-2.4149e-10	-1.13782
73935032	chr16:73935032:A:G	9.35617e-13	-1.58911	-1.68486e-09
73935520	chr16:73935520:G:C	1.7153e-12	-2.4149e-10	-0.982978
73935567	chr16:73935567:T:G	1.61453e-12	-2.4149e-10	-1.04352
73935843	chr16:73935843:A:G	1.43726e-13	-1.66548	-1.79693
73936722	chr16:73936722:A:G	1.85352e-13	-1.40853	-1.79953
73937990	chr16:73937990:G:A	1.41716e-12	-2.4149e-10	-1.17391
73938137	chr16:73938137:A:AAACT	2.48734e-13	-1.38633	-1.5276
73938668	chr16:73938668:A:G	8.21765e-13	-2.4149e-10	-1.71887
73939411	chr16:73939411:G:A	2.58216e-12	-2.4149e-10	-0.573936
73939494	chr16:73939494:T:G	1.78882e-13	-1.43868	-1.80492
73939576	chr16:73939576:T:G	7.68405e-13	-2.4149e-10	-1.786
73940364	chr16:73940364:T:C	1.43806e-12	-2.4149e-10	-1.15927
73940432	chr16:73940432:A:C	4.8516e-11	2.35933	-1.68486e-09
73940449	chr16:73940449:T:A	8.95566e-13	-1.63286	-1.68486e-09
73941295	chr16:73941295:A:G	1.54538e-13	-1.59822	-1.79166
73941464	chr16:73941464:C:T	1.14209e-12	-2.4149e-10	-1.3897
73941495	chr16:73941495:C:T	1.13971e-12	-2.4149e-10	-1.39179
73941552	chr16:73941552:G:A	1.65739e-13	-1.5693	-1.7506
73941636	chr16:73941636:T:A	7.81963e-13	-2.4149e-10	-1.76851
73942124	chr16:73942124:C:G	2.72499e-13	-1.07271	-1.74998
73942127	chr16:73942127:A:C	1.96237e-12	-2.4149e-10	-0.848409
73942170	chr16:73942170:G:A	1.03817e-12	-2.4149e-10	-1.4851
73942231	chr16:73942231:A:G	1.58884e-13	-1.5739	-1.78824
73942533	chr16:73942533:A:T	8.64113e-13	-2.4149e-10	-1.66862
73942743	chr16:73942743:G:A	8.18506e-13	-2.4149e-10	-1.72284
73942912	chr16:73942912:T:C	1.09578e-12	-2.4149e-10	-1.43109
73943073	chr16:73943073:G:A	7.66526e-13	-2.4149e-10	-1.78845
73943120	chr16:73943120:G:A	8.38749e-13	-2.4149e-10	-1.69841
73943230	chr16:73943230:C:T	7.72959e-13	-2.4149e-10	-1.78009
73943293	chr16:73943293:C:T	1.29612e-12	-2.4149e-10	-1.26319
73943363	chr16:73943363:C:T	8.70268e-13	-2.4149e-10	-1.66152
73943391	chr16:73943391:G:A	1.0316e-12	-2.4149e-10	-1.49145
73944071	chr16:73944071:C:G	7.65761e-13	-2.4149e-10	-1.78945
73944176	chr16:73944176:T:G	7.81352e-13	-2.4149e-10	-1.76929
73944461	chr16:73944461:A:T	8.81597e-13	-2.4149e-10	-1.64858
73944592	chr16:73944592:G:C	3.69925e-13	-1.23947	-1.27754
73944804	chr16:73944804:A:G	7.56147e-13	-2.4149e-10	-1.80208
73944878	chr16:73944878:T:A	1.06565e-12	-2.4149e-10	-1.45898
73945028	chr16:73945028:T:C	1.77654e-12	-2.4149e-10	-0.947898
73945088	chr16:73945088:G:A	1.20444e-12	-2.4149e-10	-1.33655
73945233	chr16:73945233:C:T	1.4119e-12	-2.4149e-10	-1.17763
73945288	chr16:73945288:C:T	2.74137e-12	-0.514105	-1.68486e-09
73945624	chr16:73945624:T:G	9.0815e-13	-2.4149e-10	-1.61891
73946113	chr16:73946113:C:G	7.58324e-13	-2.4149e-10	-1.79921
73946480	chr16:73946480:C:T	2.89855e-13	-1.25944	-1.5015
73947016	chr16:73947016:C:T	7.72579e-13	-2.4149e-10	-1.78058
73947108	chr16:73947108:T:C	1.64532e-13	-1.54787	-1.77935
73948340	chr16:73948340:C:T	1.56371e-12	-2.4149e-10	-1.0755
73948846	chr16:73948846:C:T	7.70551e-13	-2.4149e-10	-1.78321
73949078	chr16:73949078:T:C	2.08157e-13	-1.50312	-1.58891
73949083	chr16:73949083:C:T	8.87656e-13	-2.4149e-10	-1.64174
73949164	chr16:73949164:A:G	8.39609e-13	-2.4149e-10	-1.69738
73949223	chr16:73949223:T:C	7.54386e-13	-2.4149e-10	-1.80442
73949785	chr16:73949785:A:AT	1.98309e-13	-1.48262	-1.65787
73950037	chr16:73950037:A:T	7.81485e-13	-2.4149e-10	-1.76912
73950160	chr16:73950160:T:G	1.92345e-12	-2.4149e-10	-0.868441
73950170	chr16:73950170:T:C	2.19453e-12	-2.4149e-10	-0.736595
73950703	chr16:73950703:A:G	6.55092e-13	-1.27952	-0.66602
73950726	chr16:73950726:A:G	7.52676e-13	-2.4149e-10	-1.80668
73951338	chr16:73951338:C:T	3.04193e-12	-2.4149e-10	-0.410073
73951340	chr16:73951340:C:A	1.03685e-12	-2.4149e-10	-1.48638
73951722	chr16:73951722:C:G	9.79539e-13	-2.4149e-10	-1.54324
73952093	chr16:73952093:A:T	8.98332e-13	-1.62978	-1.68486e-09
73952264	chr16:73952264:A:C	8.94282e-13	-2.4149e-10	-1.6343
73952275	chr16:73952275:G:A	2.23408e-13	-1.33716	-1.68416
73952338	chr16:73952338:A:G	9.60373e-13	-2.4149e-10	-1.563
73953768	chr16:73953768:A:C	9.29261e-13	-2.4149e-10	-1.59593
73954203	chr16:73954203:A:T	1.80403e-13	-1.51209	-1.72303
73954395	chr16:73954395:T:C	8.08708e-13	-2.4149e-10	-1.73488
73955061	chr16:73955061:G:A	7.87972e-13	-2.4149e-10	-1.76086
73955100	chr16:73955100:C:T	1.35313e-12	-1.22014	-1.68486e-09
73955142	chr16:73955142:G:A	5.93097e-12	0.257623	-1.68486e-09
73958522	chr16:73958522:G:A	8.64688e-13	-2.4149e-10	-1.66795
73958647	chr16:73958647:A:G	7.55151e-13	-2.4149e-10	-1.8034
73958673	chr16:73958673:C:G	1.04547e-12	-2.4149e-10	-1.4781
73959153	chr16:73959153:C:T	4.00655e-13	-0.8585	-1.57872
73959274	chr16:73959274:G:A	9.37738e-13	-1.58685	-1.68486e-09
73959655	chr16:73959655:G:A	9.94593e-13	-2.4149e-10	-1.52799
73959801	chr16:73959801:G:A	3.16983e-12	-2.4149e-10	-0.368886
73960080	chr16:73960080:A:G	1.47643e-12	-2.4149e-10	-1.13294
73960149	chr16:73960149:G:T	2.15205e-12	0.512642	-1.26879
73960318	chr16:73960318:C:G	1.3439e-12	-2.4149e-10	-1.22699
73960412	chr16:73960412:C:T	3.61886e-12	-0.236405	-1.68486e-09
73960505	chr16:73960505:C:T	1.27992e-12	-2.4149e-10	-1.27577
73960638	chr16:73960638:T:C	9.65293e-13	-1.55789	-1.68486e-09
73960706	chr16:73960706:G:A	2.52957e-12	-2.4149e-10	-0.594514
73961098	chr16:73961098:G:T	1.00247e-12	-0.865535	-0.654564
73961416	chr16:73961416:TA:T	8.10713e-13	-2.4149e-10	-1.73241
73961642	chr16:73961642:C:T	9.20294e-13	0.183357	-1.78898
73961669	chr16:73961669:G:A	9.91092e-13	-2.4149e-10	-1.53151
73961722	chr16:73961722:T:C	8.67353e-13	-2.4149e-10	-1.66487
73961977	chr16:73961977:T:A	1.04171e-12	-2.4149e-10	-1.4817
73962154	chr16:73962154:T:C	3.3203e-12	-2.4149e-10	-0.32251
73962297	chr16:73962297:T:A	5.10263e-12	-2.4149e-10	0.107191
73962374	chr16:73962374:T:A	8.16683e-13	-2.4149e-10	-1.72507
73963010	chr16:73963010:G:A	2.15438e-12	-2.4149e-10	-0.755061
73963204	chr16:73963204:C:G	1.11399e-12	-1.03864	-0.375975
73963404	chr16:73963404:G:A	7.9591e-13	-2.4149e-10	-1.75083
73963559	chr16:73963559:A:T	3.6677e-12	-2.4149e-10	-0.222998
73963630	chr16:73963630:A:G	2.86995e-12	-2.4149e-10	-0.468271
73963761	chr16:73963761:T:C	7.6019e-13	-2.4149e-10	-1.79675
73963908	chr16:73963908:T:C	8.6005e-13	-2.4149e-10	-1.67333
73964131	chr16:73964131:GTT:G	8.90927e-13	-2.4149e-10	-1.63806
73964186	chr16:73964186:G:C	1.31079e-12	-2.4149e-10	-1.25194
73964264	chr16:73964264:CCT:C	4.59971e-12	0.790326	-0.786897
73964462	chr16:73964462:G:T	3.45342e-12	-2.4149e-10	-0.283198
73964501	chr16:73964501:T:C	1.85227e-12	-2.4149e-10	-0.906152
73965165	chr16:73965165:T:A	2.88038e-12	0.163901	-0.628544
73965418	chr16:73965418:T:C	1.45071e-12	-2.4149e-10	-1.15051
73965461	chr16:73965461:T:C	7.60728e-13	-2.4149e-10	-1.79604
73965694	chr16:73965694:T:C	4.0844e-13	-0.81938	-1.59859
73966082	chr16:73966082:C:G	7.88103e-13	-2.4149e-10	-1.76069
73966114	chr16:73966114:T:C	1.09502e-12	-2.4149e-10	-1.43179
73966291	chr16:73966291:A:G	9.84556e-13	-2.4149e-10	-1.53813
73967545	chr16:73967545:A:G	8.19957e-13	-2.4149e-10	-1.72107
73967820	chr16:73967820:A:G	3.82113e-12	-2.4149e-10	-0.182017
73968297	chr16:73968297:G:C	2.70152e-13	-1.12286	-1.70848
73968548	chr16:73968548:G:A	1.16842e-12	-1.36691	-1.68486e-09
73968573	chr16:73968573:T:A	8.20181e-13	-2.4149e-10	-1.72079
73969704	chr16:73969704:G:A	3.31999e-13	-1.66205	-0.963134
73969705	chr16:73969705:G:A	9.6664e-13	-2.4149e-10	-1.55649
73969821	chr16:73969821:A:T	1.38314e-12	-2.4149e-10	-1.19821
73970705	chr16:73970705:C:T	1.26044e-12	-2.4149e-10	-1.2911
73971125	chr16:73971125:C:T	2.47466e-13	-1.11764	-1.80141
73972679	chr16:73972679:C:G	6.49518e-12	-2.4149e-10	0.348497
73972700	chr16:73972700:C:T	1.77556e-12	-2.4149e-10	-0.948451
73972723	chr16:73972723:G:A	8.28857e-13	-2.4149e-10	-1.71027
73972991	chr16:73972991:G:C	6.58889e-12	-2.4149e-10	0.362821
73972995	chr16:73972995:G:A	7.81753e-13	-2.4149e-10	-1.76878
73973257	chr16:73973257:G:A	1.15454e-12	-0.251882	-1.12698
73973355	chr16:73973355:T:A	2.20044e-12	-2.4149e-10	-0.733908
73973476	chr16:73973476:C:T	1.81884e-12	-2.4149e-10	-0.924363
73973588	chr16:73973588:G:A	1.61601e-11	-2.4149e-10	1.25998
73973806	chr16:73973806:A:T	1.26564e-12	-2.4149e-10	-1.28699
73974086	chr16:73974086:C:T	2.01504e-12	-2.4149e-10	-0.821924
73974527	chr16:73974527:T:G	7.65283e-13	-2.4149e-10	-1.79007
73974643	chr16:73974643:T:C	4.23904e-13	-1.00187	-1.37894
73974758	chr16:73974758:C:T	8.02057e-13	-2.4149e-10	-1.74314
73974963	chr16:73974963:G:A	1.64985e-12	-2.4149e-10	-1.02188
73975117	chr16:73975117:A:T	2.56053e-13	-1.13107	-1.75386
73975331	chr16:73975331:G:A	5.22699e-13	-0.505044	-1.66627
73975397	chr16:73975397:G:A	9.31543e-12	-2.4149e-10	0.709108
73975536	chr16:73975536:C:T	1.21853e-12	-2.4149e-10	-1.32492
73975876	chr16:73975876:C:G	1.76775e-13	-1.49702	-1.75842
73976000	chr16:73976000:G:C	7.56389e-13	-2.4149e-10	-1.80176
73976154	chr16:73976154:G:A	8.9214e-13	-1.6367	-1.68486e-09
73976403	chr16:73976403:C:T	1.55222e-12	-0.426641	-0.656238
73977146	chr16:73977146:G:A	9.23204e-13	-1.60247	-1.68486e-09
73977710	chr16:73977710:TAGATAGATAGAC:T	1.74242e-12	0.244394	-1.21168
73977910	chr16:73977910:T:G	1.33285e-12	-2.4149e-10	-1.23524
73978160	chr16:73978160:G:A	1.011e-12	-2.4149e-10	-1.51162
73978823	chr16:73978823:C:T	8.97824e-13	-2.4149e-10	-1.63035
73978897	chr16:73978897:T:C	3.52094e-12	1.51979	-1.78363
73979180	chr16:73979180:A:G	8.48695e-13	-2.4149e-10	-1.68662
73979814	chr16:73979814:C:G	1.88227e-11	2.31509	-0.902589
73980019	chr16:73980019:T:A	1.38071e-11	-2.4149e-10	1.10262
73980098	chr16:73980098:T:G	7.54831e-13	-2.4149e-10	-1.80383
73980927	chr16:73980927:G:A	2.42777e-11	2.0788	-0.411803
73980931	chr16:73980931:G:A	2.3826e-11	2.09618	-0.447964
73981067	chr16:73981067:C:T	7.77987e-12	1.55137	-1.02239
73981371	chr16:73981371:A:T	1.14613e-12	0.343172	-1.72935
73981592	chr16:73981592:C:G	1.05744e-12	-1.46672	-1.68486e-09
73981820	chr16:73981820:AAAAG:A	1.8918e-12	0.749333	-1.63437
73982005	chr16:73982005:A:G	7.83878e-13	-2.4149e-10	-1.76607
73982204	chr16:73982204:G:A	7.88453e-13	-2.4149e-10	-1.76025
73982853	chr16:73982853:T:G	1.40885e-12	0.192288	-1.37208
73983011	chr16:73983011:A:AT	1.26453e-12	-2.4149e-10	-1.28787
73983243	chr16:73983243:G:A	1.34928e-12	-2.4149e-10	-1.22299
73983487	chr16:73983487:C:T	1.55794e-12	-2.4149e-10	-1.0792
73983527	chr16:73983527:G:A	1.76023e-11	2.12583	-0.780366
73983865	chr16:73983865:TA:T	7.9787e-13	-2.4149e-10	-1.74837
73984383	chr16:73984383:T:C	6.10449e-12	-2.4149e-10	0.28646
73984857	chr16:73984857:T:C	8.74908e-13	-2.4149e-10	-1.6562
73985277	chr16:73985277:A:C	1.14926e-11	-2.4149e-10	0.919137
73985374	chr16:73985374:A:G	1.00422e-12	-2.4149e-10	-1.51835
73985914	chr16:73985914:C:T	7.70524e-13	-2.4149e-10	-1.78325
73986345	chr16:73986345:G:A	1.96878e-13	-1.50705	-1.64068
73986640	chr16:73986640:T:A	3.01957e-12	-2.4149e-10	-0.417448
73987144	chr16:73987144:A:C	1.03252e-12	-1.49056	-1.68486e-09
73987829	chr16:73987829:T:C	9.52399e-13	-1.57134	-1.68486e-09
73987891	chr16:73987891:T:C	8.27528e-13	-2.4149e-10	-1.71188
73988342	chr16:73988342:T:A	7.92526e-13	-2.4149e-10	-1.75509
73988587	chr16:73988587:C:A	2.97529e-12	-2.4149e-10	-0.432222
73989464	chr16:73989464:G:A	1.31654e-12	-2.4149e-10	-1.24755
73989655	chr16:73989655:T:C	1.99637e-12	-2.4149e-10	-0.831234
73990087	chr16:73990087:C:T	2.41009e-11	2.661	-1.00131
73990377	chr16:73990377:G:C	1.25649e-12	-2.4149e-10	-1.29424
73990416	chr16:73990416:A:G	1.64085e-11	2.00574	-0.730506
73990837	chr16:73990837:A:G	2.22816e-11	1.7266	-0.145398
73990890	chr16:73990890:C:T	2.58611e-11	1.73029	-0.000117405
73991175	chr16:73991175:A:G	9.59754e-13	-1.56364	-1.68486e-09
73991241	chr16:73991241:G:A	2.01513e-11	1.4807	-1.68486e-09
73991364	chr16:73991364:C:T	5.87473e-11	2.96857	-0.417888
73991571	chr16:73991571:C:T	1.19125e-12	-2.4149e-10	-1.34756
73991774	chr16:73991774:C:T	1.46725e-12	-2.4149e-10	-1.13917
73991833	chr16:73991833:T:G	9.33498e-13	-2.4149e-10	-1.59138
73992165	chr16:73992165:G:A	1.48156e-12	-2.4149e-10	-1.12947
73992299	chr16:73992299:G:A	8.08661e-13	-2.4149e-10	-1.73494
73992549	chr16:73992549:A:G	1.22111e-12	-2.4149e-10	-1.3228
73992914	chr16:73992914:C:A	8.85481e-13	-2.4149e-10	-1.64419
73993224	chr16:73993224:C:G	7.87502e-13	-2.4149e-10	-1.76145
73993250	chr16:73993250:G:C	8.58704e-13	-2.4149e-10	-1.67489
73993349	chr16:73993349:C:T	8.19985e-13	-0.264016	-1.45702
73993480	chr16:73993480:C:T	1.39992e-12	-1.18615	-1.68486e-09
73993661	chr16:73993661:A:T	7.52764e-13	-2.4149e-10	-1.80657
73994369	chr16:73994369:A:T	4.3878e-13	-1.13191	-1.21442
73994652	chr16:73994652:T:C	1.09937e-12	-2.4149e-10	-1.42782
73995004	chr16:73995004:C:G	5.37727e-12	-2.4149e-10	0.159618
73995322	chr16:73995322:C:T	1.42143e-13	-1.66713	-1.80635
73995329	chr16:73995329:C:A	9.28589e-13	-2.4149e-10	-1.59665
73995551	chr16:73995551:A:G	5.90239e-13	-0.320043	-1.72975
73995655	chr16:73995655:A:G	2.30123e-13	-1.37724	-1.61446
73995892	chr16:73995892:G:A	7.72962e-13	-2.4149e-10	-1.78009
73996165	chr16:73996165:G:C	4.45284e-12	-2.4149e-10	-0.0290219
73997032	chr16:73997032:G:T	1.78685e-12	-2.4149e-10	-0.94211
73997095	chr16:73997095:C:T	1.82032e-12	-2.4149e-10	-0.923552
73997180	chr16:73997180:G:A	9.53045e-13	-2.4149e-10	-1.57066
73997475	chr16:73997475:AC:A	1.18794e-12	-2.4149e-10	-1.35035
73998065	chr16:73998065:G:A	4.27267e-12	-2.4149e-10	-0.0703253
73998328	chr16:73998328:G:T	1.68378e-13	-1.57957	-1.72454
73998795	chr16:73998795:C:T	9.82625e-13	-2.4149e-10	-1.54009
73998839	chr16:73998839:G:C	2.73759e-13	-1.0149	-1.80317
73998843	chr16:73998843:CAT:C	8.50323e-13	-2.4149e-10	-1.6847
73999264	chr16:73999264:A:G	7.59772e-13	-2.4149e-10	-1.7973
73999282	chr16:73999282:C:T	4.27267e-12	-2.4149e-10	-0.0703253
73999675	chr16:73999675:G:C	9.47863e-13	-1.57611	-1.68486e-09
74000611	chr16:74000611:G:A	3.05475e-13	-1.15036	-1.55809
74000617	chr16:74000617:T:C	1.98355e-13	-1.41837	-1.72189
74002065	chr16:74002065:T:A	1.0021e-12	-1.52047	-1.68486e-09
74002164	chr16:74002164:T:C	1.91428e-12	-0.873224	-1.68486e-09
74002187	chr16:74002187:C:G	1.24721e-12	-2.4149e-10	-1.30165
74002585	chr16:74002585:T:C	4.38578e-12	-2.4149e-10	-0.0441968
74003153	chr16:74003153:G:A	8.09119e-13	-2.4149e-10	-1.73437
74003206	chr16:74003206:G:A	1.19603e-12	-2.4149e-10	-1.34355
74003549	chr16:74003549:C:T	8.66122e-13	-2.4149e-10	-1.66629
74003608	chr16:74003608:G:C	7.56425e-13	-2.4149e-10	-1.80172
74003628	chr16:74003628:G:C	4.05683e-12	-2.4149e-10	-0.122163
74003877	chr16:74003877:G:T	7.76867e-13	-2.4149e-10	-1.77505
74003922	chr16:74003922:G:C	8.63634e-13	-2.4149e-10	-1.66917
74004139	chr16:74004139:T:A	7.55206e-13	-2.4149e-10	-1.80333
74004213	chr16:74004213:T:C	1.05499e-11	-2.4149e-10	0.833554
74004358	chr16:74004358:T:C	7.73154e-13	-2.4149e-10	-1.77984
74004398	chr16:74004398:T:C	7.64991e-13	-2.4149e-10	-1.79046
74004401	chr16:74004401:A:C	7.66623e-13	-2.4149e-10	-1.78832
74004550	chr16:74004550:T:C	2.70289e-13	-1.39821	-1.43262
74005499	chr16:74005499:C:G	7.52474e-13	-2.4149e-10	-1.80695
74005649	chr16:74005649:T:TA	7.58655e-13	-2.4149e-10	-1.79877
74005862	chr16:74005862:C:A	5.12609e-13	-0.384511	-1.80629
74006224	chr16:74006224:T:A	9.9331e-13	-1.52928	-1.68486e-09
74006939	chr16:74006939:T:A	7.58502e-13	-2.4149e-10	-1.79897
74007518	chr16:74007518:T:C	2.43649e-12	-2.4149e-10	-0.632005
74007822	chr16:74007822:G:A	1.43875e-12	-0.496601	-0.662185
74007863	chr16:74007863:G:A	7.65101e-13	-2.4149e-10	-1.79031
74008141	chr16:74008141:T:C	7.66748e-13	-2.4149e-10	-1.78816
74008152	chr16:74008152:C:G	4.01603e-13	-1.02635	-1.40851
74008716	chr16:74008716:A:G	4.75245e-13	-0.888707	-1.37778
74008851	chr16:74008851:A:G	6.82517e-12	0.898552	-0.500499
74009202	chr16:74009202:T:C	8.63826e-13	-2.4149e-10	-1.66895
74009256	chr16:74009256:G:A	1.27958e-12	-2.4149e-10	-1.27603
74009285	chr16:74009285:A:G	7.11314e-13	-0.839324	-1.02388
74010498	chr16:74010498:A:C	7.525e-13	-2.4149e-10	-1.80692
74010537	chr16:74010537:C:T	1.07897e-12	-2.4149e-10	-1.44655
74010620	chr16:74010620:C:A	1.96706e-12	-0.0680778	-0.777946
74010633	chr16:74010633:G:A	1.95765e-12	0.0983579	-0.949178
74011097	chr16:74011097:A:G	2.33748e-12	0.873579	-1.54707
74011214	chr16:74011214:T:C	1.14501e-11	-2.4149e-10	0.915435
74011504	chr16:74011504:T:A	7.53219e-13	-2.4149e-10	-1.80596
74011602	chr16:74011602:T:C	2.04432e-12	0.775977	-1.58347
74011780	chr16:74011780:A:G	9.45058e-12	0.911595	-0.188083
74012576	chr16:74012576:T:C	8.51807e-13	-2.4149e-10	-1.68296
74012587	chr16:74012587:G:A	3.59499e-12	-2.4149e-10	-0.243024
74012647	chr16:74012647:A:G	2.67609e-11	0.786146	0.978232
74012941	chr16:74012941:C:G	8.10627e-13	-2.4149e-10	-1.73251
74012977	chr16:74012977:G:A	2.78024e-12	-2.4149e-10	-0.500026
74013008	chr16:74013008:T:C	8.24454e-13	-2.4149e-10	-1.7156
74013157	chr16:74013157:C:T	1.7044e-12	-2.4149e-10	-0.989348
74013551	chr16:74013551:G:A	1.44281e-13	-1.65301	-1.80555
74013589	chr16:74013589:C:T	7.83382e-12	-2.4149e-10	0.535887
74013756	chr16:74013756:A:G	7.03152e-13	-0.170559	-1.70419
74013772	chr16:74013772:C:A	4.61419e-13	-1.49457	-0.801447
74014355	chr16:74014355:T:C	3.59907e-12	-2.4149e-10	-0.241889
74014365	chr16:74014365:G:A	8.7467e-13	-1.65647	-1.68486e-09
74014488	chr16:74014488:G:A	7.63684e-12	-2.4149e-10	0.51042
74015471	chr16:74015471:T:C	8.64996e-13	-2.4149e-10	-1.66759
74015604	chr16:74015604:T:C	1.65443e-12	-2.4149e-10	-1.01911
74015876	chr16:74015876:G:T	1.12366e-12	-2.4149e-10	-1.40598
74016047	chr16:74016047:CT:C	8.86021e-13	-2.4149e-10	-1.64358
74016122	chr16:74016122:TAACTCTGAGGC:T	8.48603e-13	-2.4149e-10	-1.68673
74016262	chr16:74016262:A:G	2.17905e-12	0.96819	-1.71186
74016398	chr16:74016398:T:C	8.23809e-13	-2.4149e-10	-1.71638
74016430	chr16:74016430:C:T	9.11788e-13	-1.61491	-1.68486e-09
74018026	chr16:74018026:A:C	1.52877e-12	-2.4149e-10	-1.0981
74018029	chr16:74018029:CAAG:C	1.82573e-12	-2.4149e-10	-0.920586
74018036	chr16:74018036:TTA:T	1.81914e-12	-2.4149e-10	-0.9242
74018039	chr16:74018039:G:C	1.82885e-12	-2.4149e-10	-0.918878
74018152	chr16:74018152:T:C	8.86152e-13	-2.4149e-10	-1.64343
74018428	chr16:74018428:A:C	3.44507e-12	0.780388	-1.06601
74018509	chr16:74018509:T:C	9.52315e-13	-2.4149e-10	-1.57142
74018566	chr16:74018566:G:A	2.25547e-13	-1.22716	-1.78464
74018915	chr16:74018915:A:G	1.1967e-12	-2.4149e-10	-1.343
74019100	chr16:74019100:A:G	1.03916e-12	-2.4149e-10	-1.48415
74019176	chr16:74019176:A:G	1.07951e-12	-2.4149e-10	-1.44605
74019404	chr16:74019404:T:C	9.32058e-13	-2.4149e-10	-1.59292
74019761	chr16:74019761:C:T	1.96002e-11	-2.4149e-10	1.45297
74019789	chr16:74019789:C:T	1.8851e-12	-2.4149e-10	-0.888584
74020770	chr16:74020770:A:G	4.52508e-13	-0.998974	-1.31654
74021267	chr16:74021267:A:C	3.50109e-12	-2.4149e-10	-0.269489
74021324	chr16:74021324:A:C	1.66305e-12	-2.4149e-10	-1.01391
74021665	chr16:74021665:T:G	1.61471e-12	-0.733408	-0.31
74022406	chr16:74022406:T:C	4.93136e-13	-0.491476	-1.73806
74022427	chr16:74022427:C:T	7.5293e-13	-2.4149e-10	-1.80635
74022445	chr16:74022445:G:C	7.84183e-13	-2.4149e-10	-1.76568
74022625	chr16:74022625:A:G	9.59622e-13	-1.56378	-1.68486e-09
74022650	chr16:74022650:G:A	4.28312e-12	-2.4149e-10	-0.0678832
74022703	chr16:74022703:G:A	2.9141e-13	-1.22412	-1.53147
74022734	chr16:74022734:G:T	6.17507e-12	-2.4149e-10	0.297956
74023239	chr16:74023239:G:A	2.8893e-12	-2.4149e-10	-0.46155
74024076	chr16:74024076:G:A	1.03915e-12	-1.48416	-1.68486e-09
74024565	chr16:74024565:T:C	1.22698e-12	-2.4149e-10	-1.31801
74024811	chr16:74024811:C:G	7.73783e-13	-2.4149e-10	-1.77903
74025019	chr16:74025019:T:C	7.88602e-13	-2.4149e-10	-1.76006
74025706	chr16:74025706:T:C	1.26324e-12	-2.4149e-10	-1.28889
74025708	chr16:74025708:C:T	8.72353e-13	-1.65913	-1.68486e-09
74025843	chr16:74025843:T:C	3.5809e-13	-0.809157	-1.74038
74025894	chr16:74025894:T:G	1.02577e-12	-2.4149e-10	-1.49712
74025923	chr16:74025923:A:G	7.91084e-13	-2.4149e-10	-1.75692
74026273	chr16:74026273:G:A	2.53963e-12	-2.4149e-10	-0.590544
74026665	chr16:74026665:G:A	7.62289e-13	-2.4149e-10	-1.79399
74026953	chr16:74026953:G:C	7.55367e-13	-2.4149e-10	-1.80312
74027046	chr16:74027046:A:G	1.67637e-12	-1.00593	-1.68486e-09
74027191	chr16:74027191:AATTT:A	7.69663e-13	-2.4149e-10	-1.78437
74027431	chr16:74027431:T:G	7.53371e-13	-2.4149e-10	-1.80576
74027471	chr16:74027471:AG:A	3.71399e-12	0.0847247	-0.295183
74027552	chr16:74027552:T:A	7.52696e-13	-2.4149e-10	-1.80666
74027740	chr16:74027740:T:C	2.89991e-13	-1.16887	-1.5916
74027832	chr16:74027832:G:A	3.71527e-13	-0.749772	-1.76293
74027885	chr16:74027885:C:T	8.46329e-13	-2.4149e-10	-1.68941
74028197	chr16:74028197:G:A	1.89533e-13	-1.38184	-1.80391
74028300	chr16:74028300:G:A	7.84059e-13	-2.4149e-10	-1.76583
74028304	chr16:74028304:T:C	2.79575e-13	-1.22362	-1.57343
74028345	chr16:74028345:C:A	2.52256e-13	-1.66544	-1.23443
74029032	chr16:74029032:G:C	7.55116e-13	-2.4149e-10	-1.80345
74029152	chr16:74029152:T:C	7.5559e-13	-2.4149e-10	-1.80282
74029381	chr16:74029381:G:T	2.19552e-13	-1.65843	-1.3803
74029737	chr16:74029737:C:T	7.52796e-13	-2.4149e-10	-1.80652
74029987	chr16:74029987:A:G	1.78938e-12	-2.4149e-10	-0.940696
74030190	chr16:74030190:T:A	8.32964e-13	-2.4149e-10	-1.70533
74030261	chr16:74030261:G:A	1.0141e-12	-0.573781	-0.934782
74030595	chr16:74030595:C:T	7.53988e-13	-2.4149e-10	-1.80494
74031316	chr16:74031316:A:C	8.77911e-13	-1.65277	-1.68486e-09
74031808	chr16:74031808:T:C	7.55843e-13	-2.4149e-10	-1.80249
74032323	chr16:74032323:C:T	7.57433e-13	-2.4149e-10	-1.80038
74032357	chr16:74032357:G:A	5.3318e-12	0.151125	-1.68486e-09
74034133	chr16:74034133:G:A	4.74132e-12	-2.4149e-10	0.0337516
74034268	chr16:74034268:C:T	1.26793e-12	-2.4149e-10	-1.28518
74035368	chr16:74035368:T:C	7.63573e-13	-2.4149e-10	-1.79231
74035696	chr16:74035696:G:A	1.51496e-13	-1.60307	-1.80669
74035822	chr16:74035822:T:A	7.89936e-13	-2.4149e-10	-1.75837
74035891	chr16:74035891:C:T	1.69327e-12	-2.4149e-10	-0.995904
74036422	chr16:74036422:C:T	1.08822e-12	-2.4149e-10	-1.43802
74036757	chr16:74036757:T:C	2.13789e-13	-1.2586	-1.80673
74037308	chr16:74037308:G:A	2.31827e-13	-1.66786	-1.31647
74037983	chr16:74037983:A:G	1.19987e-12	-2.4149e-10	-1.34035
74039016	chr16:74039016:G:A	9.64599e-13	-1.55861	-1.68486e-09
74039104	chr16:74039104:G:C	9.12081e-13	-2.4149e-10	-1.61459
74039297	chr16:74039297:A:C	7.84215e-13	-2.4149e-10	-1.76564
74039370	chr16:74039370:T:C	9.72359e-13	-2.4149e-10	-1.55059
74039592	chr16:74039592:A:G	7.63812e-13	-2.4149e-10	-1.792
74039733	chr16:74039733:T:C	3.17038e-13	-1.65788	-1.01342
74039747	chr16:74039747:T:C	7.53757e-13	-2.4149e-10	-1.80525
74039851	chr16:74039851:G:A	1.19661e-12	-2.4149e-10	-1.34307
74039868	chr16:74039868:AAG:A	1.36048e-12	-2.4149e-10	-1.21472
74040097	chr16:74040097:T:C	7.5376e-13	-2.4149e-10	-1.80525
74040366	chr16:74040366:T:C	1.89552e-12	-2.4149e-10	-0.883073
74040378	chr16:74040378:C:T	1.98601e-13	-1.35002	-1.789
74040533	chr16:74040533:C:A	7.56866e-13	-2.4149e-10	-1.80113
74040833	chr16:74040833:C:T	2.08852e-13	-1.42687	-1.66182
74040995	chr16:74040995:T:C	1.71389e-13	-1.48935	-1.79703
74041073	chr16:74041073:A:G	1.75847e-13	-1.45454	-1.80617
74041473	chr16:74041473:A:C	3.04329e-13	-0.910444	-1.80177
74041557	chr16:74041557:C:T	2.88314e-13	-1.5279	-1.23837
74041724	chr16:74041724:C:A	2.80061e-13	-1.54935	-1.24596
74041764	chr16:74041764:G:A	2.27977e-12	-2.4149e-10	-0.698492
74041804	chr16:74041804:C:T	1.56362e-13	-1.57256	-1.80559
74041815	chr16:74041815:G:A	1.91905e-13	-1.43197	-1.74135
74041902	chr16:74041902:C:T	1.04614e-12	-2.4149e-10	-1.47746
74041960	chr16:74041960:G:C	9.6112e-13	-2.4149e-10	-1.56222
74042174	chr16:74042174:C:T	1.91882e-13	-1.43843	-1.73501
74042547	chr16:74042547:A:C	1.33636e-12	-1.23261	-1.68486e-09
74042580	chr16:74042580:A:G	3.45183e-13	-0.794387	-1.79186
74042621	chr16:74042621:T:C	1.42089e-12	-1.17128	-1.68486e-09
74042705	chr16:74042705:G:T	1.12616e-12	-0.454675	-0.94908
74042748	chr16:74042748:T:G	1.76752e-13	-1.54326	-1.71231
74042818	chr16:74042818:G:C	1.73304e-13	-1.52393	-1.75134
74043120	chr16:74043120:T:C	8.63696e-13	-2.4149e-10	-1.6691
74043371	chr16:74043371:C:T	7.54504e-13	-2.4149e-10	-1.80426
74043389	chr16:74043389:G:A	1.80243e-12	-0.93343	-1.68486e-09
74043420	chr16:74043420:T:C	2.16552e-13	-1.24779	-1.8047
74043433	chr16:74043433:G:A	7.69897e-13	-0.147621	-1.63644
74043836	chr16:74043836:C:A	3.37056e-13	-1.16619	-1.44388
74043868	chr16:74043868:C:T	2.39501e-12	-2.4149e-10	-0.649176
74043978	chr16:74043978:TC:T	1.51235e-13	-1.63031	-1.78118
74044036	chr16:74044036:C:A	2.88919e-13	-1.28627	-1.4779
74044238	chr16:74044238:T:A	3.62179e-12	-2.4149e-10	-0.235595
74044666	chr16:74044666:G:A	2.09942e-12	-0.780902	-1.68486e-09
74044695	chr16:74044695:A:G	1.14203e-12	-2.4149e-10	-1.38976
74044845	chr16:74044845:C:T	5.19024e-12	-2.4149e-10	0.124216
74045220	chr16:74045220:G:T	2.13984e-13	-1.2578	-1.80662
74045470	chr16:74045470:T:C	1.52538e-13	-1.64852	-1.75439
74046670	chr16:74046670:A:C	9.62458e-13	-2.4149e-10	-1.56083
74046839	chr16:74046839:T:C	1.10381e-12	-2.4149e-10	-1.42379
74046937	chr16:74046937:A:C	7.52678e-13	-2.4149e-10	-1.80668
74047162	chr16:74047162:A:G	1.10114e-12	-2.4149e-10	-1.42621
74047386	chr16:74047386:G:A	1.09881e-12	-2.4149e-10	-1.42834
74047427	chr16:74047427:T:C	3.36331e-13	-1.30816	-1.30406
74047665	chr16:74047665:A:G	8.78297e-13	-2.4149e-10	-1.65233
74047873	chr16:74047873:A:T	4.79724e-13	-1.49363	-0.763478
74048075	chr16:74048075:T:C	1.02753e-12	-1.49541	-1.68486e-09
74048157	chr16:74048157:G:T	2.52047e-12	-2.4149e-10	-0.598117
74048175	chr16:74048175:C:T	1.25997e-12	0.256626	-1.5481
74048384	chr16:74048384:C:T	1.12972e-12	-2.4149e-10	-1.4006
74048701	chr16:74048701:G:A	1.32726e-12	-2.4149e-10	-1.23945
74048727	chr16:74048727:A:G	5.75642e-13	-0.268377	-1.80646
74048739	chr16:74048739:G:A	1.08034e-12	-1.44529	-1.68486e-09
74049030	chr16:74049030:A:G	1.10384e-12	-2.4149e-10	-1.42377
74049048	chr16:74049048:T:C	1.6261e-12	-2.4149e-10	-1.03638
74049127	chr16:74049127:C:T	4.54458e-13	-0.876223	-1.43499
74049190	chr16:74049190:T:C	1.10114e-12	-2.4149e-10	-1.42621
74049416	chr16:74049416:C:T	1.10845e-12	-2.4149e-10	-1.4196
74049733	chr16:74049733:G:A	1.37184e-12	-2.4149e-10	-1.20641
74049830	chr16:74049830:T:A	9.20241e-13	-2.4149e-10	-1.60568
74050197	chr16:74050197:TG:T	8.573e-13	-2.4149e-10	-1.67653
74050569	chr16:74050569:C:G	4.40934e-13	-0.664708	-1.67672
74051194	chr16:74051194:A:G	8.30367e-13	-2.4149e-10	-1.70845
74051427	chr16:74051427:T:C	5.85723e-13	-1.1062	-0.95127
74051939	chr16:74051939:A:G	3.61455e-13	-1.10899	-1.43119
74051954	chr16:74051954:A:G	2.82334e-13	-0.989938	-1.79729
74052072	chr16:74052072:C:T	8.72046e-13	-1.65948	-1.68486e-09
74052401	chr16:74052401:A:G	2.29207e-12	-0.693111	-1.68486e-09
74053290	chr16:74053290:C:A	1.99683e-12	-2.4149e-10	-0.831005
74053473	chr16:74053473:G:A	9.78319e-13	-2.4149e-10	-1.54448
74053558	chr16:74053558:T:C	8.43826e-13	-2.4149e-10	-1.69237
74053797	chr16:74053797:T:C	9.56177e-13	-2.4149e-10	-1.56738
74053915	chr16:74053915:C:T	1.26208e-12	0.515684	-1.80549
74054034	chr16:74054034:T:C	1.92438e-13	-1.45944	-1.7111
74054192	chr16:74054192:T:G	6.23716e-13	-0.704644	-1.28998
74054260	chr16:74054260:G:T	1.86521e-13	-1.62112	-1.58066
74054560	chr16:74054560:T:A	9.56518e-13	-2.4149e-10	-1.56702
74054574	chr16:74054574:A:G	2.26471e-13	-1.23581	-1.7719
74054652	chr16:74054652:A:G	7.75396e-13	-2.4149e-10	-1.77695
74054869	chr16:74054869:G:A	1.42295e-12	-2.4149e-10	-1.16983
74055586	chr16:74055586:C:T	1.90553e-13	-1.57043	-1.60996
74055665	chr16:74055665:G:T	9.09927e-13	-1.61696	-1.68486e-09
74055857	chr16:74055857:G:A	1.54221e-12	-1.08934	-1.68486e-09
74056381	chr16:74056381:G:T	7.66594e-13	-2.4149e-10	-1.78836
74056661	chr16:74056661:A:G	1.58071e-13	-1.57336	-1.79391
74056966	chr16:74056966:C:T	1.54793e-12	-2.4149e-10	-1.08565
74057162	chr16:74057162:G:A	2.43456e-13	-1.65456	-1.28082
74057221	chr16:74057221:A:C	2.5069e-13	-1.11856	-1.78755
74058269	chr16:74058269:G:A	1.02158e-12	-0.761381	-0.739832
74059058	chr16:74059058:A:T	8.67578e-13	-1.66461	-1.68486e-09
74059592	chr16:74059592:G:A	5.55515e-13	-1.6164	-0.494024
74060176	chr16:74060176:C:G	8.73093e-13	-1.65828	-1.68486e-09
74060238	chr16:74060238:A:G	7.69334e-13	-2.4149e-10	-1.78479
74060262	chr16:74060262:A:G	8.62584e-13	-2.4149e-10	-1.67039
74060307	chr16:74060307:G:A	9.11013e-13	-2.4149e-10	-1.61576
74062047	chr16:74062047:C:G	1.47893e-13	-1.62728	-1.80655
74062742	chr16:74062742:G:A	3.76287e-13	-1.62458	-0.875388
74063179	chr16:74063179:T:C	8.04778e-13	-2.4149e-10	-1.73975
74063919	chr16:74063919:G:C	7.599e-13	-2.4149e-10	-1.79713
74064254	chr16:74064254:AG:A	2.80076e-13	-1.05676	-1.7385
74064430	chr16:74064430:G:T	1.01604e-12	-1.50665	-1.68486e-09
74064631	chr16:74064631:A:T	1.03984e-12	-1.63238	0.148878
74064692	chr16:74064692:A:C	8.91095e-13	-1.63787	-1.68486e-09
74064921	chr16:74064921:C:G	8.42177e-13	-2.4149e-10	-1.69433
74065075	chr16:74065075:G:A	1.69674e-13	-1.64539	-1.65105
74065691	chr16:74065691:G:A	1.7881e-13	-1.51542	-1.72857
74065704	chr16:74065704:T:C	2.5831e-13	-1.47158	-1.40458
74065865	chr16:74065865:AAATAG:A	1.51055e-13	-1.63181	-1.78086
74066033	chr16:74066033:C:T	8.03636e-13	-2.4149e-10	-1.74117
74066058	chr16:74066058:T:G	7.53759e-13	-2.4149e-10	-1.80525
74066445	chr16:74066445:A:G	3.45054e-12	-2.4149e-10	-0.284035
74066932	chr16:74066932:A:T	3.80229e-13	-0.93651	-1.55303
74067094	chr16:74067094:A:G	1.1172e-12	-1.41174	-1.68486e-09
74067569	chr16:74067569:T:A	1.49155e-13	-1.61838	-1.80695
74067882	chr16:74067882:T:C	1.02047e-12	-2.4149e-10	-1.5023
74067987	chr16:74067987:A:G	1.07173e-12	-2.4149e-10	-1.45329
74068389	chr16:74068389:T:C	1.08265e-12	-2.4149e-10	-1.44315
74069089	chr16:74069089:G:A	1.6987e-13	-1.54069	-1.7546
74069660	chr16:74069660:T:G	8.92124e-13	-2.4149e-10	-1.63671
74069806	chr16:74069806:C:T	9.35686e-13	-2.4149e-10	-1.58904
74070253	chr16:74070253:G:A	1.04094e-12	-1.48244	-1.68486e-09
74070257	chr16:74070257:C:T	8.3014e-13	-2.4149e-10	-1.70873
74070318	chr16:74070318:C:T	1.82341e-13	-1.53624	-1.68819
74070460	chr16:74070460:A:G	9.11804e-13	-2.4149e-10	-1.61489
74070528	chr16:74070528:C:T	8.65286e-13	-1.66726	-1.68486e-09
74070646	chr16:74070646:T:C	2.51908e-13	-1.09997	-1.80128
74070729	chr16:74070729:A:G	1.16645e-12	-2.4149e-10	-1.3686
74071134	chr16:74071134:T:C	1.46369e-12	-2.4149e-10	-1.14161
74071426	chr16:74071426:TA:T	3.48562e-12	-2.4149e-10	-0.273918
74071781	chr16:74071781:A:G	8.77453e-13	-2.4149e-10	-1.6533
74071859	chr16:74071859:A:G	7.5961e-13	-2.4149e-10	-1.79751
74071943	chr16:74071943:C:T	8.75468e-13	-2.4149e-10	-1.65556
74072122	chr16:74072122:C:G	9.05099e-13	-2.4149e-10	-1.62228
74072669	chr16:74072669:G:C	2.05081e-13	-1.44395	-1.66297
74072774	chr16:74072774:A:T	7.71488e-13	-2.4149e-10	-1.782
74073284	chr16:74073284:T:G	2.0661e-12	-2.4149e-10	-0.796903
74073302	chr16:74073302:A:G	6.50227e-13	-0.776461	-1.17654
74073323	chr16:74073323:C:T	4.79562e-13	-1.47993	-0.777515
74073778	chr16:74073778:G:A	2.07397e-12	-2.4149e-10	-0.793101
74074865	chr16:74074865:T:C	7.57055e-13	-2.4149e-10	-1.80088
74074995	chr16:74074995:G:A	1.58192e-13	-1.58508	-1.78143
74075301	chr16:74075301:G:C	7.58248e-13	-2.4149e-10	-1.79931
74075442	chr16:74075442:A:G	1.12351e-12	-2.4149e-10	-1.4061
74075614	chr16:74075614:T:C	8.79953e-13	-2.4149e-10	-1.65045
74075647	chr16:74075647:A:G	9.83163e-13	-2.4149e-10	-1.53954
74075792	chr16:74075792:A:G	1.18838e-12	0.103915	-1.45389
74075795	chr16:74075795:G:A	5.25142e-13	-0.673306	-1.49334
74075835	chr16:74075835:G:A	7.72276e-13	-2.4149e-10	-1.78098
74075925	chr16:74075925:T:C	1.68141e-13	-1.58026	-1.72525
74076004	chr16:74076004:A:T	8.08373e-13	-2.4149e-10	-1.7353
74076026	chr16:74076026:C:A	3.29453e-13	-0.924792	-1.70809
74076311	chr16:74076311:C:A	7.73522e-13	-2.4149e-10	-1.77937
74077473	chr16:74077473:C:T	4.9994e-13	-1.39411	-0.821718
74077540	chr16:74077540:T:C	2.03853e-13	-1.55639	-1.55654
74077710	chr16:74077710:T:C	4.15223e-13	-1.66782	-0.733681
74077713	chr16:74077713:C:T	1.66573e-12	-2.4149e-10	-1.0123
74078053	chr16:74078053:C:G	8.65762e-13	-1.66671	-1.68486e-09
74078196	chr16:74078196:A:T	5.88285e-13	-1.26974	-0.783373
74078414	chr16:74078414:T:G	2.80082e-12	-2.4149e-10	-0.492652
74078487	chr16:74078487:C:T	2.17681e-13	-1.49673	-1.55056
74078665	chr16:74078665:T:C	1.60402e-12	-2.4149e-10	-1.05005
74078742	chr16:74078742:T:C	8.26519e-13	-2.4149e-10	-1.7131
74079527	chr16:74079527:C:G	8.1991e-13	-2.4149e-10	-1.72112
74080419	chr16:74080419:A:G	7.88162e-13	-2.4149e-10	-1.76062
74080619	chr16:74080619:C:T	4.96117e-12	-2.4149e-10	0.0790784
74080626	chr16:74080626:T:A	2.1043e-13	-1.4641	-1.61706
74080663	chr16:74080663:A:G	3.78704e-13	-1.61632	-0.877242
74081483	chr16:74081483:T:G	7.82749e-13	-2.4149e-10	-1.76751
74082256	chr16:74082256:G:C	1.62305e-13	-1.59174	-1.7491
74082389	chr16:74082389:T:C	1.47306e-13	-1.66006	-1.77775
74082569	chr16:74082569:A:C	7.55274e-13	-2.4149e-10	-1.80324
74082697	chr16:74082697:G:T	8.64895e-13	-1.66771	-1.68486e-09
74082808	chr16:74082808:T:G	8.65923e-13	-1.66652	-1.68486e-09
74082828	chr16:74082828:A:G	4.098e-13	-1.43766	-0.976986
74083488	chr16:74083488:G:A	8.66306e-13	-2.4149e-10	-1.66608
74084119	chr16:74084119:C:G	1.71937e-13	-1.59433	-1.68886
74084269	chr16:74084269:G:A	1.66127e-13	-1.53793	-1.77963
74084348	chr16:74084348:C:T	7.53978e-13	-2.4149e-10	-1.80496
74085100	chr16:74085100:C:T	8.64261e-13	-2.4149e-10	-1.66844
74085253	chr16:74085253:T:C	1.46989e-12	-2.4149e-10	-1.13737
74085796	chr16:74085796:A:C	7.61426e-13	-2.4149e-10	-1.79513
74085913	chr16:74085913:C:T	2.58032e-13	-1.35536	-1.52188
74086035	chr16:74086035:G:A	2.27764e-12	-2.4149e-10	-0.699425
74086078	chr16:74086078:C:T	1.64938e-13	-1.64033	-1.68442
74086202	chr16:74086202:T:C	7.60135e-13	-2.4149e-10	-1.79682
74086467	chr16:74086467:C:T	5.33648e-12	-2.4149e-10	0.152001
74086556	chr16:74086556:C:T	8.24925e-13	-2.4149e-10	-1.71503
74086660	chr16:74086660:G:A	7.78191e-13	-2.4149e-10	-1.77335
74086741	chr16:74086741:G:A	1.46287e-12	-2.4149e-10	-1.14216
74086761	chr16:74086761:A:G	1.58538e-13	-1.64315	-1.72117
74087619	chr16:74087619:C:T	9.43447e-13	-2.4149e-10	-1.58078
74087895	chr16:74087895:A:T	7.08627e-13	-1.27832	-0.588675
74087912	chr16:74087912:T:C	8.40085e-13	-2.4149e-10	-1.69682
74088099	chr16:74088099:C:A	1.76952e-13	-1.63834	-1.6161
74088181	chr16:74088181:T:C	2.42004e-13	-1.40432	-1.53705
74088870	chr16:74088870:T:A	1.8667e-13	-1.62428	-1.57669
74089126	chr16:74089126:G:A	1.84438e-13	-1.6275	-1.58551
74089211	chr16:74089211:A:G	3.19983e-13	-1.42467	-1.23738
74089478	chr16:74089478:A:G	2.08448e-12	-2.4149e-10	-0.788045
74089495	chr16:74089495:A:G	6.35082e-13	-1.31691	-0.659658
74089815	chr16:74089815:G:A	1.88885e-13	-1.58155	-1.60763
74090090	chr16:74090090:C:T	7.53718e-13	-2.4149e-10	-1.8053
74090374	chr16:74090374:A:ACCCGC	7.88575e-13	-2.4149e-10	-1.76009
74090380	chr16:74090380:AG:A	7.80697e-13	-2.4149e-10	-1.77013
74090457	chr16:74090457:C:T	9.71471e-13	-1.15352	-0.397991
74090458	chr16:74090458:G:A	7.5254e-13	-2.4149e-10	-1.80686
74090596	chr16:74090596:G:A	5.02967e-13	-0.432505	-1.77729
74090978	chr16:74090978:G:A	1.72659e-13	-1.5348	-1.7442
74091011	chr16:74091011:A:G	1.77799e-13	-1.46418	-1.78549
74091030	chr16:74091030:T:A	1.78874e-13	-1.45842	-1.78521
74091195	chr16:74091195:C:A	7.53218e-13	-2.4149e-10	-1.80596
74091545	chr16:74091545:C:T	1.55298e-13	-1.57977	-1.8052
74091603	chr16:74091603:C:T	1.01201e-12	-2.4149e-10	-1.51063
74091909	chr16:74091909:A:G	4.22422e-13	-0.63829	-1.74602
74091932	chr16:74091932:C:T	5.26386e-13	-0.360259	-1.80403
74092061	chr16:74092061:T:C	2.54188e-13	-1.52769	-1.36456
74092236	chr16:74092236:G:A	5.08258e-13	-0.425908	-1.77342
74092380	chr16:74092380:C:G	2.06301e-13	-1.2947	-1.80629
74092427	chr16:74092427:G:A	5.10888e-13	-0.438486	-1.75568
74092447	chr16:74092447:T:G	9.21881e-13	-1.6039	-1.68486e-09
74092453	chr16:74092453:T:G	1.94725e-13	-1.6254	-1.53333
74092518	chr16:74092518:A:G	3.3117e-13	-0.889742	-1.73794
74092622	chr16:74092622:A:G	1.86369e-12	-2.4149e-10	-0.900003
74093052	chr16:74093052:C:T	7.60638e-13	-2.4149e-10	-1.79616
74093301	chr16:74093301:T:C	1.05076e-12	-2.4149e-10	-1.47305
74093384	chr16:74093384:C:T	4.17182e-13	-0.657631	-1.73916
74093748	chr16:74093748:A:T	8.67719e-13	-2.4149e-10	-1.66445
74093785	chr16:74093785:T:C	7.84949e-13	-2.4149e-10	-1.7647
74093842	chr16:74093842:G:A	8.45598e-13	-2.4149e-10	-1.69028
74093867	chr16:74093867:AC:A	9.02254e-13	-1.62542	-1.68486e-09
74093872	chr16:74093872:A:G	1.52308e-13	-1.64476	-1.75965
74094290	chr16:74094290:T:C	1.60328e-13	-1.5808	-1.7723
74094372	chr16:74094372:C:T	8.92337e-13	-2.4149e-10	-1.63648
74094998	chr16:74094998:A:C	1.53462e-13	-1.60378	-1.79309
74095021	chr16:74095021:G:T	1.69975e-13	-1.6101	-1.68457
74095267	chr16:74095267:C:G	1.91879e-13	-1.54328	-1.63017
74095479	chr16:74095479:G:A	7.69591e-13	-2.4149e-10	-1.78446
74095622	chr16:74095622:T:A	1.8246e-13	-1.5272	-1.69659
74095665	chr16:74095665:A:G	2.69206e-13	-1.24227	-1.59257
74095742	chr16:74095742:T:C	7.7602e-13	-2.4149e-10	-1.77614
74095857	chr16:74095857:C:T	8.02261e-13	-2.4149e-10	-1.74288
74095887	chr16:74095887:G:A	7.66899e-13	-2.4149e-10	-1.78796
74096023	chr16:74096023:C:A	3.43332e-13	-1.23916	-1.35246
74096454	chr16:74096454:G:A	4.94123e-13	-1.40015	-0.827388
74096620	chr16:74096620:A:G	1.55932e-13	-1.6383	-1.74259
74096686	chr16:74096686:T:C	7.55949e-13	-2.4149e-10	-1.80235
74096687	chr16:74096687:A:C	2.71897e-13	-1.31803	-1.50687
74096706	chr16:74096706:G:C	1.92056e-13	-1.66725	-1.50528
74096751	chr16:74096751:T:C	8.06123e-13	-2.4149e-10	-1.73808
74096786	chr16:74096786:A:C	7.55925e-13	-2.4149e-10	-1.80238
74097029	chr16:74097029:G:A	1.62272e-13	-1.60934	-1.7317
74097086	chr16:74097086:A:C	1.57785e-13	-1.65791	-1.71117
74097164	chr16:74097164:C:T	8.48413e-13	-2.4149e-10	-1.68695
74097218	chr16:74097218:C:T	8.05981e-13	-2.4149e-10	-1.73826
74097336	chr16:74097336:A:G	2.06794e-13	-1.41358	-1.68501
74097786	chr16:74097786:T:C	7.68393e-13	-2.4149e-10	-1.78602
74097823	chr16:74097823:G:T	8.30265e-13	-2.4149e-10	-1.70857
74097847	chr16:74097847:A:G	1.07528e-12	-2.4149e-10	-1.44999
74098180	chr16:74098180:G:A	8.44785e-13	-2.4149e-10	-1.69124
74098256	chr16:74098256:G:A	1.92e-12	-0.870241	-1.68486e-09
74098319	chr16:74098319:A:G	8.8743e-13	-2.4149e-10	-1.64199
74098562	chr16:74098562:G:C	8.59677e-12	-1.07595	1.70477
74098663	chr16:74098663:C:T	1.70017e-12	-0.991834	-1.68486e-09
74098676	chr16:74098676:C:T	8.67019e-13	-2.4149e-10	-1.66526
74099196	chr16:74099196:T:C	5.39758e-13	-1.22824	-0.910957
74099572	chr16:74099572:A:G	7.62713e-13	-2.4149e-10	-1.79344
74099892	chr16:74099892:G:A	8.5982e-13	-2.4149e-10	-1.6736
74100083	chr16:74100083:A:G	9.26993e-13	-2.4149e-10	-1.59837
74100313	chr16:74100313:A:T	2.25921e-12	-0.707548	-1.68486e-09
74100412	chr16:74100412:G:A	2.04485e-13	-1.60341	-1.50642
74100606	chr16:74100606:C:A	8.79444e-13	-2.4149e-10	-1.65103
74100607	chr16:74100607:A:G	8.44537e-13	-2.4149e-10	-1.69153
74100756	chr16:74100756:A:C	8.10819e-13	-2.4149e-10	-1.73228
74102845	chr16:74102845:G:T	3.45238e-13	-1.22199	-1.3641
74103066	chr16:74103066:G:T	7.6212e-13	-2.4149e-10	-1.79422
74103148	chr16:74103148:T:C	1.74026e-13	-1.46982	-1.8013
74103437	chr16:74103437:T:G	1.46499e-12	-1.14071	-1.68486e-09
74103978	chr16:74103978:G:A	9.32122e-13	-2.4149e-10	-1.59286
74104145	chr16:74104145:C:T	8.81579e-13	-2.4149e-10	-1.6486
74104189	chr16:74104189:T:G	7.61262e-13	-2.4149e-10	-1.79534
74104280	chr16:74104280:T:C	1.1997e-12	-2.4149e-10	-1.3405
74104297	chr16:74104297:G:A	2.06495e-13	-1.37502	-1.72503
74104577	chr16:74104577:T:C	1.04094e-12	-2.4149e-10	-1.48244
74105001	chr16:74105001:G:A	3.16887e-13	-1.06671	-1.60506
74105973	chr16:74105973:T:C	1.90758e-13	-1.48705	-1.69227
74106530	chr16:74106530:C:T	2.05072e-13	-1.39614	-1.71082
74106575	chr16:74106575:C:T	9.88072e-13	-1.53456	-1.68486e-09
74106589	chr16:74106589:T:C	9.35541e-13	-2.4149e-10	-1.58919
74106612	chr16:74106612:G:A	4.1971e-13	-0.96512	-1.42563
74107085	chr16:74107085:C:CT	1.72652e-13	-1.47622	-1.80282
74107097	chr16:74107097:A:G	9.31035e-13	-2.4149e-10	-1.59402
74107369	chr16:74107369:C:T	2.12022e-13	-1.35937	-1.71426
74107406	chr16:74107406:G:A	8.87194e-13	-1.64226	-1.68486e-09
74107753	chr16:74107753:C:T	9.37292e-13	-1.58732	-1.68486e-09
74107863	chr16:74107863:A:G	9.98212e-13	0.27025	-1.7946
74108303	chr16:74108303:T:A	8.23546e-13	-2.4149e-10	-1.7167
74108422	chr16:74108422:T:A	6.41347e-13	-1.25779	-0.708955
74108578	chr16:74108578:A:C	9.66444e-13	-1.5567	-1.68486e-09
74108630	chr16:74108630:T:C	1.58863e-12	-0.261489	-0.7982
74108765	chr16:74108765:A:C	8.91085e-13	-1.63788	-1.68486e-09
74109408	chr16:74109408:A:C	7.89712e-13	-2.4149e-10	-1.75865
74111501	chr16:74111501:G:T	9.41189e-13	-1.58318	-1.68486e-09
74111744	chr16:74111744:G:C	2.51655e-13	-1.59554	-1.30672
74111748	chr16:74111748:G:A	2.70675e-12	0.66157	-1.18838
74112680	chr16:74112680:C:T	2.62096e-13	-1.54383	-1.31778
74112871	chr16:74112871:C:A	1.66996e-13	-1.64208	-1.67027
74112900	chr16:74112900:C:A	4.1281e-12	0.912214	-1.01696
74112936	chr16:74112936:A:T	8.72939e-13	-2.4149e-10	-1.65845
74113458	chr16:74113458:C:A	1.74787e-13	-1.49893	-1.76782
74114041	chr16:74114041:C:T	9.36575e-13	-1.58809	-1.68486e-09
74114266	chr16:74114266:T:G	1.53483e-13	-1.60849	-1.78824
74115033	chr16:74115033:G:A	8.36286e-13	0.0618774	-1.76323
74115131	chr16:74115131:A:G	9.07415e-13	-2.4149e-10	-1.61972
74115142	chr16:74115142:G:A	2.59414e-13	-1.4567	-1.41519
74115175	chr16:74115175:A:G	3.01072e-13	-1.30877	-1.4142
74115485	chr16:74115485:T:C	7.56558e-13	-2.4149e-10	-1.80154
74115978	chr16:74115978:A:C	7.52522e-13	-2.4149e-10	-1.80689
74116221	chr16:74116221:GAATT:G	1.62412e-13	-1.60592	-1.73426
74116584	chr16:74116584:T:C	1.57403e-13	-1.62582	-1.74569
74116684	chr16:74116684:G:A	1.56009e-13	-1.64135	-1.73906
74116750	chr16:74116750:G:A	3.57653e-12	-0.248172	-1.68486e-09
74116880	chr16:74116880:C:T	8.55933e-13	-2.4149e-10	-1.67813
74116929	chr16:74116929:A:G	1.02444e-12	-1.49842	-1.68486e-09
74117011	chr16:74117011:A:T	1.57513e-13	-1.6219	-1.74891
74117274	chr16:74117274:C:G	1.57228e-13	-1.62239	-1.75023
74117817	chr16:74117817:C:A	1.03251e-12	-2.4149e-10	-1.49057
74117837	chr16:74117837:A:G	1.74877e-13	-1.52243	-1.74381
74117874	chr16:74117874:T:C	9.795e-11	4.04932	-0.987425
74118554	chr16:74118554:A:T	8.49378e-13	-2.4149e-10	-1.68581
74118565	chr16:74118565:C:T	1.88994e-13	-1.51818	-1.67042
74118674	chr16:74118674:A:G	1.56945e-13	-1.59798	-1.77644
74119153	chr16:74119153:C:A	9.13533e-13	-2.4149e-10	-1.613
74119235	chr16:74119235:G:A	1.55168e-13	-1.62883	-1.75698
74120425	chr16:74120425:G:C	9.34505e-13	-2.4149e-10	-1.5903
74120465	chr16:74120465:C:T	2.22448e-13	-1.65732	-1.3683
74120576	chr16:74120576:T:G	1.84744e-13	-1.66621	-1.54513
74120616	chr16:74120616:A:C	2.1001e-12	-2.4149e-10	-0.780579
74120960	chr16:74120960:A:G	9.79899e-13	-1.54287	-1.68486e-09
74121030	chr16:74121030:G:A	7.92282e-13	-2.4149e-10	-1.7554
74121264	chr16:74121264:G:T	1.51926e-13	-1.66172	-1.74521
74121279	chr16:74121279:C:A	1.4211e-13	-1.6675	-1.80622
74121554	chr16:74121554:T:A	9.88318e-13	-2.4149e-10	-1.53432
74121824	chr16:74121824:C:T	5.27685e-12	1.01465	-0.873885
74121926	chr16:74121926:T:C	9.00057e-13	-2.4149e-10	-1.62786
74122499	chr16:74122499:A:G	1.48072e-12	-0.0765741	-1.05346
74122646	chr16:74122646:A:G	8.76441e-13	-2.4149e-10	-1.65445
74122661	chr16:74122661:T:C	1.55896e-13	-1.66576	-1.71537
74122840	chr16:74122840:C:T	1.68562e-13	-1.59049	-1.71253
74123016	chr16:74123016:T:C	2.25977e-13	-1.22409	-1.78579
74123273	chr16:74123273:T:C	6.77047e-12	0.390006	-1.68486e-09
74123873	chr16:74123873:T:A	1.59234e-13	-1.66137	-1.69858
74123928	chr16:74123928:C:T	1.29401e-12	-2.4149e-10	-1.26482
74124550	chr16:74124550:C:T	1.58957e-13	-1.59228	-1.76941
74125075	chr16:74125075:AAAG:A	9.04266e-13	-1.6232	-1.68486e-09
74125195	chr16:74125195:AC:A	1.02399e-11	2.23692	-1.4332
74125248	chr16:74125248:T:C	1.67349e-13	-1.65298	-1.65726
74125594	chr16:74125594:G:A	1.62617e-13	-1.53903	-1.79989
74125627	chr16:74125627:G:A	1.42864e-13	-1.66732	-1.80111
74125708	chr16:74125708:A:G	3.56056e-13	-1.14592	-1.40931
74125976	chr16:74125976:T:C	8.49419e-13	-2.4149e-10	-1.68577
74126005	chr16:74126005:A:C	8.50473e-13	-2.4149e-10	-1.68453
74126062	chr16:74126062:T:C	1.63782e-13	-1.53097	-1.80082
74126573	chr16:74126573:G:A	1.42614e-13	-1.66752	-1.80266
74126591	chr16:74126591:T:C	8.75971e-13	-2.4149e-10	-1.65499
74126868	chr16:74126868:C:T	2.54135e-12	-0.58987	-1.68486e-09
74126871	chr16:74126871:C:T	1.47454e-13	-1.64369	-1.79312
74126978	chr16:74126978:C:G	1.84047e-13	-1.62311	-1.59202
74127325	chr16:74127325:G:C	8.30379e-13	-2.4149e-10	-1.70844
74127764	chr16:74127764:C:A	2.3397e-13	-1.61497	-1.36016
74128078	chr16:74128078:G:A	9.07441e-13	-1.61969	-1.68486e-09
74128548	chr16:74128548:T:C	7.68358e-13	-2.4149e-10	-1.78606
74128652	chr16:74128652:C:T	1.61416e-13	-1.62919	-1.71715
74129482	chr16:74129482:A:C	2.29583e-13	-1.64941	-1.34465
74129816	chr16:74129816:C:T	8.52311e-13	-2.4149e-10	-1.68237
74130490	chr16:74130490:C:T	9.13801e-13	-1.61271	-1.68486e-09
74130554	chr16:74130554:G:T	4.06043e-12	1.0713	-1.19258
74130837	chr16:74130837:A:T	8.6118e-13	-2.4149e-10	-1.67202
74131051	chr16:74131051:A:C	8.11078e-13	-2.4149e-10	-1.73195
74131303	chr16:74131303:T:C	8.47071e-13	-2.4149e-10	-1.68853
74131333	chr16:74131333:C:T	2.15941e-13	-1.3147	-1.74061
74131694	chr16:74131694:C:T	1.9677e-13	-1.39286	-1.75542
74131906	chr16:74131906:A:T	8.52166e-13	-2.4149e-10	-1.68254
74131909	chr16:74131909:T:C	1.21526e-12	-2.4149e-10	-1.32761
74132839	chr16:74132839:C:T	4.25263e-12	1.38299	-1.45801
74133092	chr16:74133092:T:C	5.23564e-13	-0.783129	-1.38653
74133097	chr16:74133097:T:C	2.73067e-13	-1.50085	-1.31975
74133346	chr16:74133346:C:G	1.48495e-13	-1.62341	-1.80636
74133679	chr16:74133679:G:A	2.65754e-13	-1.65918	-1.18857
74133695	chr16:74133695:C:A	5.29041e-13	-0.821618	-1.33764
74133861	chr16:74133861:C:G	1.3817e-12	-2.4149e-10	-1.19925
74133912	chr16:74133912:C:T	3.60878e-13	-1.12827	-1.41351
74133915	chr16:74133915:A:G	8.00683e-13	-2.4149e-10	-1.74485
74134026	chr16:74134026:G:T	3.72492e-13	-1.08308	-1.42702
74134431	chr16:74134431:A:C	5.53429e-12	0.704842	-0.516442
74135797	chr16:74135797:G:A	1.00341e-12	-2.4149e-10	-1.51916
74136372	chr16:74136372:G:A	8.12161e-12	2.00026	-1.42829
74137286	chr16:74137286:C:T	2.00632e-13	-1.37178	-1.75707
74138074	chr16:74138074:C:G	3.67365e-13	-0.902541	-1.62142
74138403	chr16:74138403:G:C	1.03024e-12	-0.143811	-1.34896
74138466	chr16:74138466:C:T	1.37155e-12	-2.4149e-10	-1.20663
74138526	chr16:74138526:A:G	8.93639e-13	-1.63502	-1.68486e-09
74138600	chr16:74138600:G:A	1.15489e-12	-5.85665e-05	-1.3785
74139200	chr16:74139200:C:T	1.03935e-12	0.121803	-1.60577
74139280	chr16:74139280:C:A	9.00163e-13	-0.087964	-1.53978
74139787	chr16:74139787:T:A	3.66214e-13	-0.925177	-1.60192
74139789	chr16:74139789:G:C	5.42089e-12	1.83557	-1.66787
74139902	chr16:74139902:C:G	7.54417e-13	-2.4149e-10	-1.80437
74140149	chr16:74140149:G:A	9.23324e-13	-2.4149e-10	-1.60234
74140590	chr16:74140590:G:A	7.54539e-13	-2.4149e-10	-1.80421
74140782	chr16:74140782:C:T	8.10099e-13	-2.4149e-10	-1.73316
74141297	chr16:74141297:A:G	6.63072e-13	-0.128879	-1.80456
74141391	chr16:74141391:T:C	1.73842e-12	0.522823	-1.49241
74141422	chr16:74141422:T:C	7.69114e-13	-2.4149e-10	-1.78508
74141487	chr16:74141487:C:T	7.52522e-13	-2.4149e-10	-1.80689
74141555	chr16:74141555:G:A	1.21218e-12	0.201704	-1.53185
74141880	chr16:74141880:A:G	1.63439e-12	-1.0313	-1.68486e-09
74142022	chr16:74142022:G:A	8.53574e-13	-2.4149e-10	-1.68089
74142034	chr16:74142034:G:C	6.01057e-13	-0.225451	-1.80618
74142302	chr16:74142302:A:G	1.31823e-11	2.79202	-1.73571
74142466	chr16:74142466:C:T	2.374e-12	-0.657986	-1.68486e-09
74142813	chr16:74142813:A:G	6.58503e-13	-0.609197	-1.33115
74143054	chr16:74143054:G:A	2.27282e-13	-1.21605	-1.78808
74143177	chr16:74143177:T:C	7.83838e-13	-0.498919	-1.2672
74143451	chr16:74143451:G:A	8.91046e-13	-2.4149e-10	-1.63792
74143810	chr16:74143810:A:G	1.19232e-12	-2.4149e-10	-1.34667
74143920	chr16:74143920:C:A	1.81165e-12	-2.4149e-10	-0.928323
74144306	chr16:74144306:T:C	1.67416e-13	-1.50634	-1.8035
74144505	chr16:74144505:T:C	8.31933e-13	-2.4149e-10	-1.70657
74145132	chr16:74145132:G:A	1.43471e-12	0.605586	-1.76719
74145145	chr16:74145145:C:A	8.65686e-13	-1.6668	-1.68486e-09
74145173	chr16:74145173:T:C	1.541e-13	-1.60397	-1.78874
74145186	chr16:74145186:A:G	1.48132e-13	-1.62546	-1.80675
74145189	chr16:74145189:G:A	1.48556e-12	0.584872	-1.71164
74145207	chr16:74145207:A:G	1.49224e-13	-1.61812	-1.80675
74145243	chr16:74145243:T:C	7.97396e-13	-2.4149e-10	-1.74897
74145762	chr16:74145762:T:A	1.48541e-12	0.504468	-1.63134
74146029	chr16:74146029:C:T	2.15767e-12	0.883818	-1.63735
74146083	chr16:74146083:T:C	1.57688e-13	-1.61223	-1.75746
74146195	chr16:74146195:C:G	2.05938e-13	-1.42191	-1.68084
74146218	chr16:74146218:C:A	1.63398e-13	-1.54262	-1.79151
74147053	chr16:74147053:T:A	1.67305e-13	-1.62384	-1.68666
74147850	chr16:74147850:T:A	1.74947e-12	0.779452	-1.7427
74148063	chr16:74148063:GCA:G	5.52496e-13	-0.411472	-1.7044
74148182	chr16:74148182:C:T	9.80816e-13	-2.4149e-10	-1.54193
74148655	chr16:74148655:G:A	1.17208e-12	-0.554988	-0.808796
74149133	chr16:74149133:T:A	8.58219e-13	-2.4149e-10	-1.67546
74149280	chr16:74149280:C:A	2.21e-12	0.855281	-1.58485
74149373	chr16:74149373:T:C	9.58455e-13	-1.565	-1.68486e-09
74149901	chr16:74149901:A:C	1.60542e-12	0.757773	-1.80695
74149949	chr16:74149949:C:A	8.24954e-13	-2.4149e-10	-1.71499
74149950	chr16:74149950:A:C	8.25222e-13	-2.4149e-10	-1.71467
74149956	chr16:74149956:C:T	2.03647e-12	0.761716	-1.57306
74150584	chr16:74150584:C:T	1.0365e-12	-1.48671	-1.68486e-09
74150608	chr16:74150608:T:C	7.93073e-13	-2.4149e-10	-1.7544
74151301	chr16:74151301:A:C	4.37743e-13	-0.544161	-1.80453
74151332	chr16:74151332:G:C	5.54914e-13	-0.305592	-1.80591
74151489	chr16:74151489:T:C	1.19319e-12	-1.34593	-1.68486e-09
74152229	chr16:74152229:A:G	9.76469e-13	-1.54638	-1.68486e-09
74152868	chr16:74152868:A:G	4.29764e-13	-1.66297	-0.704116
74152995	chr16:74152995:C:A	1.02386e-11	2.28512	-1.48152
74153680	chr16:74153680:T:C	2.94339e-13	-1.64675	-1.09884
74153686	chr16:74153686:G:A	2.22033e-13	-1.22728	-1.80022
74153821	chr16:74153821:G:A	7.71241e-13	-2.4149e-10	-1.78232
74153939	chr16:74153939:T:A	7.76255e-13	-2.4149e-10	-1.77584
74154285	chr16:74154285:T:C	1.62246e-12	-2.4149e-10	-1.03862
74154401	chr16:74154401:C:T	2.86601e-12	-0.469642	-1.68486e-09
74154421	chr16:74154421:A:T	3.53542e-12	0.806235	-1.06597
74154641	chr16:74154641:C:A	2.84427e-12	-0.477257	-1.68486e-09
74155477	chr16:74155477:A:G	1.6424e-12	0.637255	-1.66366
74155520	chr16:74155520:G:A	9.49688e-13	-2.4149e-10	-1.57419
74155544	chr16:74155544:C:G	4.67953e-13	-0.936159	-1.34579
74156223	chr16:74156223:G:C	4.51761e-13	-1.5254	-0.791769
74156309	chr16:74156309:T:C	9.53757e-13	-1.56991	-1.68486e-09
74156335	chr16:74156335:T:C	9.57255e-13	-2.4149e-10	-1.56625
74157030	chr16:74157030:C:G	8.70821e-13	-2.4149e-10	-1.66088
74157051	chr16:74157051:T:C	1.12477e-12	0.396843	-1.80183
74157054	chr16:74157054:T:C	1.69247e-11	-2.4149e-10	1.30621
74157190	chr16:74157190:T:C	9.56359e-13	-2.4149e-10	-1.56719
74157299	chr16:74157299:T:G	4.08222e-13	-1.24732	-1.17119
74157347	chr16:74157347:A:G	9.38245e-13	-2.4149e-10	-1.58631
74157541	chr16:74157541:G:A	3.64852e-13	-1.25192	-1.27891
74157634	chr16:74157634:AAAAG:A	1.21303e-12	-2.4149e-10	-1.32945
74157828	chr16:74157828:T:G	2.57514e-12	-2.4149e-10	-0.576661
74158102	chr16:74158102:C:T	9.32764e-13	-2.4149e-10	-1.59217
74158434	chr16:74158434:A:G	9.72272e-13	-0.911127	-0.639557
74158516	chr16:74158516:A:T	7.87633e-13	-2.4149e-10	-1.76129
74158999	chr16:74158999:T:C	2.52718e-12	-0.595458	-1.68486e-09
74159507	chr16:74159507:T:C	1.72122e-13	-1.56749	-1.71462
74160358	chr16:74160358:T:C	5.92714e-13	-1.26656	-0.779045
74160424	chr16:74160424:A:G	3.82717e-13	-1.28831	-1.19471
74160894	chr16:74160894:A:T	4.23521e-13	-1.21475	-1.16696
74161147	chr16:74161147:A:T	3.29304e-12	1.36786	-1.69862
74161750	chr16:74161750:G:C	1.98461e-13	-1.60057	-1.53916
74161820	chr16:74161820:A:G	1.15453e-12	0.00849772	-1.38737
74161895	chr16:74161895:A:G	1.42896e-13	-1.66541	-1.80279
74161904	chr16:74161904:G:A	2.19672e-12	0.796516	-1.53212
74162011	chr16:74162011:GAA:G	8.50354e-13	-0.249735	-1.43493
74162352	chr16:74162352:T:A	1.9922e-12	0.780896	-1.61422
74163073	chr16:74163073:C:T	2.4999e-12	-0.0593039	-0.54701
74163191	chr16:74163191:G:A	5.02133e-13	-0.953851	-1.2576
74163739	chr16:74163739:A:T	1.80253e-12	-0.509648	-0.423724
74163915	chr16:74163915:G:A	8.90919e-13	-1.63807	-1.68486e-09
74164045	chr16:74164045:G:T	2.59224e-12	-0.57004	-1.68486e-09
74164062	chr16:74164062:T:C	7.56911e-13	-2.4149e-10	-1.80107
74164168	chr16:74164168:C:A	4.79623e-13	-1.66343	-0.593888
74164722	chr16:74164722:A:C	8.72332e-13	-1.65915	-1.68486e-09
74164881	chr16:74164881:G:A	1.05821e-12	-1.46599	-1.68486e-09
74164895	chr16:74164895:G:C	1.02331e-12	-2.4149e-10	-1.49952
74165688	chr16:74165688:A:G	2.26365e-13	-1.6262	-1.38197
74165921	chr16:74165921:G:A	8.28169e-13	-1.60575	-0.105353
74166336	chr16:74166336:T:C	1.16654e-12	-2.4149e-10	-1.36852
74166500	chr16:74166500:T:C	1.04244e-12	-1.21799	-0.263004
74166821	chr16:74166821:A:G	7.25096e-13	-1.61673	-0.227285
74166852	chr16:74166852:G:A	8.70788e-13	-1.61539	-0.0455298
74166915	chr16:74166915:T:C	8.83239e-13	-1.6209	-0.0258229
74167070	chr16:74167070:A:G	8.49921e-13	-1.62294	-0.0622332
74167074	chr16:74167074:G:A	8.66546e-13	-1.6658	-1.68486e-09
74167087	chr16:74167087:C:A	1.0265e-12	-2.4149e-10	-1.4964
74167149	chr16:74167149:A:G	3.69812e-13	-1.66453	-0.852791
74167153	chr16:74167153:C:T	6.314e-13	-1.66732	-0.315064
74167238	chr16:74167238:A:C	2.85012e-12	-2.4149e-10	-0.475204
74167295	chr16:74167295:T:C	4.8774e-13	-1.6246	-0.615933
74167299	chr16:74167299:G:C	9.77252e-13	-2.4149e-10	-1.54557
74167420	chr16:74167420:G:A	8.59694e-13	-1.61923	-0.054508
74167421	chr16:74167421:T:G	8.5931e-13	-1.61968	-0.054508
74167454	chr16:74167454:T:C	8.23426e-13	-1.6187	-0.0981499
74167642	chr16:74167642:T:C	3.88114e-13	-1.66469	-0.804327
74167814	chr16:74167814:G:A	3.6972e-13	-1.66607	-0.851501
74167845	chr16:74167845:C:T	2.04923e-13	-1.63321	-1.47447
74168061	chr16:74168061:G:A	5.07335e-13	-1.64735	-0.553802
74168086	chr16:74168086:T:C	2.23786e-13	-1.66131	-1.35833
74168378	chr16:74168378:T:G	8.45974e-13	-1.6389	-0.0509342
74168385	chr16:74168385:T:C	7.80581e-13	-1.63891	-0.13137
74168448	chr16:74168448:A:G	9.08602e-13	-1.63478	0.0163719
74168708	chr16:74168708:G:A	8.89828e-13	-1.63893	-0.000363149
74168722	chr16:74168722:T:C	3.91005e-13	-1.65826	-0.803342
74168977	chr16:74168977:T:C	8.32593e-13	-2.4149e-10	-1.70577
74169074	chr16:74169074:T:A	1.36529e-12	-2.4149e-10	-1.2112
74169243	chr16:74169243:G:A	1.69234e-12	-1.59957	0.603121
74169505	chr16:74169505:T:C	1.6788e-12	-2.4149e-10	-1.00448
74169574	chr16:74169574:A:G	9.5952e-13	-1.62516	0.0612721
74170120	chr16:74170120:G:A	4.87377e-13	-0.454154	-1.78713
74170252	chr16:74170252:C:A	4.97822e-13	-1.65171	-0.568363
74170471	chr16:74170471:T:G	8.41622e-13	-1.616	-0.0789862
74170577	chr16:74170577:T:G	1.85892e-12	-2.4149e-10	-0.902568
74170629	chr16:74170629:AATT:A	4.72441e-13	-0.792258	-1.48015
74170971	chr16:74170971:T:G	1.03162e-12	-1.49143	-1.68486e-09
74171863	chr16:74171863:A:T	9.06538e-13	-1.64776	0.0270725
74172042	chr16:74172042:C:T	8.9561e-13	-1.63281	-1.68486e-09
74172149	chr16:74172149:T:C	1.99774e-12	0.36404	-1.19459
74172697	chr16:74172697:G:A	2.00609e-13	-1.58018	-1.54879
74172954	chr16:74172954:T:C	5.4074e-13	-1.65176	-0.485617
74173265	chr16:74173265:A:G	4.73672e-13	-0.813098	-1.45671
74173302	chr16:74173302:A:G	5.20635e-13	-1.65529	-0.519984
74173394	chr16:74173394:A:G	4.75643e-13	-1.5555	-0.710152
74173764	chr16:74173764:A:G	8.27023e-13	-2.4149e-10	-1.71249
74174050	chr16:74174050:G:A	5.08145e-13	-1.65616	-0.543396
74174085	chr16:74174085:T:TC	5.10525e-13	-1.65337	-0.541506
74174157	chr16:74174157:GTTTTT:G	1.19572e-11	-2.4149e-10	0.95877
74174215	chr16:74174215:G:A	7.56845e-13	-2.4149e-10	-1.80116
74174356	chr16:74174356:T:C	4.98971e-13	-1.65329	-0.564481
74174397	chr16:74174397:G:A	7.52725e-13	-2.4149e-10	-1.80662
74174575	chr16:74174575:A:T	5.88378e-13	-1.66488	-0.38807
74174576	chr16:74174576:G:C	4.20328e-13	-1.65958	-0.7297
74174620	chr16:74174620:G:A	4.34866e-13	-1.6469	-0.708378
74174640	chr16:74174640:AATTT:A	5.62752e-13	-1.66112	-0.436364
74174808	chr16:74174808:A:G	5.58269e-13	-1.65668	-0.448802
74174963	chr16:74174963:A:G	5.06894e-13	-1.65519	-0.546826
74175217	chr16:74175217:T:C	4.66855e-13	-1.6333	-0.651006
74175223	chr16:74175223:T:C	5.2804e-13	-1.64097	-0.520177
74175255	chr16:74175255:C:T	5.22767e-13	-1.64467	-0.526512
74175326	chr16:74175326:G:A	4.81044e-13	-1.61899	-0.635367
74175364	chr16:74175364:G:A	8.64944e-13	-1.66766	-1.68486e-09
74175510	chr16:74175510:G:A	7.53142e-13	-2.4149e-10	-1.80607
74175881	chr16:74175881:G:C	8.60379e-12	1.8788	-1.24916
74176204	chr16:74176204:A:G	3.25311e-12	0.849356	-1.19231
74176570	chr16:74176570:G:T	1.03655e-12	-2.4149e-10	-1.48666
74176727	chr16:74176727:G:A	8.90303e-13	-1.63876	-1.68486e-09
74177048	chr16:74177048:TGAA:T	1.36793e-12	-2.4149e-10	-1.20926
74177162	chr16:74177162:A:G	5.40372e-13	-0.850405	-1.28766
74177191	chr16:74177191:C:T	1.20802e-12	-2.4149e-10	-1.33358
74177570	chr16:74177570:G:A	1.5313e-12	-2.4149e-10	-1.09645
74177991	chr16:74177991:T:A	1.52896e-12	-2.4149e-10	-1.09797
74178157	chr16:74178157:C:G	4.87804e-13	-0.932466	-1.30794
74178414	chr16:74178414:A:T	5.36606e-13	-0.81141	-1.33364
74178531	chr16:74178531:T:C	8.15734e-13	-2.4149e-10	-1.72623
74178821	chr16:74178821:C:T	1.58375e-12	-2.4149e-10	-1.06277
74178922	chr16:74178922:G:A	1.27055e-12	-2.4149e-10	-1.28312
74179388	chr16:74179388:A:G	7.49587e-13	-1.18487	-0.625924
74179852	chr16:74179852:T:G	3.74235e-12	0.85173	-1.05458
74179919	chr16:74179919:A:G	3.86015e-12	0.926673	-1.09853
74180389	chr16:74180389:A:G	6.91366e-13	-1.44714	-0.444512
74181346	chr16:74181346:T:A	5.44356e-13	-1.64007	-0.490648
74181463	chr16:74181463:C:T	9.11344e-12	0.632885	0.0543003
74181505	chr16:74181505:A:G	8.16215e-13	-2.4149e-10	-1.72564
74181666	chr16:74181666:T:C	9.34231e-13	-2.4149e-10	-1.5906
74182021	chr16:74182021:A:G	7.93041e-13	-2.4149e-10	-1.75444
74182344	chr16:74182344:A:G	3.39856e-13	-0.820423	-1.78138
74182427	chr16:74182427:C:G	3.58978e-13	-0.810845	-1.73621
74183119	chr16:74183119:C:T	7.66313e-13	-2.4149e-10	-1.78873
74183832	chr16:74183832:CATT:C	8.02238e-12	0.559672	-1.68486e-09
74183961	chr16:74183961:A:G	4.35389e-13	-0.911116	-1.44296
74183967	chr16:74183967:T:C	4.02932e-13	-0.665355	-1.7662
74184100	chr16:74184100:G:A	2.56932e-12	-2.4149e-10	-0.578925
74184244	chr16:74184244:C:A	1.16457e-12	-1.37021	-1.68486e-09
74184580	chr16:74184580:A:T	1.06337e-12	-2.4149e-10	-1.46112
74184692	chr16:74184692:T:C	7.9457e-13	-2.4149e-10	-1.75252
74184846	chr16:74184846:A:C	1.40363e-12	-2.4149e-10	-1.18351
74185064	chr16:74185064:T:C	2.0689e-13	-1.29825	-1.79988
74185345	chr16:74185345:G:C	8.02172e-13	-2.4149e-10	-1.743
74185411	chr16:74185411:T:C	2.18123e-13	-1.63564	-1.40962
74185487	chr16:74185487:C:G	3.06959e-13	-1.55036	-1.15325
74185571	chr16:74185571:G:A	8.32385e-13	-2.4149e-10	-1.70602
74185810	chr16:74185810:C:T	4.40853e-13	-0.560751	-1.78086
74186090	chr16:74186090:G:A	2.10908e-13	-1.28105	-1.79785
74186129	chr16:74186129:G:C	2.52007e-12	-2.4149e-10	-0.598278
74186152	chr16:74186152:G:A	7.55574e-13	-2.4149e-10	-1.80284
74186727	chr16:74186727:C:T	8.65625e-13	-2.4149e-10	-1.66687
74187267	chr16:74187267:T:C	2.63633e-13	-1.60419	-1.25157
74187370	chr16:74187370:C:T	3.31472e-13	-1.66536	-0.961415
74187714	chr16:74187714:G:C	9.39843e-13	-2.4149e-10	-1.58461
74188900	chr16:74188900:C:G	4.81711e-13	-1.24115	-1.01183
74188947	chr16:74188947:G:A	7.54456e-13	-2.4149e-10	-1.80432
74189218	chr16:74189218:A:T	1.81493e-13	-1.5588	-1.67031
74190564	chr16:74190564:G:A	7.62342e-13	-2.4149e-10	-1.79392
74190583	chr16:74190583:C:T	7.52474e-13	-2.4149e-10	-1.80695
74190596	chr16:74190596:A:T	1.02154e-12	-2.4149e-10	-1.50125
74191828	chr16:74191828:T:G	4.31013e-13	-1.6561	-0.708081
74192014	chr16:74192014:G:T	7.52577e-13	-2.4149e-10	-1.80682
74192322	chr16:74192322:T:C	1.9633e-13	-1.4759	-1.67463
74192503	chr16:74192503:G:A	4.69575e-13	-1.63719	-0.641305
74192613	chr16:74192613:G:T	7.58759e-13	-2.4149e-10	-1.79864
74192616	chr16:74192616:G:C	1.41624e-12	-2.4149e-10	-1.17456
74192669	chr16:74192669:C:T	8.96541e-13	-1.63178	-1.68486e-09
74192767	chr16:74192767:C:G	7.57579e-13	-2.4149e-10	-1.80019
74192872	chr16:74192872:CACAA:C	7.63424e-13	-2.4149e-10	-1.79251
74192979	chr16:74192979:T:C	2.14891e-13	-1.63345	-1.42674
74193344	chr16:74193344:T:C	4.83919e-13	-1.61628	-0.632123
74193926	chr16:74193926:T:C	7.56852e-13	-2.4149e-10	-1.80115
74194123	chr16:74194123:G:A	7.87227e-13	-2.4149e-10	-1.7618
74194381	chr16:74194381:A:G	3.92103e-13	-1.59215	-0.866639
74194382	chr16:74194382:A:G	3.95729e-13	-1.57858	-0.871011
74194714	chr16:74194714:T:A	7.88403e-12	0.542275	-1.68486e-09
74195254	chr16:74195254:T:G	2.02455e-13	-1.62777	-1.49203
74195276	chr16:74195276:G:A	7.68628e-13	-2.4149e-10	-1.78571
74195355	chr16:74195355:C:A	1.3001e-12	-2.4149e-10	-1.26013
74195630	chr16:74195630:A:G	4.68045e-13	-1.65339	-0.628365
74196093	chr16:74196093:C:T	1.75726e-13	-1.53598	-1.72541
74196210	chr16:74196210:G:A	7.53014e-13	-2.4149e-10	-1.80624
74196453	chr16:74196453:G:A	1.81658e-13	-1.42559	-1.8026
74197552	chr16:74197552:A:G	1.56823e-13	-1.57949	-1.79572
74197654	chr16:74197654:C:A	3.18802e-13	-0.88206	-1.78369
74197832	chr16:74197832:C:T	7.6596e-13	-2.4149e-10	-1.78919
74197848	chr16:74197848:A:T	7.52679e-13	-2.4149e-10	-1.80668
74198696	chr16:74198696:A:G	1.5011e-12	-2.4149e-10	-1.11637
74198731	chr16:74198731:A:T	1.52328e-13	-1.66548	-1.7388
74198739	chr16:74198739:A:C	4.58425e-13	-1.59022	-0.712307
74199101	chr16:74199101:A:AT	7.53806e-13	-2.4149e-10	-1.80518
74199317	chr16:74199317:G:A	2.10814e-13	-1.33923	-1.74011
74199365	chr16:74199365:A:T	1.55919e-13	-1.62543	-1.75555
74199821	chr16:74199821:A:C	3.71717e-13	-1.5766	-0.935586
74199848	chr16:74199848:A:G	8.8593e-13	-2.4149e-10	-1.64368
74199960	chr16:74199960:G:A	7.54714e-13	-2.4149e-10	-1.80398
74200837	chr16:74200837:CAAAAGAAAATAAGACCTAAACCAGG:C	2.91771e-12	-2.4149e-10	-0.451765
74201767	chr16:74201767:C:T	6.28472e-13	-1.63202	-0.355006
74201856	chr16:74201856:C:T	1.34987e-12	-2.4149e-10	-1.22256
74203269	chr16:74203269:C:T	1.09354e-12	-1.43315	-1.68486e-09
74203333	chr16:74203333:T:C	1.10974e-12	-2.4149e-10	-1.41844
74203851	chr16:74203851:C:T	1.1913e-11	-2.4149e-10	0.955067
74204240	chr16:74204240:A:T	1.2137e-12	-0.697218	-0.631676
74204333	chr16:74204333:G:A	5.34488e-12	0.153576	-1.68486e-09
74204562	chr16:74204562:C:T	7.82083e-13	-2.4149e-10	-1.76836
74204722	chr16:74204722:G:A	2.16919e-13	-1.26314	-1.78765
74204888	chr16:74204888:A:G	3.74674e-13	-1.65504	-0.849225
74205188	chr16:74205188:G:A	1.5883e-12	-2.4149e-10	-1.0599
74205363	chr16:74205363:T:G	1.77328e-11	-1.36356	2.71641
74205654	chr16:74205654:C:T	3.78683e-13	-1.56835	-0.92527
74205870	chr16:74205870:G:A	4.25145e-13	-0.635447	-1.74244
74206329	chr16:74206329:G:A	1.15652e-12	-1.27209	-0.105053
74206658	chr16:74206658:C:T	7.65326e-13	-2.4149e-10	-1.79002
74207006	chr16:74207006:A:G	3.76466e-13	-1.62524	-0.874249
74207215	chr16:74207215:T:G	1.43041e-12	-2.4149e-10	-1.1646
74207275	chr16:74207275:C:T	7.62695e-13	-2.4149e-10	-1.79346
74208576	chr16:74208576:T:A	8.71252e-13	-2.4149e-10	-1.66039
74208625	chr16:74208625:C:A	5.58905e-13	-1.62748	-0.476856
74208783	chr16:74208783:A:G	1.82298e-12	-0.922091	-1.68486e-09
74209061	chr16:74209061:T:C	4.77623e-13	-1.6199	-0.641594
74209444	chr16:74209444:G:A	5.45829e-13	-1.60603	-0.521981
74209972	chr16:74209972:G:A	7.52522e-13	-2.4149e-10	-1.80689
74210170	chr16:74210170:A:C	2.47403e-13	-1.62242	-1.29688
74210591	chr16:74210591:T:G	1.07263e-12	-2.4149e-10	-1.45245
74210833	chr16:74210833:C:T	5.4958e-13	-1.59732	-0.523844
74211046	chr16:74211046:T:C	1.17199e-12	-1.36386	-1.68486e-09
74211349	chr16:74211349:C:T	4.89101e-13	-1.64256	-0.595186
74213008	chr16:74213008:T:C	3.87792e-13	-1.40859	-1.06126
74213482	chr16:74213482:T:C	4.03375e-12	-1.47703	1.34916
74213595	chr16:74213595:A:C	8.91239e-13	-1.63771	-1.68486e-09
74213627	chr16:74213627:T:C	3.11861e-13	-1.62461	-1.06315
74213805	chr16:74213805:CTGGGAGAT:C	1.3016e-12	-0.676902	-0.582068
74214162	chr16:74214162:C:T	1.40272e-12	-2.4149e-10	-1.18415
74214434	chr16:74214434:G:A	7.55208e-13	-2.4149e-10	-1.80333
74214890	chr16:74214890:C:T	4.79098e-13	-1.66718	-0.591237
74215341	chr16:74215341:G:A	1.39418e-12	-0.600615	-0.589644
74215934	chr16:74215934:T:C	6.75586e-13	-1.65206	-0.262682
74216271	chr16:74216271:C:T	1.51013e-11	-2.4149e-10	1.19222
74216354	chr16:74216354:A:G	3.01909e-13	-1.30652	-1.41368
74216430	chr16:74216430:C:T	8.78047e-13	-1.65262	-1.68486e-09
74217048	chr16:74217048:A:C	1.47412e-12	0.67242	-1.80692
74217183	chr16:74217183:G:A	8.66885e-13	-1.66541	-1.68486e-09
74217225	chr16:74217225:C:T	4.47221e-13	-1.66074	-0.666524
74217375	chr16:74217375:T:C	9.10774e-13	-1.61602	-1.68486e-09
74218035	chr16:74218035:T:C	4.53672e-13	-1.6276	-0.685344
74219274	chr16:74219274:G:C	7.87234e-13	-2.4149e-10	-1.76179
74219469	chr16:74219469:T:C	2.90749e-13	-1.55232	-1.20554
74220154	chr16:74220154:A:G	1.24955e-12	-2.4149e-10	-1.29978
74220327	chr16:74220327:C:T	3.95261e-13	-1.66419	-0.786585
74220403	chr16:74220403:A:G	1.39006e-12	-2.4149e-10	-1.19322
74220830	chr16:74220830:A:C	4.02428e-13	-1.64964	-0.783163
74220960	chr16:74220960:A:G	1.27265e-12	-1.28146	-1.68486e-09
74221670	chr16:74221670:C:G	1.22791e-12	-1.31725	-1.68486e-09
74223012	chr16:74223012:T:C	9.60215e-13	-2.4149e-10	-1.56316
74223280	chr16:74223280:GAAGA:G	1.39246e-12	-2.4149e-10	-1.19149
74224409	chr16:74224409:A:G	2.55818e-13	-1.60015	-1.2857
74225041	chr16:74225041:C:T	2.37107e-13	-1.58824	-1.37357
74225287	chr16:74225287:C:G	3.37788e-13	-1.6213	-0.986602
74225295	chr16:74225295:A:C	1.20533e-12	-1.33581	-1.68486e-09
74225306	chr16:74225306:C:T	1.05955e-12	-2.4149e-10	-1.46472
74225537	chr16:74225537:CT:C	8.67894e-13	-1.66425	-1.68486e-09
74226018	chr16:74226018:G:C	1.84274e-12	-2.4149e-10	-0.911312
74226907	chr16:74226907:T:C	8.52467e-13	-2.4149e-10	-1.68219
74227783	chr16:74227783:G:A	2.18022e-12	-0.743137	-1.68486e-09
74228093	chr16:74228093:G:A	4.63988e-13	-1.66634	-0.624122
74228155	chr16:74228155:G:A	3.70271e-13	-1.53091	-0.985171
74228799	chr16:74228799:A:T	8.95487e-13	-1.63295	-1.68486e-09
74229120	chr16:74229120:C:T	2.81026e-13	-1.65822	-1.13365
74229347	chr16:74229347:T:C	7.52479e-13	-2.4149e-10	-1.80695
74229485	chr16:74229485:T:C	2.78954e-13	-1.61175	-1.18753
74230183	chr16:74230183:A:G	1.8038e-13	-1.52751	-1.70775
74230295	chr16:74230295:A:G	1.78066e-12	-1.45214	0.506558
74230362	chr16:74230362:T:C	3.13185e-13	-1.63211	-1.05142
74230652	chr16:74230652:C:A	1.14606e-12	-2.4149e-10	-1.38624
74230706	chr16:74230706:C:T	6.59086e-12	0.36312	-1.68486e-09
74230897	chr16:74230897:A:T	8.66776e-13	-1.66554	-1.68486e-09
74231251	chr16:74231251:G:A	7.52875e-13	-2.4149e-10	-1.80642
74232573	chr16:74232573:C:T	7.67136e-13	-2.4149e-10	-1.78765
74233346	chr16:74233346:C:T	2.79759e-13	-1.62475	-1.17164
74233798	chr16:74233798:T:A	3.03545e-13	-0.937016	-1.77777
74233871	chr16:74233871:C:T	4.70877e-13	-0.493387	-1.78234
74233956	chr16:74233956:T:G	4.89382e-13	-1.66038	-0.576793
74234450	chr16:74234450:C:G	3.37173e-13	-1.63671	-0.973014
74234651	chr16:74234651:G:A	7.53696e-13	-2.4149e-10	-1.80533
74234755	chr16:74234755:C:T	2.0691e-13	-1.29439	-1.80365
74234815	chr16:74234815:A:G	7.5252e-13	-2.4149e-10	-1.80689
74235003	chr16:74235003:T:C	3.60365e-13	-1.66059	-0.882616
74235219	chr16:74235219:A:C	8.83689e-13	-1.64621	-1.68486e-09
74235729	chr16:74235729:C:T	8.08655e-13	-2.4149e-10	-1.73495
74235929	chr16:74235929:T:C	1.32772e-12	-2.4149e-10	-1.2391
74236144	chr16:74236144:G:A	3.00076e-13	-1.66359	-1.0627
74236498	chr16:74236498:C:G	7.54202e-13	-2.4149e-10	-1.80466
74236637	chr16:74236637:C:T	2.49118e-13	-1.10547	-1.80693
74236897	chr16:74236897:T:C	8.69875e-13	-1.66197	-1.68486e-09
74237247	chr16:74237247:T:C	2.36516e-13	-1.66226	-1.30204
74237373	chr16:74237373:G:C	7.63377e-13	-2.4149e-10	-1.79257
74237704	chr16:74237704:G:A	1.67795e-13	-1.65145	-1.65612
74237969	chr16:74237969:G:C	2.07015e-13	-1.58738	-1.51015
74237987	chr16:74237987:C:T	1.08654e-12	-2.4149e-10	-1.43956
74238192	chr16:74238192:AC:A	9.27115e-13	-1.59824	-1.68486e-09
74238319	chr16:74238319:A:G	4.15597e-13	-1.60512	-0.795489
74238588	chr16:74238588:C:T	8.13961e-13	-2.4149e-10	-1.72841
74238831	chr16:74238831:A:C	2.81961e-13	-1.09422	-1.69433
74238959	chr16:74238959:G:A	7.52918e-13	-2.4149e-10	-1.80636
74239037	chr16:74239037:T:C	7.88941e-13	-2.4149e-10	-1.75963
74239092	chr16:74239092:T:C	7.52928e-13	-2.4149e-10	-1.80635
74240099	chr16:74240099:GCCA:G	2.27257e-13	-1.1991	-1.80514
74240933	chr16:74240933:G:A	3.15074e-13	-0.922315	-1.7552
74241018	chr16:74241018:C:T	1.11887e-12	-2.4149e-10	-1.41024
74241055	chr16:74241055:T:C	8.29118e-13	-1.26973	-0.440231
74241343	chr16:74241343:C:T	8.65032e-13	-1.66755	-1.68486e-09
74241369	chr16:74241369:T:C	1.21439e-12	-2.4149e-10	-1.32833
74241502	chr16:74241502:C:T	7.53747e-13	-2.4149e-10	-1.80526
74242032	chr16:74242032:T:C	1.14673e-12	-2.4149e-10	-1.38565
74242504	chr16:74242504:T:C	1.82834e-12	-0.919156	-1.68486e-09
74242680	chr16:74242680:C:G	8.02081e-13	-2.4149e-10	-1.74311
74242729	chr16:74242729:A:G	1.14627e-12	-2.4149e-10	-1.38605
74242805	chr16:74242805:C:A	8.45676e-13	-2.4149e-10	-1.69018
74242810	chr16:74242810:T:C	1.66564e-13	-1.6539	-1.66103
74242994	chr16:74242994:A:G	8.99013e-13	-2.4149e-10	-1.62902
74243005	chr16:74243005:A:G	1.03998e-12	-2.4149e-10	-1.48336
74243377	chr16:74243377:T:C	1.14067e-12	-2.4149e-10	-1.39095
74243502	chr16:74243502:A:T	1.14673e-12	-2.4149e-10	-1.38565
74243700	chr16:74243700:G:A	1.14673e-12	-2.4149e-10	-1.38565
74243945	chr16:74243945:C:T	4.9969e-11	-1.29856	3.6874
74244020	chr16:74244020:C:T	2.81033e-13	-1.05593	-1.73592
74244235	chr16:74244235:ACT:A	5.57616e-12	0.195937	-1.68486e-09
74244702	chr16:74244702:C:A	7.53749e-13	-2.4149e-10	-1.80526
74245802	chr16:74245802:T:C	4.50595e-13	-1.63503	-0.684718
74246043	chr16:74246043:T:C	1.22998e-12	-2.4149e-10	-1.31557
74246277	chr16:74246277:T:C	7.90974e-13	-2.4149e-10	-1.75705
74246325	chr16:74246325:T:A	8.016e-13	-2.4149e-10	-1.74371
74246490	chr16:74246490:A:T	2.07135e-11	1.50822	-1.68486e-09
74246733	chr16:74246733:T:G	1.9468e-13	-1.66343	-1.49553
74246797	chr16:74246797:T:C	3.35296e-13	-1.18169	-1.43362
74247117	chr16:74247117:T:C	7.54011e-13	-2.4149e-10	-1.80491
74247780	chr16:74247780:C:T	7.9518e-13	-2.4149e-10	-1.75175
74247851	chr16:74247851:T:C	8.65854e-13	-1.6666	-1.68486e-09
74247860	chr16:74247860:T:TG	7.95453e-13	-2.4149e-10	-1.75141
74248637	chr16:74248637:A:G	1.50673e-13	-1.65467	-1.76053
74248650	chr16:74248650:A:C	8.92036e-13	-1.63681	-1.68486e-09
74248736	chr16:74248736:T:C	7.96133e-13	-2.4149e-10	-1.75055
74248834	chr16:74248834:T:C	8.27594e-13	-2.4149e-10	-1.7118
74249089	chr16:74249089:C:G	8.76695e-13	-1.65416	-1.68486e-09
74249156	chr16:74249156:A:G	8.0198e-13	-2.4149e-10	-1.74324
74249269	chr16:74249269:T:C	7.96795e-13	-2.4149e-10	-1.74972
74249378	chr16:74249378:G:A	8.0688e-13	-2.4149e-10	-1.73714
74249382	chr16:74249382:G:T	8.09182e-13	-2.4149e-10	-1.7343
74249729	chr16:74249729:A:G	9.57572e-13	-1.56592	-1.68486e-09
74251140	chr16:74251140:T:C	8.10472e-13	-2.4149e-10	-1.7327
74251850	chr16:74251850:T:C	8.05463e-13	-2.4149e-10	-1.7389
74252118	chr16:74252118:G:C	7.95104e-13	-2.4149e-10	-1.75185
74252678	chr16:74252678:G:A	2.09643e-13	-1.43822	-1.64669
74252747	chr16:74252747:A:G	1.17026e-12	-1.21049	-0.154841
74252998	chr16:74252998:C:T	2.61256e-13	-1.06898	-1.79584
74253058	chr16:74253058:T:C	8.62351e-13	-2.4149e-10	-1.67066
74253537	chr16:74253537:A:T	8.68826e-13	-2.4149e-10	-1.66318
74253678	chr16:74253678:G:A	1.69942e-13	-1.65957	-1.63529
74254526	chr16:74254526:CCTTA:C	7.52673e-13	-2.4149e-10	-1.80669
74254862	chr16:74254862:G:A	7.97171e-13	-2.4149e-10	-1.74925
74254942	chr16:74254942:T:G	1.00139e-12	-1.52117	-1.68486e-09
74254958	chr16:74254958:T:C	8.12733e-13	-2.4149e-10	-1.72992
74255344	chr16:74255344:T:C	8.01661e-13	-2.4149e-10	-1.74363
74255744	chr16:74255744:T:C	7.68042e-13	-2.4149e-10	-1.78648
74255745	chr16:74255745:G:A	8.14983e-13	-2.4149e-10	-1.72715
74256580	chr16:74256580:C:T	7.52476e-13	-2.4149e-10	-1.80695
74256581	chr16:74256581:G:A	7.58684e-13	-2.4149e-10	-1.79873
74256742	chr16:74256742:C:T	4.64129e-13	-1.60238	-0.687777
74257204	chr16:74257204:G:A	7.61037e-13	-2.4149e-10	-1.79564
74257325	chr16:74257325:C:T	8.65683e-13	-1.6668	-1.68486e-09
74257546	chr16:74257546:T:C	8.65631e-13	-2.4149e-10	-1.66686
74257710	chr16:74257710:C:A	7.58702e-13	-2.4149e-10	-1.79871
74258540	chr16:74258540:C:T	1.54991e-13	-1.65696	-1.73
74258600	chr16:74258600:C:T	1.55111e-13	-1.65451	-1.73167
74258975	chr16:74258975:G:A	9.1733e-13	-1.60885	-1.68486e-09
74259446	chr16:74259446:TC:T	7.52772e-13	-2.4149e-10	-1.80656
74260037	chr16:74260037:C:A	1.79712e-13	-1.6549	-1.58406
74260558	chr16:74260558:G:A	9.96689e-13	-2.4149e-10	-1.52588
74260639	chr16:74260639:C:A	9.38141e-13	-2.4149e-10	-1.58642
74261446	chr16:74261446:T:C	1.02672e-12	-1.49619	-1.68486e-09
74261482	chr16:74261482:T:C	1.03289e-12	-2.4149e-10	-1.4902
74261665	chr16:74261665:C:T	3.40364e-13	-0.835857	-1.76445
74262222	chr16:74262222:G:A	8.98539e-13	-2.4149e-10	-1.62955
74262456	chr16:74262456:ATGT:A	7.5899e-13	-2.4149e-10	-1.79833
74262457	chr16:74262457:T:C	9.84722e-13	-2.4149e-10	-1.53796
74262660	chr16:74262660:A:G	2.43402e-13	-1.35367	-1.58193
74262750	chr16:74262750:C:G	1.96558e-13	-1.60156	-1.54781
74262927	chr16:74262927:G:A	2.18491e-13	-1.60641	-1.43716
74263042	chr16:74263042:T:C	7.52579e-13	-2.4149e-10	-1.80681
74263377	chr16:74263377:A:G	5.57113e-12	-2.4149e-10	0.195033
74264004	chr16:74264004:A:C	9.64599e-13	-2.4149e-10	-1.55861
74264975	chr16:74264975:G:A	2.89037e-13	-1.34089	-1.42288
74265076	chr16:74265076:C:A	1.14994e-12	-2.4149e-10	-1.38286
74265288	chr16:74265288:T:C	2.68304e-13	-1.34725	-1.49095
74265351	chr16:74265351:T:C	1.10545e-12	-2.4149e-10	-1.42231
74266117	chr16:74266117:A:G	9.5446e-13	-0.606865	-0.962308
74266124	chr16:74266124:C:G	9.28526e-13	-0.615379	-0.981343
74266429	chr16:74266429:T:G	2.22505e-12	-2.4149e-10	-0.722783
74266635	chr16:74266635:G:A	2.10187e-13	-1.42487	-1.65745
74266906	chr16:74266906:T:C	7.6274e-13	-2.4149e-10	-1.7934
74267232	chr16:74267232:C:G	7.55728e-13	-2.4149e-10	-1.80264
74267397	chr16:74267397:AATGG:A	8.90868e-13	-2.4149e-10	-1.63812
74267578	chr16:74267578:G:A	2.6412e-13	-1.48946	-1.36446
74267732	chr16:74267732:A:C	1.92924e-13	-1.40361	-1.76442
74267954	chr16:74267954:C:T	7.53689e-13	-2.4149e-10	-1.80534
74268828	chr16:74268828:T:C	2.33258e-12	-1.57078	0.895198
74268892	chr16:74268892:T:C	1.08843e-12	-0.374453	-1.06338
74269781	chr16:74269781:T:G	9.07769e-13	-2.4149e-10	-1.61933
74270426	chr16:74270426:G:A	5.52288e-12	0.186335	-1.68486e-09
74270710	chr16:74270710:C:G	2.03481e-12	-2.4149e-10	-0.812163
74270966	chr16:74270966:A:G	2.68521e-13	-1.66756	-1.16983
74272162	chr16:74272162:G:A	7.52585e-13	-2.4149e-10	-1.80681
74272240	chr16:74272240:C:A	7.52602e-13	-2.4149e-10	-1.80678
74272553	chr16:74272553:A:C	7.53358e-13	-2.4149e-10	-1.80578
74272593	chr16:74272593:C:G	2.09827e-12	-2.4149e-10	-0.781452
74272693	chr16:74272693:C:G	1.67773e-13	-1.50214	-1.80556
74273438	chr16:74273438:T:G	1.74594e-12	-0.965269	-1.68486e-09
74275431	chr16:74275431:A:G	3.28473e-13	-1.43405	-1.20181
74275608	chr16:74275608:G:C	1.97706e-13	-1.66777	-1.47577
74275694	chr16:74275694:T:C	2.66393e-13	-1.33547	-1.50987
74275769	chr16:74275769:C:A	7.69794e-13	-2.4149e-10	-1.7842
74276942	chr16:74276942:T:C	2.64787e-13	-1.38393	-1.46746
74277555	chr16:74277555:G:A	3.66423e-13	-1.12573	-1.4008
74277898	chr16:74277898:T:C	2.72995e-13	-1.47688	-1.34398
74278146	chr16:74278146:T:C	8.72707e-13	-1.52766	-0.131062
74278181	chr16:74278181:C:T	3.28187e-13	-1.45387	-1.18287
74278209	chr16:74278209:G:A	1.39689e-12	-1.18831	-1.68486e-09
74278318	chr16:74278318:T:C	3.36219e-13	-1.57407	-1.03849
74278605	chr16:74278605:C:T	1.90089e-12	-2.4149e-10	-0.880243
74278614	chr16:74278614:G:A	1.65715e-12	-1.40466	0.387195
74279060	chr16:74279060:C:G	3.29347e-13	-0.873202	-1.76
74279297	chr16:74279297:T:C	5.55924e-12	0.192897	-1.68486e-09
74279647	chr16:74279647:C:T	2.42713e-13	-1.3983	-1.54014
74279728	chr16:74279728:C:G	1.69768e-13	-1.49519	-1.8007
74280366	chr16:74280366:A:G	7.53158e-13	-2.4149e-10	-1.80604
74280381	chr16:74280381:T:C	2.05108e-13	-1.36954	-1.73725
74280428	chr16:74280428:A:G	2.3e-12	-2.4149e-10	-0.689656
74280582	chr16:74280582:G:A	3.75038e-13	-1.13743	-1.36586
74280940	chr16:74280940:A:G	2.35439e-12	-2.4149e-10	-0.666282
74281288	chr16:74281288:G:A	1.184e-12	-1.54085	0.187192
74281474	chr16:74281474:AC:A	2.91381e-13	-1.43941	-1.31628
74282268	chr16:74282268:A:C	2.34809e-13	-1.40672	-1.56483
74282665	chr16:74282665:T:C	8.58792e-13	-2.4149e-10	-1.67479
74283334	chr16:74283334:C:T	7.53092e-13	-2.4149e-10	-1.80613
74283549	chr16:74283549:T:C	3.14667e-13	-0.879079	-1.79972
74284372	chr16:74284372:G:C	7.52477e-13	-2.4149e-10	-1.80695
74284446	chr16:74284446:T:G	2.00507e-12	-2.4149e-10	-0.826885
74285287	chr16:74285287:T:C	1.65752e-11	-1.33819	2.62353
74285358	chr16:74285358:C:T	2.58011e-12	-0.574733	-1.68486e-09
74285431	chr16:74285431:G:A	1.1993e-12	-2.4149e-10	-1.34083
74285620	chr16:74285620:C:T	7.52511e-13	-2.4149e-10	-1.8069
74285694	chr16:74285694:C:T	8.40973e-13	-2.4149e-10	-1.69576
74285720	chr16:74285720:A:C	2.04728e-13	-1.6566	-1.45203
74286664	chr16:74286664:T:C	7.52526e-13	-2.4149e-10	-1.80688
74286753	chr16:74286753:A:G	5.13983e-13	-1.07988	-1.10825
74286908	chr16:74286908:T:C	3.94259e-13	-0.664575	-1.78874
74287327	chr16:74287327:A:T	1.08574e-12	-1.55139	0.111083
74287522	chr16:74287522:G:A	1.00938e-11	0.789355	-1.68486e-09
74287672	chr16:74287672:G:A	3.35717e-13	-0.968792	-1.64526
74288448	chr16:74288448:A:G	4.448e-13	-0.620366	-1.71233
74289041	chr16:74289041:C:T	1.52396e-12	-2.4149e-10	-1.10125
74289347	chr16:74289347:C:G	2.67265e-13	-1.33272	-1.50936
74289569	chr16:74289569:C:T	8.42047e-13	-2.4149e-10	-1.69448
74289580	chr16:74289580:AAAC:A	2.62199e-13	-1.49059	-1.37062
74290851	chr16:74290851:G:C	2.15127e-13	-1.39863	-1.66046
74290964	chr16:74290964:T:C	3.77494e-13	-1.47556	-1.0212
74291233	chr16:74291233:G:A	2.86536e-13	-1.20956	-1.5629
74291283	chr16:74291283:T:C	2.46838e-13	-1.44172	-1.47987
74291446	chr16:74291446:T:C	2.15025e-13	-1.39933	-1.66024
74291454	chr16:74291454:A:G	7.54304e-13	-2.4149e-10	-1.80452
74291970	chr16:74291970:C:A	2.47439e-13	-1.44202	-1.47713
74292092	chr16:74292092:G:C	2.14569e-13	-1.39886	-1.66282
74292110	chr16:74292110:T:C	1.14957e-12	-1.38318	-1.68486e-09
74292324	chr16:74292324:G:A	2.07743e-13	-1.43119	-1.66282
74292359	chr16:74292359:T:C	7.5248e-13	-2.4149e-10	-1.80695
74293094	chr16:74293094:T:A	2.14849e-13	-1.39923	-1.66115
74293891	chr16:74293891:C:T	3.55107e-13	-0.755238	-1.80266
74294132	chr16:74294132:G:A	7.52647e-13	-2.4149e-10	-1.80672
74294679	chr16:74294679:A:C	3.27712e-13	-1.48684	-1.15134
74294900	chr16:74294900:G:A	2.10835e-13	-1.38172	-1.69753
74295013	chr16:74295013:A:G	7.57432e-13	-2.4149e-10	-1.80039
74295103	chr16:74295103:G:C	2.25843e-12	-2.4149e-10	-0.707894
74295152	chr16:74295152:GAC:G	1.45513e-13	-1.66358	-1.78648
74295304	chr16:74295304:T:G	3.60972e-13	-1.62663	-0.914891
74296363	chr16:74296363:A:G	9.36982e-13	-2.4149e-10	-1.58766
74296823	chr16:74296823:G:A	1.39097e-12	-2.4149e-10	-1.19256
74297081	chr16:74297081:G:A	6.18355e-12	0.299328	-1.68486e-09
74297101	chr16:74297101:T:A	7.52581e-13	-2.4149e-10	-1.80681
74297608	chr16:74297608:C:T	7.52784e-13	-2.4149e-10	-1.80654
74297976	chr16:74297976:T:C	4.70964e-12	-2.4149e-10	0.0270465
74298603	chr16:74298603:C:T	8.47029e-13	-2.4149e-10	-1.68858
74298663	chr16:74298663:G:A	1.42357e-12	-1.1694	-1.68486e-09
74298942	chr16:74298942:T:C	2.30382e-13	-1.40829	-1.58229
74298985	chr16:74298985:G:A	2.06303e-12	-2.4149e-10	-0.798389
74299112	chr16:74299112:A:G	7.52707e-13	-2.4149e-10	-1.80664
74299391	chr16:74299391:T:G	2.19153e-13	-1.23629	-1.80426
74299839	chr16:74299839:T:C	4.29386e-13	-0.702673	-1.66529
74300471	chr16:74300471:T:C	1.16684e-12	-1.36826	-1.68486e-09
74300662	chr16:74300662:A:T	7.65622e-13	-2.4149e-10	-1.78963
74300831	chr16:74300831:T:G	7.67086e-13	-2.4149e-10	-1.78772
74301210	chr16:74301210:C:T	7.6618e-13	-2.4149e-10	-1.7889
74301486	chr16:74301486:A:G	2.40681e-13	-1.29468	-1.65217
74301865	chr16:74301865:C:T	8.8955e-13	-2.4149e-10	-1.6396
74302120	chr16:74302120:G:C	6.862e-12	0.403435	-1.68486e-09
74302762	chr16:74302762:A:G	7.55101e-13	-2.4149e-10	-1.80347
74302764	chr16:74302764:T:C	1.10745e-12	-1.4205	-1.68486e-09
74303134	chr16:74303134:C:T	9.56228e-13	-2.4149e-10	-1.56732
74303138	chr16:74303138:G:A	2.26737e-13	-1.3649	-1.64163
74303188	chr16:74303188:A:G	4.35841e-13	-1.66697	-0.686076
74303206	chr16:74303206:G:C	3.71204e-13	-0.832459	-1.68111
74303393	chr16:74303393:C:T	1.01169e-12	-2.4149e-10	-1.51094
74303623	chr16:74303623:C:T	2.79318e-13	-1.46347	-1.3345
74303809	chr16:74303809:C:T	6.07319e-12	0.281319	-1.68486e-09
74306683	chr16:74306683:G:C	9.26706e-13	-2.4149e-10	-1.59868
74306939	chr16:74306939:T:C	3.03967e-12	-2.4149e-10	-0.410815
74307216	chr16:74307216:CAG:C	9.00839e-13	-1.62699	-1.68486e-09
74308004	chr16:74308004:A:C	4.59596e-13	-0.757812	-1.54216
74309441	chr16:74309441:T:C	2.54579e-13	-1.39321	-1.49749
74309723	chr16:74309723:G:A	2.41525e-13	-1.41438	-1.52897
74310372	chr16:74310372:C:G	2.86996e-13	-1.3025	-1.46836
74310376	chr16:74310376:A:G	3.77927e-13	-0.705117	-1.7905
74310529	chr16:74310529:C:T	1.95278e-12	-2.4149e-10	-0.853311
74311372	chr16:74311372:T:C	1.24678e-12	-2.4149e-10	-1.302
74311459	chr16:74311459:G:A	1.09882e-12	-2.4149e-10	-1.42832
74311465	chr16:74311465:C:T	1.01581e-11	0.795711	-1.68486e-09
74311479	chr16:74311479:C:T	1.86935e-13	-1.58889	-1.61067
74311523	chr16:74311523:C:T	1.33406e-12	-1.23434	-1.68486e-09
74311531	chr16:74311531:T:A	7.79083e-13	-2.4149e-10	-1.7722
74312300	chr16:74312300:A:G	7.90901e-13	-2.4149e-10	-1.75715
74312465	chr16:74312465:G:A	3.46468e-13	-1.62469	-0.95784
74312707	chr16:74312707:T:A	7.55186e-13	-2.4149e-10	-1.80336
74312718	chr16:74312718:T:C	8.66247e-13	-1.66615	-1.68486e-09
74312960	chr16:74312960:C:T	1.30951e-12	-2.4149e-10	-1.25291
74313035	chr16:74313035:G:A	9.76397e-13	-1.54645	-1.68486e-09
74313333	chr16:74313333:T:A	1.45688e-13	-1.66144	-1.78742
74313422	chr16:74313422:C:T	3.11069e-13	-1.61577	-1.07453
74313718	chr16:74313718:C:G	1.49349e-12	-2.4149e-10	-1.12145
74313928	chr16:74313928:G:A	8.04234e-13	-2.4149e-10	-1.74043
74313958	chr16:74313958:C:G	1.86406e-13	-1.56578	-1.63661
74314490	chr16:74314490:C:G	3.19426e-13	-1.61738	-1.04641
74314611	chr16:74314611:G:A	7.57654e-13	-2.4149e-10	-1.80009
74314911	chr16:74314911:G:A	1.82329e-13	-1.59241	-1.63209
74315309	chr16:74315309:G:C	7.93597e-13	-2.4149e-10	-1.75374
74315733	chr16:74315733:C:G	3.53576e-13	-1.5634	-0.998826
74315944	chr16:74315944:T:C	1.51983e-12	-1.10396	-1.68486e-09
74315955	chr16:74315955:C:T	7.55939e-13	-2.4149e-10	-1.80236
74316115	chr16:74316115:G:T	4.41072e-13	-0.799707	-1.5414
74316333	chr16:74316333:G:A	3.63457e-13	-0.729523	-1.80513
74316801	chr16:74316801:T:C	1.02627e-12	-1.49663	-1.68486e-09
74317008	chr16:74317008:G:A	1.36982e-11	-1.42497	2.51967
74317249	chr16:74317249:A:G	2.57006e-13	-1.43498	-1.44624
74317599	chr16:74317599:G:A	7.91802e-13	-2.4149e-10	-1.75601
74318081	chr16:74318081:G:A	3.37201e-13	-1.32401	-1.28563
74318640	chr16:74318640:T:C	3.00556e-13	-1.58994	-1.13475
74318912	chr16:74318912:C:T	1.3702e-12	-2.4149e-10	-1.20761
74319333	chr16:74319333:G:A	1.42899e-13	-1.6614	-1.80678
74319550	chr16:74319550:T:C	3.91545e-13	-1.60977	-0.850447
74319679	chr16:74319679:G:A	7.66987e-13	-2.4149e-10	-1.78785
74319845	chr16:74319845:T:C	7.5627e-13	-2.4149e-10	-1.80192
74320248	chr16:74320248:G:A	1.15694e-12	0.28299	-1.65977
74320953	chr16:74320953:A:G	4.9848e-13	-1.60291	-0.615842
74321215	chr16:74321215:G:T	5.61044e-13	-0.394136	-1.70638
74321291	chr16:74321291:T:A	1.73446e-13	-1.62261	-1.65184
74321632	chr16:74321632:T:A	1.66849e-12	-2.4149e-10	-1.01065
74321861	chr16:74321861:A:G	4.18429e-13	-1.44534	-0.94847
74322388	chr16:74322388:G:A	7.98568e-13	-2.4149e-10	-1.7475
74322936	chr16:74322936:G:A	1.31506e-12	-2.4149e-10	-1.24868
74322965	chr16:74322965:A:C	1.00055e-12	-1.48338	-0.0386376
74323041	chr16:74323041:C:T	3.03678e-13	-1.63574	-1.07861
74323091	chr16:74323091:A:G	1.77841e-13	-1.62047	-1.62896
74323524	chr16:74323524:T:A	9.86302e-13	-2.4149e-10	-1.53636
74324843	chr16:74324843:T:C	1.54574e-12	-2.4149e-10	-1.08706
74325448	chr16:74325448:C:G	9.02856e-13	-1.62476	-1.68486e-09
74325462	chr16:74325462:G:A	9.18888e-13	-1.60716	-1.68486e-09
74325760	chr16:74325760:T:G	6.88824e-12	0.407251	-1.68486e-09
74325852	chr16:74325852:T:C	7.57515e-13	-2.4149e-10	-1.80028
74325858	chr16:74325858:T:C	1.14852e-12	-2.4149e-10	-1.38409
74325934	chr16:74325934:A:G	1.24403e-12	-2.4149e-10	-1.3042
74325944	chr16:74325944:A:G	1.41311e-12	-2.4149e-10	-1.17677
74326077	chr16:74326077:G:A	1.39367e-12	-2.4149e-10	-1.19062
74326419	chr16:74326419:C:T	2.34418e-13	-1.65573	-1.31748
74327031	chr16:74327031:G:A	1.16961e-12	-1.48953	0.123634
74328277	chr16:74328277:C:T	4.8574e-13	-0.544693	-1.69995
74328280	chr16:74328280:G:A	8.73111e-13	-2.4149e-10	-1.65826
74328775	chr16:74328775:G:A	9.94229e-13	-1.52835	-1.68486e-09
74328852	chr16:74328852:C:A	9.46302e-12	0.724828	-1.68486e-09
74328857	chr16:74328857:T:A	7.71035e-13	-2.4149e-10	-1.78259
74328898	chr16:74328898:T:A	5.87227e-13	-0.604687	-1.45022
74329352	chr16:74329352:T:C	2.90651e-12	-2.4149e-10	-0.45561
74330251	chr16:74330251:G:A	4.04663e-13	-0.74887	-1.67839
74330456	chr16:74330456:A:G	1.89735e-13	-1.50376	-1.68093
74330911	chr16:74330911:C:T	8.6253e-13	-1.49626	-0.17419
74330913	chr16:74330913:C:T	9.95103e-13	-1.50928	-0.0181933
74331200	chr16:74331200:T:G	7.60182e-13	-2.4149e-10	-1.79676
74331333	chr16:74331333:T:C	1.01801e-12	-2.4149e-10	-1.50472
74331385	chr16:74331385:A:G	4.13131e-13	-0.879799	-1.52676
74331410	chr16:74331410:T:C	1.63895e-13	-1.62964	-1.70145
74331850	chr16:74331850:G:A	8.6478e-13	-1.66784	-1.68486e-09
74332220	chr16:74332220:A:T	1.92071e-12	-2.4149e-10	-0.86987
74332257	chr16:74332257:T:C	1.02639e-12	-1.55656	0.0600471
74335531	chr16:74335531:C:T	2.29818e-13	-1.18626	-1.80677
74335737	chr16:74335737:C:G	1.00951e-12	-1.5131	-1.68486e-09
74336191	chr16:74336191:G:A	8.684e-13	-1.66367	-1.68486e-09
74336464	chr16:74336464:T:C	2.37417e-13	-1.48292	-1.47758
74337312	chr16:74337312:T:G	1.03806e-12	-2.4149e-10	-1.48521
74337363	chr16:74337363:C:T	1.53801e-12	-2.4149e-10	-1.09207
74337654	chr16:74337654:T:C	1.47746e-12	-2.4149e-10	-1.13224
74337786	chr16:74337786:A:T	2.31157e-11	-1.28836	2.90631
74337986	chr16:74337986:G:A	7.58432e-13	-2.4149e-10	-1.79907
74338346	chr16:74338346:T:C	1.9712e-12	-2.4149e-10	-0.843924
74338679	chr16:74338679:G:A	7.85154e-13	-2.4149e-10	-1.76444
74338821	chr16:74338821:G:A	7.44918e-12	0.48554	-1.68486e-09
74339180	chr16:74339180:G:A	7.93606e-13	-0.236893	-1.51684
74339266	chr16:74339266:C:T	1.65361e-12	-2.4149e-10	-1.01961
74339430	chr16:74339430:C:T	7.5638e-13	-2.4149e-10	-1.80178
74339516	chr16:74339516:T:C	8.03936e-13	-2.4149e-10	-1.7408
74339890	chr16:74339890:T:C	1.19432e-12	-2.4149e-10	-1.34498
74340018	chr16:74340018:C:T	8.57909e-13	-2.4149e-10	-1.67582
74340176	chr16:74340176:G:A	1.5208e-12	-2.4149e-10	-1.10333
74340587	chr16:74340587:T:A	2.75947e-13	-1.55408	-1.25603
74340630	chr16:74340630:A:G	3.15121e-12	-0.374779	-1.68486e-09
74340850	chr16:74340850:G:C	8.07737e-13	-2.4149e-10	-1.73608
74341302	chr16:74341302:G:A	8.33401e-13	-2.4149e-10	-1.7048
74341742	chr16:74341742:T:C	9.40012e-13	-2.4149e-10	-1.58443
74342083	chr16:74342083:G:A	3.43279e-12	-0.289192	-1.68486e-09
74342095	chr16:74342095:G:A	9.89242e-13	-1.53338	-1.68486e-09
74342166	chr16:74342166:G:A	7.52489e-13	-2.4149e-10	-1.80693
74342342	chr16:74342342:A:G	1.25251e-12	-2.4149e-10	-1.29742
74342611	chr16:74342611:G:A	2.73604e-11	-1.27445	3.06098
74342948	chr16:74342948:A:C	4.27821e-13	-0.584263	-1.78735
74342978	chr16:74342978:G:A	8.69581e-13	-2.4149e-10	-1.66231
74343580	chr16:74343580:T:C	1.14547e-12	-1.38675	-1.68486e-09
74344098	chr16:74344098:G:A	1.8918e-13	-1.54433	-1.64329
74344318	chr16:74344318:C:T	7.65681e-13	-2.4149e-10	-1.78955
74344333	chr16:74344333:A:C	1.99596e-13	-1.3446	-1.78943
74344576	chr16:74344576:T:G	1.12795e-12	-2.4149e-10	-1.40216
74344843	chr16:74344843:A:G	1.66709e-12	-2.4149e-10	-1.01148
74344882	chr16:74344882:A:G	3.93616e-13	-1.58174	-0.873198
74345808	chr16:74345808:C:G	2.41052e-12	-2.4149e-10	-0.642722
74346069	chr16:74346069:A:C	3.48057e-12	-2.4149e-10	-0.275368
74347182	chr16:74347182:G:T	2.05998e-12	-2.4149e-10	-0.799869
74347269	chr16:74347269:G:A	1.54364e-12	-2.4149e-10	-1.08842
74348150	chr16:74348150:A:T	1.77033e-11	-1.28981	2.641
74348157	chr16:74348157:T:C	1.02756e-12	-2.4149e-10	-1.49537
74348929	chr16:74348929:T:C	1.75065e-12	-2.4149e-10	-0.962578
74348936	chr16:74348936:T:C	2.97669e-13	-1.5431	-1.19124
74349123	chr16:74349123:T:C	8.61007e-13	-2.4149e-10	-1.67222
74349722	chr16:74349722:A:T	2.63495e-13	-1.64907	-1.20721
```
