## Supplementary material for "Characterization of shared and ancestry-specific signals driving complex traits using multi-ancestry fine-mapping": susiex_nc3.cs80.cs

```
CS_ID	SNP	BP	REF_ALLELE	ALT_ALLELE	REF_FRQ	BETA	SE	-LOG10P	CS_PIP	OVRL_PIP
1	chr16:72080103:C:T	72080103	T,T	C,C	1,1	inf,-inf	inf,inf	6.50757,4.87857	0.67966	0.679661
1	chr16:72045758:C:T	72045758	T,T	C,C	1,1	inf,-inf	inf,inf	6.70826,4.25364	0.209611	0.209614
2	chr16:71853853:C:T	71853853	T,NA	C,NA	1,NA	inf,NA	inf,NA	3.76805,NA	0.0773911	0.0773911
2	chr16:71932720:ATCCGCTGGCTTC:A	71932720	A,NA	ATCCGCTGGCTTC,NA	1,NA	inf,NA	inf,NA	3.52369,NA	0.043407	0.043407
2	chr16:71873583:AG:A	71873583	A,NA	AG,NA	1,NA	inf,NA	inf,NA	3.1028,NA	0.0341563	0.0341563
2	chr16:71893173:C:T	71893173	T,NA	C,NA	1,NA	inf,NA	inf,NA	2.99315,NA	0.0282283	0.0282283
2	chr16:73084031:C:T	73084031	T,T	C,C	1,1	-inf,-inf	inf,inf	3.13344,2.44742	0.0259132	0.0259132
2	chr16:72156958:C:T	72156958	T,NA	C,NA	1,NA	inf,NA	inf,NA	2.65907,NA	0.0199494	0.0199494
2	chr16:72159443:T:C	72159443	C,NA	T,NA	1,NA	inf,NA	inf,NA	2.65839,NA	0.0185714	0.0185714
2	chr16:71191410:T:C	71191410	C,C	T,T	1,1	inf,inf	inf,inf	2.39057,2.07056	0.0177989	0.0177989
2	chr16:72218701:C:T	72218701	T,NA	C,NA	1,NA	inf,NA	inf,NA	2.68527,NA	0.0173764	0.0173764
2	chr16:72140879:T:C	72140879	C,NA	T,NA	1,NA	inf,NA	inf,NA	2.48597,NA	0.0129647	0.0129647
2	chr16:71838709:C:G	71838709	G,G	C,C	1,1	inf,inf	inf,inf	1.41417,2.13618	0.0105712	0.0105712
2	chr16:72042523:C:G	72042523	G,NA	C,NA	1,NA	inf,NA	inf,NA	2.39254,NA	0.0102277	0.0102277
2	chr16:71972635:G:C	71972635	C,C	G,G	1,1	inf,inf	inf,inf	1.53396,1.79745	0.00931013	0.00931013
2	chr16:72960681:A:G	72960681	G,G	A,A	1,1	-inf,-inf	inf,inf	4.57483,0.710273	0.00843337	0.00843337
2	chr16:72113532:G:C	72113532	C,NA	G,NA	1,NA	inf,NA	inf,NA	2.2975,NA	0.00820182	0.00820182
2	chr16:72042155:T:A	72042155	A,NA	T,NA	1,NA	inf,NA	inf,NA	2.2962,NA	0.0081954	0.0081954
2	chr16:72078021:G:C	72078021	C,NA	G,NA	1,NA	inf,NA	inf,NA	2.29181,NA	0.0081284	0.0081284
2	chr16:72063820:G:A	72063820	A,NA	G,NA	1,NA	inf,NA	inf,NA	2.2811,NA	0.00789261	0.00789261
2	chr16:72073761:G:A	72073761	A,NA	G,NA	1,NA	inf,NA	inf,NA	2.26038,NA	0.00750607	0.00750607
2	chr16:72082492:G:A	72082492	A,NA	G,NA	1,NA	inf,NA	inf,NA	2.25359,NA	0.00739708	0.00739708
2	chr16:73075523:A:T	73075523	T,NA	A,NA	1,NA	-inf,NA	inf,NA	2.90639,NA	0.00732915	0.00732915
2	chr16:72112920:TCTGA:T	72112920	T,NA	TCTGA,NA	1,NA	inf,NA	inf,NA	2.23792,NA	0.0070581	0.0070581
2	chr16:72049566:T:G	72049566	G,NA	T,NA	1,NA	inf,NA	inf,NA	2.24054,NA	0.00705414	0.00705414
2	chr16:73723157:C:T	73723157	T,T	C,C	1,1	inf,inf	inf,inf	2.33413,2.32983	0.0069524	0.0069524
2	chr16:72197169:T:C	72197169	C,NA	T,NA	1,NA	inf,NA	inf,NA	2.28036,NA	0.00686562	0.00686562
2	chr16:73613527:T:A	73613527	A,A	T,T	1,1	inf,inf	inf,inf	1.10505,3.50713	0.00678677	0.00678677
2	chr16:72112767:C:A	72112767	A,NA	C,NA	1,NA	inf,NA	inf,NA	2.18924,NA	0.00625295	0.00625295
2	chr16:72109515:G:A	72109515	A,NA	G,NA	1,NA	inf,NA	inf,NA	2.1841,NA	0.00613451	0.00613451
2	chr16:73612932:G:A	73612932	A,A	G,G	1,1	inf,inf	inf,inf	1.0403,3.50583	0.00606788	0.00606788
2	chr16:72059991:G:A	72059991	A,NA	G,NA	1,NA	inf,NA	inf,NA	2.1692,NA	0.00600274	0.00600274
2	chr16:73612934:A:G	73612934	G,G	A,A	1,1	inf,inf	inf,inf	1.04548,3.49602	0.00598842	0.00598842
2	chr16:72074919:C:T	72074919	T,NA	C,NA	1,NA	inf,NA	inf,NA	2.16289,NA	0.00585395	0.00585395
2	chr16:73740422:C:T	73740422	T,T	C,C	1,1	-inf,-inf	inf,inf	0.940553,3.51014	0.00538776	0.00538776
2	chr16:72071661:C:T	72071661	T,T	C,C	1,1	inf,inf	inf,inf	1.31698,1.61516	0.00533302	0.00533302
2	chr16:73078801:T:C	73078801	C,C	T,T	1,1	-inf,-inf	inf,inf	2.7437,1.98513	0.00500035	0.00500035
2	chr16:72180685:T:C	72180685	C,NA	T,NA	1,NA	inf,NA	inf,NA	2.08862,NA	0.00450943	0.00450943
2	chr16:72120562:C:T	72120562	T,NA	C,NA	1,NA	inf,NA	inf,NA	2.06727,NA	0.00450679	0.00450679
2	chr16:72122773:T:C	72122773	C,NA	T,NA	1,NA	inf,NA	inf,NA	2.06525,NA	0.00448926	0.00448926
2	chr16:71981800:C:G	71981800	G,NA	C,NA	1,NA	inf,NA	inf,NA	2.64381,NA	0.00430863	0.00430863
2	chr16:71249181:T:C	71249181	C,C	T,T	1,1	inf,inf	inf,inf	1.63001,2.14022	0.00400025	0.00400025
2	chr16:71278148:C:A	71278148	A,A	C,C	1,1	inf,inf	inf,inf	1.74288,1.85748	0.00371196	0.00371196
2	chr16:73623166:T:A	73623166	A,A	T,T	1,1	inf,inf	inf,inf	1.10323,3.24414	0.0036178	0.0036178
2	chr16:71272241:A:T	71272241	T,T	A,A	1,1	inf,inf	inf,inf	1.77515,1.81242	0.00361666	0.00361666
2	chr16:71259115:C:T	71259115	T,T	C,C	1,1	inf,inf	inf,inf	1.67298,2.01876	0.00355358	0.00355358
2	chr16:71270149:C:A	71270149	A,A	C,C	1,1	inf,inf	inf,inf	1.73856,1.82729	0.0034653	0.0034653
2	chr16:72028803:C:T	72028803	T,NA	C,NA	1,NA	inf,NA	inf,NA	2.09283,NA	0.00332758	0.00332758
2	chr16:71251578:G:A	71251578	A,A	G,G	1,1	inf,inf	inf,inf	1.76875,1.84579	0.00312659	0.00312659
2	chr16:71296125:C:T	71296125	T,T	C,C	1,1	inf,inf	inf,inf	1.51695,2.10568	0.00305435	0.00305435
2	chr16:71258018:C:A	71258018	A,A	C,C	1,1	inf,inf	inf,inf	1.64236,2.0539	0.00298747	0.00298747
2	chr16:71301859:C:T	71301859	T,T	C,C	1,1	inf,inf	inf,inf	1.58067,2.01195	0.00291632	0.00291632
2	chr16:73428559:T:C	73428559	C,C	T,T	1,1	-inf,-inf	inf,inf	0.956742,3.26578	0.00289167	0.00289167
2	chr16:71291853:C:A	71291853	A,A	C,C	1,1	inf,inf	inf,inf	1.44403,2.16551	0.00287648	0.00287648
2	chr16:71255866:C:G	71255866	G,G	C,C	1,1	inf,inf	inf,inf	1.54053,2.15127	0.00283218	0.00283218
2	chr16:72160864:A:C	72160864	C,C	A,A	1,1	inf,inf	inf,inf	2.57984,0.267032	0.00277613	0.00277613
2	chr16:71245008:A:G	71245008	G,G	A,A	1,1	inf,inf	inf,inf	1.69652,1.86404	0.00275492	0.00275492
2	chr16:73616954:A:G	73616954	G,G	A,A	1,1	-inf,-inf	inf,inf	1.60923,2.58418	0.00263003	0.00263003
2	chr16:71544863:A:G	71544863	G,NA	A,NA	1,NA	-inf,NA	inf,NA	2.80405,NA	0.00261815	0.00261815
2	chr16:73991364:C:T	73991364	T,T	C,C	1,1	-inf,-inf	inf,inf	2.76208,1.13121	0.00251506	0.00251506
2	chr16:73384604:T:C	73384604	C,C	T,T	1,1	-inf,inf	inf,inf	4.57658,0.0657982	0.00248529	0.00248529
2	chr16:71195186:A:G	71195186	G,G	A,A	1,1	-inf,-inf	inf,inf	1.92416,1.33173	0.0024224	0.0024224
2	chr16:71426680:G:A	71426680	A,A	G,G	1,1	inf,inf	inf,inf	1.20919,2.06269	0.00241632	0.00241632
2	chr16:73050003:G:A	73050003	NA,A	NA,G	NA,1	NA,-inf	NA,inf	NA,2.97238	0.00241466	0.00241466
2	chr16:71357965:C:T	71357965	T,T	C,C	1,1	inf,inf	inf,inf	2.11213,1.30577	0.00232867	0.00232867
2	chr16:71196176:A:T	71196176	T,T	A,A	1,1	-inf,-inf	inf,inf	1.87209,1.37566	0.00231167	0.00231167
2	chr16:72886576:G:A	72886576	NA,A	NA,G	NA,1	NA,-inf	NA,inf	NA,3.06616	0.00230485	0.00230485
2	chr16:73781514:C:T	73781514	T,NA	C,NA	1,NA	-inf,NA	inf,NA	2.88622,NA	0.00227832	0.00227832
2	chr16:73607488:T:C	73607488	C,C	T,T	1,1	inf,inf	inf,inf	1.41001,2.69694	0.0022685	0.0022685
2	chr16:73461096:A:G	73461096	NA,G	NA,A	NA,1	NA,-inf	NA,inf	NA,2.9867	0.00223912	0.00223912
2	chr16:73607793:C:T	73607793	T,T	C,C	1,1	inf,inf	inf,inf	1.31871,2.75898	0.00217336	0.00217336
2	chr16:73636435:T:C	73636435	C,C	T,T	1,1	inf,inf	inf,inf	1.19903,2.89418	0.00217	0.00217
2	chr16:72260274:TGA:T	72260274	T,NA	TGA,NA	1,NA	inf,NA	inf,NA	1.92492,NA	0.00215964	0.00215964
2	chr16:73418348:C:CAG	73418348	CAG,CAG	C,C	1,1	inf,inf	inf,inf	3.14164,0.234787	0.0021537	0.0021537
2	chr16:71337310:A:G	71337310	G,G	A,A	1,1	inf,inf	inf,inf	2.06872,1.50671	0.00211341	0.00211341
2	chr16:71265331:A:G	71265331	G,G	A,A	1,1	inf,inf	inf,inf	1.65187,1.62486	0.00201665	0.00201665
2	chr16:73607134:T:A	73607134	A,A	T,T	1,1	inf,inf	inf,inf	1.34446,2.69024	0.00198532	0.00198532
2	chr16:71274203:C:A	71274203	A,A	C,C	1,1	inf,inf	inf,inf	1.59748,1.89952	0.00196566	0.00196566
2	chr16:71266877:A:T	71266877	T,T	A,A	1,1	inf,inf	inf,inf	1.61486,1.86038	0.00195795	0.00195795
2	chr16:73086935:C:T	73086935	T,NA	C,NA	1,NA	-inf,NA	inf,NA	2.17772,NA	0.00194179	0.00194179
2	chr16:73076706:TTCAGAGTTATTGTTTCC:T	73076706	T,NA	TTCAGAGTTATTGTTTCC,NA	1,NA	-inf,NA	inf,NA	2.25679,NA	0.00192163	0.00192163
2	chr16:71964873:A:G	71964873	G,G	A,A	1,1	-inf,inf	inf,inf	5.38342,1.752	0.00188876	0.00189004
2	chr16:71266890:T:C	71266890	C,C	T,T	1,1	inf,inf	inf,inf	1.59977,1.85994	0.00188488	0.00188488
2	chr16:73613602:G:C	73613602	C,C	G,G	1,1	inf,inf	inf,inf	1.20006,2.78658	0.00185739	0.00185739
2	chr16:71267724:A:G	71267724	G,G	A,A	1,1	inf,inf	inf,inf	1.59976,1.83889	0.00181888	0.00181888
2	chr16:71297148:G:T	71297148	T,T	G,G	1,1	inf,inf	inf,inf	1.33978,2.06292	0.00172639	0.00172639
2	chr16:71222010:T:C	71222010	C,C	T,T	1,1	-inf,-inf	inf,inf	1.91261,1.13986	0.00172033	0.00172033
2	chr16:73610406:T:C	73610406	C,C	T,T	1,1	-inf,-inf	inf,inf	1.6572,2.29526	0.00169279	0.00169279
2	chr16:73591833:A:T	73591833	T,T	A,A	1,1	inf,inf	inf,inf	1.33448,2.63503	0.001674	0.001674
2	chr16:72190234:G:T	72190234	T,T	G,G	1,1	inf,inf	inf,inf	2.4031,0.11747	0.00166485	0.00166485
2	chr16:71296703:T:C	71296703	C,C	T,T	1,1	inf,inf	inf,inf	1.55564,1.62762	0.0016499	0.0016499
2	chr16:71221038:C:T	71221038	T,T	C,C	1,1	-inf,-inf	inf,inf	1.78742,1.2898	0.0016317	0.0016317
2	chr16:71172933:A:G	71172933	G,G	A,A	1,1	-inf,-inf	inf,inf	1.91569,1.13252	0.00162675	0.00162675
2	chr16:71281757:T:C	71281757	C,C	T,T	1,1	inf,inf	inf,inf	1.5565,1.83246	0.0016028	0.0016028
2	chr16:71301960:A:C	71301960	C,C	A,A	1,1	inf,inf	inf,inf	1.57937,1.5764	0.00156768	0.00156768
2	chr16:71344841:C:G	71344841	G,G	C,C	1,1	inf,inf	inf,inf	1.75306,1.54187	0.00155814	0.00155814
2	chr16:71799422:A:G	71799422	G,NA	A,NA	1,NA	-inf,NA	inf,NA	2.5111,NA	0.00154795	0.00154795
2	chr16:71648577:C:T	71648577	T,NA	C,NA	1,NA	-inf,NA	inf,NA	2.49357,NA	0.00150812	0.00150812
2	chr16:72182664:C:T	72182664	T,T	C,C	1,1	inf,inf	inf,inf	2.34788,0.0584853	0.00149268	0.00149268
2	chr16:73617046:T:C	73617046	C,C	T,T	1,1	-inf,-inf	inf,inf	1.72212,2.18962	0.00143272	0.00143272
2	chr16:73615607:A:G	73615607	G,G	A,A	1,1	inf,inf	inf,inf	1.03905,2.83921	0.00139885	0.00139885
2	chr16:72186425:T:C	72186425	C,C	T,T	1,1	inf,inf	inf,inf	2.32882,0.142525	0.00138345	0.00138345
2	chr16:71345480:A:T	71345480	T,T	A,A	1,1	inf,inf	inf,inf	1.67366,1.54855	0.00131598	0.00131598
2	chr16:72189035:G:A	72189035	A,A	G,G	1,1	inf,inf	inf,inf	2.29798,0.135076	0.00130327	0.00130327
2	chr16:71292385:A:T	71292385	T,T	A,A	1,1	inf,inf	inf,inf	1.47845,1.5962	0.00128138	0.00128138
2	chr16:71201000:C:T	71201000	T,T	C,C	1,1	-inf,-inf	inf,inf	1.64289,1.3104	0.00126913	0.00126913
2	chr16:71306458:A:G	71306458	G,G	A,A	1,1	inf,inf	inf,inf	1.32522,1.92254	0.00126318	0.00126318
2	chr16:72190239:T:G	72190239	G,G	T,T	1,1	inf,inf	inf,inf	2.29372,0.154393	0.0012605	0.0012605
2	chr16:71312213:G:C	71312213	C,C	G,G	1,1	inf,inf	inf,inf	1.36923,1.81309	0.00125539	0.00125539
2	chr16:72186915:C:G	72186915	G,G	C,C	1,1	inf,inf	inf,inf	2.28175,0.184295	0.00124252	0.00124252
2	chr16:71312147:G:T	71312147	T,T	G,G	1,1	inf,inf	inf,inf	1.36175,1.81418	0.00123264	0.00123264
2	chr16:74117874:T:C	74117874	C,C	T,T	1,1	-inf,-inf	inf,inf	3.04633,0.725872	0.00123047	0.00123047
2	chr16:72151974:T:G	72151974	G,G	T,T	1,1	inf,inf	inf,inf	2.23423,0.201484	0.00121732	0.00121732
2	chr16:71316381:G:A	71316381	A,A	G,G	1,1	inf,inf	inf,inf	1.3419,1.82738	0.00120962	0.00120962
2	chr16:73139476:A:G	73139476	G,NA	A,NA	1,NA	-inf,NA	inf,NA	2.49415,NA	0.00120944	0.00120944
2	chr16:71311445:C:T	71311445	T,T	C,C	1,1	inf,inf	inf,inf	1.24273,1.90395	0.00114172	0.00114172
2	chr16:73656643:T:C	73656643	C,C	T,T	1,1	inf,inf	inf,inf	1.48322,2.29609	0.00108091	0.00108091
2	chr16:71305302:T:C	71305302	C,NA	T,NA	1,NA	inf,NA	inf,NA	1.60248,NA	0.00107856	0.00107856
2	chr16:74243945:C:T	74243945	T,T	C,C	1,1	inf,inf	inf,inf	0.355712,3.18721	0.00106978	0.00106978
2	chr16:71925410:G:A	71925410	A,NA	G,NA	1,NA	-inf,NA	inf,NA	3.86244,NA	0.00104553	0.00104553
2	chr16:71131657:C:T	71131657	T,T	C,C	1,1	inf,inf	inf,inf	1.29576,1.43472	0.00104152	0.00104152
2	chr16:73649420:C:G	73649420	G,G	C,C	1,1	inf,inf	inf,inf	0.970153,2.72526	0.00103822	0.00103822
2	chr16:71304454:A:G	71304454	G,G	A,A	1,1	inf,inf	inf,inf	1.24244,1.91717	0.00102355	0.00102355
2	chr16:73416803:G:A	73416803	A,A	G,G	1,1	inf,inf	inf,inf	2.45827,0.608974	0.00102352	0.00102352
2	chr16:73416777:A:G	73416777	G,G	A,A	1,1	inf,inf	inf,inf	2.37188,0.626645	0.00101641	0.00101641
2	chr16:71354059:A:C	71354059	C,C	A,A	1,1	inf,inf	inf,inf	1.30332,1.93379	0.00101111	0.00101111
2	chr16:71308810:G:A	71308810	A,A	G,G	1,1	inf,inf	inf,inf	1.4272,1.53266	0.00100271	0.00100271
2	chr16:73603732:A:G	73603732	G,G	A,A	1,1	inf,inf	inf,inf	1.1288,2.53349	0.00100118	0.00100118
2	chr16:73940432:A:C	73940432	C,NA	A,NA	1,NA	-inf,NA	inf,NA	2.3646,NA	0.000973848	0.000973848
2	chr16:73990837:A:G	73990837	G,G	A,A	1,1	-inf,-inf	inf,inf	2.1613,1.26896	0.000963458	0.000963458
2	chr16:73468704:A:G	73468704	NA,G	NA,A	NA,1	NA,-inf	NA,inf	NA,2.64206	0.000938065	0.000938065
2	chr16:73990087:C:T	73990087	T,T	C,C	1,1	-inf,-inf	inf,inf	2.61584,0.782841	0.000930555	0.000930555
2	chr16:72119619:G:A	72119619	A,A	G,G	1,1	-inf,-inf	inf,inf	3.33898,1.50637	0.000925176	0.000925176
2	chr16:71383939:A:G	71383939	NA,G	NA,A	NA,1	NA,-inf	NA,inf	NA,2.32626	0.000922866	0.000922866
2	chr16:71106377:TC:T	71106377	T,T	TC,TC	1,1	-inf,-inf	inf,inf	3.00294,0.378658	0.00091776	0.00091776
2	chr16:72033433:C:A	72033433	A,A	C,C	1,1	inf,inf	inf,inf	2.02598,1.00464	0.000896355	0.000896355
2	chr16:73610845:A:G	73610845	G,G	A,A	1,1	-inf,-inf	inf,inf	1.2962,2.36112	0.000887582	0.000887582
2	chr16:73662494:CT:C	73662494	C,C	CT,CT	1,1	inf,inf	inf,inf	2.51329,1.2062	0.000880112	0.000880112
2	chr16:71316678:C:T	71316678	T,T	C,C	1,1	inf,inf	inf,inf	1.34634,1.64346	0.000876004	0.000876004
2	chr16:73396695:A:G	73396695	G,G	A,A	1,1	inf,inf	inf,inf	1.10375,2.4755	0.000868501	0.000868501
2	chr16:72147830:C:A	72147830	A,A	C,C	1,1	inf,inf	inf,inf	2.07695,0.24357	0.000824919	0.000824919
2	chr16:72147829:T:A	72147829	A,A	T,T	1,1	inf,inf	inf,inf	2.07562,0.243117	0.000821872	0.000821872
2	chr16:73603496:G:A	73603496	A,A	G,G	1,1	inf,inf	inf,inf	1.10158,2.44888	0.000798267	0.000798267
2	chr16:71506968:T:C	71506968	C,C	T,T	1,1	inf,inf	inf,inf	0.451543,2.48155	0.000785523	0.000785523
2	chr16:74012647:A:G	74012647	G,G	A,A	1,1	-inf,-inf	inf,inf	1.76297,1.75263	0.000780766	0.000780766
2	chr16:72144752:GACAGAT:G	72144752	G,G	GACAGAT,GACAGAT	1,1	inf,inf	inf,inf	2.06405,0.183626	0.000778171	0.000778171
2	chr16:73647330:C:T	73647330	T,T	C,C	1,1	inf,inf	inf,inf	1.82765,1.70022	0.000774316	0.000774316
2	chr16:71313232:T:C	71313232	C,C	T,T	1,1	inf,inf	inf,inf	1.35121,1.46604	0.000761511	0.000761511
2	chr16:71315048:T:C	71315048	C,C	T,T	1,1	inf,inf	inf,inf	1.29138,1.62914	0.000747131	0.000747131
2	chr16:72153872:T:G	72153872	G,G	T,T	1,1	inf,inf	inf,inf	2.02213,0.280395	0.000735057	0.000735057
2	chr16:71338895:A:C	71338895	C,C	A,A	1,1	inf,inf	inf,inf	1.5597,1.2937	0.000733915	0.000733915
2	chr16:71352837:G:T	71352837	T,NA	G,NA	1,NA	-inf,NA	inf,NA	3.44369,NA	0.000714921	0.000714921
2	chr16:72153458:G:GA	72153458	GA,NA	G,NA	1,NA	-inf,NA	inf,NA	3.66388,NA	0.000710653	0.000710653
2	chr16:72254877:T:C	72254877	C,NA	T,NA	1,NA	inf,NA	inf,NA	1.00359,NA	0.000695493	0.000695493
2	chr16:71330845:G:C	71330845	C,C	G,G	1,1	inf,inf	inf,inf	1.76637,1.27426	0.000688509	0.000688509
2	chr16:71330567:A:G	71330567	G,G	A,A	1,1	inf,inf	inf,inf	1.75136,1.28695	0.000679739	0.000679739
2	chr16:71723327:T:C	71723327	C,NA	T,NA	1,NA	-inf,NA	inf,NA	2.41984,NA	0.000675606	0.000675606
2	chr16:73396650:C:T	73396650	T,T	C,C	1,1	inf,inf	inf,inf	1.05378,2.39397	0.000672441	0.000672441
2	chr16:71454049:G:T	71454049	T,T	G,G	1,1	inf,inf	inf,inf	0.592083,2.21127	0.000666314	0.000666314
2	chr16:73052439:T:C	73052439	C,NA	T,NA	1,NA	-inf,NA	inf,NA	1.88973,NA	0.000665961	0.000665961
2	chr16:72921992:T:C	72921992	C,NA	T,NA	1,NA	inf,NA	inf,NA	2.47032,NA	0.000664415	0.000664415
2	chr16:73424007:A:G	73424007	G,G	A,A	1,1	inf,inf	inf,inf	2.65714,0.150748	0.000661633	0.000661633
2	chr16:71137635:T:C	71137635	C,NA	T,NA	1,NA	-inf,NA	inf,NA	2.24667,NA	0.000652932	0.000652932
2	chr16:72068284:G:A	72068284	A,A	G,G	1,1	inf,inf	inf,inf	1.93518,0.409593	0.000651945	0.000651945
2	chr16:72217233:C:T	72217233	T,T	C,C	1,1	inf,inf	inf,inf	0.674739,4.99172	0.000649879	0.000649881
2	chr16:73600286:G:A	73600286	A,A	G,G	1,1	inf,inf	inf,inf	1.12861,2.30586	0.000633979	0.000633979
2	chr16:74342611:G:A	74342611	A,A	G,G	1,1	inf,inf	inf,inf	0.365748,2.89124	0.000633919	0.000633919
2	chr16:73613748:G:C	73613748	C,C	G,G	1,1	-inf,-inf	inf,inf	1.23986,2.22221	0.000614275	0.000614275
2	chr16:71996789:G:C	71996789	C,C	G,G	1,1	inf,inf	inf,inf	0.421415,2.31195	0.000611456	0.000611456
2	chr16:73990416:A:G	73990416	G,G	A,A	1,1	-inf,-inf	inf,inf	2.27619,0.947833	0.00060801	0.00060801
2	chr16:73990890:C:T	73990890	T,T	C,C	1,1	-inf,-inf	inf,inf	2.01453,1.35486	0.000603764	0.000603764
2	chr16:71135725:G:A	71135725	A,A	G,G	1,1	inf,inf	inf,inf	1.21427,1.47275	0.000599333	0.000599333
2	chr16:71377343:A:G	71377343	NA,G	NA,A	NA,1	NA,inf	NA,inf	NA,2.5377	0.000582819	0.000582819
2	chr16:73672013:A:T	73672013	T,T	A,A	1,1	inf,inf	inf,inf	2.49426,0.984612	0.00058173	0.00058173
2	chr16:71108394:C:T	71108394	T,T	C,C	1,1	-inf,-inf	inf,inf	2.75035,0.342958	0.000580494	0.000580494
2	chr16:71320787:T:C	71320787	C,C	T,T	1,1	inf,inf	inf,inf	1.47171,1.5265	0.000575016	0.000575016
2	chr16:73498402:A:C	73498402	C,C	A,A	1,1	inf,inf	inf,inf	0.180942,2.84923	0.000571181	0.000571181
2	chr16:73596293:G:C	73596293	C,C	G,G	1,1	inf,inf	inf,inf	1.03791,2.34822	0.000570871	0.000570871
2	chr16:73649476:G:A	73649476	A,A	G,G	1,1	inf,inf	inf,inf	1.83403,1.42017	0.000566719	0.000566719
2	chr16:71820919:G:A	71820919	A,A	G,G	1,1	inf,-inf	inf,inf	3.03983,0.318532	0.000560276	0.000560276
2	chr16:71320576:C:G	71320576	G,G	C,C	1,1	inf,inf	inf,inf	1.45473,1.52291	0.000549018	0.000549018
2	chr16:72213549:A:T	72213549	NA,T	NA,A	NA,1	NA,-inf	NA,inf	NA,6.45077	0.00053615	0.000536251
2	chr16:74246490:A:T	74246490	T,NA	A,NA	1,NA	-inf,NA	inf,NA	1.98724,NA	0.000528122	0.000528122
2	chr16:71320184:G:A	71320184	A,A	G,G	1,1	inf,inf	inf,inf	1.43676,1.51798	0.000523658	0.000523658
2	chr16:73649826:C:T	73649826	NA,T	NA,C	NA,1	NA,-inf	NA,inf	NA,2.14161	0.000518695	0.000518695
2	chr16:73979814:C:G	73979814	G,G	C,C	1,1	-inf,-inf	inf,inf	2.31617,0.867085	0.000517788	0.000517788
2	chr16:72959807:G:A	72959807	A,A	G,G	1,1	-inf,-inf	inf,inf	3.32595,0.35063	0.000515401	0.000515401
2	chr16:73589009:C:T	73589009	T,NA	C,NA	1,NA	inf,NA	inf,NA	2.04599,NA	0.000514395	0.000514395
2	chr16:73499760:T:A	73499760	A,A	T,T	1,1	inf,inf	inf,inf	0.1657,2.77339	0.000499185	0.000499185
2	chr16:71824359:G:C	71824359	C,C	G,G	1,1	inf,inf	inf,inf	3.19319,0.56626	0.000490579	0.000490579
2	chr16:73088327:A:G	73088327	G,G	A,A	1,1	inf,inf	inf,inf	1.94166,1.3802	0.000489983	0.000489983
2	chr16:74337786:A:T	74337786	T,T	A,A	1,1	inf,inf	inf,inf	0.356722,2.76516	0.000482106	0.000482106
2	chr16:71575400:C:G	71575400	G,NA	C,NA	1,NA	-inf,NA	inf,NA	1.9403,NA	0.000471112	0.000471112
2	chr16:71402129:T:C	71402129	C,C	T,T	1,1	-inf,-inf	inf,inf	2.11112,0.791572	0.00047025	0.00047025
2	chr16:73095088:T:C	73095088	NA,C	NA,T	NA,1	NA,inf	NA,inf	NA,2.26085	0.000468907	0.000468907
2	chr16:73980927:G:A	73980927	A,A	G,G	1,1	-inf,-inf	inf,inf	2.19068,1.12702	0.000465514	0.000465514
2	chr16:73596138:G:A	73596138	A,A	G,G	1,1	inf,inf	inf,inf	1.06339,2.22085	0.000465115	0.000465115
2	chr16:71334084:T:C	71334084	C,C	T,T	1,1	inf,inf	inf,inf	1.56602,1.21644	0.000464891	0.000464891
2	chr16:72054562:A:C	72054562	NA,C	NA,A	NA,1	NA,-inf	NA,inf	NA,8.71655	0.000464074	0.000498941
2	chr16:73536754:G:A	73536754	A,A	G,G	1,1	-inf,-inf	inf,inf	0.719216,2.56294	0.000461415	0.000461415
2	chr16:71150662:T:C	71150662	C,C	T,T	1,1	-inf,-inf	inf,inf	1.16748,1.39103	0.000457967	0.000457967
2	chr16:73980931:G:A	73980931	A,A	G,G	1,1	-inf,-inf	inf,inf	2.19942,1.10598	0.000453949	0.000453949
2	chr16:71403369:A:G	71403369	G,NA	A,NA	1,NA	inf,NA	inf,NA	1.46212,NA	0.000452687	0.000452687
2	chr16:73983527:G:A	73983527	A,A	G,G	1,1	-inf,-inf	inf,inf	2.23728,0.917997	0.000447308	0.000447308
2	chr16:73595152:T:C	73595152	C,C	T,T	1,1	inf,inf	inf,inf	1.27072,1.99635	0.000445247	0.000445247
2	chr16:72416878:T:C	72416878	NA,C	NA,T	NA,1	NA,-inf	NA,inf	NA,2.01183	0.000443726	0.000443726
2	chr16:72232312:T:C	72232312	C,C	T,T	1,1	inf,-inf	inf,inf	1.99629,0.320616	0.000441733	0.000441733
2	chr16:71379771:T:A	71379771	NA,A	NA,T	NA,1	NA,-inf	NA,inf	NA,1.93368	0.000441479	0.000441479
2	chr16:71616094:AAAAG:A	71616094	A,NA	AAAAG,NA	1,NA	-inf,NA	inf,NA	3.30499,NA	0.000430104	0.000430104
2	chr16:73585402:G:A	73585402	A,A	G,G	1,1	inf,inf	inf,inf	1.02169,2.22573	0.000425416	0.000425416
2	chr16:73098940:A:G	73098940	G,G	A,A	1,1	inf,inf	inf,inf	0.0893517,2.98547	0.000423246	0.000423246
2	chr16:73786306:A:G	73786306	G,G	A,A	1,1	inf,-inf	inf,inf	0.864958,2.38765	0.000423208	0.000423208
2	chr16:74205363:T:G	74205363	G,G	T,T	1,1	inf,inf	inf,inf	0.312303,2.72317	0.000414347	0.000414347
2	chr16:73397027:C:T	73397027	T,T	C,C	1,1	inf,inf	inf,inf	1.07496,2.09223	0.000406034	0.000406034
2	chr16:74019761:C:T	74019761	NA,T	NA,C	NA,1	NA,-inf	NA,inf	NA,2.01865	0.000400723	0.000400723
2	chr16:73501355:A:G	73501355	G,G	A,A	1,1	inf,inf	inf,inf	0.081749,2.65723	0.000398561	0.000398561
2	chr16:73426656:T:C	73426656	C,C	T,T	1,1	-inf,inf	inf,inf	2.80338,0.342853	0.000397431	0.000397431
2	chr16:74157054:T:C	74157054	NA,C	NA,T	NA,1	NA,-inf	NA,inf	NA,1.92963	0.000393921	0.000393921
2	chr16:71079111:C:T	71079111	T,NA	C,NA	1,NA	-inf,NA	inf,NA	2.23805,NA	0.000390989	0.000390989
2	chr16:71740196:G:A	71740196	A,NA	G,NA	1,NA	-inf,NA	inf,NA	3.23172,NA	0.000390205	0.000390205
2	chr16:72955533:C:A	72955533	A,NA	C,NA	1,NA	-inf,NA	inf,NA	2.50527,NA	0.000389427	0.000389427
2	chr16:73432759:T:C	73432759	NA,C	NA,T	NA,1	NA,inf	NA,inf	NA,1.94975	0.00038887	0.00038887
2	chr16:71692301:C:T	71692301	T,NA	C,NA	1,NA	-inf,NA	inf,NA	3.22304,NA	0.000388081	0.000388081
2	chr16:74125195:AC:A	74125195	A,A	AC,AC	1,1	inf,inf	inf,inf	2.31846,0.423374	0.000387725	0.000387725
2	chr16:71968409:G:A	71968409	A,A	G,G	1,1	inf,inf	inf,inf	0.711211,1.866	0.000387074	0.000387074
2	chr16:73051966:A:G	73051966	G,NA	A,NA	1,NA	-inf,NA	inf,NA	1.60417,NA	0.000385517	0.000385517
2	chr16:73289188:C:T	73289188	T,NA	C,NA	1,NA	-inf,NA	inf,NA	1.4061,NA	0.000374254	0.000374254
2	chr16:73991241:G:A	73991241	A,NA	G,NA	1,NA	-inf,NA	inf,NA	1.9282,NA	0.000369	0.000369
2	chr16:73611720:T:C	73611720	C,NA	T,NA	1,NA	inf,NA	inf,NA	1.84194,NA	0.00036814	0.00036814
2	chr16:74216271:C:T	74216271	NA,T	NA,C	NA,1	NA,-inf	NA,inf	NA,1.89815	0.000364076	0.000364076
2	chr16:74348150:A:T	74348150	T,T	A,A	1,1	inf,inf	inf,inf	0.356708,2.63625	0.000361162	0.000361162
2	chr16:73428587:G:A	73428587	A,A	G,G	1,1	-inf,-inf	inf,inf	0.781498,2.19993	0.000358897	0.000358897
2	chr16:73980019:T:A	73980019	NA,A	NA,T	NA,1	NA,-inf	NA,inf	NA,1.85319	0.000358714	0.000358714
2	chr16:73616602:ATG:A	73616602	NA,A	NA,ATG	NA,1	NA,-inf	NA,inf	NA,1.9808	0.000358686	0.000358686
2	chr16:73549346:T:C	73549346	NA,C	NA,T	NA,1	NA,-inf	NA,inf	NA,2.01584	0.000357705	0.000357705
2	chr16:71221974:G:C	71221974	C,NA	G,NA	1,NA	-inf,NA	inf,NA	1.93292,NA	0.000357155	0.000357155
2	chr16:71997206:T:C	71997206	C,C	T,T	1,1	inf,inf	inf,inf	0.609079,1.75646	0.000355961	0.000355961
2	chr16:73409918:G:C	73409918	C,NA	G,NA	1,NA	inf,NA	inf,NA	1.58961,NA	0.000354072	0.000354072
2	chr16:73973588:G:A	73973588	NA,A	NA,G	NA,1	NA,-inf	NA,inf	NA,1.9169	0.000351286	0.000351286
2	chr16:72284364:T:G	72284364	G,NA	T,NA	1,NA	inf,NA	inf,NA	1.05809,NA	0.000350398	0.000350398
2	chr16:73419029:A:T	73419029	T,T	A,A	1,1	-inf,-inf	inf,inf	2.81567,0.0785349	0.000343747	0.000343747
2	chr16:71946299:AC:A	71946299	A,NA	AC,NA	1,NA	-inf,NA	inf,NA	3.16363,NA	0.000341626	0.000341626
2	chr16:72887865:G:C	72887865	NA,C	NA,G	NA,1	NA,inf	NA,inf	NA,1.60707	0.000337297	0.000337297
2	chr16:72073966:C:T	72073966	T,T	C,C	1,1	inf,inf	inf,inf	0.565293,1.56163	0.000337211	0.000337211
2	chr16:73663098:T:C	73663098	NA,C	NA,T	NA,1	NA,-inf	NA,inf	NA,1.88635	0.000331414	0.000331414
2	chr16:73663948:A:G	73663948	NA,G	NA,A	NA,1	NA,-inf	NA,inf	NA,1.88635	0.000331414	0.000331414
2	chr16:71356427:A:G	71356427	G,G	A,A	1,1	inf,inf	inf,inf	1.13073,1.55259	0.000326907	0.000326907
2	chr16:74285287:T:C	74285287	C,C	T,T	1,1	inf,inf	inf,inf	0.331619,2.62146	0.000326509	0.000326509
2	chr16:71559820:GA:G	71559820	NA,G	NA,GA	NA,1	NA,-inf	NA,inf	NA,1.83603	0.000324318	0.000324318
2	chr16:73587120:G:T	73587120	T,T	G,G	1,1	inf,inf	inf,inf	0.925358,2.19839	0.0003223	0.0003223
2	chr16:71561060:T:A	71561060	NA,A	NA,T	NA,1	NA,-inf	NA,inf	NA,1.85201	0.00032155	0.00032155
2	chr16:73050272:G:A	73050272	NA,A	NA,G	NA,1	NA,-inf	NA,inf	NA,1.80834	0.000316458	0.000316458
2	chr16:73643764:C:T	73643764	T,T	C,C	1,1	inf,inf	inf,inf	0.932716,2.16953	0.000316135	0.000316135
2	chr16:73676212:G:T	73676212	T,T	G,G	1,1	inf,inf	inf,inf	2.46547,0.725199	0.000315708	0.000315708
2	chr16:73430982:T:C	73430982	NA,C	NA,T	NA,1	NA,inf	NA,inf	NA,1.84308	0.000314157	0.000314157
2	chr16:72960265:G:A	72960265	A,A	G,G	1,1	-inf,-inf	inf,inf	3.18435,0.156127	0.000311985	0.000311985
2	chr16:74136372:G:A	74136372	A,A	G,G	1,1	inf,inf	inf,inf	2.21103,0.419938	0.000305161	0.000305161
2	chr16:73394104:A:C	73394104	C,C	A,A	1,1	inf,inf	inf,inf	1.24691,1.73534	0.000303438	0.000303438
2	chr16:73985277:A:C	73985277	NA,C	NA,A	NA,1	NA,-inf	NA,inf	NA,1.76193	0.000302086	0.000302086
2	chr16:71479243:G:T	71479243	NA,T	NA,G	NA,1	NA,-inf	NA,inf	NA,1.41998	0.00030119	0.00030119
2	chr16:73586380:C:G	73586380	NA,G	NA,C	NA,1	NA,inf	NA,inf	NA,1.90642	0.000300697	0.000300697
2	chr16:71241945:G:A	71241945	A,NA	G,NA	1,NA	-inf,NA	inf,NA	1.99492,NA	0.00029976	0.00029976
2	chr16:73630275:CA:C	73630275	C,C	CA,CA	1,1	inf,inf	inf,inf	0.561317,2.43112	0.00029946	0.00029946
2	chr16:74011214:T:C	74011214	NA,C	NA,T	NA,1	NA,-inf	NA,inf	NA,1.7579	0.000296274	0.000296274
2	chr16:73678180:A:T	73678180	NA,T	NA,A	NA,1	NA,-inf	NA,inf	NA,1.79907	0.000295478	0.000295478
2	chr16:71564362:C:A	71564362	NA,A	NA,C	NA,1	NA,-inf	NA,inf	NA,1.78925	0.000293864	0.000293864
2	chr16:72924490:G:T	72924490	NA,T	NA,G	NA,1	NA,-inf	NA,inf	NA,1.86568	0.000291275	0.000291275
2	chr16:71240497:C:A	71240497	A,NA	C,NA	1,NA	-inf,NA	inf,NA	1.97628,NA	0.000289652	0.000289652
2	chr16:71444165:G:A	71444165	NA,A	NA,G	NA,1	NA,-inf	NA,inf	NA,1.36584	0.000288516	0.000288516
2	chr16:74317008:G:A	74317008	A,A	G,G	1,1	inf,inf	inf,inf	0.258834,2.57113	0.000288392	0.000288392
2	chr16:74011780:A:G	74011780	G,G	A,A	1,1	-inf,-inf	inf,inf	1.81167,1.17001	0.000288186	0.000288186
2	chr16:71496305:G:C	71496305	NA,C	NA,G	NA,1	NA,-inf	NA,inf	NA,1.49064	0.000284879	0.000284879
2	chr16:71451026:T:G	71451026	NA,G	NA,T	NA,1	NA,-inf	NA,inf	NA,1.40416	0.000284257	0.000284257
2	chr16:73730685:T:C	73730685	NA,C	NA,T	NA,1	NA,inf	NA,inf	NA,1.79532	0.000284098	0.000284098
2	chr16:71493963:C:T	71493963	NA,T	NA,C	NA,1	NA,-inf	NA,inf	NA,1.34149	0.000281579	0.000281579
2	chr16:73746170:A:G	73746170	NA,G	NA,A	NA,1	NA,-inf	NA,inf	NA,1.8698	0.000281397	0.000281397
2	chr16:73445203:T:C	73445203	NA,C	NA,T	NA,1	NA,-inf	NA,inf	NA,1.74436	0.000280687	0.000280687
2	chr16:74203851:C:T	74203851	NA,T	NA,C	NA,1	NA,-inf	NA,inf	NA,1.77255	0.000280087	0.000280087
2	chr16:74004213:T:C	74004213	NA,C	NA,T	NA,1	NA,-inf	NA,inf	NA,1.718	0.00027571	0.00027571
2	chr16:71593233:C:T	71593233	NA,T	NA,C	NA,1	NA,-inf	NA,inf	NA,1.7548	0.000275184	0.000275184
2	chr16:74287522:G:A	74287522	A,NA	G,NA	1,NA	inf,NA	inf,NA	1.63192,NA	0.000271842	0.000271842
2	chr16:74311465:C:T	74311465	T,NA	C,NA	1,NA	inf,NA	inf,NA	1.63191,NA	0.000271487	0.000271487
2	chr16:74174157:GTTTTT:G	74174157	NA,G	NA,GTTTTT	NA,1	NA,-inf	NA,inf	NA,1.77129	0.000268935	0.000268935
2	chr16:73569263:G:A	73569263	A,A	G,G	1,1	inf,-inf	inf,inf	2.89607,0.432518	0.000268922	0.000268922
2	chr16:73073867:T:G	73073867	NA,G	NA,T	NA,1	NA,-inf	NA,inf	NA,1.85524	0.000268871	0.000268871
2	chr16:71416965:C:A	71416965	NA,A	NA,C	NA,1	NA,-inf	NA,inf	NA,1.73502	0.000268313	0.000268313
2	chr16:71372478:G:A	71372478	NA,A	NA,G	NA,1	NA,-inf	NA,inf	NA,1.67946	0.000266453	0.000266453
2	chr16:73419932:G:T	73419932	T,T	G,G	1,1	-inf,inf	inf,inf	2.69612,0.0273742	0.000263304	0.000263304
2	chr16:72382263:T:C	72382263	C,C	T,T	1,1	inf,inf	inf,inf	0.417801,2.01806	0.000263039	0.000263039
2	chr16:71158415:T:A	71158415	NA,A	NA,T	NA,1	NA,inf	NA,inf	NA,2.07634	0.000262937	0.000262937
2	chr16:71497177:A:C	71497177	C,NA	A,NA	1,NA	inf,NA	inf,NA	1.22875,NA	0.000262698	0.000262698
2	chr16:71469113:T:C	71469113	C,NA	T,NA	1,NA	inf,NA	inf,NA	1.22657,NA	0.00026248	0.00026248
2	chr16:73639713:CTCT:C	73639713	NA,C	NA,CTCT	NA,1	NA,-inf	NA,inf	NA,1.75539	0.000257676	0.000257676
2	chr16:71102078:G:A	71102078	A,A	G,G	1,1	-inf,-inf	inf,inf	2.35273,0.490924	0.000255624	0.000255624
2	chr16:71124246:A:C	71124246	C,NA	A,NA	1,NA	-inf,NA	inf,NA	1.86074,NA	0.000254919	0.000254919
2	chr16:72697163:A:G	72697163	G,NA	A,NA	1,NA	inf,NA	inf,NA	2.68531,NA	0.000252847	0.000252847
2	chr16:71470254:C:T	71470254	NA,T	NA,C	NA,1	NA,-inf	NA,inf	NA,1.30758	0.000252168	0.000252168
2	chr16:71435547:A:G	71435547	NA,G	NA,A	NA,1	NA,-inf	NA,inf	NA,1.38671	0.000252071	0.000252071
2	chr16:71460501:T:G	71460501	NA,G	NA,T	NA,1	NA,-inf	NA,inf	NA,1.69865	0.000251502	0.000251502
2	chr16:71400258:G:A	71400258	A,A	G,G	1,1	inf,inf	inf,inf	0.435868,1.99089	0.000251421	0.000251421
2	chr16:71488671:C:T	71488671	NA,T	NA,C	NA,1	NA,-inf	NA,inf	NA,1.37481	0.000250916	0.000250916
2	chr16:73486231:A:G	73486231	G,G	A,A	1,1	inf,inf	inf,inf	0.0631567,2.4276	0.000250675	0.000250675
2	chr16:71410638:T:C	71410638	C,C	T,T	1,1	-inf,-inf	inf,inf	1.79593,1.16619	0.000250489	0.000250489
2	chr16:71458737:A:G	71458737	G,NA	A,NA	1,NA	inf,NA	inf,NA	1.20275,NA	0.000249343	0.000249343
2	chr16:71443444:C:A	71443444	NA,A	NA,C	NA,1	NA,-inf	NA,inf	NA,1.6899	0.000248587	0.000248587
2	chr16:71241372:C:T	71241372	T,NA	C,NA	1,NA	-inf,NA	inf,NA	1.86993,NA	0.000246662	0.000246662
2	chr16:71218552:C:G	71218552	NA,G	NA,C	NA,1	NA,inf	NA,inf	NA,2.02162	0.000243984	0.000243984
2	chr16:72013162:CTCT:C	72013162	C,C	CTCT,CTCT	1,1	inf,inf	inf,inf	0.654657,3.36252	0.0002426	0.0002426
2	chr16:71457951:C:A	71457951	NA,A	NA,C	NA,1	NA,-inf	NA,inf	NA,1.32654	0.000241522	0.000241522
2	chr16:73480193:T:C	73480193	NA,C	NA,T	NA,1	NA,inf	NA,inf	NA,1.83712	0.000240607	0.000240607
2	chr16:71410422:A:G	71410422	G,G	A,A	1,1	-inf,-inf	inf,inf	1.79214,1.14444	0.00024033	0.00024033
2	chr16:71410071:C:T	71410071	T,T	C,C	1,1	-inf,-inf	inf,inf	1.84546,1.08635	0.000239079	0.000239079
2	chr16:73790062:G:C	73790062	C,NA	G,NA	1,NA	-inf,NA	inf,NA	1.75154,NA	0.000235986	0.000235986
2	chr16:73602763:G:A	73602763	NA,A	NA,G	NA,1	NA,inf	NA,inf	NA,1.76172	0.000233291	0.000233291
2	chr16:71499881:T:C	71499881	NA,C	NA,T	NA,1	NA,-inf	NA,inf	NA,1.3163	0.000232578	0.000232578
2	chr16:73583100:C:T	73583100	T,T	C,C	1,1	inf,inf	inf,inf	1.26564,1.7092	0.000230238	0.000230238
2	chr16:71562252:T:C	71562252	NA,C	NA,T	NA,1	NA,-inf	NA,inf	NA,1.63241	0.000229762	0.000229762
2	chr16:71559191:T:G	71559191	NA,G	NA,T	NA,1	NA,-inf	NA,inf	NA,1.63028	0.000228864	0.000228864
2	chr16:71323820:C:T	71323820	NA,T	NA,C	NA,1	NA,-inf	NA,inf	NA,1.41322	0.000227893	0.000227893
2	chr16:71729876:C:A	71729876	A,A	C,C	1,1	inf,inf	inf,inf	0.774,1.62936	0.000226373	0.000226373
2	chr16:71999681:T:A	71999681	A,NA	T,NA	1,NA	inf,NA	inf,NA	0.595073,NA	0.00022598	0.00022598
2	chr16:73099672:C:T	73099672	T,T	C,C	1,1	inf,inf	inf,inf	0.0180235,2.70023	0.000222984	0.000222984
2	chr16:73529443:A:G	73529443	NA,G	NA,A	NA,1	NA,inf	NA,inf	NA,1.71739	0.000222127	0.000222127
2	chr16:73104596:G:A	73104596	A,A	G,G	1,1	-inf,inf	inf,inf	0.0267859,2.72336	0.000220732	0.000220732
2	chr16:73788601:C:G	73788601	NA,G	NA,C	NA,1	NA,-inf	NA,inf	NA,1.57189	0.000219789	0.000219789
2	chr16:71319816:G:A	71319816	A,A	G,G	1,1	inf,inf	inf,inf	1.16474,1.23998	0.000219604	0.000219604
2	chr16:73569761:G:A	73569761	A,A	G,G	1,1	inf,-inf	inf,inf	2.76933,0.437565	0.000218759	0.000218759
2	chr16:73545260:T:G	73545260	NA,G	NA,T	NA,1	NA,-inf	NA,inf	NA,1.66733	0.000217782	0.000217782
2	chr16:72451839:C:T	72451839	T,NA	C,NA	1,NA	-inf,NA	inf,NA	2.49988,NA	0.000217385	0.000217385
2	chr16:73448410:C:T	73448410	NA,T	NA,C	NA,1	NA,-inf	NA,inf	NA,1.6341	0.00021737	0.00021737
2	chr16:72928990:C:T	72928990	NA,T	NA,C	NA,1	NA,inf	NA,inf	NA,1.70534	0.00021724	0.00021724
2	chr16:71999042:C:T	71999042	T,T	C,C	1,1	inf,inf	inf,inf	0.387274,1.72268	0.000216521	0.000216521
2	chr16:72218464:C:A	72218464	A,A	C,C	1,1	inf,inf	inf,inf	0.161776,5.22233	0.000211798	0.000211801
2	chr16:73465969:C:T	73465969	T,NA	C,NA	1,NA	-inf,NA	inf,NA	1.55856,NA	0.000211009	0.000211009
2	chr16:71944688:A:G	71944688	G,G	A,A	1,1	inf,-inf	inf,inf	2.49904,0.00242079	0.000207051	0.000207051
2	chr16:71765468:A:G	71765468	NA,G	NA,A	NA,1	NA,-inf	NA,inf	NA,1.6157	0.000205806	0.000205806
2	chr16:74013589:C:T	74013589	NA,T	NA,C	NA,1	NA,-inf	NA,inf	NA,1.56441	0.000205168	0.000205168
2	chr16:73975397:G:A	73975397	NA,A	NA,G	NA,1	NA,-inf	NA,inf	NA,1.63139	0.000203617	0.000203617
2	chr16:71324204:T:C	71324204	C,NA	T,NA	1,NA	inf,NA	inf,NA	0.966947,NA	0.000202041	0.000202041
2	chr16:73775052:A:G	73775052	NA,G	NA,A	NA,1	NA,-inf	NA,inf	NA,1.572	0.000201183	0.000201183
2	chr16:71471147:C:T	71471147	T,NA	C,NA	1,NA	inf,NA	inf,NA	1.11382,NA	0.000200637	0.000200637
2	chr16:71056244:C:G	71056244	G,G	C,C	1,1	inf,inf	inf,inf	1.3424,1.07256	0.00020013	0.00020013
2	chr16:73021506:T:C	73021506	NA,C	NA,T	NA,1	NA,inf	NA,inf	NA,1.63452	0.000198683	0.000198683
2	chr16:74098562:G:C	74098562	C,C	G,G	1,1	inf,inf	inf,inf	0.476514,2.21544	0.000198277	0.000198277
2	chr16:71485775:A:G	71485775	NA,G	NA,A	NA,1	NA,-inf	NA,inf	NA,1.23962	0.00019713	0.00019713
2	chr16:73644882:C:T	73644882	T,NA	C,NA	1,NA	inf,NA	inf,NA	1.55824,NA	0.000196269	0.000196269
2	chr16:73888875:T:G	73888875	G,NA	T,NA	1,NA	inf,NA	inf,NA	1.46536,NA	0.000194121	0.000194121
2	chr16:73657241:G:A	73657241	A,A	G,G	1,1	inf,inf	inf,inf	1.46053,1.4728	0.000191868	0.000191868
2	chr16:72462782:C:T	72462782	NA,T	NA,C	NA,1	NA,-inf	NA,inf	NA,1.48099	0.000191544	0.000191544
2	chr16:74008851:A:G	74008851	G,G	A,A	1,1	-inf,-inf	inf,inf	1.82325,0.969243	0.000190362	0.000190362
2	chr16:74328852:C:A	74328852	A,NA	C,NA	1,NA	-inf,NA	inf,NA	1.51605,NA	0.000190313	0.000190313
2	chr16:71486155:C:A	71486155	NA,A	NA,C	NA,1	NA,-inf	NA,inf	NA,1.21385	0.000189126	0.000189126
2	chr16:71378480:T:C	71378480	C,C	T,T	1,1	inf,inf	inf,inf	0.738694,0.814927	0.000188085	0.000188085
2	chr16:73508509:C:T	73508509	NA,T	NA,C	NA,1	NA,-inf	NA,inf	NA,1.70057	0.000187376	0.000187376
2	chr16:73104025:C:T	73104025	T,T	C,C	1,1	-inf,inf	inf,inf	0.00424097,2.63164	0.000186139	0.000186139
2	chr16:73711578:G:T	73711578	NA,T	NA,G	NA,1	NA,-inf	NA,inf	NA,1.67668	0.000185478	0.000185478
2	chr16:73642843:C:A	73642843	A,A	C,C	1,1	inf,inf	inf,inf	0.925583,1.90766	0.000185287	0.000185287
2	chr16:74181463:C:T	74181463	T,T	C,C	1,1	inf,inf	inf,inf	1.48318,1.28966	0.000185194	0.000185194
2	chr16:73673592:TA:T	73673592	T,T	TA,TA	1,1	inf,inf	inf,inf	1.76017,1.03914	0.000183842	0.000183842
2	chr16:72398725:T:C	72398725	C,NA	T,NA	1,NA	inf,NA	inf,NA	0.946721,NA	0.00018326	0.00018326
2	chr16:73671152:C:T	73671152	T,T	C,C	1,1	inf,inf	inf,inf	2.18784,0.66785	0.000183234	0.000183234
2	chr16:73749211:C:T	73749211	NA,T	NA,C	NA,1	NA,inf	NA,inf	NA,1.5467	0.000182898	0.000182898
2	chr16:73051731:C:G	73051731	G,NA	C,NA	1,NA	inf,NA	inf,NA	1.39175,NA	0.000182623	0.000182623
2	chr16:71354112:G:T	71354112	NA,T	NA,G	NA,1	NA,-inf	NA,inf	NA,1.25352	0.000182546	0.000182546
2	chr16:71334614:C:T	71334614	T,T	C,C	1,1	-inf,-inf	inf,inf	0.793243,0.553687	0.000182034	0.000182034
2	chr16:71457228:G:A	71457228	NA,A	NA,G	NA,1	NA,-inf	NA,inf	NA,1.15799	0.000181279	0.000181279
2	chr16:74142302:A:G	74142302	G,G	A,A	1,1	-inf,-inf	inf,inf	2.46303,0.154794	0.000180518	0.000180518
2	chr16:74325760:T:G	74325760	G,NA	T,NA	1,NA	inf,NA	inf,NA	1.4385,NA	0.0001795	0.0001795
2	chr16:72585786:TG:T	72585786	NA,T	NA,TG	NA,1	NA,-inf	NA,inf	NA,1.68524	0.000177111	0.000177111
2	chr16:73492047:C:A	73492047	A,NA	C,NA	1,NA	-inf,NA	inf,NA	1.34245,NA	0.000176912	0.000176912
2	chr16:73432639:T:G	73432639	G,G	T,T	1,1	inf,inf	inf,inf	1.0019,1.515	0.000176838	0.000176838
2	chr16:73578512:G:A	73578512	A,A	G,G	1,1	inf,inf	inf,inf	1.15548,1.57669	0.000176714	0.000176714
2	chr16:73104379:C:T	73104379	T,T	C,C	1,1	-inf,inf	inf,inf	0.0535137,2.60402	0.000175907	0.000175907
2	chr16:73332013:C:G	73332013	NA,G	NA,C	NA,1	NA,-inf	NA,inf	NA,1.7734	0.000175684	0.000175684
2	chr16:73786059:C:T	73786059	NA,T	NA,C	NA,1	NA,inf	NA,inf	NA,1.64121	0.000175454	0.000175454
2	chr16:74183832:CATT:C	74183832	C,NA	CATT,NA	1,NA	inf,NA	inf,NA	1.50411,NA	0.000172325	0.000172325
2	chr16:71371881:C:T	71371881	T,T	C,C	1,1	inf,inf	inf,inf	0.46868,1.43662	0.000169755	0.000169755
2	chr16:74175881:G:C	74175881	C,C	G,G	1,1	inf,inf	inf,inf	2.12556,0.535507	0.000169578	0.000169578
2	chr16:73544599:G:T	73544599	NA,T	NA,G	NA,1	NA,-inf	NA,inf	NA,1.53743	0.000169441	0.000169441
2	chr16:71619767:G:T	71619767	T,NA	G,NA	1,NA	-inf,NA	inf,NA	2.54963,NA	0.000167627	0.000167627
2	chr16:73571856:T:C	73571856	NA,C	NA,T	NA,1	NA,-inf	NA,inf	NA,1.57228	0.000167523	0.000167523
2	chr16:71764264:G:A	71764264	NA,A	NA,G	NA,1	NA,-inf	NA,inf	NA,1.53593	0.00016708	0.00016708
2	chr16:71222923:G:A	71222923	NA,A	NA,G	NA,1	NA,-inf	NA,inf	NA,1.40128	0.00016653	0.00016653
2	chr16:71908009:A:T	71908009	T,T	A,A	1,1	-inf,inf	inf,inf	5.02702,0.288059	0.00016608	0.00016608
2	chr16:73578221:T:C	73578221	C,C	T,T	1,1	inf,inf	inf,inf	1.0966,1.56308	0.000165283	0.000165283
2	chr16:72011863:TGAA:T	72011863	T,NA	TGAA,NA	1,NA	-inf,NA	inf,NA	3.04181,NA	0.000165263	0.000165263
2	chr16:72980374:G:A	72980374	A,NA	G,NA	1,NA	inf,NA	inf,NA	1.66555,NA	0.000165127	0.000165127
2	chr16:71460672:A:C	71460672	NA,C	NA,A	NA,1	NA,-inf	NA,inf	NA,1.19718	0.000164978	0.000164978
2	chr16:73672650:AAC:A	73672650	A,A	AAC,AAC	1,1	inf,inf	inf,inf	1.74706,0.986908	0.000164919	0.000164919
2	chr16:73100615:T:TCCA	73100615	TCCA,TCCA	T,T	1,1	inf,inf	inf,inf	0.0486089,2.53364	0.000164318	0.000164318
2	chr16:73721831:G:C	73721831	NA,C	NA,G	NA,1	NA,-inf	NA,inf	NA,1.60729	0.000161693	0.000161693
2	chr16:73421932:T:G	73421932	G,G	T,T	1,1	-inf,inf	inf,inf	2.39039,0.000164252	0.000161399	0.000161399
2	chr16:71194888:C:T	71194888	T,NA	C,NA	1,NA	-inf,NA	inf,NA	1.6322,NA	0.000161352	0.000161352
2	chr16:74132839:C:T	74132839	T,T	C,C	1,1	inf,inf	inf,inf	1.91494,0.398605	0.00016041	0.00016041
2	chr16:73645502:C:T	73645502	NA,T	NA,C	NA,1	NA,-inf	NA,inf	NA,1.4811	0.000159951	0.000159951
2	chr16:71999132:G:A	71999132	A,A	G,G	1,1	inf,inf	inf,inf	0.382814,2.87185	0.000158552	0.000158552
2	chr16:74014488:G:A	74014488	NA,A	NA,G	NA,1	NA,-inf	NA,inf	NA,1.54415	0.000158457	0.000158457
2	chr16:73575957:T:C	73575957	C,C	T,T	1,1	-inf,-inf	inf,inf	1.08751,1.55681	0.000157792	0.000157792
2	chr16:73475202:T:G	73475202	NA,G	NA,T	NA,1	NA,inf	NA,inf	NA,1.52313	0.000157757	0.000157757
2	chr16:72776641:A:G	72776641	NA,G	NA,A	NA,1	NA,-inf	NA,inf	NA,3.19651	0.000157647	0.000157647
2	chr16:74194714:T:A	74194714	A,NA	T,NA	1,NA	-inf,NA	inf,NA	1.43278,NA	0.000156792	0.000156792
2	chr16:71295726:G:A	71295726	A,A	G,G	1,1	inf,inf	inf,inf	1.27767,0.441559	0.000156771	0.000156771
2	chr16:73396926:A:G	73396926	G,G	A,A	1,1	inf,inf	inf,inf	1.08443,1.58149	0.000156757	0.000156757
2	chr16:73630124:G:A	73630124	A,A	G,G	1,1	inf,inf	inf,inf	0.596914,1.92373	0.000156747	0.000156747
2	chr16:73735239:T:C	73735239	C,C	T,T	1,1	-inf,inf	inf,inf	1.56355,1.34094	0.000154667	0.000154667
2	chr16:71433286:G:A	71433286	NA,A	NA,G	NA,1	NA,-inf	NA,inf	NA,1.19842	0.000154484	0.000154484
2	chr16:71174783:G:T	71174783	T,NA	G,NA	1,NA	-inf,NA	inf,NA	1.60339,NA	0.000154385	0.000154385
2	chr16:73578370:G:A	73578370	A,A	G,G	1,1	inf,inf	inf,inf	1.1703,1.4711	0.000154292	0.000154292
2	chr16:73607722:C:T	73607722	NA,T	NA,C	NA,1	NA,-inf	NA,inf	NA,1.52263	0.00015343	0.00015343
2	chr16:73359934:G:T	73359934	T,T	G,G	1,1	-inf,-inf	inf,inf	1.80749,0.874233	0.000153252	0.000153252
2	chr16:73607756:G:A	73607756	NA,A	NA,G	NA,1	NA,-inf	NA,inf	NA,1.52154	0.000153146	0.000153146
2	chr16:71898897:G:A	71898897	A,NA	G,NA	1,NA	-inf,NA	inf,NA	1.39144,NA	0.000151501	0.000151501
2	chr16:73664213:C:A	73664213	A,NA	C,NA	1,NA	inf,NA	inf,NA	1.4895,NA	0.000151494	0.000151494
2	chr16:73423970:T:C	73423970	C,C	T,T	1,1	-inf,inf	inf,inf	2.42713,0.0276421	0.000151077	0.000151077
2	chr16:73566673:A:G	73566673	G,G	A,A	1,1	inf,-inf	inf,inf	0.243983,2.21223	0.00014899	0.00014899
2	chr16:73763109:G:T	73763109	T,T	G,G	1,1	inf,-inf	inf,inf	0.000793142,2.2361	0.000148747	0.000148747
2	chr16:74338821:G:A	74338821	A,NA	G,NA	1,NA	-inf,NA	inf,NA	1.39434,NA	0.000148231	0.000148231
2	chr16:71766091:T:C	71766091	C,C	T,T	1,1	inf,inf	inf,inf	1.37211,1.43987	0.000147981	0.000147981
2	chr16:71918606:C:T	71918606	T,T	C,C	1,1	-inf,inf	inf,inf	0.0529458,2.258	0.000147538	0.000147538
2	chr16:71845888:C:G	71845888	NA,G	NA,C	NA,1	NA,-inf	NA,inf	NA,1.44927	0.000146504	0.000146504
2	chr16:71858998:T:C	71858998	NA,C	NA,T	NA,1	NA,-inf	NA,inf	NA,1.44841	0.000146269	0.000146269
2	chr16:71881896:G:A	71881896	NA,A	NA,G	NA,1	NA,-inf	NA,inf	NA,1.44835	0.000146265	0.000146265
2	chr16:71858222:G:A	71858222	NA,A	NA,G	NA,1	NA,-inf	NA,inf	NA,1.44763	0.000146056	0.000146056
2	chr16:73545183:G:A	73545183	A,NA	G,NA	1,NA	inf,NA	inf,NA	1.42588,NA	0.000145036	0.000145036
2	chr16:71974187:A:G	71974187	NA,G	NA,A	NA,1	NA,-inf	NA,inf	NA,1.43374	0.000144287	0.000144287
2	chr16:71974632:G:A	71974632	NA,A	NA,G	NA,1	NA,-inf	NA,inf	NA,1.43374	0.000144287	0.000144287
2	chr16:73654215:G:A	73654215	A,A	G,G	1,1	inf,inf	inf,inf	1.76893,0.930163	0.000143013	0.000143013
2	chr16:71051768:T:C	71051768	C,NA	T,NA	1,NA	-inf,NA	inf,NA	2.32965,NA	0.00014286	0.00014286
2	chr16:71958714:G:T	71958714	NA,T	NA,G	NA,1	NA,-inf	NA,inf	NA,1.43503	0.000142713	0.000142713
2	chr16:73247182:T:C	73247182	NA,C	NA,T	NA,1	NA,inf	NA,inf	NA,1.54467	0.000142678	0.000142678
2	chr16:73736736:T:C	73736736	C,C	T,T	1,1	-inf,-inf	inf,inf	1.49766,1.21937	0.000142261	0.000142261
2	chr16:73543230:A:C	73543230	NA,C	NA,A	NA,1	NA,-inf	NA,inf	NA,1.4541	0.000142211	0.000142211
2	chr16:71181744:T:C	71181744	C,NA	T,NA	1,NA	-inf,NA	inf,NA	1.54058,NA	0.000142062	0.000142062
2	chr16:73645634:C:T	73645634	NA,T	NA,C	NA,1	NA,-inf	NA,inf	NA,1.41963	0.000141978	0.000141978
2	chr16:73981067:C:T	73981067	T,T	C,C	1,1	-inf,-inf	inf,inf	1.93352,0.755054	0.000141751	0.000141751
2	chr16:71849700:A:C	71849700	NA,C	NA,A	NA,1	NA,-inf	NA,inf	NA,1.43238	0.000141484	0.000141484
2	chr16:73972991:G:C	73972991	NA,C	NA,G	NA,1	NA,-inf	NA,inf	NA,1.45614	0.000141312	0.000141312
2	chr16:71392958:T:C	71392958	C,C	T,T	1,1	inf,inf	inf,inf	0.381592,1.76417	0.000140511	0.000140511
2	chr16:73921322:T:G	73921322	G,NA	T,NA	1,NA	inf,NA	inf,NA	1.37557,NA	0.00014039	0.00014039
2	chr16:73699811:C:T	73699811	NA,T	NA,C	NA,1	NA,-inf	NA,inf	NA,1.48497	0.00013971	0.00013971
2	chr16:73649725:A:G	73649725	NA,G	NA,A	NA,1	NA,-inf	NA,inf	NA,1.43029	0.000139352	0.000139352
2	chr16:74032357:G:A	74032357	A,NA	G,NA	1,NA	inf,NA	inf,NA	1.27958,NA	0.00013842	0.00013842
2	chr16:73955142:G:A	73955142	A,NA	G,NA	1,NA	inf,NA	inf,NA	1.39082,NA	0.000138356	0.000138356
2	chr16:72001411:G:C	72001411	C,C	G,G	1,1	inf,inf	inf,inf	0.34458,1.55558	0.00013765	0.00013765
2	chr16:73715821:C:T	73715821	T,T	C,C	1,1	inf,inf	inf,inf	1.73079,0.586248	0.000137628	0.000137628
2	chr16:73643867:T:C	73643867	NA,C	NA,T	NA,1	NA,-inf	NA,inf	NA,1.41134	0.000137275	0.000137275
2	chr16:73786635:G:T	73786635	NA,T	NA,G	NA,1	NA,inf	NA,inf	NA,1.50238	0.000137028	0.000137028
2	chr16:73382162:C:T	73382162	T,NA	C,NA	1,NA	-inf,NA	inf,NA	1.90617,NA	0.000136934	0.000136934
2	chr16:71930902:C:T	71930902	T,T	C,C	1,1	inf,inf	inf,inf	2.51049,0.460785	0.000136906	0.000136906
2	chr16:74263377:A:G	74263377	NA,G	NA,A	NA,1	NA,-inf	NA,inf	NA,1.3856	0.000136882	0.000136882
2	chr16:71577109:C:A	71577109	A,A	C,C	1,1	inf,inf	inf,inf	1.33126,1.35164	0.000136103	0.000136103
2	chr16:73056500:G:A	73056500	A,NA	G,NA	1,NA	inf,NA	inf,NA	1.25954,NA	0.000135618	0.000135618
2	chr16:73097307:A:G	73097307	NA,G	NA,A	NA,1	NA,inf	NA,inf	NA,1.61766	0.000135129	0.000135129
2	chr16:73445012:A:G	73445012	NA,G	NA,A	NA,1	NA,-inf	NA,inf	NA,1.41172	0.00013468	0.00013468
2	chr16:74130554:G:T	74130554	T,T	G,G	1,1	inf,inf	inf,inf	1.73629,0.587705	0.000133748	0.000133748
2	chr16:73415678:CCT:C	73415678	NA,C	NA,CCT	NA,1	NA,-inf	NA,inf	NA,1.51631	0.000133671	0.000133671
2	chr16:71304944:G:A	71304944	NA,A	NA,G	NA,1	NA,-inf	NA,inf	NA,1.15556	0.000133623	0.000133623
2	chr16:73424602:G:C	73424602	NA,C	NA,G	NA,1	NA,inf	NA,inf	NA,1.30611	0.000132691	0.000132691
2	chr16:74230706:C:T	74230706	T,NA	C,NA	1,NA	-inf,NA	inf,NA	1.34174,NA	0.000131991	0.000131991
2	chr16:73424476:T:C	73424476	NA,C	NA,T	NA,1	NA,inf	NA,inf	NA,1.3031	0.000131918	0.000131918
2	chr16:71178367:C:T	71178367	T,NA	C,NA	1,NA	-inf,NA	inf,NA	1.49759,NA	0.000130937	0.000130937
2	chr16:72349800:TTGG:T	72349800	NA,T	NA,TTGG	NA,1	NA,-inf	NA,inf	NA,1.41091	0.00013068	0.00013068
2	chr16:71862716:CT:C	71862716	C,C	CT,CT	1,1	-inf,inf	inf,inf	4.7312,0.0290582	0.000130274	0.000130274
2	chr16:73040641:G:A	73040641	NA,A	NA,G	NA,1	NA,-inf	NA,inf	NA,1.51354	0.000130245	0.000130245
2	chr16:73040166:T:G	73040166	NA,G	NA,T	NA,1	NA,-inf	NA,inf	NA,1.49326	0.000130224	0.000130224
2	chr16:74302120:G:C	74302120	C,NA	G,NA	1,NA	-inf,NA	inf,NA	1.40908,NA	0.000130093	0.000130093
2	chr16:72485021:C:T	72485021	NA,T	NA,C	NA,1	NA,-inf	NA,inf	NA,1.51516	0.000129626	0.000129626
2	chr16:73649258:A:G	73649258	G,NA	A,NA	1,NA	inf,NA	inf,NA	1.27816,NA	0.000129364	0.000129364
2	chr16:73606688:C:T	73606688	NA,T	NA,C	NA,1	NA,-inf	NA,inf	NA,1.41995	0.00012927	0.00012927
2	chr16:73399658:C:T	73399658	NA,T	NA,C	NA,1	NA,-inf	NA,inf	NA,1.54617	0.000127518	0.000127518
2	chr16:71085928:C:T	71085928	T,T	C,C	1,1	-inf,-inf	inf,inf	1.40833,1.0598	0.000127239	0.000127239
2	chr16:71374624:A:G	71374624	G,G	A,A	1,1	inf,inf	inf,inf	0.393659,1.43217	0.000126397	0.000126397
2	chr16:73791678:C:T	73791678	NA,T	NA,C	NA,1	NA,inf	NA,inf	NA,1.45133	0.000125891	0.000125891
2	chr16:71829234:A:G	71829234	NA,G	NA,A	NA,1	NA,-inf	NA,inf	NA,2.89936	0.00012502	0.000125021
2	chr16:71075497:A:C	71075497	C,C	A,A	1,1	-inf,-inf	inf,inf	2.39183,0.18732	0.00012463	0.00012463
2	chr16:73962297:T:A	73962297	NA,A	NA,T	NA,1	NA,-inf	NA,inf	NA,1.37839	0.000124278	0.000124278
2	chr16:73663770:CA:C	73663770	C,C	CA,CA	1,1	inf,inf	inf,inf	0.815958,1.77661	0.000123465	0.000123465
2	chr16:72230066:C:T	72230066	NA,T	NA,C	NA,1	NA,inf	NA,inf	NA,1.78004	0.000122921	0.000122921
2	chr16:73693148:A:G	73693148	G,NA	A,NA	1,NA	inf,NA	inf,NA	1.34546,NA	0.000122425	0.000122425
2	chr16:74303809:C:T	74303809	T,NA	C,NA	1,NA	-inf,NA	inf,NA	1.294,NA	0.000122402	0.000122402
2	chr16:72147817:T:C	72147817	C,C	T,T	1,1	-inf,-inf	inf,inf	0.547304,1.89679	0.000121382	0.000121382
2	chr16:71063821:C:T	71063821	T,T	C,C	1,1	inf,inf	inf,inf	1.5639,0.933433	0.000121265	0.000121265
2	chr16:74152995:C:A	74152995	A,A	C,C	1,1	-inf,-inf	inf,inf	2.23117,0.36432	0.000120799	0.000120799
2	chr16:73425671:T:C	73425671	NA,C	NA,T	NA,1	NA,inf	NA,inf	NA,1.23997	0.000120672	0.000120672
2	chr16:73644811:T:C	73644811	NA,C	NA,T	NA,1	NA,-inf	NA,inf	NA,1.33893	0.000120401	0.000120401
2	chr16:71983538:T:C	71983538	C,C	T,T	1,1	inf,inf	inf,inf	0.308185,1.65989	0.000119795	0.000119795
2	chr16:72896423:C:T	72896423	NA,T	NA,C	NA,1	NA,-inf	NA,inf	NA,1.43956	0.000119635	0.000119635
2	chr16:73714429:C:T	73714429	T,T	C,C	1,1	inf,inf	inf,inf	1.74032,0.649222	0.000119552	0.000119552
2	chr16:73675881:T:C	73675881	C,C	T,T	1,1	inf,inf	inf,inf	1.77631,0.931575	0.000119334	0.000119334
2	chr16:73596836:C:T	73596836	T,T	C,C	1,1	inf,inf	inf,inf	0.105192,2.2224	0.000119167	0.000119167
2	chr16:73545471:T:A	73545471	A,NA	T,NA	1,NA	-inf,NA	inf,NA	1.28691,NA	0.000118877	0.000118877
2	chr16:71835617:A:C	71835617	C,C	A,A	1,1	-inf,inf	inf,inf	4.77931,0.137904	0.000118571	0.000118571
2	chr16:73800123:A:G	73800123	NA,G	NA,A	NA,1	NA,-inf	NA,inf	NA,1.40423	0.000118543	0.000118543
2	chr16:71921497:T:G	71921497	G,G	T,T	1,1	-inf,inf	inf,inf	4.72209,1.37196	0.00011841	0.00011841
2	chr16:74297081:G:A	74297081	A,NA	G,NA	1,NA	-inf,NA	inf,NA	1.35718,NA	0.000118342	0.000118342
2	chr16:73563652:T:C	73563652	C,C	T,T	1,1	inf,-inf	inf,inf	0.308961,2.10833	0.000118334	0.000118334
2	chr16:71520238:C:T	71520238	NA,T	NA,C	NA,1	NA,-inf	NA,inf	NA,1.29628	0.000118275	0.000118275
2	chr16:73435771:G:A	73435771	A,NA	G,NA	1,NA	inf,NA	inf,NA	1.31626,NA	0.000118237	0.000118237
2	chr16:74086467:C:T	74086467	NA,T	NA,C	NA,1	NA,-inf	NA,inf	NA,1.36672	0.000117483	0.000117483
2	chr16:71546257:T:C	71546257	NA,C	NA,T	NA,1	NA,inf	NA,inf	NA,1.80492	0.000116795	0.000116795
2	chr16:71663112:T:G	71663112	G,NA	T,NA	1,NA	inf,NA	inf,NA	3.29398,NA	0.000116572	0.000116572
2	chr16:71435400:A:G	71435400	G,G	A,A	1,1	inf,-inf	inf,inf	0.282694,1.82346	0.000116499	0.000116499
2	chr16:74034133:G:A	74034133	NA,A	NA,G	NA,1	NA,inf	NA,inf	NA,1.28523	0.000116448	0.000116448
2	chr16:73562779:C:T	73562779	T,T	C,C	1,1	inf,-inf	inf,inf	0.40489,2.0388	0.00011639	0.00011639
2	chr16:73425730:T:C	73425730	C,C	T,T	1,1	-inf,inf	inf,inf	2.27488,0.219831	0.000115831	0.000115831
2	chr16:72154990:G:A	72154990	NA,A	NA,G	NA,1	NA,-inf	NA,inf	NA,7.00432	0.000115717	0.000116401
2	chr16:74027471:AG:A	74027471	A,A	AG,AG	1,1	inf,inf	inf,inf	1.29959,1.1417	0.000115126	0.000115126
2	chr16:74123273:T:C	74123273	C,NA	T,NA	1,NA	-inf,NA	inf,NA	1.36904,NA	0.000115098	0.000115098
2	chr16:73040054:G:T	73040054	NA,T	NA,G	NA,1	NA,-inf	NA,inf	NA,1.28643	0.000114939	0.000114939
2	chr16:73399650:G:A	73399650	NA,A	NA,G	NA,1	NA,-inf	NA,inf	NA,1.27315	0.00011493	0.00011493
2	chr16:72962449:T:C	72962449	NA,C	NA,T	NA,1	NA,-inf	NA,inf	NA,1.19067	0.000114832	0.000114832
2	chr16:73687402:A:G	73687402	G,G	A,A	1,1	inf,inf	inf,inf	0.845216,1.69383	0.000114738	0.000114738
2	chr16:71253697:A:G	71253697	NA,G	NA,A	NA,1	NA,-inf	NA,inf	NA,1.08366	0.000114734	0.000114734
2	chr16:71930399:C:T	71930399	T,T	C,C	1,1	-inf,inf	inf,inf	0.0566185,2.12754	0.000114589	0.000114589
2	chr16:72729462:A:G	72729462	G,NA	A,NA	1,NA	-inf,NA	inf,NA	2.2739,NA	0.0001144	0.0001144
2	chr16:71434992:T:C	71434992	C,C	T,T	1,1	inf,-inf	inf,inf	0.274362,1.79302	0.000112714	0.000112714
2	chr16:72962644:C:T	72962644	NA,T	NA,C	NA,1	NA,-inf	NA,inf	NA,1.19229	0.000112695	0.000112695
2	chr16:74244235:ACT:A	74244235	A,NA	ACT,NA	1,NA	-inf,NA	inf,NA	1.25498,NA	0.000112288	0.000112288
2	chr16:72401649:G:C	72401649	C,NA	G,NA	1,NA	-inf,NA	inf,NA	2.32309,NA	0.000111885	0.000111885
2	chr16:74279297:T:C	74279297	C,NA	T,NA	1,NA	-inf,NA	inf,NA	1.24781,NA	0.000111837	0.000111837
2	chr16:71378985:T:C	71378985	C,C	T,T	1,1	inf,inf	inf,inf	0.665104,0.619044	0.000111433	0.000111433
2	chr16:71722713:G:A	71722713	NA,A	NA,G	NA,1	NA,-inf	NA,inf	NA,3.98788	0.000111047	0.000111048
2	chr16:73631614:T:C	73631614	C,C	T,T	1,1	inf,inf	inf,inf	0.436782,1.89622	0.000110936	0.000110936
2	chr16:74270426:G:A	74270426	A,NA	G,NA	1,NA	-inf,NA	inf,NA	1.24973,NA	0.00011086	0.00011086
2	chr16:74044845:C:T	74044845	NA,T	NA,C	NA,1	NA,-inf	NA,inf	NA,1.33213	0.000110856	0.000110856
2	chr16:74080619:C:T	74080619	NA,T	NA,C	NA,1	NA,-inf	NA,inf	NA,1.30743	0.00011064	0.00011064
2	chr16:73406054:T:C	73406054	C,C	T,T	1,1	-inf,-inf	inf,inf	1.79704,0.531101	0.000109706	0.000109706
2	chr16:71363057:G:A	71363057	A,NA	G,NA	1,NA	-inf,NA	inf,NA	2.35073,NA	0.000109469	0.000109469
2	chr16:73596194:C:T	73596194	T,T	C,C	1,1	inf,inf	inf,inf	0.172596,2.16085	0.000108872	0.000108872
2	chr16:71722068:T:G	71722068	NA,G	NA,T	NA,1	NA,-inf	NA,inf	NA,3.96355	0.000108681	0.000108681
2	chr16:73487074:G:A	73487074	A,NA	G,NA	1,NA	inf,NA	inf,NA	1.09249,NA	0.000108438	0.000108438
2	chr16:71372346:A:T	71372346	T,T	A,A	1,1	inf,inf	inf,inf	0.389259,1.51013	0.000108425	0.000108425
2	chr16:74297976:T:C	74297976	NA,C	NA,T	NA,1	NA,-inf	NA,inf	NA,1.28472	0.000108325	0.000108325
2	chr16:74022734:G:T	74022734	NA,T	NA,G	NA,1	NA,-inf	NA,inf	NA,1.4116	0.000108006	0.000108006
2	chr16:73555771:G:A	73555771	A,A	G,G	1,1	inf,inf	inf,inf	0.174037,2.1651	0.000107736	0.000107736
2	chr16:74204333:G:A	74204333	A,NA	G,NA	1,NA	-inf,NA	inf,NA	1.23229,NA	0.000107518	0.000107518
2	chr16:73664180:G:C	73664180	NA,C	NA,G	NA,1	NA,inf	NA,inf	NA,1.33442	0.000107389	0.000107389
2	chr16:73148418:T:C	73148418	NA,C	NA,T	NA,1	NA,-inf	NA,inf	NA,1.37965	0.000107231	0.000107231
2	chr16:73995004:C:G	73995004	NA,G	NA,C	NA,1	NA,-inf	NA,inf	NA,1.36518	0.000107181	0.000107181
2	chr16:73972679:C:G	73972679	NA,G	NA,C	NA,1	NA,-inf	NA,inf	NA,1.43515	0.000106871	0.000106871
2	chr16:73738619:T:C	73738619	C,NA	T,NA	1,NA	inf,NA	inf,NA	1.26529,NA	0.000106802	0.000106802
2	chr16:73400391:T:C	73400391	C,C	T,T	1,1	-inf,-inf	inf,inf	0.797423,1.61478	0.00010666	0.00010666
2	chr16:71915363:C:T	71915363	T,T	C,C	1,1	-inf,inf	inf,inf	4.70839,0.176503	0.000105713	0.000105713
2	chr16:73653944:A:G	73653944	NA,G	NA,A	NA,1	NA,inf	NA,inf	NA,1.33604	0.000105638	0.000105638
2	chr16:73557091:T:C	73557091	C,NA	T,NA	1,NA	inf,NA	inf,NA	1.07085,NA	0.00010422	0.00010422
2	chr16:72791215:T:G	72791215	G,NA	T,NA	1,NA	inf,NA	inf,NA	0.992001,NA	0.000103555	0.000103555
2	chr16:73644593:G:A	73644593	NA,A	NA,G	NA,1	NA,-inf	NA,inf	NA,1.21713	0.000103239	0.000103239
2	chr16:71950030:A:T	71950030	T,T	A,A	1,1	inf,inf	inf,inf	2.49662,0.0547287	0.000102962	0.000102962
2	chr16:73728208:G:C	73728208	NA,C	NA,G	NA,1	NA,-inf	NA,inf	NA,1.36384	0.000102892	0.000102892
2	chr16:71930021:C:T	71930021	T,T	C,C	1,1	inf,-inf	inf,inf	2.20659,0.0516797	0.000102819	0.000102819
2	chr16:71902830:A:G	71902830	G,G	A,A	1,1	-inf,inf	inf,inf	4.6236,0.0989732	0.000102486	0.000102486
2	chr16:73252376:A:G	73252376	NA,G	NA,A	NA,1	NA,inf	NA,inf	NA,1.35239	0.000102147	0.000102147
2	chr16:71252159:A:G	71252159	G,G	A,A	1,1	inf,inf	inf,inf	0.369712,1.51707	0.00010186	0.00010186
2	chr16:72178085:T:G	72178085	G,G	T,T	1,1	inf,inf	inf,inf	1.54993,3.85253	0.000101832	0.000101832
2	chr16:73984383:T:C	73984383	NA,C	NA,T	NA,1	NA,-inf	NA,inf	NA,1.40277	0.000101735	0.000101735
2	chr16:74010620:C:A	74010620	A,A	C,C	1,1	-inf,-inf	inf,inf	1.25021,0.909193	0.000101523	0.000101523
2	chr16:73919263:A:G	73919263	G,NA	A,NA	1,NA	inf,NA	inf,NA	1.17268,NA	0.000101359	0.000101359
2	chr16:71723112:G:A	71723112	NA,A	NA,G	NA,1	NA,-inf	NA,inf	NA,3.90851	0.000101291	0.000101292
2	chr16:73297623:T:C	73297623	C,NA	T,NA	1,NA	-inf,NA	inf,NA	1.16165,NA	0.000101068	0.000101068
2	chr16:73736340:T:C	73736340	C,C	T,T	1,1	-inf,-inf	inf,inf	1.4319,1.09751	0.000100956	0.000100956
2	chr16:73996165:G:C	73996165	NA,C	NA,G	NA,1	NA,-inf	NA,inf	NA,1.26263	0.000100911	0.000100911
2	chr16:73691838:A:G	73691838	G,G	A,A	1,1	inf,inf	inf,inf	1.0059,1.48275	0.000100688	0.000100688
2	chr16:71934024:C:T	71934024	T,T	C,C	1,1	inf,-inf	inf,inf	2.2805,0.0773901	0.000100144	0.000100144
2	chr16:73960412:C:T	73960412	T,NA	C,NA	1,NA	inf,NA	inf,NA	1.08346,NA	9.98512e-05	9.98512e-05
2	chr16:71836456:C:T	71836456	T,T	C,C	1,1	-inf,inf	inf,inf	0.104654,2.13638	9.96309e-05	9.96309e-05
2	chr16:71841136:C:T	71841136	NA,T	NA,C	NA,1	NA,-inf	NA,inf	NA,4.22019	9.93449e-05	9.93458e-05
2	chr16:73608991:C:T	73608991	T,T	C,C	1,1	inf,inf	inf,inf	0.920905,1.60927	9.90409e-05	9.90409e-05
2	chr16:71834265:A:C	71834265	C,C	A,A	1,1	-inf,inf	inf,inf	4.65656,0.149775	9.87082e-05	9.87082e-05
2	chr16:73569750:C:T	73569750	T,T	C,C	1,1	inf,-inf	inf,inf	0.166624,2.01738	9.86541e-05	9.86541e-05
2	chr16:72633425:G:T	72633425	NA,T	NA,G	NA,1	NA,inf	NA,inf	NA,1.30136	9.85737e-05	9.85737e-05
2	chr16:72898817:A:G	72898817	NA,G	NA,A	NA,1	NA,-inf	NA,inf	NA,1.45894	9.84663e-05	9.84663e-05
2	chr16:71719199:C:T	71719199	NA,T	NA,C	NA,1	NA,-inf	NA,inf	NA,3.91528	9.83828e-05	9.83833e-05
2	chr16:71721405:G:A	71721405	NA,A	NA,G	NA,1	NA,-inf	NA,inf	NA,3.92419	9.83676e-05	9.8368e-05
2	chr16:72747139:G:A	72747139	A,NA	G,NA	1,NA	inf,NA	inf,NA	0.541152,NA	9.83415e-05	9.83415e-05
2	chr16:73783316:C:T	73783316	NA,T	NA,C	NA,1	NA,inf	NA,inf	NA,1.32309	9.81435e-05	9.81435e-05
2	chr16:73759765:C:T	73759765	T,NA	C,NA	1,NA	-inf,NA	inf,NA	1.18107,NA	9.81065e-05	9.81065e-05
2	chr16:73705589:T:C	73705589	C,C	T,T	1,1	inf,-inf	inf,inf	1.98886,0.0979982	9.77084e-05	9.77084e-05
2	chr16:73092851:G:A	73092851	A,A	G,G	1,1	-inf,-inf	inf,inf	1.65482,0.914784	9.74031e-05	9.74031e-05
2	chr16:71934244:G:C	71934244	C,C	G,G	1,1	inf,-inf	inf,inf	2.28671,0.0410156	9.71627e-05	9.71627e-05
2	chr16:73090075:G:A	73090075	NA,A	NA,G	NA,1	NA,-inf	NA,inf	NA,1.13852	9.71137e-05	9.71137e-05
2	chr16:72959011:G:C	72959011	NA,C	NA,G	NA,1	NA,-inf	NA,inf	NA,1.32562	9.6978e-05	9.6978e-05
2	chr16:73412745:G:A	73412745	A,A	G,G	1,1	-inf,-inf	inf,inf	1.93624,0.388537	9.68759e-05	9.68759e-05
2	chr16:71174155:CT:C	71174155	C,NA	CT,NA	1,NA	inf,NA	inf,NA	1.93524,NA	9.68551e-05	9.68551e-05
2	chr16:72899499:C:T	72899499	NA,T	NA,C	NA,1	NA,-inf	NA,inf	NA,1.44101	9.67545e-05	9.67545e-05
2	chr16:73607450:T:C	73607450	NA,C	NA,T	NA,1	NA,-inf	NA,inf	NA,1.28432	9.65652e-05	9.65652e-05
2	chr16:71924149:A:G	71924149	G,G	A,A	1,1	inf,inf	inf,inf	2.21909,0.458366	9.63316e-05	9.63316e-05
2	chr16:73532193:C:T	73532193	T,T	C,C	1,1	-inf,-inf	inf,inf	1.8003,0.549163	9.62083e-05	9.62083e-05
2	chr16:73836268:A:G	73836268	NA,G	NA,A	NA,1	NA,-inf	NA,inf	NA,1.16664	9.59035e-05	9.59035e-05
2	chr16:71768655:C:T	71768655	NA,T	NA,C	NA,1	NA,-inf	NA,inf	NA,0.910638	9.58803e-05	9.58803e-05
2	chr16:71396652:C:T	71396652	T,T	C,C	1,1	-inf,-inf	inf,inf	1.6177,0.311541	9.53493e-05	9.53493e-05
2	chr16:71911944:G:C	71911944	C,C	G,G	1,1	inf,inf	inf,inf	2.20606,0.392963	9.52934e-05	9.52934e-05
2	chr16:73445195:T:C	73445195	NA,C	NA,T	NA,1	NA,inf	NA,inf	NA,1.19994	9.52653e-05	9.52653e-05
2	chr16:72973733:G:A	72973733	A,A	G,G	1,1	-inf,inf	inf,inf	1.71248,0.902834	9.51863e-05	9.51863e-05
2	chr16:73391243:A:G	73391243	NA,G	NA,A	NA,1	NA,-inf	NA,inf	NA,1.18457	9.51027e-05	9.51027e-05
2	chr16:73552724:TC:T	73552724	T,T	TC,TC	1,1	inf,inf	inf,inf	0.124319,2.09509	9.49733e-05	9.49733e-05
2	chr16:71335057:G:T	71335057	T,T	G,G	1,1	-inf,-inf	inf,inf	0.567232,0.709736	9.47436e-05	9.47436e-05
2	chr16:73699308:T:C	73699308	NA,C	NA,T	NA,1	NA,-inf	NA,inf	NA,1.17765	9.45178e-05	9.45178e-05
2	chr16:73662180:C:T	73662180	T,T	C,C	1,1	inf,inf	inf,inf	2.23133,0.229119	9.4459e-05	9.4459e-05
2	chr16:74141391:T:C	74141391	C,C	T,T	1,1	inf,inf	inf,inf	1.57768,0.412037	9.42311e-05	9.42311e-05
2	chr16:71346953:G:C	71346953	C,C	G,G	1,1	-inf,-inf	inf,inf	2.73366,0.278262	9.37729e-05	9.37729e-05
2	chr16:73345034:C:T	73345034	T,NA	C,NA	1,NA	inf,NA	inf,NA	1.6051,NA	9.37645e-05	9.37645e-05
2	chr16:72987321:A:T	72987321	T,NA	A,NA	1,NA	-inf,NA	inf,NA	1.56644,NA	9.36409e-05	9.36409e-05
2	chr16:71252046:G:A	71252046	A,A	G,G	1,1	inf,inf	inf,inf	0.363868,1.5442	9.35739e-05	9.35739e-05
2	chr16:72646113:T:C	72646113	C,NA	T,NA	1,NA	inf,NA	inf,NA	0.930169,NA	9.32617e-05	9.32617e-05
2	chr16:72961968:C:T	72961968	T,T	C,C	1,1	inf,inf	inf,inf	1.50866,0.930885	9.32603e-05	9.32603e-05
2	chr16:71725716:CCAA:C	71725716	NA,C	NA,CCAA	NA,1	NA,-inf	NA,inf	NA,3.87049	9.3038e-05	9.30384e-05
2	chr16:73115002:TC:T	73115002	NA,T	NA,TC	NA,1	NA,-inf	NA,inf	NA,1.27387	9.25947e-05	9.25947e-05
2	chr16:71905292:C:T	71905292	NA,T	NA,C	NA,1	NA,inf	NA,inf	NA,1.20141	9.21091e-05	9.21091e-05
2	chr16:73964264:CCT:C	73964264	C,C	CCT,CCT	1,1	-inf,-inf	inf,inf	1.54858,0.91937	9.21006e-05	9.21006e-05
2	chr16:72494872:C:T	72494872	T,NA	C,NA	1,NA	inf,NA	inf,NA	0.94255,NA	9.20569e-05	9.20569e-05
2	chr16:73122597:A:G	73122597	NA,G	NA,A	NA,1	NA,-inf	NA,inf	NA,1.17707	9.19541e-05	9.19541e-05
2	chr16:72686750:C:T	72686750	T,NA	C,NA	1,NA	inf,NA	inf,NA	0.931205,NA	9.16833e-05	9.16833e-05
2	chr16:73266614:C:T	73266614	T,T	C,C	1,1	inf,-inf	inf,inf	0.135663,2.17	9.0953e-05	9.0953e-05
2	chr16:71858081:T:G	71858081	G,NA	T,NA	1,NA	-inf,NA	inf,NA	2.10331,NA	9.04222e-05	9.04222e-05
2	chr16:72962259:A:C	72962259	NA,C	NA,A	NA,1	NA,-inf	NA,inf	NA,1.4459	8.98356e-05	8.98356e-05
2	chr16:71977540:G:C	71977540	C,C	G,G	1,1	inf,inf	inf,inf	0.456445,1.09939	8.96826e-05	8.96826e-05
2	chr16:71381496:G:A	71381496	A,A	G,G	1,1	inf,inf	inf,inf	0.384276,1.15678	8.93957e-05	8.93957e-05
2	chr16:71123520:T:C	71123520	C,NA	T,NA	1,NA	-inf,NA	inf,NA	1.27792,NA	8.9359e-05	8.9359e-05
2	chr16:74213482:T:C	74213482	C,C	T,T	1,1	inf,-inf	inf,inf	0.245903,1.95258	8.90391e-05	8.90391e-05
2	chr16:72663949:G:T	72663949	NA,T	NA,G	NA,1	NA,inf	NA,inf	NA,1.25893	8.87954e-05	8.87954e-05
2	chr16:73835774:A:G	73835774	NA,G	NA,A	NA,1	NA,-inf	NA,inf	NA,1.12551	8.87455e-05	8.87455e-05
2	chr16:71352543:G:C	71352543	C,C	G,G	1,1	-inf,-inf	inf,inf	2.67406,0.308443	8.85302e-05	8.85302e-05
2	chr16:73092157:T:C	73092157	NA,C	NA,T	NA,1	NA,-inf	NA,inf	NA,1.208	8.81387e-05	8.81387e-05
2	chr16:72225461:G:A	72225461	A,A	G,G	1,1	inf,inf	inf,inf	1.15714,0.344697	8.80892e-05	8.80892e-05
2	chr16:74134431:A:C	74134431	C,C	A,A	1,1	inf,inf	inf,inf	1.43978,0.991326	8.80859e-05	8.80859e-05
2	chr16:71882018:C:T	71882018	T,T	C,C	1,1	inf,inf	inf,inf	1.70293,1.13802	8.78449e-05	8.78449e-05
2	chr16:73843775:T:C	73843775	NA,C	NA,T	NA,1	NA,inf	NA,inf	NA,1.10362	8.76981e-05	8.76981e-05
2	chr16:71737747:C:T	71737747	NA,T	NA,C	NA,1	NA,inf	NA,inf	NA,1.25455	8.7682e-05	8.7682e-05
2	chr16:73243945:G:A	73243945	NA,A	NA,G	NA,1	NA,inf	NA,inf	NA,1.30617	8.74837e-05	8.74837e-05
2	chr16:73763634:C:T	73763634	T,NA	C,NA	1,NA	-inf,NA	inf,NA	0.820119,NA	8.74564e-05	8.74564e-05
2	chr16:73718363:A:G	73718363	G,G	A,A	1,1	-inf,inf	inf,inf	1.71577,0.875388	8.72386e-05	8.72386e-05
2	chr16:73434924:G:C	73434924	NA,C	NA,G	NA,1	NA,-inf	NA,inf	NA,1.17588	8.70968e-05	8.70968e-05
2	chr16:71870275:A:G	71870275	G,G	A,A	1,1	inf,inf	inf,inf	2.15977,0.634281	8.70544e-05	8.70544e-05
2	chr16:73040755:A:T	73040755	NA,T	NA,A	NA,1	NA,inf	NA,inf	NA,1.24562	8.68079e-05	8.68079e-05
2	chr16:71937997:G:A	71937997	A,A	G,G	1,1	inf,inf	inf,inf	2.31043,0.0669026	8.67289e-05	8.67289e-05
2	chr16:73668308:T:C	73668308	NA,C	NA,T	NA,1	NA,-inf	NA,inf	NA,1.11523	8.67168e-05	8.67168e-05
2	chr16:71069710:T:G	71069710	G,G	T,T	1,1	-inf,-inf	inf,inf	1.47541,0.728105	8.65669e-05	8.65669e-05
2	chr16:73618190:A:C	73618190	NA,C	NA,A	NA,1	NA,-inf	NA,inf	NA,1.18556	8.62251e-05	8.62251e-05
2	chr16:73439804:A:G	73439804	NA,G	NA,A	NA,1	NA,inf	NA,inf	NA,1.15333	8.61673e-05	8.61673e-05
2	chr16:72343807:C:A	72343807	A,NA	C,NA	1,NA	-inf,NA	inf,NA	2.12327,NA	8.61252e-05	8.61252e-05
2	chr16:74003628:G:C	74003628	NA,C	NA,G	NA,1	NA,inf	NA,inf	NA,1.16001	8.6035e-05	8.6035e-05
2	chr16:72785750:A:ATCCTT	72785750	ATCCTT,NA	A,NA	1,NA	inf,NA	inf,NA	0.568175,NA	8.59222e-05	8.59222e-05
2	chr16:71907356:C:T	71907356	T,T	C,C	1,1	inf,inf	inf,inf	2.15651,0.507731	8.56625e-05	8.56625e-05
2	chr16:71069211:A:G	71069211	G,G	A,A	1,1	-inf,-inf	inf,inf	1.46846,0.848745	8.54672e-05	8.54672e-05
2	chr16:73384089:C:A	73384089	A,A	C,C	1,1	-inf,-inf	inf,inf	1.91676,0.00446239	8.54162e-05	8.54162e-05
2	chr16:71880882:A:G	71880882	G,G	A,A	1,1	-inf,inf	inf,inf	4.51819,0.168023	8.53909e-05	8.53909e-05
2	chr16:73435393:A:G	73435393	NA,G	NA,A	NA,1	NA,inf	NA,inf	NA,1.16344	8.52077e-05	8.52077e-05
2	chr16:71951323:A:C	71951323	C,C	A,A	1,1	-inf,inf	inf,inf	0.340402,2.3161	8.51673e-05	8.51673e-05
2	chr16:73556968:G:A	73556968	NA,A	NA,G	NA,1	NA,-inf	NA,inf	NA,1.19596	8.50317e-05	8.50317e-05
2	chr16:71335603:AG:A	71335603	A,A	AG,AG	1,1	-inf,-inf	inf,inf	0.565914,0.653316	8.48961e-05	8.48961e-05
2	chr16:73524758:G:C	73524758	NA,C	NA,G	NA,1	NA,-inf	NA,inf	NA,1.0981	8.48475e-05	8.48475e-05
2	chr16:71312082:A:G	71312082	NA,G	NA,A	NA,1	NA,-inf	NA,inf	NA,1.31459	8.46546e-05	8.46546e-05
2	chr16:73462371:C:G	73462371	G,G	C,C	1,1	inf,inf	inf,inf	1.12019,1.01789	8.4609e-05	8.4609e-05
2	chr16:71376217:G:T	71376217	T,T	G,G	1,1	inf,inf	inf,inf	0.170011,1.53829	8.46073e-05	8.46073e-05
2	chr16:71929283:C:T	71929283	T,T	C,C	1,1	inf,-inf	inf,inf	2.10195,0.0574035	8.45763e-05	8.45763e-05
2	chr16:73791749:C:T	73791749	NA,T	NA,C	NA,1	NA,-inf	NA,inf	NA,1.13896	8.43524e-05	8.43524e-05
2	chr16:73818589:C:G	73818589	NA,G	NA,C	NA,1	NA,-inf	NA,inf	NA,1.08804	8.42578e-05	8.42578e-05
2	chr16:71436726:C:T	71436726	NA,T	NA,C	NA,1	NA,-inf	NA,inf	NA,0.881593	8.42008e-05	8.42008e-05
2	chr16:72435092:C:T	72435092	T,NA	C,NA	1,NA	inf,NA	inf,NA	0.505707,NA	8.35918e-05	8.35918e-05
2	chr16:72318580:C:G	72318580	G,NA	C,NA	1,NA	-inf,NA	inf,NA	2.07147,NA	8.33264e-05	8.33264e-05
2	chr16:72181251:T:A	72181251	A,NA	T,NA	1,NA	-inf,NA	inf,NA	1.05305,NA	8.31421e-05	8.31421e-05
2	chr16:73532688:T:C	73532688	NA,C	NA,T	NA,1	NA,-inf	NA,inf	NA,1.20884	8.30112e-05	8.30112e-05
2	chr16:72001103:G:A	72001103	NA,A	NA,G	NA,1	NA,-inf	NA,inf	NA,0.782627	8.29638e-05	8.29638e-05
2	chr16:73632064:G:A	73632064	NA,A	NA,G	NA,1	NA,-inf	NA,inf	NA,1.15341	8.29199e-05	8.29199e-05
2	chr16:73219748:C:A	73219748	A,NA	C,NA	1,NA	inf,NA	inf,NA	1.03807,NA	8.28395e-05	8.28395e-05
2	chr16:74071426:TA:T	74071426	NA,T	NA,TA	NA,1	NA,-inf	NA,inf	NA,1.1375	8.27368e-05	8.27368e-05
2	chr16:73406978:A:G	73406978	G,G	A,A	1,1	-inf,-inf	inf,inf	1.63155,0.56779	8.24786e-05	8.24786e-05
2	chr16:71742998:C:G	71742998	NA,G	NA,C	NA,1	NA,-inf	NA,inf	NA,0.849668	8.24463e-05	8.24463e-05
2	chr16:71810212:A:G	71810212	NA,G	NA,A	NA,1	NA,-inf	NA,inf	NA,0.828075	8.2423e-05	8.2423e-05
2	chr16:72267890:T:A	72267890	A,NA	T,NA	1,NA	inf,NA	inf,NA	1.54184,NA	8.23827e-05	8.23827e-05
2	chr16:73898305:T:C	73898305	C,NA	T,NA	1,NA	inf,NA	inf,NA	1.05032,NA	8.2209e-05	8.2209e-05
2	chr16:73104479:G:A	73104479	A,NA	G,NA	1,NA	-inf,NA	inf,NA	0.753732,NA	8.21598e-05	8.21598e-05
2	chr16:73967820:A:G	73967820	NA,G	NA,A	NA,1	NA,inf	NA,inf	NA,1.16648	8.21411e-05	8.21411e-05
2	chr16:73684469:C:T	73684469	T,T	C,C	1,1	inf,inf	inf,inf	0.703155,1.61542	8.21277e-05	8.21277e-05
2	chr16:72716542:G:A	72716542	NA,A	NA,G	NA,1	NA,inf	NA,inf	NA,1.20715	8.19954e-05	8.19955e-05
2	chr16:72679257:A:G	72679257	G,G	A,A	1,1	-inf,inf	inf,inf	0.00922868,1.37164	8.15087e-05	8.15087e-05
2	chr16:71335210:G:T	71335210	NA,T	NA,G	NA,1	NA,-inf	NA,inf	NA,1.00872	8.14531e-05	8.14531e-05
2	chr16:72701804:A:G	72701804	G,NA	A,NA	1,NA	-inf,NA	inf,NA	2.02723,NA	8.1162e-05	8.1162e-05
2	chr16:72004525:C:T	72004525	T,NA	C,NA	1,NA	-inf,NA	inf,NA	1.40882,NA	8.10583e-05	8.10583e-05
2	chr16:71847737:G:T	71847737	T,T	G,G	1,1	inf,inf	inf,inf	1.55273,1.13417	8.09089e-05	8.09089e-05
2	chr16:73838038:A:G	73838038	NA,G	NA,A	NA,1	NA,-inf	NA,inf	NA,1.08265	8.04651e-05	8.04651e-05
2	chr16:74022650:G:A	74022650	NA,A	NA,G	NA,1	NA,-inf	NA,inf	NA,1.23569	8.03324e-05	8.03324e-05
2	chr16:74014355:T:C	74014355	NA,C	NA,T	NA,1	NA,inf	NA,inf	NA,1.12436	8.0299e-05	8.0299e-05
2	chr16:73427258:A:G	73427258	G,G	A,A	1,1	inf,-inf	inf,inf	1.80962,0.455737	8.01399e-05	8.01399e-05
2	chr16:74066445:A:G	74066445	NA,G	NA,A	NA,1	NA,-inf	NA,inf	NA,1.13065	8.01286e-05	8.01286e-05
2	chr16:73963559:A:T	73963559	NA,T	NA,A	NA,1	NA,-inf	NA,inf	NA,1.14315	8.00049e-05	8.00049e-05
2	chr16:74116750:G:A	74116750	A,NA	G,NA	1,NA	-inf,NA	inf,NA	1.08565,NA	7.9724e-05	7.9724e-05
2	chr16:71083788:C:T	71083788	T,T	C,C	1,1	-inf,-inf	inf,inf	1.38372,0.824727	7.97215e-05	7.97215e-05
2	chr16:74012587:G:A	74012587	NA,A	NA,G	NA,1	NA,inf	NA,inf	NA,1.09733	7.9569e-05	7.9569e-05
2	chr16:73173970:T:G	73173970	NA,G	NA,T	NA,1	NA,-inf	NA,inf	NA,1.16363	7.9443e-05	7.9443e-05
2	chr16:73516659:T:G	73516659	NA,G	NA,T	NA,1	NA,inf	NA,inf	NA,1.14126	7.94288e-05	7.94288e-05
2	chr16:72973970:G:A	72973970	NA,A	NA,G	NA,1	NA,inf	NA,inf	NA,1.20587	7.93772e-05	7.93772e-05
2	chr16:71337071:G:A	71337071	A,A	G,G	1,1	-inf,-inf	inf,inf	0.577654,0.726984	7.91768e-05	7.91768e-05
2	chr16:71888066:G:A	71888066	A,A	G,G	1,1	inf,inf	inf,inf	2.06712,0.266936	7.9038e-05	7.9038e-05
2	chr16:72216652:A:G	72216652	G,G	A,A	1,1	-inf,-inf	inf,inf	0.433323,1.68991	7.88953e-05	7.88953e-05
2	chr16:72005308:C:T	72005308	T,T	C,C	1,1	inf,inf	inf,inf	0.602838,0.885774	7.88532e-05	7.88532e-05
2	chr16:71803177:G:C	71803177	NA,C	NA,G	NA,1	NA,-inf	NA,inf	NA,2.50082	7.87576e-05	7.87576e-05
2	chr16:73657446:A:G	73657446	NA,G	NA,A	NA,1	NA,-inf	NA,inf	NA,1.09416	7.86681e-05	7.86681e-05
2	chr16:71924122:C:G	71924122	G,G	C,C	1,1	inf,inf	inf,inf	1.2909,1.15632	7.86018e-05	7.86018e-05
2	chr16:71075759:C:G	71075759	G,G	C,C	1,1	-inf,-inf	inf,inf	1.49099,0.627881	7.85637e-05	7.85637e-05
2	chr16:71135415:A:G	71135415	NA,G	NA,A	NA,1	NA,-inf	NA,inf	NA,1.0291	7.83602e-05	7.83602e-05
2	chr16:73389452:T:C	73389452	NA,C	NA,T	NA,1	NA,inf	NA,inf	NA,1.19061	7.82459e-05	7.82459e-05
2	chr16:74044238:T:A	74044238	NA,A	NA,T	NA,1	NA,inf	NA,inf	NA,1.11947	7.82259e-05	7.82259e-05
2	chr16:73097071:C:T	73097071	T,NA	C,NA	1,NA	-inf,NA	inf,NA	1.06053,NA	7.79989e-05	7.79989e-05
2	chr16:73841930:CACAGTCA:C	73841930	NA,C	NA,CACAGTCA	NA,1	NA,-inf	NA,inf	NA,1.06199	7.7989e-05	7.7989e-05
2	chr16:71875161:A:G	71875161	NA,G	NA,A	NA,1	NA,-inf	NA,inf	NA,0.807875	7.76403e-05	7.76403e-05
2	chr16:73712482:C:A	73712482	A,A	C,C	1,1	-inf,-inf	inf,inf	1.4704,0.857204	7.74973e-05	7.74973e-05
2	chr16:74179919:A:G	74179919	G,G	A,A	1,1	inf,inf	inf,inf	1.66557,0.629724	7.74778e-05	7.74778e-05
2	chr16:73559460:C:T	73559460	NA,T	NA,C	NA,1	NA,-inf	NA,inf	NA,1.22124	7.7401e-05	7.7401e-05
2	chr16:72546993:T:C	72546993	NA,C	NA,T	NA,1	NA,-inf	NA,inf	NA,0.949557	7.73896e-05	7.73896e-05
2	chr16:72784728:G:A	72784728	A,NA	G,NA	1,NA	inf,NA	inf,NA	0.58697,NA	7.73788e-05	7.73788e-05
2	chr16:73811389:G:A	73811389	NA,A	NA,G	NA,1	NA,-inf	NA,inf	NA,1.07138	7.73663e-05	7.73663e-05
2	chr16:73962154:T:C	73962154	NA,C	NA,T	NA,1	NA,-inf	NA,inf	NA,1.08552	7.73351e-05	7.73351e-05
2	chr16:71884772:T:C	71884772	C,C	T,T	1,1	inf,inf	inf,inf	2.08084,0.575341	7.72906e-05	7.72906e-05
2	chr16:72357051:G:A	72357051	A,NA	G,NA	1,NA	-inf,NA	inf,NA	2.02713,NA	7.72785e-05	7.72785e-05
2	chr16:72035212:T:C	72035212	NA,C	NA,T	NA,1	NA,-inf	NA,inf	NA,1.11592	7.72575e-05	7.72575e-05
2	chr16:71332205:A:G	71332205	G,G	A,A	1,1	-inf,-inf	inf,inf	0.532074,0.657602	7.72349e-05	7.72349e-05
2	chr16:73709029:T:G	73709029	G,NA	T,NA	1,NA	inf,NA	inf,NA	1.03674,NA	7.7113e-05	7.7113e-05
2	chr16:72223641:A:G	72223641	G,G	A,A	1,1	inf,inf	inf,inf	2.53923,0.311696	7.70752e-05	7.70752e-05
2	chr16:71441690:A:C	71441690	NA,C	NA,A	NA,1	NA,-inf	NA,inf	NA,0.846839	7.6823e-05	7.6823e-05
2	chr16:74121824:C:T	74121824	T,T	C,C	1,1	-inf,-inf	inf,inf	1.6046,0.791575	7.68155e-05	7.68155e-05
2	chr16:72940766:C:T	72940766	NA,T	NA,C	NA,1	NA,inf	NA,inf	NA,1.2177	7.67831e-05	7.67831e-05
2	chr16:71365289:G:A	71365289	A,A	G,G	1,1	inf,inf	inf,inf	0.381154,0.879639	7.67632e-05	7.67632e-05
2	chr16:71608779:C:T	71608779	NA,T	NA,C	NA,1	NA,-inf	NA,inf	NA,0.835519	7.66416e-05	7.66416e-05
2	chr16:73855459:C:T	73855459	NA,T	NA,C	NA,1	NA,inf	NA,inf	NA,1.0265	7.66301e-05	7.66301e-05
2	chr16:73132925:C:T	73132925	NA,T	NA,C	NA,1	NA,-inf	NA,inf	NA,1.1748	7.65914e-05	7.65914e-05
2	chr16:74161904:G:A	74161904	A,A	G,G	1,1	inf,inf	inf,inf	1.62612,0.347723	7.63788e-05	7.63788e-05
2	chr16:71996681:T:C	71996681	C,C	T,T	1,1	inf,inf	inf,inf	2.0068,2.87274	7.63084e-05	7.63084e-05
2	chr16:73754064:T:C	73754064	NA,C	NA,T	NA,1	NA,-inf	NA,inf	NA,1.23363	7.63015e-05	7.63015e-05
2	chr16:71531884:C:T	71531884	NA,T	NA,C	NA,1	NA,-inf	NA,inf	NA,2.62963	7.62764e-05	7.62764e-05
2	chr16:73400056:C:A	73400056	NA,A	NA,C	NA,1	NA,inf	NA,inf	NA,1.19102	7.62415e-05	7.62415e-05
2	chr16:72961726:G:A	72961726	NA,A	NA,G	NA,1	NA,-inf	NA,inf	NA,0.968968	7.62286e-05	7.62286e-05
2	chr16:73247390:T:C	73247390	NA,C	NA,T	NA,1	NA,inf	NA,inf	NA,1.1905	7.58424e-05	7.58424e-05
2	chr16:73176574:A:G	73176574	NA,G	NA,A	NA,1	NA,-inf	NA,inf	NA,1.21384	7.57523e-05	7.57523e-05
2	chr16:72685384:A:T	72685384	NA,T	NA,A	NA,1	NA,-inf	NA,inf	NA,1.0746	7.55458e-05	7.55458e-05
2	chr16:71543923:A:C	71543923	NA,C	NA,A	NA,1	NA,-inf	NA,inf	NA,0.84623	7.55193e-05	7.55193e-05
2	chr16:73450004:T:C	73450004	NA,C	NA,T	NA,1	NA,-inf	NA,inf	NA,1.08261	7.55155e-05	7.55155e-05
2	chr16:73964462:G:T	73964462	NA,T	NA,G	NA,1	NA,-inf	NA,inf	NA,1.10973	7.54588e-05	7.54588e-05
2	chr16:73155977:A:C	73155977	C,C	A,A	1,1	-inf,inf	inf,inf	1.18813,0.610924	7.54471e-05	7.54471e-05
2	chr16:71591928:G:C	71591928	C,NA	G,NA	1,NA	inf,NA	inf,NA	1.99626,NA	7.54465e-05	7.54465e-05
2	chr16:74179852:T:G	74179852	G,G	T,T	1,1	inf,inf	inf,inf	1.63156,0.656929	7.53909e-05	7.53909e-05
2	chr16:72262694:T:C	72262694	C,NA	T,NA	1,NA	-inf,NA	inf,NA	1.50698,NA	7.52468e-05	7.52468e-05
2	chr16:74346069:A:C	74346069	NA,C	NA,A	NA,1	NA,inf	NA,inf	NA,1.10276	7.51721e-05	7.51721e-05
2	chr16:74340630:A:G	74340630	G,NA	A,NA	1,NA	inf,NA	inf,NA	1.02769,NA	7.514e-05	7.514e-05
2	chr16:74149280:C:A	74149280	A,A	C,C	1,1	inf,inf	inf,inf	1.6576,0.302642	7.50767e-05	7.50767e-05
2	chr16:71427696:C:A	71427696	NA,A	NA,C	NA,1	NA,-inf	NA,inf	NA,1.10413	7.50574e-05	7.50574e-05
2	chr16:73499976:A:G	73499976	NA,G	NA,A	NA,1	NA,-inf	NA,inf	NA,1.23121	7.493e-05	7.493e-05
2	chr16:73351642:C:T	73351642	NA,T	NA,C	NA,1	NA,inf	NA,inf	NA,1.20226	7.48413e-05	7.48413e-05
2	chr16:74002585:T:C	74002585	NA,C	NA,T	NA,1	NA,-inf	NA,inf	NA,1.22965	7.48306e-05	7.48306e-05
2	chr16:73407025:A:C	73407025	NA,C	NA,A	NA,1	NA,-inf	NA,inf	NA,1.18505	7.46773e-05	7.46773e-05
```
