## Supplementary material for "Characterization of shared and ancestry-specific signals driving complex traits using multi-ancestry fine-mapping": susiex_nc3.cs80.snp (part 1 of 2)

```
BP	SNP	PIP(CS1)	LogBF(CS1,Pop1)	LogBF(CS1,Pop2)	PIP(CS2)	LogBF(CS2,Pop1)	LogBF(CS2,Pop2)
71051527	chr16:71051527:T:G	7.624e-14	-1.65507	-1.02565	6.54039e-06	-1.5653	-1.16995
71051768	chr16:71051768:T:C	4.05767e-12	1.29376	-1.68486e-09	0.00014286	0.348619	-1.68486e-09
71052146	chr16:71052146:AC:A	5.7114e-13	-2.4149e-10	-0.666967	4.23749e-05	-2.4149e-10	-0.866692
71052252	chr16:71052252:A:G	3.55692e-14	-1.6424	-1.80072	3.69847e-06	-1.52107	-1.78426
71053515	chr16:71053515:G:C	1.08483e-13	-1.0988	-1.22921	4.26459e-05	0.188915	-1.04923
71053520	chr16:71053520:ATGT:A	2.7084e-13	-2.4149e-10	-1.41307	2.17957e-05	-2.4149e-10	-1.53154
71056222	chr16:71056222:T:C	6.21595e-13	-0.582312	-1.68486e-09	3.59766e-05	-1.03038	-1.68486e-09
71056244	chr16:71056244:C:G	3.5016e-13	-0.136666	-1.01955	0.00020013	1.0667	-0.380982
71057185	chr16:71057185:T:C	2.00526e-13	-2.4149e-10	-1.71365	1.72069e-05	-2.4149e-10	-1.76794
71059016	chr16:71059016:T:C	2.08488e-13	-2.4149e-10	-1.67472	1.67392e-05	-2.4149e-10	-1.79549
71059041	chr16:71059041:C:T	2.09915e-13	-1.6679	-1.68486e-09	1.97401e-05	-1.6306	-1.68486e-09
71059378	chr16:71059378:G:A	2.15818e-13	-2.4149e-10	-1.64016	1.73013e-05	-2.4149e-10	-1.76247
71059722	chr16:71059722:C:T	7.67892e-14	-1.02557	-1.64796	3.60223e-05	0.305682	-1.33479
71060133	chr16:71060133:T:G	1.91441e-13	-0.391723	-1.3683	7.89752e-06	-1.15198	-1.39472
71061510	chr16:71061510:G:C	2.48508e-13	-2.4149e-10	-1.49913	1.95213e-05	-2.4149e-10	-1.64174
71061966	chr16:71061966:C:T	2.26004e-13	-2.4149e-10	-1.59405	1.77431e-05	-2.4149e-10	-1.73725
71062575	chr16:71062575:A:G	6.95129e-13	-0.470504	-1.68486e-09	3.61838e-05	-1.02464	-1.68486e-09
71062734	chr16:71062734:A:G	2.6195e-13	-2.4149e-10	-1.44645	1.9442e-05	-2.4149e-10	-1.64581
71062895	chr16:71062895:T:C	3.84112e-13	-2.4149e-10	-1.06367	3.59358e-05	-2.4149e-10	-1.03151
71063316	chr16:71063316:G:A	5.09287e-13	-0.781589	-1.68486e-09	7.43646e-05	-0.304268	-1.68486e-09
71063821	chr16:71063821:C:T	2.07494e-13	-0.743678	-0.935819	0.000121265	0.782947	-0.598217
71064892	chr16:71064892:C:T	2.63834e-13	-2.4149e-10	-1.43928	1.81642e-05	-2.4149e-10	-1.71379
71065915	chr16:71065915:A:G	1.96013e-13	-2.4149e-10	-1.73642	1.75946e-05	-2.4149e-10	-1.74566
71067303	chr16:71067303:A:G	2.44157e-13	-2.4149e-10	-1.51679	2.05423e-05	-2.4149e-10	-1.59076
71067462	chr16:71067462:G:A	2.5756e-13	-2.4149e-10	-1.46335	1.78548e-05	-2.4149e-10	-1.73098
71068458	chr16:71068458:A:G	3.59762e-14	-1.6384	-1.79335	4.98446e-06	-1.20216	-1.80477
71068676	chr16:71068676:C:T	3.05754e-13	-2.4149e-10	-1.29182	2.3531e-05	-2.4149e-10	-1.45493
71069211	chr16:71069211:A:G	1.91895e-13	-0.53478	-1.22287	8.54672e-05	0.869522	-1.03464
71069412	chr16:71069412:T:C	2.02988e-13	-2.4149e-10	-1.70145	2.13096e-05	-2.4149e-10	-1.55409
71069635	chr16:71069635:C:T	1.95804e-13	-2.4149e-10	-1.73749	1.70813e-05	-2.4149e-10	-1.77527
71069710	chr16:71069710:T:G	1.75643e-13	-0.507205	-1.33894	8.65669e-05	0.88101	-1.03334
71069713	chr16:71069713:G:A	1.37909e-13	-0.606491	-1.48151	6.18186e-05	0.729953	-1.219
71070170	chr16:71070170:G:A	2.45325e-13	-2.4149e-10	-1.51202	1.76198e-05	-2.4149e-10	-1.74422
71070326	chr16:71070326:T:C	2.18271e-13	-2.4149e-10	-1.62886	1.89766e-05	-2.4149e-10	-1.67004
71071699	chr16:71071699:C:T	3.48287e-14	-1.66645	-1.79771	4.18271e-06	-1.44277	-1.73952
71073198	chr16:71073198:G:A	4.27666e-13	-2.4149e-10	-0.956258	2.96371e-05	-2.4149e-10	-1.22422
71073227	chr16:71073227:A:G	4.8698e-14	-1.55866	-1.5703	6.96688e-06	-1.38546	-1.28662
71073419	chr16:71073419:C:T	2.5207e-13	-2.4149e-10	-1.4849	1.76687e-05	-2.4149e-10	-1.74145
71073513	chr16:71073513:C:T	4.74282e-13	-2.4149e-10	-0.852798	3.26366e-05	-2.4149e-10	-1.12781
71073837	chr16:71073837:T:A	5.63578e-13	-2.4149e-10	-0.680295	3.89532e-05	-2.4149e-10	-0.950887
71073988	chr16:71073988:T:A	9.88131e-14	-0.714628	-1.70674	3.93359e-05	0.586862	-1.52797
71074027	chr16:71074027:A:G	1.92214e-13	-2.4149e-10	-1.75599	2.00932e-05	-2.4149e-10	-1.61287
71075171	chr16:71075171:G:C	1.85148e-13	-2.4149e-10	-1.79344	1.84203e-05	-2.4149e-10	-1.69979
71075248	chr16:71075248:A:C	1.37017e-13	-0.616959	-1.47753	5.62268e-05	0.743275	-1.32713
71075329	chr16:71075329:G:A	1.98722e-13	-2.4149e-10	-1.72269	1.833e-05	-2.4149e-10	-1.70471
71075462	chr16:71075462:C:T	1.82925e-13	-2.4149e-10	-1.80552	1.71407e-05	-2.4149e-10	-1.77179
71075497	chr16:71075497:A:C	9.55112e-13	1.59187	-1.74465	0.00012463	1.91108	-1.69898
71075759	chr16:71075759:C:G	1.54347e-13	-0.500323	-1.47507	7.85637e-05	0.907525	-1.15686
71077135	chr16:71077135:A:T	3.54871e-14	-1.64059	-1.80484	3.68694e-06	-1.54395	-1.7645
71077477	chr16:71077477:T:A	2.11152e-13	-2.4149e-10	-1.66202	2.43069e-05	-2.4149e-10	-1.42249
71078652	chr16:71078652:G:A	1.44502e-11	2.56386	-1.68486e-09	7.43639e-05	-0.304278	-1.68486e-09
71079111	chr16:71079111:C:T	3.50957e-12	1.14865	-1.68486e-09	0.000390989	1.35543	-1.68486e-09
71079302	chr16:71079302:T:C	2.43355e-13	-2.4149e-10	-1.52008	1.74049e-05	-2.4149e-10	-1.7565
71080037	chr16:71080037:C:T	1.83258e-13	-2.4149e-10	-1.8037	1.78298e-05	-2.4149e-10	-1.73238
71081157	chr16:71081157:G:T	4.45437e-14	-1.4858	-1.73233	8.33228e-06	-0.777426	-1.71569
71081206	chr16:71081206:T:C	2.6627e-13	-2.4149e-10	-1.43009	1.81318e-05	-2.4149e-10	-1.71558
71081435	chr16:71081435:C:T	1.23312e-13	-0.497812	-1.70207	5.53317e-05	0.911265	-1.51117
71082059	chr16:71082059:A:C	6.26506e-13	-2.4149e-10	-0.574442	2.39583e-05	-2.4149e-10	-1.43693
71083788	chr16:71083788:C:T	1.69275e-13	-0.646425	-1.23665	7.97215e-05	0.691667	-0.926377
71084825	chr16:71084825:T:C	1.96104e-13	-2.4149e-10	-1.73596	2.09917e-05	-2.4149e-10	-1.56912
71085928	chr16:71085928:C:T	2.45485e-13	-0.604052	-0.907313	0.000127239	0.742626	-0.509808
71086845	chr16:71086845:C:T	9.70215e-14	-0.63384	-1.80583	6.86845e-06	-0.893466	-1.79284
71089164	chr16:71089164:T:C	3.47635e-13	0.408955	-1.5724	1.08167e-05	-0.609397	-1.62276
71089266	chr16:71089266:G:A	3.82023e-13	-2.4149e-10	-1.06912	2.70179e-05	-2.4149e-10	-1.31675
71089589	chr16:71089589:A:G	5.63102e-13	-0.681139	-1.68486e-09	3.3208e-05	-1.11046	-1.68486e-09
71090469	chr16:71090469:G:C	2.17255e-13	-2.4149e-10	-1.63353	1.71766e-05	-2.4149e-10	-1.7697
71092610	chr16:71092610:T:C	1.35104e-13	-0.606931	-1.50162	6.10919e-05	0.742027	-1.2429
71094816	chr16:71094816:G:A	6.88638e-13	1.24042	-1.7203	6.84235e-05	1.41871	-1.80624
71095014	chr16:71095014:T:C	1.8341e-13	-2.4149e-10	-1.80288	1.78286e-05	-2.4149e-10	-1.73245
71095452	chr16:71095452:T:C	2.67652e-13	-2.4149e-10	-1.42491	2.22193e-05	-2.4149e-10	-1.51229
71098013	chr16:71098013:T:C	5.58391e-14	-1.24761	-1.74451	4.82307e-06	-1.27588	-1.76396
71098326	chr16:71098326:T:C	2.05377e-13	-2.4149e-10	-1.68975	1.66357e-05	-2.4149e-10	-1.8017
71099988	chr16:71099988:A:G	4.21221e-13	-0.971444	-1.68486e-09	3.17362e-05	-1.15579	-1.68486e-09
71100374	chr16:71100374:A:C	5.74592e-14	-1.66769	-1.29584	4.53374e-06	-1.6488	-1.45291
71101569	chr16:71101569:C:T	4.75584e-13	-2.4149e-10	-0.850056	5.95859e-05	-2.4149e-10	-0.52583
71101835	chr16:71101835:C:T	2.10627e-13	-2.4149e-10	-1.66451	1.65881e-05	-2.4149e-10	-1.80457
71102078	chr16:71102078:G:A	1.67833e-12	1.97038	-1.55943	0.000255624	2.5394	-1.60895
71102259	chr16:71102259:A:C	7.41453e-12	1.8966	-1.68486e-09	4.95458e-05	-0.710351	-1.68486e-09
71102664	chr16:71102664:C:T	1.85751e-13	-2.4149e-10	-1.79019	1.67006e-05	-2.4149e-10	-1.79781
71105256	chr16:71105256:T:C	2.52011e-13	-2.4149e-10	-1.48513	1.76285e-05	-2.4149e-10	-1.74373
71105932	chr16:71105932:A:C	5.87039e-13	-0.63951	-1.68486e-09	7.42792e-05	-0.305418	-1.68486e-09
71106333	chr16:71106333:C:T	2.14625e-13	-1.64571	-1.68486e-09	1.90301e-05	-1.66722	-1.68486e-09
71106377	chr16:71106377:TC:T	5.36548e-12	3.24087	-1.66773	0.00091776	3.84431	-1.63563
71107472	chr16:71107472:A:G	2.17989e-13	-2.4149e-10	-1.63016	1.67624e-05	-2.4149e-10	-1.79411
71108164	chr16:71108164:A:G	2.22406e-13	-2.4149e-10	-1.6101	1.68549e-05	-2.4149e-10	-1.78861
71108394	chr16:71108394:C:T	3.67448e-12	2.89522	-1.70065	0.000580494	3.45351	-1.70288
71108615	chr16:71108615:T:G	5.44429e-13	-2.4149e-10	-0.714862	3.72996e-05	-2.4149e-10	-0.994266
71109197	chr16:71109197:A:G	5.86823e-13	-2.4149e-10	-0.639878	3.14007e-05	-2.4149e-10	-1.16642
71110310	chr16:71110310:TATAA:T	2.03935e-13	-2.4149e-10	-1.6968	1.65705e-05	-2.4149e-10	-1.80563
71110333	chr16:71110333:GTT:G	1.73019e-13	-0.175991	-1.68521	2.10907e-05	0.236637	-1.80105
71110432	chr16:71110432:A:ATT	2.33218e-13	-2.4149e-10	-1.56263	1.78329e-05	-2.4149e-10	-1.7322
71110442	chr16:71110442:TA:T	2.47537e-13	-2.4149e-10	-1.50304	1.84745e-05	-2.4149e-10	-1.69686
71112197	chr16:71112197:G:A	4.81648e-13	-0.837388	-1.68486e-09	1.91017e-05	-1.66347	-1.68486e-09
71113584	chr16:71113584:G:T	4.56185e-13	-2.4149e-10	-0.891703	5.39344e-05	-2.4149e-10	-0.62548
71113586	chr16:71113586:T:C	2.29123e-13	-2.4149e-10	-1.58034	1.70487e-05	-2.4149e-10	-1.77718
71113743	chr16:71113743:A:G	5.40058e-14	-1.22097	-1.80454	4.90163e-06	-1.22667	-1.79701
71113884	chr16:71113884:G:A	2.06383e-13	-2.4149e-10	-1.68487	1.93599e-05	-2.4149e-10	-1.65005
71114928	chr16:71114928:A:G	4.95154e-14	-1.30687	-1.80545	4.48238e-06	-1.31259	-1.8005
71116479	chr16:71116479:T:C	6.53616e-13	-0.53208	-1.68486e-09	1.90599e-05	-1.66566	-1.68486e-09
71117491	chr16:71117491:G:A	2.6526e-13	-1.43389	-1.68486e-09	3.17647e-05	-1.15489	-1.68486e-09
71117644	chr16:71117644:T:C	3.2772e-13	-2.4149e-10	-1.22244	2.30748e-05	-2.4149e-10	-1.47451
71117803	chr16:71117803:A:C	2.10159e-13	-2.4149e-10	-1.66674	2.0105e-05	-2.4149e-10	-1.61228
71117968	chr16:71117968:C:T	2.70466e-13	-2.4149e-10	-1.41445	1.95712e-05	-2.4149e-10	-1.63919
71117980	chr16:71117980:C:A	2.26579e-13	-2.4149e-10	-1.59151	1.76986e-05	-2.4149e-10	-1.73976
71117999	chr16:71117999:A:G	8.40904e-14	-1.26158	-1.32113	1.44954e-05	-0.843893	-1.09553
71119684	chr16:71119684:G:C	2.37991e-13	-2.4149e-10	-1.54237	1.82625e-05	-2.4149e-10	-1.7084
71119869	chr16:71119869:G:A	8.61647e-14	-1.0848	-1.47354	4.26229e-05	0.110076	-0.970933
71119955	chr16:71119955:TCTTTATTACTCAGTTCTAAC:T	4.02921e-13	-2.4149e-10	-1.01586	1.89352e-05	-2.4149e-10	-1.67222
71119959	chr16:71119959:TATTACTCAGTTCTAAC:T	2.00963e-13	-2.4149e-10	-1.71148	1.75546e-05	-2.4149e-10	-1.74793
71120613	chr16:71120613:A:G	2.05368e-13	-2.4149e-10	-1.6898	1.66161e-05	-2.4149e-10	-1.80288
71121476	chr16:71121476:G:T	2.1908e-13	-2.4149e-10	-1.62516	3.1827e-05	-2.4149e-10	-1.15293
71121544	chr16:71121544:T:C	2.00185e-13	-2.4149e-10	-1.71536	1.65653e-05	-2.4149e-10	-1.80594
71122299	chr16:71122299:A:G	1.93428e-13	-2.4149e-10	-1.7497	1.65977e-05	-2.4149e-10	-1.80399
71123506	chr16:71123506:C:T	1.86206e-13	-2.4149e-10	-1.78775	1.69141e-05	-2.4149e-10	-1.7851
71123520	chr16:71123520:T:C	6.64452e-13	-0.515638	-1.68486e-09	8.9359e-05	-0.120587	-1.68486e-09
71124122	chr16:71124122:A:G	1.8705e-13	-2.4149e-10	-1.78322	1.68931e-05	-2.4149e-10	-1.78634
71124170	chr16:71124170:T:C	3.21131e-12	1.05983	-1.68486e-09	2.73398e-05	-1.3049	-1.68486e-09
71124246	chr16:71124246:A:C	1.66548e-12	0.403267	-1.68486e-09	0.000254919	0.927699	-1.68486e-09
71124535	chr16:71124535:G:C	1.57041e-13	-0.152448	-1.80565	6.34558e-06	-0.962729	-1.80276
71125210	chr16:71125210:T:C	4.90201e-14	-1.4244	-1.69797	1.48545e-05	-0.617501	-1.29744
71125363	chr16:71125363:A:G	1.83215e-13	-2.4149e-10	-1.80394	1.8517e-05	-2.4149e-10	-1.69456
71125872	chr16:71125872:A:G	1.83599e-13	-2.4149e-10	-1.80185	1.89402e-05	-2.4149e-10	-1.67196
71127432	chr16:71127432:G:T	2.3306e-13	-2.4149e-10	-1.5633	1.7284e-05	-2.4149e-10	-1.76347
71128037	chr16:71128037:A:G	3.49881e-13	-2.4149e-10	-1.15701	3.61536e-05	-2.4149e-10	-1.02547
71128071	chr16:71128071:T:C	1.89383e-13	-2.4149e-10	-1.77083	1.67166e-05	-2.4149e-10	-1.79685
71128086	chr16:71128086:G:C	2.14359e-13	-2.4149e-10	-1.64695	1.67796e-05	-2.4149e-10	-1.79309
71128408	chr16:71128408:C:A	4.61933e-13	-2.4149e-10	-0.87918	2.62891e-05	-2.4149e-10	-1.3441
71129064	chr16:71129064:C:A	2.88241e-13	-1.3508	-1.68486e-09	6.46587e-05	-0.444126	-1.68486e-09
71129227	chr16:71129227:G:A	1.94485e-13	-2.4149e-10	-1.74425	1.65843e-05	-2.4149e-10	-1.80479
71129899	chr16:71129899:C:G	5.14675e-14	-1.32337	-1.75029	3.4479e-06	-1.61117	-1.76431
71130644	chr16:71130644:C:T	1.82806e-13	-2.4149e-10	-1.80617	1.66024e-05	-2.4149e-10	-1.8037
71130749	chr16:71130749:A:G	1.98536e-13	-2.4149e-10	-1.72363	1.75771e-05	-2.4149e-10	-1.74665
71130839	chr16:71130839:G:C	6.13235e-14	-1.10872	-1.78972	3.68545e-06	-1.51094	-1.79791
71131657	chr16:71131657:C:T	1.029e-12	0.439595	-0.517856	0.00104152	2.13793	0.19726
71132653	chr16:71132653:G:C	1.82885e-13	-2.4149e-10	-1.80574	1.7642e-05	-2.4149e-10	-1.74297
71132728	chr16:71132728:A:C	7.12308e-14	-1.31496	-1.43371	3.19711e-05	-0.390978	-0.757438
71133864	chr16:71133864:A:G	1.83771e-13	-2.4149e-10	-1.80091	1.97114e-05	-2.4149e-10	-1.63205
71133921	chr16:71133921:T:A	2.46195e-13	-2.4149e-10	-1.50848	1.77396e-05	-2.4149e-10	-1.73745
71135415	chr16:71135415:A:G	7.13181e-13	-2.4149e-10	-0.444866	7.83602e-05	-2.4149e-10	-0.251933
71135725	chr16:71135725:G:A	6.07132e-13	-0.14828	-0.457574	0.000599333	1.51776	0.264807
71136066	chr16:71136066:C:T	4.08288e-13	-2.4149e-10	-1.00263	1.90275e-05	-2.4149e-10	-1.66736
71136907	chr16:71136907:T:C	4.01408e-13	-2.4149e-10	-1.01962	6.096e-05	-2.4149e-10	-0.50303
71137635	chr16:71137635:T:C	4.81677e-12	1.46526	-1.68486e-09	0.000652932	1.86822	-1.68486e-09
71138206	chr16:71138206:A:G	2.53061e-13	-2.4149e-10	-1.48097	2.83006e-05	-2.4149e-10	-1.27036
71138850	chr16:71138850:G:A	1.88087e-13	-2.4149e-10	-1.77769	1.67695e-05	-2.4149e-10	-1.79369
71138900	chr16:71138900:A:G	2.00824e-13	-2.4149e-10	-1.71217	1.65703e-05	-2.4149e-10	-1.80564
71138985	chr16:71138985:G:A	2.11357e-13	-1.66105	-1.68486e-09	2.12066e-05	-1.55893	-1.68486e-09
71139481	chr16:71139481:A:G	1.81532e-13	-1.10998	-0.703191	5.12454e-05	-0.0738832	-0.602739
71139580	chr16:71139580:C:T	2.05463e-13	-2.4149e-10	-1.68933	1.66182e-05	-2.4149e-10	-1.80275
71139991	chr16:71139991:G:A	2.14371e-13	-2.4149e-10	-1.64689	1.69923e-05	-2.4149e-10	-1.78049
71140983	chr16:71140983:A:G	3.67536e-14	-1.62361	-1.78675	7.0671e-06	-1.13171	-1.52609
71141175	chr16:71141175:C:T	1.8348e-13	-2.4149e-10	-1.80249	1.85515e-05	-2.4149e-10	-1.6927
71142223	chr16:71142223:A:T	6.76241e-14	-1.59118	-1.20945	1.30873e-05	-1.39249	-0.649116
71144632	chr16:71144632:T:C	1.82794e-13	-2.4149e-10	-1.80624	1.78755e-05	-2.4149e-10	-1.72982
71144863	chr16:71144863:T:C	1.83852e-13	-2.4149e-10	-1.80047	1.71715e-05	-2.4149e-10	-1.77
71145503	chr16:71145503:T:G	4.66567e-13	-2.4149e-10	-0.8692	2.01895e-05	-2.4149e-10	-1.60808
71145528	chr16:71145528:T:A	2.11759e-13	-2.4149e-10	-1.65915	1.673e-05	-2.4149e-10	-1.79604
71146540	chr16:71146540:A:G	3.50687e-13	-1.15471	-1.68486e-09	1.95784e-05	-1.63882	-1.68486e-09
71149547	chr16:71149547:G:A	2.22405e-13	-2.4149e-10	-1.6101	1.70441e-05	-2.4149e-10	-1.77745
71149612	chr16:71149612:C:T	1.62457e-13	-0.675584	-1.2486	1.08673e-05	-1.1398	-1.08769
71150662	chr16:71150662:T:C	4.95191e-13	-0.229548	-0.580109	0.000457967	1.39787	0.115677
71150847	chr16:71150847:A:G	2.35706e-13	-1.55202	-1.68486e-09	3.72041e-05	-0.996828	-1.68486e-09
71150924	chr16:71150924:C:T	9.84126e-13	-2.4149e-10	-0.122847	4.38346e-05	-2.4149e-10	-0.832825
71150995	chr16:71150995:C:T	2.07354e-13	-2.4149e-10	-1.68017	1.67973e-05	-2.4149e-10	-1.79203
71151800	chr16:71151800:G:A	1.86173e-13	-2.4149e-10	-1.78792	1.76491e-05	-2.4149e-10	-1.74256
71152188	chr16:71152188:T:C	1.82812e-13	-2.4149e-10	-1.80614	1.66907e-05	-2.4149e-10	-1.7984
71152260	chr16:71152260:G:A	6.12272e-14	-1.52701	-1.373	1.75432e-05	-0.844737	-0.903843
71153135	chr16:71153135:A:G	1.89048e-13	-2.4149e-10	-1.7726	1.67334e-05	-2.4149e-10	-1.79584
71153137	chr16:71153137:A:AAT	1.85282e-13	-2.4149e-10	-1.79272	1.70442e-05	-2.4149e-10	-1.77744
71153515	chr16:71153515:G:C	1.85515e-13	-2.4149e-10	-1.79146	1.77209e-05	-2.4149e-10	-1.7385
71153609	chr16:71153609:G:A	1.87519e-13	-2.4149e-10	-1.78072	1.69163e-05	-2.4149e-10	-1.78497
71153888	chr16:71153888:C:T	4.60779e-14	-1.64267	-1.5416	1.43508e-05	-0.78644	-1.163
71154922	chr16:71154922:G:A	1.84494e-13	-2.4149e-10	-1.79699	1.70831e-05	-2.4149e-10	-1.77516
71155086	chr16:71155086:T:C	3.11926e-13	-2.4149e-10	-1.27184	3.22297e-05	-2.4149e-10	-1.14036
71156287	chr16:71156287:T:A	2.43895e-13	-2.4149e-10	-1.51786	1.76652e-05	-2.4149e-10	-1.74165
71156872	chr16:71156872:G:GT	2.37621e-13	-2.4149e-10	-1.54392	3.31247e-05	-2.4149e-10	-1.11297
71157549	chr16:71157549:T:C	6.1534e-14	-1.66577	-1.22924	1.84174e-05	-1.00364	-0.696312
71157773	chr16:71157773:A:T	2.01845e-13	-2.4149e-10	-1.7071	1.65755e-05	-2.4149e-10	-1.80533
71158396	chr16:71158396:A:G	7.00223e-14	-1.66751	-1.09828	1.72805e-05	-1.04785	-0.715819
71158415	chr16:71158415:T:A	4.74905e-12	-2.4149e-10	1.4511	0.000262937	-2.4149e-10	0.958665
71158506	chr16:71158506:A:G	6.18085e-14	-1.66658	-1.22398	2.86899e-05	-1.01549	-0.24121
71158939	chr16:71158939:C:T	5.05694e-14	-1.64703	-1.44422	1.03627e-05	-1.27714	-0.99789
71158948	chr16:71158948:C:T	1.04435e-13	-0.622835	-1.7432	4.99777e-06	-1.2407	-1.76356
71161232	chr16:71161232:T:G	2.1955e-13	-1.62302	-1.68486e-09	2.22552e-05	-1.51067	-1.68486e-09
71162250	chr16:71162250:T:A	1.82782e-13	-2.4149e-10	-1.80631	1.79612e-05	-2.4149e-10	-1.72503
71163344	chr16:71163344:T:C	6.75603e-14	-1.66787	-1.13371	2.53722e-05	-1.06606	-0.313533
71163360	chr16:71163360:T:C	7.1071e-13	-2.4149e-10	-0.448336	4.01434e-05	-2.4149e-10	-0.92079
71163413	chr16:71163413:G:A	2.56948e-13	-1.46573	-1.68486e-09	2.05496e-05	-1.59041	-1.68486e-09
71165107	chr16:71165107:A:G	1.84354e-13	-2.4149e-10	-1.79774	1.71086e-05	-2.4149e-10	-1.77367
71165222	chr16:71165222:T:C	2.29835e-13	-1.57724	-1.68486e-09	2.29867e-05	-1.47833	-1.68486e-09
71165329	chr16:71165329:G:A	4.59669e-13	-0.884094	-1.68486e-09	3.07089e-05	-1.1887	-1.68486e-09
71165374	chr16:71165374:G:C	1.8289e-13	-2.4149e-10	-1.80572	1.8906e-05	-2.4149e-10	-1.67377
71165506	chr16:71165506:C:G	4.6821e-14	-1.63701	-1.53126	1.56909e-05	-0.749579	-1.11059
71165900	chr16:71165900:GC:G	4.24492e-14	-1.65091	-1.61538	1.22866e-05	-0.834178	-1.27056
71167149	chr16:71167149:A:T	2.70542e-13	-2.4149e-10	-1.41417	3.85869e-05	-2.4149e-10	-0.960335
71168179	chr16:71168179:C:T	9.71956e-14	-0.695488	-1.74239	4.69525e-06	-1.30241	-1.76429
71168586	chr16:71168586:T:C	1.97444e-13	-2.4149e-10	-1.72915	1.85872e-05	-2.4149e-10	-1.69078
71169395	chr16:71169395:A:T	7.72413e-14	-1.63587	-1.0318	3.1129e-05	-0.699911	-0.475197
71169567	chr16:71169567:T:C	3.80841e-13	-1.07222	-1.68486e-09	3.0871e-05	-1.18343	-1.68486e-09
71170595	chr16:71170595:T:C	1.9605e-13	-2.4149e-10	-1.73623	1.87764e-05	-2.4149e-10	-1.68065
71170831	chr16:71170831:G:A	1.93156e-13	-2.4149e-10	-1.7511	1.65915e-05	-2.4149e-10	-1.80436
71171288	chr16:71171288:T:C	1.85433e-13	-2.4149e-10	-1.79191	1.71823e-05	-2.4149e-10	-1.76937
71172477	chr16:71172477:T:C	3.20179e-13	-2.4149e-10	-1.24572	2.16942e-05	-2.4149e-10	-1.53621
71172713	chr16:71172713:T:C	1.82778e-13	-2.4149e-10	-1.80633	1.95417e-05	-2.4149e-10	-1.6407
71172800	chr16:71172800:T:C	3.15534e-13	-2.4149e-10	-1.26033	2.14954e-05	-2.4149e-10	-1.54541
71172804	chr16:71172804:C:G	2.10741e-13	-1.66397	-1.68486e-09	1.902e-05	-1.66776	-1.68486e-09
71172933	chr16:71172933:A:G	1.06226e-12	0.895148	-0.941593	0.00162675	3.16431	-0.383218
71174155	chr16:71174155:CT:C	3.46126e-12	1.13479	-1.68486e-09	9.68551e-05	-0.0400324	-1.68486e-09
71174783	chr16:71174783:G:T	1.10809e-12	-0.00420855	-1.68486e-09	0.000154385	0.426199	-1.68486e-09
71174790	chr16:71174790:C:G	8.5587e-14	-0.779519	-1.78555	4.45742e-06	-1.32475	-1.79393
71175230	chr16:71175230:C:T	1.84936e-13	-2.4149e-10	-1.79459	1.65697e-05	-2.4149e-10	-1.80567
71175376	chr16:71175376:T:C	2.62878e-13	-2.4149e-10	-1.44291	2.09674e-05	-2.4149e-10	-1.57028
71175455	chr16:71175455:A:C	4.91759e-13	-2.4149e-10	-0.816612	2.81991e-05	-2.4149e-10	-1.27396
71175552	chr16:71175552:T:C	3.5451e-13	-2.4149e-10	-1.14386	2.333e-05	-2.4149e-10	-1.46351
71175828	chr16:71175828:C:T	2.10649e-13	-1.66441	-1.68486e-09	1.99039e-05	-1.62233	-1.68486e-09
71176126	chr16:71176126:A:ATGTGTTAGAG	1.44033e-13	-0.243083	-1.80147	1.64867e-05	-0.00875093	-1.80194
71176131	chr16:71176131:T:TGA	1.58545e-13	-0.143176	-1.80539	1.84554e-05	0.0975557	-1.79545
71176132	chr16:71176132:C:CTAATACAGG	1.33306e-13	-0.318806	-1.80315	1.52221e-05	-0.0904044	-1.8001
71177078	chr16:71177078:G:A	5.76859e-14	-1.64416	-1.31543	1.75054e-05	-0.776507	-0.97423
71177079	chr16:71177079:C:T	4.87828e-14	-1.63158	-1.49565	1.69849e-05	-0.711366	-1.06956
71177478	chr16:71177478:T:G	2.22137e-13	-2.4149e-10	-1.61131	1.69637e-05	-2.4149e-10	-1.78218
71177604	chr16:71177604:T:C	1.98575e-13	-2.4149e-10	-1.72343	1.75804e-05	-2.4149e-10	-1.74647
71178367	chr16:71178367:C:T	9.35239e-13	-0.173798	-1.68486e-09	0.000130937	0.261467	-1.68486e-09
71178368	chr16:71178368:G:A	4.61182e-14	-1.62051	-1.56288	1.62074e-05	-0.658107	-1.16967
71178610	chr16:71178610:T:C	2.26669e-13	-2.4149e-10	-1.59111	1.78169e-05	-2.4149e-10	-1.7331
71179076	chr16:71179076:T:C	4.77543e-14	-1.61418	-1.53435	1.74496e-05	-0.631876	-1.12206
71179694	chr16:71179694:A:G	4.5121e-14	-1.42771	-1.77754	4.48568e-06	-1.34372	-1.76864
71179704	chr16:71179704:T:C	2.59011e-13	-2.4149e-10	-1.45773	1.76006e-05	-2.4149e-10	-1.74531
71180326	chr16:71180326:G:C	4.60641e-14	-1.65239	-1.53217	1.40728e-05	-0.855474	-1.11353
71180381	chr16:71180381:T:C	2.31247e-13	-2.4149e-10	-1.57112	1.72265e-05	-2.4149e-10	-1.7668
71181469	chr16:71181469:A:G	1.98726e-13	-2.4149e-10	-1.72268	1.75912e-05	-2.4149e-10	-1.74585
71181744	chr16:71181744:T:C	9.93322e-13	-0.113546	-1.68486e-09	0.000142062	0.343015	-1.68486e-09
71182092	chr16:71182092:C:G	2.21806e-13	-2.4149e-10	-1.6128	1.6955e-05	-2.4149e-10	-1.78269
71182662	chr16:71182662:T:C	2.41378e-13	-1.52824	-1.68486e-09	3.97808e-05	-0.929865	-1.68486e-09
71182685	chr16:71182685:T:C	1.11539e-13	-1.1824	-1.11783	1.2243e-05	-1.26876	-0.839534
71183336	chr16:71183336:G:A	3.45934e-14	-1.66692	-1.80402	6.78555e-06	-0.996997	-1.70146
71183572	chr16:71183572:T:C	1.83273e-13	-2.4149e-10	-1.80362	1.67082e-05	-2.4149e-10	-1.79735
71184296	chr16:71184296:T:C	2.27676e-13	-2.4149e-10	-1.58668	1.71313e-05	-2.4149e-10	-1.77234
71184761	chr16:71184761:A:C	7.1349e-13	-2.4149e-10	-0.444432	4.02663e-05	-2.4149e-10	-0.917734
71185118	chr16:71185118:C:T	4.52469e-14	-1.62351	-1.57896	1.56373e-05	-0.673004	-1.19059
71185485	chr16:71185485:A:G	3.88101e-14	-1.59456	-1.76136	3.59758e-06	-1.52722	-1.80577
71186119	chr16:71186119:GAAT:G	3.24134e-13	-0.0199892	-1.21345	1.73694e-05	-0.650915	-1.10762
71186852	chr16:71186852:A:G	3.83356e-14	-1.62568	-1.74254	3.31384e-06	-1.64428	-1.77086
71187293	chr16:71187293:G:A	1.91329e-13	-2.4149e-10	-1.76061	1.66302e-05	-2.4149e-10	-1.80203
71187665	chr16:71187665:C:T	2.10194e-13	-1.66657	-1.68486e-09	3.19996e-05	-1.14752	-1.68486e-09
71188561	chr16:71188561:A:C	5.0966e-14	-1.61423	-1.46921	1.96279e-05	-0.634984	-1.00131
71188573	chr16:71188573:C:T	4.39051e-14	-1.62533	-1.60724	1.47823e-05	-0.684355	-1.23546
71188633	chr16:71188633:T:C	1.93341e-13	-2.4149e-10	-1.75014	1.65887e-05	-2.4149e-10	-1.80452
71188716	chr16:71188716:A:C	1.9183e-13	-2.4149e-10	-1.75799	1.66178e-05	-2.4149e-10	-1.80278
71188739	chr16:71188739:T:C	1.87187e-13	-2.4149e-10	-1.78249	1.68194e-05	-2.4149e-10	-1.79071
71188832	chr16:71188832:T:C	4.46804e-14	-1.62007	-1.595	1.54754e-05	-0.65927	-1.21473
71188913	chr16:71188913:G:A	2.75327e-13	-1.39664	-1.68486e-09	3.38841e-05	-1.0903	-1.68486e-09
71188938	chr16:71188938:A:C	1.84273e-13	-2.4149e-10	-1.79818	2.05102e-05	-2.4149e-10	-1.59232
71189204	chr16:71189204:A:G	1.93156e-13	-2.4149e-10	-1.7511	1.65915e-05	-2.4149e-10	-1.80436
71189247	chr16:71189247:G:C	4.81197e-14	-1.53824	-1.60267	7.37209e-06	-0.844963	-1.77058
71189305	chr16:71189305:C:T	5.11236e-14	-1.62858	-1.45177	1.6109e-05	-0.693746	-1.14012
71189360	chr16:71189360:C:T	2.05598e-13	-2.4149e-10	-1.68868	1.81024e-05	-2.4149e-10	-1.71721
71189429	chr16:71189429:G:A	4.54461e-14	-1.61123	-1.58684	1.62756e-05	-0.61935	-1.20423
71189648	chr16:71189648:T:A	2.21291e-13	-0.425133	-1.18999	1.37052e-05	-0.972628	-1.02285
71189715	chr16:71189715:C:T	1.97288e-13	-2.4149e-10	-1.72994	1.7482e-05	-2.4149e-10	-1.75208
71190055	chr16:71190055:T:C	2.04588e-13	-0.438802	-1.2548	1.25924e-05	-0.984875	-1.09528
71190262	chr16:71190262:C:T	5.16746e-14	-1.63095	-1.43868	1.62382e-05	-0.703767	-1.12212
71190372	chr16:71190372:C:T	4.97096e-14	-1.63547	-1.47293	1.50647e-05	-0.728153	-1.17274
71190537	chr16:71190537:A:G	1.98575e-13	-2.4149e-10	-1.72343	1.75804e-05	-2.4149e-10	-1.74647
71190729	chr16:71190729:T:A	3.59259e-13	-2.4149e-10	-1.13056	2.34258e-05	-2.4149e-10	-1.45941
71190778	chr16:71190778:G:A	4.3015e-14	-1.63026	-1.62279	1.40656e-05	-0.705478	-1.26404
71191274	chr16:71191274:T:C	1.57435e-13	-1.10457	-0.851016	4.51039e-05	-0.0723147	-0.731964
71191410	chr16:71191410:T:C	6.49684e-12	1.31764	0.446828	0.0177989	3.74332	1.43032
71191614	chr16:71191614:C:CA	2.30616e-13	-2.4149e-10	-1.57385	1.72057e-05	-2.4149e-10	-1.76801
71191623	chr16:71191623:T:C	2.12102e-13	-2.4149e-10	-1.65754	1.81935e-05	-2.4149e-10	-1.71218
71191662	chr16:71191662:T:C	4.245e-14	-1.6115	-1.65477	1.46129e-05	-0.622542	-1.3088
71192043	chr16:71192043:C:T	2.25093e-13	-2.4149e-10	-1.59809	2.6005e-05	-2.4149e-10	-1.35496
71192352	chr16:71192352:C:T	2.489e-13	-2.4149e-10	-1.49755	1.81324e-05	-2.4149e-10	-1.71555
71192740	chr16:71192740:A:G	1.98397e-13	-2.4149e-10	-1.72433	1.75662e-05	-2.4149e-10	-1.74727
71193348	chr16:71193348:A:G	2.32851e-13	-2.4149e-10	-1.5642	3.20463e-05	-2.4149e-10	-1.14607
71193871	chr16:71193871:T:C	4.24427e-14	-1.65082	-1.61563	1.23695e-05	-0.848267	-1.24975
71193960	chr16:71193960:C:G	4.33042e-14	-1.65642	-1.58993	1.23915e-05	-0.890741	-1.20549
71194141	chr16:71194141:A:G	5.46059e-14	-1.6608	-1.35366	1.45081e-05	-0.926907	-1.01163
71194823	chr16:71194823:T:C	2.09916e-13	-2.4149e-10	-1.66789	1.66036e-05	-2.4149e-10	-1.80363
71194888	chr16:71194888:C:T	1.1554e-12	0.0376031	-1.68486e-09	0.000161352	0.470337	-1.68486e-09
71195186	chr16:71195186:A:G	1.43353e-12	0.930682	-0.677387	0.0024224	3.18946	-0.0101952
71195572	chr16:71195572:C:T	3.79849e-13	-1.07483	-1.68486e-09	3.08773e-05	-1.18323	-1.68486e-09
71195618	chr16:71195618:T:G	1.87214e-13	-2.4149e-10	-1.78235	1.6647e-05	-2.4149e-10	-1.80102
71195927	chr16:71195927:A:C	1.91366e-13	-2.4149e-10	-1.76042	1.66267e-05	-2.4149e-10	-1.80224
71196176	chr16:71196176:A:T	1.39114e-12	0.837305	-0.614029	0.00231167	3.06428	0.0681945
71196459	chr16:71196459:C:T	3.95438e-13	-2.4149e-10	-1.03461	4.53562e-05	-2.4149e-10	-0.798702
71196809	chr16:71196809:C:T	4.28701e-14	-1.62873	-1.6277	1.412e-05	-0.694354	-1.2713
71197043	chr16:71197043:C:G	2.10637e-13	-2.4149e-10	-1.66447	1.66091e-05	-2.4149e-10	-1.8033
71197760	chr16:71197760:T:TTGTC	1.91166e-13	-2.4149e-10	-1.76146	1.66298e-05	-2.4149e-10	-1.80205
71198083	chr16:71198083:T:A	2.1533e-13	-1.64243	-1.68486e-09	1.9472e-05	-1.64427	-1.68486e-09
71198210	chr16:71198210:G:A	4.31797e-14	-1.632	-1.61723	1.41564e-05	-0.710586	-1.2525
71198718	chr16:71198718:G:A	1.82784e-13	-2.4149e-10	-1.8063	1.88881e-05	-2.4149e-10	-1.67472
71199936	chr16:71199936:A:G	1.54875e-13	-1.22559	-0.746394	4.09679e-05	-0.280997	-0.619462
71200098	chr16:71200098:G:A	2.71026e-12	0.890198	-1.68486e-09	3.9368e-05	-0.940296	-1.68486e-09
71200365	chr16:71200365:G:A	1.91262e-13	-2.4149e-10	-1.76096	1.66274e-05	-2.4149e-10	-1.8022
71200510	chr16:71200510:C:T	4.28486e-14	-1.65465	-1.60228	1.31085e-05	-0.797707	-1.24228
71201000	chr16:71201000:C:T	8.38978e-13	0.422886	-0.705302	0.00126913	2.61205	-0.0792074
71201086	chr16:71201086:C:T	5.72139e-14	-1.64831	-1.3195	1.7155e-05	-0.799163	-0.971794
71201103	chr16:71201103:T:A	1.90654e-13	-2.4149e-10	-1.76414	1.66446e-05	-2.4149e-10	-1.80116
71201463	chr16:71201463:G:A	3.71921e-14	-1.62351	-1.775	3.22239e-06	-1.64757	-1.79555
71201594	chr16:71201594:G:A	1.90463e-13	-2.4149e-10	-1.76514	1.65854e-05	-2.4149e-10	-1.80473
71201783	chr16:71201783:G:A	4.00087e-14	-1.64704	-1.67847	1.15464e-05	-0.795309	-1.37157
71201828	chr16:71201828:G:A	1.28638e-13	-0.356026	-1.80157	6.89392e-06	-0.921936	-1.76067
71202473	chr16:71202473:C:T	1.15324e-13	-0.461479	-1.80537	6.27604e-06	-1.00104	-1.77547
71203216	chr16:71203216:G:A	1.04295e-12	-0.0647909	-1.68486e-09	5.93609e-05	-0.529612	-1.68486e-09
71203360	chr16:71203360:T:C	2.13137e-13	-2.4149e-10	-1.65266	1.67492e-05	-2.4149e-10	-1.7949
71203512	chr16:71203512:G:A	2.12951e-13	-1.65354	-1.68486e-09	1.90356e-05	-1.66694	-1.68486e-09
71203684	chr16:71203684:T:C	4.5179e-14	-1.63014	-1.57383	1.53247e-05	-0.706411	-1.17737
71203799	chr16:71203799:C:T	4.68979e-14	-1.64823	-1.5184	1.29496e-05	-0.801237	-1.25095
71204290	chr16:71204290:G:T	2.98738e-13	-2.4149e-10	-1.31503	2.04996e-05	-2.4149e-10	-1.59284
71204335	chr16:71204335:A:G	1.93173e-13	-2.4149e-10	-1.75102	1.84283e-05	-2.4149e-10	-1.69936
71204694	chr16:71204694:TTTC:T	1.75843e-13	-0.329678	-1.51533	1.12436e-05	-0.896546	-1.2969
71205046	chr16:71205046:T:G	3.79772e-14	-1.60786	-1.76975	3.52914e-06	-1.54661	-1.80559
71205130	chr16:71205130:C:T	1.99384e-13	-2.4149e-10	-1.71937	1.65904e-05	-2.4149e-10	-1.80442
71205387	chr16:71205387:T:C	3.30969e-13	-2.4149e-10	-1.21258	2.2079e-05	-2.4149e-10	-1.51862
71205649	chr16:71205649:C:T	4.33193e-13	-2.4149e-10	-0.943418	4.53633e-05	-2.4149e-10	-0.798544
71205781	chr16:71205781:CT:C	2.26485e-13	-2.4149e-10	-1.59192	1.92248e-05	-2.4149e-10	-1.65705
71205990	chr16:71205990:G:A	2.16073e-13	-2.4149e-10	-1.63898	1.66888e-05	-2.4149e-10	-1.79851
71206065	chr16:71206065:G:A	1.82779e-13	-2.4149e-10	-1.80632	1.8928e-05	-2.4149e-10	-1.6726
71206265	chr16:71206265:C:T	2.39311e-13	-0.455972	-1.08086	1.54159e-05	-0.991287	-0.886562
71206466	chr16:71206466:A:G	5.01167e-14	-1.63591	-1.46433	1.51914e-05	-0.739449	-1.15307
71206571	chr16:71206571:A:G	5.00807e-14	-1.63577	-1.46519	1.52035e-05	-0.736953	-1.15477
71207330	chr16:71207330:C:T	3.67011e-13	-2.4149e-10	-1.10921	2.59028e-05	-2.4149e-10	-1.3589
71207415	chr16:71207415:C:G	1.90798e-13	-2.4149e-10	-1.76339	1.66479e-05	-2.4149e-10	-1.80097
71207437	chr16:71207437:T:C	2.49187e-13	-2.4149e-10	-1.4964	1.94436e-05	-2.4149e-10	-1.64573
71207645	chr16:71207645:A:G	1.85857e-13	-2.4149e-10	-1.78962	1.71097e-05	-2.4149e-10	-1.7736
71207765	chr16:71207765:C:T	5.06236e-14	-1.63489	-1.45529	1.54786e-05	-0.731203	-1.14259
71207898	chr16:71207898:A:C	5.2636e-14	-1.60978	-1.44142	1.77694e-05	-0.61299	-1.12278
71208159	chr16:71208159:G:T	1.63118e-13	-1.10558	-0.814551	4.66149e-05	-0.0799259	-0.691402
71208212	chr16:71208212:T:A	4.51736e-14	-1.58643	-1.61766	1.69746e-05	-0.526715	-1.25482
71208872	chr16:71208872:A:G	5.05824e-14	-1.58344	-1.50756	2.10194e-05	-0.519595	-1.04821
71209487	chr16:71209487:T:A	5.45222e-14	-1.61444	-1.40155	1.83987e-05	-0.6347	-1.06627
71209680	chr16:71209680:C:T	2.06814e-13	-2.4149e-10	-1.68278	1.78703e-05	-2.4149e-10	-1.73011
71210372	chr16:71210372:A:G	1.0425e-13	-0.61028	-1.75752	4.25288e-05	0.675603	-1.53867
71210549	chr16:71210549:T:A	5.69806e-14	-1.56701	-1.40488	4.04168e-05	-0.449201	-0.464803
71210557	chr16:71210557:C:T	1.21862e-13	-1.5377	-0.674014	2.12265e-05	-1.02879	-0.52921
71210900	chr16:71210900:A:G	1.8608e-13	-2.4149e-10	-1.78842	1.6913e-05	-2.4149e-10	-1.78517
71211171	chr16:71211171:G:C	2.21745e-13	-2.4149e-10	-1.61307	1.69528e-05	-2.4149e-10	-1.78282
71211296	chr16:71211296:C:G	7.17812e-13	-0.438393	-1.68486e-09	4.65666e-05	-0.772366	-1.68486e-09
71211767	chr16:71211767:C:A	1.83915e-13	-2.4149e-10	-1.80013	2.02064e-05	-2.4149e-10	-1.60725
71212049	chr16:71212049:C:A	1.87824e-13	-2.4149e-10	-1.7791	1.67766e-05	-2.4149e-10	-1.79326
71212397	chr16:71212397:A:T	2.11735e-13	-0.540647	-1.11862	1.37865e-05	-1.05814	-0.931421
71212627	chr16:71212627:T:C	5.26535e-14	-1.45861	-1.59226	9.02554e-06	-0.656894	-1.7563
71212739	chr16:71212739:AG:A	1.82779e-13	-2.4149e-10	-1.80632	1.90029e-05	-2.4149e-10	-1.66866
71213248	chr16:71213248:G:A	4.33607e-13	-2.4149e-10	-0.942462	4.55039e-05	-2.4149e-10	-0.795452
71213536	chr16:71213536:G:A	2.86936e-13	-2.4149e-10	-1.35534	2.09016e-05	-2.4149e-10	-1.57342
71213560	chr16:71213560:T:C	2.33876e-13	-0.444845	-1.11497	1.4827e-05	-0.989757	-0.927044
71213590	chr16:71213590:T:A	5.1205e-14	-1.60642	-1.47235	2.02336e-05	-0.600946	-1.00496
71214825	chr16:71214825:TA:T	2.4518e-13	-0.44611	-1.0665	1.5766e-05	-0.985276	-0.870117
71215117	chr16:71215117:G:A	1.12044e-13	-1.16081	-1.13491	1.19264e-05	-1.26187	-0.87262
71215375	chr16:71215375:T:A	1.93018e-13	-2.4149e-10	-1.75182	1.6594e-05	-2.4149e-10	-1.80421
71215443	chr16:71215443:C:T	2.23509e-13	-0.489348	-1.1158	1.44125e-05	-1.01832	-0.926828
71216363	chr16:71216363:C:T	4.51238e-14	-1.6103	-1.59489	1.61443e-05	-0.619302	-1.21238
71216440	chr16:71216440:GGC:G	1.9459e-13	-2.4149e-10	-1.7437	1.91804e-05	-2.4149e-10	-1.65936
71216445	chr16:71216445:A:G	1.9459e-13	-2.4149e-10	-1.7437	1.91804e-05	-2.4149e-10	-1.65936
71218552	chr16:71218552:C:G	4.31822e-12	-2.4149e-10	1.356	0.000243984	-2.4149e-10	0.883855
71218668	chr16:71218668:C:T	5.14687e-14	-1.6446	-1.42903	1.80695e-05	-0.783833	-0.935188
71219646	chr16:71219646:AATCAG:A	2.16546e-13	-2.4149e-10	-1.6368	1.68175e-05	-2.4149e-10	-1.79083
71220014	chr16:71220014:C:A	4.02209e-14	-1.64323	-1.67699	1.42336e-05	-0.77777	-1.17988
71220134	chr16:71220134:G:A	2.14531e-13	-1.64614	-1.68486e-09	1.93495e-05	-1.65058	-1.68486e-09
71220544	chr16:71220544:C:T	2.22137e-13	-2.4149e-10	-1.61131	1.69637e-05	-2.4149e-10	-1.78218
71220630	chr16:71220630:C:T	3.97195e-14	-1.64947	-1.68329	1.12902e-05	-0.817389	-1.37193
71221038	chr16:71221038:C:T	1.05975e-12	0.689501	-0.738317	0.0016317	2.86845	-0.0843227
71221299	chr16:71221299:T:G	2.07237e-13	-2.4149e-10	-1.68074	1.80543e-05	-2.4149e-10	-1.71987
71221714	chr16:71221714:G:T	1.83113e-13	-2.4149e-10	-1.8045	1.84656e-05	-2.4149e-10	-1.69734
71221974	chr16:71221974:G:C	2.72402e-12	0.895264	-1.68486e-09	0.000357155	1.26492	-1.68486e-09
71222010	chr16:71222010:T:C	1.07332e-12	0.910877	-0.946962	0.00172033	3.18652	-0.349496
71222809	chr16:71222809:A:C	5.41562e-14	-1.58239	-1.44033	2.34875e-05	-0.505157	-0.951624
71222923	chr16:71222923:G:A	1.55058e-12	-2.4149e-10	0.331787	0.00016653	-2.4149e-10	0.501927
71223400	chr16:71223400:T:C	2.05335e-13	-2.4149e-10	-1.68996	1.65658e-05	-2.4149e-10	-1.80591
71223732	chr16:71223732:T:C	1.90642e-13	-2.4149e-10	-1.7642	1.66527e-05	-2.4149e-10	-1.80068
71224910	chr16:71224910:G:A	1.83658e-13	-2.4149e-10	-1.80153	1.81386e-05	-2.4149e-10	-1.71521
71225034	chr16:71225034:G:A	1.17074e-13	-1.14562	-1.10618	1.2509e-05	-1.24833	-0.838471
71225381	chr16:71225381:A:C	2.03856e-13	-2.4149e-10	-1.69718	1.65624e-05	-2.4149e-10	-1.80611
71226443	chr16:71226443:C:G	1.98843e-13	-2.4149e-10	-1.72209	1.656e-05	-2.4149e-10	-1.80626
71227142	chr16:71227142:T:A	1.99018e-13	-2.4149e-10	-1.72121	1.65593e-05	-2.4149e-10	-1.8063
71227165	chr16:71227165:A:G	2.18694e-13	-1.62693	-1.68486e-09	1.90557e-05	-1.66588	-1.68486e-09
71227881	chr16:71227881:A:G	8.23443e-14	-1.4328	-1.17089	5.91849e-06	-1.3352	-1.49997
71228120	chr16:71228120:G:A	4.19481e-14	-1.60692	-1.67125	1.45583e-05	-0.600896	-1.33419
71228196	chr16:71228196:A:G	5.01854e-14	-1.57257	-1.52631	2.1385e-05	-0.472377	-1.07818
71228533	chr16:71228533:T:C	2.02236e-13	-2.4149e-10	-1.70517	1.66547e-05	-2.4149e-10	-1.80056
71228673	chr16:71228673:C:T	2.03902e-13	-2.4149e-10	-1.69696	1.65607e-05	-2.4149e-10	-1.80622
71229338	chr16:71229338:G:A	6.47274e-14	-1.06783	-1.77659	3.78296e-06	-1.4949	-1.78785
71230496	chr16:71230496:G:C	4.30264e-14	-1.63305	-1.61973	1.37965e-05	-0.729153	-1.25968
71230877	chr16:71230877:A:G	1.98548e-13	-2.4149e-10	-1.72357	1.71443e-05	-2.4149e-10	-1.77159
71232028	chr16:71232028:CAACT:C	4.83078e-14	-1.63622	-1.50078	1.68756e-05	-0.740718	-1.04666
71232235	chr16:71232235:G:A	3.4589e-14	-1.66759	-1.80347	6.30081e-06	-1.07838	-1.69419
71232797	chr16:71232797:G:A	2.18279e-13	-2.4149e-10	-1.62883	1.67146e-05	-2.4149e-10	-1.79697
71233158	chr16:71233158:C:A	1.94875e-13	-2.4149e-10	-1.74224	2.31064e-05	-2.4149e-10	-1.47314
71234220	chr16:71234220:T:C	5.39948e-14	-1.60093	-1.42478	1.88067e-05	-0.580579	-1.09845
71235070	chr16:71235070:G:T	1.07093e-13	-0.601787	-1.73912	4.57778e-05	0.706694	-1.49614
71235305	chr16:71235305:T:C	2.17376e-13	-2.4149e-10	-1.63297	1.6834e-05	-2.4149e-10	-1.78985
71236756	chr16:71236756:G:A	1.83086e-13	-2.4149e-10	-1.80464	1.77492e-05	-2.4149e-10	-1.73691
71237153	chr16:71237153:G:T	3.0987e-13	-2.4149e-10	-1.27845	3.09842e-05	-2.4149e-10	-1.17977
71238428	chr16:71238428:G:A	2.23809e-13	-1.60381	-1.68486e-09	2.65372e-05	-1.3347	-1.68486e-09
71238601	chr16:71238601:A:G	2.17637e-13	-2.4149e-10	-1.63177	1.68401e-05	-2.4149e-10	-1.78949
71239615	chr16:71239615:G:A	1.89659e-13	-2.4149e-10	-1.76937	1.9939e-05	-2.4149e-10	-1.62057
71240141	chr16:71240141:G:A	4.37144e-14	-1.6633	-1.57362	1.05188e-05	-0.930261	-1.32982
71240497	chr16:71240497:C:A	2.04635e-12	0.609211	-1.68486e-09	0.000289652	1.05543	-1.68486e-09
71241372	chr16:71241372:C:T	1.6887e-12	0.417115	-1.68486e-09	0.000246662	0.89477	-1.68486e-09
71241945	chr16:71241945:G:A	2.11147e-12	0.640539	-1.68486e-09	0.00029976	1.08973	-1.68486e-09
71241976	chr16:71241976:A:G	1.84908e-13	-2.4149e-10	-1.79474	1.72876e-05	-2.4149e-10	-1.76326
71244034	chr16:71244034:A:C	2.16253e-13	-2.4149e-10	-1.63815	1.68899e-05	-2.4149e-10	-1.78654
71244270	chr16:71244270:A:G	3.14845e-13	-2.4149e-10	-1.26252	1.96668e-05	-2.4149e-10	-1.63431
71244565	chr16:71244565:A:G	1.1378e-13	-1.62309	-0.657236	1.6891e-05	-1.03992	-0.746546
71244603	chr16:71244603:C:T	3.21524e-13	-2.4149e-10	-1.24153	1.87809e-05	-2.4149e-10	-1.68041
71244786	chr16:71244786:T:C	3.48069e-13	0.355654	-1.51785	1.09304e-05	-0.55545	-1.66625
71245008	chr16:71245008:A:G	1.68592e-12	0.305812	0.109656	0.00275492	2.30279	1.0051
71245607	chr16:71245607:A:G	3.21859e-13	-1.24049	-1.68486e-09	2.92667e-05	-1.2368	-1.68486e-09
71247243	chr16:71247243:AC:A	2.7173e-13	-1.40979	-1.68486e-09	2.47012e-05	-1.40639	-1.68486e-09
71247291	chr16:71247291:C:T	2.76529e-13	-2.4149e-10	-1.39228	2.10844e-05	-2.4149e-10	-1.56471
71247455	chr16:71247455:A:G	3.77931e-13	0.497245	-1.57713	1.02829e-05	-0.487848	-1.79492
71247615	chr16:71247615:TAC:T	2.84408e-13	-2.4149e-10	-1.36419	2.1477e-05	-2.4149e-10	-1.54627
71247846	chr16:71247846:T:C	1.87578e-13	-2.4149e-10	-1.78041	1.98237e-05	-2.4149e-10	-1.62637
71247941	chr16:71247941:C:G	4.38798e-13	-2.4149e-10	-0.930561	2.51586e-05	-2.4149e-10	-1.38805
71248381	chr16:71248381:G:A	1.86282e-13	-2.4149e-10	-1.78734	1.65592e-05	-2.4149e-10	-1.80631
71249181	chr16:71249181:T:C	2.33135e-12	0.191595	0.548005	0.00400025	2.14656	1.5343
71249578	chr16:71249578:G:A	2.8335e-13	-2.4149e-10	-1.36792	2.14804e-05	-2.4149e-10	-1.54611
71250205	chr16:71250205:T:C	6.44843e-13	-0.545594	-1.68486e-09	3.01547e-05	-1.20691	-1.68486e-09
71250290	chr16:71250290:A:G	1.92507e-13	-0.555303	-1.19916	1.49273e-05	-0.653531	-1.25653
71250961	chr16:71250961:AG:A	3.84953e-13	0.1792	-1.24068	3.52257e-05	0.0873938	-1.13887
71251059	chr16:71251059:C:G	4.02167e-13	0.611422	-1.62915	1.17238e-05	-0.348421	-1.80321
71251117	chr16:71251117:A:G	5.25187e-14	-1.5406	-1.51283	6.65697e-06	-1.37157	-1.34601
71251268	chr16:71251268:G:A	7.49122e-14	-1.56839	-1.1299	1.01576e-05	-1.59799	-0.697031
71251578	chr16:71251578:G:A	1.82652e-12	0.422114	0.0734503	0.00312659	2.45895	0.975503
71251987	chr16:71251987:CA:C	2.07609e-13	-2.4149e-10	-1.67894	2.02838e-05	-2.4149e-10	-1.60343
71252046	chr16:71252046:G:A	2.44163e-13	-1.38967	-0.127089	9.35739e-05	0.531201	-0.605699
71252159	chr16:71252159:A:G	2.32862e-13	-1.37933	-0.184822	0.00010186	0.570316	-0.559964
71252673	chr16:71252673:TTTA:T	6.18042e-13	-2.4149e-10	-0.588045	3.60491e-05	-2.4149e-10	-1.02837
71252773	chr16:71252773:T:C	4.31055e-14	-1.64031	-1.61064	8.88535e-06	-0.964059	-1.46478
71253697	chr16:71253697:A:G	8.23402e-13	-2.4149e-10	-0.301156	0.000114734	-2.4149e-10	0.129371
71253776	chr16:71253776:G:A	2.49359e-13	-2.4149e-10	-1.49571	1.69878e-05	-2.4149e-10	-1.78076
71253875	chr16:71253875:A:C	2.15645e-13	-2.4149e-10	-1.64097	1.65744e-05	-2.4149e-10	-1.80539
71253912	chr16:71253912:C:T	6.21428e-14	-1.61986	-1.2653	1.01781e-05	-1.04392	-1.2491
71253920	chr16:71253920:G:A	2.85141e-13	0.230186	-1.5918	2.09063e-05	0.208979	-1.78218
71254150	chr16:71254150:T:G	1.93407e-13	-2.4149e-10	-1.7498	1.89756e-05	-2.4149e-10	-1.6701
71254424	chr16:71254424:A:G	1.04422e-12	0.412705	-0.476281	4.76883e-05	0.43377	-1.18233
71254786	chr16:71254786:T:C	1.07974e-12	0.459782	-0.489909	4.96893e-05	0.483604	-1.19106
71254983	chr16:71254983:G:A	7.76653e-14	-1.61468	-1.04751	1.3717e-05	-1.06427	-0.930342
71255866	chr16:71255866:C:G	2.65336e-12	0.0464269	0.822553	0.00283218	1.88576	1.44979
71257862	chr16:71257862:G:A	3.59529e-13	-2.4149e-10	-1.1298	1.90138e-05	-2.4149e-10	-1.66808
71258018	chr16:71258018:C:A	2.66018e-12	0.218399	0.653148	0.00298747	2.13152	1.25742
71258092	chr16:71258092:C:T	3.46796e-13	-2.4149e-10	-1.16586	1.86991e-05	-2.4149e-10	-1.68477
71258269	chr16:71258269:A:C	2.51488e-13	0.318154	-1.80536	9.46329e-06	-0.643893	-1.72194
71258635	chr16:71258635:C:T	3.04673e-13	-1.29536	-1.68486e-09	2.74845e-05	-1.29963	-1.68486e-09
71258740	chr16:71258740:G:A	4.58879e-14	-1.39079	-1.79761	3.24884e-06	-1.63238	-1.80257
71259115	chr16:71259115:C:T	2.05688e-12	0.26722	0.347125	0.00355358	2.24384	1.31863
71259238	chr16:71259238:C:A	3.0885e-13	-1.28174	-1.68486e-09	2.78713e-05	-1.28565	-1.68486e-09
71259770	chr16:71259770:A:ATC	5.48201e-14	-1.5672	-1.44335	6.6115e-06	-1.5971	-1.12733
71261472	chr16:71261472:C:T	2.65011e-13	-2.4149e-10	-1.43483	2.04759e-05	-2.4149e-10	-1.594
71262098	chr16:71262098:C:T	2.15274e-13	-2.4149e-10	-1.64269	1.88453e-05	-2.4149e-10	-1.67699
71262234	chr16:71262234:C:G	2.44982e-13	0.290531	-1.80395	9.72154e-06	-0.66542	-1.67348
71262645	chr16:71262645:GTAAGA:G	6.42294e-13	-0.549555	-1.68486e-09	3.01185e-05	-1.20811	-1.68486e-09
71262941	chr16:71262941:G:A	4.66113e-14	-1.3682	-1.80456	3.68752e-06	-1.66622	-1.64207
71263304	chr16:71263304:T:A	5.98461e-13	-2.4149e-10	-0.62024	3.69722e-05	-2.4149e-10	-1.00308
71263873	chr16:71263873:CAT:C	3.44308e-13	-2.4149e-10	-1.17306	1.86264e-05	-2.4149e-10	-1.68867
71264022	chr16:71264022:G:C	7.57671e-14	-1.64795	-1.03899	1.08733e-05	-0.900094	-1.32685
71264132	chr16:71264132:T:G	4.83254e-13	-2.4149e-10	-0.834058	3.08163e-05	-2.4149e-10	-1.1852
71264211	chr16:71264211:T:C	2.69165e-13	-2.4149e-10	-1.41928	2.07206e-05	-2.4149e-10	-1.58212
71264714	chr16:71264714:T:C	6.81659e-13	-0.490072	-1.68486e-09	3.38007e-05	-1.09277	-1.68486e-09
71264948	chr16:71264948:C:T	3.0042e-13	-1.30942	-1.68486e-09	2.70969e-05	-1.31383	-1.68486e-09
71264980	chr16:71264980:A:G	3.5681e-13	-2.4149e-10	-1.1374	1.89183e-05	-2.4149e-10	-1.67312
71265331	chr16:71265331:A:G	1.13867e-12	0.235535	-0.212521	0.00201665	2.19989	0.796052
71265931	chr16:71265931:C:T	7.0828e-14	-1.59362	-1.16073	1.17973e-05	-1.12735	-1.01802
71265965	chr16:71265965:T:C	1.96408e-12	0.568181	-1.68486e-09	3.27109e-05	-1.12554	-1.68486e-09
71266151	chr16:71266151:A:G	2.03952e-13	-2.4149e-10	-1.69671	1.68145e-05	-2.4149e-10	-1.79101
71266508	chr16:71266508:A:G	9.20102e-13	-2.4149e-10	-0.190117	4.99414e-05	-2.4149e-10	-0.702397
71266877	chr16:71266877:A:T	1.85028e-12	0.181932	0.326561	0.00195795	2.08137	0.885039
71266890	chr16:71266890:T:C	1.80256e-12	0.156628	0.325733	0.00188488	2.04584	0.882527
71267241	chr16:71267241:G:A	5.71321e-13	-2.4149e-10	-0.666649	2.86998e-05	-2.4149e-10	-1.25636
71267312	chr16:71267312:A:G	3.6708e-13	-2.4149e-10	-1.10902	1.91967e-05	-2.4149e-10	-1.65851
71267648	chr16:71267648:G:A	2.34743e-13	-2.4149e-10	-1.55611	2.65221e-05	-2.4149e-10	-1.33527
71267724	chr16:71267724:A:G	1.74003e-12	0.156801	0.290254	0.00181888	2.04591	0.846819
71267946	chr16:71267946:T:G	1.82817e-13	-2.4149e-10	-1.80612	1.77548e-05	-2.4149e-10	-1.73659
71268254	chr16:71268254:G:A	1.91623e-13	-2.4149e-10	-1.75907	1.87502e-05	-2.4149e-10	-1.68205
71268284	chr16:71268284:G:A	1.90471e-13	-2.4149e-10	-1.7651	1.85701e-05	-2.4149e-10	-1.69169
71268496	chr16:71268496:G:A	2.20077e-13	-1.62062	-1.68486e-09	1.93258e-05	-1.65181	-1.68486e-09
71268558	chr16:71268558:C:T	9.53218e-14	-1.64771	-0.809635	1.28706e-05	-0.897478	-1.16082
71269526	chr16:71269526:T:C	3.28039e-13	0.244436	-1.4659	3.06069e-05	0.152667	-1.34469
71269853	chr16:71269853:A:G	4.80516e-14	-1.3362	-1.80612	3.79434e-06	-1.66312	-1.61662
71269985	chr16:71269985:G:A	8.64773e-14	-1.63624	-0.918478	1.09998e-05	-0.963581	-1.25179
71270149	chr16:71270149:C:A	1.81308e-12	0.380456	0.107724	0.0034653	2.39393	1.14338
71270768	chr16:71270768:T:G	1.8632e-13	-2.4149e-10	-1.78713	1.79762e-05	-2.4149e-10	-1.7242
71271149	chr16:71271149:G:A	1.88933e-13	-2.4149e-10	-1.77321	1.83101e-05	-2.4149e-10	-1.70579
71271345	chr16:71271345:T:A	8.96181e-14	-1.64056	-0.878485	1.16718e-05	-0.941911	-1.21416
71271359	chr16:71271359:T:C	3.7779e-13	-2.4149e-10	-1.08026	1.93976e-05	-2.4149e-10	-1.6481
71271554	chr16:71271554:C:T	3.64924e-13	-2.4149e-10	-1.11491	2.54187e-05	-2.4149e-10	-1.37776
71271676	chr16:71271676:A:C	1.40237e-13	-0.265079	-1.80619	1.06998e-05	-0.436851	-1.80617
71271751	chr16:71271751:G:A	4.11794e-14	-1.62105	-1.67562	7.4918e-06	-1.04599	-1.55345
71272119	chr16:71272119:G:A	4.8348e-14	-1.33283	-1.80334	3.67437e-06	-1.66274	-1.64913
71272241	chr16:71272241:A:T	1.8966e-12	0.450617	0.0825997	0.00361666	2.44729	1.13277
71272415	chr16:71272415:A:C	1.8775e-13	-2.4149e-10	-1.77949	1.6561e-05	-2.4149e-10	-1.8062
71272505	chr16:71272505:T:G	6.30266e-13	-0.568458	-1.68486e-09	5.40294e-05	-0.62372	-1.68486e-09
71273193	chr16:71273193:A:G	3.48401e-13	-1.16125	-1.68486e-09	2.47773e-05	-1.40332	-1.68486e-09
71273218	chr16:71273218:A:G	3.02536e-13	-1.3024	-1.68486e-09	2.72267e-05	-1.30905	-1.68486e-09
71273615	chr16:71273615:T:G	3.03115e-13	-1.30049	-1.68486e-09	2.73423e-05	-1.30481	-1.68486e-09
71274203	chr16:71274203:C:A	1.92954e-12	0.160136	0.3903	0.00196566	1.99029	0.98005
71274801	chr16:71274801:G:A	4.71019e-14	-1.52231	-1.63998	5.57186e-06	-1.27615	-1.61937
71275009	chr16:71275009:A:C	2.69613e-13	0.385647	-1.80326	9.50179e-06	-0.625892	-1.73588
71275221	chr16:71275221:C:T	2.18292e-13	-2.4149e-10	-1.62877	1.73581e-05	-2.4149e-10	-1.75919
71275662	chr16:71275662:G:A	1.86497e-13	-2.4149e-10	-1.78619	1.94259e-05	-2.4149e-10	-1.64664
71275682	chr16:71275682:A:G	4.58169e-14	-1.38829	-1.80166	3.61584e-06	-1.66744	-1.66048
71276222	chr16:71276222:A:G	1.91606e-13	-2.4149e-10	-1.75916	1.69555e-05	-2.4149e-10	-1.78266
71276669	chr16:71276669:A:G	2.59006e-13	0.086633	-1.54438	2.33581e-05	-0.00156993	-1.46073
71276794	chr16:71276794:A:G	1.1961e-13	-0.553355	-1.67701	1.08712e-05	-0.674324	-1.55281
71277562	chr16:71277562:C:G	2.76296e-13	0.112756	-1.50588	2.50497e-05	0.0234824	-1.41587
71277952	chr16:71277952:T:C	3.05054e-13	-1.29411	-1.68486e-09	2.75353e-05	-1.29778	-1.68486e-09
71278148	chr16:71278148:C:A	1.90399e-12	0.379971	0.157133	0.00371196	2.40404	1.20203
71278274	chr16:71278274:G:A	2.60978e-13	0.0858064	-1.53597	2.35511e-05	-0.002246	-1.45183
71278281	chr16:71278281:A:G	8.31626e-14	-1.6536	-0.940206	1.21228e-05	-0.865324	-1.25284
71278580	chr16:71278580:G:T	1.93649e-13	-2.4149e-10	-1.74855	1.65601e-05	-2.4149e-10	-1.80625
71279651	chr16:71279651:A:G	1.48937e-13	-0.923053	-1.08803	1.31547e-05	-1.5993	-0.437175
71280020	chr16:71280020:A:G	3.92918e-13	-2.4149e-10	-1.041	4.3409e-05	-2.4149e-10	-0.842581
71280385	chr16:71280385:ATAC:A	5.48702e-13	-2.4149e-10	-0.707044	3.52929e-05	-2.4149e-10	-1.04957
71280388	chr16:71280388:C:T	3.30771e-13	-1.21317	-1.68486e-09	2.98347e-05	-1.21758	-1.68486e-09
71280533	chr16:71280533:C:A	2.78179e-13	0.41997	-1.80631	1.0264e-05	-0.574647	-1.70996
71280653	chr16:71280653:C:G	2.0496e-13	-2.4149e-10	-1.69178	1.68248e-05	-2.4149e-10	-1.79039
71280807	chr16:71280807:A:C	2.08095e-13	-2.4149e-10	-1.6766	1.69203e-05	-2.4149e-10	-1.78473
71280810	chr16:71280810:G:C	2.77949e-13	-2.4149e-10	-1.38716	2.94624e-05	-2.4149e-10	-1.23013
71281304	chr16:71281304:G:A	3.6734e-13	-2.4149e-10	-1.10831	1.91433e-05	-2.4149e-10	-1.6613
71281757	chr16:71281757:T:C	1.5932e-12	0.0788597	0.280038	0.0016028	1.93584	0.830425
71282399	chr16:71282399:G:A	9.71741e-13	-2.4149e-10	-0.135511	5.24033e-05	-2.4149e-10	-0.654278
71282909	chr16:71282909:A:G	6.70568e-14	-1.12575	-1.68331	5.26672e-06	-1.59275	-1.35909
71283630	chr16:71283630:T:C	3.61052e-13	-2.4149e-10	-1.12558	1.91184e-05	-2.4149e-10	-1.6626
71283664	chr16:71283664:A:G	2.12655e-13	-2.4149e-10	-1.65493	1.7021e-05	-2.4149e-10	-1.7788
71284299	chr16:71284299:T:C	1.93463e-13	-2.4149e-10	-1.74951	1.67584e-05	-2.4149e-10	-1.79435
71284674	chr16:71284674:T:C	4.19345e-14	-1.61572	-1.66277	7.50082e-06	-1.06659	-1.53164
71285678	chr16:71285678:T:C	2.47589e-13	-1.50283	-1.68486e-09	2.00297e-05	-1.61603	-1.68486e-09
71285743	chr16:71285743:G:A	2.69348e-13	0.0254836	-1.44408	2.46547e-05	-0.0618003	-1.34648
71286083	chr16:71286083:C:T	8.97069e-14	-0.726177	-1.79188	7.55191e-06	-0.850343	-1.7411
71286175	chr16:71286175:C:T	4.88536e-14	-1.32117	-1.8046	3.71014e-06	-1.66125	-1.64093
71286599	chr16:71286599:C:T	2.5884e-13	-2.4149e-10	-1.45839	2.01315e-05	-2.4149e-10	-1.61097
71286756	chr16:71286756:T:C	3.93849e-13	-2.4149e-10	-1.03863	2.00391e-05	-2.4149e-10	-1.61556
71287808	chr16:71287808:C:T	6.97961e-13	-2.4149e-10	-0.466438	3.39547e-05	-2.4149e-10	-1.08822
71288359	chr16:71288359:T:C	1.95756e-13	-2.4149e-10	-1.73773	1.8281e-05	-2.4149e-10	-1.70739
71288669	chr16:71288669:G:A	2.62748e-13	-2.4149e-10	-1.44341	2.03541e-05	-2.4149e-10	-1.59997
71289124	chr16:71289124:G:A	1.8532e-13	-0.476164	-1.31635	7.71499e-06	-1.11484	-1.45524
71289310	chr16:71289310:C:T	2.065e-13	-2.4149e-10	-1.6843	2.08626e-05	-2.4149e-10	-1.57529
71290198	chr16:71290198:A:C	2.65041e-13	-2.4149e-10	-1.43472	2.04922e-05	-2.4149e-10	-1.59321
71290216	chr16:71290216:C:T	2.93272e-13	-1.3335	-1.68486e-09	2.64488e-05	-1.33804	-1.68486e-09
71290347	chr16:71290347:G:A	4.94999e-14	-1.30632	-1.80631	3.85726e-06	-1.65733	-1.60596
71291187	chr16:71291187:A:G	2.4911e-13	-2.4149e-10	-1.4967	1.9518e-05	-2.4149e-10	-1.64191
71291853	chr16:71291853:C:A	1.8866e-12	-0.0510469	0.578978	0.00287648	1.74383	1.60725
71292079	chr16:71292079:G:A	4.56281e-14	-1.60361	-1.59047	7.89371e-06	-1.09502	-1.45217
71292385	chr16:71292385:A:T	8.79255e-13	0.0195436	-0.255069	0.00128138	1.84585	0.696594
71292537	chr16:71292537:C:T	6.18449e-14	-1.25922	-1.63075	3.18782e-06	-1.65149	-1.80242
71292617	chr16:71292617:C:A	3.64338e-13	-1.11652	-1.68486e-09	2.81781e-05	-1.2747	-1.68486e-09
71292688	chr16:71292688:C:G	4.55819e-14	-1.61352	-1.58157	8.25102e-06	-1.06473	-1.43818
71293431	chr16:71293431:A:G	1.07812e-13	-0.527971	-1.80624	8.71613e-06	-0.642911	-1.80516
71294085	chr16:71294085:G:A	4.57264e-14	-1.6017	-1.59022	7.83635e-06	-1.10177	-1.45271
71294142	chr16:71294142:G:A	4.52892e-14	-1.62436	-1.57717	8.61943e-06	-1.02639	-1.43284
71294194	chr16:71294194:C:A	1.80011e-13	-0.528219	-1.29336	1.81562e-05	-0.558262	-1.15597
71294237	chr16:71294237:A:G	4.36758e-14	-1.62495	-1.61285	8.19585e-06	-1.02736	-1.48226
71294267	chr16:71294267:A:C	1.83082e-13	-2.4149e-10	-1.80467	1.67138e-05	-2.4149e-10	-1.79701
71294268	chr16:71294268:CAT:C	2.50241e-13	-1.49218	-1.68486e-09	1.95872e-05	-1.63837	-1.68486e-09
71294447	chr16:71294447:T:C	4.29636e-14	-1.44839	-1.80586	3.76004e-06	-1.66596	-1.62286
71294731	chr16:71294731:A:G	5.43625e-13	-2.4149e-10	-0.716341	3.60676e-05	-2.4149e-10	-1.02785
71294852	chr16:71294852:T:C	3.69299e-13	-2.4149e-10	-1.10299	2.70575e-05	-2.4149e-10	-1.31528
71295190	chr16:71295190:T:A	4.50279e-13	-2.4149e-10	-0.904734	2.90338e-05	-2.4149e-10	-1.24479
71295293	chr16:71295293:T:C	1.94549e-13	-2.4149e-10	-1.74392	1.65659e-05	-2.4149e-10	-1.8059
71295562	chr16:71295562:C:T	2.13756e-13	-2.4149e-10	-1.64977	1.65679e-05	-2.4149e-10	-1.80578
71295726	chr16:71295726:G:A	1.68723e-13	-0.348191	-1.53815	0.000156771	1.23716	-0.795618
71295804	chr16:71295804:A:G	2.42725e-13	-2.4149e-10	-1.52267	1.83472e-05	-2.4149e-10	-1.70377
71296125	chr16:71296125:C:T	1.9598e-12	0.0855064	0.480488	0.00305435	1.94033	1.47074
71296171	chr16:71296171:A:G	9.14817e-14	-1.65238	-0.846077	1.31924e-05	-0.860644	-1.17296
71296216	chr16:71296216:A:G	4.38176e-14	-1.42824	-1.80633	3.82353e-06	-1.66737	-1.60471
71296218	chr16:71296218:A:G	2.13649e-13	-1.65027	-1.68486e-09	3.72423e-05	-0.995803	-1.68486e-09
71296228	chr16:71296228:A:C	3.88933e-13	-2.4149e-10	-1.05119	2.02434e-05	-2.4149e-10	-1.60542
71296311	chr16:71296311:G:GA	1.6964e-13	-0.533174	-1.34775	1.71131e-05	-0.567324	-1.20608
71296703	chr16:71296703:T:C	1.05144e-12	0.149771	-0.206454	0.0016499	2.03556	0.759658
71296934	chr16:71296934:A:G	1.9112e-13	-2.4149e-10	-1.7617	1.65696e-05	-2.4149e-10	-1.80568
71296951	chr16:71296951:G:A	7.5082e-14	-1.58917	-1.10685	1.18358e-05	-1.13488	-1.00724
71297065	chr16:71297065:A:G	1.87296e-13	-2.4149e-10	-1.78191	1.65689e-05	-2.4149e-10	-1.80572
71297148	chr16:71297148:G:T	1.73446e-12	-0.215279	0.659133	0.00172639	1.51189	1.32865
71297825	chr16:71297825:T:C	5.38037e-14	-1.50897	-1.52028	5.09922e-06	-1.54957	-1.43459
71297920	chr16:71297920:G:A	1.83466e-13	-2.4149e-10	-1.80257	1.67608e-05	-2.4149e-10	-1.7942
71298031	chr16:71298031:T:C	6.33379e-14	-1.16996	-1.69615	4.49565e-05	0.815335	-1.62289
71298121	chr16:71298121:A:C	5.40295e-14	-1.52133	-1.50375	5.14601e-06	-1.56028	-1.41475
71298830	chr16:71298830:A:G	4.38184e-14	-1.42822	-1.80632	3.8431e-06	-1.66731	-1.59965
71298906	chr16:71298906:C:T	2.15964e-13	-1.63949	-1.68486e-09	1.90283e-05	-1.66732	-1.68486e-09
71299974	chr16:71299974:A:G	1.71678e-13	-0.484473	-1.38451	1.72379e-05	-0.517889	-1.24825
71300394	chr16:71300394:G:A	3.56743e-13	-2.4149e-10	-1.13759	2.62846e-05	-2.4149e-10	-1.34426
71300941	chr16:71300941:G:T	4.53713e-14	-1.58826	-1.61146	7.40004e-06	-1.13348	-1.47828
71300976	chr16:71300976:T:C	4.73139e-14	-1.59067	-1.56713	7.89441e-06	-1.12639	-1.4207
71301214	chr16:71301214:T:C	4.49575e-13	-2.4149e-10	-0.906297	2.89339e-05	-2.4149e-10	-1.24824
71301540	chr16:71301540:C:T	2.84387e-13	-0.556727	-0.807538	3.21639e-05	-0.591689	-0.550714
71301748	chr16:71301748:T:C	3.54576e-13	-0.592847	-0.55083	4.16332e-05	-0.624281	-0.26007
71301776	chr16:71301776:C:T	2.02631e-13	-0.966623	-0.736592	1.54038e-05	-1.20952	-0.669115
71301859	chr16:71301859:C:T	1.88061e-12	0.192018	0.332734	0.00291632	2.06598	1.29885
71301960	chr16:71301960:A:C	1.00859e-12	0.183647	-0.281938	0.00156768	2.07705	0.667056
71302094	chr16:71302094:C:G	1.72876e-13	-0.546772	-1.31525	1.76296e-05	-0.57917	-1.1645
71302264	chr16:71302264:A:G	4.33777e-14	-1.6228	-1.62185	8.13852e-06	-1.02791	-1.48873
71303192	chr16:71303192:T:A	5.08569e-13	-2.4149e-10	-0.782999	3.07532e-05	-2.4149e-10	-1.18726
71303300	chr16:71303300:A:G	2.81148e-13	-1.37572	-1.68486e-09	2.54478e-05	-1.37662	-1.68486e-09
71303301	chr16:71303301:G:C	1.89234e-13	-2.4149e-10	-1.77161	1.66027e-05	-2.4149e-10	-1.80368
71303323	chr16:71303323:G:A	2.3215e-13	-1.56722	-1.68486e-09	1.97055e-05	-1.63235	-1.68486e-09
71303518	chr16:71303518:C:T	2.3323e-13	-1.56258	-1.68486e-09	1.94377e-05	-1.64604	-1.68486e-09
71304454	chr16:71304454:A:G	1.16034e-12	-0.370538	0.412402	0.00102355	1.27755	1.04023
71304518	chr16:71304518:T:C	9.32994e-14	-1.07811	-1.40068	1.13172e-05	-0.901466	-1.28546
71304944	chr16:71304944:G:A	7.64206e-13	-2.4149e-10	-0.375763	0.000133623	-2.4149e-10	0.281772
71305109	chr16:71305109:T:G	1.42599e-13	-0.614765	-1.4398	1.42283e-05	-0.646904	-1.31111
71305211	chr16:71305211:C:T	3.93485e-13	-2.4149e-10	-1.03956	2.87612e-05	-2.4149e-10	-1.25422
71305302	chr16:71305302:T:C	1.55222e-12	0.332843	-1.68486e-09	0.00107856	2.37013	-1.68486e-09
71305316	chr16:71305316:C:T	3.62311e-13	-1.1221	-1.68486e-09	3.14276e-05	-1.16556	-1.68486e-09
71305356	chr16:71305356:C:A	4.50881e-14	-1.59452	-1.61147	7.54197e-06	-1.11809	-1.47467
71305745	chr16:71305745:T:C	1.58764e-13	-0.567814	-1.37937	1.61066e-05	-0.596958	-1.23706
71305957	chr16:71305957:A:G	1.7934e-13	-0.523848	-1.30147	1.83254e-05	-0.557137	-1.14782
71306082	chr16:71306082:C:T	1.35381e-13	-1.17232	-0.934183	3.87244e-05	-0.0900791	-0.866698
71306097	chr16:71306097:C:T	3.31665e-13	-2.4149e-10	-1.21048	3.7114e-05	-2.4149e-10	-0.999254
71306458	chr16:71306458:A:G	1.33924e-12	-0.237554	0.422808	0.00126318	1.47574	1.0524
71306534	chr16:71306534:G:T	1.91882e-13	-0.500779	-1.25694	1.96457e-05	-0.535018	-1.10037
71306710	chr16:71306710:C:T	1.89234e-13	-2.4149e-10	-1.77161	1.66027e-05	-2.4149e-10	-1.80368
71306795	chr16:71306795:T:C	5.05633e-14	-1.31951	-1.77186	1.6433e-05	-0.366864	-1.44709
71306873	chr16:71306873:T:C	1.82507e-13	-0.513054	-1.29476	1.8605e-05	-0.548458	-1.14136
71306981	chr16:71306981:C:T	3.57663e-13	-2.4149e-10	-1.13501	2.63417e-05	-2.4149e-10	-1.34209
71307288	chr16:71307288:T:C	4.12995e-14	-1.49079	-1.80296	3.70299e-06	-1.66069	-1.64342
71307435	chr16:71307435:A:C	1.93586e-13	-2.4149e-10	-1.74888	1.65768e-05	-2.4149e-10	-1.80524
71307472	chr16:71307472:T:C	1.702e-13	-0.571907	-1.30572	1.73505e-05	-0.607983	-1.15164
71307490	chr16:71307490:C:G	4.26431e-13	-0.959149	-1.68486e-09	3.62701e-05	-1.02225	-1.68486e-09
71307546	chr16:71307546:C:T	3.66794e-13	-2.4149e-10	-1.1098	2.68956e-05	-2.4149e-10	-1.32129
71307851	chr16:71307851:A:G	4.13448e-14	-1.49004	-1.80261	3.6549e-06	-1.66077	-1.65641
71307866	chr16:71307866:T:C	1.94213e-13	-2.4149e-10	-1.74564	1.6585e-05	-2.4149e-10	-1.80475
71307924	chr16:71307924:A:ATG	2.81284e-13	-1.37523	-1.68486e-09	2.54328e-05	-1.37721	-1.68486e-09
71308810	chr16:71308810:G:A	7.29541e-13	-0.0731991	-0.348986	0.00100271	1.72487	0.572339
71308882	chr16:71308882:A:G	4.16821e-14	-1.47982	-1.80471	3.72139e-06	-1.6626	-1.63655
71308914	chr16:71308914:A:G	3.27869e-13	-2.4149e-10	-1.22199	1.8498e-05	-2.4149e-10	-1.69559
71309013	chr16:71309013:T:C	1.89455e-13	-0.491766	-1.27868	1.9345e-05	-0.525885	-1.12493
71309494	chr16:71309494:T:C	4.10563e-14	-1.49611	-1.80354	3.6846e-06	-1.65905	-1.65004
71309806	chr16:71309806:G:A	6.38284e-14	-1.66412	-1.19428	1.99275e-05	-0.749711	-0.871436
71310208	chr16:71310208:A:G	2.05063e-13	-2.4149e-10	-1.69129	2.41855e-05	-2.4149e-10	-1.4275
71310320	chr16:71310320:TG:T	3.36567e-13	-2.4149e-10	-1.1958	3.77101e-05	-2.4149e-10	-0.98332
71310784	chr16:71310784:G:A	1.84035e-13	-2.4149e-10	-1.79948	1.66048e-05	-2.4149e-10	-1.80356
71310910	chr16:71310910:T:C	5.29446e-14	-1.41417	-1.63119	3.15054e-06	-1.66788	-1.7978
71310936	chr16:71310936:T:C	5.46728e-14	-1.40519	-1.60805	3.13819e-06	-1.66788	-1.80172
71311445	chr16:71311445:C:T	9.10977e-13	-0.401953	0.20187	0.00114172	1.4916	0.935443
71311480	chr16:71311480:T:C	4.37034e-13	-2.4149e-10	-0.934589	2.42657e-05	-2.4149e-10	-1.42418
71311629	chr16:71311629:A:G	4.57348e-14	-1.45748	-1.73426	3.22898e-06	-1.66515	-1.77593
71311649	chr16:71311649:G:A	3.80157e-13	-1.07402	-1.68486e-09	2.91461e-05	-1.24093	-1.68486e-09
71311882	chr16:71311882:T:A	3.79302e-13	-2.4149e-10	-1.07627	2.75739e-05	-2.4149e-10	-1.29638
71312035	chr16:71312035:C:T	3.16858e-13	-2.4149e-10	-1.25615	1.80507e-05	-2.4149e-10	-1.72006
71312082	chr16:71312082:A:G	1.08712e-12	-2.4149e-10	-0.0233172	8.46546e-05	-2.4149e-10	-0.174669
71312147	chr16:71312147:G:T	9.45107e-13	-0.178014	0.0147115	0.00123264	1.6068	0.896869
71312213	chr16:71312213:G:C	9.54851e-13	-0.166087	0.0130419	0.00125539	1.62737	0.894585
71312767	chr16:71312767:G:T	1.96734e-13	-2.4149e-10	-1.73275	1.66389e-05	-2.4149e-10	-1.8015
71313046	chr16:71313046:G:A	2.24722e-13	-1.59974	-1.68486e-09	1.92586e-05	-1.65529	-1.68486e-09
71313215	chr16:71313215:T:A	4.76512e-14	-1.55635	-1.59434	3.21831e-06	-1.63816	-1.80623
71313232	chr16:71313232:T:C	5.82602e-13	-0.192405	-0.454691	0.000761511	1.59789	0.424162
71313465	chr16:71313465:C:A	4.25762e-14	-1.53016	-1.73315	3.28142e-06	-1.64904	-1.77593
71313588	chr16:71313588:G:A	3.68002e-14	-1.64923	-1.75987	8.38773e-06	-1.12357	-1.36291
71313608	chr16:71313608:CTA:C	5.10365e-13	-2.4149e-10	-0.779474	3.1939e-05	-2.4149e-10	-1.14942
71313692	chr16:71313692:C:T	4.37516e-14	-1.64692	-1.58915	9.62901e-06	-0.924227	-1.42424
71313844	chr16:71313844:T:A	3.49799e-13	-1.15724	-1.68486e-09	2.46618e-05	-1.40799	-1.68486e-09
71314512	chr16:71314512:C:G	5.54325e-14	-1.26062	-1.73881	2.06651e-05	-0.158957	-1.42584
71314528	chr16:71314528:C:A	2.81279e-13	-2.4149e-10	-1.37525	2.63239e-05	-2.4149e-10	-1.34277
71314608	chr16:71314608:G:T	5.88891e-14	-1.52074	-1.4182	7.31446e-06	-1.56071	-1.06268
71314690	chr16:71314690:A:T	1.83271e-13	-2.4149e-10	-1.80364	1.71565e-05	-2.4149e-10	-1.77087
71314902	chr16:71314902:A:G	1.29426e-13	-0.792456	-1.35904	1.29981e-05	-0.819436	-1.22901
71315048	chr16:71315048:T:C	6.36253e-13	-0.288021	-0.270984	0.000747131	1.45296	0.550034
71315342	chr16:71315342:A:G	2.99316e-13	-2.4149e-10	-1.3131	1.77816e-05	-2.4149e-10	-1.73509
71315595	chr16:71315595:T:C	8.05094e-14	-1.60477	-1.02146	1.43096e-05	-1.07099	-0.881325
71315848	chr16:71315848:G:A	2.02801e-13	-2.4149e-10	-1.70237	1.67173e-05	-2.4149e-10	-1.79681
71315889	chr16:71315889:A:T	3.01818e-13	-2.4149e-10	-1.30478	1.78403e-05	-2.4149e-10	-1.73179
71316146	chr16:71316146:C:T	9.48201e-14	-0.854216	-1.6084	2.75827e-05	0.479466	-1.77553
71316381	chr16:71316381:G:A	9.33061e-13	-0.208803	0.0326726	0.00120962	1.57254	0.912274
71316678	chr16:71316678:C:T	7.08925e-13	-0.201576	-0.249275	0.000876004	1.58475	0.577368
71316683	chr16:71316683:G:A	1.82788e-13	-2.4149e-10	-1.80627	1.76109e-05	-2.4149e-10	-1.74473
71316715	chr16:71316715:C:T	8.34681e-14	-1.34505	-1.24508	3.25921e-06	-1.66383	-1.76793
71316741	chr16:71316741:A:T	3.59798e-13	-2.4149e-10	-1.12906	1.91255e-05	-2.4149e-10	-1.66223
71317436	chr16:71317436:C:G	9.10535e-14	-0.7656	-1.73755	8.07291e-06	-0.720745	-1.80399
71318154	chr16:71318154:A:T	1.19368e-13	-0.773298	-1.4591	1.05759e-05	-0.80797	-1.4467
71318168	chr16:71318168:G:A	3.07038e-13	-2.4149e-10	-1.28763	1.78628e-05	-2.4149e-10	-1.73053
71318260	chr16:71318260:T:G	2.00005e-13	-2.4149e-10	-1.71626	1.66687e-05	-2.4149e-10	-1.79971
71318853	chr16:71318853:T:G	5.02025e-14	-1.64412	-1.45441	1.16166e-05	-0.912209	-1.2486
71319227	chr16:71319227:C:T	3.12855e-13	-2.4149e-10	-1.26886	1.79546e-05	-2.4149e-10	-1.7254
71319243	chr16:71319243:G:A	4.06273e-14	-1.63753	-1.67263	4.90607e-06	-1.28529	-1.73749
71319257	chr16:71319257:T:C	2.08359e-13	-2.4149e-10	-1.67534	1.708e-05	-2.4149e-10	-1.77534
71319739	chr16:71319739:C:T	3.38874e-13	-2.4149e-10	-1.18897	2.52392e-05	-2.4149e-10	-1.38485
71319816	chr16:71319816:G:A	2.9635e-13	-0.501834	-0.821227	0.000219604	0.866835	-0.0882558
71320073	chr16:71320073:AGCATG:A	7.31935e-14	-1.04499	-1.6765	3.49203e-06	-1.60103	-1.76173
71320101	chr16:71320101:A:G	1.43897e-13	-1.65997	-0.385532	3.39927e-05	-0.67252	-0.414583
71320184	chr16:71320184:G:A	6.40204e-13	-0.15872	-0.394094	0.000523658	1.17436	0.473232
71320340	chr16:71320340:C:G	5.92462e-14	-1.18974	-1.74316	3.44597e-06	-1.64195	-1.73409
71320576	chr16:71320576:C:G	6.64214e-13	-0.129295	-0.3867	0.000549018	1.21247	0.482416
71320697	chr16:71320697:G:A	1.97208e-13	-2.4149e-10	-1.73034	1.66468e-05	-2.4149e-10	-1.80103
71320754	chr16:71320754:A:G	1.37647e-13	-0.676181	-1.41373	8.65906e-06	-0.978204	-1.47644
71320787	chr16:71320787:T:C	6.87186e-13	-0.100738	-0.381257	0.000575016	1.2512	0.489946
71321170	chr16:71321170:C:T	2.14254e-13	-1.64744	-1.68486e-09	1.90844e-05	-1.66438	-1.68486e-09
71321219	chr16:71321219:C:T	2.06643e-13	-2.4149e-10	-1.68361	1.65594e-05	-2.4149e-10	-1.8063
71321239	chr16:71321239:C:T	4.72049e-14	-1.36599	-1.79412	5.40158e-06	-1.46134	-1.46522
71321589	chr16:71321589:G:A	1.92927e-13	-2.4149e-10	-1.75229	2.29625e-05	-2.4149e-10	-1.47939
71321779	chr16:71321779:T:C	1.97284e-13	-2.4149e-10	-1.72996	1.6646e-05	-2.4149e-10	-1.80108
71321984	chr16:71321984:T:C	5.60378e-14	-1.53452	-1.45406	6.42499e-06	-1.60424	-1.14881
71321994	chr16:71321994:T:C	2.67133e-13	-2.4149e-10	-1.42686	1.99703e-05	-2.4149e-10	-1.619
71322127	chr16:71322127:T:C	1.92147e-13	-2.4149e-10	-1.75634	1.90394e-05	-2.4149e-10	-1.66674
71322558	chr16:71322558:G:A	4.11552e-13	-0.994665	-1.68486e-09	3.22248e-05	-1.14051	-1.68486e-09
71322568	chr16:71322568:G:A	5.77834e-14	-1.45133	-1.50657	2.25078e-05	-0.114084	-1.3853
71322975	chr16:71322975:A:G	1.94069e-13	-2.4149e-10	-1.74639	1.67434e-05	-2.4149e-10	-1.79525
71323210	chr16:71323210:C:A	1.05731e-13	-1.46414	-0.889566	3.26497e-05	0.0767289	-1.20414
71323820	chr16:71323820:C:T	1.51373e-12	-2.4149e-10	0.307729	0.000227893	-2.4149e-10	0.815627
71324015	chr16:71324015:C:G	1.82242e-13	-1.66595	-0.143321	2.47749e-05	-0.749648	-0.653768
71324120	chr16:71324120:T:A	5.89206e-14	-1.42246	-1.51595	3.57927e-06	-1.66351	-1.67458
71324204	chr16:71324204:T:C	8.49484e-13	-0.269971	-1.68486e-09	0.000202041	0.695221	-1.68486e-09
71324727	chr16:71324727:G:A	2.04751e-13	-2.4149e-10	-1.6928	2.15435e-05	-2.4149e-10	-1.54317
71324989	chr16:71324989:C:G	3.27808e-13	-2.4149e-10	-1.22217	3.39894e-05	-2.4149e-10	-1.0872
71325034	chr16:71325034:G:A	9.50942e-14	-1.6679	-0.791835	1.97304e-05	-0.86135	-0.769736
71325046	chr16:71325046:T:G	7.8032e-14	-1.37329	-1.28419	3.5266e-06	-1.66675	-1.68617
71325163	chr16:71325163:A:G	4.84464e-14	-1.64552	-1.48862	6.79981e-06	-1.64746	-1.04889
71325396	chr16:71325396:C:T	6.90737e-14	-1.12463	-1.6548	1.72894e-05	-0.0696318	-1.69352
71325697	chr16:71325697:T:C	4.79265e-14	-1.64555	-1.49938	6.6748e-06	-1.64774	-1.06717
71325757	chr16:71325757:T:C	1.22102e-13	-1.59854	-0.611202	4.012e-05	-0.262069	-0.659304
71325792	chr16:71325792:G:A	4.34757e-14	-1.43628	-1.80612	4.04864e-06	-1.45832	-1.75655
71325945	chr16:71325945:TTATC:T	3.25739e-13	-2.4149e-10	-1.22851	3.37483e-05	-2.4149e-10	-1.09432
71325990	chr16:71325990:G:A	3.18861e-13	-2.4149e-10	-1.24984	3.29604e-05	-2.4149e-10	-1.11794
71326091	chr16:71326091:A:G	1.17102e-13	-1.59029	-0.661266	3.97951e-05	-0.226788	-0.702717
71326348	chr16:71326348:C:A	2.77444e-13	-2.4149e-10	-1.38898	2.03657e-05	-2.4149e-10	-1.5994
71326432	chr16:71326432:G:T	2.56673e-13	-1.4668	-1.68486e-09	2.26597e-05	-1.49266	-1.68486e-09
71326994	chr16:71326994:A:G	1.29252e-13	-0.739981	-1.41285	8.20515e-06	-1.03285	-1.47564
71327245	chr16:71327245:G:T	2.15975e-13	-2.4149e-10	-1.63944	1.66478e-05	-2.4149e-10	-1.80097
71327558	chr16:71327558:G:A	5.27556e-14	-1.53897	-1.50996	6.05422e-06	-1.60777	-1.20472
71327561	chr16:71327561:C:T	1.93764e-13	-2.4149e-10	-1.74796	1.65938e-05	-2.4149e-10	-1.80422
71327784	chr16:71327784:C:T	2.77444e-13	-2.4149e-10	-1.38898	2.03657e-05	-2.4149e-10	-1.5994
71327969	chr16:71327969:T:C	1.85304e-13	-0.353226	-1.43938	5.74106e-06	-1.21694	-1.64867
71327983	chr16:71327983:T:G	1.74925e-13	-0.404966	-1.44528	5.55714e-06	-1.24617	-1.65199
71327999	chr16:71327999:A:T	1.82831e-13	-2.4149e-10	-1.80604	1.67605e-05	-2.4149e-10	-1.79422
71328356	chr16:71328356:C:G	9.01336e-14	-1.60335	-0.909959	6.08016e-06	-1.65852	-1.1497
71328741	chr16:71328741:T:C	3.5007e-14	-1.66467	-1.79438	3.19518e-06	-1.64539	-1.80622
71328889	chr16:71328889:G:A	3.69762e-13	-2.4149e-10	-1.10174	3.96145e-05	-2.4149e-10	-0.934054
71329292	chr16:71329292:T:C	1.84229e-13	-2.4149e-10	-1.79842	1.94796e-05	-2.4149e-10	-1.64388
71329897	chr16:71329897:A:G	1.83273e-13	-2.4149e-10	-1.80363	1.75513e-05	-2.4149e-10	-1.74812
71330567	chr16:71330567:A:G	8.96151e-13	0.503983	-0.720475	0.000679739	1.8672	0.0412592
71330777	chr16:71330777:C:T	1.96825e-13	-2.4149e-10	-1.73229	1.65614e-05	-2.4149e-10	-1.80618
71330845	chr16:71330845:G:C	9.05942e-13	0.5331	-0.738725	0.000688509	1.90403	0.0172548
71330857	chr16:71330857:C:T	6.29833e-13	-0.569145	-1.68486e-09	2.47674e-05	-1.40372	-1.68486e-09
71331337	chr16:71331337:A:G	2.5267e-13	-2.4149e-10	-1.48252	1.8133e-05	-2.4149e-10	-1.71552
71331394	chr16:71331394:G:T	4.19398e-14	-1.573	-1.70537	4.63757e-06	-1.61589	-1.46316
71331464	chr16:71331464:C:T	3.56806e-13	-2.4149e-10	-1.13741	3.87194e-05	-2.4149e-10	-0.956907
71331865	chr16:71331865:G:A	1.8622e-13	-2.4149e-10	-1.78767	1.66816e-05	-2.4149e-10	-1.79894
71331983	chr16:71331983:C:T	3.44325e-13	-2.4149e-10	-1.17301	3.83413e-05	-2.4149e-10	-0.966721
71332062	chr16:71332062:G:A	5.41699e-14	-1.36387	-1.65861	3.57117e-06	-1.53885	-1.8015
71332091	chr16:71332091:G:A	1.99869e-13	-2.4149e-10	-1.71694	1.74524e-05	-2.4149e-10	-1.75377
71332175	chr16:71332175:C:T	2.86508e-13	-1.35683	-1.68486e-09	1.95709e-05	-1.6392	-1.68486e-09
71332205	chr16:71332205:A:G	9.66945e-14	-1.10342	-1.33962	7.72349e-05	0.600944	-0.867341
71332584	chr16:71332584:C:G	8.79171e-14	-1.10121	-1.43699	3.93436e-06	-1.63139	-1.61211
71333025	chr16:71333025:T:C	1.84668e-13	-2.4149e-10	-1.79604	1.71874e-05	-2.4149e-10	-1.76907
71333209	chr16:71333209:C:T	2.467e-13	-2.4149e-10	-1.50643	1.70278e-05	-2.4149e-10	-1.7784
71333383	chr16:71333383:T:C	6.80994e-13	-2.4149e-10	-0.491047	2.48928e-05	-2.4149e-10	-1.39867
71334084	chr16:71334084:T:C	5.58249e-13	0.118139	-0.807934	0.000464891	1.70365	-0.175093
71334516	chr16:71334516:C:T	3.86962e-13	-2.4149e-10	-1.05627	4.21382e-05	-2.4149e-10	-0.872294
71334563	chr16:71334563:C:T	1.83217e-13	-2.4149e-10	-1.80393	1.75799e-05	-2.4149e-10	-1.74649
71334614	chr16:71334614:C:T	1.33891e-13	-0.683002	-1.43457	0.000182034	1.42144	-0.830495
71334657	chr16:71334657:G:C	8.26446e-14	-1.22528	-1.37477	3.30198e-06	-1.65796	-1.76076
71334919	chr16:71334919:C:T	5.65649e-14	-1.33989	-1.63932	6.06135e-06	-1.52542	-1.2859
71335057	chr16:71335057:G:T	1.08828e-13	-1.05051	-1.27432	9.47436e-05	0.716724	-0.778798
71335210	chr16:71335210:G:T	7.12022e-13	-2.4149e-10	-0.446491	8.14531e-05	-2.4149e-10	-0.213221
71335603	chr16:71335603:AG:A	1.00868e-13	-1.05267	-1.34811	8.48961e-05	0.712049	-0.883869
71335946	chr16:71335946:G:A	1.84358e-13	-2.4149e-10	-1.79772	1.72547e-05	-2.4149e-10	-1.76517
71336129	chr16:71336129:G:C	3.90306e-13	-2.4149e-10	-1.04767	4.2608e-05	-2.4149e-10	-0.861206
71336247	chr16:71336247:C:T	3.87861e-13	-2.4149e-10	-1.05395	4.23049e-05	-2.4149e-10	-0.868347
71336327	chr16:71336327:T:A	2.52358e-13	-2.4149e-10	-1.48375	1.80868e-05	-2.4149e-10	-1.71807
71336421	chr16:71336421:A:G	3.57804e-13	-2.4149e-10	-1.13462	3.889e-05	-2.4149e-10	-0.95251
71336599	chr16:71336599:C:G	5.70312e-13	-2.4149e-10	-0.668418	6.33489e-05	-2.4149e-10	-0.464591
71337071	chr16:71337071:G:A	1.14677e-13	-1.0327	-1.23978	7.91768e-05	0.750455	-0.992021
71337310	chr16:71337310:A:G	2.10112e-12	1.05981	-0.424182	0.00211341	2.5626	0.480207
71337461	chr16:71337461:CAT:C	6.06616e-13	-2.4149e-10	-0.606704	6.78577e-05	-2.4149e-10	-0.395836
71337498	chr16:71337498:G:A	2.04907e-13	-2.4149e-10	-1.69204	1.66825e-05	-2.4149e-10	-1.79889
71337512	chr16:71337512:G:A	1.88068e-13	-2.4149e-10	-1.7778	1.66088e-05	-2.4149e-10	-1.80332
71338090	chr16:71338090:C:T	5.86997e-14	-1.66482	-1.27735	1.40313e-05	-1.09655	-0.875405
71338263	chr16:71338263:G:A	1.42587e-13	-1.66732	-0.38733	5.59248e-05	-0.951587	0.362346
71338326	chr16:71338326:C:T	2.15446e-13	-1.64189	-1.68486e-09	2.55473e-05	-1.37272	-1.68486e-09
71338542	chr16:71338542:T:C	1.95166e-13	-2.4149e-10	-1.74075	1.6559e-05	-2.4149e-10	-1.80632
71338580	chr16:71338580:A:G	5.21093e-14	-1.34486	-1.7164	5.31236e-06	-1.53047	-1.41274
71338607	chr16:71338607:T:C	1.83275e-13	-2.4149e-10	-1.80361	1.78445e-05	-2.4149e-10	-1.73155
71338895	chr16:71338895:A:C	6.54844e-13	0.101578	-0.631781	0.000733915	1.69796	0.287182
71339145	chr16:71339145:G:A	3.51483e-14	-1.64991	-1.80512	3.86796e-06	-1.66542	-1.5951
71339269	chr16:71339269:G:A	2.04262e-13	-2.4149e-10	-1.6952	2.63838e-05	-2.4149e-10	-1.3405
71339327	chr16:71339327:G:A	7.28398e-14	-1.57566	-1.15068	5.15356e-06	-1.66198	-1.31158
71339365	chr16:71339365:C:T	2.04262e-13	-2.4149e-10	-1.6952	2.63838e-05	-2.4149e-10	-1.3405
71339624	chr16:71339624:G:A	2.85776e-13	-2.4149e-10	-1.35939	1.85114e-05	-2.4149e-10	-1.69486
71340270	chr16:71340270:G:A	2.32166e-13	-2.4149e-10	-1.56715	1.70324e-05	-2.4149e-10	-1.77813
71340337	chr16:71340337:C:T	5.49873e-14	-1.21069	-1.79681	4.00424e-06	-1.42104	-1.80486
71340373	chr16:71340373:G:A	1.82835e-13	-2.4149e-10	-1.80601	1.65612e-05	-2.4149e-10	-1.80618
71340395	chr16:71340395:G:A	4.97718e-14	-1.40318	-1.70397	3.46185e-06	-1.56522	-1.80622
71340403	chr16:71340403:T:C	1.8281e-13	-2.4149e-10	-1.80615	1.66686e-05	-2.4149e-10	-1.79972
71340558	chr16:71340558:CTG:C	6.90033e-14	-1.48908	-1.29137	4.41777e-06	-1.66496	-1.46265
71340578	chr16:71340578:G:A	2.71332e-13	-2.4149e-10	-1.41126	1.80963e-05	-2.4149e-10	-1.71754
71340740	chr16:71340740:TA:T	5.12173e-14	-1.38004	-1.69848	3.51634e-06	-1.54985	-1.80597
71340973	chr16:71340973:C:T	1.90631e-13	-1.38599	-0.378267	6.73566e-05	-0.791351	0.388103
71341400	chr16:71341400:G:A	2.80785e-13	-2.4149e-10	-1.37701	1.79833e-05	-2.4149e-10	-1.7238
71341406	chr16:71341406:A:G	4.75463e-14	-1.44687	-1.70603	3.37665e-06	-1.5901	-1.80626
71341559	chr16:71341559:G:A	7.60627e-14	-1.62456	-1.05848	4.60717e-06	-1.6239	-1.46173
71341937	chr16:71341937:C:T	4.42329e-14	-1.46874	-1.75639	4.65644e-06	-1.53326	-1.54174
71342018	chr16:71342018:C:T	7.50181e-13	1.26954	-1.66383	5.4129e-05	1.11929	-1.74116
71342077	chr16:71342077:G:C	1.86641e-13	-2.4149e-10	-1.78541	1.65763e-05	-2.4149e-10	-1.80528
71342271	chr16:71342271:C:T	1.86805e-13	-2.4149e-10	-1.78453	1.658e-05	-2.4149e-10	-1.80505
71342839	chr16:71342839:CCCT:C	2.31082e-13	-2.4149e-10	-1.57183	1.70648e-05	-2.4149e-10	-1.77623
71343173	chr16:71343173:C:T	2.09561e-13	-2.4149e-10	-1.66958	1.73071e-05	-2.4149e-10	-1.76213
71343663	chr16:71343663:C:G	2.03606e-13	-2.4149e-10	-1.69842	2.80879e-05	-2.4149e-10	-1.27791
71344123	chr16:71344123:C:T	2.02631e-13	-2.4149e-10	-1.70322	1.67863e-05	-2.4149e-10	-1.79268
71344398	chr16:71344398:C:T	4.78573e-14	-1.5481	-1.59827	3.76445e-06	-1.66665	-1.621
71344803	chr16:71344803:G:A	6.5654e-14	-1.55675	-1.27346	9.25435e-06	-1.12274	-1.26541
71344841	chr16:71344841:C:G	1.27949e-12	0.430348	-0.290732	0.00155814	2.09623	0.641769
71344888	chr16:71344888:C:T	3.9792e-14	-1.65782	-1.67312	4.76481e-06	-1.47498	-1.57701
71345480	chr16:71345480:A:T	1.12976e-12	0.295599	-0.280437	0.00131598	1.91361	0.655478
71346009	chr16:71346009:C:T	1.84972e-13	-2.4149e-10	-1.79439	1.65596e-05	-2.4149e-10	-1.80628
71346102	chr16:71346102:G:A	1.84485e-13	-2.4149e-10	-1.79703	1.67813e-05	-2.4149e-10	-1.79298
71346234	chr16:71346234:A:G	1.82784e-13	-2.4149e-10	-1.8063	1.65666e-05	-2.4149e-10	-1.80586
71346417	chr16:71346417:C:T	5.05611e-14	-1.42496	-1.66646	3.4187e-06	-1.57767	-1.80632
71346736	chr16:71346736:G:A	2.12543e-13	-1.65545	-1.68486e-09	2.0064e-05	-1.61432	-1.68486e-09
71346953	chr16:71346953:G:C	1.32211e-12	1.67682	-1.50444	9.37729e-05	1.50164	-1.57401
71347528	chr16:71347528:A:G	1.74516e-13	-1.64166	-0.210928	3.63612e-05	-0.860393	-0.159354
71347694	chr16:71347694:C:A	2.77047e-13	-1.39041	-1.68486e-09	1.99914e-05	-1.61795	-1.68486e-09
71347701	chr16:71347701:C:T	2.06846e-13	-2.4149e-10	-1.68262	2.09015e-05	-2.4149e-10	-1.57343
71348688	chr16:71348688:T:C	8.7229e-14	-1.55841	-0.987653	1.42615e-05	-0.990444	-0.965243
71348984	chr16:71348984:C:T	1.98869e-13	-2.4149e-10	-1.72195	1.69115e-05	-2.4149e-10	-1.78526
71349273	chr16:71349273:C:T	5.05515e-14	-1.33409	-1.75752	5.27308e-06	-1.15519	-1.79545
71349566	chr16:71349566:C:G	3.0095e-13	-2.4149e-10	-1.30766	2.48489e-05	-2.4149e-10	-1.40043
71349787	chr16:71349787:C:T	1.97193e-13	-2.4149e-10	-1.73042	1.9024e-05	-2.4149e-10	-1.66755
71350779	chr16:71350779:C:G	2.09979e-13	-1.66759	-1.68486e-09	2.07717e-05	-1.57965	-1.68486e-09
71351507	chr16:71351507:T:C	1.97587e-13	-2.4149e-10	-1.72842	1.65657e-05	-2.4149e-10	-1.80591
71351665	chr16:71351665:C:A	3.19853e-13	-2.4149e-10	-1.24674	2.62036e-05	-2.4149e-10	-1.34735
71351729	chr16:71351729:C:T	2.15517e-13	-1.64156	-1.68486e-09	2.03418e-05	-1.60057	-1.68486e-09
71351922	chr16:71351922:T:C	4.39086e-14	-1.42962	-1.80287	3.87281e-06	-1.58273	-1.67654
71352338	chr16:71352338:G:A	1.92329e-13	-2.4149e-10	-1.75539	1.65605e-05	-2.4149e-10	-1.80623
71352543	chr16:71352543:G:C	1.25862e-12	1.58412	-1.46095	8.85302e-05	1.40754	-1.53744
71352837	chr16:71352837:G:T	2.89241e-11	3.25783	-1.68486e-09	0.000714921	1.95892	-1.68486e-09
71352987	chr16:71352987:C:T	1.94409e-13	-2.4149e-10	-1.74464	1.96976e-05	-2.4149e-10	-1.63275
71354059	chr16:71354059:A:C	1.5161e-12	-0.208448	0.517741	0.00101111	1.16869	1.13686
71354112	chr16:71354112:G:T	9.10773e-13	-2.4149e-10	-0.200307	0.000182546	-2.4149e-10	0.593753
71354359	chr16:71354359:C:G	2.8545e-13	-1.36053	-1.68486e-09	2.08755e-05	-1.57467	-1.68486e-09
71354513	chr16:71354513:G:A	8.47385e-13	-0.272445	-1.68486e-09	5.19799e-05	-0.662391	-1.68486e-09
71354950	chr16:71354950:C:T	1.06154e-12	1.00232	-1.04945	7.16098e-05	0.840229	-1.18225
71355176	chr16:71355176:G:A	1.97251e-13	-2.4149e-10	-1.73012	1.65632e-05	-2.4149e-10	-1.80606
71355815	chr16:71355815:G:A	1.86241e-13	-2.4149e-10	-1.78756	1.6574e-05	-2.4149e-10	-1.80541
71355838	chr16:71355838:G:A	1.86649e-13	-2.4149e-10	-1.78537	1.79325e-05	-2.4149e-10	-1.72663
71355885	chr16:71355885:T:C	2.66425e-13	0.334417	-1.76393	9.96318e-06	-0.533997	-1.78036
71355991	chr16:71355991:G:T	1.86472e-13	-2.4149e-10	-1.78632	1.65777e-05	-2.4149e-10	-1.80519
71356420	chr16:71356420:A:G	8.37452e-14	-1.61034	-0.976482	1.66962e-05	-1.35153	-0.446533
71356427	chr16:71356427:A:G	6.47372e-13	-0.476926	-0.0647538	0.000326907	0.753723	0.422703
71356478	chr16:71356478:A:C	4.09881e-13	-2.4149e-10	-0.998733	2.67094e-05	-2.4149e-10	-1.32823
71356557	chr16:71356557:G:A	2.76756e-13	-1.39146	-1.68486e-09	2.32133e-05	-1.46852	-1.68486e-09
71356589	chr16:71356589:T:C	4.38863e-14	-1.58172	-1.65127	6.63019e-06	-1.36289	-1.35872
71356835	chr16:71356835:T:C	4.68739e-14	-1.39851	-1.76863	4.42164e-06	-1.56783	-1.5589
71357121	chr16:71357121:G:A	9.06317e-14	-1.12797	-1.37983	3.303e-05	-0.152448	-0.963383
71357530	chr16:71357530:GC:G	9.14306e-14	-1.12528	-1.37374	3.37226e-05	-0.144244	-0.950837
71357574	chr16:71357574:A:G	2.11818e-13	-2.4149e-10	-1.65887	1.69335e-05	-2.4149e-10	-1.78395
71357665	chr16:71357665:T:G	1.28812e-13	-1.59257	-0.563681	2.8488e-05	-0.615019	-0.648747
71357804	chr16:71357804:T:A	5.43851e-13	-2.4149e-10	-0.715926	2.85367e-05	-2.4149e-10	-1.26206
71357953	chr16:71357953:A:G	2.08286e-13	-2.4149e-10	-1.67569	1.68759e-05	-2.4149e-10	-1.78736
71357965	chr16:71357965:C:T	2.02531e-12	1.26825	-0.66937	0.00232867	3.16978	-0.0299786
71358159	chr16:71358159:C:A	4.07874e-14	-1.65659	-1.64964	5.23863e-06	-1.66029	-1.2969
71359469	chr16:71359469:CA:C	4.47957e-13	-2.4149e-10	-0.909903	2.84546e-05	-2.4149e-10	-1.26494
71359840	chr16:71359840:G:A	2.13614e-13	-2.4149e-10	-1.65043	1.748e-05	-2.4149e-10	-1.75219
71360838	chr16:71360838:G:A	1.89605e-13	-2.4149e-10	-1.76966	1.65856e-05	-2.4149e-10	-1.80471
71360849	chr16:71360849:T:G	2.48351e-13	-2.4149e-10	-1.49976	1.75022e-05	-2.4149e-10	-1.75092
71361229	chr16:71361229:C:T	2.10303e-13	-1.66605	-1.68486e-09	2.70659e-05	-1.31497	-1.68486e-09
71361340	chr16:71361340:G:A	1.83785e-13	-2.4149e-10	-1.80083	1.73342e-05	-2.4149e-10	-1.76057
71361483	chr16:71361483:C:T	4.23891e-13	-2.4149e-10	-0.965124	1.78463e-05	-2.4149e-10	-1.73145
71361634	chr16:71361634:T:C	3.2521e-13	-2.4149e-10	-1.23013	2.37707e-05	-2.4149e-10	-1.44479
71361901	chr16:71361901:G:A	5.16928e-14	-1.43482	-1.63446	7.00802e-06	-1.21324	-1.45296
71361992	chr16:71361992:T:C	1.08314e-13	-0.5709	-1.75867	3.84493e-06	-1.48126	-1.78524
71362232	chr16:71362232:A:G	8.45488e-14	-0.829961	-1.74731	3.48982e-06	-1.58749	-1.77591
71362251	chr16:71362251:C:T	1.86776e-13	-2.4149e-10	-1.78469	1.67368e-05	-2.4149e-10	-1.79564
71362269	chr16:71362269:A:G	4.74645e-14	-1.44053	-1.71409	7.76346e-06	-1.20873	-1.35509
71362370	chr16:71362370:C:A	1.84374e-13	-2.4149e-10	-1.79764	1.68456e-05	-2.4149e-10	-1.78916
71362387	chr16:71362387:A:G	3.82402e-14	-1.63644	-1.73427	3.68537e-06	-1.52863	-1.78024
71362505	chr16:71362505:G:A	1.8736e-13	-2.4149e-10	-1.78157	1.66528e-05	-2.4149e-10	-1.80067
71362758	chr16:71362758:G:A	2.27351e-13	-2.4149e-10	-1.58811	2.87773e-05	-2.4149e-10	-1.25366
71362998	chr16:71362998:A:G	5.17228e-14	-1.40596	-1.66275	6.58538e-06	-1.24024	-1.48816
71363057	chr16:71363057:G:A	3.57825e-12	1.16803	-1.68486e-09	0.000109469	0.0823946	-1.68486e-09
71363580	chr16:71363580:C:T	2.90009e-13	-2.4149e-10	-1.34469	1.74231e-05	-2.4149e-10	-1.75545
71363694	chr16:71363694:G:C	2.04753e-13	-2.4149e-10	-1.6928	1.70147e-05	-2.4149e-10	-1.77917
71363757	chr16:71363757:A:G	1.82825e-13	-2.4149e-10	-1.80607	1.73659e-05	-2.4149e-10	-1.75874
71363968	chr16:71363968:G:A	4.29417e-13	-2.4149e-10	-0.952173	4.91103e-05	-2.4149e-10	-0.719179
71364057	chr16:71364057:C:T	4.80333e-14	-1.48671	-1.656	7.27429e-06	-1.15046	-1.47844
71364220	chr16:71364220:T:A	3.10476e-13	-2.4149e-10	-1.2765	6.03146e-05	-2.4149e-10	-0.513675
71364280	chr16:71364280:CTTGATATTG:C	2.79042e-13	-2.4149e-10	-1.38324	1.72141e-05	-2.4149e-10	-1.76752
71364290	chr16:71364290:A:AGGGCAGCTACCAGCC	2.79042e-13	-2.4149e-10	-1.38324	1.72141e-05	-2.4149e-10	-1.76752
71364307	chr16:71364307:C:A	1.95216e-13	-2.4149e-10	-1.7405	1.71675e-05	-2.4149e-10	-1.77023
71365289	chr16:71365289:G:A	9.02498e-14	-1.37341	-1.13861	7.67632e-05	0.401582	-0.674106
71365394	chr16:71365394:C:G	1.24808e-13	-1.4893	-0.698525	7.27702e-05	0.065268	-0.391209
71365676	chr16:71365676:A:T	8.13573e-14	-1.3927	-1.22305	6.52899e-05	0.351068	-0.785479
71365814	chr16:71365814:G:A	1.98093e-13	-2.4149e-10	-1.72587	1.65811e-05	-2.4149e-10	-1.80499
71366228	chr16:71366228:G:A	4.96926e-14	-1.43422	-1.67453	7.73123e-06	-1.01511	-1.55287
71366517	chr16:71366517:G:C	2.07561e-13	-2.4149e-10	-1.67918	2.19849e-05	-2.4149e-10	-1.52289
71366630	chr16:71366630:T:C	2.02456e-13	-2.4149e-10	-1.70408	1.66863e-05	-2.4149e-10	-1.79866
71366858	chr16:71366858:G:T	5.61017e-14	-1.40624	-1.5812	7.23976e-06	-1.26139	-1.37227
71367055	chr16:71367055:G:A	1.96261e-13	-2.4149e-10	-1.73515	1.73812e-05	-2.4149e-10	-1.75786
71367124	chr16:71367124:C:T	4.33401e-14	-1.50201	-1.74351	6.04375e-06	-1.31556	-1.49867
71367168	chr16:71367168:A:G	1.97054e-13	-2.4149e-10	-1.73112	1.67486e-05	-2.4149e-10	-1.79493
71367602	chr16:71367602:C:T	2.07081e-13	-2.4149e-10	-1.68149	1.67509e-05	-2.4149e-10	-1.7948
71367651	chr16:71367651:T:C	5.25872e-14	-1.52624	-1.52589	3.64803e-06	-1.62584	-1.69322
71367752	chr16:71367752:T:C	5.68987e-14	-1.18312	-1.79021	7.21529e-06	-0.831342	-1.8057
71367821	chr16:71367821:G:A	1.82999e-13	-2.4149e-10	-1.80512	1.72603e-05	-2.4149e-10	-1.76484
71367890	chr16:71367890:G:A	2.03817e-13	-2.4149e-10	-1.69738	1.80233e-05	-2.4149e-10	-1.72158
71368161	chr16:71368161:C:T	2.15602e-13	-2.4149e-10	-1.64116	1.8635e-05	-2.4149e-10	-1.68821
71368439	chr16:71368439:A:G	2.00325e-13	-2.4149e-10	-1.71466	1.76762e-05	-2.4149e-10	-1.74103
71368642	chr16:71368642:G:A	4.92506e-14	-1.36256	-1.75512	7.29413e-06	-1.09877	-1.52741
71368704	chr16:71368704:T:C	4.94313e-14	-1.41691	-1.69711	5.32565e-06	-1.15324	-1.78748
71368750	chr16:71368750:G:A	1.83074e-13	-2.4149e-10	-1.80471	1.7295e-05	-2.4149e-10	-1.76283
71369038	chr16:71369038:G:A	3.10212e-13	-2.4149e-10	-1.27735	1.8942e-05	-2.4149e-10	-1.67187
71369332	chr16:71369332:C:T	6.09764e-14	-1.21645	-1.68767	7.02651e-06	-0.878351	-1.78521
71369915	chr16:71369915:C:T	3.53938e-13	-2.4149e-10	-1.14548	1.77739e-05	-2.4149e-10	-1.73552
71369972	chr16:71369972:G:A	2.98363e-13	-2.4149e-10	-1.31629	2.10542e-05	-2.4149e-10	-1.56615
71370106	chr16:71370106:A:G	2.6937e-13	-2.4149e-10	-1.41852	1.7874e-05	-2.4149e-10	-1.7299
71370877	chr16:71370877:C:T	5.1372e-14	-1.38227	-1.69324	7.32438e-06	-1.27414	-1.34789
71370940	chr16:71370940:T:C	2.03998e-13	-2.4149e-10	-1.69649	1.6984e-05	-2.4149e-10	-1.78098
71370969	chr16:71370969:G:A	5.49344e-14	-1.41565	-1.59281	7.30639e-06	-1.23981	-1.38469
71371015	chr16:71371015:C:A	2.0174e-13	-2.4149e-10	-1.70762	2.59453e-05	-2.4149e-10	-1.35726
71371086	chr16:71371086:G:T	2.84503e-13	-2.4149e-10	-1.36386	1.83064e-05	-2.4149e-10	-1.706
71371095	chr16:71371095:C:T	9.06732e-14	-0.893335	-1.614	3.81338e-06	-1.6121	-1.66263
71371881	chr16:71371881:C:T	2.09076e-13	-1.24948	-0.422427	0.000169755	0.760994	-0.239889
71372121	chr16:71372121:C:T	5.34447e-14	-1.35748	-1.67847	7.40792e-06	-1.29852	-1.31218
71372285	chr16:71372285:C:T	1.82785e-13	-2.4149e-10	-1.80629	1.75689e-05	-2.4149e-10	-1.74712
71372346	chr16:71372346:A:T	2.81031e-13	-1.36479	-0.011346	0.000108425	0.469638	-0.396824
71372384	chr16:71372384:G:A	1.82677e-13	-1.10512	-0.70176	1.17579e-05	-0.713941	-1.43478
71372425	chr16:71372425:G:A	2.05883e-13	-2.4149e-10	-1.68729	1.67668e-05	-2.4149e-10	-1.79385
71372478	chr16:71372478:G:A	1.53112e-12	-2.4149e-10	0.319157	0.000266453	-2.4149e-10	0.97195
71372640	chr16:71372640:G:A	4.79055e-14	-1.59216	-1.55321	4.17491e-06	-1.38099	-1.80317
71372876	chr16:71372876:G:A	2.02033e-13	-2.4149e-10	-1.70617	1.69079e-05	-2.4149e-10	-1.78547
71373295	chr16:71373295:G:A	4.51945e-14	-1.42033	-1.78329	5.98974e-06	-1.23118	-1.59202
71373479	chr16:71373479:C:T	2.20885e-13	-2.4149e-10	-1.61696	1.65788e-05	-2.4149e-10	-1.80512
71373622	chr16:71373622:T:C	2.20991e-13	-1.01767	-0.598812	1.38366e-05	-0.604221	-1.38171
71373627	chr16:71373627:A:G	3.02407e-13	-0.71356	-0.589267	7.17355e-06	-1.24109	-1.40176
71374384	chr16:71374384:G:A	5.37232e-14	-1.47221	-1.55855	8.31959e-06	-1.14623	-1.3484
71374624	chr16:71374624:A:G	2.38976e-13	-1.34669	-0.19155	0.000126397	0.557006	-0.330825
71375037	chr16:71375037:G:A	4.59475e-14	-1.6534	-1.5337	1.03207e-05	-1.02475	-1.25434
71375214	chr16:71375214:C:T	1.18596e-13	-1.49882	-0.740054	7.79561e-06	-1.20122	-1.35846
71375235	chr16:71375235:C:T	2.14771e-13	-2.4149e-10	-1.64503	1.81748e-05	-2.4149e-10	-1.71321
71375306	chr16:71375306:A:G	2.62331e-13	-2.4149e-10	-1.44499	1.67052e-05	-2.4149e-10	-1.79753
71375476	chr16:71375476:C:T	1.16591e-13	-1.48893	-0.766998	7.80043e-06	-1.18547	-1.3736
71375893	chr16:71375893:G:A	2.21462e-13	-2.4149e-10	-1.61435	2.38693e-05	-2.4149e-10	-1.44065
71375991	chr16:71375991:T:C	2.19304e-13	-2.4149e-10	-1.62414	2.3694e-05	-2.4149e-10	-1.44803
71376217	chr16:71376217:G:T	1.77589e-13	-1.56464	-0.270491	8.46073e-05	-0.125056	-0.0501714
71376348	chr16:71376348:G:C	3.53752e-13	-2.4149e-10	-1.146	4.11927e-05	-2.4149e-10	-0.894988
71376616	chr16:71376616:C:A	4.17937e-13	-2.4149e-10	-0.979269	4.80719e-05	-2.4149e-10	-0.740551
71376738	chr16:71376738:A:G	4.3415e-13	-0.941211	-1.68486e-09	2.28418e-05	-1.48465	-1.68486e-09
71376765	chr16:71376765:A:G	1.94065e-13	-2.4149e-10	-1.74641	1.65603e-05	-2.4149e-10	-1.80624
71377343	chr16:71377343:A:G	1.14383e-11	-2.4149e-10	2.33012	0.000582819	-2.4149e-10	1.75463
71377733	chr16:71377733:G:A	7.53195e-14	-1.48886	-1.204	6.13389e-06	-1.18372	-1.6157
71378473	chr16:71378473:C:A	4.55766e-14	-1.53381	-1.6614	8.16131e-06	-1.02367	-1.49017
71378480	chr16:71378480:T:C	1.52541e-13	-0.846599	-1.14057	0.000188085	1.63215	-1.0085
71378779	chr16:71378779:C:T	1.02388e-13	-1.22271	-1.16312	8.34854e-06	-0.86636	-1.6248
71378825	chr16:71378825:T:C	2.17712e-13	-2.4149e-10	-1.63143	2.20735e-05	-2.4149e-10	-1.51887
71378928	chr16:71378928:G:T	3.99048e-13	-1.02552	-1.68486e-09	2.7936e-05	-1.28333	-1.68486e-09
71378985	chr16:71378985:T:C	1.06097e-13	-0.959174	-1.39108	0.000111433	1.36345	-1.26328
71379074	chr16:71379074:T:C	6.44001e-14	-1.04398	-1.8055	3.22676e-06	-1.64499	-1.79678
71379580	chr16:71379580:C:T	4.05346e-14	-1.54964	-1.7628	7.20112e-06	-0.989908	-1.6491
71379771	chr16:71379771:T:A	2.44139e-12	-2.4149e-10	0.785721	0.000441479	-2.4149e-10	1.47688
71379782	chr16:71379782:GCAGA:G	4.63821e-13	0.930679	-1.80578	9.46279e-06	-0.571712	-1.79417
71380268	chr16:71380268:T:A	1.88143e-13	-2.4149e-10	-1.7774	1.84673e-05	-2.4149e-10	-1.69725
71380536	chr16:71380536:G:A	4.19729e-14	-1.51629	-1.76129	7.75568e-06	-1.06704	-1.49778
71380706	chr16:71380706:C:A	1.18544e-13	-1.43486	-0.804459	8.46294e-06	-1.10591	-1.37164
71381012	chr16:71381012:G:A	4.14791e-14	-1.51767	-1.77174	4.03875e-06	-1.46606	-1.75125
71381029	chr16:71381029:G:A	3.51609e-14	-1.64834	-1.80633	3.73791e-06	-1.51582	-1.7789
71381491	chr16:71381491:A:G	1.08789e-13	-1.47779	-0.847405	7.70573e-06	-1.17232	-1.39897
71381496	chr16:71381496:G:A	1.24378e-13	-1.35212	-0.839156	8.93957e-05	0.561857	-0.682033
71381682	chr16:71381682:G:A	4.21098e-14	-1.53963	-1.73469	7.3989e-06	-1.01241	-1.59951
71382528	chr16:71382528:T:C	4.32402e-14	-1.46612	-1.78171	3.37245e-06	-1.60052	-1.79708
71382966	chr16:71382966:AT:A	1.01498e-13	-0.596416	-1.79815	8.27925e-06	-0.696074	-1.80342
71383219	chr16:71383219:G:A	2.00517e-13	-2.4149e-10	-1.7137	1.77232e-05	-2.4149e-10	-1.73837
71383228	chr16:71383228:G:A	1.83496e-13	-2.4149e-10	-1.80241	1.70871e-05	-2.4149e-10	-1.77493
71383492	chr16:71383492:C:T	1.96108e-13	-2.4149e-10	-1.73593	1.81028e-05	-2.4149e-10	-1.71718
71383595	chr16:71383595:C:T	4.56371e-14	-1.65723	-1.53665	3.26946e-06	-1.65978	-1.76884
71383860	chr16:71383860:A:G	3.25447e-13	0.0989937	-1.3284	1.06528e-05	-1.46634	-0.781088
71383939	chr16:71383939:A:G	4.74335e-12	-2.4149e-10	1.4499	0.000922866	-2.4149e-10	2.21424
71385005	chr16:71385005:G:A	1.90063e-13	-2.4149e-10	-1.76725	1.73708e-05	-2.4149e-10	-1.75846
71385096	chr16:71385096:G:A	4.23585e-14	-1.52945	-1.73899	7.05796e-06	-1.05067	-1.60842
71385199	chr16:71385199:T:C	1.22589e-13	-1.00175	-1.20401	5.64109e-06	-1.38054	-1.50263
71385246	chr16:71385246:G:A	1.92063e-13	-2.4149e-10	-1.75678	1.7136e-05	-2.4149e-10	-1.77207
71385327	chr16:71385327:T:C	4.38571e-14	-1.48991	-1.74375	3.3723e-06	-1.60069	-1.79696
71385349	chr16:71385349:C:T	4.20916e-14	-1.65739	-1.61736	6.0812e-06	-1.19857	-1.60948
71385466	chr16:71385466:C:G	2.33541e-13	-1.56124	-1.68486e-09	1.91069e-05	-1.6632	-1.68486e-09
71385692	chr16:71385692:A:G	1.5935e-13	-0.884779	-1.05872	6.9032e-06	-1.30052	-1.38074
71386296	chr16:71386296:G:T	2.06947e-13	-2.4149e-10	-1.68214	2.18647e-05	-2.4149e-10	-1.52838
71386674	chr16:71386674:T:A	9.00627e-13	0.0364848	-0.247994	4.60028e-05	-1.55919	0.774641
71386808	chr16:71386808:C:T	1.96546e-13	-2.4149e-10	-1.7337	1.74404e-05	-2.4149e-10	-1.75446
71387378	chr16:71387378:G:A	1.83814e-13	-2.4149e-10	-1.80067	1.8334e-05	-2.4149e-10	-1.70449
71388006	chr16:71388006:TC:T	2.46545e-13	-2.4149e-10	-1.50705	2.75853e-05	-2.4149e-10	-1.29597
71388148	chr16:71388148:G:A	2.32828e-13	-0.332906	-1.23139	1.11109e-05	-1.58862	-0.616695
71388183	chr16:71388183:G:GT	1.7774e-13	-0.291211	-1.54307	6.60144e-06	-1.57802	-1.14794
71388431	chr16:71388431:C:G	2.6702e-13	-0.123878	-1.3034	9.98094e-06	-1.53411	-0.778462
71389055	chr16:71389055:A:G	7.26729e-14	-1.0255	-1.70313	4.15673e-06	-1.39075	-1.79777
71389584	chr16:71389584:C:T	3.48058e-14	-1.66107	-1.80375	3.50458e-06	-1.64393	-1.71525
71390607	chr16:71390607:C:G	1.83088e-13	-2.4149e-10	-1.80463	1.83787e-05	-2.4149e-10	-1.70206
71391047	chr16:71391047:C:T	4.29532e-14	-1.62872	-1.62577	5.30724e-06	-1.32777	-1.6164
71391091	chr16:71391091:A:G	1.87848e-13	-2.4149e-10	-1.77897	1.75257e-05	-2.4149e-10	-1.74958
71391152	chr16:71391152:GC:G	2.11816e-13	-1.65888	-1.68486e-09	2.09978e-05	-1.56883	-1.68486e-09
71391328	chr16:71391328:G:A	3.54591e-14	-1.65123	-1.79499	3.59991e-06	-1.65499	-1.67734
71391513	chr16:71391513:A:G	2.32429e-13	-2.4149e-10	-1.56602	3.52508e-05	-2.4149e-10	-1.05076
71391552	chr16:71391552:A:G	2.61188e-13	-0.0424165	-1.40695	8.82766e-06	-1.50509	-0.93027
71391766	chr16:71391766:T:G	3.00822e-13	-1.30808	-1.68486e-09	2.20449e-05	-1.52017	-1.68486e-09
71391923	chr16:71391923:G:A	7.8255e-14	-0.962296	-1.69233	4.29866e-06	-1.34885	-1.80609
71392515	chr16:71392515:C:T	2.90096e-13	-1.34439	-1.68486e-09	3.03129e-05	-1.20168	-1.68486e-09
71392958	chr16:71392958:T:C	4.95025e-13	-1.24855	0.438557	0.000140511	-0.087672	0.419709
71393158	chr16:71393158:G:A	3.46486e-14	-1.66623	-1.80311	3.56259e-06	-1.62914	-1.71362
71393724	chr16:71393724:C:T	5.12531e-14	-1.51468	-1.56315	8.86674e-06	-0.93994	-1.491
71394057	chr16:71394057:G:A	4.27116e-14	-1.45411	-1.80602	3.34365e-06	-1.61768	-1.78851
71394280	chr16:71394280:G:T	3.98696e-13	0.134771	-1.16117	1.45548e-05	-1.44839	-0.486943
71394401	chr16:71394401:A:G	3.95058e-13	0.0611814	-1.09675	1.51568e-05	-1.47032	-0.42448
71394606	chr16:71394606:A:T	1.93791e-13	-2.4149e-10	-1.74782	1.85131e-05	-2.4149e-10	-1.69477
71394767	chr16:71394767:G:A	3.45041e-14	-1.66721	-1.80631	3.57811e-06	-1.5982	-1.74021
71395425	chr16:71395425:TATCAGGAAAACTG:T	2.47796e-13	-2.4149e-10	-1.502	2.81169e-05	-2.4149e-10	-1.27688
71396420	chr16:71396420:G:T	4.58866e-13	0.139914	-1.02576	1.70254e-05	-1.44366	-0.334883
71396498	chr16:71396498:G:A	2.20563e-13	-2.4149e-10	-1.61842	1.66819e-05	-2.4149e-10	-1.79892
71396499	chr16:71396499:A:G	2.20513e-13	-2.4149e-10	-1.61864	1.66822e-05	-2.4149e-10	-1.7989
71396546	chr16:71396546:T:C	2.54936e-13	-0.101959	-1.37163	8.99795e-06	-1.52383	-0.892422
71396652	chr16:71396652:C:T	8.68429e-13	1.5035	-1.75141	9.53493e-05	1.49785	-1.55355
71396850	chr16:71396850:C:T	3.69053e-13	-0.0392895	-1.06437	1.52068e-05	-1.5051	-0.386404
71397101	chr16:71397101:TGTG:T	4.31771e-13	0.0874364	-1.03414	1.66127e-05	-1.46457	-0.338506
71397718	chr16:71397718:C:T	3.533e-14	-1.66027	-1.7896	3.93886e-06	-1.57645	-1.6659
71397983	chr16:71397983:A:C	3.47502e-14	-1.66305	-1.80337	3.32826e-06	-1.64534	-1.76546
71398130	chr16:71398130:T:C	5.31645e-14	-1.23504	-1.80617	3.67037e-06	-1.51807	-1.79488
71398302	chr16:71398302:T:C	1.87792e-13	-2.4149e-10	-1.77927	1.81588e-05	-2.4149e-10	-1.71409
71398513	chr16:71398513:T:C	5.87509e-14	-1.28695	-1.65435	4.43549e-06	-1.66433	-1.45929
71398604	chr16:71398604:C:T	2.67207e-13	-0.401068	-1.02551	1.46805e-05	-1.58789	-0.338839
71398746	chr16:71398746:G:A	7.40882e-14	-1.52069	-1.18865	1.39715e-05	-0.924573	-1.05166
71398860	chr16:71398860:C:G	2.58254e-13	-1.46066	-1.68486e-09	2.01598e-05	-1.60956	-1.68486e-09
71400191	chr16:71400191:G:A	2.96653e-13	-0.340785	-0.981252	1.6473e-05	-1.57613	-0.235397
71400241	chr16:71400241:C:T	2.06755e-13	-2.4149e-10	-1.68307	2.40125e-05	-2.4149e-10	-1.43467
71400258	chr16:71400258:G:A	8.07657e-13	-1.16266	0.842194	0.000251421	0.106108	0.807772
71401849	chr16:71401849:G:A	3.73677e-14	-1.59297	-1.80083	3.49693e-06	-1.66527	-1.69609
71402129	chr16:71402129:T:C	4.5048e-12	2.67734	-1.27904	0.00047025	2.98064	-1.44062
71402199	chr16:71402199:C:T	3.32874e-13	-0.191425	-1.01541	1.58806e-05	-1.53131	-0.316845
71402424	chr16:71402424:A:G	2.82978e-13	-2.4149e-10	-1.36923	2.26754e-05	-2.4149e-10	-1.49197
71402459	chr16:71402459:C:T	2.29704e-13	-0.468373	-1.10944	2.9817e-05	-0.490942	-0.727229
71402496	chr16:71402496:G:A	1.09863e-13	-0.516384	-1.79898	6.77036e-06	-0.965159	-1.73554
71402875	chr16:71402875:C:T	3.5531e-14	-1.65615	-1.78804	3.68884e-06	-1.65297	-1.65496
71402954	chr16:71402954:G:A	2.36689e-13	-2.4149e-10	-1.54786	2.59638e-05	-2.4149e-10	-1.35655
71403260	chr16:71403260:C:T	1.84318e-13	-2.4149e-10	-1.79794	1.74551e-05	-2.4149e-10	-1.75362
71403369	chr16:71403369:A:G	6.51284e-13	-0.535654	-1.68486e-09	0.000452687	1.50195	-1.68486e-09
71403518	chr16:71403518:T:C	1.83181e-13	-2.4149e-10	-1.80413	1.71064e-05	-2.4149e-10	-1.7738
71403531	chr16:71403531:T:C	3.89884e-13	-2.4149e-10	-1.04875	1.9522e-05	-2.4149e-10	-1.64171
71403577	chr16:71403577:T:C	1.62527e-13	-0.574345	-1.34941	9.12715e-06	-1.60736	-0.794635
71403839	chr16:71403839:A:G	2.13019e-13	-2.4149e-10	-1.65322	2.29808e-05	-2.4149e-10	-1.47859
71403983	chr16:71403983:C:T	2.55899e-13	-1.46982	-1.68486e-09	2.00569e-05	-1.61468	-1.68486e-09
71404355	chr16:71404355:G:A	4.46049e-13	0.381276	-1.29545	3.46579e-06	-1.64262	-1.72769
71404490	chr16:71404490:G:A	2.13123e-13	-1.65273	-1.68486e-09	2.12718e-05	-1.55586	-1.68486e-09
71405146	chr16:71405146:G:A	8.49658e-14	-1.28695	-1.2854	2.44072e-05	-0.259956	-1.15841
71405624	chr16:71405624:C:T	3.30866e-13	-2.4149e-10	-1.21289	2.68883e-05	-2.4149e-10	-1.32156
71405634	chr16:71405634:C:A	2.03279e-13	-2.4149e-10	-1.70002	2.91975e-05	-2.4149e-10	-1.23917
71405780	chr16:71405780:A:C	3.84102e-13	-2.4149e-10	-1.06369	3.87072e-05	-2.4149e-10	-0.957222
71406240	chr16:71406240:CCTCTT:C	1.82929e-13	-2.4149e-10	-1.80551	1.70213e-05	-2.4149e-10	-1.77878
71406253	chr16:71406253:C:T	2.37547e-13	-2.4149e-10	-1.54423	1.79686e-05	-2.4149e-10	-1.72463
71406444	chr16:71406444:C:T	2.39488e-13	-2.4149e-10	-1.5361	2.70695e-05	-2.4149e-10	-1.31484
71406816	chr16:71406816:A:G	8.58115e-13	1.46421	-1.72408	5.47907e-06	-1.4264	-1.48591
71406853	chr16:71406853:C:T	1.69682e-13	-0.630636	-1.25004	9.26316e-06	-1.13637	-1.25084
71408158	chr16:71408158:T:C	1.11943e-13	-0.698688	-1.59792	5.98646e-06	-1.63513	-1.18862
71408169	chr16:71408169:A:G	2.10623e-13	-1.66453	-1.68486e-09	2.07462e-05	-1.58088	-1.68486e-09
71408244	chr16:71408244:T:C	1.68581e-13	-0.560314	-1.32687	8.90254e-06	-1.09667	-1.33024
71408513	chr16:71408513:A:G	1.61964e-13	-0.5898	-1.33743	8.63284e-06	-1.11812	-1.33956
71409033	chr16:71409033:A:G	2.43023e-13	-2.4149e-10	-1.52145	1.7347e-05	-2.4149e-10	-1.75983
71409316	chr16:71409316:T:C	5.41281e-13	1.08471	-1.80537	8.27463e-06	-0.900605	-1.59945
71409599	chr16:71409599:T:G	2.65992e-13	-1.43114	-1.68486e-09	1.9306e-05	-1.65283	-1.68486e-09
71409610	chr16:71409610:C:T	2.93333e-13	-1.33329	-1.68486e-09	3.5058e-05	-1.05625	-1.68486e-09
71410071	chr16:71410071:C:T	2.59711e-12	1.6247	-0.777144	0.000239079	1.19649	-0.33294
71410343	chr16:71410343:T:C	4.01207e-13	-2.4149e-10	-1.02012	5.40479e-05	-2.4149e-10	-0.623378
71410422	chr16:71410422:A:G	2.52677e-12	1.51147	-0.691371	0.00024033	1.08381	-0.215045
71410562	chr16:71410562:C:T	2.22549e-13	-2.4149e-10	-1.60945	1.79448e-05	-2.4149e-10	-1.72595
71410596	chr16:71410596:T:C	4.31572e-13	-2.4149e-10	-0.947166	4.15568e-05	-2.4149e-10	-0.886187
71410638	chr16:71410638:T:C	2.62201e-12	1.51464	-0.657547	0.000250489	1.08567	-0.175507
71411808	chr16:71411808:T:A	5.36153e-13	-2.4149e-10	-0.73018	3.26875e-05	-2.4149e-10	-1.12626
71412455	chr16:71412455:G:A	5.29981e-14	-1.55624	-1.4881	5.63157e-06	-1.27398	-1.61088
71412587	chr16:71412587:T:C	2.41389e-13	-0.224073	-1.30412	3.36581e-06	-1.60016	-1.79942
71413911	chr16:71413911:G:A	4.74661e-13	-2.4149e-10	-0.851999	1.88676e-05	-2.4149e-10	-1.6758
71414018	chr16:71414018:A:C	2.25234e-13	-1.59746	-1.68486e-09	2.35795e-05	-1.45287	-1.68486e-09
71414353	chr16:71414353:G:T	1.83194e-13	-2.4149e-10	-1.80405	1.71053e-05	-2.4149e-10	-1.77386
71414518	chr16:71414518:AC:A	4.62295e-14	-1.42508	-1.7559	4.02395e-06	-1.53031	-1.69067
71415459	chr16:71415459:G:T	2.09919e-13	-1.66788	-1.68486e-09	2.16333e-05	-1.53901	-1.68486e-09
71415961	chr16:71415961:C:T	1.99883e-13	-2.4149e-10	-1.71687	2.0046e-05	-2.4149e-10	-1.61522
71416023	chr16:71416023:G:A	1.26035e-13	-0.376392	-1.80165	5.45147e-06	-1.28777	-1.62959
71416083	chr16:71416083:C:G	3.00172e-13	-2.4149e-10	-1.31024	3.67189e-05	-2.4149e-10	-1.00996
71416142	chr16:71416142:C:T	1.83488e-13	-2.4149e-10	-1.80245	1.83068e-05	-2.4149e-10	-1.70598
71416256	chr16:71416256:C:T	5.65471e-13	-2.4149e-10	-0.676942	1.81195e-05	-2.4149e-10	-1.71626
71416908	chr16:71416908:G:A	3.56221e-13	-2.4149e-10	-1.13905	2.01798e-05	-2.4149e-10	-1.60857
71416965	chr16:71416965:C:A	1.64255e-12	-2.4149e-10	0.389402	0.000268313	-2.4149e-10	0.978907
71417230	chr16:71417230:A:T	2.38475e-13	-0.582539	-0.957796	3.21097e-06	-1.65856	-1.78811
71417323	chr16:71417323:C:T	1.9614e-13	-2.4149e-10	-1.73577	1.68476e-05	-2.4149e-10	-1.78904
71417521	chr16:71417521:A:G	2.52889e-13	-0.459198	-1.02245	3.22516e-06	-1.6447	-1.79757
71417541	chr16:71417541:C:T	6.80893e-13	0.458925	-0.950121	7.13122e-05	0.118882	-0.465063
71418490	chr16:71418490:T:C	7.89407e-13	-1.39394	1.05062	2.82065e-05	-1.55826	0.284561
71418557	chr16:71418557:G:A	1.96768e-13	-2.4149e-10	-1.73258	1.8357e-05	-2.4149e-10	-1.70324
71418561	chr16:71418561:C:T	5.96812e-14	-1.2902	-1.63539	2.63621e-05	0.286103	-1.62742
71418728	chr16:71418728:C:T	3.25076e-13	-1.23054	-1.68486e-09	2.24186e-05	-1.50336	-1.68486e-09
71419093	chr16:71419093:A:G	2.12577e-13	-2.4149e-10	-1.6553	1.6559e-05	-2.4149e-10	-1.80632
71419520	chr16:71419520:C:T	1.15124e-13	-0.673747	-1.59485	5.3034e-06	-1.44396	-1.50094
71420361	chr16:71420361:A:G	1.47811e-13	-0.236041	-1.78263	5.49928e-06	-1.21339	-1.69524
71420710	chr16:71420710:G:A	2.10952e-13	-1.66297	-1.68486e-09	2.06209e-05	-1.58694	-1.68486e-09
71420721	chr16:71420721:A:G	1.48573e-13	-0.230418	-1.78311	5.5244e-06	-1.21	-1.69408
71421185	chr16:71421185:C:T	2.91726e-13	-1.33878	-1.68486e-09	2.30625e-05	-1.47504	-1.68486e-09
71421949	chr16:71421949:G:A	3.9617e-13	-0.968362	-0.0643958	8.32999e-06	-1.66017	-0.83322
71422062	chr16:71422062:C:T	3.38103e-13	-1.19125	-1.68486e-09	2.2901e-05	-1.48207	-1.68486e-09
71422239	chr16:71422239:C:G	1.77159e-13	-0.0339101	-1.80364	6.66332e-06	-1.09565	-1.62098
71422660	chr16:71422660:G:A	5.87284e-14	-1.13552	-1.80615	3.1426e-06	-1.66741	-1.80079
71422809	chr16:71422809:C:T	2.04575e-13	-2.4149e-10	-1.69367	2.08404e-05	-2.4149e-10	-1.57635
71422854	chr16:71422854:T:C	9.63651e-14	-1.28233	-1.16412	2.10967e-05	-0.849215	-0.714916
71424396	chr16:71424396:G:A	4.57614e-14	-1.48033	-1.71083	7.8064e-06	-1.00754	-1.55076
71424425	chr16:71424425:G:GGGT	2.20098e-13	-2.4149e-10	-1.62053	1.74155e-05	-2.4149e-10	-1.75589
71424601	chr16:71424601:A:G	2.77694e-13	-2.4149e-10	-1.38808	3.17979e-05	-2.4149e-10	-1.15385
71424623	chr16:71424623:C:G	5.24664e-13	0.968645	-1.72049	1.81386e-05	-0.517961	-1.19724
71424678	chr16:71424678:A:G	9.39236e-14	-0.876767	-1.59535	4.97786e-06	-1.2761	-1.73215
71424716	chr16:71424716:A:T	4.8118e-14	-1.54101	-1.59994	9.75811e-06	-1.13445	-1.2007
71424924	chr16:71424924:C:CCCTTT	5.37658e-13	-0.727377	-1.68486e-09	1.9249e-05	-1.65579	-1.68486e-09
71425078	chr16:71425078:T:C	2.18916e-12	0.676673	-1.68486e-09	3.59135e-05	-1.03213	-1.68486e-09
71425107	chr16:71425107:A:G	4.19502e-14	-1.6675	-1.61061	4.18095e-06	-1.58289	-1.59982
71425348	chr16:71425348:T:G	2.32296e-13	-2.4149e-10	-1.56659	2.19908e-05	-2.4149e-10	-1.52263
71425536	chr16:71425536:G:A	5.36812e-14	-1.37253	-1.65901	6.42276e-06	-1.36904	-1.38436
71425543	chr16:71425543:T:TCTG	2.04888e-13	-2.4149e-10	-1.69214	2.52129e-05	-2.4149e-10	-1.38589
71425725	chr16:71425725:A:T	1.81377e-13	-0.512224	-1.3018	3.23815e-06	-1.63873	-1.79952
71426268	chr16:71426268:G:A	1.88192e-13	-2.4149e-10	-1.77714	1.65717e-05	-2.4149e-10	-1.80555
71426634	chr16:71426634:G:A	2.23163e-13	-2.4149e-10	-1.6067	2.40762e-05	-2.4149e-10	-1.43202
71426661	chr16:71426661:C:T	4.61347e-14	-1.66559	-1.51744	4.47334e-06	-1.51443	-1.60068
71426680	chr16:71426680:G:A	2.53015e-12	-0.0220892	0.843522	0.00241632	2.24737	0.929386
71426985	chr16:71426985:T:C	4.84664e-13	-2.4149e-10	-0.831145	6.39814e-05	-2.4149e-10	-0.454655
71427101	chr16:71427101:A:G	4.72642e-14	-1.54851	-1.61034	3.92239e-06	-1.66604	-1.58051
71427696	chr16:71427696:C:A	5.94706e-13	-2.4149e-10	-0.626534	7.50574e-05	-2.4149e-10	-0.294996
71428018	chr16:71428018:T:C	4.90172e-13	-2.4149e-10	-0.819844	6.46406e-05	-2.4149e-10	-0.444406
71428777	chr16:71428777:T:C	4.10775e-14	-1.52898	-1.77016	7.16271e-06	-0.845774	-1.79859
71428843	chr16:71428843:G:C	1.89092e-13	-2.4149e-10	-1.77237	1.74025e-05	-2.4149e-10	-1.75663
71429069	chr16:71429069:T:C	9.04309e-14	-1	-1.51001	1.99955e-05	-0.0170918	-1.60065
71429699	chr16:71429699:A:G	1.60258e-13	-0.530745	-1.40707	3.22393e-06	-1.64146	-1.80119
71430395	chr16:71430395:A:T	3.6285e-13	-1.12061	-1.68486e-09	1.94969e-05	-1.64299	-1.68486e-09
71431020	chr16:71431020:C:T	2.70302e-13	-2.4149e-10	-1.41506	4.3785e-05	-2.4149e-10	-0.833958
71431040	chr16:71431040:A:G	6.45314e-14	-1.0598	-1.78765	3.83424e-06	-1.60146	-1.66782
71431582	chr16:71431582:C:A	1.84566e-13	-2.4149e-10	-1.79659	1.82534e-05	-2.4149e-10	-1.7089
71431703	chr16:71431703:G:A	3.46133e-13	-1.16778	-1.68486e-09	4.43062e-05	-0.822125	-1.68486e-09
71432060	chr16:71432060:G:A	4.49766e-13	-2.4149e-10	-0.905873	2.29871e-05	-2.4149e-10	-1.47831
71432185	chr16:71432185:A:G	5.12505e-14	-1.61306	-1.46481	4.59658e-06	-1.65934	-1.42859
71432391	chr16:71432391:G:A	4.19812e-13	-2.4149e-10	-0.974794	2.20707e-05	-2.4149e-10	-1.519
71432603	chr16:71432603:T:C	2.95736e-13	-2.4149e-10	-1.32513	4.00205e-05	-2.4149e-10	-0.923858
71432835	chr16:71432835:G:A	2.855e-13	-2.4149e-10	-1.36036	4.86446e-05	-2.4149e-10	-0.728708
71432914	chr16:71432914:A:G	8.96262e-14	-1.30727	-1.21168	1.8892e-05	-0.479216	-1.1953
71433286	chr16:71433286:G:A	5.94265e-13	-2.4149e-10	-0.627274	0.000154484	-2.4149e-10	0.426845
71433581	chr16:71433581:C:T	2.60204e-13	-2.4149e-10	-1.45313	3.15358e-05	-2.4149e-10	-1.16213
71433682	chr16:71433682:G:A	2.08782e-13	-2.4149e-10	-1.67331	1.72455e-05	-2.4149e-10	-1.7657
71433725	chr16:71433725:T:C	1.18869e-13	-1.58443	-0.652146	1.96585e-05	-1.2281	-0.406643
71433852	chr16:71433852:GGAGGCT:G	2.16162e-13	-0.277767	-1.36081	8.045e-06	-1.40605	-1.12215
71433952	chr16:71433952:C:T	2.76708e-13	-1.60072	0.209078	7.07303e-05	-1.27852	0.924148
71434048	chr16:71434048:T:C	2.73815e-13	-1.59222	0.190073	7.03103e-05	-1.25823	0.897896
71434171	chr16:71434171:G:A	8.39453e-14	-1.54239	-1.04204	1.58818e-05	-0.992589	-0.855484
71434257	chr16:71434257:G:T	2.25071e-13	-2.4149e-10	-1.59819	2.03126e-05	-2.4149e-10	-1.60201
71434323	chr16:71434323:T:C	8.81193e-14	-1.21104	-1.32487	5.95729e-06	-1.64252	-1.18611
71434992	chr16:71434992:T:C	3.94865e-13	-1.58951	0.553453	0.000112714	-1.25117	1.36278
71435008	chr16:71435008:C:T	1.84531e-13	-2.4149e-10	-1.79678	1.77338e-05	-2.4149e-10	-1.73778
71435400	chr16:71435400:A:G	4.13538e-13	-1.59464	0.604787	0.000116499	-1.25982	1.40446
71435547	chr16:71435547:A:G	8.23709e-13	-2.4149e-10	-0.300783	0.000252071	-2.4149e-10	0.916461
71435802	chr16:71435802:T:C	4.27517e-14	-1.66593	-1.59326	4.67581e-06	-1.50771	-1.56314
71435888	chr16:71435888:AC:A	1.88846e-13	-2.4149e-10	-1.77367	1.75032e-05	-2.4149e-10	-1.75087
71435975	chr16:71435975:T:C	2.0805e-13	-2.4149e-10	-1.67682	2.03173e-05	-2.4149e-10	-1.60178
71436077	chr16:71436077:C:T	2.50277e-13	-1.49203	-1.68486e-09	2.53126e-05	-1.38194	-1.68486e-09
71436292	chr16:71436292:G:T	2.17454e-13	-2.4149e-10	-1.63261	1.96623e-05	-2.4149e-10	-1.63455
71436511	chr16:71436511:T:C	4.60372e-14	-1.66788	-1.51728	4.90804e-06	-1.53797	-1.4844
71436726	chr16:71436726:C:T	4.00981e-13	-2.4149e-10	-1.02069	8.42008e-05	-2.4149e-10	-0.180044
71437538	chr16:71437538:A:AC	3.80604e-14	-1.57142	-1.80401	9.53242e-06	-0.580304	-1.77825
71437995	chr16:71437995:C:T	3.25584e-13	-2.4149e-10	-1.22898	7.05758e-05	-2.4149e-10	-0.356561
71438228	chr16:71438228:T:C	1.55975e-13	-0.634808	-1.3301	3.33329e-06	-1.65645	-1.75284
71438703	chr16:71438703:G:A	1.8969e-13	-2.4149e-10	-1.76921	1.74127e-05	-2.4149e-10	-1.75605
71439266	chr16:71439266:G:C	5.63878e-14	-1.66416	-1.31819	4.53848e-06	-1.63957	-1.46108
71439577	chr16:71439577:G:A	1.84331e-13	-2.4149e-10	-1.79787	1.69791e-05	-2.4149e-10	-1.78127
71439933	chr16:71439933:G:A	1.01963e-13	-1.57178	-0.818217	3.95695e-05	-0.467259	-0.467931
71439988	chr16:71439988:G:C	1.83368e-13	-2.4149e-10	-1.80311	1.72501e-05	-2.4149e-10	-1.76543
71440810	chr16:71440810:A:T	2.17348e-13	-1.6331	-1.68486e-09	2.49755e-05	-1.39535	-1.68486e-09
71441023	chr16:71441023:C:A	2.18078e-13	-2.4149e-10	-1.62975	1.97304e-05	-2.4149e-10	-1.63109
71441348	chr16:71441348:G:A	2.25781e-13	-2.4149e-10	-1.59504	2.0408e-05	-2.4149e-10	-1.59732
71441438	chr16:71441438:G:A	2.80262e-13	-2.4149e-10	-1.37888	1.80643e-05	-2.4149e-10	-1.71931
71441605	chr16:71441605:G:A	1.84402e-13	-2.4149e-10	-1.79749	1.75633e-05	-2.4149e-10	-1.74744
71441690	chr16:71441690:A:C	3.39196e-13	-2.4149e-10	-1.18802	7.6823e-05	-2.4149e-10	-0.271745
71442524	chr16:71442524:CAGAG:C	2.39487e-13	-2.4149e-10	-1.5361	1.76641e-05	-2.4149e-10	-1.74172
71443040	chr16:71443040:T:C	2.391e-13	-0.193565	-1.34416	3.396e-06	-1.65394	-1.73671
71443444	chr16:71443444:C:A	1.47986e-12	-2.4149e-10	0.2851	0.000248587	-2.4149e-10	0.902546
71443510	chr16:71443510:CA:C	9.0146e-14	-0.800195	-1.71297	5.3361e-06	-1.4897	-1.44905
71444165	chr16:71444165:G:A	7.81222e-13	-2.4149e-10	-0.353741	0.000288516	-2.4149e-10	1.0515
71444346	chr16:71444346:C:T	3.96841e-14	-1.65567	-1.67798	3.52643e-06	-1.5839	-1.76906
71444671	chr16:71444671:A:T	2.36525e-13	-0.27534	-1.2732	3.20528e-06	-1.66646	-1.78198
71444814	chr16:71444814:T:C	2.21924e-13	-0.299582	-1.31269	3.31392e-06	-1.66234	-1.75278
71444953	chr16:71444953:G:A	2.36251e-13	-2.4149e-10	-1.54971	2.13275e-05	-2.4149e-10	-1.55325
71444985	chr16:71444985:G:A	4.0273e-14	-1.66086	-1.65806	3.62071e-06	-1.56855	-1.75803
71445172	chr16:71445172:C:T	2.36333e-13	-2.4149e-10	-1.54936	2.13369e-05	-2.4149e-10	-1.55281
71445250	chr16:71445250:C:G	3.57407e-13	-2.4149e-10	-1.13573	2.01085e-05	-2.4149e-10	-1.61211
71445542	chr16:71445542:T:C	5.53023e-14	-1.62899	-1.37279	6.75673e-06	-1.64341	-1.0593
71445844	chr16:71445844:G:C	2.45263e-13	-1.51227	-1.68486e-09	2.88466e-05	-1.25126	-1.68486e-09
71445989	chr16:71445989:G:A	5.52587e-14	-1.64216	-1.36041	6.95231e-06	-1.63105	-1.04312
71446329	chr16:71446329:C:A	1.83106e-13	-2.4149e-10	-1.80454	1.97107e-05	-2.4149e-10	-1.63209
71447440	chr16:71447440:C:T	2.65689e-13	-2.4149e-10	-1.43227	1.81309e-05	-2.4149e-10	-1.71563
71447609	chr16:71447609:T:C	3.94736e-13	-2.4149e-10	-1.03638	2.12451e-05	-2.4149e-10	-1.55712
71447617	chr16:71447617:T:A	2.99229e-13	-0.151257	-1.16214	3.25109e-06	-1.65091	-1.78335
71447717	chr16:71447717:CCAA:C	2.43922e-13	-2.4149e-10	-1.51775	2.20839e-05	-2.4149e-10	-1.5184
71448078	chr16:71448078:A:G	3.87957e-13	-1.05371	-1.68486e-09	2.61829e-05	-1.34814	-1.68486e-09
71449077	chr16:71449077:C:T	1.87804e-13	-2.4149e-10	-1.7792	1.66935e-05	-2.4149e-10	-1.79823
71450055	chr16:71450055:G:C	2.46536e-13	-0.302788	-1.20431	3.22315e-06	-1.6612	-1.78169
71450180	chr16:71450180:AAGAC:A	1.87808e-13	-2.4149e-10	-1.77918	1.73309e-05	-2.4149e-10	-1.76076
71450331	chr16:71450331:T:A	1.84999e-13	-2.4149e-10	-1.79425	1.68528e-05	-2.4149e-10	-1.78873
71450462	chr16:71450462:T:C	8.68062e-14	-0.839475	-1.71145	3.82272e-06	-1.51551	-1.75677
71451026	chr16:71451026:T:G	8.24829e-13	-2.4149e-10	-0.299425	0.000284257	-2.4149e-10	1.03663
71451077	chr16:71451077:A:G	1.89057e-13	-2.4149e-10	-1.77255	1.66178e-05	-2.4149e-10	-1.80278
71451175	chr16:71451175:C:A	1.86306e-13	-2.4149e-10	-1.78721	1.84159e-05	-2.4149e-10	-1.70004
71451180	chr16:71451180:G:A	4.94924e-13	-2.4149e-10	-0.810197	6.8675e-05	-2.4149e-10	-0.383863
71451193	chr16:71451193:G:T	1.83695e-13	-2.4149e-10	-1.80132	1.73445e-05	-2.4149e-10	-1.75997
71451396	chr16:71451396:A:G	2.82512e-13	-1.37088	-1.68486e-09	3.92168e-05	-0.944144	-1.68486e-09
71452202	chr16:71452202:C:T	3.37548e-13	-1.66753	0.474636	6.20449e-05	-1.50231	1.01692
71452271	chr16:71452271:G:A	4.20406e-14	-1.47295	-1.80302	1.39596e-05	-0.268935	-1.70815
71452672	chr16:71452672:G:A	1.94514e-13	-2.4149e-10	-1.7441	1.68298e-05	-2.4149e-10	-1.7901
71452992	chr16:71452992:G:T	4.03289e-13	-2.4149e-10	-1.01495	3.62005e-05	-2.4149e-10	-1.02418
71453303	chr16:71453303:T:C	3.81315e-14	-1.64582	-1.72774	3.57029e-06	-1.63112	-1.70948
71454049	chr16:71454049:G:T	1.23427e-12	-1.00835	1.11198	0.000666314	0.723344	1.16517
71454272	chr16:71454272:C:T	1.67556e-13	-0.541964	-1.35132	3.90554e-05	-1.36831	0.420044
71454363	chr16:71454363:G:T	1.87019e-13	-2.4149e-10	-1.78339	1.67144e-05	-2.4149e-10	-1.79698
71454811	chr16:71454811:C:T	2.00814e-13	-2.4149e-10	-1.71222	1.65632e-05	-2.4149e-10	-1.80607
71454858	chr16:71454858:G:A	4.18235e-14	-1.48189	-1.79925	1.2828e-05	-0.294941	-1.76668
71455388	chr16:71455388:G:A	4.16113e-13	-2.4149e-10	-0.983645	5.53362e-05	-2.4149e-10	-0.599821
71455680	chr16:71455680:A:C	2.10199e-13	-1.66655	-1.68486e-09	2.05246e-05	-1.59162	-1.68486e-09
71456261	chr16:71456261:C:G	1.85396e-13	-2.4149e-10	-1.79211	1.68156e-05	-2.4149e-10	-1.79094
71456313	chr16:71456313:C:A	7.021e-14	-1.47052	-1.29259	1.42744e-05	-0.808991	-1.14579
71456390	chr16:71456390:C:G	5.85616e-14	-1.46183	-1.48269	1.0353e-05	-0.791697	-1.48428
71457228	chr16:71457228:G:A	5.72625e-13	-2.4149e-10	-0.66437	0.000181279	-2.4149e-10	0.58679
71457361	chr16:71457361:A:G	7.93384e-14	-0.835058	-1.80582	3.89924e-06	-1.48732	-1.76515
71457397	chr16:71457397:T:C	7.87982e-14	-1.03985	-1.60786	5.81471e-06	-1.58677	-1.26609
71457420	chr16:71457420:G:A	1.52178e-13	-0.331729	-1.65782	3.16325e-05	-0.508427	-0.650638
71457449	chr16:71457449:G:T	1.59701e-13	-0.284119	-1.65718	3.32689e-05	-0.463278	-0.645346
71457520	chr16:71457520:G:A	9.8617e-14	-1.13421	-1.28915	2.15028e-05	-0.24052	-1.30455
71457903	chr16:71457903:G:A	6.05484e-13	-0.223748	-0.384825	3.44526e-06	-1.65583	-1.72042
71457951	chr16:71457951:C:A	7.26662e-13	-2.4149e-10	-0.426139	0.000241522	-2.4149e-10	0.873712
71458737	chr16:71458737:A:G	4.48868e-13	-0.907871	-1.68486e-09	0.000249343	0.905582	-1.68486e-09
71459760	chr16:71459760:A:G	2.17155e-13	-2.4149e-10	-1.63399	1.6562e-05	-2.4149e-10	-1.80614
71460090	chr16:71460090:A:G	2.19685e-13	-1.6224	-1.68486e-09	1.90337e-05	-1.66703	-1.68486e-09
71460194	chr16:71460194:G:T	1.51042e-13	-0.467346	-1.5297	3.54757e-05	-0.616614	-0.427786
71460501	chr16:71460501:T:G	1.511e-12	-2.4149e-10	0.305925	0.000251502	-2.4149e-10	0.914204
71460672	chr16:71460672:A:C	6.1273e-13	-2.4149e-10	-0.596677	0.000164978	-2.4149e-10	0.492563
71460888	chr16:71460888:AAAC:A	6.45757e-14	-1.38921	-1.45755	1.27683e-05	-0.59718	-1.4691
71461621	chr16:71461621:C:T	6.02164e-14	-1.59019	-1.32646	7.03219e-06	-1.6643	-0.99845
71461890	chr16:71461890:A:T	5.06558e-13	-1.10088	0.313916	2.29841e-05	-1.59766	0.119212
71462228	chr16:71462228:C:T	1.82845e-13	-2.4149e-10	-1.80596	1.79032e-05	-2.4149e-10	-1.72827
71462849	chr16:71462849:AAC:A	8.52811e-13	0.503037	-0.7691	3.60005e-06	-1.52774	-1.80456
71463487	chr16:71463487:C:T	1.89229e-13	-2.4149e-10	-1.77164	1.89098e-05	-2.4149e-10	-1.67357
71464015	chr16:71464015:C:A	9.78013e-14	-1.34116	-1.09051	2.02124e-05	-0.506953	-1.1
71464110	chr16:71464110:GATA:G	9.32701e-14	-0.724753	-1.75435	5.13083e-06	-1.4451	-1.53288
71464980	chr16:71464980:G:A	6.36337e-14	-1.51571	-1.34575	6.84042e-06	-1.66621	-1.02419
71465080	chr16:71465080:C:T	3.54134e-13	-1.00584	-0.139086	2.04252e-05	-1.62588	0.0293976
71465159	chr16:71465159:G:A	3.25293e-13	-1.05641	-0.173463	2.01027e-05	-1.61088	-0.00151832
71465973	chr16:71465973:AAGAAAGAAAGAG:A	2.10268e-13	-1.66622	-1.68486e-09	1.99373e-05	-1.62065	-1.68486e-09
71466084	chr16:71466084:T:C	1.99255e-13	-2.4149e-10	-1.72001	2.81654e-05	-2.4149e-10	-1.27515
71466326	chr16:71466326:A:G	2.96672e-13	-0.412797	-0.909175	3.12876e-06	-1.66674	-1.80587
71466372	chr16:71466372:C:T	1.76368e-13	-0.405531	-1.4365	5.00956e-05	-0.583002	-0.116312
71466852	chr16:71466852:A:T	2.21794e-13	-0.178213	-1.43464	7.65194e-06	-1.34515	-1.23313
71466877	chr16:71466877:G:A	2.14847e-13	-2.4149e-10	-1.64468	1.67645e-05	-2.4149e-10	-1.79399
71466907	chr16:71466907:C:T	2.39892e-13	-2.4149e-10	-1.53441	1.68282e-05	-2.4149e-10	-1.79019
71467173	chr16:71467173:A:G	2.30707e-13	-2.4149e-10	-1.57345	1.66744e-05	-2.4149e-10	-1.79937
71467481	chr16:71467481:G:A	2.35017e-13	-2.4149e-10	-1.55494	1.67312e-05	-2.4149e-10	-1.79598
71468163	chr16:71468163:G:T	2.38881e-13	-2.4149e-10	-1.53863	2.16976e-05	-2.4149e-10	-1.53605
71469113	chr16:71469113:T:C	4.61129e-13	-0.880922	-1.68486e-09	0.00026248	0.956925	-1.68486e-09
71470254	chr16:71470254:C:T	7.12051e-13	-2.4149e-10	-0.44645	0.000252168	-2.4149e-10	0.916846
71470280	chr16:71470280:G:C	8.33255e-14	-0.790845	-1.801	4.25108e-06	-1.47635	-1.68972
71470895	chr16:71470895:C:T	3.74954e-13	-0.813781	-0.274017	1.71542e-05	-1.65929	-0.11171
71471020	chr16:71471020:A:G	2.29766e-13	-2.4149e-10	-1.57754	1.66596e-05	-2.4149e-10	-1.80026
71471147	chr16:71471147:C:T	4.03076e-13	-1.01548	-1.68486e-09	0.000200637	0.688251	-1.68486e-09
71471400	chr16:71471400:C:T	3.45187e-13	-0.955711	-0.214803	1.93858e-05	-1.63681	-0.0118994
71471493	chr16:71471493:G:A	2.36726e-13	-2.4149e-10	-1.5477	1.67298e-05	-2.4149e-10	-1.79606
71471553	chr16:71471553:A:C	1.90339e-13	-2.4149e-10	-1.76579	1.8873e-05	-2.4149e-10	-1.67552
71471592	chr16:71471592:G:A	3.90901e-13	-0.914829	-0.131316	2.24989e-05	-1.64523	0.145448
71471593	chr16:71471593:G:C	9.89186e-14	-1.62598	-0.79432	5.17348e-05	-0.666096	-0.00102269
71471792	chr16:71471792:A:G	3.60319e-14	-1.62862	-1.80158	5.07304e-06	-1.19587	-1.79344
71471803	chr16:71471803:A:G	1.19996e-13	-0.668117	-1.55903	7.38899e-06	-1.41688	-1.19637
71472520	chr16:71472520:A:G	2.17348e-13	-2.4149e-10	-1.6331	1.97132e-05	-2.4149e-10	-1.63196
71473080	chr16:71473080:G:A	1.16807e-13	-1.5847	-0.669382	7.23224e-05	-0.489277	0.157162
71473587	chr16:71473587:T:C	6.25646e-13	-2.4149e-10	-0.575816	2.77034e-05	-2.4149e-10	-1.2917
71474098	chr16:71474098:G:A	2.01252e-13	-2.4149e-10	-1.71004	1.88407e-05	-2.4149e-10	-1.67723
71474100	chr16:71474100:A:C	2.01418e-13	-2.4149e-10	-1.70922	1.88593e-05	-2.4149e-10	-1.67624
71474326	chr16:71474326:T:A	1.1169e-13	-0.8634	-1.43548	3.89301e-06	-1.51229	-1.74178
71474598	chr16:71474598:T:C	2.50272e-13	-0.565572	-0.926481	3.20133e-06	-1.66754	-1.78214
71474751	chr16:71474751:C:G	3.45613e-13	-2.4149e-10	-1.16928	1.95576e-05	-2.4149e-10	-1.63988
71475304	chr16:71475304:A:C	2.19811e-13	-2.4149e-10	-1.62183	1.99925e-05	-2.4149e-10	-1.61789
71475685	chr16:71475685:G:A	4.46225e-14	-1.65751	-1.55885	7.77199e-06	-1.36582	-1.19691
71475731	chr16:71475731:G:C	1.37212e-13	-1.63205	-0.461023	2.25763e-05	-1.27869	-0.217658
71475876	chr16:71475876:C:T	2.11009e-13	-1.6627	-1.68486e-09	1.90353e-05	-1.66695	-1.68486e-09
71475893	chr16:71475893:C:G	1.12192e-13	-0.510157	-1.78423	3.47944e-06	-1.65185	-1.71453
71476442	chr16:71476442:A:T	1.83376e-13	-2.4149e-10	-1.80306	1.65676e-05	-2.4149e-10	-1.8058
71476702	chr16:71476702:C:T	2.21016e-13	-2.4149e-10	-1.61637	2.00994e-05	-2.4149e-10	-1.61256
71476827	chr16:71476827:A:G	1.82783e-13	-2.4149e-10	-1.8063	1.82124e-05	-2.4149e-10	-1.71114
71478922	chr16:71478922:G:A	3.17431e-13	-2.4149e-10	-1.25434	2.19717e-05	-2.4149e-10	-1.52349
71479058	chr16:71479058:G:A	1.85151e-13	-2.4149e-10	-1.79343	1.66228e-05	-2.4149e-10	-1.80247
71479243	chr16:71479243:G:T	8.34995e-13	-2.4149e-10	-0.287175	0.00030119	-2.4149e-10	1.09449
71479443	chr16:71479443:CAT:C	1.93946e-13	-2.4149e-10	-1.74702	1.68483e-05	-2.4149e-10	-1.789
71480694	chr16:71480694:A:G	2.30389e-13	-2.4149e-10	-1.57483	1.74206e-05	-2.4149e-10	-1.7556
71480735	chr16:71480735:G:A	3.73911e-14	-1.6208	-1.77237	3.44954e-06	-1.65146	-1.72355
71481952	chr16:71481952:T:C	1.88339e-13	-2.4149e-10	-1.77636	1.66911e-05	-2.4149e-10	-1.79838
71484060	chr16:71484060:T:C	1.82862e-13	-2.4149e-10	-1.80587	1.6937e-05	-2.4149e-10	-1.78375
71484126	chr16:71484126:T:C	1.8634e-13	-2.4149e-10	-1.78703	1.82323e-05	-2.4149e-10	-1.71005
71484266	chr16:71484266:G:A	1.82873e-13	-2.4149e-10	-1.80581	1.69291e-05	-2.4149e-10	-1.78421
71484301	chr16:71484301:G:A	4.12973e-13	-0.991218	-1.68486e-09	1.98552e-05	-1.62478	-1.68486e-09
71484617	chr16:71484617:A:C	1.82872e-13	-2.4149e-10	-1.80581	1.69302e-05	-2.4149e-10	-1.78415
71484751	chr16:71484751:T:C	5.56513e-13	-2.4149e-10	-0.692911	2.59077e-05	-2.4149e-10	-1.35871
71485335	chr16:71485335:A:C	3.54079e-13	-2.4149e-10	-1.14508	2.39304e-05	-2.4149e-10	-1.4381
71485381	chr16:71485381:T:C	4.90706e-14	-1.61038	-1.51096	5.45319e-06	-1.65367	-1.26338
71485629	chr16:71485629:A:G	4.33813e-14	-1.62704	-1.61753	1.2269e-05	-0.771787	-1.33438
71485775	chr16:71485775:A:G	6.37163e-13	-2.4149e-10	-0.557575	0.00019713	-2.4149e-10	0.670615
71486155	chr16:71486155:C:A	6.12282e-13	-2.4149e-10	-0.597408	0.000189126	-2.4149e-10	0.629165
71486567	chr16:71486567:AC:A	2.18232e-13	-2.4149e-10	-1.62904	1.68507e-05	-2.4149e-10	-1.78886
71486699	chr16:71486699:T:C	2.38782e-13	-2.4149e-10	-1.53905	3.03366e-05	-2.4149e-10	-1.2009
71486914	chr16:71486914:T:A	2.15606e-13	-2.4149e-10	-1.64115	1.65602e-05	-2.4149e-10	-1.80624
71487361	chr16:71487361:C:T	2.09359e-13	-2.4149e-10	-1.67055	1.66664e-05	-2.4149e-10	-1.79985
71488671	chr16:71488671:C:T	7.59765e-13	-2.4149e-10	-0.381591	0.000250916	-2.4149e-10	0.911868
71489148	chr16:71489148:A:G	4.07104e-14	-1.66668	-1.64143	4.88307e-06	-1.59083	-1.43665
71489358	chr16:71489358:C:T	1.19145e-13	-0.653395	-1.58086	7.15121e-06	-1.41308	-1.23289
71489611	chr16:71489611:C:T	1.38451e-13	-0.442396	-1.64168	7.19652e-06	-1.30476	-1.33489
71490640	chr16:71490640:T:C	1.18616e-13	-1.14823	-1.09048	3.52672e-06	-1.57083	-1.78205
71490729	chr16:71490729:T:C	3.46457e-14	-1.6675	-1.80192	3.47863e-06	-1.57878	-1.78783
71490996	chr16:71490996:T:C	2.57225e-13	-1.46465	-1.68486e-09	2.93253e-05	-1.2348	-1.68486e-09
71491240	chr16:71491240:T:C	1.16407e-13	-1.12317	-1.13434	3.53818e-06	-1.56001	-1.78962
71491683	chr16:71491683:A:C	1.8359e-13	-2.4149e-10	-1.80189	1.66363e-05	-2.4149e-10	-1.80166
71492188	chr16:71492188:C:T	1.40292e-13	-1.49312	-0.577748	2.98782e-05	-0.760034	-0.456084
71492730	chr16:71492730:G:A	1.06485e-12	-2.4149e-10	-0.0440104	1.96868e-05	-2.4149e-10	-1.6333
71492817	chr16:71492817:G:T	1.34656e-13	-0.729728	-1.38215	1.24162e-05	-0.514104	-1.58014
71492891	chr16:71492891:T:A	4.85921e-14	-1.55696	-1.57418	1.04023e-05	-0.928987	-1.34224
71493096	chr16:71493096:T:C	1.99755e-13	-2.4149e-10	-1.71751	1.73805e-05	-2.4149e-10	-1.7579
71493402	chr16:71493402:C:T	1.28479e-13	-1.45702	-0.701811	9.02188e-06	-1.66423	-0.749361
71493428	chr16:71493428:T:C	3.32212e-13	-2.4149e-10	-1.20883	2.33351e-05	-2.4149e-10	-1.46329
71493915	chr16:71493915:GAC:G	3.17095e-13	-0.378806	-0.876593	3.17318e-06	-1.66633	-1.79219
71493943	chr16:71493943:G:A	2.30109e-13	-2.4149e-10	-1.57605	1.6631e-05	-2.4149e-10	-1.80198
71493963	chr16:71493963:C:T	7.4978e-13	-2.4149e-10	-0.394821	0.000281579	-2.4149e-10	1.02717
71494296	chr16:71494296:T:C	1.23025e-13	-0.529815	-1.6724	2.1184e-05	-0.598891	-0.961112
71494676	chr16:71494676:C:T	2.01713e-13	-2.4149e-10	-1.70776	1.67125e-05	-2.4149e-10	-1.79709
71494983	chr16:71494983:A:G	3.29971e-13	-2.4149e-10	-1.21559	2.32123e-05	-2.4149e-10	-1.46856
71496027	chr16:71496027:T:C	2.92595e-13	-1.33581	-1.68486e-09	4.01695e-05	-0.920141	-1.68486e-09
71496203	chr16:71496203:C:T	1.86719e-13	-2.4149e-10	-1.785	1.79819e-05	-2.4149e-10	-1.72388
71496305	chr16:71496305:G:C	9.58393e-13	-2.4149e-10	-0.149343	0.000284879	-2.4149e-10	1.03882
71496339	chr16:71496339:T:C	3.50735e-14	-1.66742	-1.78974	3.60443e-06	-1.55058	-1.7805
71496797	chr16:71496797:T:G	4.53693e-14	-1.49625	-1.70352	4.1614e-06	-1.66587	-1.52153
71496890	chr16:71496890:T:C	2.17756e-13	-2.4149e-10	-1.63122	1.68421e-05	-2.4149e-10	-1.78937
71497177	chr16:71497177:A:C	4.59788e-13	-0.883835	-1.68486e-09	0.000262698	0.957755	-1.68486e-09
71497469	chr16:71497469:A:G	2.26493e-13	-2.4149e-10	-1.59189	1.66271e-05	-2.4149e-10	-1.80221
71497673	chr16:71497673:G:C	3.30126e-13	-2.4149e-10	-1.21512	2.32094e-05	-2.4149e-10	-1.46869
71498025	chr16:71498025:C:T	1.0486e-13	-1.21349	-1.14849	3.40644e-06	-1.59764	-1.78994
71498365	chr16:71498365:T:C	1.84391e-13	-2.4149e-10	-1.79754	1.72908e-05	-2.4149e-10	-1.76307
71498909	chr16:71498909:G:C	3.59102e-13	-2.4149e-10	-1.13099	2.4936e-05	-2.4149e-10	-1.39694
71499079	chr16:71499079:C:T	1.8648e-13	-2.4149e-10	-1.78628	1.69895e-05	-2.4149e-10	-1.78065
71499541	chr16:71499541:G:A	2.2606e-13	-2.4149e-10	-1.5938	1.70567e-05	-2.4149e-10	-1.77671
71499598	chr16:71499598:G:A	1.11863e-13	-0.7758	-1.52153	1.01894e-05	-0.5791	-1.7128
71499881	chr16:71499881:T:C	7.21799e-13	-2.4149e-10	-0.432853	0.000232578	-2.4149e-10	0.835978
71499928	chr16:71499928:C:T	4.02701e-14	-1.60344	-1.71555	1.22599e-05	-0.662072	-1.44485
71500220	chr16:71500220:G:A	2.65014e-13	-2.4149e-10	-1.43482	2.27715e-05	-2.4149e-10	-1.48774
71500227	chr16:71500227:T:A	7.49462e-14	-1.37398	-1.32385	3.14998e-06	-1.65956	-1.8063
71500305	chr16:71500305:G:A	2.77247e-13	-0.340091	-1.0496	3.13346e-06	-1.66511	-1.80599
71500445	chr16:71500445:A:G	1.04358e-13	-0.840058	-1.52672	9.38735e-06	-0.654969	-1.71892
71501300	chr16:71501300:G:A	1.8286e-13	-2.4149e-10	-1.80588	1.65638e-05	-2.4149e-10	-1.80603
71501717	chr16:71501717:G:A	1.52869e-13	-1.54316	-0.44186	3.06752e-05	-0.883334	-0.306459
71502096	chr16:71502096:G:C	4.74483e-13	-2.4149e-10	-0.852374	2.33468e-05	-2.4149e-10	-1.46279
71502278	chr16:71502278:T:C	1.85787e-13	-2.4149e-10	-1.79	1.67188e-05	-2.4149e-10	-1.79671
71502583	chr16:71502583:T:G	3.51654e-14	-1.66153	-1.79301	3.46043e-06	-1.61319	-1.75867
71503349	chr16:71503349:A:G	4.33704e-14	-1.44423	-1.80059	7.85899e-06	-0.766241	-1.78535
71503647	chr16:71503647:G:A	1.68561e-13	-1.52646	-0.360845	3.27891e-05	-0.923435	-0.199718
71504212	chr16:71504212:A:G	1.94712e-13	-2.4149e-10	-1.74308	1.7256e-05	-2.4149e-10	-1.76509
71504228	chr16:71504228:T:C	1.95902e-13	-2.4149e-10	-1.73699	1.6619e-05	-2.4149e-10	-1.8027
71504959	chr16:71504959:G:C	2.03297e-13	-2.4149e-10	-1.69993	2.12936e-05	-2.4149e-10	-1.55484
71505087	chr16:71505087:G:A	3.92375e-14	-1.64473	-1.70024	6.52657e-06	-1.19487	-1.5425
71505124	chr16:71505124:G:T	2.34354e-13	-2.4149e-10	-1.55777	3.89149e-05	-2.4149e-10	-0.951871
71505349	chr16:71505349:G:C	2.2142e-13	-2.4149e-10	-1.61454	3.49311e-05	-2.4149e-10	-1.05987
71505502	chr16:71505502:C:G	2.85632e-13	-2.4149e-10	-1.3599	2.05241e-05	-2.4149e-10	-1.59165
71506281	chr16:71506281:A:G	3.54094e-13	-2.4149e-10	-1.14504	6.88928e-05	-2.4149e-10	-0.380697
71506736	chr16:71506736:T:C	8.20616e-14	-0.965641	-1.64149	5.56043e-06	-1.53403	-1.36355
71506968	chr16:71506968:T:C	1.6564e-12	-1.16147	1.55927	0.000785523	0.506348	1.54675
71507738	chr16:71507738:A:C	3.54953e-14	-1.64327	-1.80193	3.32465e-06	-1.66034	-1.75155
71507813	chr16:71507813:C:T	4.32989e-14	-1.65927	-1.5872	7.3757e-06	-1.2763	-1.33876
71508625	chr16:71508625:C:T	2.00992e-13	-2.4149e-10	-1.71133	1.66386e-05	-2.4149e-10	-1.80152
71508989	chr16:71508989:T:C	1.8623e-13	-2.4149e-10	-1.78762	1.74708e-05	-2.4149e-10	-1.75272
71509033	chr16:71509033:A:G	4.1067e-14	-1.65242	-1.64698	7.02303e-06	-1.23575	-1.4283
71509237	chr16:71509237:C:T	2.68672e-13	-2.4149e-10	-1.42111	1.69386e-05	-2.4149e-10	-1.78365
71510255	chr16:71510255:C:T	2.16977e-13	-2.4149e-10	-1.63481	1.71798e-05	-2.4149e-10	-1.76951
71510918	chr16:71510918:A:C	9.07729e-14	-1.48763	-1.0186	1.89558e-05	-0.825486	-0.845655
71511100	chr16:71511100:G:A	2.16656e-13	-1.63629	-1.68486e-09	2.26505e-05	-1.49307	-1.68486e-09
71511585	chr16:71511585:C:T	4.22975e-14	-1.53756	-1.73231	8.1928e-06	-0.955919	-1.55407
71512008	chr16:71512008:C:A	2.61128e-13	-2.4149e-10	-1.44959	1.68364e-05	-2.4149e-10	-1.7897
71512063	chr16:71512063:C:T	2.21354e-13	-2.4149e-10	-1.61484	1.73508e-05	-2.4149e-10	-1.75961
71512483	chr16:71512483:G:A	2.44761e-13	-2.4149e-10	-1.51432	1.68548e-05	-2.4149e-10	-1.78861
71512484	chr16:71512484:C:T	2.16956e-13	-2.4149e-10	-1.63491	1.7088e-05	-2.4149e-10	-1.77487
71512920	chr16:71512920:G:A	2.28788e-12	0.720781	-1.68486e-09	2.24523e-05	-1.50185	-1.68486e-09
71513995	chr16:71513995:T:C	1.85849e-13	-2.4149e-10	-1.78966	1.75947e-05	-2.4149e-10	-1.74565
71514891	chr16:71514891:G:A	2.05127e-13	-2.4149e-10	-1.69097	1.67274e-05	-2.4149e-10	-1.7962
71514918	chr16:71514918:C:G	3.15711e-13	-2.4149e-10	-1.25977	2.27591e-05	-2.4149e-10	-1.48828
71515004	chr16:71515004:G:A	3.46638e-14	-1.6678	-1.80111	3.6359e-06	-1.66686	-1.65553
71515468	chr16:71515468:A:G	1.91118e-13	-2.4149e-10	-1.76171	1.69733e-05	-2.4149e-10	-1.7816
71515582	chr16:71515582:A:G	3.79881e-14	-1.64408	-1.73324	8.48906e-06	-0.850542	-1.62393
71515955	chr16:71515955:A:G	3.0628e-13	-2.4149e-10	-1.2901	1.76187e-05	-2.4149e-10	-1.74429
71516361	chr16:71516361:A:G	3.07731e-13	-2.4149e-10	-1.28537	2.23737e-05	-2.4149e-10	-1.50536
71516613	chr16:71516613:G:A	2.15662e-13	-1.64089	-1.68486e-09	1.90419e-05	-1.6666	-1.68486e-09
71516704	chr16:71516704:G:A	4.05171e-13	-2.4149e-10	-1.01029	2.13072e-05	-2.4149e-10	-1.5542
71516950	chr16:71516950:T:C	5.43237e-14	-1.59336	-1.42628	3.72496e-06	-1.64085	-1.65734
71517238	chr16:71517238:T:C	5.0242e-14	-1.57871	-1.51904	4.24876e-06	-1.65906	-1.50756
71517309	chr16:71517309:C:G	2.08052e-13	-2.4149e-10	-1.67681	1.68048e-05	-2.4149e-10	-1.79158
71517618	chr16:71517618:A:G	7.55203e-14	-1.49784	-1.19236	1.47684e-05	-0.845137	-1.07562
71517837	chr16:71517837:G:A	1.90965e-13	-2.4149e-10	-1.76251	1.69839e-05	-2.4149e-10	-1.78098
71518344	chr16:71518344:CT:C	2.9526e-13	-2.4149e-10	-1.32675	2.17174e-05	-2.4149e-10	-1.53514
71518354	chr16:71518354:C:A	3.12535e-12	0.555956	0.476743	4.23552e-06	-1.52378	-1.64596
71518469	chr16:71518469:G:A	4.01776e-14	-1.54374	-1.77755	7.31664e-06	-0.970264	-1.65283
71518527	chr16:71518527:T:A	4.47074e-14	-1.52448	-1.68998	1.69902e-05	-0.503354	-1.27726
71518838	chr16:71518838:T:C	4.54088e-14	-1.51442	-1.68447	1.76251e-05	-0.475231	-1.26869
71519044	chr16:71519044:T:C	2.89549e-13	-2.4149e-10	-1.34628	2.13827e-05	-2.4149e-10	-1.55067
71519132	chr16:71519132:G:C	2.57743e-13	-2.4149e-10	-1.46264	1.95537e-05	-2.4149e-10	-1.64008
71519292	chr16:71519292:C:T	3.83806e-14	-1.66508	-1.70197	3.12853e-06	-1.66661	-1.80607
71519302	chr16:71519302:C:T	2.24527e-13	-1.60061	-1.68486e-09	3.46337e-05	-1.06842	-1.68486e-09
71519419	chr16:71519419:A:G	2.45445e-13	-2.4149e-10	-1.51153	1.76148e-05	-2.4149e-10	-1.74451
71519549	chr16:71519549:T:C	3.8471e-14	-1.66788	-1.69682	3.12422e-06	-1.66783	-1.80624
71519888	chr16:71519888:G:C	3.13012e-12	0.484732	0.549494	4.24846e-06	-1.53975	-1.62694
71520238	chr16:71520238:C:T	7.70381e-13	-2.4149e-10	-0.367715	0.000118275	-2.4149e-10	0.159763
71520359	chr16:71520359:G:A	2.39886e-13	-2.4149e-10	-1.53444	1.67747e-05	-2.4149e-10	-1.79338
71520566	chr16:71520566:A:T	5.93998e-14	-1.48878	-1.44153	1.0428e-05	-0.827933	-1.44082
71521127	chr16:71521127:A:G	3.68593e-13	-2.4149e-10	-1.10491	4.80058e-05	-2.4149e-10	-0.741926
71521898	chr16:71521898:A:G	5.18465e-14	-1.56084	-1.50547	4.25808e-06	-1.66346	-1.50097
71522311	chr16:71522311:C:T	1.83838e-13	-2.4149e-10	-1.80054	1.81679e-05	-2.4149e-10	-1.71359
71522396	chr16:71522396:A:G	6.22533e-14	-1.46771	-1.41568	1.12105e-05	-0.780888	-1.41551
71522432	chr16:71522432:C:A	2.03159e-13	-2.4149e-10	-1.70061	2.08458e-05	-2.4149e-10	-1.57609
71523427	chr16:71523427:A:G	2.12497e-13	-2.4149e-10	-1.65567	1.65664e-05	-2.4149e-10	-1.80587
71523539	chr16:71523539:A:C	3.6433e-13	-1.11654	-1.68486e-09	2.46681e-05	-1.40774	-1.68486e-09
71524340	chr16:71524340:G:A	2.54252e-13	-1.47628	-1.68486e-09	2.02631e-05	-1.60445	-1.68486e-09
71525067	chr16:71525067:G:A	6.39041e-14	-1.2594	-1.59781	5.01049e-06	-1.63526	-1.36646
71525075	chr16:71525075:G:A	2.40664e-13	-2.4149e-10	-1.5312	1.67908e-05	-2.4149e-10	-1.79242
71525218	chr16:71525218:G:A	5.51347e-14	-1.49296	-1.51186	1.04493e-05	-0.829685	-1.43703
71526250	chr16:71526250:T:C	3.44961e-14	-1.66773	-1.80602	4.01173e-06	-1.4184	-1.80562
71526915	chr16:71526915:G:A	1.87306e-13	-2.4149e-10	-1.78186	1.75487e-05	-2.4149e-10	-1.74827
71527344	chr16:71527344:C:T	2.40174e-13	-2.4149e-10	-1.53324	1.67824e-05	-2.4149e-10	-1.79292
71527693	chr16:71527693:G:A	4.05323e-13	-2.4149e-10	-1.00992	2.61088e-05	-2.4149e-10	-1.35098
71527774	chr16:71527774:G:A	2.47413e-13	-0.794611	-0.708929	1.42603e-05	-1.30975	-0.646019
71528177	chr16:71528177:G:C	2.84576e-13	-2.4149e-10	-1.3636	5.97923e-05	-2.4149e-10	-0.522372
71528372	chr16:71528372:T:C	1.87004e-13	-2.4149e-10	-1.78347	1.73707e-05	-2.4149e-10	-1.75846
71528623	chr16:71528623:C:T	2.28382e-13	-2.4149e-10	-1.58358	1.66266e-05	-2.4149e-10	-1.80225
71528845	chr16:71528845:A:T	5.80145e-14	-1.5725	-1.38141	6.49823e-06	-1.66174	-1.07998
71528858	chr16:71528858:G:A	2.0085e-13	-2.4149e-10	-1.71204	1.67199e-05	-2.4149e-10	-1.79665
71529114	chr16:71529114:T:G	1.91372e-13	-2.4149e-10	-1.76038	1.6948e-05	-2.4149e-10	-1.7831
71530604	chr16:71530604:A:T	1.86497e-13	-2.4149e-10	-1.78619	1.65635e-05	-2.4149e-10	-1.80604
71531389	chr16:71531389:T:C	1.91583e-13	-2.4149e-10	-1.75928	1.69361e-05	-2.4149e-10	-1.7838
71531679	chr16:71531679:A:G	4.57268e-14	-1.59014	-1.60178	3.90554e-06	-1.65498	-1.59587
71531884	chr16:71531884:C:T	2.101e-11	-2.4149e-10	2.93815	7.62764e-05	-2.4149e-10	-0.278885
71533194	chr16:71533194:G:A	1.84791e-13	-2.4149e-10	-1.79537	1.70565e-05	-2.4149e-10	-1.77672
71533379	chr16:71533379:C:T	5.97146e-14	-1.1588	-1.76623	5.75693e-06	-1.0571	-1.80574
71533429	chr16:71533429:AAAAAAAAAAAAAC:A	2.58565e-13	-2.4149e-10	-1.45946	1.85712e-05	-2.4149e-10	-1.69164
71533819	chr16:71533819:G:A	1.8962e-13	-2.4149e-10	-1.76958	1.70691e-05	-2.4149e-10	-1.77598
71534617	chr16:71534617:A:C	2.08292e-13	-2.4149e-10	-1.67566	1.72683e-05	-2.4149e-10	-1.76437
71535326	chr16:71535326:A:T	4.13278e-13	0.41504	-1.40552	3.74812e-06	-1.54897	-1.74302
71535452	chr16:71535452:C:G	2.05422e-13	-2.4149e-10	-1.68953	2.15637e-05	-2.4149e-10	-1.54224
71535485	chr16:71535485:T:C	6.39043e-14	-1.46637	-1.39084	3.81035e-06	-1.6679	-1.60763
71536177	chr16:71536177:G:A	5.18387e-13	-0.763879	-1.68486e-09	1.90483e-05	-1.66627	-1.68486e-09
71536510	chr16:71536510:G:T	2.64647e-13	-1.4362	-1.68486e-09	1.99183e-05	-1.62161	-1.68486e-09
71536944	chr16:71536944:G:A	2.40664e-13	-1.5312	-1.68486e-09	2.04836e-05	-1.59362	-1.68486e-09
71537379	chr16:71537379:A:G	8.70066e-13	-0.246032	-1.68486e-09	2.17551e-05	-1.5334	-1.68486e-09
71538167	chr16:71538167:T:A	1.96144e-13	-2.4149e-10	-1.73575	1.65756e-05	-2.4149e-10	-1.80532
71538223	chr16:71538223:AAGAGCTCACCAG:A	2.35942e-13	-2.4149e-10	-1.55101	1.84594e-05	-2.4149e-10	-1.69768
71538887	chr16:71538887:C:T	5.56948e-13	-0.692129	-1.68486e-09	3.52809e-05	-1.04991	-1.68486e-09
71539644	chr16:71539644:C:T	5.59139e-14	-1.57771	-1.41307	6.26208e-06	-1.66114	-1.1176
71539915	chr16:71539915:A:G	8.63694e-14	-1.07575	-1.48022	5.64164e-05	0.448223	-1.02871
71540123	chr16:71540123:C:T	2.0935e-13	-2.4149e-10	-1.67059	2.30827e-05	-2.4149e-10	-1.47416
71540270	chr16:71540270:A:G	1.85481e-13	-2.4149e-10	-1.79165	1.69706e-05	-2.4149e-10	-1.78177
71540378	chr16:71540378:C:T	3.33905e-13	-1.20374	-1.68486e-09	2.08163e-05	-1.57751	-1.68486e-09
71540855	chr16:71540855:C:T	2.50598e-13	-2.4149e-10	-1.49075	1.91576e-05	-2.4149e-10	-1.66055
71541005	chr16:71541005:C:A	1.85606e-13	-2.4149e-10	-1.79098	1.69695e-05	-2.4149e-10	-1.78183
71541221	chr16:71541221:T:TTTGTTTGTTTG	1.92153e-13	-2.4149e-10	-1.75631	1.90291e-05	-2.4149e-10	-1.66728
71542003	chr16:71542003:A:G	2.48518e-13	-1.49909	-1.68486e-09	2.00639e-05	-1.61433	-1.68486e-09
71542068	chr16:71542068:A:AT	1.8479e-13	-2.4149e-10	-1.79538	1.70783e-05	-2.4149e-10	-1.77544
71543575	chr16:71543575:A:G	2.41515e-13	-2.4149e-10	-1.52767	1.87108e-05	-2.4149e-10	-1.68415
71543923	chr16:71543923:A:C	3.58147e-13	-2.4149e-10	-1.13366	7.55193e-05	-2.4149e-10	-0.28886
71543986	chr16:71543986:T:C	3.36536e-13	-2.4149e-10	-1.1959	2.26096e-05	-2.4149e-10	-1.49488
71544063	chr16:71544063:TCCTAATCGCCA:T	3.94483e-13	-1.03702	-1.68486e-09	2.62966e-05	-1.34381	-1.68486e-09
71544863	chr16:71544863:A:G	1.14726e-11	2.33312	-1.68486e-09	0.00261815	3.25698	-1.68486e-09
71545024	chr16:71545024:G:A	2.13424e-13	-0.825305	-0.826015	1.24042e-05	-1.39156	-0.703656
71545069	chr16:71545069:A:C	2.16525e-13	-1.63689	-1.68486e-09	2.04678e-05	-1.5944	-1.68486e-09
71545764	chr16:71545764:A:C	1.02113e-12	1.71832	-1.80426	4.69533e-05	0.924987	-1.68908
71545765	chr16:71545765:T:C	2.65752e-13	-2.4149e-10	-1.43204	2.07857e-05	-2.4149e-10	-1.57899
71545808	chr16:71545808:C:T	7.52775e-14	-0.903838	-1.78958	4.89353e-06	-1.35024	-1.67509
71546257	chr16:71546257:T:C	3.03051e-12	-2.4149e-10	1.00188	0.000116795	-2.4149e-10	0.147169
71546361	chr16:71546361:A:G	2.1114e-13	-1.66208	-1.68486e-09	2.10404e-05	-1.5668	-1.68486e-09
71546411	chr16:71546411:C:T	2.34264e-13	-1.55815	-1.68486e-09	1.91564e-05	-1.66061	-1.68486e-09
71546477	chr16:71546477:C:T	2.38707e-13	-2.4149e-10	-1.53936	1.82753e-05	-2.4149e-10	-1.7077
71547749	chr16:71547749:T:A	5.18321e-13	-2.4149e-10	-0.764007	2.15095e-05	-2.4149e-10	-1.54475
71547960	chr16:71547960:G:A	7.02652e-13	-2.4149e-10	-0.459739	2.53744e-05	-2.4149e-10	-1.37951
71549091	chr16:71549091:A:G	3.45024e-14	-1.66741	-1.80616	4.78866e-06	-1.24123	-1.80576
71549500	chr16:71549500:A:G	4.16454e-13	-2.4149e-10	-0.982825	2.48322e-05	-2.4149e-10	-1.40111
71549956	chr16:71549956:C:T	1.69404e-10	3.44372	1.58173	5.17392e-06	-1.40566	-1.56396
71550340	chr16:71550340:G:C	2.07733e-13	-2.4149e-10	-1.67835	2.33402e-05	-2.4149e-10	-1.46307
71550451	chr16:71550451:C:T	1.01518e-13	-0.631526	-1.76284	5.70826e-06	-1.20445	-1.66688
71551337	chr16:71551337:T:C	8.18412e-13	-2.4149e-10	-0.307235	2.6428e-05	-2.4149e-10	-1.33883
71551381	chr16:71551381:C:T	1.17795e-13	-0.439563	-1.80609	6.01349e-06	-1.08616	-1.73308
71551941	chr16:71551941:C:G	6.13131e-13	-2.4149e-10	-0.596022	2.32909e-05	-2.4149e-10	-1.46519
71552236	chr16:71552236:C:T	1.82892e-13	-2.4149e-10	-1.80571	1.8469e-05	-2.4149e-10	-1.69716
71552541	chr16:71552541:A:G	4.29478e-13	-0.952029	-1.68486e-09	2.6883e-05	-1.32175	-1.68486e-09
71553322	chr16:71553322:C:T	9.50674e-14	-0.663257	-1.79676	4.98924e-06	-1.22231	-1.78365
71553573	chr16:71553573:G:A	1.07141e-12	-2.4149e-10	-0.0378653	3.72068e-05	-2.4149e-10	-0.996758
71553844	chr16:71553844:A:G	1.3211e-12	-2.4149e-10	0.171616	4.25906e-05	-2.4149e-10	-0.861616
71554906	chr16:71554906:A:T	5.78196e-13	-2.4149e-10	-0.654687	2.26799e-05	-2.4149e-10	-1.49177
71555204	chr16:71555204:C:T	4.3857e-14	-1.65839	-1.57527	3.64971e-06	-1.63125	-1.68735
71555473	chr16:71555473:A:T	2.30849e-13	0.224046	-1.79688	6.59508e-06	-0.968629	-1.7583
71555563	chr16:71555563:G:A	3.84011e-13	-1.06393	-1.68486e-09	2.62699e-05	-1.34482	-1.68486e-09
71555684	chr16:71555684:GA:G	1.42492e-12	-2.4149e-10	0.247268	4.49821e-05	-2.4149e-10	-0.806985
71556081	chr16:71556081:G:A	6.06287e-13	-2.4149e-10	-0.607247	2.31218e-05	-2.4149e-10	-1.47247
71556619	chr16:71556619:A:C	2.73723e-13	-2.4149e-10	-1.40248	1.67043e-05	-2.4149e-10	-1.79759
71556766	chr16:71556766:T:C	2.12676e-13	-2.4149e-10	-1.65483	1.65816e-05	-2.4149e-10	-1.80496
71557549	chr16:71557549:T:C	4.60581e-12	-0.264935	1.68541	4.61415e-06	-1.64993	-1.43419
71557623	chr16:71557623:A:G	4.8222e-14	-1.65863	-1.48016	9.83496e-06	-1.0586	-1.26871
71559191	chr16:71559191:T:G	1.4843e-12	-2.4149e-10	0.288099	0.000228864	-2.4149e-10	0.819879
71559820	chr16:71559820:GA:G	1.90437e-12	-2.4149e-10	0.537308	0.000324318	-2.4149e-10	1.16848
71560107	chr16:71560107:TGTGCCCCTGCTCCAG:T	1.91784e-13	-2.4149e-10	-1.75823	1.66542e-05	-2.4149e-10	-1.80059
71560532	chr16:71560532:G:T	4.05901e-14	-1.66719	-1.64388	3.41028e-06	-1.65335	-1.7331
71560543	chr16:71560543:G:A	2.19655e-13	-2.4149e-10	-1.62254	1.66611e-05	-2.4149e-10	-1.80017
71560986	chr16:71560986:C:T	2.1391e-13	-1.64904	-1.68486e-09	2.02619e-05	-1.60451	-1.68486e-09
71561060	chr16:71561060:T:A	1.94842e-12	-2.4149e-10	0.560172	0.00032155	-2.4149e-10	1.1599
71561076	chr16:71561076:C:CA	2.89158e-13	-2.4149e-10	-1.34763	2.67342e-05	-2.4149e-10	-1.32731
71561896	chr16:71561896:G:A	2.28553e-13	-2.4149e-10	-1.58283	1.82118e-05	-2.4149e-10	-1.71118
71562252	chr16:71562252:T:C	1.49032e-12	-2.4149e-10	0.292148	0.000229762	-2.4149e-10	0.823794
71562508	chr16:71562508:G:A	1.87742e-13	-2.4149e-10	-1.77953	1.74754e-05	-2.4149e-10	-1.75245
71563053	chr16:71563053:A:G	3.90696e-13	-2.4149e-10	-1.04667	1.86294e-05	-2.4149e-10	-1.68851
71563064	chr16:71563064:AT:A	4.17551e-13	-2.4149e-10	-0.980193	1.91424e-05	-2.4149e-10	-1.66135
71564063	chr16:71564063:C:CT	1.83701e-13	-2.4149e-10	-1.80129	1.91245e-05	-2.4149e-10	-1.66228
71564362	chr16:71564362:C:A	1.74158e-12	-2.4149e-10	0.447946	0.000293864	-2.4149e-10	1.06987
71564455	chr16:71564455:G:A	2.05717e-13	-2.4149e-10	-1.6881	1.69278e-05	-2.4149e-10	-1.78429
71564835	chr16:71564835:A:C	2.2169e-13	-1.61332	-1.68486e-09	1.92634e-05	-1.65504	-1.68486e-09
71565316	chr16:71565316:T:C	9.32312e-13	0.486393	-0.663326	3.15847e-05	-0.022638	-1.13794
71565350	chr16:71565350:T:C	3.55088e-14	-1.66627	-1.77855	4.67494e-06	-1.28618	-1.78485
71566074	chr16:71566074:G:A	1.10197e-13	-0.506013	-1.80632	4.87906e-06	-1.26115	-1.76714
71566262	chr16:71566262:T:G	2.72636e-13	-2.4149e-10	-1.40646	1.6721e-05	-2.4149e-10	-1.79658
71566634	chr16:71566634:C:A	3.97057e-13	-1.03052	-1.68486e-09	2.27262e-05	-1.48973	-1.68486e-09
71566821	chr16:71566821:G:A	1.95028e-13	-2.4149e-10	-1.74146	1.66894e-05	-2.4149e-10	-1.79848
71566868	chr16:71566868:A:T	2.3526e-13	-2.4149e-10	-1.55391	2.66282e-05	-2.4149e-10	-1.33128
71568034	chr16:71568034:G:A	1.6285e-12	0.380811	-1.68486e-09	1.95901e-05	-1.63822	-1.68486e-09
71568568	chr16:71568568:T:C	4.6402e-14	-1.60626	-1.571	3.61106e-06	-1.6435	-1.68575
71568762	chr16:71568762:C:T	2.16447e-13	-2.4149e-10	-1.63726	1.66201e-05	-2.4149e-10	-1.80264
71569584	chr16:71569584:G:A	1.66108e-12	2.12328	-1.72266	7.55766e-06	-0.861637	-1.72905
71570009	chr16:71570009:C:A	3.89372e-13	0.419178	-1.46924	7.79347e-06	-0.85699	-1.70297
71570149	chr16:71570149:C:T	5.48149e-13	-2.4149e-10	-0.708053	2.24724e-05	-2.4149e-10	-1.50096
71570566	chr16:71570566:A:G	4.25373e-14	-1.6501	-1.61412	3.42878e-06	-1.66372	-1.71732
71572507	chr16:71572507:T:C	2.12966e-13	-2.4149e-10	-1.65347	1.65855e-05	-2.4149e-10	-1.80472
71572813	chr16:71572813:A:C	4.29375e-14	-1.64074	-1.61412	3.44763e-06	-1.65824	-1.71732
71573825	chr16:71573825:GTTTGTTTGTTTTGTTTTGTT:G	2.45461e-13	-2.4149e-10	-1.51146	2.86336e-05	-2.4149e-10	-1.25867
71574012	chr16:71574012:A:G	1.40509e-12	1.91349	-1.68023	6.68696e-06	-0.952159	-1.76093
71574016	chr16:71574016:A:G	4.47865e-14	-1.60918	-1.60351	9.16148e-06	-0.706239	-1.692
71574537	chr16:71574537:T:C	3.67188e-13	0.534934	-1.64366	7.57433e-06	-0.786185	-1.8023
71574611	chr16:71574611:T:C	1.85185e-13	-2.4149e-10	-1.79325	1.81892e-05	-2.4149e-10	-1.71242
71574622	chr16:71574622:G:A	1.16652e-12	-2.4149e-10	0.0471767	3.76267e-05	-2.4149e-10	-0.985535
71575117	chr16:71575117:C:T	2.15332e-13	-1.64242	-1.68486e-09	2.8185e-05	-1.27446	-1.68486e-09
71575151	chr16:71575151:C:T	4.1097e-14	-1.65735	-1.64131	3.35186e-06	-1.66655	-1.73718
71575400	chr16:71575400:C:G	2.33849e-12	0.742658	-1.68486e-09	0.000471112	1.54185	-1.68486e-09
71575461	chr16:71575461:G:A	1.5357e-12	2.08224	-1.76009	7.04134e-06	-0.932692	-1.72876
71575554	chr16:71575554:C:G	3.779e-14	-1.65211	-1.73045	3.19952e-06	-1.66449	-1.78576
71575953	chr16:71575953:C:T	8.93771e-12	0.840724	1.24271	3.84653e-06	-1.65472	-1.61136
71576373	chr16:71576373:G:A	7.75294e-14	-1.5415	-1.12244	1.24317e-05	-0.437552	-1.65545
71576637	chr16:71576637:A:T	4.52618e-13	-2.4149e-10	-0.899552	6.18925e-05	-2.4149e-10	-0.487849
71577098	chr16:71577098:CAG:C	2.13925e-12	1.95037	-1.29676	6.07587e-06	-1.00942	-1.7995
71577109	chr16:71577109:C:A	2.20851e-12	0.849343	-0.163872	0.000136103	-1.64773	1.94789
71577153	chr16:71577153:A:T	2.04555e-13	-2.4149e-10	-1.69376	1.71525e-05	-2.4149e-10	-1.77111
71578266	chr16:71578266:G:A	2.81333e-13	-2.4149e-10	-1.37506	1.67434e-05	-2.4149e-10	-1.79524
71578443	chr16:71578443:C:A	2.09412e-13	0.117518	-1.78782	5.98966e-06	-1.06063	-1.76258
71578542	chr16:71578542:A:G	2.59264e-13	-2.4149e-10	-1.45676	2.5658e-05	-2.4149e-10	-1.36839
71578666	chr16:71578666:C:A	2.02953e-13	0.081705	-1.78333	5.83403e-06	-1.08308	-1.76646
71578728	chr16:71578728:G:A	9.41303e-13	0.354581	-0.521916	8.33919e-06	-0.922315	-1.56997
71578768	chr16:71578768:G:A	6.29083e-14	-1.57894	-1.29398	5.96177e-06	-1.61276	-1.21512
71578868	chr16:71578868:A:G	2.42498e-13	-1.52361	-1.68486e-09	1.9397e-05	-1.64813	-1.68486e-09
71579716	chr16:71579716:T:G	2.14761e-13	-1.64508	-1.68486e-09	1.97718e-05	-1.62899	-1.68486e-09
71579817	chr16:71579817:G:T	1.82791e-13	-2.4149e-10	-1.80626	1.69459e-05	-2.4149e-10	-1.78322
71579884	chr16:71579884:T:C	9.79122e-13	0.365821	-0.493765	8.4714e-06	-0.917846	-1.55871
71579885	chr16:71579885:G:A	2.14472e-13	-1.64642	-1.68486e-09	1.99831e-05	-1.61836	-1.68486e-09
71579909	chr16:71579909:C:T	2.05743e-13	-2.4149e-10	-1.68798	1.72311e-05	-2.4149e-10	-1.76653
71580080	chr16:71580080:G:A	1.96839e-13	-2.4149e-10	-1.73222	2.11467e-05	-2.4149e-10	-1.56176
71581467	chr16:71581467:A:G	3.99937e-14	-1.59683	-1.72905	3.32283e-06	-1.63101	-1.78142
71581710	chr16:71581710:C:T	4.52145e-12	-0.367111	1.7691	6.10397e-06	-1.66419	-1.14012
71581917	chr16:71581917:G:A	1.88913e-13	0.00421843	-1.77753	5.53521e-06	-1.12829	-1.77383
71582042	chr16:71582042:G:A	2.64397e-13	-2.4149e-10	-1.43715	3.13992e-05	-2.4149e-10	-1.16646
71582534	chr16:71582534:G:A	3.82764e-12	0.493145	0.742258	3.71803e-06	-1.63109	-1.66896
71583068	chr16:71583068:G:A	2.45737e-13	-2.4149e-10	-1.51034	2.88e-05	-2.4149e-10	-1.25287
71583558	chr16:71583558:A:G	2.39796e-13	-2.4149e-10	-1.53481	2.70694e-05	-2.4149e-10	-1.31484
71584557	chr16:71584557:T:C	1.06758e-13	-1.45109	-0.892945	1.85874e-05	-0.174157	-1.51661
71584572	chr16:71584572:T:G	1.82938e-13	-2.4149e-10	-1.80545	1.70182e-05	-2.4149e-10	-1.77896
71586090	chr16:71586090:A:G	2.19883e-13	-2.4149e-10	-1.6215	1.66581e-05	-2.4149e-10	-1.80035
71587018	chr16:71587018:A:G	7.74036e-12	0.591999	1.3476	3.90835e-06	-1.66612	-1.58401
71587405	chr16:71587405:G:A	2.40264e-13	-2.4149e-10	-1.53286	2.73342e-05	-2.4149e-10	-1.30511
71587734	chr16:71587734:T:C	1.51243e-12	2.06094	-1.75406	7.26655e-06	-0.944869	-1.6851
71587866	chr16:71587866:T:C	2.30378e-13	-2.4149e-10	-1.57488	1.84818e-05	-2.4149e-10	-1.69646
71587955	chr16:71587955:A:G	3.02509e-11	0.517176	2.7855	6.55925e-06	-1.66749	-1.06488
71588450	chr16:71588450:T:G	3.08724e-13	-2.4149e-10	-1.28215	2.21644e-05	-2.4149e-10	-1.51476
71588995	chr16:71588995:C:T	1.12567e-11	0.716132	1.59799	4.47382e-06	-1.66233	-1.45267
71589072	chr16:71589072:C:T	1.25889e-13	-1.66651	-0.512693	5.12393e-06	-1.62775	-1.35157
71589282	chr16:71589282:G:A	5.07513e-13	-2.4149e-10	-0.785078	3.30546e-05	-2.4149e-10	-1.11509
71589535	chr16:71589535:C:G	1.8541e-13	-0.079189	-1.71284	5.02272e-06	-1.19306	-1.80621
71589676	chr16:71589676:A:G	3.65075e-12	2.90938	-1.72129	1.09529e-05	-0.492995	-1.72665
71590439	chr16:71590439:G:A	8.94399e-14	-1.52241	-0.998623	1.44841e-05	-0.370319	-1.56988
71590932	chr16:71590932:T:C	8.2653e-13	-2.4149e-10	-0.297364	3.00015e-05	-2.4149e-10	-1.212
71591306	chr16:71591306:A:G	5.2599e-12	3.35917	-1.8059	6.19171e-05	1.31142	-1.79887
71591564	chr16:71591564:A:G	1.88703e-13	-0.00314856	-1.77128	5.15941e-06	-1.17773	-1.79469
71591598	chr16:71591598:A:G	6.96499e-13	-0.468535	-1.68486e-09	3.33214e-05	-1.10705	-1.68486e-09
71591669	chr16:71591669:T:C	1.20412e-12	1.84304	-1.76414	6.71733e-06	-1.03831	-1.67025
71591717	chr16:71591717:G:A	4.0731e-14	-1.58425	-1.72336	3.42148e-06	-1.60561	-1.77757
71591928	chr16:71591928:G:C	8.93687e-12	2.08334	-1.68486e-09	7.54465e-05	-0.289825	-1.68486e-09
71592343	chr16:71592343:C:G	2.09939e-13	-1.66778	-1.68486e-09	2.29377e-05	-1.48047	-1.68486e-09
71592493	chr16:71592493:C:T	4.19255e-13	-2.4149e-10	-0.976122	3.42968e-05	-2.4149e-10	-1.0782
71592669	chr16:71592669:G:C	2.28794e-13	-2.4149e-10	-1.58178	1.68075e-05	-2.4149e-10	-1.79143
71593233	chr16:71593233:C:T	1.64527e-12	-2.4149e-10	0.391059	0.000275184	-2.4149e-10	1.00419
71593619	chr16:71593619:G:C	2.74561e-13	-2.4149e-10	-1.39943	2.63252e-05	-2.4149e-10	-1.34272
71593828	chr16:71593828:A:C	9.39187e-14	-0.679815	-1.79236	4.33506e-06	-1.36813	-1.77839
71594371	chr16:71594371:A:G	9.40329e-13	0.355205	-0.523576	7.70741e-06	-0.980286	-1.59078
71594846	chr16:71594846:G:A	2.03889e-13	-2.4149e-10	-1.69702	1.71896e-05	-2.4149e-10	-1.76894
71595917	chr16:71595917:T:C	9.57521e-13	0.387693	-0.537946	8.11133e-06	-0.92653	-1.59346
71596606	chr16:71596606:A:C	1.84566e-13	-2.4149e-10	-1.79659	1.68107e-05	-2.4149e-10	-1.79123
71596686	chr16:71596686:A:G	2.14333e-13	-2.4149e-10	-1.64707	1.67249e-05	-2.4149e-10	-1.79635
71597312	chr16:71597312:A:G	6.76487e-13	-2.4149e-10	-0.497687	2.79792e-05	-2.4149e-10	-1.28179
71597348	chr16:71597348:A:T	2.10505e-13	-2.4149e-10	-1.66509	1.75037e-05	-2.4149e-10	-1.75084
71598038	chr16:71598038:T:C	3.70319e-14	-1.66342	-1.7394	4.69225e-06	-1.31589	-1.75144
71598840	chr16:71598840:G:A	6.8084e-13	-2.4149e-10	-0.491273	2.59512e-05	-2.4149e-10	-1.35703
71599191	chr16:71599191:G:A	3.82566e-14	-1.64612	-1.72416	3.22996e-06	-1.6616	-1.77918
71599750	chr16:71599750:C:A	1.16232e-13	-0.452686	-1.80633	4.90549e-06	-1.25637	-1.76653
71600265	chr16:71600265:A:T	4.25705e-13	-2.4149e-10	-0.960854	2.15231e-05	-2.4149e-10	-1.54412
71600511	chr16:71600511:C:A	2.44245e-13	-2.4149e-10	-1.51643	1.81184e-05	-2.4149e-10	-1.71632
71600641	chr16:71600641:G:A	2.11529e-13	0.124608	-1.78485	5.76525e-06	-1.07587	-1.78553
71600701	chr16:71600701:A:T	2.07481e-13	0.105228	-1.78479	5.70956e-06	-1.08681	-1.78429
71600908	chr16:71600908:A:T	1.54841e-10	2.00655	2.929	8.16115e-06	-1.46278	-1.05108
71601071	chr16:71601071:T:A	7.85937e-14	-1.56265	-1.08766	1.26736e-05	-0.45654	-1.61719
71601418	chr16:71601418:T:C	2.28662e-13	0.204293	-1.78665	6.0449e-06	-1.03104	-1.78299
71601423	chr16:71601423:G:T	2.20585e-13	0.167674	-1.78599	5.91588e-06	-1.05183	-1.78378
71601428	chr16:71601428:C:T	2.10541e-13	-2.4149e-10	-1.66492	1.74793e-05	-2.4149e-10	-1.75223
71601747	chr16:71601747:T:C	8.21407e-13	-2.4149e-10	-0.303582	3.08341e-05	-2.4149e-10	-1.18463
71601933	chr16:71601933:C:A	3.25384e-12	-0.163364	1.23635	4.42104e-06	-1.64415	-1.48272
71601936	chr16:71601936:C:A	2.41384e-13	-1.64442	0.116205	6.61446e-06	-1.63778	-1.08621
71602123	chr16:71602123:G:A	1.04212e-13	-0.561922	-1.80625	4.69259e-06	-1.29614	-1.77113
71602452	chr16:71602452:C:G	3.82297e-11	3.53677	-1.68486e-09	6.38962e-05	-0.455988	-1.68486e-09
71602624	chr16:71602624:G:T	2.14844e-13	-1.64469	-1.68486e-09	1.91862e-05	-1.65906	-1.68486e-09
71602639	chr16:71602639:CT:C	1.01288e-13	-0.590333	-1.8063	4.62867e-06	-1.31255	-1.76843
71604302	chr16:71604302:C:T	1.88249e-13	-2.4149e-10	-1.77683	2.05412e-05	-2.4149e-10	-1.59082
71605060	chr16:71605060:C:A	2.39347e-13	0.253835	-1.79052	6.28646e-06	-0.996961	-1.77789
71605322	chr16:71605322:A:G	2.33795e-13	0.224077	-1.78423	6.12756e-06	-1.01513	-1.78532
71605515	chr16:71605515:A:G	1.15611e-11	2.78859	-0.447786	1.68407e-05	-0.110415	-1.67903
71605698	chr16:71605698:T:C	2.50025e-13	0.268795	-1.76184	6.19303e-06	-0.989369	-1.80045
71605746	chr16:71605746:C:T	3.83584e-13	0.725385	-1.79043	7.80338e-06	-0.78823	-1.77046
71606096	chr16:71606096:G:A	1.84448e-13	-2.4149e-10	-1.79723	1.9007e-05	-2.4149e-10	-1.66844
71606234	chr16:71606234:G:A	2.96063e-13	-2.4149e-10	-1.32403	2.96805e-05	-2.4149e-10	-1.22276
71606304	chr16:71606304:C:T	1.04568e-13	-0.574527	-1.79024	4.58585e-06	-1.30919	-1.78108
71606327	chr16:71606327:T:C	1.1552e-13	-0.465008	-1.80015	4.95386e-06	-1.2492	-1.76388
71606550	chr16:71606550:G:C	7.86005e-13	-2.4149e-10	-0.347637	2.96236e-05	-2.4149e-10	-1.22468
71606571	chr16:71606571:G:A	2.30001e-13	0.19792	-1.77444	5.98106e-06	-1.03482	-1.78983
71606622	chr16:71606622:AT:A	1.05227e-13	-0.562456	-1.79602	4.65381e-06	-1.30252	-1.77304
71606644	chr16:71606644:A:T	7.95195e-13	-2.4149e-10	-0.336013	2.98104e-05	-2.4149e-10	-1.21839
71607010	chr16:71607010:CCTTTAATTG:C	2.4764e-13	-2.4149e-10	-1.50263	1.88499e-05	-2.4149e-10	-1.67674
71607492	chr16:71607492:T:C	1.10251e-13	-0.736936	-1.57491	3.74128e-06	-1.52131	-1.77251
71607787	chr16:71607787:T:C	2.61642e-13	0.345787	-1.79341	6.82916e-06	-0.949911	-1.74214
71607855	chr16:71607855:T:C	3.38308e-13	-1.19065	-1.68486e-09	2.39993e-05	-1.43522	-1.68486e-09
71607920	chr16:71607920:A:G	6.97234e-13	-2.4149e-10	-0.46748	2.59298e-05	-2.4149e-10	-1.35786
71608017	chr16:71608017:A:G	3.10104e-13	-2.4149e-10	-1.27769	2.14686e-05	-2.4149e-10	-1.54666
71608024	chr16:71608024:A:G	1.23176e-13	-1.11855	-1.08244	7.48487e-06	-1.64913	-0.951232
71608169	chr16:71608169:C:A	2.85573e-13	-1.3601	-1.68486e-09	2.02936e-05	-1.60295	-1.68486e-09
71608478	chr16:71608478:A:C	4.18859e-13	-0.977067	-1.68486e-09	5.56417e-05	-0.594316	-1.68486e-09
71608779	chr16:71608779:C:T	5.46694e-13	-2.4149e-10	-0.710711	7.66416e-05	-2.4149e-10	-0.274109
71608823	chr16:71608823:C:T	1.21014e-12	1.02296	-0.939074	4.68771e-05	-1.66733	0.90161
71608949	chr16:71608949:T:C	3.13672e-13	-2.4149e-10	-1.26625	2.18741e-05	-2.4149e-10	-1.52794
71609172	chr16:71609172:C:T	2.37449e-13	-2.4149e-10	-1.54465	2.15757e-05	-2.4149e-10	-1.54168
71609213	chr16:71609213:G:A	3.93017e-14	-1.58216	-1.76118	4.95694e-06	-1.28647	-1.72599
71609719	chr16:71609719:G:A	3.90831e-14	-1.57953	-1.76938	6.78273e-06	-1.00077	-1.6981
71610103	chr16:71610103:T:G	3.83448e-14	-1.58156	-1.78642	1.14705e-05	-0.463322	-1.71015
71610182	chr16:71610182:C:T	2.1025e-13	-1.6663	-1.68486e-09	2.36832e-05	-1.44848	-1.68486e-09
71610303	chr16:71610303:C:G	3.10966e-13	-2.4149e-10	-1.27492	2.17332e-05	-2.4149e-10	-1.53441
71610346	chr16:71610346:G:A	3.42916e-13	-2.4149e-10	-1.17711	2.32373e-05	-2.4149e-10	-1.46749
71610369	chr16:71610369:C:T	2.11088e-13	-1.66232	-1.68486e-09	2.05393e-05	-1.59091	-1.68486e-09
71610744	chr16:71610744:G:A	2.22054e-13	-2.4149e-10	-1.61168	1.7752e-05	-2.4149e-10	-1.73675
71610777	chr16:71610777:G:C	3.09286e-13	-2.4149e-10	-1.28033	2.16569e-05	-2.4149e-10	-1.53793
71610904	chr16:71610904:T:G	3.41558e-13	-1.1956	0.0145189	3.71034e-06	-1.53095	-1.77118
71610974	chr16:71610974:G:A	3.09277e-13	-2.4149e-10	-1.28036	2.16573e-05	-2.4149e-10	-1.53791
71611360	chr16:71611360:G:A	8.04161e-14	-0.859572	-1.76781	4.90699e-06	-1.44991	-1.57267
71611735	chr16:71611735:T:C	2.44499e-13	0.285959	-1.80135	6.58335e-06	-0.982745	-1.74596
71611767	chr16:71611767:A:T	4.54276e-14	-1.62231	-1.57617	7.008e-06	-0.86076	-1.80544
71612011	chr16:71612011:C:A	2.09269e-13	0.118969	-1.78995	6.59391e-06	-1.07671	-1.65039
71612180	chr16:71612180:T:C	5.81242e-13	-2.4149e-10	-0.649433	2.3319e-05	-2.4149e-10	-1.46398
71612622	chr16:71612622:T:G	4.55529e-14	-1.54446	-1.65127	1.28033e-05	-0.311276	-1.75227
71613626	chr16:71613626:A:G	4.46618e-14	-1.52724	-1.68825	5.56864e-06	-1.12406	-1.77203
71614396	chr16:71614396:C:T	1.2801e-12	1.94098	-1.80089	1.38314e-05	-0.446968	-1.53934
71614714	chr16:71614714:A:G	6.47197e-13	1.23752	-1.77946	8.84606e-06	-0.82054	-1.61274
71614717	chr16:71614717:C:T	5.24255e-13	-2.4149e-10	-0.752622	7.39913e-05	-2.4149e-10	-0.3093
71615629	chr16:71615629:T:C	9.98354e-13	-2.4149e-10	-0.108492	2.29967e-05	-2.4149e-10	-1.4779
71616094	chr16:71616094:AAAAG:A	1.8883e-11	2.83142	-1.68486e-09	0.000430104	1.45078	-1.68486e-09
71616633	chr16:71616633:C:T	1.82786e-13	-2.4149e-10	-1.80628	1.66331e-05	-2.4149e-10	-1.80186
71617161	chr16:71617161:G:A	1.08293e-12	-0.0271745	-1.68486e-09	4.15583e-05	-0.886152	-1.68486e-09
71617259	chr16:71617259:A:G	2.01535e-13	-2.4149e-10	-1.70864	2.13248e-05	-2.4149e-10	-1.55338
71617291	chr16:71617291:C:T	2.45941e-13	-2.4149e-10	-1.50951	2.92373e-05	-2.4149e-10	-1.2378
71617515	chr16:71617515:T:C	4.42355e-14	-1.53806	-1.68701	5.7009e-06	-1.10174	-1.77088
71618014	chr16:71618014:T:C	2.15534e-13	-2.4149e-10	-1.64148	1.65791e-05	-2.4149e-10	-1.8051
71618169	chr16:71618169:C:A	2.22128e-12	2.44687	-1.75563	1.60523e-05	-0.13074	-1.70666
71618324	chr16:71618324:G:C	8.15368e-13	1.20788	-1.51884	7.383e-06	-0.839162	-1.77491
71618495	chr16:71618495:G:A	1.8281e-13	-2.4149e-10	-1.80615	1.71037e-05	-2.4149e-10	-1.77396
71619147	chr16:71619147:G:T	1.90768e-13	-2.4149e-10	-1.76354	1.69496e-05	-2.4149e-10	-1.783
71619382	chr16:71619382:C:T	1.93126e-13	-2.4149e-10	-1.75126	2.58505e-05	-2.4149e-10	-1.36092
71619400	chr16:71619400:G:A	2.34385e-13	-1.55764	-1.68486e-09	1.91819e-05	-1.65928	-1.68486e-09
71619546	chr16:71619546:C:T	1.82824e-13	-2.4149e-10	-1.80608	1.72928e-05	-2.4149e-10	-1.76296
71619734	chr16:71619734:A:G	1.0464e-12	1.68545	-1.74694	9.9329e-06	-0.557038	-1.76036
71619767	chr16:71619767:G:T	5.38955e-12	1.57762	-1.68486e-09	0.000167627	0.508496	-1.68486e-09
71619864	chr16:71619864:T:C	3.78603e-13	0.539437	-1.61755	9.79966e-06	-0.525859	-1.80504
71620068	chr16:71620068:A:C	9.70897e-13	-0.13638	-1.68486e-09	3.85255e-05	-0.961928	-1.68486e-09
71620608	chr16:71620608:C:T	3.28644e-11	3.38555	-1.68486e-09	5.85719e-05	-0.542993	-1.68486e-09
71620647	chr16:71620647:C:T	3.08781e-13	-0.984886	-0.297081	3.32156e-06	-1.60767	-1.80514
71620694	chr16:71620694:G:A	3.11161e-13	-2.4149e-10	-1.27429	2.17821e-05	-2.4149e-10	-1.53216
71620972	chr16:71620972:A:G	1.96668e-13	-2.4149e-10	-1.73309	1.67742e-05	-2.4149e-10	-1.7934
71621423	chr16:71621423:A:G	5.4267e-13	-2.4149e-10	-0.718099	2.23627e-05	-2.4149e-10	-1.50586
71621458	chr16:71621458:A:G	9.57559e-13	1.36404	-1.51426	7.73845e-06	-0.765936	-1.80111
71621914	chr16:71621914:C:T	1.48064e-11	0.597183	1.99103	3.85412e-06	-1.66754	-1.59656
71622680	chr16:71622680:G:A	1.83173e-13	-2.4149e-10	-1.80417	1.75278e-05	-2.4149e-10	-1.74946
71622758	chr16:71622758:C:T	2.11736e-13	-1.65926	-1.68486e-09	2.10089e-05	-1.5683	-1.68486e-09
71623421	chr16:71623421:T:C	5.46372e-13	-2.4149e-10	-0.7113	2.23919e-05	-2.4149e-10	-1.50455
71623590	chr16:71623590:CAT:C	2.21178e-13	-2.4149e-10	-1.61563	1.68196e-05	-2.4149e-10	-1.7907
71624541	chr16:71624541:G:A	1.11195e-12	1.62268	-1.62341	8.6137e-06	-0.654879	-1.80502
71624606	chr16:71624606:G:A	4.69342e-13	-2.4149e-10	-0.863268	3.18096e-05	-2.4149e-10	-1.15348
71624691	chr16:71624691:G:A	4.34841e-14	-1.48051	-1.76169	5.53508e-06	-1.20118	-1.70097
71625136	chr16:71625136:A:T	3.72271e-13	-2.4149e-10	-1.09498	2.46906e-05	-2.4149e-10	-1.40683
71625976	chr16:71625976:G:T	2.71917e-13	0.31461	-1.72371	8.87728e-06	-0.655909	-1.77384
71626501	chr16:71626501:G:A	4.47478e-14	-1.45199	-1.76157	5.30957e-06	-1.24188	-1.70186
71626622	chr16:71626622:G:T	3.71287e-13	-2.4149e-10	-1.09762	2.4639e-05	-2.4149e-10	-1.40892
71626642	chr16:71626642:C:G	1.83141e-13	-2.4149e-10	-1.80434	1.74842e-05	-2.4149e-10	-1.75195
71626727	chr16:71626727:C:T	3.71687e-13	-2.4149e-10	-1.09655	2.46575e-05	-2.4149e-10	-1.40817
71627276	chr16:71627276:G:A	3.71287e-13	-2.4149e-10	-1.09762	2.4639e-05	-2.4149e-10	-1.40892
71627427	chr16:71627427:C:T	2.61687e-13	-2.4149e-10	-1.44745	2.1037e-05	-2.4149e-10	-1.56696
71627633	chr16:71627633:T:A	2.94741e-13	0.27702	-1.60552	8.41067e-06	-0.677838	-1.80591
71628114	chr16:71628114:G:C	1.83145e-13	-2.4149e-10	-1.80432	1.7487e-05	-2.4149e-10	-1.75179
71628251	chr16:71628251:C:T	4.79297e-13	-2.4149e-10	-0.842281	2.09684e-05	-2.4149e-10	-1.57023
71629328	chr16:71629328:A:G	9.77924e-13	-2.4149e-10	-0.129169	2.66432e-05	-2.4149e-10	-1.33072
71629742	chr16:71629742:C:T	2.12754e-13	-2.4149e-10	-1.65446	1.74631e-05	-2.4149e-10	-1.75316
71630322	chr16:71630322:T:A	7.28188e-14	-0.964284	-1.76234	4.14497e-06	-1.63631	-1.55504
71630487	chr16:71630487:G:A	2.00673e-13	-2.4149e-10	-1.71292	1.65588e-05	-2.4149e-10	-1.80633
71631340	chr16:71631340:T:C	1.83145e-13	-2.4149e-10	-1.80432	1.7487e-05	-2.4149e-10	-1.75179
71631617	chr16:71631617:G:T	5.34051e-13	-2.4149e-10	-0.73411	2.21504e-05	-2.4149e-10	-1.51539
71631658	chr16:71631658:G:A	2.13132e-13	-1.65269	-1.68486e-09	2.0628e-05	-1.5866	-1.68486e-09
71632073	chr16:71632073:T:C	2.15561e-13	-2.4149e-10	-1.64136	1.75673e-05	-2.4149e-10	-1.74721
71632082	chr16:71632082:A:T	4.24979e-12	3.12895	-1.78892	2.92261e-05	0.203767	-1.44195
71632215	chr16:71632215:A:G	4.93366e-14	-1.66457	-1.45136	3.23617e-06	-1.65447	-1.78439
71633228	chr16:71633228:T:G	1.42634e-12	1.69666	-1.44839	9.00353e-06	-0.615985	-1.79965
71633425	chr16:71633425:G:A	7.17148e-13	-2.4149e-10	-0.439318	2.93813e-05	-2.4149e-10	-1.23289
71633777	chr16:71633777:C:T	1.06061e-12	1.43557	-1.48358	7.83906e-06	-0.748379	-1.80575
71634897	chr16:71634897:G:A	5.14235e-13	0.936651	-1.70857	6.19744e-06	-1.01035	-1.77876
71635721	chr16:71635721:C:A	4.21936e-14	-1.49711	-1.77523	5.8459e-06	-1.17373	-1.67378
71636163	chr16:71636163:C:T	4.33378e-14	-1.48424	-1.76134	5.57262e-06	-1.19424	-1.70114
71636967	chr16:71636967:C:G	3.9663e-13	-2.4149e-10	-1.0316	4.8562e-05	-2.4149e-10	-0.730407
71637360	chr16:71637360:AT:A	2.06318e-13	-2.4149e-10	-1.68518	2.1249e-05	-2.4149e-10	-1.55694
71638555	chr16:71638555:T:C	1.9237e-13	-2.4149e-10	-1.75518	1.78691e-05	-2.4149e-10	-1.73018
71638666	chr16:71638666:A:G	4.4709e-14	-1.4925	-1.72192	5.40752e-06	-1.1787	-1.74676
71638859	chr16:71638859:T:C	1.19392e-12	1.76264	-1.69224	9.40426e-06	-0.586785	-1.7853
71639049	chr16:71639049:T:A	6.75506e-13	-2.4149e-10	-0.499139	2.50655e-05	-2.4149e-10	-1.39176
71639725	chr16:71639725:G:A	3.64874e-13	-2.4149e-10	-1.11505	2.43167e-05	-2.4149e-10	-1.42208
71640053	chr16:71640053:G:C	1.82851e-13	-2.4149e-10	-1.80593	1.72868e-05	-2.4149e-10	-1.76331
71640502	chr16:71640502:T:A	4.37918e-13	-0.932568	-1.68486e-09	2.8518e-05	-1.26271	-1.68486e-09
71641052	chr16:71641052:C:T	7.53861e-13	-2.4149e-10	-0.389393	2.46438e-05	-2.4149e-10	-1.40872
71641057	chr16:71641057:A:G	1.84497e-13	-2.4149e-10	-1.79697	1.73838e-05	-2.4149e-10	-1.75771
71641233	chr16:71641233:G:A	1.07443e-13	-0.737358	-1.60028	3.43358e-06	-1.57664	-1.80301
71641327	chr16:71641327:C:A	4.92186e-13	0.534926	-1.35067	1.53518e-05	-0.47424	-1.40778
71641537	chr16:71641537:A:G	9.41673e-13	1.25944	-1.42638	7.12726e-06	-0.84307	-1.80625
71641741	chr16:71641741:G:A	1.87721e-13	-2.4149e-10	-1.77964	1.65671e-05	-2.4149e-10	-1.80583
71642147	chr16:71642147:C:T	2.07971e-13	-2.4149e-10	-1.6772	1.68407e-05	-2.4149e-10	-1.78945
71642268	chr16:71642268:A:C	8.52227e-13	1.41289	-1.67963	8.1288e-06	-0.729104	-1.78873
71642285	chr16:71642285:T:C	3.7678e-14	-1.6061	-1.77943	7.49215e-06	-0.932562	-1.66683
71642624	chr16:71642624:G:A	1.00537e-12	-2.4149e-10	-0.101489	2.88551e-05	-2.4149e-10	-1.25096
71642675	chr16:71642675:C:T	1.93451e-13	-2.4149e-10	-1.74958	1.65854e-05	-2.4149e-10	-1.80473
71643043	chr16:71643043:T:A	1.9289e-13	-2.4149e-10	-1.75248	1.67378e-05	-2.4149e-10	-1.79558
71643907	chr16:71643907:A:T	1.96267e-13	-2.4149e-10	-1.73512	1.83161e-05	-2.4149e-10	-1.70547
71644072	chr16:71644072:C:T	6.95207e-14	-1.02205	-1.75092	4.26832e-06	-1.65657	-1.50546
71644428	chr16:71644428:C:T	6.85636e-13	-2.4149e-10	-0.484254	2.34457e-05	-2.4149e-10	-1.45856
71644553	chr16:71644553:T:C	5.33253e-13	-2.4149e-10	-0.735605	2.43601e-05	-2.4149e-10	-1.4203
71644605	chr16:71644605:A:C	1.83881e-13	-2.4149e-10	-1.80031	1.77291e-05	-2.4149e-10	-1.73804
71644859	chr16:71644859:C:G	7.00243e-13	-2.4149e-10	-0.463173	2.36799e-05	-2.4149e-10	-1.44862
71645029	chr16:71645029:T:C	4.66969e-13	0.747224	-1.61556	1.17162e-05	-0.346489	-1.80579
71645120	chr16:71645120:G:A	7.71217e-13	-2.4149e-10	-0.366631	2.4857e-05	-2.4149e-10	-1.40011
71645154	chr16:71645154:C:T	5.13574e-13	0.97507	-1.74828	6.74709e-06	-0.956022	-1.74812
71645301	chr16:71645301:C:T	4.17197e-13	0.400402	-1.38144	1.3439e-05	-0.576471	-1.43862
71646099	chr16:71646099:C:T	7.22005e-13	1.29631	-1.72887	7.65688e-06	-0.783849	-1.7938
71646172	chr16:71646172:C:G	2.06124e-13	-2.4149e-10	-1.68612	2.07404e-05	-2.4149e-10	-1.58116
71647250	chr16:71647250:G:A	3.76811e-14	-1.59833	-1.78712	7.38032e-06	-0.972501	-1.64193
71647307	chr16:71647307:CAA:C	2.50175e-13	-2.4149e-10	-1.49244	1.87085e-05	-2.4149e-10	-1.68427
71647359	chr16:71647359:CTTATG:C	9.98016e-14	-1.59209	-0.81933	4.55761e-06	-1.48905	-1.6074
71648577	chr16:71648577:C:T	6.30478e-12	1.73446	-1.68486e-09	0.00150812	2.70537	-1.68486e-09
71648893	chr16:71648893:T:C	7.86319e-13	-1.20914	0.861898	3.62053e-06	-1.54566	-1.78097
71648927	chr16:71648927:C:T	6.64467e-12	0.0678959	1.71907	3.44532e-06	-1.65443	-1.72181
71649815	chr16:71649815:A:G	4.41156e-14	-1.42365	-1.80413	1.44604e-05	-0.172014	-1.76982
71651067	chr16:71651067:C:T	1.98234e-13	-2.4149e-10	-1.72515	1.66893e-05	-2.4149e-10	-1.79848
71651424	chr16:71651424:C:T	3.90234e-14	-1.58574	-1.7647	3.81607e-06	-1.47037	-1.80366
71651441	chr16:71651441:A:G	1.16196e-13	-1.498	-0.761319	2.72724e-05	-0.439182	-0.868193
71652151	chr16:71652151:A:G	3.11209e-13	0.413874	-1.68801	1.06749e-05	-0.451016	-1.79434
71652851	chr16:71652851:C:T	2.27601e-13	-1.58701	-1.68486e-09	1.9038e-05	-1.66681	-1.68486e-09
71654107	chr16:71654107:A:C	2.91126e-13	-2.4149e-10	-1.34085	2.02661e-05	-2.4149e-10	-1.6043
71654152	chr16:71654152:A:G	1.16751e-12	1.68007	-1.63204	9.22954e-06	-0.593518	-1.79732
71654641	chr16:71654641:C:T	3.8878e-14	-1.57243	-1.78175	4.18966e-06	-1.45702	-1.72361
71654719	chr16:71654719:T:C	5.92414e-13	-2.4149e-10	-0.630395	2.14825e-05	-2.4149e-10	-1.54601
71655074	chr16:71655074:G:A	7.97482e-13	1.35468	-1.68782	7.81497e-06	-0.758631	-1.79858
71655790	chr16:71655790:A:G	9.18691e-13	1.39402	-1.58567	7.90769e-06	-0.741504	-1.80391
71655795	chr16:71655795:C:T	1.95134e-13	-2.4149e-10	-1.74091	1.67065e-05	-2.4149e-10	-1.79745
71656089	chr16:71656089:AC:A	3.7331e-14	-1.58887	-1.8059	3.70772e-06	-1.51714	-1.78569
71656127	chr16:71656127:C:T	7.65302e-13	1.32355	-1.69788	7.72272e-06	-0.773129	-1.79595
71656369	chr16:71656369:T:C	8.2205e-13	-2.4149e-10	-0.302799	2.58204e-05	-2.4149e-10	-1.36208
71657139	chr16:71657139:C:G	3.73376e-13	0.584648	-1.67666	1.06663e-05	-0.454691	-1.79147
71657204	chr16:71657204:A:G	3.55138e-14	-1.64072	-1.80396	3.53909e-06	-1.55556	-1.79382
71657434	chr16:71657434:G:A	2.96766e-13	-1.32166	-1.68486e-09	2.72041e-05	-1.30988	-1.68486e-09
71657544	chr16:71657544:G:A	4.62901e-13	0.877609	-1.7547	1.38891e-05	-0.240665	-1.74148
71657683	chr16:71657683:C:T	4.84604e-13	0.845821	-1.67709	1.2769e-05	-0.274799	-1.79143
71658072	chr16:71658072:C:T	8.9564e-13	-2.4149e-10	-0.217062	2.70696e-05	-2.4149e-10	-1.31484
71658120	chr16:71658120:C:G	3.79263e-13	-2.4149e-10	-1.07637	2.50574e-05	-2.4149e-10	-1.39208
71658369	chr16:71658369:A:G	3.79626e-13	-2.4149e-10	-1.07541	2.50742e-05	-2.4149e-10	-1.39141
71659137	chr16:71659137:T:C	1.2933e-13	-1.06525	-1.08698	1.02291e-05	-1.5105	-0.77752
71659190	chr16:71659190:T:C	5.12188e-13	0.498638	-1.27455	1.57551e-05	-0.513335	-1.34275
71660308	chr16:71660308:T:C	7.1195e-13	1.32954	-1.77613	1.95971e-05	0.07541	-1.71328
71661131	chr16:71661131:A:G	8.35852e-13	-2.4149e-10	-0.286149	2.60455e-05	-2.4149e-10	-1.3534
71661657	chr16:71661657:G:C	5.20301e-14	-1.367	-1.69577	1.5826e-05	-0.0517293	-1.79986
71662117	chr16:71662117:C:T	4.55526e-13	0.408042	-1.30119	1.50995e-05	-0.541126	-1.35746
71663112	chr16:71663112:T:G	1.68574e-10	5.02053	-1.68486e-09	0.000116572	0.145262	-1.68486e-09
71663223	chr16:71663223:T:C	1.11112e-12	-1.29294	1.29146	3.94219e-06	-1.50156	-1.73995
71663355	chr16:71663355:C:T	7.70825e-13	-2.4149e-10	-0.367139	2.49236e-05	-2.4149e-10	-1.39743
71663502	chr16:71663502:G:GT	3.79887e-13	-2.4149e-10	-1.07473	2.50859e-05	-2.4149e-10	-1.39094
71663802	chr16:71663802:G:A	1.96134e-13	-2.4149e-10	-1.7358	1.91511e-05	-2.4149e-10	-1.66089
71663849	chr16:71663849:T:C	3.87762e-13	0.538942	-1.59315	1.02748e-05	-0.477258	-1.8063
71664369	chr16:71664369:T:A	1.00613e-13	-1.63105	-0.772271	4.38679e-06	-1.55142	-1.58323
71665385	chr16:71665385:T:C	6.04571e-12	-0.20434	1.89684	3.64812e-06	-1.63064	-1.6884
71665636	chr16:71665636:C:T	2.17687e-13	-1.63154	-1.68486e-09	1.90741e-05	-1.66492	-1.68486e-09
71665983	chr16:71665983:C:T	5.91563e-13	-0.631833	-1.68486e-09	3.55226e-05	-1.04308	-1.68486e-09
71666601	chr16:71666601:G:T	9.22187e-13	-2.4149e-10	-0.187853	2.75301e-05	-2.4149e-10	-1.29797
71666801	chr16:71666801:G:T	5.55638e-12	-0.0329266	1.64103	3.40127e-06	-1.64509	-1.74401
71667345	chr16:71667345:G:A	6.82246e-13	1.13754	-1.62675	6.93851e-06	-0.873667	-1.80249
71667775	chr16:71667775:C:T	1.84337e-13	-2.4149e-10	-1.79784	1.80915e-05	-2.4149e-10	-1.7178
71668717	chr16:71668717:C:T	3.61928e-14	-1.62082	-1.80493	3.6347e-06	-1.51643	-1.80629
71669072	chr16:71669072:C:T	1.10197e-13	-1.65351	-0.658815	4.45781e-06	-1.58759	-1.531
71669349	chr16:71669349:A:G	8.72657e-13	-2.4149e-10	-0.243058	2.6667e-05	-2.4149e-10	-1.32982
71669533	chr16:71669533:T:G	7.09552e-13	1.22445	-1.67442	7.27117e-06	-0.846139	-1.78319
71669826	chr16:71669826:A:G	3.13382e-13	0.44908	-1.71626	9.96481e-06	-0.531642	-1.78255
71670135	chr16:71670135:G:A	7.76715e-13	-2.4149e-10	-0.359527	2.50155e-05	-2.4149e-10	-1.39375
71670194	chr16:71670194:C:T	6.83755e-12	0.0927601	1.72282	3.40332e-06	-1.65637	-1.73213
71670319	chr16:71670319:T:C	7.5802e-13	1.28056	-1.66445	7.57764e-06	-0.795528	-1.79252
71670608	chr16:71670608:ATAGT:A	4.29178e-14	-1.48045	-1.77487	4.67467e-06	-1.26956	-1.80153
71671290	chr16:71671290:T:C	8.66971e-13	-2.4149e-10	-0.249595	2.66027e-05	-2.4149e-10	-1.33223
71671312	chr16:71671312:T:C	6.0484e-13	0.855611	-1.46525	6.02192e-06	-1.02185	-1.79599
71671728	chr16:71671728:T:C	1.44973e-12	2.05024	-1.78571	1.15458e-05	-0.406741	-1.76018
71672005	chr16:71672005:C:T	7.62776e-14	-0.915141	-1.76508	4.16707e-06	-1.64386	-1.54218
71672035	chr16:71672035:T:C	1.90125e-13	-2.4149e-10	-1.76692	1.66066e-05	-2.4149e-10	-1.80345
71672579	chr16:71672579:G:A	3.7117e-13	-2.4149e-10	-1.09794	2.47386e-05	-2.4149e-10	-1.40488
71673103	chr16:71673103:TTA:T	1.87576e-13	-2.4149e-10	-1.78042	1.97191e-05	-2.4149e-10	-1.63166
71673104	chr16:71673104:T:C	2.03291e-13	-2.4149e-10	-1.69996	2.14539e-05	-2.4149e-10	-1.54734
71673485	chr16:71673485:G:A	4.92156e-14	-1.38044	-1.73795	4.75718e-06	-1.26895	-1.78465
71673495	chr16:71673495:T:C	3.88911e-14	-1.56569	-1.78814	7.0016e-06	-1.02522	-1.64189
71673867	chr16:71673867:G:C	7.6131e-13	-2.4149e-10	-0.37956	2.47738e-05	-2.4149e-10	-1.40346
71674674	chr16:71674674:C:T	9.64179e-14	-1.6477	-0.798211	4.24837e-06	-1.57165	-1.59506
71674767	chr16:71674767:T:G	1.82791e-13	-2.4149e-10	-1.80626	1.68128e-05	-2.4149e-10	-1.79111
71675264	chr16:71675264:A:G	3.30832e-13	0.514077	-1.72707	1.04613e-05	-0.489328	-1.77624
71676015	chr16:71676015:T:C	2.03628e-13	-2.4149e-10	-1.69831	1.70054e-05	-2.4149e-10	-1.77972
71676525	chr16:71676525:G:A	4.64091e-13	-0.87452	-1.68486e-09	2.15717e-05	-1.54187	-1.68486e-09
71677570	chr16:71677570:G:T	7.21853e-13	-2.4149e-10	-0.432779	2.4161e-05	-2.4149e-10	-1.42851
71678051	chr16:71678051:G:A	7.3788e-13	-2.4149e-10	-0.41082	2.433e-05	-2.4149e-10	-1.42154
71678418	chr16:71678418:G:A	3.06466e-13	0.473373	-1.76287	1.06798e-05	-0.506962	-1.73794
71678559	chr16:71678559:G:A	4.28181e-13	0.796973	-1.75203	1.33392e-05	-0.272776	-1.74977
71678608	chr16:71678608:C:G	3.31481e-13	-2.4149e-10	-1.21103	1.74726e-05	-2.4149e-10	-1.75261
71678670	chr16:71678670:T:C	2.26128e-13	-2.4149e-10	-1.5935	1.82707e-05	-2.4149e-10	-1.70795
71678883	chr16:71678883:A:G	4.54335e-14	-1.40291	-1.79544	4.48257e-06	-1.30741	-1.80565
71679090	chr16:71679090:C:T	2.67764e-13	-2.4149e-10	-1.4245	1.65949e-05	-2.4149e-10	-1.80416
71679129	chr16:71679129:C:T	3.62211e-13	-2.4149e-10	-1.12237	2.44566e-05	-2.4149e-10	-1.41635
71679751	chr16:71679751:G:A	1.86125e-13	-2.4149e-10	-1.78818	1.65602e-05	-2.4149e-10	-1.80625
71680008	chr16:71680008:G:A	5.79612e-13	-1.49804	0.845795	4.62952e-06	-1.2945	-1.7863
71680040	chr16:71680040:G:A	3.61868e-14	-1.65405	-1.77185	3.4085e-06	-1.58192	-1.80506
71680216	chr16:71680216:C:G	3.06683e-13	0.444423	-1.73321	1.0277e-05	-0.528053	-1.75529
71680318	chr16:71680318:G:A	1.82975e-13	-2.4149e-10	-1.80525	1.6719e-05	-2.4149e-10	-1.7967
71680531	chr16:71680531:A:G	2.20049e-13	-2.4149e-10	-1.62075	2.49873e-05	-2.4149e-10	-1.39488
71680998	chr16:71680998:A:C	2.83033e-13	-2.4149e-10	-1.36904	1.89392e-05	-2.4149e-10	-1.67201
71681228	chr16:71681228:G:A	1.05724e-13	-0.553065	-1.8007	4.82573e-06	-1.38337	-1.65592
71681443	chr16:71681443:C:G	6.91715e-13	-2.4149e-10	-0.475427	2.3579e-05	-2.4149e-10	-1.45289
71681475	chr16:71681475:C:T	1.09143e-12	1.72485	-1.74421	1.00477e-05	-0.551572	-1.75434
71682235	chr16:71682235:T:G	1.85551e-13	-2.4149e-10	-1.79127	1.65662e-05	-2.4149e-10	-1.80588
71682621	chr16:71682621:A:G	4.53337e-12	-0.119196	1.52382	3.39095e-06	-1.64101	-1.75113
71682846	chr16:71682846:T:C	1.82803e-13	-2.4149e-10	-1.80619	1.67943e-05	-2.4149e-10	-1.79221
71683311	chr16:71683311:A:G	1.114e-13	-0.504243	-1.79723	5.10273e-06	-1.34319	-1.64028
71683649	chr16:71683649:C:T	3.62211e-13	-2.4149e-10	-1.12237	2.44566e-05	-2.4149e-10	-1.41635
71683862	chr16:71683862:C:T	3.26547e-13	0.448842	-1.67487	9.83763e-06	-0.534379	-1.79266
71684463	chr16:71684463:C:T	7.71665e-13	1.13074	-1.49679	6.88836e-06	-0.878174	-1.80524
71685112	chr16:71685112:G:A	2.2554e-13	-1.5961	-1.68486e-09	1.90244e-05	-1.66753	-1.68486e-09
71685234	chr16:71685234:G:A	2.30976e-13	-1.57229	-1.68486e-09	1.90551e-05	-1.66591	-1.68486e-09
71685795	chr16:71685795:T:C	3.85847e-13	-2.4149e-10	-1.05916	5.08731e-05	-2.4149e-10	-0.683914
71686016	chr16:71686016:G:A	3.18516e-13	0.327908	-1.57884	8.96685e-06	-0.617072	-1.80264
71686092	chr16:71686092:C:T	6.91776e-13	-2.4149e-10	-0.475338	2.35407e-05	-2.4149e-10	-1.45452
71686434	chr16:71686434:A:G	4.27012e-13	-1.53268	0.574895	4.76072e-06	-1.24974	-1.80311
71687018	chr16:71687018:T:G	6.49123e-14	-1.06015	-1.78142	3.91699e-06	-1.66201	-1.58591
71687117	chr16:71687117:T:C	3.35657e-13	0.480475	-1.67899	1.01125e-05	-0.506993	-1.79248
71687273	chr16:71687273:CT:C	1.82823e-13	-2.4149e-10	-1.80608	1.67747e-05	-2.4149e-10	-1.79338
71687497	chr16:71687497:T:C	6.77001e-13	-2.4149e-10	-0.496928	2.35645e-05	-2.4149e-10	-1.45351
71687588	chr16:71687588:A:G	2.29231e-13	-2.4149e-10	-1.57987	1.80638e-05	-2.4149e-10	-1.71934
71687610	chr16:71687610:G:A	3.47673e-13	0.604676	-1.76801	1.17863e-05	-0.416147	-1.73017
71687719	chr16:71687719:T:C	7.47407e-13	-2.4149e-10	-0.39799	2.46029e-05	-2.4149e-10	-1.41038
71688275	chr16:71688275:T:C	3.61551e-13	-2.4149e-10	-1.1242	2.44244e-05	-2.4149e-10	-1.41767
71689186	chr16:71689186:G:C	8.97406e-13	1.10143	-1.31652	7.12542e-06	-0.887211	-1.76237
71689804	chr16:71689804:C:CA	3.61886e-13	-2.4149e-10	-1.12327	2.44389e-05	-2.4149e-10	-1.41707
71690093	chr16:71690093:T:C	1.86399e-13	-2.4149e-10	-1.78671	1.78144e-05	-2.4149e-10	-1.73324
71690187	chr16:71690187:C:A	9.85331e-13	1.44662	-1.56824	8.30732e-06	-0.700017	-1.7961
71690466	chr16:71690466:T:C	3.91721e-14	-1.55089	-1.79575	7.0286e-06	-1.06217	-1.60109
71691312	chr16:71691312:T:C	3.35074e-13	-2.4149e-10	-1.20025	2.25843e-05	-2.4149e-10	-1.496
71691387	chr16:71691387:G:A	1.82822e-13	-2.4149e-10	-1.80609	1.97573e-05	-2.4149e-10	-1.62972
71691610	chr16:71691610:T:G	1.31397e-13	-1.18968	-0.946699	5.36521e-05	0.402345	-1.03307
71691719	chr16:71691719:G:A	7.66733e-13	-2.4149e-10	-0.372462	2.49249e-05	-2.4149e-10	-1.39738
71692099	chr16:71692099:T:C	3.53457e-13	-2.4149e-10	-1.14684	2.3889e-05	-2.4149e-10	-1.43983
71692233	chr16:71692233:C:T	3.96016e-14	-1.53556	-1.80017	6.93703e-06	-1.09783	-1.57855
71692301	chr16:71692301:C:T	1.64126e-11	2.6912	-1.68486e-09	0.000388081	1.34797	-1.68486e-09
71692838	chr16:71692838:A:T	6.29542e-13	0.820088	-1.3897	1.2823e-05	-0.291552	-1.77045
71693020	chr16:71693020:G:C	1.95937e-13	-2.4149e-10	-1.73681	1.67772e-05	-2.4149e-10	-1.79323
71693040	chr16:71693040:C:T	6.47598e-13	0.858243	-1.39957	1.33926e-05	-0.230321	-1.78822
71693082	chr16:71693082:A:G	6.78348e-13	-2.4149e-10	-0.494941	2.33255e-05	-2.4149e-10	-1.4637
71693387	chr16:71693387:C:G	3.89613e-14	-1.54842	-1.80361	3.7794e-06	-1.48133	-1.80235
71693542	chr16:71693542:A:T	2.34404e-13	-2.4149e-10	-1.55755	1.87076e-05	-2.4149e-10	-1.68432
71693668	chr16:71693668:A:T	4.07734e-13	0.466282	-1.47027	9.89951e-06	-0.515089	-1.80567
71693959	chr16:71693959:C:T	4.26166e-13	0.686513	-1.64628	1.16923e-05	-0.354675	-1.79964
71694055	chr16:71694055:G:A	4.65161e-13	0.686147	-1.55836	1.17249e-05	-0.351927	-1.79961
71694197	chr16:71694197:TAATAA:T	1.02171e-13	-1.63117	-0.756789	4.45558e-06	-1.54395	-1.57514
71694392	chr16:71694392:C:G	1.15462e-13	-1.59463	-0.671028	4.94625e-06	-1.48297	-1.53165
71694409	chr16:71694409:C:T	2.10949e-12	0.743625	-0.104024	1.46747e-05	-0.333675	-1.59345
71695922	chr16:71695922:T:C	1.3532e-12	1.93381	-1.73819	1.14496e-05	-0.446723	-1.72857
71696153	chr16:71696153:C:T	3.53635e-13	-2.4149e-10	-1.14634	2.38978e-05	-2.4149e-10	-1.43946
71696683	chr16:71696683:T:C	3.89914e-14	-1.5866	-1.76466	3.85975e-06	-1.4605	-1.80215
71697228	chr16:71697228:A:G	1.84357e-13	-2.4149e-10	-1.79772	1.79062e-05	-2.4149e-10	-1.7281
71697816	chr16:71697816:TC:T	1.8282e-13	-2.4149e-10	-1.8061	1.90721e-05	-2.4149e-10	-1.66502
71698143	chr16:71698143:G:A	1.95142e-13	-2.4149e-10	-1.74087	1.65955e-05	-2.4149e-10	-1.80412
71698418	chr16:71698418:A:T	3.53635e-13	-2.4149e-10	-1.14634	2.38978e-05	-2.4149e-10	-1.43946
71698442	chr16:71698442:G:A	3.68e-14	-1.62935	-1.77975	3.57521e-06	-1.53356	-1.80567
71698610	chr16:71698610:G:A	1.84368e-13	-2.4149e-10	-1.79767	1.79009e-05	-2.4149e-10	-1.7284
71700305	chr16:71700305:T:C	4.3238e-13	0.104472	-1.04977	5.35298e-06	-1.66778	-1.26781
71701139	chr16:71701139:GACCATCCCTCCAGCTAA:G	3.72922e-13	-1.09323	-1.68486e-09	1.91212e-05	-1.66245	-1.68486e-09
71701242	chr16:71701242:A:T	2.11475e-13	-2.4149e-10	-1.66049	1.73404e-05	-2.4149e-10	-1.76021
71702456	chr16:71702456:G:C	1.62297e-13	-0.122099	-1.80307	6.03927e-06	-1.1445	-1.67047
71703261	chr16:71703261:T:C	4.05639e-14	-1.50983	-1.8019	4.04438e-06	-1.43713	-1.77879
71703631	chr16:71703631:T:C	1.87899e-13	-2.4149e-10	-1.7787	1.81016e-05	-2.4149e-10	-1.71725
71704259	chr16:71704259:G:A	4.55684e-13	-2.4149e-10	-0.8928	2.82407e-05	-2.4149e-10	-1.27249
71704265	chr16:71704265:G:A	7.96966e-13	-2.4149e-10	-0.333789	2.47131e-05	-2.4149e-10	-1.40591
71704372	chr16:71704372:CCAT:C	5.5552e-12	1.60789	-1.68486e-09	4.69313e-05	-0.764563	-1.68486e-09
71705179	chr16:71705179:G:A	2.1402e-13	-1.64853	-1.68486e-09	2.90951e-05	-1.24268	-1.68486e-09
71705746	chr16:71705746:A:G	2.80493e-13	0.0880276	-1.46608	7.34918e-06	-0.812948	-1.80571
71706146	chr16:71706146:A:G	1.03701e-13	-0.708884	-1.66421	4.9286e-06	-1.45367	-1.56453
71706269	chr16:71706269:C:CTATGT	3.66917e-14	-1.61211	-1.79994	3.57618e-06	-1.56236	-1.7766
71706270	chr16:71706270:C:CCA	3.67012e-14	-1.61185	-1.79994	3.57734e-06	-1.56203	-1.7766
71706309	chr16:71706309:C:T	1.88409e-13	-2.4149e-10	-1.77599	1.81788e-05	-2.4149e-10	-1.71299
71706385	chr16:71706385:A:C	5.83964e-13	-2.4149e-10	-0.644762	3.87785e-05	-2.4149e-10	-0.955383
71706574	chr16:71706574:G:A	1.72086e-12	2.00999	-1.57401	1.30198e-05	-0.240546	-1.80623
71706925	chr16:71706925:T:A	3.54153e-13	-2.4149e-10	-1.14487	2.3825e-05	-2.4149e-10	-1.44251
71707146	chr16:71707146:G:A	1.50074e-12	-2.4149e-10	0.299111	2.72892e-05	-2.4149e-10	-1.30676
71707581	chr16:71707581:T:C	2.23592e-13	-2.4149e-10	-1.60478	2.44439e-05	-2.4149e-10	-1.41687
71707721	chr16:71707721:C:T	4.61964e-13	0.559434	-1.43855	1.10557e-05	-0.443052	-1.76725
71708025	chr16:71708025:C:T	4.09206e-14	-1.55959	-1.74338	6.28914e-06	-1.04921	-1.72522
71708496	chr16:71708496:G:A	3.53956e-13	-2.4149e-10	-1.14543	2.39129e-05	-2.4149e-10	-1.43883
71709266	chr16:71709266:T:C	4.46902e-14	-1.42291	-1.79194	1.62409e-05	-0.0957717	-1.72994
71709307	chr16:71709307:G:A	7.05387e-13	-2.4149e-10	-0.455854	2.37781e-05	-2.4149e-10	-1.44448
71709697	chr16:71709697:G:A	1.83692e-13	-2.4149e-10	-1.80134	1.72303e-05	-2.4149e-10	-1.76658
71710936	chr16:71710936:T:C	7.06123e-13	-2.4149e-10	-0.454812	2.37578e-05	-2.4149e-10	-1.44534
71711615	chr16:71711615:C:T	4.04504e-14	-1.66111	-1.65342	3.39138e-06	-1.60684	-1.78517
71711845	chr16:71711845:C:T	3.96821e-14	-1.579	-1.7547	6.71541e-06	-0.995994	-1.71285
71713227	chr16:71713227:T:C	2.21329e-13	-2.4149e-10	-1.61495	2.35917e-05	-2.4149e-10	-1.45235
71713388	chr16:71713388:A:T	1.98559e-13	-2.4149e-10	-1.72351	1.65635e-05	-2.4149e-10	-1.80605
71713632	chr16:71713632:C:T	3.53635e-13	-2.4149e-10	-1.14634	2.38978e-05	-2.4149e-10	-1.43946
71714004	chr16:71714004:A:T	3.626e-13	-2.4149e-10	-1.1213	2.43204e-05	-2.4149e-10	-1.42193
71714416	chr16:71714416:T:C	7.52552e-13	-0.39113	-1.68486e-09	1.9098e-05	-1.66366	-1.68486e-09
71714836	chr16:71714836:G:A	1.82822e-13	-2.4149e-10	-1.80609	2.12996e-05	-2.4149e-10	-1.55456
71715130	chr16:71715130:C:T	2.15234e-13	-2.4149e-10	-1.64288	1.65976e-05	-2.4149e-10	-1.80399
71715258	chr16:71715258:T:G	2.26274e-13	-2.4149e-10	-1.59285	1.71929e-05	-2.4149e-10	-1.76875
71715364	chr16:71715364:G:C	4.02595e-14	-1.52251	-1.79674	4.01117e-06	-1.45343	-1.77073
71715450	chr16:71715450:C:T	2.23127e-13	-2.4149e-10	-1.60686	1.70839e-05	-2.4149e-10	-1.77511
71715522	chr16:71715522:C:CA	2.17282e-13	-2.4149e-10	-1.6334	1.69166e-05	-2.4149e-10	-1.78495
71715721	chr16:71715721:G:C	5.71736e-13	-0.665922	-1.68486e-09	1.9884e-05	-1.62333	-1.68486e-09
71715773	chr16:71715773:T:C	6.87985e-13	0.667776	-1.14861	5.31111e-06	-1.61837	-1.32508
71715836	chr16:71715836:A:C	2.17895e-13	-2.4149e-10	-1.63059	2.59918e-05	-2.4149e-10	-1.35547
71716623	chr16:71716623:CTTTACTCCA:C	3.53635e-13	-2.4149e-10	-1.14634	2.38978e-05	-2.4149e-10	-1.43946
71716637	chr16:71716637:TCAATCAC:T	3.53635e-13	-2.4149e-10	-1.14634	2.38978e-05	-2.4149e-10	-1.43946
71716649	chr16:71716649:A:T	3.54958e-13	-2.4149e-10	-1.1426	2.39647e-05	-2.4149e-10	-1.43667
71716650	chr16:71716650:A:G	3.55285e-13	-2.4149e-10	-1.14168	2.39836e-05	-2.4149e-10	-1.43588
71716922	chr16:71716922:A:G	3.93961e-14	-1.66691	-1.67403	3.22559e-06	-1.64754	-1.79459
71717751	chr16:71717751:C:T	6.76896e-13	-2.4149e-10	-0.497083	2.32979e-05	-2.4149e-10	-1.46488
71718198	chr16:71718198:T:C	2.08371e-13	-2.4149e-10	-1.67528	1.66998e-05	-2.4149e-10	-1.79785
71718254	chr16:71718254:T:C	9.27345e-14	-0.899342	-1.58552	5.02132e-06	-1.53216	-1.4674
71718370	chr16:71718370:G:A	3.52786e-13	-2.4149e-10	-1.14874	2.3852e-05	-2.4149e-10	-1.44138
71718380	chr16:71718380:C:A	8.63036e-13	-0.254144	-1.68486e-09	3.52269e-05	-1.05144	-1.68486e-09
71718390	chr16:71718390:C:A	8.59326e-13	-0.258453	-1.68486e-09	3.51035e-05	-1.05495	-1.68486e-09
71718800	chr16:71718800:T:C	4.21122e-13	-0.971678	-1.68486e-09	1.92214e-05	-1.65722	-1.68486e-09
71718831	chr16:71718831:G:A	1.90325e-13	-2.4149e-10	-1.76587	1.66112e-05	-2.4149e-10	-1.80317
71718885	chr16:71718885:G:T	1.91811e-13	-2.4149e-10	-1.75809	1.66477e-05	-2.4149e-10	-1.80098
71719011	chr16:71719011:C:A	3.59261e-14	-1.66696	-1.76617	3.26934e-06	-1.62556	-1.80311
71719199	chr16:71719199:C:T	4.14032e-10	-2.4149e-10	5.9191	9.83828e-05	-2.4149e-10	-0.0243821
71719210	chr16:71719210:A:G	1.82807e-13	-2.4149e-10	-1.80617	1.67864e-05	-2.4149e-10	-1.79268
71719258	chr16:71719258:G:A	2.19012e-13	-2.4149e-10	-1.62547	2.28958e-05	-2.4149e-10	-1.48229
71719294	chr16:71719294:G:C	2.20301e-13	-2.4149e-10	-1.61961	2.30847e-05	-2.4149e-10	-1.47408
71719422	chr16:71719422:C:A	2.01096e-13	-2.4149e-10	-1.71082	1.6995e-05	-2.4149e-10	-1.78033
71720609	chr16:71720609:A:T	1.90637e-13	-2.4149e-10	-1.76423	1.6619e-05	-2.4149e-10	-1.8027
71720808	chr16:71720808:T:C	3.7118e-14	-1.66381	-1.73669	3.35551e-06	-1.60989	-1.79276
71721195	chr16:71721195:A:C	6.08915e-12	0.292177	1.40749	3.44259e-06	-1.66714	-1.70989
71721375	chr16:71721375:C:G	2.11114e-12	2.05535	-1.41497	1.12684e-05	-0.386594	-1.80466
71721388	chr16:71721388:T:C	2.62221e-13	-2.4149e-10	-1.44541	2.3726e-05	-2.4149e-10	-1.44668
71721405	chr16:71721405:G:A	4.22706e-10	-2.4149e-10	5.93983	9.83676e-05	-2.4149e-10	-0.0245371
71721483	chr16:71721483:A:G	4.48314e-13	0.287714	-1.19682	5.06723e-06	-1.65053	-1.33993
71721491	chr16:71721491:C:T	3.88197e-14	-1.61325	-1.74242	3.30376e-06	-1.64265	-1.77554
71721528	chr16:71721528:G:C	3.53635e-13	-2.4149e-10	-1.14634	2.38978e-05	-2.4149e-10	-1.43946
71721613	chr16:71721613:A:C	1.88152e-13	-2.4149e-10	-1.77735	1.65885e-05	-2.4149e-10	-1.80454
71721866	chr16:71721866:T:C	2.31055e-13	-1.57195	-1.68486e-09	1.92517e-05	-1.65565	-1.68486e-09
71722068	chr16:71722068:T:G	4.59657e-10	-2.4149e-10	6.02364	0.000108681	-2.4149e-10	0.0751676
71722713	chr16:71722713:G:A	4.84446e-10	-2.4149e-10	6.07616	0.000111047	-2.4149e-10	0.0967069
71722832	chr16:71722832:A:C	1.95534e-13	-2.4149e-10	-1.73886	1.65922e-05	-2.4149e-10	-1.80432
71723058	chr16:71723058:T:G	3.69034e-13	-2.4149e-10	-1.10371	2.46579e-05	-2.4149e-10	-1.40815
71723112	chr16:71723112:G:A	4.10916e-10	-2.4149e-10	5.91154	0.000101291	-2.4149e-10	0.00475319
71723327	chr16:71723327:T:C	5.63049e-12	1.62135	-1.68486e-09	0.000675606	1.90236	-1.68486e-09
71723484	chr16:71723484:C:G	2.15592e-12	2.40163	-1.74026	1.45267e-05	-0.172283	-1.76498
71723547	chr16:71723547:G:A	1.83785e-13	-2.4149e-10	-1.80083	1.76953e-05	-2.4149e-10	-1.73995
71725201	chr16:71725201:C:A	2.21581e-13	-2.4149e-10	-1.61381	2.35933e-05	-2.4149e-10	-1.45228
71725461	chr16:71725461:C:T	5.23238e-13	1.02256	-1.77712	1.61732e-05	-0.0939185	-1.73598
71725579	chr16:71725579:C:T	1.03597e-12	-2.4149e-10	-0.0715069	3.03179e-05	-2.4149e-10	-1.20151
71725659	chr16:71725659:A:G	1.108e-13	-1.65627	-0.6506	4.47043e-06	-1.59189	-1.52387
71725716	chr16:71725716:CCAA:C	3.79761e-10	-2.4149e-10	5.8327	9.3038e-05	-2.4149e-10	-0.08024
71725769	chr16:71725769:A:G	1.6297e-13	-1.48687	-0.434163	1.67656e-05	-1.4057	-0.388217
71726003	chr16:71726003:C:T	1.06265e-13	-1.64756	-0.701107	4.43646e-06	-1.57546	-1.54793
71726458	chr16:71726458:G:C	1.15211e-13	-1.65068	-0.617156	4.59036e-06	-1.58052	-1.50877
71726708	chr16:71726708:G:A	5.52384e-13	1.06414	-1.76449	1.61452e-05	-0.0798991	-1.75173
71727085	chr16:71727085:C:A	4.59205e-13	0.903273	-1.78838	1.4791e-05	-0.200632	-1.7186
71727158	chr16:71727158:T:C	4.49769e-13	0.880757	-1.78662	1.44744e-05	-0.21855	-1.72232
71727629	chr16:71727629:A:AC	8.54994e-13	-2.4149e-10	-0.263506	5.57559e-05	-2.4149e-10	-0.592265
71727666	chr16:71727666:T:C	7.11697e-13	-0.446949	-1.68486e-09	3.09851e-05	-1.17974	-1.68486e-09
71727865	chr16:71727865:G:A	5.24255e-13	-2.4149e-10	-0.752622	7.39913e-05	-2.4149e-10	-0.3093
71728075	chr16:71728075:C:A	2.05365e-12	2.29605	-1.68328	1.30937e-05	-0.252512	-1.78861
71728590	chr16:71728590:CTT:C	1.84824e-13	-2.4149e-10	-1.7952	2.31251e-05	-2.4149e-10	-1.47233
71728800	chr16:71728800:G:A	2.45619e-13	-2.4149e-10	-1.51082	1.74119e-05	-2.4149e-10	-1.75609
71728835	chr16:71728835:G:C	7.2609e-13	-2.4149e-10	-0.426926	2.41e-05	-2.4149e-10	-1.43104
71729876	chr16:71729876:C:A	1.08094e-12	-0.313366	0.284351	0.000226373	-1.61474	2.42368
71730754	chr16:71730754:G:A	7.93272e-13	-2.4149e-10	-0.338434	2.51471e-05	-2.4149e-10	-1.3885
71731510	chr16:71731510:A:G	2.46902e-13	-2.4149e-10	-1.50561	1.94346e-05	-2.4149e-10	-1.64619
71733895	chr16:71733895:A:G	8.0749e-13	-2.4149e-10	-0.320669	2.54786e-05	-2.4149e-10	-1.37541
71733933	chr16:71733933:G:A	4.42914e-13	0.857306	-1.77853	1.41328e-05	-0.246465	-1.71828
71734597	chr16:71734597:T:C	4.65318e-13	0.753063	-1.62494	1.21781e-05	-0.307629	-1.80598
71735109	chr16:71735109:CA:C	3.03521e-13	-1.29915	-1.68486e-09	1.92591e-05	-1.65526	-1.68486e-09
71735420	chr16:71735420:T:G	1.29137e-11	0.400432	2.05102	3.5602e-06	-1.66489	-1.67854
71735659	chr16:71735659:A:C	4.10509e-13	0.759068	-1.75627	1.2835e-05	-0.309442	-1.75163
71736526	chr16:71736526:G:A	1.8322e-13	-2.4149e-10	-1.80391	2.22384e-05	-2.4149e-10	-1.51143
71736730	chr16:71736730:C:T	6.78974e-13	-1.28396	0.789944	3.89589e-06	-1.51422	-1.73911
71736875	chr16:71736875:G:A	5.72773e-13	-2.4149e-10	-0.664112	3.56056e-05	-2.4149e-10	-1.04075
71736933	chr16:71736933:G:A	4.16733e-13	0.811255	-1.79341	1.40895e-05	-0.277248	-1.69057
71737053	chr16:71737053:A:G	2.32609e-13	-2.4149e-10	-1.56524	1.67777e-05	-2.4149e-10	-1.79319
71737560	chr16:71737560:C:T	1.94648e-13	-2.4149e-10	-1.74341	1.67369e-05	-2.4149e-10	-1.79563
71737747	chr16:71737747:C:T	1.33916e-12	-2.4149e-10	0.1852	8.7682e-05	-2.4149e-10	-0.139532
71738211	chr16:71738211:C:T	1.91618e-13	-2.4149e-10	-1.7591	1.8682e-05	-2.4149e-10	-1.68569
71738218	chr16:71738218:T:C	2.26934e-13	-2.4149e-10	-1.58994	2.36696e-05	-2.4149e-10	-1.44906
71738350	chr16:71738350:C:T	4.11934e-13	-2.4149e-10	-0.993738	5.54802e-05	-2.4149e-10	-0.597221
71738424	chr16:71738424:A:T	4.28222e-14	-1.45134	-1.8062	1.40921e-05	-0.181928	-1.78571
71738496	chr16:71738496:T:C	7.65634e-13	1.21877	-1.59267	6.9944e-06	-0.876747	-1.79139
71738821	chr16:71738821:T:C	1.91022e-13	-2.4149e-10	-1.76221	1.66292e-05	-2.4149e-10	-1.80209
71739381	chr16:71739381:C:CA	3.90137e-13	0.72552	-1.77362	1.27455e-05	-0.335281	-1.73279
71739388	chr16:71739388:AAGCTTACCAAGAAATTAT:A	7.65918e-13	-2.4149e-10	-0.373525	5.05845e-05	-2.4149e-10	-0.689602
71740102	chr16:71740102:T:C	2.12434e-13	-1.65597	-1.68486e-09	2.09666e-05	-1.57032	-1.68486e-09
71740196	chr16:71740196:G:A	1.65722e-11	2.70088	-1.68486e-09	0.000390205	1.35342	-1.68486e-09
71740653	chr16:71740653:G:A	2.03315e-13	-2.4149e-10	-1.69985	1.6634e-05	-2.4149e-10	-1.8018
71740993	chr16:71740993:T:G	5.61639e-13	1.10836	-1.7921	1.65367e-05	-0.0109743	-1.79669
71741086	chr16:71741086:G:T	1.28016e-11	0.476642	1.96608	3.52412e-06	-1.66127	-1.69235
71741117	chr16:71741117:G:A	1.82926e-13	-2.4149e-10	-1.80552	1.69588e-05	-2.4149e-10	-1.78246
71741177	chr16:71741177:C:T	4.1905e-13	0.792337	-1.76895	1.34919e-05	-0.271643	-1.73952
71741440	chr16:71741440:G:A	5.8812e-13	-2.4149e-10	-0.63767	2.1695e-05	-2.4149e-10	-1.53617
71741493	chr16:71741493:G:A	1.78744e-12	-1.23634	1.71028	4.1042e-06	-1.54046	-1.66078
71741742	chr16:71741742:T:C	4.68395e-13	-2.4149e-10	-0.865289	3.74832e-05	-2.4149e-10	-0.989356
71741888	chr16:71741888:G:C	1.83133e-13	-2.4149e-10	-1.80439	1.6898e-05	-2.4149e-10	-1.78605
71742241	chr16:71742241:C:T	4.59266e-13	0.874772	-1.75974	1.41988e-05	-0.210165	-1.74993
71742804	chr16:71742804:T:A	4.54198e-14	-1.47401	-1.72464	4.25643e-06	-1.38625	-1.77857
71742866	chr16:71742866:G:A	4.28507e-13	0.834392	-1.78869	1.45319e-05	-0.234382	-1.70252
71742998	chr16:71742998:C:G	5.74107e-13	-2.4149e-10	-0.661785	8.24463e-05	-2.4149e-10	-0.201102
71743165	chr16:71743165:T:C	1.89914e-13	-2.4149e-10	-1.76803	1.66337e-05	-2.4149e-10	-1.80182
71743540	chr16:71743540:T:C	1.85986e-13	-2.4149e-10	-1.78893	1.68212e-05	-2.4149e-10	-1.79061
71743545	chr16:71743545:G:C	3.78317e-13	0.699762	-1.77863	1.28186e-05	-0.338856	-1.7235
71743807	chr16:71743807:G:A	2.24526e-13	-2.4149e-10	-1.60061	1.7078e-05	-2.4149e-10	-1.77546
71744169	chr16:71744169:G:A	3.93529e-14	-1.62724	-1.71479	3.69035e-06	-1.52585	-1.78168
71744176	chr16:71744176:G:A	1.0291e-13	-0.638645	-1.7421	4.19995e-06	-1.55466	-1.62352
71744426	chr16:71744426:G:A	2.13571e-13	-1.65063	-1.68486e-09	2.96375e-05	-1.22421	-1.68486e-09
71744737	chr16:71744737:G:A	3.7298e-13	0.691783	-1.78486	1.28507e-05	-0.346925	-1.71293
71745845	chr16:71745845:GCATATATTT:G	4.71026e-14	-1.42614	-1.73613	6.28868e-06	-0.983029	-1.79147
71746374	chr16:71746374:T:G	8.5128e-13	1.45125	-1.71911	8.22592e-06	-0.736717	-1.76924
71746696	chr16:71746696:T:C	4.2391e-13	0.648235	-1.61331	1.12271e-05	-0.388595	-1.80633
71746976	chr16:71746976:C:T	3.07182e-13	-1.28716	-1.68486e-09	3.72128e-05	-0.996596	-1.68486e-09
71747199	chr16:71747199:C:T	6.62441e-12	0.00351291	1.7804	3.49021e-06	-1.65064	-1.71264
71747676	chr16:71747676:C:A	7.25253e-13	-2.4149e-10	-0.42808	2.41112e-05	-2.4149e-10	-1.43057
71748541	chr16:71748541:A:G	3.17198e-13	0.412384	-1.66746	9.58728e-06	-0.550847	-1.80196
71749043	chr16:71749043:A:C	1.87824e-13	-2.4149e-10	-1.7791	1.65675e-05	-2.4149e-10	-1.80581
71749218	chr16:71749218:T:C	8.37272e-13	1.51326	-1.79771	1.24566e-05	-0.497804	-1.59319
71749470	chr16:71749470:T:A	2.98779e-13	0.40163	-1.71653	9.72048e-06	-0.561778	-1.77724
71749471	chr16:71749471:G:A	3.62226e-13	-2.4149e-10	-1.12233	2.3644e-05	-2.4149e-10	-1.45014
71749755	chr16:71749755:C:T	9.95574e-12	3.91507	-1.72377	5.78249e-05	1.23416	-1.78999
71749836	chr16:71749836:C:T	5.19945e-12	-2.4149e-10	1.54171	4.76978e-05	-2.4149e-10	-0.748363
71750097	chr16:71750097:A:T	9.54558e-14	-1.65943	-0.796511	4.14724e-06	-1.59929	-1.59152
71750445	chr16:71750445:C:T	5.79845e-12	0.186527	1.46422	3.2679e-06	-1.66382	-1.76528
71751914	chr16:71751914:A:C	3.81903e-13	0.0892575	-1.15869	1.36416e-05	-0.772683	-1.22744
71752634	chr16:71752634:T:C	1.53236e-13	-0.83394	-1.14868	1.09348e-05	-1.40633	-0.814967
71752950	chr16:71752950:A:G	1.87183e-13	-2.4149e-10	-1.78251	1.65719e-05	-2.4149e-10	-1.80554
71753091	chr16:71753091:G:A	1.54921e-13	-1.39348	-0.578209	5.09941e-05	-0.00158183	-0.679957
71753121	chr16:71753121:G:A	1.88872e-13	-2.4149e-10	-1.77353	1.82692e-05	-2.4149e-10	-1.70803
71753685	chr16:71753685:G:A	1.03367e-13	-0.584753	-1.79156	4.2184e-06	-1.56392	-1.60988
71753785	chr16:71753785:C:T	4.15575e-14	-1.56565	-1.72187	3.28543e-06	-1.6628	-1.76095
71753809	chr16:71753809:T:C	6.24489e-13	-2.4149e-10	-0.577667	2.23251e-05	-2.4149e-10	-1.50754
71754498	chr16:71754498:T:C	1.88348e-13	-2.4149e-10	-1.77631	1.65934e-05	-2.4149e-10	-1.80424
71754941	chr16:71754941:C:T	2.86314e-13	-2.4149e-10	-1.35751	2.11687e-05	-2.4149e-10	-1.56072
71755190	chr16:71755190:C:G	2.86068e-13	-2.4149e-10	-1.35837	2.11556e-05	-2.4149e-10	-1.56134
71755559	chr16:71755559:T:C	1.25811e-11	4.1432	-1.71786	6.81876e-05	1.39733	-1.78831
71755707	chr16:71755707:A:G	1.42849e-13	-1.32338	-0.729434	5.07158e-05	0.129795	-0.816807
71755770	chr16:71755770:C:T	6.44285e-13	-2.4149e-10	-0.546459	2.26674e-05	-2.4149e-10	-1.49232
71755771	chr16:71755771:G:A	3.06828e-13	-2.4149e-10	-1.28831	2.23463e-05	-2.4149e-10	-1.50659
71756129	chr16:71756129:T:C	6.37907e-13	-2.4149e-10	-0.556408	2.25488e-05	-2.4149e-10	-1.49757
71756182	chr16:71756182:AAC:A	1.9496e-13	-2.4149e-10	-1.74181	1.68303e-05	-2.4149e-10	-1.79007
71756263	chr16:71756263:G:A	5.32928e-13	0.714999	-1.45121	3.97507e-06	-1.42689	-1.80632
71756318	chr16:71756318:A:G	4.41009e-13	0.705583	-1.63112	3.98561e-06	-1.42987	-1.80069
71756850	chr16:71756850:G:A	1.33754e-12	0.183983	-1.68486e-09	2.04415e-05	-1.59568	-1.68486e-09
71756909	chr16:71756909:A:C	3.89428e-13	0.450986	-1.50091	3.67351e-06	-1.50759	-1.80451
71757526	chr16:71757526:A:T	5.35004e-14	-1.46755	-1.56736	6.75281e-06	-1.05843	-1.64486
71757895	chr16:71757895:C:T	5.87158e-13	0.906301	-1.54561	1.3698e-05	-0.200276	-1.79572
71758287	chr16:71758287:G:A	4.153e-13	-0.939377	-0.0462227	4.26049e-06	-1.64229	-1.52157
71758305	chr16:71758305:T:C	5.83035e-13	0.887633	-1.53399	1.36245e-05	-0.206475	-1.79491
71760158	chr16:71760158:C:T	3.69584e-14	-1.6177	-1.78711	1.24247e-05	-0.540129	-1.55343
71760376	chr16:71760376:C:T	1.82908e-13	-2.4149e-10	-1.80562	1.73168e-05	-2.4149e-10	-1.76157
71760831	chr16:71760831:A:G	3.79333e-13	0.63834	-1.71453	4.13526e-06	-1.4647	-1.729
71762244	chr16:71762244:G:C	1.96878e-13	-2.4149e-10	-1.73202	1.83317e-05	-2.4149e-10	-1.70461
71762840	chr16:71762840:CCTGA:C	1.01591e-13	-1.43555	-0.958097	3.07177e-05	-0.149476	-1.03893
71763121	chr16:71763121:G:C	3.47363e-13	-2.4149e-10	-1.16423	2.3607e-05	-2.4149e-10	-1.4517
71763652	chr16:71763652:G:A	1.82822e-13	-2.4149e-10	-1.80609	1.67755e-05	-2.4149e-10	-1.79333
71763689	chr16:71763689:G:C	6.24646e-13	-2.4149e-10	-0.577415	2.1549e-05	-2.4149e-10	-1.54292
71764140	chr16:71764140:C:T	1.82837e-13	-2.4149e-10	-1.806	1.72478e-05	-2.4149e-10	-1.76556
71764264	chr16:71764264:G:A	1.14033e-12	-2.4149e-10	0.0244692	0.00016708	-2.4149e-10	0.505222
71764887	chr16:71764887:TTTTC:T	2.08511e-13	-2.4149e-10	-1.67461	1.71542e-05	-2.4149e-10	-1.771
71764918	chr16:71764918:C:G	1.15869e-11	0.465853	1.87718	3.4386e-06	-1.66768	-1.7105
71765468	chr16:71765468:A:G	1.27992e-12	-2.4149e-10	0.139955	0.000205806	-2.4149e-10	0.713686
71766091	chr16:71766091:T:C	2.84002e-12	0.991982	-0.0550144	0.000147981	-1.59057	1.9744
71766142	chr16:71766142:G:A	3.98099e-14	-1.55143	-1.77906	9.44277e-06	-0.820838	-1.54716
71766481	chr16:71766481:T:A	2.45174e-13	-0.208825	-1.30381	9.74822e-06	-0.97862	-1.35754
71766637	chr16:71766637:C:G	2.47016e-11	0.937336	2.16268	3.87826e-06	-1.61699	-1.64087
71766756	chr16:71766756:A:G	2.58841e-13	-2.4149e-10	-1.45839	1.66256e-05	-2.4149e-10	-1.8023
71767039	chr16:71767039:A:G	5.04098e-13	0.940829	-1.73266	4.69968e-06	-1.35193	-1.71382
71767059	chr16:71767059:T:G	5.36373e-14	-1.4652	-1.56715	6.74197e-06	-1.05415	-1.65075
71767081	chr16:71767081:C:A	1.88849e-13	-2.4149e-10	-1.77365	1.8266e-05	-2.4149e-10	-1.70821
71767533	chr16:71767533:A:G	7.25875e-13	-2.4149e-10	-0.427223	2.40944e-05	-2.4149e-10	-1.43127
71767691	chr16:71767691:G:C	5.76521e-13	0.757877	-1.41547	1.2931e-05	-0.301821	-1.7518
71768358	chr16:71768358:G:A	6.27454e-13	0.786836	-1.35977	1.35368e-05	-0.278048	-1.72979
71768655	chr16:71768655:C:T	6.52245e-13	-2.4149e-10	-0.53418	9.58803e-05	-2.4149e-10	-0.0501475
71769212	chr16:71769212:GGA:G	1.91588e-13	-2.4149e-10	-1.75926	1.66415e-05	-2.4149e-10	-1.80135
71769232	chr16:71769232:G:A	3.39864e-13	-2.4149e-10	-1.18605	1.74578e-05	-2.4149e-10	-1.75346
71769926	chr16:71769926:G:T	1.33061e-12	0.178796	-1.68486e-09	1.95828e-05	-1.6386	-1.68486e-09
71770011	chr16:71770011:G:T	3.13696e-13	0.0848721	-1.35105	1.12417e-05	-0.786793	-1.40682
71770384	chr16:71770384:A:G	3.00632e-13	0.208341	-1.51705	3.45081e-06	-1.57164	-1.803
71770899	chr16:71770899:C:T	3.14653e-13	0.296033	-1.55916	3.5325e-06	-1.54542	-1.80583
71771053	chr16:71771053:C:G	2.84746e-13	0.369158	-1.73216	3.76476e-06	-1.52834	-1.75922
71771273	chr16:71771273:GAAC:G	2.15725e-13	-2.4149e-10	-1.6406	2.03184e-05	-2.4149e-10	-1.60172
71771496	chr16:71771496:G:A	1.88348e-13	-2.4149e-10	-1.77631	1.65934e-05	-2.4149e-10	-1.80424
71771839	chr16:71771839:T:C	1.90929e-13	-2.4149e-10	-1.7627	1.66267e-05	-2.4149e-10	-1.80224
71772006	chr16:71772006:C:T	1.91877e-13	-2.4149e-10	-1.75775	1.66497e-05	-2.4149e-10	-1.80086
71772036	chr16:71772036:G:C	2.15376e-13	-1.64221	-1.68486e-09	1.90626e-05	-1.66552	-1.68486e-09
71772966	chr16:71772966:G:A	7.45364e-13	-2.4149e-10	-0.400728	2.44538e-05	-2.4149e-10	-1.41646
71773053	chr16:71773053:C:G	2.09129e-13	-2.4149e-10	-1.67165	1.72342e-05	-2.4149e-10	-1.76635
71773920	chr16:71773920:G:A	3.56822e-13	-2.4149e-10	-1.13736	2.38971e-05	-2.4149e-10	-1.43949
71774244	chr16:71774244:G:A	1.90961e-13	-2.4149e-10	-1.76253	1.66274e-05	-2.4149e-10	-1.8022
71775185	chr16:71775185:C:T	4.84813e-13	0.586903	-1.41774	1.12764e-05	-0.42904	-1.7615
71775233	chr16:71775233:T:C	2.40758e-13	-2.4149e-10	-1.53081	2.45771e-05	-2.4149e-10	-1.41143
71775335	chr16:71775335:C:T	2.33279e-11	1.03896	2.00384	3.81514e-06	-1.59962	-1.67465
71775631	chr16:71775631:C:T	5.64026e-13	0.681448	-1.36095	1.24112e-05	-0.364081	-1.73057
71776778	chr16:71776778:T:C	2.19254e-13	-2.4149e-10	-1.62437	2.38198e-05	-2.4149e-10	-1.44273
71776860	chr16:71776860:A:G	3.52182e-14	-1.66762	-1.78542	2.13941e-05	0.0161655	-1.5663
71777195	chr16:71777195:C:A	5.72576e-14	-1.33144	-1.6356	8.05318e-06	-0.834323	-1.69286
71777272	chr16:71777272:C:A	1.26954e-12	-2.4149e-10	0.131811	3.30157e-05	-2.4149e-10	-1.11626
71777791	chr16:71777791:T:C	3.263e-13	-1.22678	-1.68486e-09	2.02195e-05	-1.6066	-1.68486e-09
71777982	chr16:71777982:T:C	2.11736e-13	-2.4149e-10	-1.65926	2.25939e-05	-2.4149e-10	-1.49557
71778092	chr16:71778092:G:A	3.52665e-14	-1.66367	-1.788	1.71746e-05	-0.198494	-1.57132
71778393	chr16:71778393:A:G	3.41563e-13	0.55995	-1.74102	4.1741e-06	-1.4825	-1.70185
71778530	chr16:71778530:A:G	1.91817e-13	-2.4149e-10	-1.75806	1.65674e-05	-2.4149e-10	-1.80581
71778768	chr16:71778768:G:A	3.82982e-13	0.736898	-1.80351	4.32173e-06	-1.43674	-1.71285
71779177	chr16:71779177:T:C	3.25725e-13	-2.4149e-10	-1.22855	2.24949e-05	-2.4149e-10	-1.49996
71779180	chr16:71779180:C:G	5.10546e-13	-0.77912	-1.68486e-09	2.77232e-05	-1.29098	-1.68486e-09
71779456	chr16:71779456:T:C	1.83056e-13	-2.4149e-10	-1.80481	1.66997e-05	-2.4149e-10	-1.79785
71779877	chr16:71779877:G:T	4.80187e-14	-1.35031	-1.7927	4.26867e-06	-1.54513	-1.61681
71780056	chr16:71780056:C:T	6.40103e-13	0.511358	-1.06433	1.3425e-05	-0.431159	-1.58497
71780463	chr16:71780463:C:T	7.96355e-13	-2.4149e-10	-0.334556	2.57155e-05	-2.4149e-10	-1.36615
71781381	chr16:71781381:T:C	3.53635e-13	-2.4149e-10	-1.14634	2.38978e-05	-2.4149e-10	-1.43946
71781487	chr16:71781487:T:C	3.54205e-13	-2.4149e-10	-1.14472	2.39242e-05	-2.4149e-10	-1.43836
71782010	chr16:71782010:C:T	2.276e-13	-0.0756231	-1.51139	3.26201e-06	-1.62686	-1.80405
71782288	chr16:71782288:G:A	3.45086e-14	-1.66783	-1.80556	1.81333e-05	-0.0485949	-1.66691
71782762	chr16:71782762:AG:A	6.98569e-13	-2.4149e-10	-0.465567	2.38082e-05	-2.4149e-10	-1.44322
71782996	chr16:71782996:G:A	1.84228e-13	-0.0997995	-1.69862	3.32498e-06	-1.62916	-1.78263
71783077	chr16:71783077:CTTTAT:C	1.95248e-13	-2.4149e-10	-1.74033	1.91724e-05	-2.4149e-10	-1.65978
71784597	chr16:71784597:C:T	6.6446e-13	-2.4149e-10	-0.515627	2.31472e-05	-2.4149e-10	-1.47138
71784787	chr16:71784787:G:T	1.90986e-13	-2.4149e-10	-1.7624	1.66281e-05	-2.4149e-10	-1.80215
71785243	chr16:71785243:G:T	1.88251e-13	-2.4149e-10	-1.77683	1.81975e-05	-2.4149e-10	-1.71196
71785678	chr16:71785678:G:A	3.47266e-14	-1.66765	-1.79945	2.02493e-05	0.0117417	-1.61687
71785744	chr16:71785744:T:C	1.82803e-13	-2.4149e-10	-1.80619	1.72202e-05	-2.4149e-10	-1.76716
71786045	chr16:71786045:T:C	1.83238e-13	-2.4149e-10	-1.80381	1.7482e-05	-2.4149e-10	-1.75208
71786608	chr16:71786608:G:A	2.75635e-13	-1.39552	-1.68486e-09	2.05857e-05	-1.58865	-1.68486e-09
71786748	chr16:71786748:C:T	3.39863e-13	-1.18606	-1.68486e-09	1.9329e-05	-1.65164	-1.68486e-09
71786940	chr16:71786940:C:T	3.88861e-13	-2.4149e-10	-1.05138	2.56992e-05	-2.4149e-10	-1.36679
71787356	chr16:71787356:T:C	2.5254e-13	-2.4149e-10	-1.48303	2.61281e-05	-2.4149e-10	-1.35024
71787897	chr16:71787897:A:T	9.57181e-14	-0.646887	-1.80631	4.45096e-06	-1.41504	-1.70509
71788198	chr16:71788198:T:A	1.88533e-13	-0.0237326	-1.7516	3.49102e-06	-1.617	-1.74606
71789100	chr16:71789100:T:C	3.53635e-13	-2.4149e-10	-1.14634	2.38978e-05	-2.4149e-10	-1.43946
71789214	chr16:71789214:T:C	4.62002e-14	-1.45223	-1.72939	3.26381e-06	-1.66322	-1.76714
71789541	chr16:71789541:A:T	7.5782e-13	-2.4149e-10	-0.384155	2.48193e-05	-2.4149e-10	-1.40163
71790051	chr16:71790051:A:G	2.09681e-13	-2.4149e-10	-1.66901	1.74077e-05	-2.4149e-10	-1.75634
71790268	chr16:71790268:C:T	7.3293e-13	0.972041	-1.38959	1.49737e-05	-0.160147	-1.7468
71790293	chr16:71790293:C:A	3.07974e-13	-2.4149e-10	-1.28459	1.96084e-05	-2.4149e-10	-1.63729
71790664	chr16:71790664:C:A	3.26081e-13	-2.4149e-10	-1.22745	1.72963e-05	-2.4149e-10	-1.76276
71790682	chr16:71790682:G:A	1.82806e-13	-2.4149e-10	-1.80618	1.72235e-05	-2.4149e-10	-1.76697
71790811	chr16:71790811:C:T	3.49126e-14	-1.6644	-1.79735	1.68446e-05	-0.17829	-1.61093
71791542	chr16:71791542:A:G	2.19145e-13	0.0547219	-1.67959	3.39986e-06	-1.59944	-1.79007
71791876	chr16:71791876:C:T	1.95243e-13	-2.4149e-10	-1.74036	1.67735e-05	-2.4149e-10	-1.79345
71791948	chr16:71791948:G:C	3.48669e-14	-1.66788	-1.79518	1.95299e-05	-0.0356017	-1.6057
71791990	chr16:71791990:G:A	3.5389e-13	-2.4149e-10	-1.14562	2.39122e-05	-2.4149e-10	-1.43886
71792095	chr16:71792095:G:A	8.71744e-13	1.15381	-1.39791	1.73378e-05	-0.0113477	-1.74901
71792122	chr16:71792122:T:C	6.25557e-11	4.02921	-1.68486e-09	6.5377e-05	-0.433078	-1.68486e-09
71792162	chr16:71792162:G:A	3.52919e-13	-2.4149e-10	-1.14836	2.38607e-05	-2.4149e-10	-1.44102
71792425	chr16:71792425:T:G	3.53595e-13	-2.4149e-10	-1.14645	2.38961e-05	-2.4149e-10	-1.43953
71792682	chr16:71792682:C:T	8.35539e-13	-0.286524	-1.68486e-09	3.49064e-05	-1.06058	-1.68486e-09
71793086	chr16:71793086:C:A	1.82942e-13	-2.4149e-10	-1.80543	1.69606e-05	-2.4149e-10	-1.78235
71793162	chr16:71793162:G:C	1.44069e-12	-2.4149e-10	0.25828	3.06158e-05	-2.4149e-10	-1.19173
71793847	chr16:71793847:C:T	2.71107e-13	-1.41209	-1.68486e-09	3.39047e-05	-1.0897	-1.68486e-09
71793889	chr16:71793889:T:C	2.02479e-11	0.991359	1.90985	3.73512e-06	-1.60595	-1.68952
71793896	chr16:71793896:T:C	4.43644e-14	-1.43181	-1.79036	5.52239e-06	-1.32977	-1.57467
71794630	chr16:71794630:T:C	1.04101e-12	-0.0666502	-1.68486e-09	2.35659e-05	-1.45345	-1.68486e-09
71794671	chr16:71794671:A:G	3.51701e-13	-2.4149e-10	-1.15182	2.3799e-05	-2.4149e-10	-1.4436
71794713	chr16:71794713:C:T	3.49988e-14	-1.6679	-1.79139	2.02716e-05	-0.0242449	-1.57978
71796893	chr16:71796893:G:A	7.39423e-13	-2.4149e-10	-0.408731	2.44593e-05	-2.4149e-10	-1.41624
71797440	chr16:71797440:T:A	5.93806e-13	0.621447	-1.24949	1.22987e-05	-0.418054	-1.6857
71797538	chr16:71797538:C:T	1.83018e-13	-2.4149e-10	-1.80502	1.69187e-05	-2.4149e-10	-1.78483
71797656	chr16:71797656:G:A	1.82982e-13	-2.4149e-10	-1.80521	1.69312e-05	-2.4149e-10	-1.78409
71798145	chr16:71798145:TATC:T	1.71976e-12	0.435337	-1.68486e-09	1.96171e-05	-1.63684	-1.68486e-09
71798313	chr16:71798313:C:T	1.85359e-13	-2.4149e-10	-1.7923	1.70008e-05	-2.4149e-10	-1.77999
71798849	chr16:71798849:C:T	7.35131e-13	-2.4149e-10	-0.414552	2.44131e-05	-2.4149e-10	-1.41813
71799422	chr16:71799422:A:G	6.50797e-12	1.76618	-1.68486e-09	0.00154795	2.73144	-1.68486e-09
71799429	chr16:71799429:C:T	2.42511e-13	0.119018	-1.64257	3.41679e-06	-1.58451	-1.80004
71799625	chr16:71799625:G:A	2.63996e-13	-2.4149e-10	-1.43867	1.914e-05	-2.4149e-10	-1.66147
71800080	chr16:71800080:T:C	1.94856e-13	-2.4149e-10	-1.74234	1.68237e-05	-2.4149e-10	-1.79046
71800224	chr16:71800224:AG:A	3.89609e-14	-1.56248	-1.78956	4.83206e-06	-1.24011	-1.79787
71800530	chr16:71800530:G:A	3.83731e-13	-2.4149e-10	-1.06466	2.52496e-05	-2.4149e-10	-1.38444
71800756	chr16:71800756:G:A	7.76008e-13	-2.4149e-10	-0.360438	2.51926e-05	-2.4149e-10	-1.3867
71800780	chr16:71800780:A:G	1.89441e-13	-2.4149e-10	-1.77052	1.67746e-05	-2.4149e-10	-1.79338
71801050	chr16:71801050:T:C	4.98582e-14	-1.46724	-1.63818	6.57656e-06	-1.05996	-1.66977
71801174	chr16:71801174:G:A	6.95237e-13	-2.4149e-10	-0.470348	2.37232e-05	-2.4149e-10	-1.4468
71801274	chr16:71801274:C:T	6.70825e-13	-2.4149e-10	-0.506092	2.32644e-05	-2.4149e-10	-1.46632
71801340	chr16:71801340:A:C	3.50491e-14	-1.66723	-1.79062	1.89998e-05	-0.0924593	-1.57636
71801608	chr16:71801608:G:T	1.82813e-13	-2.4149e-10	-1.80614	1.72229e-05	-2.4149e-10	-1.76701
71801781	chr16:71801781:G:C	1.92876e-13	-2.4149e-10	-1.75255	1.6646e-05	-2.4149e-10	-1.80108
71801961	chr16:71801961:C:T	3.55784e-13	-2.4149e-10	-1.14028	2.40072e-05	-2.4149e-10	-1.4349
71802524	chr16:71802524:G:A	1.87484e-13	-2.4149e-10	-1.78091	1.65738e-05	-2.4149e-10	-1.80543
71802569	chr16:71802569:A:G	1.89738e-13	-2.4149e-10	-1.76896	1.65999e-05	-2.4149e-10	-1.80385
71803177	chr16:71803177:G:C	1.69173e-11	-2.4149e-10	2.72149	7.87576e-05	-2.4149e-10	-0.246874
71803800	chr16:71803800:C:A	1.87334e-13	-2.4149e-10	-1.78171	1.65744e-05	-2.4149e-10	-1.80539
71804568	chr16:71804568:C:T	2.23949e-13	-2.4149e-10	-1.60318	1.65594e-05	-2.4149e-10	-1.80629
71804578	chr16:71804578:T:C	6.27789e-14	-1.39905	-1.47593	8.10071e-06	-0.946326	-1.57497
71804678	chr16:71804678:G:T	7.16468e-13	-2.4149e-10	-0.440267	2.40377e-05	-2.4149e-10	-1.43362
71805171	chr16:71805171:G:A	1.88849e-13	-2.4149e-10	-1.77365	1.8266e-05	-2.4149e-10	-1.70821
71805312	chr16:71805312:G:T	1.86488e-13	-2.4149e-10	-1.78624	1.65614e-05	-2.4149e-10	-1.80617
71805341	chr16:71805341:G:A	2.07863e-13	-2.4149e-10	-1.67772	2.42855e-05	-2.4149e-10	-1.42337
71805792	chr16:71805792:T:C	1.93179e-13	-2.4149e-10	-1.75099	1.66368e-05	-2.4149e-10	-1.80163
71805821	chr16:71805821:G:A	1.88184e-13	-2.4149e-10	-1.77718	1.65885e-05	-2.4149e-10	-1.80454
71806012	chr16:71806012:T:C	8.5205e-13	0.992503	-1.25946	1.61719e-05	-0.14242	-1.68755
71806036	chr16:71806036:A:T	6.17817e-13	0.629697	-1.2181	1.22742e-05	-0.440747	-1.665
71806160	chr16:71806160:C:A	3.78626e-13	-1.32609	0.248039	5.65819e-06	-1.49312	-1.38703
71806623	chr16:71806623:C:T	2.57886e-13	-1.46208	-1.68486e-09	1.96094e-05	-1.63724	-1.68486e-09
71807105	chr16:71807105:C:A	5.96769e-13	-2.4149e-10	-0.623071	2.17981e-05	-2.4149e-10	-1.53143
71807354	chr16:71807354:C:T	1.04106e-13	-0.573903	-1.79529	4.96221e-06	-1.37787	-1.63353
71807381	chr16:71807381:G:A	6.71979e-13	0.540113	-1.04449	1.30535e-05	-0.46776	-1.57643
71809477	chr16:71809477:T:C	2.04745e-13	-2.4149e-10	-1.69284	1.92216e-05	-2.4149e-10	-1.65721
71809560	chr16:71809560:G:A	2.01105e-13	-2.4149e-10	-1.71077	2.00871e-05	-2.4149e-10	-1.61317
71810212	chr16:71810212:A:G	5.59915e-13	-2.4149e-10	-0.686816	8.2423e-05	-2.4149e-10	-0.201383
71810233	chr16:71810233:T:G	2.66691e-13	-2.4149e-10	-1.42851	2.13231e-05	-2.4149e-10	-1.55346
71810291	chr16:71810291:G:A	3.47388e-13	-2.4149e-10	-1.16416	2.35563e-05	-2.4149e-10	-1.45386
71810557	chr16:71810557:C:T	2.27311e-13	-1.58828	-1.68486e-09	2.49381e-05	-1.39685	-1.68486e-09
71810979	chr16:71810979:G:A	3.05971e-13	-2.4149e-10	-1.29111	2.1408e-05	-2.4149e-10	-1.54949
71811249	chr16:71811249:C:A	2.16606e-13	-1.63652	-1.68486e-09	2.74108e-05	-1.30231	-1.68486e-09
71811283	chr16:71811283:C:T	5.75458e-13	0.539448	-1.19888	1.17931e-05	-0.475506	-1.67022
71811499	chr16:71811499:A:C	2.09933e-13	-1.66781	-1.68486e-09	3.17106e-05	-1.1566	-1.68486e-09
71811695	chr16:71811695:C:T	1.34116e-12	-2.4149e-10	0.186692	2.6823e-05	-2.4149e-10	-1.32399
71811773	chr16:71811773:G:C	2.71231e-13	0.364824	-1.77646	4.23358e-06	-1.54233	-1.62787
71811864	chr16:71811864:A:G	2.81531e-13	-1.37436	-1.68486e-09	2.02661e-05	-1.6043	-1.68486e-09
71812245	chr16:71812245:C:T	1.86822e-13	-2.4149e-10	-1.78445	1.66846e-05	-2.4149e-10	-1.79876
71812672	chr16:71812672:A:G	2.11789e-13	0.0962644	-1.75527	3.4251e-06	-1.59895	-1.78317
71812945	chr16:71812945:A:G	4.6174e-13	-2.4149e-10	-0.879599	6.55362e-05	-2.4149e-10	-0.430646
71813402	chr16:71813402:T:G	4.98388e-12	1.49936	-1.68486e-09	2.91479e-05	-1.24087	-1.68486e-09
71814093	chr16:71814093:C:T	3.04233e-13	-2.4149e-10	-1.29681	2.12945e-05	-2.4149e-10	-1.5548
71814716	chr16:71814716:T:C	7.53211e-13	-2.4149e-10	-0.390255	2.43361e-05	-2.4149e-10	-1.42129
71815129	chr16:71815129:C:T	6.15567e-11	0.708943	3.30417	4.68313e-06	-1.64163	-1.42766
71815564	chr16:71815564:C:T	3.94761e-14	-1.53751	-1.80139	4.83562e-05	0.920361	-1.65501
71815761	chr16:71815761:G:A	2.66816e-13	-2.4149e-10	-1.42804	1.95638e-05	-2.4149e-10	-1.63957
71815785	chr16:71815785:A:T	2.40983e-13	-2.4149e-10	-1.52988	2.67434e-05	-2.4149e-10	-1.32696
71816071	chr16:71816071:C:T	3.87715e-14	-1.56723	-1.78969	4.39089e-05	0.784739	-1.61587
71816074	chr16:71816074:G:A	5.98002e-11	0.831718	3.15245	4.44337e-06	-1.64173	-1.48011
71816405	chr16:71816405:G:A	1.06155e-12	-2.4149e-10	-0.0471121	2.38757e-05	-2.4149e-10	-1.44039
71816729	chr16:71816729:T:C	3.9564e-14	-1.54348	-1.79321	4.40634e-05	0.900182	-1.7278
71816813	chr16:71816813:G:A	3.06331e-13	-2.4149e-10	-1.28993	2.13722e-05	-2.4149e-10	-1.55116
71817439	chr16:71817439:C:T	3.24881e-13	-2.4149e-10	-1.23114	2.20814e-05	-2.4149e-10	-1.51851
71817982	chr16:71817982:C:A	3.02907e-13	-2.4149e-10	-1.30117	2.12198e-05	-2.4149e-10	-1.55831
71818669	chr16:71818669:G:A	8.28468e-13	-2.4149e-10	-0.295022	2.55095e-05	-2.4149e-10	-1.3742
71818678	chr16:71818678:C:T	3.02935e-13	-2.4149e-10	-1.30108	2.12199e-05	-2.4149e-10	-1.55831
71819605	chr16:71819605:C:A	7.28984e-13	-2.4149e-10	-0.422949	2.37821e-05	-2.4149e-10	-1.44432
71819918	chr16:71819918:C:T	2.09167e-13	-2.4149e-10	-1.67147	2.24573e-05	-2.4149e-10	-1.50163
71820297	chr16:71820297:T:C	2.96514e-13	-2.4149e-10	-1.32251	1.81192e-05	-2.4149e-10	-1.71628
71820367	chr16:71820367:T:G	2.15883e-13	-2.4149e-10	-1.63986	2.40281e-05	-2.4149e-10	-1.43402
71820919	chr16:71820919:G:A	1.22813e-13	-0.664895	-1.53905	0.000560276	3.03607	-1.32089
71821882	chr16:71821882:G:A	2.05595e-13	-2.4149e-10	-1.68869	1.6578e-05	-2.4149e-10	-1.80517
71822506	chr16:71822506:C:A	2.42692e-13	-2.4149e-10	-1.52281	1.96083e-05	-2.4149e-10	-1.6373
71822634	chr16:71822634:C:T	2.07087e-13	-2.4149e-10	-1.68146	2.24553e-05	-2.4149e-10	-1.50172
71822644	chr16:71822644:A:G	2.34006e-13	0.232551	-1.79181	4.26645e-06	-1.57201	-1.59046
71822745	chr16:71822745:C:T	1.95379e-13	-2.4149e-10	-1.73966	1.77564e-05	-2.4149e-10	-1.7365
71822824	chr16:71822824:T:C	2.31367e-11	2.20847	0.826105	3.75902e-06	-1.63859	-1.6505
71823348	chr16:71823348:A:G	2.09034e-13	-2.4149e-10	-1.6721	1.68575e-05	-2.4149e-10	-1.78845
71824359	chr16:71824359:G:C	1.88083e-13	-0.489821	-1.2879	0.000490579	3.38698	-1.80464
71824807	chr16:71824807:C:A	3.70023e-13	-2.4149e-10	-1.10104	4.81256e-05	-2.4149e-10	-0.739435
71825445	chr16:71825445:T:C	2.06955e-13	-2.4149e-10	-1.6821	1.70966e-05	-2.4149e-10	-1.77437
71825484	chr16:71825484:T:C	2.1459e-13	-2.4149e-10	-1.64587	2.37058e-05	-2.4149e-10	-1.44753
71825582	chr16:71825582:A:G	3.44606e-10	3.01616	2.7194	4.03336e-06	-1.54181	-1.67684
71825787	chr16:71825787:G:A	1.93959e-13	-0.337909	-1.40905	1.23144e-05	-0.476265	-1.62621
71825927	chr16:71825927:A:T	2.74179e-10	2.88568	2.62126	3.87641e-06	-1.56451	-1.69383
71825958	chr16:71825958:T:C	1.37838e-13	-0.293715	-1.79481	1.09924e-05	-0.437682	-1.77836
71826105	chr16:71826105:G:A	3.26703e-10	2.98074	2.70147	3.98879e-06	-1.54902	-1.68074
71826483	chr16:71826483:A:C	3.10792e-13	-2.4149e-10	-1.27548	2.30202e-05	-2.4149e-10	-1.47688
71826743	chr16:71826743:A:T	3.5508e-13	-2.4149e-10	-1.14226	2.37379e-05	-2.4149e-10	-1.44618
71827033	chr16:71827033:A:G	4.45774e-13	-2.4149e-10	-0.914789	1.89507e-05	-2.4149e-10	-1.67141
71827240	chr16:71827240:A:T	1.42748e-13	-1.27861	-0.774904	7.2055e-05	1.34481	-1.68063
71827541	chr16:71827541:T:C	5.86607e-12	2.11611	-0.453774	3.19235e-06	-1.64627	-1.80622
71827849	chr16:71827849:AG:A	2.22525e-13	-2.4149e-10	-1.60956	1.81737e-05	-2.4149e-10	-1.71327
71828189	chr16:71828189:G:GGAAC	2.69149e-13	0.135297	-1.55463	2.32977e-05	-0.25652	-1.20837
71828230	chr16:71828230:A:C	8.28523e-12	3.56966	-1.56203	6.26294e-05	1.32152	-1.79754
71828545	chr16:71828545:A:G	1.5888e-13	-0.398749	-1.54771	5.82508e-06	-1.23332	-1.61776
71828827	chr16:71828827:T:C	1.84039e-13	-2.4149e-10	-1.79945	1.67692e-05	-2.4149e-10	-1.7937
71829234	chr16:71829234:A:G	3.96943e-11	-2.4149e-10	3.57436	0.00012502	-2.4149e-10	0.215229
71829579	chr16:71829579:C:T	1.36736e-10	3.03693	1.77428	3.72734e-06	-1.53968	-1.75787
71829724	chr16:71829724:A:G	2.22603e-13	-2.4149e-10	-1.60921	1.81851e-05	-2.4149e-10	-1.71265
71829977	chr16:71829977:G:A	2.11438e-13	-1.66067	-1.68486e-09	2.19037e-05	-1.52659	-1.68486e-09
71831470	chr16:71831470:G:T	2.2933e-13	-2.4149e-10	-1.57944	1.85698e-05	-2.4149e-10	-1.69171
71831936	chr16:71831936:G:A	2.25854e-13	-2.4149e-10	-1.59471	1.66087e-05	-2.4149e-10	-1.80332
71832099	chr16:71832099:T:C	4.31425e-11	3.65766	-1.68486e-09	5.55024e-05	-0.596823	-1.68486e-09
71832557	chr16:71832557:G:A	1.44496e-13	-1.29025	-0.751099	7.09946e-05	1.32132	-1.67196
71832776	chr16:71832776:A:G	1.82822e-13	-2.4149e-10	-1.80609	1.70921e-05	-2.4149e-10	-1.77463
71832784	chr16:71832784:A:G	1.82847e-13	-2.4149e-10	-1.80595	1.70489e-05	-2.4149e-10	-1.77716
71832789	chr16:71832789:T:TC	1.84768e-13	-2.4149e-10	-1.7955	1.80534e-05	-2.4149e-10	-1.71992
71833950	chr16:71833950:G:C	1.99091e-10	3.667	1.51992	4.00953e-06	-1.43821	-1.78636
71834265	chr16:71834265:A:C	1.5311e-11	4.2169	-1.59517	9.87082e-05	1.76607	-1.78715
71835195	chr16:71835195:G:A	3.46484e-13	-2.4149e-10	-1.16676	2.32249e-05	-2.4149e-10	-1.46802
71835617	chr16:71835617:A:C	1.8635e-11	4.4295	-1.61131	0.000118571	1.94351	-1.78125
71835629	chr16:71835629:A:G	1.35541e-10	3.59095	1.21148	3.86059e-06	-1.45716	-1.80526
71835948	chr16:71835948:G:A	6.073e-13	0.682423	-1.288	9.98407e-06	-0.564914	-1.74734
71836129	chr16:71836129:T:A	7.16154e-14	-1.23699	-1.5063	4.71787e-05	0.611248	-1.37055
71836209	chr16:71836209:C:T	1.82839e-13	-2.4149e-10	-1.806	1.65684e-05	-2.4149e-10	-1.80575
71836456	chr16:71836456:C:T	5.61329e-13	-1.62099	0.936697	9.96309e-05	-0.977901	0.966125
71836582	chr16:71836582:G:A	3.54138e-13	-2.4149e-10	-1.14491	2.51884e-05	-2.4149e-10	-1.38687
71836797	chr16:71836797:G:A	8.78506e-12	2.66153	-0.59532	3.34737e-06	-1.60362	-1.80146
71836879	chr16:71836879:C:T	1.97743e-13	-2.4149e-10	-1.72763	2.01622e-05	-2.4149e-10	-1.60944
71836896	chr16:71836896:G:A	2.3959e-13	-2.4149e-10	-1.53567	1.67634e-05	-2.4149e-10	-1.79405
71837385	chr16:71837385:A:G	1.9881e-13	-2.4149e-10	-1.72225	2.03029e-05	-2.4149e-10	-1.60248
71838649	chr16:71838649:C:T	2.43329e-13	-2.4149e-10	-1.52018	1.681e-05	-2.4149e-10	-1.79128
71838709	chr16:71838709:C:G	8.99726e-12	1.04993	1.04014	0.0105712	3.74548	0.90716
71838837	chr16:71838837:G:T	1.13808e-10	3.44021	1.18746	3.74572e-06	-1.48701	-1.80562
71839279	chr16:71839279:C:T	1.98063e-13	-2.4149e-10	-1.72601	1.94385e-05	-2.4149e-10	-1.64599
71839372	chr16:71839372:T:A	5.1632e-13	-2.4149e-10	-0.767874	1.95474e-05	-2.4149e-10	-1.64041
71839629	chr16:71839629:C:T	2.96503e-13	-1.32254	-1.68486e-09	2.09866e-05	-1.56936	-1.68486e-09
71840957	chr16:71840957:C:T	7.95507e-11	3.32528	0.944267	3.73512e-06	-1.49068	-1.80479
71841029	chr16:71841029:G:C	3.52467e-13	-2.4149e-10	-1.14964	3.43646e-05	-2.4149e-10	-1.07622
71841080	chr16:71841080:G:A	3.13589e-13	0.203788	-1.47031	2.92088e-05	-0.172416	-1.06636
71841136	chr16:71841136:C:T	8.36577e-10	-2.4149e-10	6.62247	9.93449e-05	-2.4149e-10	-0.0146504
71841178	chr16:71841178:C:T	3.59655e-13	-2.4149e-10	-1.12946	1.75936e-05	-2.4149e-10	-1.74571
71841612	chr16:71841612:G:A	2.31709e-13	0.0615235	-1.63064	7.05673e-06	-0.967186	-1.69208
71841991	chr16:71841991:A:T	5.01361e-13	-2.4149e-10	-0.797275	7.14952e-05	-2.4149e-10	-0.343619
71843097	chr16:71843097:C:T	5.10823e-14	-1.57034	-1.51082	5.05686e-06	-1.66764	-1.32486
71843324	chr16:71843324:A:G	3.60488e-13	-2.4149e-10	-1.12714	2.70118e-05	-2.4149e-10	-1.31697
71844063	chr16:71844063:G:A	1.99257e-13	-2.4149e-10	-1.72	1.68987e-05	-2.4149e-10	-1.78601
71844199	chr16:71844199:G:C	2.21707e-13	-2.4149e-10	-1.61324	1.65728e-05	-2.4149e-10	-1.80548
71844237	chr16:71844237:A:C	1.83889e-13	-2.4149e-10	-1.80027	1.6572e-05	-2.4149e-10	-1.80553
71844928	chr16:71844928:A:G	1.6157e-11	2.67551	-1.68486e-09	5.38138e-05	-0.627719	-1.68486e-09
71845395	chr16:71845395:T:C	1.26344e-11	2.74785	-0.31827	3.38884e-06	-1.59205	-1.80071
71845769	chr16:71845769:G:A	4.78809e-14	-1.34074	-1.80515	5.7499e-05	1.18052	-1.742
71845888	chr16:71845888:C:G	9.64361e-13	-2.4149e-10	-0.143135	0.000146504	-2.4149e-10	0.373803
71845965	chr16:71845965:A:C	9.93262e-11	3.33583	1.15573	3.67379e-06	-1.50617	-1.80585
71846165	chr16:71846165:A:T	1.86134e-13	-2.4149e-10	-1.78813	1.73666e-05	-2.4149e-10	-1.7587
71846911	chr16:71846911:G:T	1.91787e-13	-2.4149e-10	-1.75821	1.70213e-05	-2.4149e-10	-1.77878
71847062	chr16:71847062:T:C	1.01373e-10	3.3572	1.15476	3.68419e-06	-1.50327	-1.80593
71847127	chr16:71847127:A:G	4.75915e-14	-1.35136	-1.80059	5.24216e-05	1.14764	-1.80157
71847162	chr16:71847162:G:T	2.66712e-13	-2.4149e-10	-1.42843	2.01612e-05	-2.4149e-10	-1.60949
71847212	chr16:71847212:A:G	3.43458e-13	-2.4149e-10	-1.17554	2.36825e-05	-2.4149e-10	-1.44851
71847737	chr16:71847737:G:T	2.77517e-12	1.49346	-0.579591	8.09089e-05	-1.5993	1.37937
71848109	chr16:71848109:T:C	1.91045e-13	-2.4149e-10	-1.76209	1.69012e-05	-2.4149e-10	-1.78586
71848957	chr16:71848957:G:A	2.06637e-13	-0.181032	-1.5026	1.92756e-05	-0.537273	-1.11714
71849368	chr16:71849368:G:A	4.0729e-13	-2.4149e-10	-1.00508	1.83475e-05	-2.4149e-10	-1.70376
71849700	chr16:71849700:A:C	9.37822e-13	-2.4149e-10	-0.17104	0.000141484	-2.4149e-10	0.338935
71850598	chr16:71850598:C:T	1.90795e-13	-2.4149e-10	-1.7634	1.90041e-05	-2.4149e-10	-1.66859
71850677	chr16:71850677:T:C	1.2916e-12	-2.4149e-10	0.149037	2.67908e-05	-2.4149e-10	-1.32519
71851520	chr16:71851520:A:G	7.18845e-13	1.36225	-1.7992	6.67228e-06	-0.926031	-1.78926
71852083	chr16:71852083:C:G	2.55776e-13	-2.4149e-10	-1.4703	3.09872e-05	-2.4149e-10	-1.17967
71852568	chr16:71852568:G:A	2.28609e-13	-2.4149e-10	-1.58259	1.66188e-05	-2.4149e-10	-1.80272
71852627	chr16:71852627:T:A	4.14838e-12	2.13087	-0.814997	3.33426e-06	-1.63042	-1.77858
71853536	chr16:71853536:A:G	2.14465e-13	-1.64645	-1.68486e-09	2.00043e-05	-1.6173	-1.68486e-09
71853853	chr16:71853853:C:T	4.38954e-12	1.37238	-1.68486e-09	0.0773911	6.64338	-1.68486e-09
71856586	chr16:71856586:C:G	6.75064e-13	0.877639	-1.37743	1.08067e-05	-0.456753	-1.77633
71856647	chr16:71856647:G:A	8.48628e-14	-1.3631	-1.21047	5.1882e-05	1.12925	-1.79353
71857577	chr16:71857577:C:T	1.89362e-13	-2.4149e-10	-1.77094	1.68308e-05	-2.4149e-10	-1.79004
71857959	chr16:71857959:G:A	1.44451e-10	3.93954	0.926555	4.23233e-06	-1.36612	-1.80437
71858063	chr16:71858063:T:G	4.96142e-13	-2.4149e-10	-0.807738	1.80075e-05	-2.4149e-10	-1.72246
71858077	chr16:71858077:TG:T	5.86638e-13	0.315481	-0.955673	9.47306e-06	-0.814941	-1.54985
71858081	chr16:71858081:T:G	1.45922e-12	0.271056	-1.68486e-09	9.04222e-05	-0.108759	-1.68486e-09
71858222	chr16:71858222:G:A	9.61683e-13	-2.4149e-10	-0.145916	0.000146056	-2.4149e-10	0.370739
71858379	chr16:71858379:T:TA	2.07615e-13	-2.4149e-10	-1.67892	2.5044e-05	-2.4149e-10	-1.39261
71858485	chr16:71858485:C:T	4.4649e-13	-2.4149e-10	-0.913184	6.41584e-05	-2.4149e-10	-0.451894
71858568	chr16:71858568:G:A	1.43698e-12	1.73236	-1.47665	4.66478e-05	0.53184	-1.30246
71858595	chr16:71858595:A:C	2.6642e-13	-0.0152332	-1.4143	2.60408e-05	-0.35362	-0.999964
71858628	chr16:71858628:C:T	1.139e-10	3.86043	0.76805	4.18217e-06	-1.38504	-1.79737
71858789	chr16:71858789:G:C	2.60612e-13	-2.4149e-10	-1.45157	3.20502e-05	-2.4149e-10	-1.14594
71858998	chr16:71858998:T:C	9.62914e-13	-2.4149e-10	-0.144637	0.000146269	-2.4149e-10	0.372202
71859275	chr16:71859275:C:T	1.93483e-13	-2.4149e-10	-1.74941	1.72175e-05	-2.4149e-10	-1.76732
71859567	chr16:71859567:T:C	9.44733e-12	3.02028	-0.881394	3.70493e-06	-1.54066	-1.76293
71859595	chr16:71859595:G:A	5.92641e-13	0.759574	-1.38959	9.92141e-06	-0.539353	-1.7792
71860078	chr16:71860078:C:T	2.22066e-13	-1.61162	-1.68486e-09	1.90204e-05	-1.66774	-1.68486e-09
71860480	chr16:71860480:A:G	6.01461e-13	-2.4149e-10	-0.615239	2.09883e-05	-2.4149e-10	-1.56928
71860772	chr16:71860772:C:G	3.96826e-13	-2.4149e-10	-1.0311	1.81876e-05	-2.4149e-10	-1.71251
71861874	chr16:71861874:C:T	2.054e-13	-2.4149e-10	-1.68964	1.69165e-05	-2.4149e-10	-1.78496
71862716	chr16:71862716:CT:C	1.56785e-11	4.38702	-1.74157	0.000130274	1.94523	-1.68883
71862825	chr16:71862825:T:G	2.30778e-13	-1.57315	-1.68486e-09	1.92237e-05	-1.65711	-1.68486e-09
71863341	chr16:71863341:T:C	7.52466e-11	3.69296	0.520967	4.06908e-06	-1.43788	-1.77195
71863496	chr16:71863496:T:C	7.46748e-11	4.20403	0.0022665	5.14306e-06	-1.28975	-1.68585
71863608	chr16:71863608:T:C	3.97789e-13	-2.4149e-10	-1.02868	1.81995e-05	-2.4149e-10	-1.71186
71863783	chr16:71863783:C:T	4.74001e-13	-2.4149e-10	-0.853392	2.967e-05	-2.4149e-10	-1.22311
71863944	chr16:71863944:C:T	2.93192e-13	-2.4149e-10	-1.33377	1.67054e-05	-2.4149e-10	-1.79751
71864023	chr16:71864023:T:C	6.38047e-11	3.51014	0.538842	3.91465e-06	-1.47461	-1.77391
71864576	chr16:71864576:C:T	1.06205e-13	-1.25744	-1.09178	7.03793e-05	1.41832	-1.77767
71865286	chr16:71865286:G:A	8.38812e-14	-1.40288	-1.18232	4.38831e-05	0.961717	-1.79344
71865385	chr16:71865385:A:G	2.8143e-13	-2.4149e-10	-1.37472	1.98341e-05	-2.4149e-10	-1.62585
71865683	chr16:71865683:G:A	1.07413e-12	1.76582	-1.80115	8.08588e-06	-0.740563	-1.78257
71866053	chr16:71866053:A:G	2.58123e-13	-2.4149e-10	-1.46116	1.99366e-05	-2.4149e-10	-1.62069
71866570	chr16:71866570:AT:A	4.9363e-13	-0.812814	-1.68486e-09	3.07717e-05	-1.18665	-1.68486e-09
71867745	chr16:71867745:T:C	4.98041e-14	-1.34198	-1.76452	6.49841e-05	1.16532	-1.60442
71868239	chr16:71868239:C:A	8.20278e-12	2.77716	-0.779535	3.45302e-06	-1.59023	-1.78377
71868829	chr16:71868829:T:C	5.20987e-13	-2.4149e-10	-0.758875	1.97514e-05	-2.4149e-10	-1.63002
71869564	chr16:71869564:T:C	1.95214e-13	-2.4149e-10	-1.7405	1.67149e-05	-2.4149e-10	-1.79695
71869971	chr16:71869971:G:C	2.99584e-13	-2.4149e-10	-1.31221	2.21539e-05	-2.4149e-10	-1.51524
71870275	chr16:71870275:A:G	1.02547e-13	-1.17185	-1.21243	8.70544e-05	1.65116	-1.79788
71870974	chr16:71870974:G:A	4.60013e-14	-1.39435	-1.79158	4.4955e-05	0.998194	-1.80578
71871090	chr16:71871090:C:T	3.26916e-13	-2.4149e-10	-1.2249	2.29029e-05	-2.4149e-10	-1.48198
71872000	chr16:71872000:T:G	1.8842e-13	-2.4149e-10	-1.77593	1.68283e-05	-2.4149e-10	-1.79019
71872094	chr16:71872094:G:A	1.61891e-13	-0.298368	-1.62931	1.44914e-05	-0.602744	-1.33695
71872126	chr16:71872126:C:T	2.73519e-13	-1.40323	-1.68486e-09	1.91765e-05	-1.65956	-1.68486e-09
71872226	chr16:71872226:A:G	2.69489e-13	-2.4149e-10	-1.41807	3.37297e-05	-2.4149e-10	-1.09487
71872276	chr16:71872276:T:G	2.17565e-13	-1.6321	-1.68486e-09	1.94448e-05	-1.64567	-1.68486e-09
71873323	chr16:71873323:A:G	1.55428e-12	-2.4149e-10	0.33417	2.88803e-05	-2.4149e-10	-1.25009
71873583	chr16:71873583:AG:A	2.7863e-12	0.917868	-1.68486e-09	0.0341563	5.82545	-1.68486e-09
71873658	chr16:71873658:T:A	3.29636e-13	0.263953	-1.48056	7.56618e-06	-0.795718	-1.79384
71874538	chr16:71874538:T:C	1.96908e-13	-0.104585	-1.62728	1.69652e-05	-0.450038	-1.33205
71875004	chr16:71875004:C:T	5.95704e-13	-0.624857	-1.68486e-09	2.60711e-05	-1.35242	-1.68486e-09
71875161	chr16:71875161:A:G	5.39659e-13	-2.4149e-10	-0.723663	7.76403e-05	-2.4149e-10	-0.261162
71875327	chr16:71875327:G:A	8.01304e-14	-1.30055	-1.33039	6.22936e-05	1.32478	-1.80617
71876743	chr16:71876743:C:T	1.97979e-13	-2.4149e-10	-1.72644	1.94142e-05	-2.4149e-10	-1.64724
71877295	chr16:71877295:C:T	1.89061e-13	-0.161798	-1.61073	1.68586e-05	-0.488713	-1.29967
71877567	chr16:71877567:C:T	1.0444e-10	3.45687	1.0849	3.75525e-06	-1.48409	-1.80601
71877806	chr16:71877806:G:A	3.12487e-13	-1.27004	-1.68486e-09	2.0267e-05	-1.60425	-1.68486e-09
71877876	chr16:71877876:C:T	2.92676e-13	-2.4149e-10	-1.33554	1.93193e-05	-2.4149e-10	-1.65215
71877890	chr16:71877890:A:C	2.24464e-13	-1.60088	-1.68486e-09	1.95593e-05	-1.6398	-1.68486e-09
71877956	chr16:71877956:T:A	7.67184e-14	-1.25058	-1.42388	6.95582e-05	1.43199	-1.80308
71878251	chr16:71878251:A:G	2.30428e-13	-2.4149e-10	-1.57466	2.94044e-05	-2.4149e-10	-1.2321
71878299	chr16:71878299:G:A	3.85209e-13	-1.06081	-1.68486e-09	2.45813e-05	-1.41126	-1.68486e-09
71878358	chr16:71878358:T:C	2.28062e-13	-1.58498	-1.68486e-09	1.93804e-05	-1.64899	-1.68486e-09
71879065	chr16:71879065:G:A	1.99631e-13	-2.4149e-10	-1.71813	2.08885e-05	-2.4149e-10	-1.57405
71880445	chr16:71880445:C:G	3.17747e-13	-2.4149e-10	-1.25334	2.90037e-05	-2.4149e-10	-1.24583
71880656	chr16:71880656:T:C	2.18016e-13	-1.63003	-1.68486e-09	1.90194e-05	-1.66779	-1.68486e-09
71880714	chr16:71880714:C:G	5.41594e-12	3.19823	-1.61573	3.96537e-06	-1.50279	-1.73286
71880789	chr16:71880789:G:C	2.24332e-13	-2.4149e-10	-1.60147	1.658e-05	-2.4149e-10	-1.80505
71880838	chr16:71880838:T:G	2.84289e-13	-2.4149e-10	-1.36461	1.90175e-05	-2.4149e-10	-1.66789
71880882	chr16:71880882:A:G	1.30052e-11	4.028	-1.5695	8.53909e-05	1.62763	-1.79364
71881896	chr16:71881896:G:A	9.62905e-13	-2.4149e-10	-0.144646	0.000146265	-2.4149e-10	0.372169
71882003	chr16:71882003:C:T	1.87071e-13	-2.4149e-10	-1.78311	1.82816e-05	-2.4149e-10	-1.70735
71882018	chr16:71882018:C:T	3.96112e-12	1.84288	-0.573201	8.78449e-05	-1.54891	1.41124
71882567	chr16:71882567:C:T	2.24536e-13	-2.4149e-10	-1.60057	1.65825e-05	-2.4149e-10	-1.8049
71882704	chr16:71882704:C:T	1.87048e-13	-2.4149e-10	-1.78324	1.72075e-05	-2.4149e-10	-1.7679
71883155	chr16:71883155:G:A	1.13802e-10	3.49877	1.12885	3.78023e-06	-1.47721	-1.80625
71884275	chr16:71884275:T:C	5.53884e-11	2.87302	1.0345	3.42271e-06	-1.57745	-1.80537
71884772	chr16:71884772:T:C	9.01031e-14	-1.20992	-1.30373	7.72906e-05	1.53968	-1.80535
71886241	chr16:71886241:G:A	9.51842e-11	3.39028	1.05868	3.70974e-06	-1.49694	-1.80534
71886347	chr16:71886347:C:T	2.20054e-13	-1.62073	-1.68486e-09	1.90935e-05	-1.6639	-1.68486e-09
71886656	chr16:71886656:T:C	6.5943e-13	0.926464	-1.44969	1.04226e-05	-0.479144	-1.79013
71886746	chr16:71886746:C:T	1.88235e-13	-2.4149e-10	-1.77691	1.85109e-05	-2.4149e-10	-1.69489
71887880	chr16:71887880:A:G	8.31184e-13	1.17455	-1.4663	1.23062e-05	-0.309188	-1.79396
71888066	chr16:71888066:G:A	5.94202e-14	-1.21156	-1.71841	7.9038e-05	1.52133	-1.76465
71888270	chr16:71888270:A:C	2.30186e-13	-2.4149e-10	-1.57571	1.66263e-05	-2.4149e-10	-1.80226
71888457	chr16:71888457:C:T	4.18432e-13	-2.4149e-10	-0.978086	1.8103e-05	-2.4149e-10	-1.71717
71889278	chr16:71889278:C:G	1.02762e-10	3.32494	1.20064	3.65934e-06	-1.50984	-1.80612
71890181	chr16:71890181:T:C	4.31926e-13	-2.4149e-10	-0.946347	1.8318e-05	-2.4149e-10	-1.70536
71890588	chr16:71890588:T:C	1.22941e-10	-2.4149e-10	4.70486	6.08052e-05	-2.4149e-10	-0.505573
71891010	chr16:71891010:G:A	2.35564e-13	-1.55262	-1.68486e-09	1.9169e-05	-1.65996	-1.68486e-09
71892434	chr16:71892434:T:A	3.79954e-13	-2.4149e-10	-1.07455	1.74901e-05	-2.4149e-10	-1.75161
71893173	chr16:71893173:C:T	2.40857e-12	0.772189	-1.68486e-09	0.0282283	5.63483	-1.68486e-09
71893621	chr16:71893621:C:T	2.3043e-13	-1.57465	-1.68486e-09	2.51232e-05	-1.38946	-1.68486e-09
71894162	chr16:71894162:G:A	2.04165e-13	-2.4149e-10	-1.69567	1.75274e-05	-2.4149e-10	-1.74948
71894405	chr16:71894405:A:G	1.86326e-13	-2.4149e-10	-1.7871	1.81414e-05	-2.4149e-10	-1.71505
71894450	chr16:71894450:T:C	7.87648e-13	-2.4149e-10	-0.34555	4.75317e-05	-2.4149e-10	-0.751852
71894947	chr16:71894947:T:C	7.52962e-12	2.4182	-0.506198	3.24891e-06	-1.62946	-1.80547
71895748	chr16:71895748:C:T	2.24147e-13	-2.4149e-10	-1.6023	1.65802e-05	-2.4149e-10	-1.80504
71896094	chr16:71896094:G:C	4.0087e-13	-2.4149e-10	-1.02096	1.78558e-05	-2.4149e-10	-1.73092
71896904	chr16:71896904:A:G	9.4659e-11	3.17218	1.27126	3.57534e-06	-1.53388	-1.80531
71897008	chr16:71897008:T:C	1.53073e-12	-2.4149e-10	0.318898	3.1018e-05	-2.4149e-10	-1.17868
71897316	chr16:71897316:G:A	7.38067e-12	2.48625	-0.594228	3.28575e-06	-1.622	-1.80165
71897632	chr16:71897632:G:A	1.83947e-13	-2.4149e-10	-1.79995	1.65673e-05	-2.4149e-10	-1.80582
71898092	chr16:71898092:T:C	6.05642e-14	-1.11851	-1.79239	3.95772e-06	-1.54304	-1.69454
71898534	chr16:71898534:A:G	4.74245e-13	-0.852877	-1.68486e-09	2.86276e-05	-1.25888	-1.68486e-09
71898626	chr16:71898626:A:G	3.98404e-14	-1.59601	-1.73371	3.65069e-06	-1.64881	-1.66952
71898771	chr16:71898771:G:A	7.83748e-13	-2.4149e-10	-0.350514	4.73512e-05	-2.4149e-10	-0.755657
71898897	chr16:71898897:G:A	1.05385e-12	-0.0543935	-1.68486e-09	0.000151501	0.407347	-1.68486e-09
71899542	chr16:71899542:A:T	3.14018e-13	-1.26515	-1.68486e-09	2.00428e-05	-1.61538	-1.68486e-09
71899744	chr16:71899744:C:G	2.19771e-12	0.680572	-1.68486e-09	2.26721e-05	-1.49211	-1.68486e-09
71899868	chr16:71899868:A:T	2.38951e-13	-1.53834	-1.68486e-09	1.92046e-05	-1.6581	-1.68486e-09
71900202	chr16:71900202:C:T	6.71317e-11	2.97568	1.12413	3.46235e-06	-1.56504	-1.80626
71900230	chr16:71900230:G:A	2.10051e-13	-2.4149e-10	-1.66725	1.73597e-05	-2.4149e-10	-1.7591
71900790	chr16:71900790:C:T	2.13168e-13	-2.4149e-10	-1.65252	1.75195e-05	-2.4149e-10	-1.74993
71901219	chr16:71901219:T:A	2.38011e-13	-1.54228	-1.68486e-09	1.93962e-05	-1.64817	-1.68486e-09
71901307	chr16:71901307:G:A	5.73628e-12	2.36197	-0.722004	3.28277e-06	-1.63435	-1.79021
71901529	chr16:71901529:A:T	2.04561e-13	-2.4149e-10	-1.69373	2.13737e-05	-2.4149e-10	-1.55109
71901562	chr16:71901562:G:C	1.93943e-13	-2.4149e-10	-1.74704	1.67508e-05	-2.4149e-10	-1.7948
71901691	chr16:71901691:T:C	2.30953e-13	-2.4149e-10	-1.57239	2.7293e-05	-2.4149e-10	-1.30662
71902339	chr16:71902339:G:A	1.99162e-13	-2.4149e-10	-1.72048	1.6743e-05	-2.4149e-10	-1.79527
71902350	chr16:71902350:A:G	1.54071e-13	-0.232722	-1.74447	1.2598e-05	-0.54302	-1.53669
71902578	chr16:71902578:A:G	4.19721e-13	-2.4149e-10	-0.975009	1.81372e-05	-2.4149e-10	-1.71528
71902830	chr16:71902830:A:G	1.42323e-11	4.21296	-1.66429	0.000102486	1.77389	-1.75741
71903028	chr16:71903028:T:A	3.56218e-13	-2.4149e-10	-1.13906	1.75274e-05	-2.4149e-10	-1.74948
71904469	chr16:71904469:C:G	6.89265e-13	0.889272	-1.36825	1.09525e-05	-0.451057	-1.76863
71904539	chr16:71904539:G:A	8.89337e-12	2.57104	-0.492578	3.30322e-06	-1.61203	-1.80632
71905251	chr16:71905251:G:T	2.14206e-13	-2.4149e-10	-1.64766	1.75704e-05	-2.4149e-10	-1.74703
71905292	chr16:71905292:C:T	1.47912e-12	-2.4149e-10	0.284602	9.21091e-05	-2.4149e-10	-0.0902743
71905402	chr16:71905402:C:CAG	1.60844e-10	3.51541	1.45818	3.84265e-06	-1.46816	-1.79893
71905892	chr16:71905892:A:T	2.16414e-13	-1.63741	-1.68486e-09	1.94451e-05	-1.64566	-1.68486e-09
71906348	chr16:71906348:C:T	7.57052e-13	-2.4149e-10	-0.385169	2.24086e-05	-2.4149e-10	-1.5038
71906842	chr16:71906842:C:T	2.94407e-13	-2.4149e-10	-1.32964	1.67112e-05	-2.4149e-10	-1.79717
71907356	chr16:71907356:C:T	8.51743e-14	-1.17604	-1.39386	8.56625e-05	1.64213	-1.80497
71907523	chr16:71907523:C:T	1.87274e-13	-2.4149e-10	-1.78203	1.96803e-05	-2.4149e-10	-1.63363
71907554	chr16:71907554:G:T	4.71982e-12	1.44493	-1.68486e-09	2.66157e-05	-1.33175	-1.68486e-09
71907733	chr16:71907733:T:A	2.40769e-13	-2.4149e-10	-1.53076	1.88987e-05	-2.4149e-10	-1.67415
71907795	chr16:71907795:A:T	8.05045e-11	3.29157	0.9899	3.65109e-06	-1.51432	-1.8039
71907883	chr16:71907883:G:A	3.7527e-13	-2.4149e-10	-1.08695	1.75382e-05	-2.4149e-10	-1.74887
71907896	chr16:71907896:C:G	3.64161e-13	-2.4149e-10	-1.117	1.7392e-05	-2.4149e-10	-1.75724
71908009	chr16:71908009:A:T	3.43e-11	4.81314	-1.38484	0.00016608	2.30546	-1.80624
71908536	chr16:71908536:C:T	1.85928e-13	-2.4149e-10	-1.78924	1.66502e-05	-2.4149e-10	-1.80082
71908711	chr16:71908711:T:C	2.13052e-13	-2.4149e-10	-1.65306	1.70325e-05	-2.4149e-10	-1.77813
71909204	chr16:71909204:T:C	6.6229e-11	3.2271	0.859175	3.63074e-06	-1.52541	-1.7984
71909266	chr16:71909266:G:C	8.05202e-11	3.25703	1.02464	3.62329e-06	-1.52106	-1.80481
71909511	chr16:71909511:C:T	5.82106e-11	2.74079	1.21643	3.3114e-06	-1.60958	-1.8063
71909608	chr16:71909608:A:G	7.635e-11	3.2948	0.933679	3.65834e-06	-1.51437	-1.80187
71909878	chr16:71909878:C:G	7.24828e-13	0.91314	-1.34181	1.11413e-05	-0.441628	-1.76097
71910094	chr16:71910094:T:C	2.30548e-13	-2.4149e-10	-1.57414	1.65606e-05	-2.4149e-10	-1.80622
71910168	chr16:71910168:G:A	2.954e-13	-2.4149e-10	-1.32627	1.68012e-05	-2.4149e-10	-1.7918
71910322	chr16:71910322:A:G	2.17611e-13	-2.4149e-10	-1.63189	1.68665e-05	-2.4149e-10	-1.78792
71910517	chr16:71910517:A:C	4.46917e-13	-0.912228	-1.68486e-09	2.21282e-05	-1.5164	-1.68486e-09
71910828	chr16:71910828:GA:G	2.01928e-13	-2.4149e-10	-1.70669	1.65706e-05	-2.4149e-10	-1.80562
71911944	chr16:71911944:G:C	7.6192e-14	-1.14154	-1.5398	9.52934e-05	1.72339	-1.77968
71912486	chr16:71912486:C:G	2.40762e-12	1.41425	-0.642458	7.10414e-05	-1.61195	1.26196
71913831	chr16:71913831:G:A	5.19305e-14	-1.28318	-1.78151	7.29253e-05	1.32387	-1.64768
71913894	chr16:71913894:C:T	2.3335e-13	-2.4149e-10	-1.56206	2.75394e-05	-2.4149e-10	-1.29763
71914138	chr16:71914138:A:G	1.93034e-13	-2.4149e-10	-1.75173	1.67392e-05	-2.4149e-10	-1.7955
71914140	chr16:71914140:T:C	2.0944e-13	0.0378456	-1.70801	1.728e-05	-0.301313	-1.46239
71915260	chr16:71915260:C:T	5.73731e-13	0.588498	-1.25094	9.22563e-06	-0.656326	-1.73494
71915363	chr16:71915363:C:T	1.69867e-11	4.28409	-1.55851	0.000105713	1.84405	-1.79658
71916298	chr16:71916298:A:G	5.16093e-14	-1.5406	-1.5303	9.7502e-06	-0.717507	-1.61845
71916547	chr16:71916547:C:T	2.16276e-13	0.0544209	-1.69246	1.81023e-05	-0.280124	-1.43708
71916989	chr16:71916989:G:A	2.33579e-13	-2.4149e-10	-1.56108	1.66783e-05	-2.4149e-10	-1.79914
71917191	chr16:71917191:G:T	4.00297e-13	0.490577	-1.51297	8.08253e-06	-0.720836	-1.80271
71917345	chr16:71917345:A:C	2.32342e-13	-2.4149e-10	-1.56639	1.66565e-05	-2.4149e-10	-1.80045
71918451	chr16:71918451:G:C	6.2846e-12	2.47174	-0.740486	3.33714e-06	-1.62196	-1.78617
71918606	chr16:71918606:C:T	7.27571e-13	-1.57621	1.15133	0.000147538	-0.82383	1.20467
71918711	chr16:71918711:G:C	1.03209e-10	3.01309	1.51682	3.51129e-06	-1.56195	-1.79531
71919446	chr16:71919446:C:T	3.83915e-13	-2.4149e-10	-1.06418	2.50672e-05	-2.4149e-10	-1.39169
71920416	chr16:71920416:CAA:C	2.32566e-13	-2.4149e-10	-1.56542	1.66598e-05	-2.4149e-10	-1.80025
71920547	chr16:71920547:C:T	2.12318e-13	-2.4149e-10	-1.65652	1.74855e-05	-2.4149e-10	-1.75188
71920922	chr16:71920922:G:T	3.52489e-13	-2.4149e-10	-1.14958	1.76821e-05	-2.4149e-10	-1.74069
71921182	chr16:71921182:C:T	1.42656e-13	-0.360099	-1.69406	1.25149e-05	-0.644476	-1.44185
71921497	chr16:71921497:T:G	1.99083e-10	4.49751	0.68937	0.00011841	1.72263	-1.56173
71923823	chr16:71923823:C:T	2.10442e-13	-1.66539	-1.68486e-09	2.03962e-05	-1.5979	-1.68486e-09
71923850	chr16:71923850:T:C	8.04421e-13	0.900872	-1.22535	1.13862e-05	-0.454221	-1.72663
71924122	chr16:71924122:C:G	1.66387e-12	0.947093	-0.54479	7.86018e-05	-1.65406	1.4052
71924149	chr16:71924149:A:G	8.33768e-14	-1.13139	-1.45984	9.63316e-05	1.75265	-1.79811
71924543	chr16:71924543:A:G	1.8373e-13	-2.4149e-10	-1.80113	1.75413e-05	-2.4149e-10	-1.74869
71925175	chr16:71925175:G:C	5.08656e-14	-1.28927	-1.79615	6.14797e-05	1.30961	-1.80415
71925410	chr16:71925410:G:A	5.32191e-11	3.86757	-1.68486e-09	0.00104553	2.33903	-1.68486e-09
71925699	chr16:71925699:TGTA:T	2.0104e-13	-2.4149e-10	-1.7111	1.77431e-05	-2.4149e-10	-1.73725
71925824	chr16:71925824:A:G	4.31367e-12	2.01374	-0.658797	3.19182e-06	-1.65939	-1.79327
71927343	chr16:71927343:G:C	1.59481e-11	3.72133	-1.05883	7.28136e-05	-1.56852	1.24318
71927436	chr16:71927436:T:C	4.2132e-11	2.37525	1.25871	3.23549e-06	-1.63529	-1.80378
71927632	chr16:71927632:A:C	2.28141e-13	-1.58464	-1.68486e-09	1.9044e-05	-1.6665	-1.68486e-09
71928967	chr16:71928967:TGTAGCTCA:T	3.2993e-13	-2.4149e-10	-1.21572	1.71323e-05	-2.4149e-10	-1.77228
71929173	chr16:71929173:G:C	2.31359e-13	-2.4149e-10	-1.57063	2.7247e-05	-2.4149e-10	-1.30831
71929283	chr16:71929283:C:T	5.49071e-14	-1.22812	-1.78084	8.45763e-05	1.46827	-1.64386
71929579	chr16:71929579:C:T	1.82954e-13	-2.4149e-10	-1.80537	1.70359e-05	-2.4149e-10	-1.77793
71930021	chr16:71930021:C:T	5.88964e-14	-1.15472	-1.7841	0.000102819	1.67292	-1.65319
71930025	chr16:71930025:A:G	1.96555e-13	-2.4149e-10	-1.73366	1.739e-05	-2.4149e-10	-1.75735
71930272	chr16:71930272:T:C	1.93574e-13	-2.4149e-10	-1.74894	1.7167e-05	-2.4149e-10	-1.77026
71930399	chr16:71930399:C:T	5.75286e-13	-1.57847	0.918734	0.000114589	-0.829945	0.958047
71930458	chr16:71930458:CAT:C	1.89421e-13	-0.0450779	-1.72555	1.56948e-05	-0.362991	-1.49693
71930902	chr16:71930902:C:T	1.01187e-13	-0.945182	-1.45245	0.000136906	2.10495	-1.79891
71931293	chr16:71931293:C:T	2.04955e-13	-0.00449839	-1.68731	1.74571e-05	-0.325862	-1.42764
71931395	chr16:71931395:T:C	2.0581e-13	-2.4149e-10	-1.68765	1.80635e-05	-2.4149e-10	-1.71935
71932199	chr16:71932199:A:G	2.13261e-13	-2.4149e-10	-1.65209	1.75241e-05	-2.4149e-10	-1.74967
71932720	chr16:71932720:ATCCGCTGGCTTC:A	3.04849e-12	1.0078	-1.68486e-09	0.043407	6.06513	-1.68486e-09
71932754	chr16:71932754:T:C	1.82799e-13	-2.4149e-10	-1.80622	1.71545e-05	-2.4149e-10	-1.77099
71933023	chr16:71933023:C:G	2.10058e-13	-2.4149e-10	-1.66722	1.73664e-05	-2.4149e-10	-1.75871
71933696	chr16:71933696:T:G	2.60979e-12	1.90868	-1.05626	3.45394e-06	-1.66468	-1.70905
71933815	chr16:71933815:A:AC	7.0717e-13	-2.4149e-10	-0.453329	2.03051e-05	-2.4149e-10	-1.60238
71934024	chr16:71934024:C:T	6.04732e-14	-1.14201	-1.77039	0.000100144	1.61414	-1.62078
71934244	chr16:71934244:G:C	5.95783e-14	-1.13677	-1.79053	9.71627e-05	1.63164	-1.6685
71934831	chr16:71934831:G:A	3.10065e-13	-1.27782	-1.68486e-09	2.3466e-05	-1.45769	-1.68486e-09
71934878	chr16:71934878:T:C	1.88868e-13	-2.4149e-10	-1.77355	1.65699e-05	-2.4149e-10	-1.80566
71935214	chr16:71935214:T:C	6.83333e-13	-2.4149e-10	-0.487618	4.14999e-05	-2.4149e-10	-0.887556
71936042	chr16:71936042:T:C	4.25367e-14	-1.60965	-1.65459	7.24274e-06	-0.976647	-1.6566
71936081	chr16:71936081:C:T	4.38893e-14	-1.42834	-1.80459	4.47648e-06	-1.31292	-1.8015
71936606	chr16:71936606:G:A	1.85472e-13	-2.4149e-10	-1.7917	1.76167e-05	-2.4149e-10	-1.7444
71936758	chr16:71936758:C:T	1.95634e-13	-2.4149e-10	-1.73836	1.67262e-05	-2.4149e-10	-1.79627
71937050	chr16:71937050:A:G	3.10968e-13	-2.4149e-10	-1.27491	1.69362e-05	-2.4149e-10	-1.78379
71937116	chr16:71937116:C:T	2.03308e-13	-2.4149e-10	-1.69988	1.79612e-05	-2.4149e-10	-1.72504
71937997	chr16:71937997:G:A	5.98387e-14	-1.12475	-1.7982	8.67289e-05	1.65326	-1.80372
71938157	chr16:71938157:G:A	7.66863e-12	3.55374	-1.62344	6.06508e-05	1.26918	-1.77729
71938368	chr16:71938368:C:G	3.60812e-11	2.27872	1.20021	3.23204e-06	-1.63443	-1.8057
71938422	chr16:71938422:T:C	7.25044e-14	-1.25883	-1.47212	4.7539e-05	0.574199	-1.3259
71941397	chr16:71941397:A:G	2.45662e-13	0.178354	-1.689	2.02827e-05	-0.175748	-1.42773
71941729	chr16:71941729:C:T	2.37252e-13	-2.4149e-10	-1.54548	2.70769e-05	-2.4149e-10	-1.31457
71942132	chr16:71942132:T:C	7.13709e-13	-2.4149e-10	-0.444126	2.03903e-05	-2.4149e-10	-1.59819
71942413	chr16:71942413:CTT:C	4.21475e-14	-1.64564	-1.62779	4.37456e-06	-1.60427	-1.53318
71943198	chr16:71943198:C:A	3.66106e-13	-2.4149e-10	-1.11168	1.741e-05	-2.4149e-10	-1.7562
71943337	chr16:71943337:G:C	2.03272e-13	-2.4149e-10	-1.70006	1.78991e-05	-2.4149e-10	-1.7285
71943906	chr16:71943906:A:T	2.12218e-13	-2.4149e-10	-1.65699	1.6574e-05	-2.4149e-10	-1.80542
71944688	chr16:71944688:A:G	6.63883e-14	-1.01489	-1.80419	0.000207051	2.40323	-1.68351
71944740	chr16:71944740:T:C	4.32376e-14	-1.44167	-1.80622	3.55364e-06	-1.65646	-1.68882
71945077	chr16:71945077:TAA:T	6.17703e-12	2.43417	-0.720181	3.31351e-06	-1.62804	-1.7872
71945094	chr16:71945094:C:T	3.73573e-10	2.71698	3.09928	3.6112e-06	-1.60555	-1.72366
71945444	chr16:71945444:C:T	3.05046e-13	-2.4149e-10	-1.29414	1.68757e-05	-2.4149e-10	-1.78737
71945528	chr16:71945528:G:A	2.4591e-13	-2.4149e-10	-1.50963	1.92344e-05	-2.4149e-10	-1.65655
71945656	chr16:71945656:C:T	1.2564e-12	-2.4149e-10	0.121409	2.58294e-05	-2.4149e-10	-1.36173
71945809	chr16:71945809:C:G	3.07473e-13	-1.28621	-1.68486e-09	1.9168e-05	-1.66001	-1.68486e-09
71946014	chr16:71946014:G:A	3.69747e-12	2.06561	-0.864809	3.30219e-06	-1.65639	-1.76227
71946299	chr16:71946299:AC:A	1.42974e-11	2.55323	-1.68486e-09	0.000341626	1.22047	-1.68486e-09
71946994	chr16:71946994:C:T	2.19541e-13	-2.4149e-10	-1.62306	1.78302e-05	-2.4149e-10	-1.73236
71947088	chr16:71947088:T:G	3.0003e-13	-2.4149e-10	-1.31072	1.67634e-05	-2.4149e-10	-1.79405
71947210	chr16:71947210:A:T	6.12917e-12	2.38175	-0.675537	3.28946e-06	-1.63448	-1.78805
71947315	chr16:71947315:T:G	2.37013e-13	0.239963	-1.78645	1.76839e-05	-0.108385	-1.63221
71947527	chr16:71947527:TTC:T	1.99495e-13	-2.4149e-10	-1.71881	2.32546e-05	-2.4149e-10	-1.46675
71947677	chr16:71947677:C:A	1.2297e-12	0.0999278	-1.68486e-09	1.92919e-05	-1.65356	-1.68486e-09
71947731	chr16:71947731:T:G	5.75396e-12	2.31858	-0.675543	3.27182e-06	-1.63999	-1.78791
71947753	chr16:71947753:T:G	6.46066e-12	2.43049	-0.671602	3.30328e-06	-1.62992	-1.78841
71947872	chr16:71947872:A:G	2.52932e-13	-1.48148	-1.68486e-09	2.00218e-05	-1.61643	-1.68486e-09
71947907	chr16:71947907:A:G	7.16714e-12	2.44851	-0.585846	3.27868e-06	-1.62817	-1.79764
71948485	chr16:71948485:T:C	3.18607e-13	-2.4149e-10	-1.25064	1.92581e-05	-2.4149e-10	-1.65532
71949308	chr16:71949308:C:T	1.84483e-13	-2.4149e-10	-1.79704	1.77497e-05	-2.4149e-10	-1.73688
71949482	chr16:71949482:G:C	2.29731e-13	-2.4149e-10	-1.57769	2.4366e-05	-2.4149e-10	-1.42006
71949873	chr16:71949873:G:C	3.6514e-13	0.543388	-1.65771	7.88558e-06	-0.755307	-1.79291
71950030	chr16:71950030:A:T	6.56456e-14	-1.02833	-1.802	0.000102962	1.798	-1.77689
71950575	chr16:71950575:A:G	2.54389e-13	-2.4149e-10	-1.47574	3.15501e-05	-2.4149e-10	-1.16167
71950613	chr16:71950613:G:A	4.01665e-13	-2.4149e-10	-1.01898	1.79977e-05	-2.4149e-10	-1.72301
71950976	chr16:71950976:C:G	1.2639e-12	-2.4149e-10	0.127354	2.35709e-05	-2.4149e-10	-1.45324
71951323	chr16:71951323:A:C	7.77668e-13	-1.64423	1.28593	8.51673e-05	-1.39339	1.22476
71952174	chr16:71952174:C:T	9.98106e-13	-0.108742	-1.68486e-09	3.47509e-05	-1.06504	-1.68486e-09
71952315	chr16:71952315:T:C	2.15944e-13	-2.4149e-10	-1.63958	2.24655e-05	-2.4149e-10	-1.50127
71952570	chr16:71952570:T:C	2.53838e-11	2.16258	0.964689	3.66852e-06	-1.65943	-1.65403
71952933	chr16:71952933:A:G	2.15203e-13	-2.4149e-10	-1.64302	1.67066e-05	-2.4149e-10	-1.79745
71953047	chr16:71953047:A:G	1.6146e-09	3.23194	4.04805	3.90661e-06	-1.57817	-1.6724
71953096	chr16:71953096:G:A	7.42922e-12	3.43825	-1.53967	4.9396e-05	1.07486	-1.78823
71953145	chr16:71953145:CAA:C	4.13632e-14	-1.52552	-1.76669	3.34124e-05	0.701756	-1.80608
71953436	chr16:71953436:C:T	2.1496e-13	-2.4149e-10	-1.64415	1.69006e-05	-2.4149e-10	-1.7859
71953718	chr16:71953718:G:A	6.0128e-13	-2.4149e-10	-0.61554	2.01378e-05	-2.4149e-10	-1.61065
71953823	chr16:71953823:C:T	4.90385e-12	-2.4149e-10	1.48318	5.61612e-05	-2.4149e-10	-0.585022
71953952	chr16:71953952:G:A	4.63135e-11	2.83071	0.89788	3.70837e-06	-1.61647	-1.68618
71953976	chr16:71953976:G:A	3.4912e-13	0.620381	-1.77956	8.03463e-06	-0.916952	-1.61254
71954119	chr16:71954119:T:G	2.31729e-13	-2.4149e-10	-1.56903	1.80519e-05	-2.4149e-10	-1.72
71954154	chr16:71954154:A:G	5.21918e-13	-2.4149e-10	-0.75709	1.98562e-05	-2.4149e-10	-1.62473
71954207	chr16:71954207:C:T	2.69559e-11	2.56971	0.617647	3.44533e-06	-1.64087	-1.73536
71954321	chr16:71954321:G:A	1.789e-13	-0.623006	-1.20477	8.50705e-06	-0.724975	-1.74738
71954484	chr16:71954484:G:A	1.38489e-13	-1.44886	-0.634952	5.16585e-05	1.0097	-1.67829
71954606	chr16:71954606:T:C	4.56748e-11	2.78428	0.930423	3.70857e-06	-1.62133	-1.68127
71954787	chr16:71954787:A:T	1.9036e-13	-2.4149e-10	-1.76568	1.72817e-05	-2.4149e-10	-1.7636
71954829	chr16:71954829:T:G	2.0598e-13	-0.527393	-1.15943	9.42062e-06	-0.637538	-1.73281
71955514	chr16:71955514:G:A	1.17587e-11	2.67762	-0.319873	3.2526e-06	-1.62809	-1.8057
71956257	chr16:71956257:G:C	2.68446e-12	0.880635	-1.68486e-09	4.93498e-05	-0.714316	-1.68486e-09
71956752	chr16:71956752:A:G	7.59395e-11	3.55706	0.666034	4.12188e-06	-1.469	-1.72794
71956882	chr16:71956882:C:T	1.90967e-13	-0.486624	-1.27588	9.51602e-06	-0.59419	-1.76608
71956932	chr16:71956932:A:G	2.35733e-13	-2.4149e-10	-1.5519	1.8299e-05	-2.4149e-10	-1.7064
71957691	chr16:71957691:G:T	2.68323e-13	-2.4149e-10	-1.42241	1.67816e-05	-2.4149e-10	-1.79297
71957893	chr16:71957893:T:C	3.93741e-13	-2.4149e-10	-1.03891	4.04264e-05	-2.4149e-10	-0.913766
71958173	chr16:71958173:G:T	2.58359e-13	0.344474	-1.80473	6.37792e-06	-1.05539	-1.70502
71958256	chr16:71958256:G:A	1.97367e-13	-2.4149e-10	-1.72954	1.68595e-05	-2.4149e-10	-1.78833
71958685	chr16:71958685:G:A	3.61314e-14	-1.6282	-1.79924	2.09063e-05	0.222083	-1.79528
71958714	chr16:71958714:G:T	9.37371e-13	-2.4149e-10	-0.171521	0.000142713	-2.4149e-10	0.34759
71958757	chr16:71958757:G:A	5.79789e-13	-0.651937	-1.68486e-09	4.24892e-05	-0.863998	-1.68486e-09
71959174	chr16:71959174:G:A	2.02557e-13	-0.769232	-0.934349	8.49587e-06	-0.83544	-1.63823
71959739	chr16:71959739:A:G	2.63013e-09	3.07889	4.68905	4.25684e-06	-1.59701	-1.56771
71959766	chr16:71959766:A:G	1.85774e-13	-0.738846	-1.05122	4.64856e-06	-1.27089	-1.8058
71960552	chr16:71960552:G:C	3.82118e-13	0.0120504	-1.08092	4.1282e-06	-1.40181	-1.79359
71960667	chr16:71960667:T:A	1.93938e-13	-0.671367	-1.0757	4.45579e-06	-1.31278	-1.80627
71960956	chr16:71960956:C:A	2.47179e-13	-2.4149e-10	-1.50449	1.65949e-05	-2.4149e-10	-1.80415
71961033	chr16:71961033:A:G	4.60989e-14	-1.38652	-1.7973	3.3184e-06	-1.60838	-1.80538
71961428	chr16:71961428:T:C	1.89036e-13	-0.645648	-1.12701	4.39217e-06	-1.32766	-1.80576
71961523	chr16:71961523:G:A	1.90728e-13	-0.714206	-1.04955	4.57759e-06	-1.2863	-1.80577
71961528	chr16:71961528:A:G	4.68543e-14	-1.37091	-1.79665	3.29801e-06	-1.61496	-1.80496
71961566	chr16:71961566:C:CA	2.07615e-13	-0.636595	-1.04232	4.37297e-06	-1.33219	-1.80561
71962047	chr16:71962047:T:C	3.93714e-13	0.102704	-1.14168	4.98545e-06	-1.20213	-1.8046
71962090	chr16:71962090:A:T	3.48143e-14	-1.66434	-1.80024	2.23556e-05	0.26817	-1.77434
71962168	chr16:71962168:T:C	6.32297e-13	0.48671	-1.05195	5.99733e-06	-1.02133	-1.8006
71962187	chr16:71962187:G:A	1.94022e-13	-2.4149e-10	-1.74663	2.04349e-05	-2.4149e-10	-1.596
71962392	chr16:71962392:T:G	5.94701e-13	0.452982	-1.07952	5.8582e-06	-1.04264	-1.80276
71962473	chr16:71962473:A:G	3.48112e-13	-2.4149e-10	-1.16208	4.78388e-05	-2.4149e-10	-0.745411
71962599	chr16:71962599:A:G	1.07146e-12	0.421838	-0.459664	6.38713e-06	-1.06009	-1.69887
71963114	chr16:71963114:G:A	1.87955e-13	-2.4149e-10	-1.7784	1.65588e-05	-2.4149e-10	-1.80633
71963643	chr16:71963643:G:A	6.58022e-14	-1.34891	-1.47904	3.79341e-05	0.339913	-1.31731
71963963	chr16:71963963:C:G	1.07535e-12	0.211833	-0.246035	6.1075e-06	-1.17538	-1.62835
71964499	chr16:71964499:C:T	3.96582e-13	0.684909	-1.71663	2.07025e-05	-1.58532	0.00232552
71964873	chr16:71964873:A:G	1.27899e-06	12.3054	1.64935	0.00188876	4.70627	-1.77584
71964958	chr16:71964958:C:T	1.89752e-13	-2.4149e-10	-1.76888	2.07985e-05	-2.4149e-10	-1.57837
71964978	chr16:71964978:C:G	2.01678e-13	-2.4149e-10	-1.70793	1.693e-05	-2.4149e-10	-1.78416
71964998	chr16:71964998:C:A	1.96904e-13	-2.4149e-10	-1.73188	1.67571e-05	-2.4149e-10	-1.79443
71965690	chr16:71965690:G:A	1.83048e-12	1.41955	-0.921818	1.04223e-05	-0.484611	-1.78469
71966215	chr16:71966215:T:A	2.13462e-13	-2.4149e-10	-1.65114	1.9006e-05	-2.4149e-10	-1.66849
71966296	chr16:71966296:C:G	1.90755e-12	1.51111	-0.972131	1.11726e-05	-0.407888	-1.7919
71966365	chr16:71966365:C:G	2.822e-13	-2.4149e-10	-1.37198	3.67245e-05	-2.4149e-10	-1.0098
71966606	chr16:71966606:T:G	1.74847e-12	-2.4149e-10	0.451896	3.19414e-05	-2.4149e-10	-1.14934
71966670	chr16:71966670:G:C	2.12945e-13	-2.4149e-10	-1.65356	1.70108e-05	-2.4149e-10	-1.7794
71966709	chr16:71966709:G:A	9.28385e-13	-2.4149e-10	-0.181154	2.53517e-05	-2.4149e-10	-1.3804
71967211	chr16:71967211:G:A	1.89192e-12	1.48565	-0.954904	1.10278e-05	-0.423283	-1.78955
71967237	chr16:71967237:G:A	1.40319e-12	1.6581	-1.4262	8.16223e-06	-0.709464	-1.80427
71967515	chr16:71967515:A:C	2.27013e-12	0.712992	-1.68486e-09	2.27918e-05	-1.48685	-1.68486e-09
71967730	chr16:71967730:A:G	1.80042e-12	1.41028	-0.929101	1.05282e-05	-0.473111	-1.78608
71968072	chr16:71968072:A:G	2.08519e-12	1.4992	-0.871183	1.14427e-05	-0.399754	-1.77615
71968206	chr16:71968206:G:T	1.40148e-12	2.02682	-1.79614	1.62607e-05	-0.0250662	-1.79943
71968409	chr16:71968409:G:A	1.75419e-12	0.0713038	0.383858	0.000387074	0.162089	1.18328
71968664	chr16:71968664:T:C	2.04941e-12	1.54204	-0.931339	1.16447e-05	-0.372378	-1.78602
71969213	chr16:71969213:G:A	1.87088e-13	-2.4149e-10	-1.78302	1.89208e-05	-2.4149e-10	-1.67298
71969555	chr16:71969555:T:G	5.54303e-14	-1.19682	-1.80265	3.6933e-05	0.795062	-1.7992
71969833	chr16:71969833:C:T	2.11839e-12	1.52956	-0.885748	1.14389e-05	-0.396981	-1.77925
71969941	chr16:71969941:G:C	2.0063e-13	-2.4149e-10	-1.71314	1.8249e-05	-2.4149e-10	-1.70914
71970053	chr16:71970053:G:C	1.32625e-12	1.96838	-1.79287	1.52754e-05	-0.0859633	-1.80104
71971055	chr16:71971055:G:C	2.149e-13	-2.4149e-10	-1.64443	1.71551e-05	-2.4149e-10	-1.77096
71971382	chr16:71971382:C:T	1.97846e-13	-2.4149e-10	-1.72711	2.13274e-05	-2.4149e-10	-1.55325
71972172	chr16:71972172:C:T	1.2013e-12	-2.4149e-10	0.0765554	2.6222e-05	-2.4149e-10	-1.34665
71972299	chr16:71972299:C:T	2.14472e-13	-1.17346	-0.47296	3.37017e-06	-1.66438	-1.73391
71972332	chr16:71972332:A:G	2.0683e-09	3.14098	4.38666	3.79621e-06	-1.66656	-1.61268
71972462	chr16:71972462:T:C	4.0148e-13	-2.4149e-10	-1.01944	1.72325e-05	-2.4149e-10	-1.76645
71972471	chr16:71972471:C:T	1.42284e-12	1.74414	-1.49833	7.61593e-06	-0.78002	-1.80299
71972498	chr16:71972498:C:A	5.15229e-13	-2.4149e-10	-0.769989	1.77017e-05	-2.4149e-10	-1.73959
71972632	chr16:71972632:C:T	8.37321e-13	-2.4149e-10	-0.284393	2.41325e-05	-2.4149e-10	-1.42969
71972635	chr16:71972635:G:C	6.36467e-12	1.31791	0.426005	0.00931013	4.23943	0.286183
71973333	chr16:71973333:G:A	9.24736e-11	4.76926	-0.349178	3.17727e-06	-1.6598	-1.79742
71973500	chr16:71973500:C:T	1.90691e-12	-1.29606	1.8347	5.94456e-06	-1.15052	-1.68025
71973672	chr16:71973672:C:T	1.17905e-12	-1.30175	1.35961	5.67954e-06	-1.14372	-1.73266
71973950	chr16:71973950:C:T	1.20916e-12	-1.26862	1.3517	5.47079e-06	-1.17979	-1.73404
71974187	chr16:71974187:A:G	9.35687e-13	-2.4149e-10	-0.173319	0.000144287	-2.4149e-10	0.358554
71974632	chr16:71974632:G:A	9.35687e-13	-2.4149e-10	-0.173319	0.000144287	-2.4149e-10	0.358554
71974926	chr16:71974926:AGAT:A	2.22115e-10	2.63909	2.65726	3.6237e-06	-1.65052	-1.67523
71974955	chr16:71974955:G:A	2.07584e-10	2.61505	2.61364	3.60352e-06	-1.64879	-1.68255
71974980	chr16:71974980:T:C	1.98399e-13	-2.4149e-10	-1.72432	1.67385e-05	-2.4149e-10	-1.79554
71975254	chr16:71975254:C:T	6.4159e-13	-2.4149e-10	-0.550652	4.28948e-05	-2.4149e-10	-0.854498
71975458	chr16:71975458:C:T	2.25447e-13	-2.4149e-10	-1.59652	1.65761e-05	-2.4149e-10	-1.80529
71976331	chr16:71976331:C:T	1.85157e-10	2.71851	2.39585	3.43342e-06	-1.65596	-1.72373
71976774	chr16:71976774:T:C	3.26972e-10	2.84157	2.84146	3.70598e-06	-1.66136	-1.64194
71977087	chr16:71977087:C:T	1.34006e-09	-2.4149e-10	7.09363	5.48907e-05	-2.4149e-10	-0.607905
71977362	chr16:71977362:A:G	1.44266e-09	2.51353	4.65387	4.06479e-06	-1.63731	-1.57357
71977540	chr16:71977540:G:C	2.15433e-13	-0.920278	-0.721671	8.96826e-05	0.697688	-0.81466
71977551	chr16:71977551:G:A	1.7009e-10	2.63601	2.39347	3.42864e-06	-1.65082	-1.73026
71977612	chr16:71977612:G:C	2.38098e-13	-2.4149e-10	-1.54192	1.81023e-05	-2.4149e-10	-1.71721
71977711	chr16:71977711:G:T	1.15664e-12	0.0386759	-1.68486e-09	5.74679e-05	-0.562022	-1.68486e-09
71978503	chr16:71978503:A:G	6.20394e-10	2.29853	4.02498	5.40311e-06	-1.65516	-1.27111
71978505	chr16:71978505:A:G	1.92856e-12	-2.4149e-10	0.549928	1.65926e-05	-2.4149e-10	-1.80429
71978609	chr16:71978609:A:G	9.77575e-11	2.89908	1.57656	3.20359e-06	-1.66373	-1.78525
71978873	chr16:71978873:C:T	2.05163e-10	2.78394	2.43302	3.46476e-06	-1.65872	-1.71189
71978940	chr16:71978940:T:C	2.69617e-13	-2.4149e-10	-1.4176	1.89679e-05	-2.4149e-10	-1.6705
71978966	chr16:71978966:T:C	2.01209e-13	-2.4149e-10	-1.71026	1.77327e-05	-2.4149e-10	-1.73784
71979201	chr16:71979201:C:T	1.84246e-10	2.70688	2.40255	3.46278e-06	-1.65479	-1.71639
71979984	chr16:71979984:C:A	2.43441e-13	-1.51973	-1.68486e-09	1.96142e-05	-1.63699	-1.68486e-09
71980585	chr16:71980585:A:G	1.64143e-13	-1.66545	-0.248412	1.90951e-05	-1.51081	-0.153005
71980788	chr16:71980788:T:A	2.75243e-13	0.365871	-1.76282	5.60385e-06	-1.08349	-1.80631
71980967	chr16:71980967:G:A	1.17339e-09	2.52346	4.43735	3.89113e-06	-1.63814	-1.61641
71981149	chr16:71981149:A:G	2.04159e-13	-2.4149e-10	-1.6957	2.43122e-05	-2.4149e-10	-1.42227
71981199	chr16:71981199:C:T	1.12603e-12	-2.4149e-10	0.0118542	2.18176e-05	-2.4149e-10	-1.53053
71981351	chr16:71981351:G:A	1.87246e-10	2.82013	2.30545	3.41086e-06	-1.66118	-1.7251
71981507	chr16:71981507:T:C	1.89391e-10	2.72792	2.40905	3.47843e-06	-1.65664	-1.71002
71981690	chr16:71981690:A:G	1.29562e-10	2.99073	1.76658	3.19212e-06	-1.66613	-1.78643
71981800	chr16:71981800:C:G	9.06918e-13	-0.204549	-1.68486e-09	0.00430863	3.75513	-1.68486e-09
71981849	chr16:71981849:CT:C	3.80777e-13	-2.4149e-10	-1.07239	2.61246e-05	-2.4149e-10	-1.35037
71981978	chr16:71981978:G:A	1.87558e-13	-2.4149e-10	-1.78051	1.65754e-05	-2.4149e-10	-1.80533
71982448	chr16:71982448:A:G	1.22574e-10	2.77219	1.92968	3.23017e-06	-1.658	-1.78271
71982449	chr16:71982449:C:T	8.02115e-13	-2.4149e-10	-0.327349	2.29624e-05	-2.4149e-10	-1.47939
71982620	chr16:71982620:G:A	4.47234e-14	-1.52384	-1.69026	1.81047e-05	-0.119895	-1.59718
71982665	chr16:71982665:T:C	7.01721e-10	-2.4149e-10	6.44669	4.53186e-05	-2.4149e-10	-0.799531
71982796	chr16:71982796:A:G	2.66299e-10	3.14514	2.33263	3.38588e-06	-1.66778	-1.72586
71982821	chr16:71982821:T:C	2.00419e-13	-2.4149e-10	-1.71419	1.67956e-05	-2.4149e-10	-1.79213
71983007	chr16:71983007:T:C	1.00519e-12	-1.38067	1.279	6.2065e-06	-1.04583	-1.74182
71983399	chr16:71983399:A:G	1.3114e-10	2.85762	1.9118	3.21219e-06	-1.66177	-1.78452
71983523	chr16:71983523:G:A	2.26118e-13	-2.4149e-10	-1.59354	1.65684e-05	-2.4149e-10	-1.80575
71983535	chr16:71983535:A:G	2.06043e-13	-2.4149e-10	-1.68652	2.47889e-05	-2.4149e-10	-1.40285
71983538	chr16:71983538:T:C	5.27302e-13	-0.755208	0.00838142	0.000119795	-0.526345	0.698875
71983596	chr16:71983596:G:C	3.05413e-12	-0.832795	1.84245	4.646e-06	-1.4233	-1.65394
71983661	chr16:71983661:TTC:T	2.25451e-13	-1.5965	-1.68486e-09	7.1563e-05	-0.342671	-1.68486e-09
71984200	chr16:71984200:C:T	2.74522e-10	2.80769	2.7005	3.41041e-06	-1.65907	-1.72735
71984304	chr16:71984304:T:A	8.60716e-13	-2.4149e-10	-0.256836	2.45574e-05	-2.4149e-10	-1.41224
71984518	chr16:71984518:T:C	2.98269e-13	0.429446	-1.74605	5.81168e-06	-1.04878	-1.8046
71984872	chr16:71984872:A:C	2.54419e-13	0.287866	-1.76348	5.3587e-06	-1.1282	-1.80633
71984961	chr16:71984961:G:C	4.44374e-14	-1.54274	-1.67777	1.72771e-05	-0.184633	-1.57923
71985202	chr16:71985202:AAAAC:A	4.16482e-13	-2.4149e-10	-0.982756	2.78434e-05	-2.4149e-10	-1.28665
71985265	chr16:71985265:T:C	4.20345e-10	2.84868	3.08555	3.65869e-06	-1.66069	-1.65546
71985375	chr16:71985375:A:G	3.01994e-13	-2.4149e-10	-1.30419	2.1728e-05	-2.4149e-10	-1.53465
71985810	chr16:71985810:T:C	2.04134e-13	-2.4149e-10	-1.69582	1.69227e-05	-2.4149e-10	-1.78459
71985889	chr16:71985889:A:G	1.07021e-13	-0.816888	-1.52469	1.33002e-05	-0.596196	-1.42928
71986049	chr16:71986049:T:A	3.12402e-10	2.91548	2.72197	3.40807e-06	-1.66253	-1.72457
71986424	chr16:71986424:A:G	1.56093e-09	2.7131	4.53309	3.90517e-06	-1.65077	-1.60018
71986828	chr16:71986828:A:G	6.70765e-10	2.58242	3.81915	3.39452e-06	-1.64147	-1.74962
71987085	chr16:71987085:C:T	6.62302e-13	-0.518879	-1.68486e-09	1.90344e-05	-1.667	-1.68486e-09
71987191	chr16:71987191:A:G	3.6752e-13	-2.4149e-10	-1.10782	2.46384e-05	-2.4149e-10	-1.40894
71987328	chr16:71987328:C:G	4.71345e-12	1.44358	-1.68486e-09	2.67428e-05	-1.32698	-1.68486e-09
71987592	chr16:71987592:T:C	1.87578e-13	-2.4149e-10	-1.7804	1.91047e-05	-2.4149e-10	-1.66332
71987841	chr16:71987841:A:C	1.07129e-13	-0.873361	-1.4672	1.34948e-05	-0.653131	-1.35782
71987868	chr16:71987868:T:C	1.1945e-09	2.77225	4.20639	3.54969e-06	-1.65282	-1.69357
71988086	chr16:71988086:C:A	1.27663e-09	3.04699	3.99815	3.2941e-06	-1.66549	-1.75562
71988142	chr16:71988142:G:A	2.26785e-13	-0.721512	-0.869085	3.32685e-06	-1.62071	-1.79052
71988166	chr16:71988166:G:A	5.1929e-12	1.54045	-1.68486e-09	1.96711e-05	-1.6341	-1.68486e-09
71988529	chr16:71988529:T:C	3.00915e-13	-2.4149e-10	-1.30777	4.16233e-05	-2.4149e-10	-0.884588
71988557	chr16:71988557:T:C	2.66719e-12	-1.3966	2.27078	6.70836e-06	-1.0069	-1.70299
71988635	chr16:71988635:C:T	3.74628e-12	-1.20082	2.41474	3.78921e-06	-1.65494	-1.62615
71988753	chr16:71988753:C:G	3.13817e-13	-2.4149e-10	-1.26579	2.11182e-05	-2.4149e-10	-1.56311
71988818	chr16:71988818:A:G	2.31274e-13	-2.4149e-10	-1.571	1.6985e-05	-2.4149e-10	-1.78092
71988922	chr16:71988922:A:G	3.6134e-14	-1.62444	-1.80293	1.03757e-05	-0.502981	-1.7708
71988967	chr16:71988967:A:G	4.46237e-12	-1.14335	2.53219	4.9253e-06	-1.66273	-1.35613
71989042	chr16:71989042:C:T	7.684e-12	-1.28742	3.21971	5.43902e-06	-1.6362	-1.28345
71989136	chr16:71989136:G:A	3.17873e-13	-2.4149e-10	-1.25295	3.08146e-05	-2.4149e-10	-1.18526
71989179	chr16:71989179:C:G	7.70719e-12	-1.21446	3.14977	4.28807e-06	-1.65182	-1.50559
71989431	chr16:71989431:G:T	2.97705e-13	-2.4149e-10	-1.3185	2.03478e-05	-2.4149e-10	-1.60028
71989483	chr16:71989483:T:C	2.82832e-13	-2.4149e-10	-1.36975	3.81251e-05	-2.4149e-10	-0.972377
71989734	chr16:71989734:C:A	7.03927e-12	-1.24892	3.09358	5.15598e-06	-1.64539	-1.3277
71989786	chr16:71989786:A:G	2.88261e-13	-2.4149e-10	-1.35073	3.90273e-05	-2.4149e-10	-0.948988
71989983	chr16:71989983:G:A	2.22628e-13	-1.6091	-1.68486e-09	2.69686e-05	-1.31858	-1.68486e-09
71990256	chr16:71990256:T:C	2.88321e-13	-2.4149e-10	-1.35053	3.90351e-05	-2.4149e-10	-0.948788
71990440	chr16:71990440:T:C	6.96983e-12	1.83475	-1.68486e-09	4.93348e-05	-0.71462	-1.68486e-09
71990591	chr16:71990591:G:A	2.14999e-13	0.0837291	-1.72769	4.9e-06	-1.22281	-1.8012
71991100	chr16:71991100:G:A	1.91625e-13	-2.4149e-10	-1.75906	1.97076e-05	-2.4149e-10	-1.63224
71991178	chr16:71991178:G:A	9.15728e-10	2.26715	4.44573	3.64288e-06	-1.65115	-1.66932
71991434	chr16:71991434:C:T	2.02467e-13	-2.4149e-10	-1.70402	1.67285e-05	-2.4149e-10	-1.79614
71991632	chr16:71991632:G:A	1.12466e-09	2.2164	4.702	4.01318e-06	-1.64906	-1.57461
71991776	chr16:71991776:G:T	1.87595e-13	-2.4149e-10	-1.78031	1.88485e-05	-2.4149e-10	-1.67681
71991814	chr16:71991814:A:C	6.85363e-12	1.81793	-1.68486e-09	3.01186e-05	-1.20811	-1.68486e-09
71991860	chr16:71991860:A:C	1.14477e-09	2.69836	4.23775	3.48015e-06	-1.66748	-1.6987
71992291	chr16:71992291:T:A	3.07289e-12	-0.472684	1.48846	3.15721e-05	-0.209788	-0.951187
71992655	chr16:71992655:C:A	4.03183e-14	-1.63228	-1.68552	9.29217e-06	-0.793735	-1.59034
71992718	chr16:71992718:A:G	5.12939e-13	-2.4149e-10	-0.774443	2.5852e-05	-2.4149e-10	-1.36086
71993152	chr16:71993152:T:C	2.86195e-13	-2.4149e-10	-1.35793	3.87198e-05	-2.4149e-10	-0.956898
71993292	chr16:71993292:T:A	3.12807e-12	-0.398037	1.43161	3.41649e-05	-0.105196	-0.976854
71993415	chr16:71993415:T:C	6.83165e-13	-0.487865	-1.68486e-09	6.10607e-05	-0.501379	-1.68486e-09
71993625	chr16:71993625:C:A	2.83309e-13	-2.4149e-10	-1.36806	3.8226e-05	-2.4149e-10	-0.969733
71993820	chr16:71993820:G:A	3.14725e-13	-2.4149e-10	-1.2629	4.4123e-05	-2.4149e-10	-0.826268
71994180	chr16:71994180:C:T	2.11333e-13	-1.66116	-1.68486e-09	2.04076e-05	-1.59734	-1.68486e-09
71994213	chr16:71994213:G:A	1.44565e-13	-0.423063	-1.61781	3.18784e-06	-1.66721	-1.78669
71994321	chr16:71994321:T:C	1.05006e-13	-1.60103	-0.759552	7.80159e-06	-0.889904	-1.66902
71994536	chr16:71994536:A:G	1.92181e-13	-2.4149e-10	-1.75616	1.86821e-05	-2.4149e-10	-1.68568
71994650	chr16:71994650:T:C	3.1533e-13	-2.4149e-10	-1.26098	4.42286e-05	-2.4149e-10	-0.823877
71994713	chr16:71994713:A:G	1.30528e-13	-0.338856	-1.80416	3.4648e-06	-1.66425	-1.70634
71995031	chr16:71995031:T:G	1.70432e-13	-0.117808	-1.75846	4.39305e-06	-1.32693	-1.80629
71995032	chr16:71995032:T:C	2.17028e-13	-2.4149e-10	-1.63457	1.70562e-05	-2.4149e-10	-1.77673
71995157	chr16:71995157:G:A	1.41233e-12	-0.890363	1.12876	9.61673e-06	-0.62338	-1.72636
71995284	chr16:71995284:AC:A	5.75054e-12	-0.81277	2.45522	1.62461e-05	-0.530741	-1.29465
71995405	chr16:71995405:G:A	1.42795e-13	-0.248718	-1.80447	3.26747e-06	-1.6677	-1.76153
71995805	chr16:71995805:C:T	2.64678e-13	-2.4149e-10	-1.43609	1.65624e-05	-2.4149e-10	-1.80611
71995898	chr16:71995898:C:G	2.54819e-13	0.256071	-1.73012	6.86731e-06	-1.07687	-1.6096
71995913	chr16:71995913:G:C	3.47417e-13	-2.4149e-10	-1.16408	4.8037e-05	-2.4149e-10	-0.741277
71996173	chr16:71996173:G:A	2.55242e-13	-0.792945	-0.679443	3.35241e-06	-1.62964	-1.77393
71996681	chr16:71996681:T:C	2.46223e-12	-0.995326	1.78955	7.63084e-05	0.146854	-0.425319
71996789	chr16:71996789:G:C	2.35224e-12	-0.367043	1.11557	0.000611456	-0.169581	1.97217
71997163	chr16:71997163:C:T	1.3804e-12	-2.4149e-10	0.215532	3.2354e-05	-2.4149e-10	-1.13651
71997206	chr16:71997206:T:C	1.51974e-12	0.149031	0.162663	0.000355961	0.376107	0.885465
71997218	chr16:71997218:C:T	5.2439e-13	-2.4149e-10	-0.752366	1.94727e-05	-2.4149e-10	-1.64423
71997273	chr16:71997273:T:C	2.25567e-13	-1.59598	-1.68486e-09	1.90174e-05	-1.66789	-1.68486e-09
71997961	chr16:71997961:A:G	1.40089e-11	4.31677	-1.78393	1.37517e-05	-0.989995	-1.00209
71998332	chr16:71998332:T:A	6.12767e-12	1.38543	0.320539	3.88574e-06	-1.46368	-1.79226
71998478	chr16:71998478:T:C	1.37857e-12	-2.4149e-10	0.214199	3.20763e-05	-2.4149e-10	-1.14513
71998831	chr16:71998831:T:C	1.80535e-11	4.5891	-1.80261	1.83156e-05	-0.87105	-0.834447
71998838	chr16:71998838:T:C	1.85088e-13	-2.4149e-10	-1.79377	1.73426e-05	-2.4149e-10	-1.76008
71998894	chr16:71998894:A:C	1.43209e-12	-2.4149e-10	0.25229	3.26325e-05	-2.4149e-10	-1.12794
71999042	chr16:71999042:C:T	8.30017e-13	-0.40928	0.116126	0.000216521	0.0175828	0.746858
71999055	chr16:71999055:A:T	7.39944e-12	1.71663	0.177928	3.79149e-06	-1.5041	-1.77639
71999132	chr16:71999132:G:A	5.36708e-12	-0.376313	1.94975	0.000158552	0.085682	0.367151
71999446	chr16:71999446:A:G	4.06808e-13	-2.4149e-10	-1.00626	1.76332e-05	-2.4149e-10	-1.74346
71999681	chr16:71999681:T:A	3.43789e-13	-1.17457	-1.68486e-09	0.00022598	0.807196	-1.68486e-09
71999722	chr16:71999722:AC:A	1.85225e-13	-2.4149e-10	-1.79303	1.73175e-05	-2.4149e-10	-1.76153
72000091	chr16:72000091:C:A	2.67751e-13	-2.4149e-10	-1.42454	2.04709e-05	-2.4149e-10	-1.59424
72000413	chr16:72000413:G:A	2.37948e-11	4.74119	-1.67857	1.08841e-05	-0.819845	-1.4061
72000754	chr16:72000754:G:A	5.96167e-12	1.70631	-0.0278034	3.93755e-06	-1.49807	-1.74462
72000965	chr16:72000965:T:C	2.24149e-11	4.67019	-1.66731	1.03564e-05	-0.849472	-1.42617
72001103	chr16:72001103:G:A	5.33121e-13	-2.4149e-10	-0.735853	8.29638e-05	-2.4149e-10	-0.194844
72001183	chr16:72001183:T:C	7.88168e-14	-1.53186	-1.11561	9.83254e-06	-1.49108	-0.83647
72001322	chr16:72001322:G:A	2.69918e-13	-2.4149e-10	-1.41648	1.83399e-05	-2.4149e-10	-1.70417
72001411	chr16:72001411:G:C	5.70035e-13	-0.511839	-0.157064	0.00013765	-0.0899949	0.401459
72001499	chr16:72001499:T:C	1.8589e-13	-2.4149e-10	-1.78944	1.72107e-05	-2.4149e-10	-1.76772
72001515	chr16:72001515:C:T	1.43311e-12	-2.4149e-10	0.253002	3.24807e-05	-2.4149e-10	-1.1326
72001547	chr16:72001547:C:T	2.61374e-13	-2.4149e-10	-1.44865	4.41399e-05	-2.4149e-10	-0.825884
72001821	chr16:72001821:C:G	2.20567e-11	2.98677	-1.68486e-09	4.44956e-05	-0.817858	-1.68486e-09
72002358	chr16:72002358:T:A	6.68827e-11	5.87406	-1.77797	2.90442e-05	-1.00149	-0.242936
72002678	chr16:72002678:A:G	7.04045e-11	5.91436	-1.76695	3.15968e-05	-0.98727	-0.172923
72003307	chr16:72003307:A:C	1.5379e-12	2.04788	-1.72431	5.37742e-06	-1.62952	-1.30152
72004102	chr16:72004102:G:A	2.27038e-11	4.69826	-1.68258	1.07689e-05	-0.833005	-1.40359
72004171	chr16:72004171:C:A	2.72576e-13	-1.39998	-0.00670633	4.43427e-05	-1.59501	0.77371
72004464	chr16:72004464:T:C	1.89813e-12	2.19985	-1.66583	6.47054e-06	-1.59831	-1.14768
72004525	chr16:72004525:C:T	7.93633e-13	-0.337979	-1.68486e-09	8.10583e-05	-0.218079	-1.68486e-09
72004657	chr16:72004657:A:G	2.00802e-13	-2.4149e-10	-1.71228	2.01275e-05	-2.4149e-10	-1.61116
72004760	chr16:72004760:C:T	1.74018e-12	2.16841	-1.72126	5.52323e-06	-1.59936	-1.30492
72004823	chr16:72004823:G:A	1.19261e-12	-2.4149e-10	0.0692989	2.96625e-05	-2.4149e-10	-1.22336
72005308	chr16:72005308:C:T	1.49052e-13	-1.16348	-0.846823	7.88532e-05	0.820969	-1.06663
72005417	chr16:72005417:C:T	1.85571e-13	-2.4149e-10	-1.79116	1.72532e-05	-2.4149e-10	-1.76525
72005496	chr16:72005496:G:T	1.86653e-13	-2.4149e-10	-1.78535	1.71068e-05	-2.4149e-10	-1.77377
72005503	chr16:72005503:A:G	2.69662e-13	-2.4149e-10	-1.41743	1.83309e-05	-2.4149e-10	-1.70466
72005547	chr16:72005547:T:C	3.84382e-13	-1.61762	0.554652	4.88687e-05	-1.44565	0.721536
72005706	chr16:72005706:G:T	5.12312e-14	-1.28028	-1.79797	1.88168e-05	-0.00251091	-1.67599
72006133	chr16:72006133:T:G	3.67994e-13	-1.28464	0.178102	5.12073e-05	-1.66683	0.989465
72006660	chr16:72006660:G:A	1.23304e-12	-2.4149e-10	0.102639	3.04097e-05	-2.4149e-10	-1.19849
72007588	chr16:72007588:C:A	1.83778e-13	-2.4149e-10	-1.80087	1.76502e-05	-2.4149e-10	-1.7425
72008529	chr16:72008529:T:C	4.81721e-14	-1.57489	-1.56493	1.5649e-05	-0.652101	-1.21074
72008736	chr16:72008736:A:G	7.2162e-14	-0.995632	-1.74005	3.2642e-06	-1.65257	-1.77767
72009061	chr16:72009061:G:A	1.84285e-13	-2.4149e-10	-1.79812	1.75628e-05	-2.4149e-10	-1.74747
72009069	chr16:72009069:A:G	2.9827e-13	-2.4149e-10	-1.3166	2.24771e-05	-2.4149e-10	-1.50075
72009096	chr16:72009096:C:A	1.84122e-13	-2.4149e-10	-1.799	1.75904e-05	-2.4149e-10	-1.7459
72009140	chr16:72009140:C:T	7.05993e-11	5.69474	-1.54456	6.42644e-06	-1.66745	-1.08538
72009389	chr16:72009389:G:C	2.11692e-12	-2.4149e-10	0.643115	4.14074e-05	-2.4149e-10	-0.889788
72010106	chr16:72010106:A:G	2.30146e-13	-1.5916	0.0157098	2.34604e-05	-1.6067	0.148768
72010339	chr16:72010339:G:C	7.11471e-10	5.90907	0.551415	3.41058e-06	-1.66784	-1.71852
72010596	chr16:72010596:T:C	5.16685e-13	-2.4149e-10	-0.767167	2.34834e-05	-2.4149e-10	-1.45696
72011024	chr16:72011024:CT:C	3.63385e-12	-1.6582	2.84165	1.76982e-05	-1.28143	-0.458359
72011538	chr16:72011538:G:C	1.25402e-12	-2.4149e-10	0.119506	3.05888e-05	-2.4149e-10	-1.19262
72011863	chr16:72011863:TGAA:T	9.71316e-12	2.16664	-1.68486e-09	0.000165263	0.49429	-1.68486e-09
72011888	chr16:72011888:T:A	2.07245e-13	-2.4149e-10	-1.6807	2.26588e-05	-2.4149e-10	-1.4927
72012302	chr16:72012302:G:A	1.95157e-13	-2.4149e-10	-1.7408	1.6623e-05	-2.4149e-10	-1.80246
72012369	chr16:72012369:C:G	5.21274e-07	6.06139	6.9958	3.69945e-06	-1.59886	-1.7062
72012562	chr16:72012562:A:G	3.30865e-12	-1.60258	2.69228	2.73407e-05	-0.763896	-0.540977
72013162	chr16:72013162:CTCT:C	5.63159e-12	-1.10789	2.72944	0.0002426	1.39454	-0.516376
72013208	chr16:72013208:CCT:C	1.283e-12	-2.4149e-10	0.142352	3.07711e-05	-2.4149e-10	-1.18667
72013271	chr16:72013271:T:C	7.23189e-11	5.69636	-1.52212	5.11677e-06	-1.65834	-1.32238
72013387	chr16:72013387:G:A	9.3339e-08	3.98057	7.35657	7.06548e-06	-0.933224	-1.7248
72013486	chr16:72013486:A:G	1.07765e-12	-0.0320653	-1.68486e-09	5.23013e-05	-0.656228	-1.68486e-09
72013852	chr16:72013852:C:G	1.85957e-13	-1.42422	-0.364859	2.80799e-05	-1.64459	0.366393
72013950	chr16:72013950:C:T	3.81475e-13	-2.4149e-10	-1.07056	1.7459e-05	-2.4149e-10	-1.75339
72014433	chr16:72014433:T:C	2.76395e-08	4.42188	5.69827	6.14761e-06	-1.10915	-1.68803
72014733	chr16:72014733:A:G	1.33809e-07	4.47684	7.22049	5.88397e-06	-1.11079	-1.73023
72015722	chr16:72015722:T:C	3.75339e-14	-1.61301	-1.77634	9.87112e-06	-0.517315	-1.80632
72015899	chr16:72015899:G:A	3.86449e-13	-2.4149e-10	-1.0576	1.75177e-05	-2.4149e-10	-1.75004
72015900	chr16:72015900:A:T	9.70807e-08	4.17768	7.19877	6.47312e-06	-1.0152	-1.73039
72016607	chr16:72016607:C:T	1.2776e-12	-2.4149e-10	0.13814	1.99009e-05	-2.4149e-10	-1.62248
72017005	chr16:72017005:G:A	4.95408e-13	-0.809218	-1.68486e-09	3.0984e-05	-1.17978	-1.68486e-09
72017046	chr16:72017046:C:A	2.12509e-13	-2.4149e-10	-1.65562	1.71155e-05	-2.4149e-10	-1.77326
72017470	chr16:72017470:A:G	3.30474e-11	4.5448	-1.1537	8.02329e-06	-0.90526	-1.62564
72017874	chr16:72017874:C:G	1.86759e-13	-2.4149e-10	-1.78478	1.71578e-05	-2.4149e-10	-1.7708
72018135	chr16:72018135:C:G	7.62676e-14	-1.66303	-1.01732	1.614e-05	-0.632462	-1.19948
72018400	chr16:72018400:A:G	2.69767e-12	2.68705	-1.80151	3.52475e-05	0.698859	-1.74971
72018449	chr16:72018449:A:G	2.37887e-12	2.5469	-1.78712	7.79312e-06	-0.768108	-1.7919
72018466	chr16:72018466:G:C	9.84004e-13	-2.4149e-10	-0.12297	2.67171e-05	-2.4149e-10	-1.32795
72018726	chr16:72018726:G:A	9.92031e-13	-2.4149e-10	-0.114847	2.68016e-05	-2.4149e-10	-1.32479
72019058	chr16:72019058:C:T	9.71249e-14	-1.23251	-1.20609	5.01098e-05	0.685173	-1.38421
72019069	chr16:72019069:T:G	1.18052e-12	-2.4149e-10	0.059112	2.94438e-05	-2.4149e-10	-1.23077
72019242	chr16:72019242:T:C	1.79823e-10	3.8345	1.25063	3.16735e-06	-1.65613	-1.80422
72020153	chr16:72020153:G:A	9.37315e-14	-1.6498	-0.82437	2.19205e-05	-0.508397	-1.01743
72020167	chr16:72020167:T:G	8.39998e-14	-1.65009	-0.933692	1.9754e-05	-0.511519	-1.11837
72020719	chr16:72020719:C:T	5.10244e-13	-2.4149e-10	-0.779712	1.95718e-05	-2.4149e-10	-1.63916
72020993	chr16:72020993:C:T	2.3912e-13	-2.4149e-10	-1.53763	1.69313e-05	-2.4149e-10	-1.78409
72021179	chr16:72021179:G:A	2.11677e-13	-1.65954	-1.68486e-09	1.92513e-05	-1.65567	-1.68486e-09
72021437	chr16:72021437:C:A	1.06159e-13	-1.66597	-0.683691	1.77874e-05	-0.861752	-0.873005
72021633	chr16:72021633:A:C	1.3453e-09	4.26571	2.83181	3.30835e-06	-1.66735	-1.74945
72021957	chr16:72021957:G:A	1.31527e-12	1.96525	-1.79805	1.88003e-05	0.0544134	-1.73379
72022485	chr16:72022485:G:A	1.89397e-13	-2.4149e-10	-1.77076	1.68886e-05	-2.4149e-10	-1.78661
72023383	chr16:72023383:A:G	4.50947e-10	4.09094	1.91356	3.31778e-06	-1.6679	-1.74605
72023522	chr16:72023522:C:T	2.11323e-13	-1.66122	-1.68486e-09	2.30928e-05	-1.47373	-1.68486e-09
72024113	chr16:72024113:T:G	2.78835e-13	-1.38398	-1.68486e-09	2.04396e-05	-1.59577	-1.68486e-09
72024603	chr16:72024603:G:A	2.11154e-13	-2.4149e-10	-1.66201	2.32764e-05	-2.4149e-10	-1.46581
72024768	chr16:72024768:G:A	8.13547e-14	-1.66773	-0.948052	1.4574e-05	-0.796831	-1.13718
72024794	chr16:72024794:C:T	9.95233e-13	-2.4149e-10	-0.111624	2.68847e-05	-2.4149e-10	-1.32169
72024811	chr16:72024811:T:C	5.04769e-13	-2.4149e-10	-0.790499	1.9293e-05	-2.4149e-10	-1.65351
72025213	chr16:72025213:C:T	1.96609e-13	-2.4149e-10	-1.73338	1.65912e-05	-2.4149e-10	-1.80438
72025250	chr16:72025250:A:G	6.14969e-10	4.22928	2.08545	3.39165e-06	-1.66706	-1.72487
72025370	chr16:72025370:T:C	5.37058e-10	4.17146	2.0078	3.35535e-06	-1.66761	-1.73508
72025657	chr16:72025657:T:C	2.11459e-13	-1.66057	-1.68486e-09	2.69897e-05	-1.31779	-1.68486e-09
72027059	chr16:72027059:C:T	9.43952e-10	4.81155	1.93168	3.42313e-06	-1.64374	-1.73895
72027090	chr16:72027090:G:A	1.15172e-12	-2.4149e-10	0.0344143	2.91464e-05	-2.4149e-10	-1.24092
72027142	chr16:72027142:G:A	9.86544e-14	-1.66777	-0.755205	1.75822e-05	-0.79265	-0.95371
72027360	chr16:72027360:A:G	1.83009e-13	-2.4149e-10	-1.80506	1.80948e-05	-2.4149e-10	-1.71762
72028120	chr16:72028120:G:A	2.26824e-09	4.34255	3.27736	4.1355e-06	-1.66534	-1.5283
72028768	chr16:72028768:G:A	1.11318e-09	4.4841	2.42403	3.59938e-06	-1.66136	-1.67113
72028803	chr16:72028803:C:T	1.00546e-12	-0.101404	-1.68486e-09	0.00332758	3.49675	-1.68486e-09
72029028	chr16:72029028:G:A	3.38003e-13	-2.4149e-10	-1.19155	1.67791e-05	-2.4149e-10	-1.79312
72029259	chr16:72029259:T:C	6.16112e-10	3.98885	2.32774	3.20673e-06	-1.66707	-1.78093
72029452	chr16:72029452:A:G	1.91081e-13	-2.4149e-10	-1.7619	2.22906e-05	-2.4149e-10	-1.50908
72029515	chr16:72029515:G:A	4.09546e-13	-2.4149e-10	-0.999551	1.77739e-05	-2.4149e-10	-1.73552
72029927	chr16:72029927:T:C	1.86731e-13	-2.4149e-10	-1.78493	2.07374e-05	-2.4149e-10	-1.58131
72030358	chr16:72030358:C:T	2.04495e-13	-2.4149e-10	-1.69406	2.45303e-05	-2.4149e-10	-1.41334
72031006	chr16:72031006:A:G	9.70453e-14	-1.66732	-0.772104	1.8503e-05	-0.719829	-0.975487
72032203	chr16:72032203:A:C	1.65178e-13	-1.65668	-0.250898	2.37386e-05	-0.782702	-0.663445
72032543	chr16:72032543:T:G	2.50275e-10	5.41571	-1.68486e-09	4.67342e-05	-0.768772	-1.68486e-09
72032980	chr16:72032980:C:T	9.4566e-14	-1.66719	-0.798117	1.6441e-05	-0.819995	-0.993474
72033087	chr16:72033087:T:C	1.12383e-12	-2.4149e-10	0.00989872	2.86223e-05	-2.4149e-10	-1.25906
72033364	chr16:72033364:A:G	6.66121e-14	-1.16016	-1.65555	3.26878e-06	-1.6679	-1.76093
72033433	chr16:72033433:C:A	3.8745e-13	-0.158807	-0.896207	0.000896355	3.89667	-1.71158
72033623	chr16:72033623:A:G	9.37409e-14	-1.66713	-0.806934	1.6257e-05	-0.8234	-1.00132
72033929	chr16:72033929:G:T	4.04362e-13	-2.4149e-10	-1.01229	1.77295e-05	-2.4149e-10	-1.73802
72034238	chr16:72034238:T:C	4.34243e-13	-2.4149e-10	-0.940995	1.81703e-05	-2.4149e-10	-1.71346
72035212	chr16:72035212:T:C	5.79535e-13	-2.4149e-10	-0.652374	7.72575e-05	-2.4149e-10	-0.266104
72035841	chr16:72035841:C:T	2.16832e-13	-1.63548	-1.68486e-09	1.91158e-05	-1.66273	-1.68486e-09
72036230	chr16:72036230:C:T	7.48198e-10	4.23871	2.27211	3.48908e-06	-1.66712	-1.69649
72037155	chr16:72037155:T:C	1.16383e-13	-1.42116	-0.836556	9.69878e-06	-1.66115	-0.680098
72037553	chr16:72037553:G:A	4.46022e-14	-1.66786	-1.54895	4.00047e-06	-1.54203	-1.6848
72037602	chr16:72037602:C:T	1.01707e-13	-1.66475	-0.72776	2.05288e-05	-0.650276	-0.941145
72039242	chr16:72039242:T:G	2.04944e-13	-2.4149e-10	-1.69186	2.45385e-05	-2.4149e-10	-1.41301
72040408	chr16:72040408:C:G	1.4834e-11	2.59008	-1.68486e-09	2.88932e-05	-1.24964	-1.68486e-09
72040419	chr16:72040419:C:T	4.64411e-13	-0.194301	-0.679529	3.1248e-06	-1.66774	-1.80614
72041442	chr16:72041442:A:G	2.69417e-08	1.75053	8.34405	8.14845e-06	-1.05984	-1.45558
72041694	chr16:72041694:A:T	4.53425e-12	3.20248	-1.79767	1.21508e-05	-0.338984	-1.77687
72041774	chr16:72041774:C:G	1.00939e-12	-0.0975038	-1.68486e-09	4.15327e-05	-0.886766	-1.68486e-09
72042155	chr16:72042155:T:A	9.93255e-13	-0.113613	-1.68486e-09	0.0081954	4.39808	-1.68486e-09
72042434	chr16:72042434:C:A	8.06768e-13	-2.4149e-10	-0.321565	2.39008e-05	-2.4149e-10	-1.43934
72042523	chr16:72042523:C:G	1.12512e-12	0.0110407	-1.68486e-09	0.0102277	4.61961	-1.68486e-09
72043096	chr16:72043096:C:T	8.29808e-13	-0.293406	-1.68486e-09	3.32812e-05	-1.10826	-1.68486e-09
72044144	chr16:72044144:C:T	7.84457e-14	-1.31044	-1.34176	3.9095e-06	-1.59292	-1.65692
72044683	chr16:72044683:C:G	2.62354e-13	-1.4449	-1.68486e-09	2.24051e-05	-1.50396	-1.68486e-09
72044835	chr16:72044835:T:C	3.89024e-13	-2.4149e-10	-1.05096	1.76079e-05	-2.4149e-10	-1.7449
72045008	chr16:72045008:G:A	7.32957e-13	-1.66412	1.24661	2.79785e-05	-0.70037	-0.581442
72045090	chr16:72045090:TG:T	9.37951e-12	3.9199	-1.78822	1.81282e-05	0.073067	-1.78884
72045098	chr16:72045098:T:A	1.20412e-12	0.078907	-1.68486e-09	4.56897e-05	-0.791376	-1.68486e-09
72045453	chr16:72045453:G:C	1.60122e-11	4.28286	-1.61636	1.32792e-05	-0.839784	-1.18726
72045758	chr16:72045758:C:T	0.209611	18.225	7.73668	3.22552e-06	-1.63793	-1.80423
72045836	chr16:72045836:T:C	8.27397e-13	-0.296316	-1.68486e-09	3.21038e-05	-1.14427	-1.68486e-09
72046506	chr16:72046506:C:T	8.9577e-10	3.86149	2.82935	3.51045e-06	-1.65987	-1.69763
72046730	chr16:72046730:C:T	2.15995e-13	-2.4149e-10	-1.63935	2.41436e-05	-2.4149e-10	-1.42923
72048498	chr16:72048498:C:T	2.17357e-13	-2.4149e-10	-1.63306	1.69266e-05	-2.4149e-10	-1.78436
72048755	chr16:72048755:A:G	5.9483e-10	3.79734	2.48409	3.29487e-06	-1.66258	-1.7583
72048889	chr16:72048889:A:G	6.47225e-10	3.83245	2.5334	3.31732e-06	-1.66143	-1.75266
72049419	chr16:72049419:G:A	5.1351e-10	3.85662	2.2778	3.24456e-06	-1.66032	-1.77595
72049566	chr16:72049566:T:G	9.26149e-13	-0.183565	-1.68486e-09	0.00705414	4.24812	-1.68486e-09
72049753	chr16:72049753:T:C	2.30171e-13	-1.57578	-1.68486e-09	1.90567e-05	-1.66583	-1.68486e-09
72050235	chr16:72050235:T:G	9.74022e-13	-2.4149e-10	-0.133167	2.63474e-05	-2.4149e-10	-1.34188
72050260	chr16:72050260:G:A	3.82893e-13	-2.4149e-10	-1.06685	2.0462e-05	-2.4149e-10	-1.59468
72051096	chr16:72051096:T:C	9.0094e-13	-2.4149e-10	-0.211162	2.5291e-05	-2.4149e-10	-1.3828
72051662	chr16:72051662:T:A	1.39038e-07	2.30435	9.43131	6.98471e-06	-1.27692	-1.3926
72052422	chr16:72052422:T:C	3.84083e-13	-2.4149e-10	-1.06374	4.78673e-05	-2.4149e-10	-0.744817
72052570	chr16:72052570:A:T	2.5114e-13	-2.4149e-10	-1.48859	1.66413e-05	-2.4149e-10	-1.80136
72052635	chr16:72052635:A:T	7.65741e-08	1.80041	9.33876	8.38645e-06	-1.07398	-1.41265
72052842	chr16:72052842:G:A	8.00481e-13	-2.4149e-10	-0.329388	5.2377e-05	-2.4149e-10	-0.654781
72052847	chr16:72052847:A:G	3.40891e-10	3.29845	2.42627	3.25832e-06	-1.66582	-1.76621
72053159	chr16:72053159:T:C	9.03477e-13	-2.4149e-10	-0.20835	2.54133e-05	-2.4149e-10	-1.37798
72053408	chr16:72053408:G:A	4.90232e-10	3.54322	2.54481	3.29691e-06	-1.66788	-1.75239
72054328	chr16:72054328:T:C	1.31801e-12	-2.4149e-10	0.169281	3.93505e-05	-2.4149e-10	-0.940739
72054381	chr16:72054381:C:T	7.27465e-14	-1.63736	-1.09026	1.22419e-05	-0.749383	-1.359
72054519	chr16:72054519:T:A	8.60705e-13	0.762436	-1.01928	2.5943e-05	0.378799	-1.73615
72054522	chr16:72054522:C:G	4.11706e-13	-2.4149e-10	-0.994292	1.78397e-05	-2.4149e-10	-1.73182
72054562	chr16:72054562:A:C	3.48833e-05	-2.4149e-10	17.2607	0.000464074	-2.4149e-10	1.52679
72054568	chr16:72054568:A:G	7.44636e-12	2.93119	-1.03032	5.41718e-06	-1.29753	-1.62615
72055266	chr16:72055266:G:A	7.10924e-10	3.37505	3.08467	3.4794e-06	-1.66633	-1.70006
72055552	chr16:72055552:T:C	7.01252e-10	3.24477	3.20125	3.5506e-06	-1.66302	-1.68311
72055785	chr16:72055785:A:G	1.49235e-12	0.293507	-1.68486e-09	6.53862e-05	-0.432938	-1.68486e-09
72055841	chr16:72055841:A:G	8.19626e-10	3.4453	3.1567	3.51227e-06	-1.66733	-1.68966
72059636	chr16:72059636:C:T	2.04534e-13	-2.4149e-10	-1.69387	1.68557e-05	-2.4149e-10	-1.78856
72059991	chr16:72059991:G:A	8.50509e-13	-0.268765	-1.68486e-09	0.00600274	4.08672	-1.68486e-09
72060449	chr16:72060449:G:A	2.06268e-12	0.617159	-1.68486e-09	6.77049e-05	-0.39809	-1.68486e-09
72060755	chr16:72060755:C:T	1.89378e-13	-2.4149e-10	-1.77085	1.89871e-05	-2.4149e-10	-1.66949
72061340	chr16:72061340:AG:A	1.88158e-13	-2.4149e-10	-1.77732	1.86976e-05	-2.4149e-10	-1.68485
72061553	chr16:72061553:C:T	1.09141e-13	-1.66057	-0.661387	1.70306e-05	-0.927734	-0.850503
72061554	chr16:72061554:A:G	1.42202e-13	-1.6679	-0.389458	2.5429e-05	-0.770137	-0.607222
72062328	chr16:72062328:G:A	8.44582e-14	-0.772348	-1.806	3.33992e-06	-1.60508	-1.80222
72063356	chr16:72063356:CA:C	3.84101e-11	3.54148	-1.68486e-09	3.32428e-05	-1.10941	-1.68486e-09
72063820	chr16:72063820:G:A	9.74634e-13	-0.132539	-1.68486e-09	0.00789261	4.36043	-1.68486e-09
72065053	chr16:72065053:C:T	3.37599e-08	1.61402	8.70617	9.37818e-06	-0.961202	-1.41366
72065342	chr16:72065342:T:A	9.99496e-10	3.12076	3.67965	3.8429e-06	-1.65384	-1.61318
72065795	chr16:72065795:C:T	9.97779e-14	-1.66783	-0.743825	1.94983e-05	-0.703918	-0.939001
72066881	chr16:72066881:C:A	2.0597e-10	3.41923	1.80165	3.34147e-06	-1.66642	-1.74042
72067266	chr16:72067266:T:C	8.01268e-10	3.05755	3.5218	3.78874e-06	-1.6496	-1.63162
72068142	chr16:72068142:G:A	2.10502e-13	-1.6651	-1.68486e-09	2.08755e-05	-1.57467	-1.68486e-09
72068284	chr16:72068284:G:A	1.59562e-13	-0.315936	-1.62623	0.000651945	3.64574	-1.77903
72068914	chr16:72068914:G:C	2.1108e-13	-1.66236	-1.68486e-09	4.8656e-05	-0.728472	-1.68486e-09
72069389	chr16:72069389:A:G	1.96131e-13	-2.4149e-10	-1.73582	2.20934e-05	-2.4149e-10	-1.51797
72069510	chr16:72069510:A:G	4.00805e-08	1.83025	8.66155	8.28497e-06	-1.0895	-1.4093
72071185	chr16:72071185:C:T	1.09547e-13	-1.6606	-0.657646	1.92161e-05	-0.672593	-0.984907
72071472	chr16:72071472:T:C	1.26783e-13	-1.66477	-0.507352	2.7766e-05	-0.571495	-0.71794
72071661	chr16:72071661:C:T	3.66652e-12	1.05869	0.133711	0.00533302	3.99267	-0.0242465
72071803	chr16:72071803:C:T	1.34065e-13	-1.00653	-1.10974	7.53956e-06	-1.65723	-0.93585
72072066	chr16:72072066:T:C	0.110689	17.7854	7.53777	3.15349e-06	-1.65841	-1.80633
72072125	chr16:72072125:C:T	2.09915e-13	-1.6679	-1.68486e-09	6.12058e-05	-0.499007	-1.68486e-09
72073488	chr16:72073488:T:C	1.97409e-13	-2.4149e-10	-1.72932	1.81383e-05	-2.4149e-10	-1.71522
72073761	chr16:72073761:G:A	9.49022e-13	-0.159169	-1.68486e-09	0.00750607	4.31022	-1.68486e-09
72073792	chr16:72073792:G:A	2.15787e-13	-1.64031	-1.68486e-09	1.9095e-05	-1.66382	-1.68486e-09
72073966	chr16:72073966:C:T	6.38998e-13	-0.621169	0.0664695	0.000337211	1.24807	-0.0406117
72074194	chr16:72074194:G:A	4.26771e-12	3.10899	-1.76475	1.46056e-05	-0.376379	-1.55547
72074788	chr16:72074788:A:T	1.40742e-13	-1.66781	-0.399868	2.81035e-05	-0.665966	-0.61139
72074919	chr16:72074919:C:T	8.45953e-13	-0.274136	-1.68486e-09	0.00585395	4.06162	-1.68486e-09
72074925	chr16:72074925:C:G	2.11245e-13	-1.66158	-1.68486e-09	1.97142e-05	-1.63191	-1.68486e-09
72074987	chr16:72074987:C:CT	3.11983e-13	-2.4149e-10	-1.27165	4.11811e-05	-2.4149e-10	-0.895269
72076882	chr16:72076882:T:C	2.45704e-13	-1.51047	-1.68486e-09	1.90375e-05	-1.66684	-1.68486e-09
72076983	chr16:72076983:C:T	1.93525e-13	-2.4149e-10	-1.7492	1.66778e-05	-2.4149e-10	-1.79917
72077757	chr16:72077757:C:T	1.85776e-13	-2.4149e-10	-1.79006	1.92267e-05	-2.4149e-10	-1.65695
72078021	chr16:72078021:G:C	9.87196e-13	-0.119732	-1.68486e-09	0.0081284	4.38987	-1.68486e-09
72078114	chr16:72078114:T:C	2.75928e-09	2.11531	5.70057	3.27092e-06	-1.66625	-1.76193
72078353	chr16:72078353:C:T	1.84591e-13	-2.4149e-10	-1.79646	1.78618e-05	-2.4149e-10	-1.73059
72078581	chr16:72078581:C:T	6.8453e-14	-1.65032	-1.13813	5.55921e-05	0.893815	-1.48902
72079446	chr16:72079446:C:T	4.4726e-14	-1.44588	-1.76817	3.15682e-06	-1.65852	-1.80516
72080041	chr16:72080041:G:A	1.98858e-13	-2.4149e-10	-1.72201	2.04632e-05	-2.4149e-10	-1.59462
72080103	chr16:72080103:C:T	0.67966	17.8666	9.27145	3.294e-06	-1.66087	-1.76028
72080192	chr16:72080192:T:C	6.47536e-14	-1.50969	-1.33432	4.13843e-06	-1.66695	-1.52598
72080196	chr16:72080196:A:T	8.49728e-13	-2.4149e-10	-0.269684	2.37818e-05	-2.4149e-10	-1.44433
72081646	chr16:72081646:A:G	4.31302e-14	-1.48428	-1.7661	3.13533e-06	-1.66498	-1.80553
72082361	chr16:72082361:T:C	3.54528e-13	-2.4149e-10	-1.14381	5.0229e-05	-2.4149e-10	-0.696656
72082460	chr16:72082460:G:C	9.88347e-13	-0.118567	-1.68486e-09	3.96857e-05	-0.932258	-1.68486e-09
72082492	chr16:72082492:G:A	9.42215e-13	-0.166367	-1.68486e-09	0.00739708	4.29559	-1.68486e-09
72082568	chr16:72082568:A:G	8.64098e-08	1.77828	9.48173	9.02504e-06	-1.01317	-1.40008
72082959	chr16:72082959:T:C	1.86739e-13	-2.4149e-10	-1.78489	1.65609e-05	-2.4149e-10	-1.80621
72082966	chr16:72082966:C:T	1.98858e-13	-2.4149e-10	-1.72201	2.04632e-05	-2.4149e-10	-1.59462
72083174	chr16:72083174:T:C	1.03121e-07	1.89483	9.54199	8.68124e-06	-1.06237	-1.38972
72083502	chr16:72083502:T:C	4.22827e-14	-1.50836	-1.76186	3.12719e-06	-1.66717	-1.80594
72083623	chr16:72083623:G:A	4.26784e-14	-1.49867	-1.76224	3.12977e-06	-1.66638	-1.80591
72083852	chr16:72083852:C:T	4.45628e-13	-1.41665	0.501528	3.71671e-05	-1.66594	0.668113
72083876	chr16:72083876:A:G	3.83683e-13	-2.4149e-10	-1.06478	1.74679e-05	-2.4149e-10	-1.75289
72084166	chr16:72084166:T:C	9.79366e-13	-2.4149e-10	-0.127695	2.58694e-05	-2.4149e-10	-1.36019
72084425	chr16:72084425:G:A	1.77241e-11	3.74249	-0.974416	6.77955e-06	-1.03545	-1.66389
72084519	chr16:72084519:G:A	7.99411e-14	-1.54122	-1.09209	5.00423e-06	-1.66786	-1.3351
72085456	chr16:72085456:C:A	1.86689e-13	-2.4149e-10	-1.78515	1.65612e-05	-2.4149e-10	-1.80619
72085523	chr16:72085523:T:C	3.23107e-13	-1.23662	-1.68486e-09	2.1195e-05	-1.55948	-1.68486e-09
72085913	chr16:72085913:A:G	1.34172e-07	2.48043	9.2196	6.4038e-06	-1.30939	-1.44697
72086730	chr16:72086730:G:C	1.92784e-13	-2.4149e-10	-1.75303	1.9847e-05	-2.4149e-10	-1.6252
72086784	chr16:72086784:C:T	3.86831e-13	-2.4149e-10	-1.05661	1.75146e-05	-2.4149e-10	-1.75021
72087059	chr16:72087059:A:T	6.49458e-14	-1.53117	-1.30988	4.21457e-06	-1.66786	-1.50684
72087129	chr16:72087129:T:C	2.70521e-13	-2.4149e-10	-1.41425	1.66221e-05	-2.4149e-10	-1.80252
72088055	chr16:72088055:A:G	5.37423e-09	2.12833	6.3542	3.43873e-06	-1.66654	-1.7116
72088244	chr16:72088244:G:A	1.00528e-09	1.60055	5.20562	3.38427e-06	-1.66308	-1.73103
72088564	chr16:72088564:C:T	5.18588e-09	2.0782	6.36864	3.44848e-06	-1.66527	-1.71004
72088807	chr16:72088807:A:T	5.19191e-09	2.10474	6.34327	3.4373e-06	-1.66596	-1.7126
72088829	chr16:72088829:A:C	2.12947e-13	-1.65356	-1.68486e-09	2.23779e-05	-1.50517	-1.68486e-09
72088862	chr16:72088862:A:G	6.77712e-14	-1.54772	-1.25074	4.40939e-06	-1.66761	-1.4619
72088866	chr16:72088866:G:A	1.52714e-07	2.09921	9.73027	8.24492e-06	-1.14452	-1.35913
72089987	chr16:72089987:T:C	1.61131e-13	-0.966375	-0.96601	8.90987e-06	-1.65063	-0.775463
72090258	chr16:72090258:A:G	1.20069e-09	1.52664	5.45716	3.4889e-06	-1.65943	-1.70423
72090320	chr16:72090320:T:C	1.14771e-09	1.56371	5.37497	3.44939e-06	-1.66128	-1.71377
72090412	chr16:72090412:T:C	4.01236e-13	-1.02005	-1.68486e-09	2.1154e-05	-1.56142	-1.68486e-09
72090513	chr16:72090513:G:A	4.29196e-14	-1.49024	-1.76503	3.13314e-06	-1.6656	-1.80561
72090888	chr16:72090888:G:A	2.10924e-13	-1.6631	-1.68486e-09	1.97541e-05	-1.62989	-1.68486e-09
72090972	chr16:72090972:C:A	1.86718e-13	-2.4149e-10	-1.785	1.6561e-05	-2.4149e-10	-1.8062
72091834	chr16:72091834:A:C	1.28062e-09	1.56572	5.48253	3.49357e-06	-1.66148	-1.70084
72092015	chr16:72092015:G:A	6.20876e-14	-1.57273	-1.31333	4.21608e-06	-1.66487	-1.50947
72092164	chr16:72092164:T:C	1.05953e-09	1.56859	5.29015	3.41721e-06	-1.66162	-1.7228
72092266	chr16:72092266:C:T	1.11967e-09	1.50792	5.40603	3.47172e-06	-1.65871	-1.70989
72093179	chr16:72093179:T:C	5.4479e-09	2.00381	6.49233	3.55944e-06	-1.6629	-1.68074
72093186	chr16:72093186:A:G	2.08385e-13	-2.4149e-10	-1.67522	1.66562e-05	-2.4149e-10	-1.80047
72093893	chr16:72093893:G:A	1.86673e-13	-2.4149e-10	-1.78524	1.65613e-05	-2.4149e-10	-1.80618
72094400	chr16:72094400:C:T	8.21505e-09	2.71152	6.19536	3.44332e-06	-1.65066	-1.72615
72095846	chr16:72095846:T:C	6.52848e-09	2.68256	5.99452	3.37772e-06	-1.6525	-1.74355
72095945	chr16:72095945:G:A	8.28799e-13	-2.4149e-10	-0.294623	3.03323e-05	-2.4149e-10	-1.20103
72096204	chr16:72096204:C:G	2.21245e-13	-1.61533	-1.68486e-09	2.51778e-05	-1.38729	-1.68486e-09
72096226	chr16:72096226:T:C	4.46075e-14	-1.49775	-1.71895	2.50607e-05	0.411231	-1.80318
72096304	chr16:72096304:C:G	3.34383e-09	1.97101	6.03702	3.35428e-06	-1.66183	-1.74118
72097021	chr16:72097021:A:G	3.50487e-13	-2.4149e-10	-1.15528	4.94951e-05	-2.4149e-10	-0.711375
72097841	chr16:72097841:ACT:A	6.40603e-09	3.83567	4.82248	6.37328e-06	-1.00236	-1.75878
72098149	chr16:72098149:T:C	4.63197e-14	-1.46031	-1.71873	2.87381e-05	0.547768	-1.80279
72098165	chr16:72098165:G:C	3.76907e-09	2.98616	5.14158	4.79654e-06	-1.31625	-1.7291
72098230	chr16:72098230:C:T	2.19584e-13	-1.31997	-0.302894	3.37137e-06	-1.60149	-1.79644
72098814	chr16:72098814:C:T	3.35752e-09	2.97888	5.03324	4.79291e-06	-1.30564	-1.74047
72098957	chr16:72098957:G:A	3.58277e-13	-2.4149e-10	-1.13329	1.96682e-05	-2.4149e-10	-1.63425
72099312	chr16:72099312:G:A	6.91829e-09	2.64645	6.08862	3.39863e-06	-1.65456	-1.73532
72099426	chr16:72099426:C:T	4.02745e-13	-2.4149e-10	-1.0163	1.77802e-05	-2.4149e-10	-1.73516
72099564	chr16:72099564:TCTC:T	6.58378e-09	3.77372	4.9118	6.2863e-06	-1.02385	-1.75102
72100072	chr16:72100072:C:T	1.9963e-13	-2.4149e-10	-1.71813	2.21149e-05	-2.4149e-10	-1.517
72101115	chr16:72101115:T:C	4.90847e-08	1.24009	9.45437	9.10375e-06	-1.19657	-1.20799
72101210	chr16:72101210:C:T	2.74727e-13	-1.39882	-1.68486e-09	2.37574e-05	-1.44536	-1.68486e-09
72101808	chr16:72101808:C:G	6.34719e-09	2.55806	6.09086	3.38433e-06	-1.65906	-1.73503
72102156	chr16:72102156:T:C	5.27027e-09	2.5516	5.91139	3.33048e-06	-1.65935	-1.75078
72102255	chr16:72102255:G:T	4.82604e-14	-1.45205	-1.68594	2.97766e-05	0.574858	-1.79438
72102332	chr16:72102332:T:C	9.29654e-13	-2.4149e-10	-0.179788	2.59989e-05	-2.4149e-10	-1.35519
72102449	chr16:72102449:CTT:C	1.51086e-12	0.305836	-1.68486e-09	1.90465e-05	-1.66637	-1.68486e-09
72102870	chr16:72102870:C:T	3.47572e-09	2.92518	5.12153	4.77224e-06	-1.3212	-1.72924
72103662	chr16:72103662:G:A	5.0853e-09	3.64015	4.78712	5.96658e-06	-1.07045	-1.75663
72103909	chr16:72103909:G:T	9.23085e-13	-2.4149e-10	-0.18688	3.26201e-05	-2.4149e-10	-1.12832
72104092	chr16:72104092:C:T	2.17155e-13	-2.4149e-10	-1.63399	1.68987e-05	-2.4149e-10	-1.78601
72104213	chr16:72104213:G:T	3.14437e-09	2.87737	5.06916	4.68884e-06	-1.33456	-1.7335
72104336	chr16:72104336:C:A	1.99169e-13	-2.4149e-10	-1.72045	2.05319e-05	-2.4149e-10	-1.59127
72104668	chr16:72104668:C:T	2.10615e-13	-1.66457	-1.68486e-09	1.96973e-05	-1.63277	-1.68486e-09
72105285	chr16:72105285:C:A	2.22724e-09	2.85995	4.74172	4.53227e-06	-1.33963	-1.76239
72105497	chr16:72105497:T:C	1.97676e-13	-0.938699	-0.789272	1.08454e-05	-1.64698	-0.582528
72105638	chr16:72105638:T:C	3.22071e-13	-1.23983	-1.68486e-09	2.09111e-05	-1.57297	-1.68486e-09
72105768	chr16:72105768:T:G	8.33737e-14	-1.36778	-1.22349	5.46192e-05	0.839788	-1.45265
72105790	chr16:72105790:C:T	2.1907e-13	-1.62521	-1.68486e-09	1.90449e-05	-1.66645	-1.68486e-09
72106654	chr16:72106654:G:A	1.02923e-11	3.93089	-1.70634	2.90767e-05	0.113795	-1.35711
72106947	chr16:72106947:G:A	6.92395e-13	-0.474444	-1.68486e-09	1.94374e-05	-1.64605	-1.68486e-09
72107038	chr16:72107038:G:A	2.47887e-11	4.81016	-1.70661	1.65986e-05	-1.66068	-0.143245
72107463	chr16:72107463:G:A	7.38425e-13	-2.4149e-10	-0.410081	2.26364e-05	-2.4149e-10	-1.49369
72107846	chr16:72107846:G:A	6.83678e-13	-2.4149e-10	-0.487113	2.18528e-05	-2.4149e-10	-1.52892
72107951	chr16:72107951:T:A	1.84856e-13	-2.4149e-10	-1.79502	1.94254e-05	-2.4149e-10	-1.64666
72108139	chr16:72108139:G:T	4.75816e-14	-1.47985	-1.67231	3.49362e-06	-1.59579	-1.76652
72108212	chr16:72108212:T:G	6.32096e-14	-1.39349	-1.47466	4.17907e-05	0.761478	-1.64205
72108696	chr16:72108696:C:A	8.95611e-10	2.1605	4.53016	3.21493e-06	-1.65675	-1.7887
72109515	chr16:72109515:G:A	8.60758e-13	-0.256787	-1.68486e-09	0.00613451	4.10844	-1.68486e-09
72109588	chr16:72109588:G:T	3.41044e-13	-2.4149e-10	-1.18259	4.75741e-05	-2.4149e-10	-0.750959
72110385	chr16:72110385:A:G	3.7933e-10	1.38732	4.44425	3.21524e-06	-1.65268	-1.79267
72110594	chr16:72110594:T:C	3.10425e-08	1.53778	8.69849	8.65483e-06	-0.964936	-1.4902
72110818	chr16:72110818:G:GTAC	5.80558e-13	-2.4149e-10	-0.650611	1.99403e-05	-2.4149e-10	-1.6205
72111505	chr16:72111505:T:C	2.09709e-13	-1.14545	-0.523432	1.40391e-05	-1.6673	-0.304103
72112542	chr16:72112542:C:G	4.83752e-08	1.7029	8.977	8.54633e-06	-1.03162	-1.43612
72112671	chr16:72112671:T:C	2.90803e-10	1.16644	4.39936	3.28095e-06	-1.63141	-1.79371
72112739	chr16:72112739:G:A	8.86257e-13	-0.227594	-1.68486e-09	3.4939e-05	-1.05964	-1.68486e-09
72112767	chr16:72112767:C:A	8.6958e-13	-0.246591	-1.68486e-09	0.00625295	4.12756	-1.68486e-09
72112920	chr16:72112920:TCTGA:T	9.23844e-13	-0.186057	-1.68486e-09	0.0070581	4.24868	-1.68486e-09
72113287	chr16:72113287:C:T	4.8123e-13	0.902242	-1.7405	8.54183e-06	-0.882891	-1.58538
72113343	chr16:72113343:G:T	1.37421e-09	2.35684	4.76195	4.30342e-06	-1.45603	-1.6978
72113532	chr16:72113532:G:C	9.91749e-13	-0.11513	-1.68486e-09	0.00820182	4.39886	-1.68486e-09
72113572	chr16:72113572:GTT:G	4.71578e-08	1.2665	9.38791	1.44665e-05	-0.834769	-1.10664
72113767	chr16:72113767:A:C	1.77858e-09	2.49046	4.88627	4.4747e-06	-1.42909	-1.68572
72113932	chr16:72113932:TAAG:T	2.71011e-13	-2.4149e-10	-1.41244	3.2708e-05	-2.4149e-10	-1.12563
72114084	chr16:72114084:G:A	3.51854e-14	-1.65205	-1.80192	4.56976e-06	-1.32528	-1.76851
72114440	chr16:72114440:T:C	4.69931e-10	1.26425	4.7815	3.30823e-06	-1.64365	-1.77319
72114621	chr16:72114621:C:CCAT	6.11243e-13	-2.4149e-10	-0.599105	2.03237e-05	-2.4149e-10	-1.60146
72114623	chr16:72114623:A:C	1.84673e-13	-2.4149e-10	-1.79601	1.66358e-05	-2.4149e-10	-1.80169
72115162	chr16:72115162:C:T	1.46186e-11	1.77065	0.804803	3.65739e-06	-1.51133	-1.80517
72115780	chr16:72115780:C:T	3.79601e-14	-1.66401	-1.71405	3.48654e-06	-1.57955	-1.78479
72116695	chr16:72116695:C:CTT	1.07461e-11	1.40295	0.864753	3.39931e-06	-1.59104	-1.79864
72117202	chr16:72117202:T:C	1.21332e-13	-1.42241	-0.793668	9.19167e-06	-1.38868	-1.00627
72117727	chr16:72117727:GTGT:G	1.9687e-12	1.59874	-1.02821	4.00547e-06	-1.54261	-1.68298
72119034	chr16:72119034:C:T	4.17044e-13	0.17293	-1.15434	3.8995e-06	-1.61526	-1.63714
72119336	chr16:72119336:T:A	8.74322e-13	-2.4149e-10	-0.241152	2.46592e-05	-2.4149e-10	-1.4081
72119577	chr16:72119577:C:T	8.19771e-13	-2.4149e-10	-0.305576	2.38651e-05	-2.4149e-10	-1.44083
72119619	chr16:72119619:G:A	5.91345e-10	6.23631	0.0392455	0.000925176	-1.1945	3.41123
72120111	chr16:72120111:C:T	6.10925e-13	-0.599627	-1.68486e-09	3.326e-05	-1.10889	-1.68486e-09
72120280	chr16:72120280:G:C	2.10359e-13	-1.66578	-1.68486e-09	2.06722e-05	-1.58446	-1.68486e-09
72120288	chr16:72120288:G:A	3.17167e-12	-0.055871	1.10328	3.20533e-06	-1.6517	-1.79674
72120562	chr16:72120562:C:T	7.4243e-13	-0.404672	-1.68486e-09	0.00450679	3.80009	-1.68486e-09
72120610	chr16:72120610:C:T	2.53118e-13	-0.59696	-0.883785	5.90447e-06	-1.52977	-1.30777
72121338	chr16:72121338:T:C	3.14917e-13	-1.34199	0.0796943	2.23418e-05	-0.316858	-1.18993
72121341	chr16:72121341:C:T	2.3107e-12	-0.0312026	0.761909	3.19831e-06	-1.64433	-1.8063
72121342	chr16:72121342:G:A	1.24396e-13	-1.5274	-0.663732	1.1806e-05	-1.26921	-0.875427
72121734	chr16:72121734:C:G	1.99721e-13	-2.4149e-10	-1.71768	2.3447e-05	-2.4149e-10	-1.45851
72121980	chr16:72121980:T:A	8.53879e-13	-2.4149e-10	-0.264811	2.42744e-05	-2.4149e-10	-1.42383
72122164	chr16:72122164:C:T	2.90509e-12	0.0969096	0.862711	3.26191e-06	-1.62597	-1.80497
72122768	chr16:72122768:G:A	2.07981e-13	-2.4149e-10	-1.67715	2.38141e-05	-2.4149e-10	-1.44297
72122773	chr16:72122773:T:C	7.38866e-13	-0.409484	-1.68486e-09	0.00448926	3.7962	-1.68486e-09
72122943	chr16:72122943:T:G	5.92589e-11	0.314249	3.66082	5.67601e-06	-1.54876	-1.32824
72123036	chr16:72123036:G:A	2.1815e-13	-1.62942	-1.68486e-09	2.45221e-05	-1.41367	-1.68486e-09
72123485	chr16:72123485:T:G	4.10706e-14	-1.49992	-1.79939	6.03777e-06	-1.02631	-1.7889
72124178	chr16:72124178:C:T	1.72947e-11	0.356025	2.38753	4.07281e-06	-1.5644	-1.64451
72124307	chr16:72124307:G:A	4.41407e-13	-2.4149e-10	-0.924632	1.81945e-05	-2.4149e-10	-1.71213
72124540	chr16:72124540:T:A	2.51476e-13	-2.4149e-10	-1.48725	2.93986e-05	-2.4149e-10	-1.2323
72124578	chr16:72124578:C:T	9.43561e-14	-0.743737	-1.72379	3.49956e-06	-1.59764	-1.76297
72124594	chr16:72124594:C:T	1.32119e-13	-1.43108	-0.699825	9.88203e-06	-1.41153	-0.910996
72124776	chr16:72124776:G:A	8.48058e-13	-0.271652	-1.68486e-09	4.38971e-05	-0.831399	-1.68486e-09
72125021	chr16:72125021:C:A	6.48122e-13	0.2189	-0.759421	3.45144e-06	-1.60392	-1.77053
72125051	chr16:72125051:T:C	1.45483e-08	0.774651	8.70373	1.62809e-05	-0.640039	-1.18322
72125146	chr16:72125146:G:A	2.64246e-13	-1.43772	-1.68486e-09	1.99993e-05	-1.61755	-1.68486e-09
72125403	chr16:72125403:G:A	2.10613e-13	-1.66458	-1.68486e-09	2.08181e-05	-1.57743	-1.68486e-09
72125546	chr16:72125546:G:A	4.23066e-13	-2.4149e-10	-0.967073	1.79481e-05	-2.4149e-10	-1.72577
72125776	chr16:72125776:C:T	8.08031e-13	-2.4149e-10	-0.32	2.36865e-05	-2.4149e-10	-1.44834
72126425	chr16:72126425:C:T	4.08769e-13	-2.4149e-10	-1.00145	1.78234e-05	-2.4149e-10	-1.73274
72128203	chr16:72128203:C:T	1.28484e-09	0.05538	6.99616	6.538e-06	-1.47768	-1.25794
72129795	chr16:72129795:A:G	1.83764e-13	-2.4149e-10	-1.80095	2.42668e-05	-2.4149e-10	-1.42414
72131046	chr16:72131046:C:T	6.58957e-13	-0.523942	-1.68486e-09	3.5565e-05	-1.04189	-1.68486e-09
72131719	chr16:72131719:C:T	2.15228e-13	-1.6429	-1.68486e-09	2.29803e-05	-1.47861	-1.68486e-09
72131925	chr16:72131925:A:C	1.02513e-12	-2.4149e-10	-0.082027	2.66327e-05	-2.4149e-10	-1.33111
72131957	chr16:72131957:C:T	4.12595e-13	0.179687	-1.17182	3.90604e-06	-1.616	-1.63472
72132087	chr16:72132087:C:T	1.99263e-08	0.783536	9.00941	1.6403e-05	-0.61199	-1.20379
72133468	chr16:72133468:C:T	4.1638e-13	-2.4149e-10	-0.983003	6.10719e-05	-2.4149e-10	-0.501196
72133967	chr16:72133967:G:A	5.11075e-09	0.705161	7.7271	1.45898e-05	-0.594465	-1.33846
72134137	chr16:72134137:T:C	1.93106e-13	-2.4149e-10	-1.75136	1.65842e-05	-2.4149e-10	-1.8048
72134438	chr16:72134438:C:T	7.68963e-14	-1.66554	-1.00661	4.27254e-05	0.369622	-1.22808
72135124	chr16:72135124:T:G	7.88663e-09	0.879788	7.98629	1.07247e-05	-0.671115	-1.56958
72135363	chr16:72135363:T:G	2.46976e-10	-2.4149e-10	5.40245	1.81145e-05	-2.4149e-10	-1.71654
72135373	chr16:72135373:T:G	8.12334e-14	-1.28067	-1.33661	1.12847e-05	-0.43324	-1.75656
72135391	chr16:72135391:T:G	1.85213e-13	-2.4149e-10	-1.79309	1.65723e-05	-2.4149e-10	-1.80552
72135420	chr16:72135420:T:C	8.94987e-13	-2.4149e-10	-0.217792	2.49428e-05	-2.4149e-10	-1.39666
72135637	chr16:72135637:AG:A	9.14586e-14	-1.01004	-1.48867	3.42933e-06	-1.66766	-1.71323
72136417	chr16:72136417:T:G	1.97575e-13	-2.4149e-10	-1.72848	1.67866e-05	-2.4149e-10	-1.79267
72138367	chr16:72138367:G:A	9.23484e-14	-0.915559	-1.57347	3.32553e-06	-1.66211	-1.74951
72138401	chr16:72138401:C:T	9.99757e-14	-1.45967	-0.950006	8.14435e-06	-1.37978	-1.13615
72138794	chr16:72138794:G:A	5.43129e-13	-2.4149e-10	-0.717255	3.47288e-05	-2.4149e-10	-1.06568
72140879	chr16:72140879:T:C	1.28055e-12	0.140443	-1.68486e-09	0.0129647	4.85674	-1.68486e-09
72141133	chr16:72141133:C:T	4.91857e-13	-2.4149e-10	-0.816413	2.16991e-05	-2.4149e-10	-1.53598
72141357	chr16:72141357:A:G	1.12406e-13	-1.46583	-0.826659	9.26808e-06	-1.35737	-1.0293
72142028	chr16:72142028:A:G	9.62162e-14	-0.803631	-1.64437	3.27314e-06	-1.64666	-1.78084
72142099	chr16:72142099:A:T	2.16111e-13	-1.63881	-1.68486e-09	2.3292e-05	-1.46514	-1.68486e-09
72142761	chr16:72142761:A:G	1.17991e-12	0.0585898	-1.68486e-09	1.91719e-05	-1.6598	-1.68486e-09
72142805	chr16:72142805:T:C	1.23869e-12	-2.4149e-10	0.107207	2.94225e-05	-2.4149e-10	-1.23149
72142876	chr16:72142876:A:G	3.90263e-13	-2.4149e-10	-1.04778	2.06974e-05	-2.4149e-10	-1.58324
72143161	chr16:72143161:C:T	5.0707e-13	0.234779	-1.02073	3.63935e-06	-1.607	-1.71444
72143843	chr16:72143843:C:T	3.89382e-13	0.261018	-1.31106	4.43489e-06	-1.60269	-1.52105
72143887	chr16:72143887:C:T	3.75166e-13	0.25765	-1.34488	4.54455e-06	-1.60322	-1.4961
72144280	chr16:72144280:T:G	2.26467e-13	-1.592	-1.68486e-09	1.90269e-05	-1.6674	-1.68486e-09
72144297	chr16:72144297:A:G	6.97796e-09	1.22133	7.52233	8.2087e-06	-0.884494	-1.62356
72144422	chr16:72144422:C:T	2.76468e-13	-1.3925	-1.68486e-09	2.03785e-05	-1.59877	-1.68486e-09
72144584	chr16:72144584:T:A	4.16552e-13	0.821876	-1.80447	7.02694e-06	-0.919324	-1.74417
72144617	chr16:72144617:G:T	3.86603e-13	-2.4149e-10	-1.0572	2.04657e-05	-2.4149e-10	-1.5945
72144752	chr16:72144752:GACAGAT:G	1.44221e-13	-0.287181	-1.75607	0.000778171	3.83716	-1.79347
72144964	chr16:72144964:C:T	2.48264e-13	-2.4149e-10	-1.50011	1.88278e-05	-2.4149e-10	-1.67791
72144968	chr16:72144968:C:T	1.1572e-12	-2.4149e-10	0.0391595	2.85678e-05	-2.4149e-10	-1.26097
72145669	chr16:72145669:T:C	1.74069e-13	-0.0759581	-1.77919	5.57234e-06	-1.25494	-1.64049
72145800	chr16:72145800:G:A	8.56083e-14	-0.973491	-1.59133	3.27915e-06	-1.66638	-1.75929
72146648	chr16:72146648:T:C	1.31518e-08	1.1067	8.27077	9.56915e-06	-0.798408	-1.5563
72146956	chr16:72146956:C:A	4.32609e-13	-2.4149e-10	-0.944767	1.85557e-05	-2.4149e-10	-1.69247
72146957	chr16:72146957:T:A	4.35758e-13	-2.4149e-10	-0.937514	1.86065e-05	-2.4149e-10	-1.68974
72147036	chr16:72147036:A:G	1.08847e-12	-2.4149e-10	-0.0220745	2.77138e-05	-2.4149e-10	-1.29132
72147056	chr16:72147056:G:A	7.04201e-14	-1.14778	-1.61234	3.25095e-06	-1.66217	-1.77213
72147177	chr16:72147177:T:C	1.10196e-12	-2.4149e-10	-0.00975397	2.78758e-05	-2.4149e-10	-1.28549
72147461	chr16:72147461:C:T	3.26786e-13	-2.4149e-10	-1.22529	2.37874e-05	-2.4149e-10	-1.44409
72147817	chr16:72147817:T:C	1.26289e-12	-1.53175	1.65831	0.000121382	-1.64236	1.82805
72147829	chr16:72147829:T:A	1.52586e-13	-0.273948	-1.71293	0.000821872	3.87169	-1.77335
72147830	chr16:72147830:C:A	1.52906e-13	-0.272225	-1.71255	0.000824919	3.8752	-1.77316
72147945	chr16:72147945:T:C	2.60616e-13	-2.4149e-10	-1.45155	1.81266e-05	-2.4149e-10	-1.71587
72148516	chr16:72148516:G:T	2.68547e-08	1.47469	8.61666	9.86482e-06	-1.05738	-1.26689
72148665	chr16:72148665:C:T	1.07186e-13	-1.42453	-0.915506	8.0563e-06	-1.41811	-1.10868
72148842	chr16:72148842:T:C	1.11595e-12	-2.4149e-10	0.00285873	2.82426e-05	-2.4149e-10	-1.27242
72148943	chr16:72148943:G:A	3.08196e-13	-2.4149e-10	-1.28386	2.26086e-05	-2.4149e-10	-1.49492
72149321	chr16:72149321:G:A	3.83264e-13	0.0524222	-1.1183	3.67383e-06	-1.63448	-1.67753
72149606	chr16:72149606:C:T	1.4773e-08	2.24438	7.24933	5.00769e-06	-1.6134	-1.38888
72149644	chr16:72149644:G:A	2.11728e-12	-0.261584	0.904872	6.75947e-06	-0.895979	-1.80633
72150050	chr16:72150050:A:G	2.11189e-13	-1.66185	-1.68486e-09	2.15201e-05	-1.54426	-1.68486e-09
72150060	chr16:72150060:G:A	1.10009e-10	3.3067	1.28701	3.13025e-06	-1.66686	-1.80528
72150667	chr16:72150667:C:T	9.69233e-14	-1.39778	-1.0429	6.98693e-06	-1.44418	-1.22502
72150730	chr16:72150730:C:T	7.13648e-14	-0.940893	-1.8059	3.52647e-06	-1.56583	-1.78712
72151084	chr16:72151084:A:C	9.02797e-10	0.647331	6.05132	5.03519e-06	-1.61814	-1.37866
72151102	chr16:72151102:G:A	3.53621e-08	1.75987	8.60668	8.77636e-06	-1.17833	-1.26286
72151775	chr16:72151775:C:T	8.79012e-12	0.961438	1.10535	3.20567e-06	-1.6539	-1.79443
72151916	chr16:72151916:T:TGCTGG	2.13048e-13	-2.4149e-10	-1.65308	2.33107e-05	-2.4149e-10	-1.46434
72151974	chr16:72151974:T:G	1.7923e-13	-0.0825945	-1.74334	0.00121732	4.29484	-1.80368
72152788	chr16:72152788:A:T	2.19802e-08	1.66727	8.22379	8.28813e-06	-1.14583	-1.3526
72153458	chr16:72153458:G:GA	3.53649e-11	3.45887	-1.68486e-09	0.000710653	1.95294	-1.68486e-09
72153872	chr16:72153872:T:G	1.47373e-13	-0.341121	-1.68051	0.000735057	3.74109	-1.75439
72154477	chr16:72154477:T:C	2.066e-12	0.618767	-1.68486e-09	2.33474e-05	-1.46276	-1.68486e-09
72154784	chr16:72154784:C:T	4.69304e-13	0.374078	-1.23743	4.12674e-06	-1.57505	-1.62071
72154929	chr16:72154929:T:C	9.16038e-13	-1.53695	1.34241	1.73668e-05	-1.25529	-0.503403
72154990	chr16:72154990:G:A	6.84226e-07	-2.4149e-10	13.3292	0.000115717	-2.4149e-10	0.137898
72155285	chr16:72155285:C:G	4.5561e-08	1.88987	8.73009	8.34219e-06	-1.23534	-1.25658
72155705	chr16:72155705:A:G	1.81563e-13	-0.276937	-1.53606	4.3899e-06	-1.41725	-1.71669
72155756	chr16:72155756:G:A	2.32479e-08	1.87353	8.0736	6.73381e-06	-1.36831	-1.3378
72155828	chr16:72155828:A:C	4.68197e-13	0.457999	-1.32371	4.51576e-06	-1.55749	-1.54818
72156110	chr16:72156110:C:T	1.41847e-12	0.517976	-0.275244	3.91279e-06	-1.54353	-1.70547
72156285	chr16:72156285:C:T	1.88208e-13	-1.08404	-0.693011	7.9592e-06	-1.60801	-0.930906
72156754	chr16:72156754:T:C	6.02967e-13	0.388658	-1.0014	3.72922e-06	-1.5808	-1.71625
72156867	chr16:72156867:C:T	9.01527e-14	-1.45229	-1.06081	7.04796e-06	-1.39549	-1.26502
72156958	chr16:72156958:C:T	1.62312e-12	0.377502	-1.68486e-09	0.0199494	5.28771	-1.68486e-09
72157076	chr16:72157076:C:G	2.50472e-13	-2.4149e-10	-1.49125	1.65811e-05	-2.4149e-10	-1.80498
72157205	chr16:72157205:A:T	8.41406e-14	-1.32694	-1.25517	5.33979e-06	-1.50775	-1.43031
72157369	chr16:72157369:G:T	2.21376e-13	-2.4149e-10	-1.61474	1.70372e-05	-2.4149e-10	-1.77785
72158473	chr16:72158473:G:A	9.43186e-14	-1.45313	-1.01479	7.34561e-06	-1.39437	-1.22477
72158489	chr16:72158489:T:G	1.86647e-12	-2.4149e-10	0.517202	3.80672e-05	-2.4149e-10	-0.973895
72158890	chr16:72158890:G:A	1.37842e-13	-1.45123	-0.637261	1.04915e-05	-1.39635	-0.866331
72159137	chr16:72159137:G:A	3.477e-13	0.0115023	-1.17476	4.12251e-06	-1.66765	-1.52913
72159443	chr16:72159443:T:C	1.57998e-12	0.350566	-1.68486e-09	0.0185714	5.21613	-1.68486e-09
72159623	chr16:72159623:A:T	1.12927e-13	-0.56118	-1.72668	3.61939e-06	-1.52331	-1.80363
72160007	chr16:72160007:A:G	1.01071e-12	-1.35759	1.2614	1.35122e-05	-1.45995	-0.549703
72160426	chr16:72160426:T:C	5.13959e-09	1.68823	6.74966	4.99651e-06	-1.30086	-1.70365
72160441	chr16:72160441:G:A	6.86284e-13	-2.4149e-10	-0.483309	2.09124e-05	-2.4149e-10	-1.57291
72160864	chr16:72160864:A:C	2.91258e-13	0.351885	-1.69227	0.00277613	5.09839	-1.78282
72161631	chr16:72161631:A:G	4.49042e-13	-2.4149e-10	-0.907484	3.13435e-05	-2.4149e-10	-1.16824
72162101	chr16:72162101:T:A	3.79289e-13	-2.4149e-10	-1.0763	2.02748e-05	-2.4149e-10	-1.60387
72162877	chr16:72162877:A:G	9.35992e-13	-1.54252	1.36953	1.80357e-05	-1.24931	-0.471581
72164152	chr16:72164152:C:T	3.31401e-13	0.574012	-1.78528	7.0278e-06	-0.871016	-1.79236
72164743	chr16:72164743:G:A	1.42556e-13	-1.51682	-0.538049	1.24798e-05	-1.3236	-0.765533
72165265	chr16:72165265:A:T	2.07739e-13	-2.4149e-10	-1.67832	1.74051e-05	-2.4149e-10	-1.75649
72167301	chr16:72167301:T:C	3.73195e-14	-1.60909	-1.78599	7.39095e-06	-0.845245	-1.76775
72168621	chr16:72168621:T:C	5.98982e-13	-2.4149e-10	-0.619369	3.20298e-05	-2.4149e-10	-1.14658
72168924	chr16:72168924:CA:C	2.11752e-13	-2.4149e-10	-1.65918	1.70209e-05	-2.4149e-10	-1.77881
72169293	chr16:72169293:T:C	2.83944e-13	0.416412	-1.78224	6.24798e-06	-1.47597	-1.30503
72169623	chr16:72169623:A:G	4.23734e-14	-1.47595	-1.79213	5.49951e-06	-1.151	-1.75759
72169954	chr16:72169954:G:A	2.15197e-13	-1.64305	-1.68486e-09	1.91792e-05	-1.65942	-1.68486e-09
72170161	chr16:72170161:T:C	1.29735e-12	-2.4149e-10	0.153477	3.24767e-05	-2.4149e-10	-1.13273
72170170	chr16:72170170:T:A	1.92472e-13	-1.60693	-0.147722	2.31511e-05	-1.12194	-0.349265
72170205	chr16:72170205:T:G	1.16532e-12	-2.4149e-10	0.0461522	2.99961e-05	-2.4149e-10	-1.21218
72170484	chr16:72170484:C:T	2.23031e-13	-2.4149e-10	-1.60729	1.74997e-05	-2.4149e-10	-1.75107
72171122	chr16:72171122:GA:G	1.02551e-13	-1.19064	-1.1936	3.46049e-06	-1.6397	-1.73214
72171772	chr16:72171772:T:C	2.19156e-13	-1.62482	-1.68486e-09	2.05425e-05	-1.59075	-1.68486e-09
72172332	chr16:72172332:G:A	2.20826e-13	-1.61722	-1.68486e-09	1.90286e-05	-1.66731	-1.68486e-09
72172941	chr16:72172941:C:T	1.84509e-13	0.00807228	-1.80498	5.09671e-06	-1.27991	-1.70474
72173416	chr16:72173416:T:C	2.30669e-13	-1.51132	-0.0622963	1.89268e-05	-1.28123	-0.391441
72173521	chr16:72173521:A:G	1.65798e-13	-0.100075	-1.80375	4.80414e-06	-1.33106	-1.71271
72173621	chr16:72173621:A:G	1.572e-13	-0.381736	-1.57535	3.97436e-06	-1.45384	-1.77955
72173856	chr16:72173856:C:T	2.35653e-13	-1.55224	-1.68486e-09	1.90692e-05	-1.66517	-1.68486e-09
72173898	chr16:72173898:C:T	4.60114e-09	0.676527	7.65069	1.41758e-05	-0.825931	-1.13578
72173944	chr16:72173944:G:A	1.68611e-13	-0.151443	-1.73556	4.97021e-06	-1.35483	-1.65496
72174620	chr16:72174620:T:G	2.84326e-13	-2.4149e-10	-1.36448	1.66397e-05	-2.4149e-10	-1.80146
72174761	chr16:72174761:C:T	8.42502e-13	-2.4149e-10	-0.278225	2.49307e-05	-2.4149e-10	-1.39715
72175902	chr16:72175902:T:C	2.30992e-13	-2.4149e-10	-1.57222	1.69308e-05	-2.4149e-10	-1.78411
72176040	chr16:72176040:G:C	2.23996e-13	-2.4149e-10	-1.60297	1.67813e-05	-2.4149e-10	-1.79298
72176624	chr16:72176624:G:A	2.22941e-13	-1.60769	-1.68486e-09	1.90177e-05	-1.66788	-1.68486e-09
72176674	chr16:72176674:T:C	4.75046e-13	-2.4149e-10	-0.851189	3.29745e-05	-2.4149e-10	-1.11752
72177002	chr16:72177002:G:T	1.05842e-12	-2.4149e-10	-0.0500651	2.81809e-05	-2.4149e-10	-1.27461
72178039	chr16:72178039:T:C	1.06553e-13	-0.539635	-1.80633	3.91657e-06	-1.50881	-1.73922
72178085	chr16:72178085:T:G	4.69722e-10	-1.53011	7.5754	0.000101832	0.890099	-0.880026
72178182	chr16:72178182:T:C	1.44002e-12	-2.4149e-10	0.257812	3.38996e-05	-2.4149e-10	-1.08985
72178423	chr16:72178423:T:G	2.56376e-13	-2.4149e-10	-1.46796	1.65615e-05	-2.4149e-10	-1.80617
72180377	chr16:72180377:C:A	1.06798e-12	-1.27501	1.23394	1.94604e-05	0.123887	-1.76875
72180685	chr16:72180685:T:C	7.87617e-13	-0.345589	-1.68486e-09	0.00450943	3.80068	-1.68486e-09
72180714	chr16:72180714:C:A	3.69724e-09	-0.333767	8.44226	2.39108e-05	-0.331022	-1.1079
72180959	chr16:72180959:C:T	1.35046e-12	-0.308371	0.50197	4.50348e-06	-1.45395	-1.65445
72181075	chr16:72181075:C:T	3.23795e-12	2.87439	-1.8063	2.89611e-05	0.516205	-1.7635
72181193	chr16:72181193:C:T	2.84677e-13	-0.770721	-0.592525	3.13812e-06	-1.66365	-1.80597
72181242	chr16:72181242:A:T	2.81963e-13	-2.4149e-10	-1.37283	1.66219e-05	-2.4149e-10	-1.80253
72181251	chr16:72181251:T:A	6.2053e-13	-0.584027	-1.68486e-09	8.31421e-05	-0.192697	-1.68486e-09
72181253	chr16:72181253:A:G	3.57136e-13	0.210553	-1.34704	1.77308e-05	-0.0709055	-1.66704
72181707	chr16:72181707:T:C	2.78555e-13	-2.4149e-10	-1.38499	1.66079e-05	-2.4149e-10	-1.80337
72182664	chr16:72182664:C:T	1.86708e-13	0.0199739	-1.80503	0.00149268	4.48231	-1.78723
72183039	chr16:72183039:C:A	2.74343e-13	-2.4149e-10	-1.40022	1.6581e-05	-2.4149e-10	-1.80499
72183119	chr16:72183119:A:C	1.13018e-06	3.23132	10.5997	1.82101e-05	-1.05705	-0.654225
72183214	chr16:72183214:T:G	2.2708e-12	-1.51076	2.22405	1.06146e-05	-0.678782	-1.57224
72183486	chr16:72183486:T:C	1.43932e-13	-1.47703	-0.568235	1.15261e-05	-1.32889	-0.839747
72183714	chr16:72183714:T:G	7.75661e-14	-0.898985	-1.76449	4.00072e-06	-1.63154	-1.59523
72183782	chr16:72183782:G:A	8.50427e-14	-0.80148	-1.76997	3.32309e-06	-1.60659	-1.80576
72184713	chr16:72184713:C:T	2.32047e-13	-0.342197	-1.22546	1.00307e-05	-0.579355	-1.72825
72185111	chr16:72185111:C:T	2.35458e-13	-1.55307	-1.68486e-09	1.90717e-05	-1.66504	-1.68486e-09
72186085	chr16:72186085:T:C	3.10615e-12	-0.643017	1.66955	4.41833e-06	-1.45348	-1.674
72186425	chr16:72186425:T:C	1.86381e-13	-0.0119916	-1.77482	0.00138345	4.42535	-1.80627
72186474	chr16:72186474:G:C	2.10252e-13	-0.768922	-0.897373	3.22903e-06	-1.6602	-1.78086
72186915	chr16:72186915:C:G	1.80938e-13	-0.067897	-1.74855	0.00124252	4.31297	-1.80132
72187067	chr16:72187067:T:C	2.74295e-09	-0.76113	8.57108	4.28202e-05	0.255842	-1.11208
72187181	chr16:72187181:C:T	2.16633e-13	-1.6364	-1.68486e-09	1.90973e-05	-1.6637	-1.68486e-09
72187558	chr16:72187558:C:T	3.36981e-09	-0.57201	8.58778	3.38401e-05	-0.0185991	-1.073
72187565	chr16:72187565:A:G	5.9211e-14	-1.14391	-1.78958	3.65506e-06	-1.66591	-1.65122
72188085	chr16:72188085:G:A	6.79529e-14	-1.0034	-1.79238	3.67587e-06	-1.64799	-1.66347
72189035	chr16:72189035:G:A	1.80975e-13	-0.0367901	-1.77945	0.00130327	4.3653	-1.80592
72189716	chr16:72189716:CTGAGACCA:C	5.56099e-13	-0.693654	-1.68486e-09	2.83276e-05	-1.26941	-1.68486e-09
72190234	chr16:72190234:G:T	2.06167e-13	0.101988	-1.7879	0.00166485	4.60885	-1.8046
72190239	chr16:72190239:T:G	1.82152e-13	-0.0400714	-1.76969	0.0012605	4.33219	-1.80618
72190405	chr16:72190405:A:G	3.71133e-12	1.20454	-1.68486e-09	3.02204e-05	-1.20473	-1.68486e-09
72190436	chr16:72190436:C:T	1.25321e-10	0.102586	4.62144	2.1324e-05	-0.438092	-1.11532
72190595	chr16:72190595:G:A	2.35995e-13	-2.4149e-10	-1.55079	1.66853e-05	-2.4149e-10	-1.79872
72190684	chr16:72190684:G:T	1.75461e-13	-1.56111	-0.286076	1.8735e-05	-1.24233	-0.440519
72191288	chr16:72191288:A:T	8.47097e-14	-1.35617	-1.2192	4.91203e-06	-1.65722	-1.36434
72191415	chr16:72191415:G:A	5.10739e-13	-0.399921	-0.378822	3.52055e-06	-1.5508	-1.80383
72191834	chr16:72191834:A:G	2.96692e-09	-0.596525	8.48496	3.58024e-05	-0.0197976	-1.01544
72192419	chr16:72192419:T:G	6.18887e-09	-0.299142	8.9228	2.04309e-05	-0.71673	-0.87947
72192455	chr16:72192455:C:T	3.0113e-13	-2.4149e-10	-1.30706	1.68432e-05	-2.4149e-10	-1.7893
72193499	chr16:72193499:T:C	4.56263e-14	-1.53514	-1.65898	4.13468e-06	-1.42257	-1.77126
72195424	chr16:72195424:C:T	3.18351e-13	-1.25145	-1.68486e-09	2.4672e-05	-1.40758	-1.68486e-09
72195633	chr16:72195633:T:C	1.39231e-13	-1.61276	-0.465704	1.66314e-05	-1.06791	-0.734047
72195915	chr16:72195915:T:C	2.32664e-13	-2.4149e-10	-1.565	1.67284e-05	-2.4149e-10	-1.79614
72196213	chr16:72196213:C:T	3.61812e-12	-0.828911	2.00802	4.14534e-06	-1.66388	-1.52738
72196362	chr16:72196362:G:A	2.08414e-09	-0.761929	8.29719	3.84602e-05	0.0441092	-1.00773
72197048	chr16:72197048:TCAAG:T	2.27483e-13	-2.4149e-10	-1.58752	1.70385e-05	-2.4149e-10	-1.77777
72197169	chr16:72197169:T:C	9.68967e-13	-0.13837	-1.68486e-09	0.00686562	4.22103	-1.68486e-09
72197344	chr16:72197344:T:A	4.25039e-14	-1.63181	-1.63319	5.12512e-06	-1.58073	-1.39836
72198221	chr16:72198221:CAG:C	9.58156e-13	-2.4149e-10	-0.14959	2.29402e-05	-2.4149e-10	-1.48036
72198990	chr16:72198990:G:A	2.1587e-13	-1.63992	-1.68486e-09	2.31846e-05	-1.46976	-1.68486e-09
72199296	chr16:72199296:TA:T	1.43916e-12	2.04595	-1.78874	1.80098e-05	-0.0275142	-1.69482
72200573	chr16:72200573:C:T	2.88785e-13	-1.63125	0.282334	2.63264e-05	-0.324881	-1.01779
72201602	chr16:72201602:C:A	1.93333e-13	-2.4149e-10	-1.75019	1.65758e-05	-2.4149e-10	-1.8053
72201659	chr16:72201659:A:G	8.82682e-12	-1.6061	3.67705	6.96764e-06	-1.43612	-1.23585
72201861	chr16:72201861:T:G	7.36885e-13	-2.4149e-10	-0.412168	1.9266e-05	-2.4149e-10	-1.6549
72202780	chr16:72202780:T:A	9.09116e-14	-1.6678	-0.836917	4.15987e-06	-1.38896	-1.79881
72203057	chr16:72203057:G:A	3.50066e-11	5.21843	-1.76974	1.35644e-05	-1.63193	-0.373868
72203327	chr16:72203327:C:T	1.89094e-13	-2.4149e-10	-1.77235	1.65654e-05	-2.4149e-10	-1.80593
72203636	chr16:72203636:T:G	3.25868e-13	-1.16106	-0.0670433	3.6944e-06	-1.64704	-1.65939
72203776	chr16:72203776:T:C	2.88267e-13	-1.35071	-1.68486e-09	2.12959e-05	-1.55473	-1.68486e-09
72204482	chr16:72204482:C:T	6.48431e-13	-2.4149e-10	-0.540045	4.33536e-05	-2.4149e-10	-0.843859
72205174	chr16:72205174:G:A	1.39122e-13	-1.66692	-0.412329	4.27729e-06	-1.44269	-1.71723
72205305	chr16:72205305:C:T	2.99971e-13	-2.4149e-10	-1.31092	1.71274e-05	-2.4149e-10	-1.77257
72205532	chr16:72205532:G:T	3.59577e-13	-1.34456	0.214887	4.23848e-06	-1.60346	-1.56559
72205745	chr16:72205745:T:C	1.84174e-11	2.80645	-1.68486e-09	2.53944e-05	-1.37872	-1.68486e-09
72206434	chr16:72206434:C:T	2.45708e-13	-2.4149e-10	-1.51046	3.47689e-05	-2.4149e-10	-1.06452
72207876	chr16:72207876:C:G	2.20549e-13	-1.61848	-1.68486e-09	1.93485e-05	-1.65063	-1.68486e-09
72208513	chr16:72208513:A:G	2.3631e-13	-2.4149e-10	-1.54945	1.65715e-05	-2.4149e-10	-1.80556
72208987	chr16:72208987:T:C	2.72649e-13	-1.40642	-1.68486e-09	3.29361e-05	-1.11868	-1.68486e-09
72209471	chr16:72209471:TATG:T	3.98629e-13	-2.4149e-10	-1.02657	2.73315e-05	-2.4149e-10	-1.30521
72209725	chr16:72209725:A:G	1.95977e-10	-1.00835	6.1795	4.53773e-05	-0.040503	-0.757733
72210573	chr16:72210573:A:AC	2.25721e-13	-2.4149e-10	-1.5953	1.65611e-05	-2.4149e-10	-1.80619
72210584	chr16:72210584:CTTTA:C	2.4924e-13	-2.4149e-10	-1.49619	1.65878e-05	-2.4149e-10	-1.80458
72210973	chr16:72210973:G:A	2.6643e-13	-2.4149e-10	-1.42949	1.84618e-05	-2.4149e-10	-1.69755
72210975	chr16:72210975:G:A	2.31635e-13	-2.4149e-10	-1.56944	1.65649e-05	-2.4149e-10	-1.80596
72211034	chr16:72211034:T:C	2.30315e-13	-2.4149e-10	-1.57515	1.65705e-05	-2.4149e-10	-1.80562
72211237	chr16:72211237:T:C	1.83711e-13	-2.4149e-10	-1.80124	1.68687e-05	-2.4149e-10	-1.78779
72211286	chr16:72211286:A:T	2.7938e-10	-1.05099	6.57672	4.39053e-05	0.00993804	-0.841151
72211324	chr16:72211324:C:T	2.22952e-13	-1.60764	-1.68486e-09	2.50338e-05	-1.39302	-1.68486e-09
72211343	chr16:72211343:G:C	1.82897e-13	-2.4149e-10	-1.80567	1.71005e-05	-2.4149e-10	-1.77414
72211499	chr16:72211499:A:G	1.85116e-13	-2.4149e-10	-1.79362	1.80838e-05	-2.4149e-10	-1.71823
72211540	chr16:72211540:G:A	4.27836e-13	-2.4149e-10	-0.955861	2.7571e-05	-2.4149e-10	-1.29648
72211698	chr16:72211698:A:G	3.46464e-12	-1.19086	2.32662	1.16021e-05	-1.00749	-1.15457
72212185	chr16:72212185:A:G	1.14966e-12	-2.4149e-10	0.03262	3.47938e-05	-2.4149e-10	-1.06381
72212856	chr16:72212856:G:A	1.91304e-13	-2.4149e-10	-1.76073	1.9772e-05	-2.4149e-10	-1.62898
72213549	chr16:72213549:A:T	1.00513e-07	-2.4149e-10	11.4112	0.00053615	-2.4149e-10	1.67117
72213805	chr16:72213805:A:T	3.08179e-13	-1.28392	-1.68486e-09	4.1436e-05	-0.889098	-1.68486e-09
72213977	chr16:72213977:T:C	3.25971e-13	-1.22779	-1.68486e-09	2.23247e-05	-1.50755	-1.68486e-09
72214189	chr16:72214189:C:T	1.05622e-10	-0.946063	5.49909	2.70289e-05	-0.157924	-1.15842
72214231	chr16:72214231:A:G	7.59821e-11	-1.11567	5.33933	4.05533e-05	0.118409	-1.02904
72214233	chr16:72214233:C:T	2.19489e-13	-2.4149e-10	-1.6233	1.88012e-05	-2.4149e-10	-1.67933
72214409	chr16:72214409:T:C	3.73445e-13	-2.4149e-10	-1.09183	2.57611e-05	-2.4149e-10	-1.36438
72215011	chr16:72215011:T:C	2.28375e-13	-1.58361	-1.68486e-09	2.63717e-05	-1.34096	-1.68486e-09
72215231	chr16:72215231:G:T	2.33598e-12	-1.21398	1.95557	9.78591e-06	-1.01045	-1.32185
72215433	chr16:72215433:AG:A	9.94731e-14	-1.64752	-0.767192	1.46382e-05	-0.969801	-0.959809
72216318	chr16:72216318:T:G	1.90127e-13	-0.957464	-0.809443	3.15812e-06	-1.6679	-1.79537
72216652	chr16:72216652:A:G	7.61578e-13	-1.59342	1.21421	7.88953e-05	-1.6184	1.37327
72216781	chr16:72216781:C:T	1.94315e-13	-2.4149e-10	-1.74512	1.65881e-05	-2.4149e-10	-1.80456
72216989	chr16:72216989:C:T	2.25577e-13	-2.4149e-10	-1.59594	1.66505e-05	-2.4149e-10	-1.80081
72217233	chr16:72217233:C:T	2.23224e-09	-1.25248	8.8564	0.000649879	1.06392	0.799623
72217389	chr16:72217389:A:T	2.86365e-11	0.148103	3.09973	3.26829e-05	-1.00251	-0.12389
72217497	chr16:72217497:G:A	2.14602e-13	-0.836914	-0.8089	7.1119e-06	-1.57927	-1.07221
72218038	chr16:72218038:C:T	2.04289e-13	-1.24605	-0.449013	3.51183e-06	-1.63808	-1.71903
72218198	chr16:72218198:G:A	6.91808e-14	-1.6559	-1.12198	3.65584e-06	-1.51078	-1.80614
72218205	chr16:72218205:G:C	1.62211e-13	-0.343156	-1.58255	4.2889e-06	-1.44089	-1.71633
72218341	chr16:72218341:T:C	1.9914e-13	-2.4149e-10	-1.72059	1.76615e-05	-2.4149e-10	-1.74186
72218386	chr16:72218386:G:A	1.28798e-13	-0.646641	-1.50971	4.97125e-06	-1.64844	-1.36113
72218464	chr16:72218464:C:A	2.90937e-09	-1.60477	9.47362	0.000211798	-0.765675	1.50806
72218645	chr16:72218645:A:T	1.22682e-13	-0.540831	-1.66417	3.74388e-06	-1.51853	-1.77459
72218701	chr16:72218701:C:T	1.62525e-12	0.378815	-1.68486e-09	0.0173764	5.14962	-1.68486e-09
72219591	chr16:72219591:G:C	8.67271e-13	-2.4149e-10	-0.249249	2.97078e-05	-2.4149e-10	-1.22184
72221240	chr16:72221240:T:C	2.00668e-13	-2.4149e-10	-1.71295	2.1983e-05	-2.4149e-10	-1.52298
72221368	chr16:72221368:C:T	2.09983e-13	-1.66757	-1.68486e-09	2.07323e-05	-1.58156	-1.68486e-09
72221591	chr16:72221591:A:C	1.82908e-13	-2.4149e-10	-1.80562	1.74704e-05	-2.4149e-10	-1.75274
72221678	chr16:72221678:A:G	1.66336e-13	-1.30292	-0.597665	8.79677e-06	-1.65184	-0.787024
72221889	chr16:72221889:G:C	2.12536e-13	-1.65549	-1.68486e-09	2.14436e-05	-1.54782	-1.68486e-09
72222083	chr16:72222083:G:A	2.19174e-13	-1.62474	-1.68486e-09	1.92887e-05	-1.65373	-1.68486e-09
72222257	chr16:72222257:C:T	1.18381e-13	-0.439319	-1.80137	4.28932e-06	-1.42819	-1.72893
72222451	chr16:72222451:G:C	4.13759e-14	-1.49613	-1.79577	3.37963e-06	-1.66694	-1.72854
72222995	chr16:72222995:T:A	1.0758e-13	-0.53021	-1.80615	4.3416e-06	-1.46304	-1.68197
72223012	chr16:72223012:A:G	1.08564e-13	-0.520935	-1.80632	4.32705e-06	-1.45931	-1.68905
72223641	chr16:72223641:A:G	7.5953e-14	-1.02887	-1.65561	7.70752e-05	1.53094	-1.7994
72223800	chr16:72223800:A:T	5.2894e-14	-1.64508	-1.40123	2.39597e-05	0.364125	-1.801
72224031	chr16:72224031:C:T	3.68553e-14	-1.64072	-1.76688	4.14433e-06	-1.39289	-1.79862
72224382	chr16:72224382:C:T	4.38371e-14	-1.51366	-1.72046	3.89599e-06	-1.62213	-1.63117
72224918	chr16:72224918:T:G	2.54041e-13	-1.47711	-1.68486e-09	2.72454e-05	-1.30836	-1.68486e-09
72224932	chr16:72224932:A:G	3.63345e-13	-2.4149e-10	-1.11925	2.60707e-05	-2.4149e-10	-1.35244
72225146	chr16:72225146:C:T	1.82904e-13	-2.4149e-10	-1.80564	1.76274e-05	-2.4149e-10	-1.74379
72225461	chr16:72225461:G:A	8.42571e-14	-0.927013	-1.65372	8.80892e-05	1.67078	-1.80568
72225711	chr16:72225711:TAA:T	1.24601e-13	-1.65457	-0.534915	1.82951e-05	-0.889945	-0.81667
72225718	chr16:72225718:A:T	4.39063e-13	-0.929958	-1.68486e-09	2.54668e-05	-1.37587	-1.68486e-09
72225819	chr16:72225819:G:C	8.06262e-14	-1.6197	-1.00507	9.90565e-06	-1.16116	-1.15898
72225857	chr16:72225857:G:C	2.06481e-12	0.618193	-1.68486e-09	2.21162e-05	-1.51694	-1.68486e-09
72225992	chr16:72225992:C:A	4.06411e-14	-1.66142	-1.6484	4.78633e-06	-1.35886	-1.68862
72226794	chr16:72226794:G:A	3.62395e-13	-0.937706	-0.18416	6.06339e-06	-1.01033	-1.80065
72226872	chr16:72226872:C:T	1.82816e-13	-2.4149e-10	-1.80612	1.89221e-05	-2.4149e-10	-1.67292
72227092	chr16:72227092:A:G	3.75018e-14	-1.664	-1.72622	5.24403e-06	-1.36187	-1.59429
72227190	chr16:72227190:C:T	1.84446e-13	-2.4149e-10	-1.79725	1.73809e-05	-2.4149e-10	-1.75787
72227516	chr16:72227516:T:A	2.21317e-13	-2.4149e-10	-1.615	1.65662e-05	-2.4149e-10	-1.80588
72227612	chr16:72227612:G:A	2.12448e-13	-1.6559	-1.68486e-09	2.20213e-05	-1.52124	-1.68486e-09
72228056	chr16:72228056:C:T	1.96228e-13	-2.4149e-10	-1.73532	2.09003e-05	-2.4149e-10	-1.57349
72228535	chr16:72228535:G:A	4.9664e-14	-1.46122	-1.6481	4.06934e-06	-1.66594	-1.54382
72228808	chr16:72228808:T:C	1.82967e-13	-2.4149e-10	-1.8053	1.73422e-05	-2.4149e-10	-1.76011
72229092	chr16:72229092:A:T	2.8341e-13	-2.4149e-10	-1.36771	1.87047e-05	-2.4149e-10	-1.68447
72229387	chr16:72229387:G:A	4.67324e-13	-0.867577	-1.68486e-09	3.10142e-05	-1.1788	-1.68486e-09
72230066	chr16:72230066:C:T	2.59406e-12	-2.4149e-10	0.846381	0.000122921	-2.4149e-10	0.19829
72230536	chr16:72230536:C:T	4.0838e-13	-2.4149e-10	-1.0024	2.22524e-05	-2.4149e-10	-1.5108
72231909	chr16:72231909:A:T	4.3838e-14	-1.47655	-1.75755	3.33827e-06	-1.60267	-1.80512
72232312	chr16:72232312:T:C	1.76814e-13	-0.351357	-1.48815	0.000441733	3.19129	-1.71383
72235029	chr16:72235029:C:T	3.55215e-13	-1.66751	0.525629	3.80003e-05	-1.22444	0.248782
72238937	chr16:72238937:C:A	2.94407e-13	-2.4149e-10	-1.32964	4.50891e-05	-2.4149e-10	-0.804607
72239476	chr16:72239476:G:A	3.10475e-13	-1.2765	-1.68486e-09	2.58616e-05	-1.36049	-1.68486e-09
72239982	chr16:72239982:G:GATATACTC	1.86958e-13	-2.4149e-10	-1.78372	1.8481e-05	-2.4149e-10	-1.69651
72240835	chr16:72240835:T:C	4.10936e-14	-1.56163	-1.73712	3.88576e-06	-1.58907	-1.66685
72241000	chr16:72241000:G:A	4.52299e-14	-1.6335	-1.56934	1.23139e-05	-0.425607	-1.67692
72242584	chr16:72242584:T:C	2.22284e-13	-1.61064	-1.68486e-09	1.94662e-05	-1.64457	-1.68486e-09
72242873	chr16:72242873:T:G	4.87237e-14	-1.52674	-1.6017	4.59182e-06	-1.33094	-1.75803
72242925	chr16:72242925:G:A	4.52849e-14	-1.45159	-1.75004	4.55462e-06	-1.41824	-1.67887
72243263	chr16:72243263:T:C	3.83241e-14	-1.64437	-1.72416	6.09397e-06	-1.01463	-1.79132
72243750	chr16:72243750:G:A	2.95351e-13	-2.4149e-10	-1.32644	1.79262e-05	-2.4149e-10	-1.72699
72244117	chr16:72244117:A:G	3.94878e-13	-1.03602	-1.68486e-09	3.91057e-05	-0.946981	-1.68486e-09
72244435	chr16:72244435:T:A	3.7227e-13	-2.4149e-10	-1.09498	7.44142e-05	-2.4149e-10	-0.303602
72244762	chr16:72244762:T:G	2.69745e-13	-2.4149e-10	-1.41712	2.12215e-05	-2.4149e-10	-1.55823
72244927	chr16:72244927:G:A	1.30601e-13	-1.12495	-1.01751	6.87698e-06	-1.09238	-1.59269
72245901	chr16:72245901:C:T	3.90645e-13	-2.4149e-10	-1.0468	4.77525e-05	-2.4149e-10	-0.747217
72245953	chr16:72245953:A:G	1.10073e-13	-1.62853	-0.684932	4.41229e-06	-1.32267	-1.80619
72246974	chr16:72246974:C:A	1.86124e-13	-2.4149e-10	-1.78819	1.82378e-05	-2.4149e-10	-1.70975
72247216	chr16:72247216:T:C	6.59754e-14	-1.58341	-1.24191	3.45244e-06	-1.65219	-1.72197
72247893	chr16:72247893:T:C	2.33473e-13	0.190234	-1.75177	6.13745e-06	-1.07512	-1.72372
72248271	chr16:72248271:T:C	4.18114e-14	-1.63508	-1.64635	5.39272e-06	-1.19256	-1.73564
72248294	chr16:72248294:G:C	5.75063e-14	-1.60825	-1.35445	3.30179e-06	-1.66166	-1.75713
72249243	chr16:72249243:G:C	4.6596e-14	-1.47149	-1.70159	4.2227e-06	-1.43664	-1.73614
72249248	chr16:72249248:G:T	5.73326e-14	-1.62885	-1.33688	3.30427e-06	-1.66702	-1.75101
72249504	chr16:72249504:G:A	5.39989e-13	-0.68295	-0.0401009	2.84536e-05	-1.36537	0.100396
72249639	chr16:72249639:G:A	6.81804e-14	-1.04743	-1.74501	3.67127e-06	-1.59639	-1.71632
72249650	chr16:72249650:C:G	8.12669e-14	-1.63798	-0.978878	1.06244e-05	-1.40097	-0.84913
72249683	chr16:72249683:T:G	1.41624e-13	-1.62627	-0.435148	4.57165e-06	-1.30037	-1.793
72250316	chr16:72250316:T:A	5.01352e-14	-1.46227	-1.63761	4.09621e-06	-1.42907	-1.77412
72250585	chr16:72250585:A:G	1.22643e-13	-1.6262	-0.579127	4.49113e-06	-1.30789	-1.80326
72250891	chr16:72250891:G:A	1.86755e-13	-2.4149e-10	-1.7848	1.83211e-05	-2.4149e-10	-1.7052
72250931	chr16:72250931:G:T	1.86058e-13	-2.4149e-10	-1.78854	1.82359e-05	-2.4149e-10	-1.70985
72251140	chr16:72251140:A:C	1.29244e-13	-1.63674	-0.516158	1.88203e-05	-1.50855	-0.16976
72251768	chr16:72251768:T:C	4.73599e-14	-1.53228	-1.62454	5.24905e-06	-1.3385	-1.6167
72252151	chr16:72252151:T:C	1.85183e-13	-2.4149e-10	-1.79326	1.86302e-05	-2.4149e-10	-1.68847
72253044	chr16:72253044:A:G	2.26388e-13	-2.4149e-10	-1.59235	1.8683e-05	-2.4149e-10	-1.68563
72254822	chr16:72254822:C:G	3.76513e-13	-2.4149e-10	-1.08365	4.57739e-05	-2.4149e-10	-0.789534
72254877	chr16:72254877:T:C	1.16043e-12	0.0419462	-1.68486e-09	0.000695493	1.93137	-1.68486e-09
72255147	chr16:72255147:G:A	2.71148e-13	-2.4149e-10	-1.41193	1.73591e-05	-2.4149e-10	-1.75913
72255156	chr16:72255156:T:G	4.87106e-14	-1.4129	-1.7158	4.56332e-06	-1.37568	-1.71952
72256465	chr16:72256465:G:T	4.68966e-14	-1.52138	-1.64527	3.83897e-06	-1.49283	-1.77522
72256516	chr16:72256516:T:C	8.16322e-14	-1.62355	-0.988826	1.00642e-05	-1.44331	-0.860959
72256689	chr16:72256689:A:G	3.66211e-13	-2.4149e-10	-1.11139	4.39154e-05	-2.4149e-10	-0.830983
72256878	chr16:72256878:C:T	2.12692e-13	-1.65476	-1.68486e-09	1.95754e-05	-1.63898	-1.68486e-09
72257833	chr16:72257833:A:G	8.00377e-14	-1.63197	-1.00014	1.02395e-05	-1.41489	-0.872106
72257929	chr16:72257929:C:T	6.76422e-13	-2.4149e-10	-0.497784	3.86021e-05	-2.4149e-10	-0.959943
72257953	chr16:72257953:T:C	1.86217e-13	-2.4149e-10	-1.78769	1.82887e-05	-2.4149e-10	-1.70697
72258098	chr16:72258098:A:T	3.66211e-13	-2.4149e-10	-1.11139	4.39154e-05	-2.4149e-10	-0.830983
72258368	chr16:72258368:C:G	1.83901e-13	-2.4149e-10	-1.8002	1.75332e-05	-2.4149e-10	-1.74915
72258867	chr16:72258867:T:G	1.83901e-13	-2.4149e-10	-1.8002	1.75332e-05	-2.4149e-10	-1.74915
72258920	chr16:72258920:G:C	2.56436e-13	-1.46772	-1.68486e-09	3.11812e-05	-1.17343	-1.68486e-09
72259042	chr16:72259042:G:C	3.4901e-14	-1.66327	-1.79882	8.91691e-06	-0.648125	-1.77717
72259457	chr16:72259457:A:G	3.02765e-13	-2.4149e-10	-1.30164	1.80575e-05	-2.4149e-10	-1.71969
72260233	chr16:72260233:T:C	2.89111e-13	-1.34779	-1.68486e-09	2.0362e-05	-1.59958	-1.68486e-09
72260274	chr16:72260274:TGA:T	7.30661e-13	-0.42065	-1.68486e-09	0.00215964	3.06445	-1.68486e-09
72260446	chr16:72260446:G:C	3.63379e-14	-1.62823	-1.79351	3.98967e-06	-1.42871	-1.80083
72260553	chr16:72260553:C:A	2.8341e-13	-2.4149e-10	-1.36771	1.87047e-05	-2.4149e-10	-1.68447
72260724	chr16:72260724:G:C	5.94555e-13	1.13794	-1.76473	6.13503e-06	-1.43796	-1.36127
72260735	chr16:72260735:T:C	1.84174e-13	-2.4149e-10	-1.79872	2.54223e-05	-2.4149e-10	-1.37762
72260794	chr16:72260794:T:A	4.24277e-14	-1.61667	-1.65013	3.47229e-06	-1.59669	-1.77174
72261119	chr16:72261119:T:C	2.65905e-13	-2.4149e-10	-1.43146	3.93657e-05	-2.4149e-10	-0.940355
72261198	chr16:72261198:A:G	3.07261e-13	-2.4149e-10	-1.2869	1.81372e-05	-2.4149e-10	-1.71528
72261391	chr16:72261391:T:G	7.26668e-14	-1.65804	-1.07068	7.76752e-06	-0.757882	-1.80542
72261574	chr16:72261574:G:A	3.32772e-13	-1.20714	-1.68486e-09	2.74362e-05	-1.30138	-1.68486e-09
72262549	chr16:72262549:T:C	4.06595e-14	-1.61729	-1.69208	3.54055e-06	-1.59806	-1.75091
72262562	chr16:72262562:C:T	1.89693e-13	-2.4149e-10	-1.76919	1.89718e-05	-2.4149e-10	-1.67029
72262680	chr16:72262680:C:T	2.4084e-13	-2.4149e-10	-1.53047	1.66282e-05	-2.4149e-10	-1.80215
72262694	chr16:72262694:T:C	1.30389e-12	0.158508	-1.68486e-09	7.52468e-05	-0.292475	-1.68486e-09
72263743	chr16:72263743:A:C	8.46828e-14	-1.26272	-1.31297	5.76854e-06	-1.46101	-1.39982
72264603	chr16:72264603:A:G	3.2072e-13	-2.4149e-10	-1.24403	1.84941e-05	-2.4149e-10	-1.6958
72264860	chr16:72264860:T:C	8.41946e-14	-1.66757	-0.913905	1.39964e-05	-1.29651	-0.677938
72265366	chr16:72265366:A:T	1.09149e-13	-1.55524	-0.766646	4.8569e-06	-1.22654	-1.80631
72265886	chr16:72265886:G:C	1.8981e-13	-2.4149e-10	-1.76858	1.89905e-05	-2.4149e-10	-1.66931
72266038	chr16:72266038:G:A	4.30041e-14	-1.51221	-1.74109	4.12887e-06	-1.48108	-1.71416
72266490	chr16:72266490:G:A	1.98914e-13	-2.4149e-10	-1.72173	2.05749e-05	-2.4149e-10	-1.58918
72266498	chr16:72266498:T:G	9.69912e-14	-1.61711	-0.822867	4.1885e-06	-1.37574	-1.80517
72266700	chr16:72266700:C:G	1.9476e-13	-2.4149e-10	-1.74283	1.65694e-05	-2.4149e-10	-1.80569
72266747	chr16:72266747:G:A	3.38746e-13	-2.4149e-10	-1.18935	1.90531e-05	-2.4149e-10	-1.66602
72266881	chr16:72266881:G:A	4.90996e-14	-1.35033	-1.77042	3.31177e-06	-1.66588	-1.74989
72267002	chr16:72267002:C:G	3.29973e-13	-2.4149e-10	-1.21559	1.88309e-05	-2.4149e-10	-1.67775
72267573	chr16:72267573:C:G	3.00322e-13	-2.4149e-10	-1.30974	1.80295e-05	-2.4149e-10	-1.72124
72267890	chr16:72267890:T:A	5.18393e-13	-0.763866	-1.68486e-09	8.23827e-05	-0.201873	-1.68486e-09
72268024	chr16:72268024:G:C	6.92231e-13	-0.474681	-1.68486e-09	4.1743e-05	-0.881718	-1.68486e-09
72268364	chr16:72268364:T:A	1.9389e-13	-2.4149e-10	-1.74731	1.65648e-05	-2.4149e-10	-1.80597
72268390	chr16:72268390:C:T	1.30444e-13	-0.350751	-1.7929	4.4288e-06	-1.34646	-1.77866
72268514	chr16:72268514:A:T	2.78523e-13	-2.4149e-10	-1.3851	1.75274e-05	-2.4149e-10	-1.74948
72269041	chr16:72269041:G:T	1.11412e-13	-1.55634	-0.745025	4.7684e-06	-1.24511	-1.80613
72269196	chr16:72269196:A:G	2.98327e-13	-2.4149e-10	-1.31641	1.79737e-05	-2.4149e-10	-1.72434
72269283	chr16:72269283:T:G	2.43317e-13	-1.52024	-1.68486e-09	3.03866e-05	-1.19925	-1.68486e-09
72269418	chr16:72269418:T:C	3.8409e-14	-1.60341	-1.7629	5.3178e-06	-1.21258	-1.7296
72269747	chr16:72269747:A:G	5.31339e-14	-1.35152	-1.69027	3.52216e-06	-1.5715	-1.78267
72269866	chr16:72269866:G:A	4.65226e-14	-1.42516	-1.7495	4.57786e-06	-1.38876	-1.70325
72270140	chr16:72270140:A:G	2.91854e-13	-2.4149e-10	-1.33835	4.5262e-05	-2.4149e-10	-0.800781
72270940	chr16:72270940:C:T	1.87182e-13	-2.4149e-10	-1.78252	1.84986e-05	-2.4149e-10	-1.69555
72271016	chr16:72271016:C:T	4.21227e-14	-1.59199	-1.68203	4.4685e-06	-1.31743	-1.79877
72271759	chr16:72271759:T:C	1.2687e-13	-1.53992	-0.63152	4.91861e-06	-1.21581	-1.80442
72273109	chr16:72273109:A:T	6.6212e-13	-0.519154	-1.68486e-09	3.0698e-05	-1.18905	-1.68486e-09
72273339	chr16:72273339:G:C	1.83642e-13	-2.4149e-10	-1.80161	1.74873e-05	-2.4149e-10	-1.75177
72273493	chr16:72273493:C:T	5.09974e-14	-1.56024	-1.52259	3.57231e-06	-1.53443	-1.80561
72273631	chr16:72273631:A:G	1.88106e-13	-2.4149e-10	-1.7776	1.86912e-05	-2.4149e-10	-1.6852
72273637	chr16:72273637:C:T	3.71407e-13	-1.0973	-1.68486e-09	2.71129e-05	-1.31324	-1.68486e-09
72273943	chr16:72273943:G:A	5.90883e-14	-1.39254	-1.54303	4.28064e-06	-1.35477	-1.80437
72274732	chr16:72274732:T:A	4.34395e-14	-1.48634	-1.75689	3.18919e-06	-1.65768	-1.7958
72275308	chr16:72275308:C:T	2.21297e-13	-2.4149e-10	-1.61509	1.79761e-05	-2.4149e-10	-1.7242
72277927	chr16:72277927:A:C	7.86154e-14	-1.33865	-1.31138	3.70554e-06	-1.4976	-1.80582
72278828	chr16:72278828:A:G	8.41274e-14	-1.04631	-1.53596	4.7579e-06	-1.5977	-1.45575
72278873	chr16:72278873:T:G	5.43135e-14	-1.33704	-1.68279	4.79069e-06	-1.29555	-1.75102
72279262	chr16:72279262:C:T	1.87974e-13	-2.4149e-10	-1.7783	1.84218e-05	-2.4149e-10	-1.69971
72279663	chr16:72279663:G:C	2.4992e-13	-2.4149e-10	-1.49346	1.69018e-05	-2.4149e-10	-1.78583
72280056	chr16:72280056:G:C	3.72376e-14	-1.65766	-1.73962	6.70692e-06	-0.995953	-1.71415
72280353	chr16:72280353:C:T	1.01397e-13	-1.56915	-0.826405	5.08962e-06	-1.18105	-1.80499
72280665	chr16:72280665:C:T	2.12308e-13	-1.65656	-1.68486e-09	2.56089e-05	-1.37031	-1.68486e-09
72280955	chr16:72280955:C:G	1.84012e-13	-2.4149e-10	-1.7996	1.66695e-05	-2.4149e-10	-1.79967
72280980	chr16:72280980:T:C	4.39987e-14	-1.49069	-1.73975	3.31305e-06	-1.61053	-1.80485
72281313	chr16:72281313:CAT:C	2.60842e-13	-2.4149e-10	-1.45069	1.70977e-05	-2.4149e-10	-1.77431
72281432	chr16:72281432:G:T	2.51633e-13	-2.4149e-10	-1.48663	1.69288e-05	-2.4149e-10	-1.78423
72281903	chr16:72281903:T:C	3.26002e-13	-2.4149e-10	-1.2277	5.28436e-05	-2.4149e-10	-0.645911
72282181	chr16:72282181:C:T	1.14949e-13	-1.63766	-0.63245	3.66198e-06	-1.61409	-1.70116
72282872	chr16:72282872:T:C	1.84988e-13	-2.4149e-10	-1.79431	1.66107e-05	-2.4149e-10	-1.8032
72284364	chr16:72284364:T:G	1.29566e-12	0.152175	-1.68486e-09	0.000350398	1.24582	-1.68486e-09
72284467	chr16:72284467:T:C	3.9526e-14	-1.65719	-1.68045	9.26161e-06	-0.637705	-1.74967
72285594	chr16:72285594:T:C	2.02054e-13	-2.4149e-10	-1.70607	1.6915e-05	-2.4149e-10	-1.78505
72285617	chr16:72285617:C:T	2.5734e-13	-2.4149e-10	-1.4642	1.6574e-05	-2.4149e-10	-1.80541
72285872	chr16:72285872:T:A	2.90649e-13	-2.4149e-10	-1.34248	1.68138e-05	-2.4149e-10	-1.79105
72286950	chr16:72286950:C:T	2.22379e-13	-1.61022	-1.68486e-09	2.06509e-05	-1.58549	-1.68486e-09
72287142	chr16:72287142:TACTG:T	1.69132e-13	-1.65293	-0.230994	5.28494e-06	-1.64469	-1.3037
72288477	chr16:72288477:G:T	6.11808e-14	-1.62735	-1.27342	3.13115e-06	-1.66561	-1.80624
72288823	chr16:72288823:A:G	4.22966e-14	-1.66418	-1.60572	4.29877e-06	-1.42498	-1.72994
72289399	chr16:72289399:A:G	4.02555e-14	-1.66657	-1.65278	3.98337e-06	-1.52505	-1.70607
72289668	chr16:72289668:C:T	2.13412e-13	-1.65138	-1.68486e-09	5.99177e-05	-0.520277	-1.68486e-09
72289819	chr16:72289819:C:G	5.42386e-14	-1.63332	-1.38789	3.38215e-06	-1.59403	-1.80071
72291398	chr16:72291398:T:C	3.10814e-13	-2.4149e-10	-1.27541	3.57402e-05	-2.4149e-10	-1.03697
72291774	chr16:72291774:G:A	2.15869e-13	-1.63993	-1.68486e-09	2.24814e-05	-1.50056	-1.68486e-09
72292603	chr16:72292603:C:T	1.86782e-13	-2.4149e-10	-1.78466	1.81411e-05	-2.4149e-10	-1.71507
72292762	chr16:72292762:A:G	1.82789e-13	-2.4149e-10	-1.80627	1.69634e-05	-2.4149e-10	-1.78219
72292937	chr16:72292937:T:A	2.16711e-13	-1.63604	-1.68486e-09	2.23213e-05	-1.50771	-1.68486e-09
72293596	chr16:72293596:T:G	6.7102e-14	-1.4905	-1.31789	8.95641e-06	-1.60299	-0.817888
72294019	chr16:72294019:A:G	9.01031e-14	-1.50567	-1.00798	1.36095e-05	-1.57177	-0.430713
72294277	chr16:72294277:G:A	1.93525e-13	-2.4149e-10	-1.74919	1.66556e-05	-2.4149e-10	-1.8005
72294804	chr16:72294804:T:C	1.88051e-13	-2.4149e-10	-1.77789	1.65596e-05	-2.4149e-10	-1.80628
72294875	chr16:72294875:T:C	1.03941e-13	-1.65538	-0.715391	3.40353e-06	-1.58309	-1.80535
72295611	chr16:72295611:C:T	6.79462e-14	-1.32821	-1.46767	6.12107e-06	-1.00956	-1.79195
72295752	chr16:72295752:A:C	1.87989e-13	-2.4149e-10	-1.77821	1.65594e-05	-2.4149e-10	-1.80629
72295836	chr16:72295836:C:A	1.93183e-13	-2.4149e-10	-1.75096	1.95872e-05	-2.4149e-10	-1.63837
72296057	chr16:72296057:A:G	5.61465e-14	-1.58649	-1.40015	9.63178e-06	-1.51818	-0.83
72296479	chr16:72296479:T:C	2.11674e-13	-2.4149e-10	-1.65955	2.36134e-05	-2.4149e-10	-1.45143
72296846	chr16:72296846:C:A	1.94515e-13	-2.4149e-10	-1.74409	1.81661e-05	-2.4149e-10	-1.71369
72297037	chr16:72297037:T:A	3.5721e-13	-1.13628	-1.68486e-09	5.06318e-05	-0.688669	-1.68486e-09
72297500	chr16:72297500:G:T	2.04063e-13	-0.837107	-0.859067	1.38411e-05	-1.6144	-0.371209
72297514	chr16:72297514:G:A	1.21852e-13	-0.406108	-1.80568	3.69791e-06	-1.50196	-1.80352
72298339	chr16:72298339:C:T	2.82035e-13	-2.4149e-10	-1.37257	1.77162e-05	-2.4149e-10	-1.73877
72298463	chr16:72298463:C:G	1.84817e-13	-2.4149e-10	-1.79523	1.66127e-05	-2.4149e-10	-1.80308
72298627	chr16:72298627:C:T	3.12218e-13	-1.2709	-1.68486e-09	2.21504e-05	-1.51539	-1.68486e-09
72298926	chr16:72298926:T:C	3.92442e-13	-1.04221	-1.68486e-09	2.29409e-05	-1.48033	-1.68486e-09
72298976	chr16:72298976:T:C	1.82833e-13	-2.4149e-10	-1.80603	1.7404e-05	-2.4149e-10	-1.75655
72299219	chr16:72299219:A:C	7.90917e-14	-1.49587	-1.14813	5.16726e-06	-1.62657	-1.34434
72299228	chr16:72299228:G:A	3.6126e-14	-1.62411	-1.80348	3.47095e-06	-1.57414	-1.79468
72299447	chr16:72299447:T:C	4.18652e-13	-0.977561	-1.68486e-09	6.24363e-05	-0.479102	-1.68486e-09
72299677	chr16:72299677:G:A	3.99983e-14	-1.59368	-1.73208	4.50203e-06	-1.51422	-1.5945
72299696	chr16:72299696:T:C	1.31e-13	-1.33504	-0.804362	1.50829e-05	-1.66279	-0.236898
72300127	chr16:72300127:TGTGTGGG:T	1.87223e-13	-2.4149e-10	-1.7823	1.65593e-05	-2.4149e-10	-1.8063
72300471	chr16:72300471:C:T	1.19977e-13	-1.02661	-1.20069	8.03538e-06	-1.34024	-1.18916
72301436	chr16:72301436:G:A	1.96137e-13	-2.4149e-10	-1.73579	1.70839e-05	-2.4149e-10	-1.77511
72301746	chr16:72301746:G:A	2.77623e-13	-2.4149e-10	-1.38834	1.75848e-05	-2.4149e-10	-1.74622
72302050	chr16:72302050:A:C	4.1312e-14	-1.58425	-1.7092	4.36974e-06	-1.50344	-1.63511
72302554	chr16:72302554:C:T	2.74062e-13	-1.40125	-1.68486e-09	1.95672e-05	-1.63939	-1.68486e-09
72302582	chr16:72302582:C:G	4.04648e-14	-1.55443	-1.75974	4.95291e-06	-1.46124	-1.55203
72302643	chr16:72302643:T:C	1.92867e-13	-2.4149e-10	-1.7526	1.83402e-05	-2.4149e-10	-1.70415
72303272	chr16:72303272:T:G	1.95764e-13	-2.4149e-10	-1.73769	1.67252e-05	-2.4149e-10	-1.79633
72303968	chr16:72303968:T:C	1.92674e-13	-2.4149e-10	-1.7536	1.66346e-05	-2.4149e-10	-1.80176
72304228	chr16:72304228:C:T	6.57726e-13	-2.4149e-10	-0.525812	2.2475e-05	-2.4149e-10	-1.50084
72304275	chr16:72304275:A:G	1.82969e-13	-2.4149e-10	-1.80529	1.71704e-05	-2.4149e-10	-1.77006
72304471	chr16:72304471:C:T	1.68513e-13	-1.4414	-0.446184	5.67028e-06	-1.41952	-1.45849
72304608	chr16:72304608:G:C	1.36871e-13	-1.59643	-0.499136	2.66247e-05	-0.744106	-0.587303
72304758	chr16:72304758:G:T	1.8738e-13	-2.4149e-10	-1.78146	1.6559e-05	-2.4149e-10	-1.80632
72305525	chr16:72305525:A:G	4.17965e-14	-1.55218	-1.72961	4.65375e-06	-1.46525	-1.61032
72306356	chr16:72306356:T:C	3.88292e-13	-1.05284	-1.68486e-09	2.43195e-05	-1.42197	-1.68486e-09
72306881	chr16:72306881:T:A	1.87292e-13	-2.4149e-10	-1.78193	1.65592e-05	-2.4149e-10	-1.8063
72306909	chr16:72306909:A:G	1.8738e-13	-2.4149e-10	-1.78146	1.6559e-05	-2.4149e-10	-1.80632
72307471	chr16:72307471:T:C	1.58155e-12	0.351561	-1.68486e-09	5.16427e-05	-0.6689	-1.68486e-09
72307490	chr16:72307490:T:C	2.51541e-13	-2.4149e-10	-1.487	1.70051e-05	-2.4149e-10	-1.77974
72307541	chr16:72307541:A:G	1.82974e-13	-2.4149e-10	-1.80525	1.71349e-05	-2.4149e-10	-1.77213
72307723	chr16:72307723:G:C	2.48646e-13	-1.49857	-1.68486e-09	2.95729e-05	-1.22639	-1.68486e-09
72307843	chr16:72307843:A:G	1.87776e-13	-1.43908	-0.340275	6.01463e-06	-1.41736	-1.40169
72308381	chr16:72308381:A:C	1.81779e-13	-1.58382	-0.227988	5.42976e-06	-1.56893	-1.35243
72308682	chr16:72308682:A:T	1.83455e-13	-2.4149e-10	-1.80263	1.65596e-05	-2.4149e-10	-1.80628
72309070	chr16:72309070:G:C	3.64577e-13	-1.11586	-1.68486e-09	2.22641e-05	-1.51027	-1.68486e-09
72309099	chr16:72309099:G:A	1.84955e-13	-2.4149e-10	-1.79449	1.66135e-05	-2.4149e-10	-1.80303
72309398	chr16:72309398:G:A	2.57669e-13	-1.21421	-0.248714	8.01747e-06	-1.18362	-1.348
72309952	chr16:72309952:C:A	2.74019e-13	-1.4014	-1.68486e-09	2.18295e-05	-1.52999	-1.68486e-09
72310208	chr16:72310208:G:A	4.52221e-13	-0.822565	-0.077865	3.61593e-05	-1.61471	0.589398
72310460	chr16:72310460:A:G	3.34346e-12	-2.4149e-10	1.10016	2.61088e-05	-2.4149e-10	-1.35098
72310952	chr16:72310952:T:C	2.23221e-13	-1.2814	-0.325041	2.58521e-05	-1.66363	0.302769
72311268	chr16:72311268:A:T	3.92105e-13	-2.4149e-10	-1.04307	4.74618e-05	-2.4149e-10	-0.753324
72311653	chr16:72311653:A:G	3.38073e-13	-1.19134	-1.68486e-09	2.12608e-05	-1.55638	-1.68486e-09
72312023	chr16:72312023:C:T	1.84923e-13	-2.4149e-10	-1.79466	1.66075e-05	-2.4149e-10	-1.80339
72312279	chr16:72312279:T:A	3.11974e-13	-1.28231	0.0106306	8.66309e-06	-1.25486	-1.19931
72312696	chr16:72312696:T:C	1.73674e-13	-1.27024	-0.587185	1.99711e-05	-1.66605	0.0470849
72312834	chr16:72312834:T:C	2.96893e-13	-2.4149e-10	-1.32123	1.8045e-05	-2.4149e-10	-1.72038
72312949	chr16:72312949:A:G	2.84539e-13	-1.36373	-1.68486e-09	3.42278e-05	-1.08021	-1.68486e-09
72313490	chr16:72313490:A:G	5.17698e-12	2.71671	-1.17934	4.00462e-05	-1.07975	0.156534
72313502	chr16:72313502:G:C	4.71408e-13	-0.724954	-0.133923	3.70959e-05	-1.59977	0.600031
72314373	chr16:72314373:A:T	1.2333e-13	-1.44553	-0.754207	3.18863e-05	-0.323949	-0.827124
72314875	chr16:72314875:G:A	4.09559e-13	-0.948166	-0.0513523	3.54392e-05	-1.64752	0.602091
72315137	chr16:72315137:G:A	2.42147e-13	-1.53143	0.00637239	6.67168e-06	-1.51304	-1.20234
72315188	chr16:72315188:G:C	3.46009e-13	-1.16814	-1.68486e-09	4.87425e-05	-0.726697	-1.68486e-09
72315432	chr16:72315432:T:C	1.75322e-13	-1.26028	-0.587694	1.93594e-05	-1.66701	0.0169415
72316083	chr16:72316083:A:T	1.84101e-13	-2.4149e-10	-1.79912	1.80636e-05	-2.4149e-10	-1.71935
72317432	chr16:72317432:G:C	2.49519e-13	-1.49507	-1.68486e-09	1.91096e-05	-1.66306	-1.68486e-09
72317667	chr16:72317667:C:G	3.48642e-12	-2.4149e-10	1.14203	2.62225e-05	-2.4149e-10	-1.34663
72318022	chr16:72318022:A:G	5.07667e-13	0.726319	-1.51109	1.27716e-05	-1.57699	-0.489041
72318282	chr16:72318282:G:A	2.58647e-13	-1.45914	-1.68486e-09	1.9197e-05	-1.6585	-1.68486e-09
72318580	chr16:72318580:C:G	2.33976e-12	0.743202	-1.68486e-09	8.33264e-05	-0.190483	-1.68486e-09
72318608	chr16:72318608:AATAAT:A	1.83932e-13	-2.4149e-10	-1.80004	1.65602e-05	-2.4149e-10	-1.80624
72319020	chr16:72319020:A:T	2.01621e-13	-2.4149e-10	-1.70821	2.19909e-05	-2.4149e-10	-1.52262
72319534	chr16:72319534:C:T	2.94775e-13	-1.32839	-1.68486e-09	3.08367e-05	-1.18454	-1.68486e-09
72319676	chr16:72319676:C:G	3.45537e-14	-1.66679	-1.80529	4.25112e-06	-1.37857	-1.78749
72320045	chr16:72320045:A:G	4.8358e-14	-1.35525	-1.78072	6.12459e-06	-1.29266	-1.50827
72320130	chr16:72320130:C:T	2.20159e-13	-1.62025	-1.68486e-09	2.27852e-05	-1.48714	-1.68486e-09
72321043	chr16:72321043:G:A	2.86473e-13	-2.4149e-10	-1.35696	1.78306e-05	-2.4149e-10	-1.73233
72321101	chr16:72321101:G:A	1.89135e-13	-2.4149e-10	-1.77214	1.65615e-05	-2.4149e-10	-1.80617
72321203	chr16:72321203:C:T	5.14596e-13	-2.4149e-10	-0.771219	3.06828e-05	-2.4149e-10	-1.18954
72321240	chr16:72321240:C:A	1.74619e-13	-1.56617	-0.28582	5.37932e-06	-1.54957	-1.38111
72321573	chr16:72321573:G:A	2.09946e-13	-1.66775	-1.68486e-09	1.93552e-05	-1.65029	-1.68486e-09
72321870	chr16:72321870:T:A	2.83469e-13	-2.4149e-10	-1.3675	3.26521e-05	-2.4149e-10	-1.12734
72321901	chr16:72321901:T:C	1.83451e-13	-2.4149e-10	-1.80265	1.65597e-05	-2.4149e-10	-1.80628
72322520	chr16:72322520:A:G	3.62394e-14	-1.62137	-1.80308	5.36692e-06	-1.15633	-1.77667
72323000	chr16:72323000:T:C	2.00405e-13	-1.42258	-0.291682	2.12849e-05	-1.39057	-0.164687
72323065	chr16:72323065:T:C	1.42289e-13	-1.51625	-0.540488	3.28987e-05	-0.503794	-0.616022
72323240	chr16:72323240:T:C	5.69537e-13	-0.669777	-1.68486e-09	2.38217e-05	-1.44265	-1.68486e-09
72323551	chr16:72323551:T:C	1.89691e-13	-2.4149e-10	-1.7692	1.65736e-05	-2.4149e-10	-1.80544
72323708	chr16:72323708:G:A	1.00403e-12	-2.4149e-10	-0.102821	3.07451e-05	-2.4149e-10	-1.18752
72323726	chr16:72323726:T:C	2.1126e-13	-0.00880839	-1.6527	3.15136e-06	-1.66148	-1.80394
72324285	chr16:72324285:G:T	1.95729e-13	-1.57824	-0.159629	5.68307e-06	-1.56247	-1.31329
72324956	chr16:72324956:C:T	1.78447e-13	-1.57823	-0.252078	5.40718e-06	-1.56246	-1.36306
72325158	chr16:72325158:G:C	1.85483e-13	-2.4149e-10	-1.79164	1.84799e-05	-2.4149e-10	-1.69657
72325463	chr16:72325463:A:G	2.63381e-13	-2.4149e-10	-1.441	1.81267e-05	-2.4149e-10	-1.71586
72326291	chr16:72326291:C:T	1.7318e-13	-1.57632	-0.283953	5.30565e-06	-1.56026	-1.38421
72326383	chr16:72326383:G:C	2.54584e-13	-1.47497	-1.68486e-09	2.84662e-05	-1.26453	-1.68486e-09
72326588	chr16:72326588:G:C	3.92718e-14	-1.57202	-1.77208	4.79154e-06	-1.509	-1.5374
72326922	chr16:72326922:A:G	3.31982e-13	-1.20952	-1.68486e-09	2.79408e-05	-1.28316	-1.68486e-09
72327249	chr16:72327249:T:C	1.97277e-13	-1.49775	-0.232244	3.49324e-05	-1.40631	0.346476
72328135	chr16:72328135:A:G	8.07444e-13	0.47871	-0.799437	2.80031e-05	-0.520883	-0.76005
72328240	chr16:72328240:C:A	1.82811e-13	-2.4149e-10	-1.80615	1.70639e-05	-2.4149e-10	-1.77628
72328395	chr16:72328395:A:G	1.84292e-13	-2.4149e-10	-1.79808	1.65696e-05	-2.4149e-10	-1.80568
72328606	chr16:72328606:C:T	1.82697e-13	-1.56654	-0.240228	5.513e-06	-1.54878	-1.35736
72329173	chr16:72329173:T:G	4.07916e-13	-2.4149e-10	-1.00354	2.98553e-05	-2.4149e-10	-1.21689
72329816	chr16:72329816:A:G	3.87929e-14	-1.66576	-1.69061	5.1618e-06	-1.35739	-1.61457
72329976	chr16:72329976:G:A	3.97336e-14	-1.53516	-1.79725	4.11111e-06	-1.48696	-1.71259
72330913	chr16:72330913:T:C	1.59371e-13	-1.59106	-0.352309	5.03082e-06	-1.57604	-1.42162
72331387	chr16:72331387:T:C	2.99154e-13	-0.918609	-0.395032	2.33603e-05	-1.64764	0.185432
72331542	chr16:72331542:C:T	6.0369e-13	-2.4149e-10	-0.611541	3.48108e-05	-2.4149e-10	-1.06332
72331551	chr16:72331551:A:G	2.09956e-13	-1.6677	-1.68486e-09	1.96604e-05	-1.63464	-1.68486e-09
72331603	chr16:72331603:C:T	1.92845e-13	-1.57039	-0.182328	5.64454e-06	-1.55267	-1.32989
72331706	chr16:72331706:C:T	1.96517e-13	-1.56548	-0.168374	5.71623e-06	-1.54733	-1.32261
72332020	chr16:72332020:C:G	2.50868e-13	-1.48967	-1.68486e-09	1.91223e-05	-1.66239	-1.68486e-09
72332030	chr16:72332030:C:T	2.60642e-13	-1.45145	-1.68486e-09	3.19258e-05	-1.14983	-1.68486e-09
72332804	chr16:72332804:C:T	1.60916e-13	-1.59017	-0.34355	5.05217e-06	-1.57529	-1.41814
72333304	chr16:72333304:C:T	5.08691e-13	-0.432316	-0.350444	3.22267e-05	-1.50961	0.369154
72333688	chr16:72333688:C:T	1.94438e-13	-2.4149e-10	-1.74449	2.05756e-05	-2.4149e-10	-1.58914
72334173	chr16:72334173:T:C	2.60256e-13	-2.4149e-10	-1.45294	1.72104e-05	-2.4149e-10	-1.76774
72334618	chr16:72334618:C:CT	3.15637e-13	-1.26001	-1.68486e-09	2.04602e-05	-1.59477	-1.68486e-09
72334680	chr16:72334680:T:C	3.27161e-13	-0.985261	-0.238888	6.26431e-05	-0.852453	0.376657
72335523	chr16:72335523:C:T	1.9974e-13	-2.4149e-10	-1.71758	1.82235e-05	-2.4149e-10	-1.71054
72335591	chr16:72335591:T:C	1.87223e-13	-2.4149e-10	-1.7823	1.65593e-05	-2.4149e-10	-1.8063
72335820	chr16:72335820:T:C	7.00261e-13	-0.463147	-1.68486e-09	3.46742e-05	-1.06725	-1.68486e-09
72336187	chr16:72336187:T:G	5.78663e-13	-0.628574	-0.0253066	4.37912e-05	-1.60951	0.77569
72336711	chr16:72336711:T:C	6.81093e-14	-1.53957	-1.25392	6.95489e-06	-1.32079	-1.35302
72336765	chr16:72336765:C:T	2.70332e-13	-1.41495	-1.68486e-09	1.94815e-05	-1.64378	-1.68486e-09
72336828	chr16:72336828:T:C	1.83998e-13	-2.4149e-10	-1.79967	1.80941e-05	-2.4149e-10	-1.71766
72336858	chr16:72336858:C:T	1.83974e-13	-2.4149e-10	-1.79981	1.66724e-05	-2.4149e-10	-1.79949
72336859	chr16:72336859:A:G	1.83981e-13	-2.4149e-10	-1.79977	1.66715e-05	-2.4149e-10	-1.79955
72336957	chr16:72336957:G:A	1.00338e-12	-2.4149e-10	-0.103475	3.09733e-05	-2.4149e-10	-1.18012
72336993	chr16:72336993:A:T	6.5038e-14	-1.49754	-1.34209	5.23229e-06	-1.61413	-1.34426
72337217	chr16:72337217:C:A	1.63778e-13	-1.62439	-0.291702	4.9214e-06	-1.62202	-1.39764
72338172	chr16:72338172:T:A	1.87223e-13	-2.4149e-10	-1.7823	1.65593e-05	-2.4149e-10	-1.8063
72339010	chr16:72339010:T:C	3.80465e-14	-1.6341	-1.7417	4.09912e-06	-1.58448	-1.61799
72339699	chr16:72339699:T:A	4.4205e-14	-1.45137	-1.77439	5.51015e-06	-1.36027	-1.54639
72339946	chr16:72339946:T:C	1.6135e-12	-0.279052	0.650613	1.13186e-05	-0.683802	-1.503
72340124	chr16:72340124:C:G	2.64694e-13	-1.56907	0.133041	6.70151e-06	-1.55279	-1.15813
72340807	chr16:72340807:T:A	4.26606e-13	-2.4149e-10	-0.958739	2.72327e-05	-2.4149e-10	-1.30883
72340935	chr16:72340935:C:A	1.87223e-13	-2.4149e-10	-1.7823	1.65593e-05	-2.4149e-10	-1.8063
72343588	chr16:72343588:G:C	4.82714e-14	-1.34984	-1.78792	6.88035e-06	-1.23425	-1.45033
72343706	chr16:72343706:C:T	4.09121e-13	-0.521547	-0.479044	2.66896e-05	-1.52624	0.197271
72343807	chr16:72343807:C:A	2.47412e-12	0.799039	-1.68486e-09	8.61252e-05	-0.157446	-1.68486e-09
72343984	chr16:72343984:T:C	1.84665e-13	-2.4149e-10	-1.79606	1.75033e-05	-2.4149e-10	-1.75086
72344345	chr16:72344345:GACAA:G	2.11642e-13	-1.6597	-1.68486e-09	5.41802e-05	-0.620932	-1.68486e-09
72344655	chr16:72344655:C:G	2.10801e-13	-1.66369	-1.68486e-09	2.58232e-05	-1.36198	-1.68486e-09
72344694	chr16:72344694:A:G	2.73524e-13	-1.40321	-1.68486e-09	1.95415e-05	-1.64071	-1.68486e-09
72345640	chr16:72345640:G:A	4.05385e-14	-1.53384	-1.7785	4.9912e-06	-1.45936	-1.54622
72346392	chr16:72346392:G:A	1.87223e-13	-2.4149e-10	-1.7823	1.65593e-05	-2.4149e-10	-1.8063
72346837	chr16:72346837:C:A	1.86546e-13	-2.4149e-10	-1.78592	1.65639e-05	-2.4149e-10	-1.80602
72346885	chr16:72346885:T:C	9.01617e-14	-1.53525	-0.977746	5.87701e-06	-1.63963	-1.20257
72347084	chr16:72347084:A:G	3.99121e-14	-1.5952	-1.73272	4.41398e-06	-1.53348	-1.59499
72347458	chr16:72347458:T:G	1.97343e-13	-1.55511	-0.174545	5.75003e-06	-1.53774	-1.3263
72347518	chr16:72347518:G:A	3.29606e-13	-2.4149e-10	-1.2167	1.89401e-05	-2.4149e-10	-1.67197
72347750	chr16:72347750:T:C	1.87223e-13	-2.4149e-10	-1.7823	1.65593e-05	-2.4149e-10	-1.8063
72348016	chr16:72348016:G:A	2.10189e-13	-1.6666	-1.68486e-09	2.63363e-05	-1.3423	-1.68486e-09
72348284	chr16:72348284:G:A	1.69668e-13	-1.57848	-0.302274	5.24759e-06	-1.56299	-1.39249
72348602	chr16:72348602:T:C	3.61442e-14	-1.64217	-1.78491	4.45515e-06	-1.59376	-1.52543
72349800	chr16:72349800:TTGG:T	1.11003e-12	-2.4149e-10	-0.00245762	0.00013068	-2.4149e-10	0.259505
72349883	chr16:72349883:A:C	2.3466e-13	-1.55646	-1.68486e-09	2.65318e-05	-1.3349	-1.68486e-09
72349974	chr16:72349974:C:T	1.93848e-13	-2.4149e-10	-1.74753	1.79912e-05	-2.4149e-10	-1.72337
72350185	chr16:72350185:T:G	1.9363e-13	-1.56297	-0.185687	5.67407e-06	-1.5464	-1.33094
72350480	chr16:72350480:G:A	1.65756e-13	-1.5676	-0.336483	5.22204e-06	-1.55152	-1.40884
72350790	chr16:72350790:A:G	2.21664e-13	-1.15794	-0.455498	2.13667e-05	-1.66631	0.114893
72351714	chr16:72351714:T:C	3.60888e-13	-1.12603	-1.68486e-09	2.19232e-05	-1.5257	-1.68486e-09
72351742	chr16:72351742:A:AT	2.31946e-13	-1.5681	-1.68486e-09	1.90373e-05	-1.66685	-1.68486e-09
72352117	chr16:72352117:G:C	1.82922e-13	-2.4149e-10	-1.80554	1.72476e-05	-2.4149e-10	-1.76558
72352520	chr16:72352520:C:A	2.34597e-13	-1.55673	-1.68486e-09	1.90196e-05	-1.66778	-1.68486e-09
72352727	chr16:72352727:G:A	1.78482e-13	-1.60122	-0.228893	5.33631e-06	-1.58899	-1.34973
72352863	chr16:72352863:C:G	2.10851e-13	-1.2564	-0.407053	2.30462e-05	-1.66362	0.187874
72352906	chr16:72352906:A:G	1.90128e-13	-2.4149e-10	-1.7669	1.65847e-05	-2.4149e-10	-1.80477
72353012	chr16:72353012:A:G	4.2403e-14	-1.48006	-1.78733	5.52582e-06	-1.40715	-1.49667
72353230	chr16:72353230:C:T	1.83018e-13	-2.4149e-10	-1.80502	1.70963e-05	-2.4149e-10	-1.77439
72353558	chr16:72353558:A:C	2.65344e-13	-1.05724	-0.376339	2.4472e-05	-1.66381	0.248087
72354393	chr16:72354393:A:G	3.40659e-13	0.564	-1.74772	6.90569e-06	-1.6243	-1.0566
72355331	chr16:72355331:T:C	1.41021e-13	-1.48388	-0.58181	1.95733e-05	-1.60624	-0.0328408
72355973	chr16:72355973:A:G	3.31331e-13	-1.13174	-0.0797375	3.47581e-05	-1.6669	0.60206
72356005	chr16:72356005:A:T	1.87223e-13	-2.4149e-10	-1.7823	1.65593e-05	-2.4149e-10	-1.8063
72356396	chr16:72356396:T:C	1.66815e-12	0.404873	-1.68486e-09	2.57117e-05	-1.3663	-1.68486e-09
72356454	chr16:72356454:GA:G	1.83858e-13	-2.4149e-10	-1.80044	1.66864e-05	-2.4149e-10	-1.79866
72356875	chr16:72356875:C:T	2.06081e-13	-2.4149e-10	-1.68633	1.8583e-05	-2.4149e-10	-1.691
72356995	chr16:72356995:A:T	1.6242e-13	-1.54958	-0.374833	2.74827e-05	-1.46365	0.163956
72357051	chr16:72357051:G:A	2.17573e-12	0.670518	-1.68486e-09	7.72785e-05	-0.265832	-1.68486e-09
72358124	chr16:72358124:T:C	2.44621e-13	-1.51489	-1.68486e-09	1.90561e-05	-1.66586	-1.68486e-09
72359313	chr16:72359313:T:C	1.83781e-13	-2.4149e-10	-1.80086	1.6692e-05	-2.4149e-10	-1.79832
72360519	chr16:72360519:A:G	2.20432e-13	-1.61901	-1.68486e-09	1.90304e-05	-1.66721	-1.68486e-09
72361207	chr16:72361207:A:G	1.11802e-13	-1.53778	-0.760093	1.08871e-05	-1.66782	-0.557851
72361540	chr16:72361540:A:G	3.54113e-13	-1.14498	-1.68486e-09	2.35109e-05	-1.45578	-1.68486e-09
72361622	chr16:72361622:G:A	1.86498e-13	-1.60749	-0.178692	5.51057e-06	-1.5952	-1.31138
72361645	chr16:72361645:G:C	2.28435e-13	-1.58335	-1.68486e-09	1.90761e-05	-1.66481	-1.68486e-09
72361731	chr16:72361731:G:A	5.43672e-13	-0.716255	-1.68486e-09	3.28821e-05	-1.12032	-1.68486e-09
72361978	chr16:72361978:G:A	2.82798e-13	-2.4149e-10	-1.36987	4.22022e-05	-2.4149e-10	-0.870776
72362332	chr16:72362332:A:G	1.70292e-13	-1.59493	-0.282156	5.27772e-06	-1.58081	-1.36895
72362606	chr16:72362606:G:T	2.1322e-13	-1.65227	-1.68486e-09	5.45096e-05	-0.614872	-1.68486e-09
72362634	chr16:72362634:C:G	2.18692e-13	-1.62694	-1.68486e-09	2.30492e-05	-1.47562	-1.68486e-09
72363018	chr16:72363018:C:T	4.14478e-14	-1.50217	-1.78799	5.5361e-06	-1.39412	-1.50784
72363114	chr16:72363114:C:G	2.27938e-13	-1.58552	-1.68486e-09	2.5144e-05	-1.38863	-1.68486e-09
72363741	chr16:72363741:C:A	2.08438e-13	-2.4149e-10	-1.67496	1.73804e-05	-2.4149e-10	-1.7579
72364352	chr16:72364352:G:A	1.87848e-13	-2.4149e-10	-1.77897	1.65592e-05	-2.4149e-10	-1.80631
72364897	chr16:72364897:AT:A	2.83139e-13	-2.4149e-10	-1.36866	3.25373e-05	-2.4149e-10	-1.13086
72364912	chr16:72364912:T:C	1.24031e-13	-1.58833	-0.605735	4.51038e-06	-1.57474	-1.53213
72365020	chr16:72365020:C:T	2.94289e-13	-0.419261	-0.910776	1.6597e-05	-1.45907	-0.344952
72365205	chr16:72365205:G:C	1.87839e-13	-2.4149e-10	-1.77902	1.65591e-05	-2.4149e-10	-1.80631
72365686	chr16:72365686:G:A	1.82822e-13	-2.4149e-10	-1.80609	1.7468e-05	-2.4149e-10	-1.75288
72366280	chr16:72366280:A:G	1.0184e-13	-1.57684	-0.814363	1.01817e-05	-1.66528	-0.627379
72366353	chr16:72366353:T:C	1.89126e-13	-2.4149e-10	-1.77219	1.65694e-05	-2.4149e-10	-1.80569
72366625	chr16:72366625:G:A	3.23737e-13	-0.762461	-0.472209	2.20743e-05	-1.58619	0.0673555
72366912	chr16:72366912:G:C	1.87848e-13	-2.4149e-10	-1.77897	1.65592e-05	-2.4149e-10	-1.80631
72366995	chr16:72366995:T:C	7.05521e-14	-1.2254	-1.53284	7.07533e-06	-1.06295	-1.59369
72367544	chr16:72367544:C:G	2.48398e-13	-1.49957	-1.68486e-09	1.90925e-05	-1.66395	-1.68486e-09
72367653	chr16:72367653:TTTCTTCAAAC:T	1.19719e-13	-1.61622	-0.61323	4.34139e-06	-1.6058	-1.53926
72368061	chr16:72368061:G:A	1.88094e-13	-2.4149e-10	-1.77766	1.65598e-05	-2.4149e-10	-1.80627
72368111	chr16:72368111:A:C	1.88126e-13	-2.4149e-10	-1.77749	1.656e-05	-2.4149e-10	-1.80626
72368382	chr16:72368382:A:G	7.95764e-13	-2.4149e-10	-0.335298	2.71935e-05	-2.4149e-10	-1.31027
72368519	chr16:72368519:G:A	4.98993e-13	-0.705164	-0.0968441	3.42781e-05	-1.58131	0.502567
72369017	chr16:72369017:G:A	1.63655e-13	-1.56862	-0.348217	5.192e-06	-1.55378	-1.41235
72369046	chr16:72369046:C:A	1.82921e-13	-2.4149e-10	-1.80555	1.7153e-05	-2.4149e-10	-1.77107
72369242	chr16:72369242:T:C	2.46039e-13	-1.50911	-1.68486e-09	2.73655e-05	-1.30397	-1.68486e-09
72369485	chr16:72369485:A:C	2.30279e-13	-1.57531	-1.68486e-09	1.90554e-05	-1.6659	-1.68486e-09
72369954	chr16:72369954:T:C	2.15703e-13	-2.4149e-10	-1.6407	2.44703e-05	-2.4149e-10	-1.41579
72370675	chr16:72370675:T:C	1.88015e-13	-2.4149e-10	-1.77808	1.65595e-05	-2.4149e-10	-1.80629
72371112	chr16:72371112:A:C	1.40802e-13	-1.4857	-0.581545	1.32528e-05	-1.662	-0.367039
72371202	chr16:72371202:T:C	2.18628e-13	-1.62723	-1.68486e-09	1.90284e-05	-1.66732	-1.68486e-09
72371790	chr16:72371790:A:G	1.88015e-13	-2.4149e-10	-1.77808	1.65595e-05	-2.4149e-10	-1.80629
72372194	chr16:72372194:T:G	1.85763e-13	-2.4149e-10	-1.79013	1.65713e-05	-2.4149e-10	-1.80558
72372429	chr16:72372429:T:C	1.82405e-13	-1.22464	-0.583733	1.81758e-05	-1.66784	-0.0453145
72372980	chr16:72372980:A:C	2.09915e-13	-1.6679	-1.68486e-09	4.55861e-05	-0.793647	-1.68486e-09
72373165	chr16:72373165:T:C	1.91721e-13	-2.4149e-10	-1.75856	2.18821e-05	-2.4149e-10	-1.52758
72373427	chr16:72373427:C:T	3.82463e-13	-1.06797	-1.68486e-09	2.47866e-05	-1.40295	-1.68486e-09
72373602	chr16:72373602:A:G	3.09154e-13	-2.4149e-10	-1.28076	1.8728e-05	-2.4149e-10	-1.68323
72374718	chr16:72374718:G:T	1.7314e-13	-1.52974	-0.330762	5.68135e-06	-1.47337	-1.40269
72375057	chr16:72375057:T:C	1.99746e-13	-1.28994	-0.427616	2.2111e-05	-1.66391	0.146742
72375799	chr16:72375799:T:C	3.0663e-13	-1.28896	-1.68486e-09	2.02074e-05	-1.6072	-1.68486e-09
72377014	chr16:72377014:T:C	2.13589e-13	-1.66253	0.0119866	2.50241e-05	-1.22951	-0.163901
72378486	chr16:72378486:T:C	2.81486e-13	-0.921217	-0.453301	2.88644e-05	-1.61667	0.366037
72378821	chr16:72378821:G:A	2.16412e-13	-1.63742	-1.68486e-09	1.90636e-05	-1.66547	-1.68486e-09
72378880	chr16:72378880:C:A	1.4778e-13	-1.42892	-0.589959	5.35864e-06	-1.41191	-1.52263
72379770	chr16:72379770:T:TA	2.64648e-13	-2.4149e-10	-1.4362	1.7355e-05	-2.4149e-10	-1.75937
72380036	chr16:72380036:T:C	3.64627e-14	-1.6679	-1.75041	8.23705e-06	-0.896393	-1.60821
72380061	chr16:72380061:A:G	2.09922e-13	-1.66787	-1.68486e-09	1.91507e-05	-1.66091	-1.68486e-09
72380806	chr16:72380806:C:T	3.58969e-14	-1.64871	-1.78524	4.48742e-06	-1.61551	-1.49646
72381111	chr16:72381111:G:A	3.24745e-13	-1.23156	-1.68486e-09	2.26339e-05	-1.4938	-1.68486e-09
72382263	chr16:72382263:T:C	9.41993e-13	-1.16761	1.001	0.000263039	-0.0320443	0.991099
72382861	chr16:72382861:G:T	2.4142e-13	-1.52806	-1.68486e-09	1.90344e-05	-1.667	-1.68486e-09
72383005	chr16:72383005:T:C	1.97949e-13	-2.4149e-10	-1.72659	1.95015e-05	-2.4149e-10	-1.64275
72383007	chr16:72383007:A:G	2.22467e-13	-1.28045	-0.329371	2.36207e-05	-1.66396	0.212839
72383344	chr16:72383344:G:A	2.37052e-13	-1.54632	-1.68486e-09	1.90177e-05	-1.66788	-1.68486e-09
72383413	chr16:72383413:C:A	1.8574e-13	-2.4149e-10	-1.79025	1.65739e-05	-2.4149e-10	-1.80542
72383444	chr16:72383444:C:T	2.16848e-13	-2.4149e-10	-1.6354	2.31996e-05	-2.4149e-10	-1.46911
72383617	chr16:72383617:A:G	9.34522e-13	-2.4149e-10	-0.174566	3.02042e-05	-2.4149e-10	-1.20527
72383991	chr16:72383991:A:G	1.89618e-13	-2.4149e-10	-1.76959	1.65799e-05	-2.4149e-10	-1.80506
72385087	chr16:72385087:A:C	2.25397e-13	-1.59674	-1.68486e-09	2.07849e-05	-1.57902	-1.68486e-09
72385120	chr16:72385120:T:C	1.88057e-13	-2.4149e-10	-1.77785	1.73952e-05	-2.4149e-10	-1.75705
72385172	chr16:72385172:C:T	9.12942e-14	-1.33067	-1.16984	4.13561e-06	-1.4017	-1.79192
72385439	chr16:72385439:A:G	1.85413e-13	-2.4149e-10	-1.79201	1.65837e-05	-2.4149e-10	-1.80483
72386028	chr16:72386028:A:G	3.80694e-14	-1.60972	-1.76547	4.48109e-06	-1.54699	-1.56639
72386386	chr16:72386386:T:C	1.8738e-13	-2.4149e-10	-1.78146	1.6559e-05	-2.4149e-10	-1.80632
72386641	chr16:72386641:G:A	2.85944e-13	-2.4149e-10	-1.3588	2.05354e-05	-2.4149e-10	-1.5911
72387248	chr16:72387248:C:T	1.87149e-13	-2.4149e-10	-1.78269	1.65596e-05	-2.4149e-10	-1.80628
72387375	chr16:72387375:G:T	1.85327e-13	-2.4149e-10	-1.79248	1.65986e-05	-2.4149e-10	-1.80393
72387400	chr16:72387400:T:C	1.85274e-13	-2.4149e-10	-1.79276	1.65877e-05	-2.4149e-10	-1.80459
72387873	chr16:72387873:G:A	1.57461e-13	-1.56554	-0.389879	5.15279e-06	-1.54044	-1.43327
72387926	chr16:72387926:A:T	1.84385e-13	-2.4149e-10	-1.79757	1.65749e-05	-2.4149e-10	-1.80536
72388190	chr16:72388190:G:A	1.7654e-13	-1.46345	-0.377605	5.71786e-06	-1.44676	-1.42289
72388851	chr16:72388851:AGG:A	1.85402e-13	-2.4149e-10	-1.79207	1.66015e-05	-2.4149e-10	-1.80375
72391294	chr16:72391294:C:T	2.05659e-13	-1.43852	-0.249864	6.30161e-06	-1.42089	-1.35155
72391662	chr16:72391662:G:C	1.87256e-13	-2.4149e-10	-1.78213	1.65594e-05	-2.4149e-10	-1.8063
72392549	chr16:72392549:G:A	1.171e-13	-1.39504	-0.856529	1.51888e-05	-1.6631	-0.22959
72392769	chr16:72392769:A:G	5.88993e-14	-1.5786	-1.36017	4.11169e-06	-1.48615	-1.71326
72393061	chr16:72393061:A:C	2.03655e-13	-1.41592	-0.282251	6.34062e-06	-1.39551	-1.37076
72393357	chr16:72393357:C:T	2.6646e-13	-1.42938	-1.68486e-09	2.32468e-05	-1.46708	-1.68486e-09
72393583	chr16:72393583:A:C	2.15073e-13	-1.38619	-0.257439	6.61929e-06	-1.3653	-1.35796
72393861	chr16:72393861:A:C	3.0502e-13	-2.4149e-10	-1.29422	4.78269e-05	-2.4149e-10	-0.74566
72394550	chr16:72394550:T:C	2.10182e-13	-2.4149e-10	-1.66663	1.77513e-05	-2.4149e-10	-1.73679
72395169	chr16:72395169:A:C	2.41538e-13	-2.4149e-10	-1.52757	2.98011e-05	-2.4149e-10	-1.2187
72395174	chr16:72395174:C:A	2.93067e-13	-2.4149e-10	-1.3342	1.79229e-05	-2.4149e-10	-1.72717
72395358	chr16:72395358:CACAA:C	2.34147e-13	-1.34842	-0.210232	6.96436e-06	-1.32681	-1.34564
72395550	chr16:72395550:CA:C	1.01776e-13	-0.612662	-1.77916	3.48568e-06	-1.56417	-1.80041
72395818	chr16:72395818:A:G	1.87112e-13	-2.4149e-10	-1.78289	1.65607e-05	-2.4149e-10	-1.80622
72395847	chr16:72395847:T:C	3.36902e-13	-2.4149e-10	-1.19481	1.92967e-05	-2.4149e-10	-1.65332
72395878	chr16:72395878:G:A	2.02718e-13	-1.46729	-0.235493	6.19539e-06	-1.43929	-1.35015
72396759	chr16:72396759:T:C	2.06588e-13	-1.59471	-0.0891608	5.82448e-06	-1.576	-1.27518
72397681	chr16:72397681:A:G	2.06433e-13	-1.55784	-0.126785	5.9759e-06	-1.53543	-1.29008
72398090	chr16:72398090:G:T	1.78992e-13	-1.05113	-0.776129	9.52066e-06	-1.34239	-1.0174
72398725	chr16:72398725:T:C	3.52855e-13	-1.14854	-1.68486e-09	0.00018326	0.59766	-1.68486e-09
72398739	chr16:72398739:T:C	4.03738e-13	-2.4149e-10	-1.01383	6.61986e-05	-2.4149e-10	-0.420589
72399050	chr16:72399050:A:C	3.58858e-14	-1.64275	-1.79151	4.67828e-06	-1.58374	-1.48657
72399382	chr16:72399382:A:G	1.84219e-13	-2.4149e-10	-1.79848	1.82109e-05	-2.4149e-10	-1.71123
72399899	chr16:72399899:G:T	1.83115e-13	-2.4149e-10	-1.80449	1.77174e-05	-2.4149e-10	-1.7387
72399991	chr16:72399991:T:C	5.20935e-13	-1.58871	0.82973	7.08617e-06	-1.56494	-1.09017
72400022	chr16:72400022:C:T	1.82784e-13	-2.4149e-10	-1.80629	1.73729e-05	-2.4149e-10	-1.75833
72401649	chr16:72401649:G:C	3.47462e-12	1.13864	-1.68486e-09	0.000111885	0.10422	-1.68486e-09
72401802	chr16:72401802:C:T	7.72188e-13	1.33535	-1.70072	8.85187e-06	-1.6043	-0.828319
72402829	chr16:72402829:T:C	6.15457e-13	-1.52279	0.93055	7.6416e-06	-1.48738	-1.09226
72402872	chr16:72402872:A:G	5.05796e-13	-0.788468	-1.68486e-09	3.07505e-05	-1.18734	-1.68486e-09
72403423	chr16:72403423:G:A	1.99094e-13	-2.4149e-10	-1.72082	1.76235e-05	-2.4149e-10	-1.74402
72403842	chr16:72403842:C:T	7.588e-14	-1.46709	-1.21835	4.32292e-06	-1.40086	-1.74846
72404631	chr16:72404631:T:C	1.88072e-13	-1.42084	-0.356936	5.9085e-06	-1.39267	-1.44419
72405193	chr16:72405193:A:T	1.39571e-13	-0.975678	-1.10035	8.52503e-06	-1.47225	-0.997992
72405734	chr16:72405734:T:C	2.61923e-13	-1.07462	-0.371935	2.69879e-05	-1.64588	0.328026
72407286	chr16:72407286:G:A	2.5977e-13	-1.45481	-1.68486e-09	1.92872e-05	-1.65381	-1.68486e-09
72407331	chr16:72407331:C:G	2.38514e-13	-0.827257	-0.712916	1.85687e-05	-1.61299	-0.078785
72407641	chr16:72407641:G:A	1.84957e-13	-1.39285	-0.401624	2.36999e-05	-1.63039	0.182613
72409010	chr16:72409010:T:C	2.25122e-13	-2.4149e-10	-1.59796	1.89935e-05	-2.4149e-10	-1.66915
72409700	chr16:72409700:T:C	2.79878e-13	-2.4149e-10	-1.38025	1.76218e-05	-2.4149e-10	-1.74411
72409743	chr16:72409743:G:C	3.95839e-13	-1.03359	-1.68486e-09	2.61906e-05	-1.34785	-1.68486e-09
72409753	chr16:72409753:G:A	2.87314e-13	-2.4149e-10	-1.35402	1.77984e-05	-2.4149e-10	-1.73414
72409911	chr16:72409911:C:A	1.87713e-13	-2.4149e-10	-1.77969	1.66038e-05	-2.4149e-10	-1.80362
72410117	chr16:72410117:T:C	1.87802e-13	-2.4149e-10	-1.77921	1.65627e-05	-2.4149e-10	-1.8061
72411617	chr16:72411617:A:G	1.58222e-13	-1.51072	-0.439878	5.12273e-06	-1.48988	-1.48968
72412160	chr16:72412160:T:C	1.90097e-13	-2.4149e-10	-1.76707	1.65802e-05	-2.4149e-10	-1.80504
72412872	chr16:72412872:T:G	2.14058e-13	-1.64835	-1.68486e-09	6.00897e-05	-0.517411	-1.68486e-09
72413120	chr16:72413120:T:C	1.07062e-13	-1.07523	-1.26596	7.51353e-06	-1.48931	-1.10723
72413354	chr16:72413354:A:G	2.22052e-13	-1.43067	-0.181019	2.24712e-05	-1.50929	0.00828004
72413373	chr16:72413373:C:T	1.63616e-13	-1.39341	-0.523668	5.59961e-06	-1.37463	-1.51593
72413746	chr16:72413746:A:T	1.87801e-13	-2.4149e-10	-1.77922	1.6559e-05	-2.4149e-10	-1.80632
72414660	chr16:72414660:A:C	1.91362e-13	-2.4149e-10	-1.76043	1.66071e-05	-2.4149e-10	-1.80342
72414783	chr16:72414783:C:T	3.29346e-13	-2.4149e-10	-1.21749	3.94885e-05	-2.4149e-10	-0.937238
72415504	chr16:72415504:T:C	4.35619e-14	-1.54572	-1.6947	4.09225e-06	-1.66134	-1.54281
72416583	chr16:72416583:A:G	1.19691e-13	-1.24779	-0.981902	3.16572e-06	-1.66225	-1.79862
72416878	chr16:72416878:T:C	3.51835e-12	-2.4149e-10	1.15115	0.000443726	-2.4149e-10	1.48196
72417466	chr16:72417466:C:T	2.04438e-13	-1.43136	-0.262974	6.07404e-06	-1.41242	-1.39681
72418299	chr16:72418299:T:C	2.168e-12	-0.726685	1.39365	1.61339e-05	-0.607412	-1.22491
72418333	chr16:72418333:C:T	2.12151e-13	-1.40018	-0.257122	6.2976e-06	-1.37951	-1.39357
72418378	chr16:72418378:A:G	1.38771e-13	-1.03037	-1.05141	1.13174e-05	-1.63308	-0.553832
72419080	chr16:72419080:T:C	3.77636e-14	-1.65115	-1.7321	4.1761e-06	-1.59443	-1.58944
72419571	chr16:72419571:G:A	2.14754e-13	-1.18644	-0.458664	2.04037e-05	-1.66652	0.068988
72419645	chr16:72419645:G:A	1.83225e-13	-2.4149e-10	-1.80388	1.70606e-05	-2.4149e-10	-1.77647
72419654	chr16:72419654:A:G	2.90091e-13	-2.4149e-10	-1.34441	3.56664e-05	-2.4149e-10	-1.03904
72420374	chr16:72420374:C:T	1.8843e-13	-0.951361	-0.824514	1.49407e-05	-1.63239	-0.276768
72420640	chr16:72420640:C:T	2.14898e-13	-2.4149e-10	-1.64444	1.99727e-05	-2.4149e-10	-1.61888
72421345	chr16:72421345:A:G	1.83667e-13	-2.4149e-10	-1.80147	1.65596e-05	-2.4149e-10	-1.80628
72421474	chr16:72421474:T:C	2.18121e-13	-1.62955	-1.68486e-09	6.75165e-05	-0.400876	-1.68486e-09
72421494	chr16:72421494:A:G	2.17807e-13	-1.63099	-1.68486e-09	2.93949e-05	-1.23243	-1.68486e-09
72421689	chr16:72421689:T:C	1.89997e-13	-2.4149e-10	-1.76759	1.65787e-05	-2.4149e-10	-1.80513
72421864	chr16:72421864:T:C	1.28664e-12	0.14519	-1.68486e-09	4.0392e-05	-0.914617	-1.68486e-09
72421987	chr16:72421987:A:G	2.8798e-13	-2.4149e-10	-1.35171	3.3044e-05	-2.4149e-10	-1.11541
72422039	chr16:72422039:C:T	1.73439e-13	-1.21378	-0.645002	1.60257e-05	-1.66765	-0.171405
72423255	chr16:72423255:A:G	1.82858e-13	-2.4149e-10	-1.80589	1.68275e-05	-2.4149e-10	-1.79023
72424927	chr16:72424927:G:C	2.14777e-13	-1.645	-1.68486e-09	2.69671e-05	-1.31863	-1.68486e-09
72425618	chr16:72425618:G:A	1.69348e-13	-0.928944	-0.953699	1.42908e-05	-1.55235	-0.401286
72426441	chr16:72426441:A:G	3.92981e-14	-1.53857	-1.80486	5.85817e-06	-1.49985	-1.34556
72427565	chr16:72427565:A:T	1.94128e-13	-1.62104	-0.125043	5.40329e-06	-1.60879	-1.31745
72428038	chr16:72428038:AG:A	2.188e-13	-1.62644	-1.68486e-09	1.90362e-05	-1.66691	-1.68486e-09
72428186	chr16:72428186:T:C	1.85286e-13	-2.4149e-10	-1.7927	1.66932e-05	-2.4149e-10	-1.79825
72428625	chr16:72428625:A:C	3.37386e-13	-1.19337	-1.68486e-09	2.12965e-05	-1.55471	-1.68486e-09
72428850	chr16:72428850:C:T	3.78066e-14	-1.58808	-1.79403	4.95456e-06	-1.5546	-1.45834
72428896	chr16:72428896:T:C	3.31183e-13	-1.21193	-1.68486e-09	2.10996e-05	-1.56399	-1.68486e-09
72430158	chr16:72430158:T:C	2.00795e-13	-1.57927	-0.13305	5.61273e-06	-1.56179	-1.32642
72430238	chr16:72430238:C:T	3.18112e-13	-2.4149e-10	-1.2522	4.98389e-05	-2.4149e-10	-0.704452
72430298	chr16:72430298:CTG:C	4.18973e-13	-0.976795	-1.68486e-09	2.70384e-05	-1.31599	-1.68486e-09
72430626	chr16:72430626:C:T	3.05283e-13	-2.4149e-10	-1.29336	1.82407e-05	-2.4149e-10	-1.7096
72431065	chr16:72431065:G:A	2.81018e-13	-1.37618	-1.68486e-09	1.97125e-05	-1.632	-1.68486e-09
72431705	chr16:72431705:G:T	1.99133e-13	-1.3857	-0.334926	2.58912e-05	-1.61256	0.253214
72431902	chr16:72431902:T:C	3.61475e-13	-1.12441	-1.68486e-09	3.46226e-05	-1.06874	-1.68486e-09
72432117	chr16:72432117:T:C	2.85919e-13	-1.35889	-1.68486e-09	1.97841e-05	-1.62837	-1.68486e-09
72432224	chr16:72432224:G:A	1.8307e-13	-2.4149e-10	-1.80473	1.70952e-05	-2.4149e-10	-1.77445
72432227	chr16:72432227:T:C	2.03139e-13	-1.41937	-0.281334	6.05687e-06	-1.3932	-1.41886
72432251	chr16:72432251:TCA:T	1.77302e-13	-1.13787	-0.698874	9.01736e-06	-1.47714	-0.936957
72432610	chr16:72432610:G:T	2.64829e-12	0.867067	-1.68486e-09	2.58567e-05	-1.36068	-1.68486e-09
72433653	chr16:72433653:T:C	1.88844e-13	-2.4149e-10	-1.77368	1.65676e-05	-2.4149e-10	-1.8058
72434528	chr16:72434528:T:C	4.19051e-13	-2.4149e-10	-0.976609	6.6557e-05	-2.4149e-10	-0.415189
72435044	chr16:72435044:ATT:A	3.08168e-13	-2.4149e-10	-1.28396	1.82884e-05	-2.4149e-10	-1.70698
72435092	chr16:72435092:C:T	2.27392e-13	-1.58792	-1.68486e-09	8.35918e-05	-0.187303	-1.68486e-09
72435389	chr16:72435389:G:A	2.75385e-13	-1.39643	-1.68486e-09	1.95773e-05	-1.63888	-1.68486e-09
72435630	chr16:72435630:T:C	2.36576e-13	-1.54833	-1.68486e-09	1.90431e-05	-1.66654	-1.68486e-09
72435727	chr16:72435727:C:T	2.7088e-13	-1.40451	-0.00841368	7.1921e-06	-1.37906	-1.26121
72436157	chr16:72436157:C:G	3.1064e-13	-1.27597	-1.68486e-09	2.05199e-05	-1.59185	-1.68486e-09
72436185	chr16:72436185:A:G	2.09757e-13	-1.1955	-0.473154	1.06698e-05	-1.51112	-0.734709
72436468	chr16:72436468:G:A	1.91891e-13	-2.4149e-10	-1.75767	1.74845e-05	-2.4149e-10	-1.75193
72436870	chr16:72436870:G:C	3.15871e-13	-1.25927	-1.68486e-09	2.06765e-05	-1.58425	-1.68486e-09
72436984	chr16:72436984:C:T	1.64976e-13	-0.631248	-1.27755	2.28731e-05	-0.839019	-0.644268
72437015	chr16:72437015:A:G	1.51538e-12	0.308818	-1.68486e-09	3.10011e-05	-1.17923	-1.68486e-09
72437029	chr16:72437029:G:C	2.88813e-13	-1.34882	-1.68486e-09	1.98985e-05	-1.6226	-1.68486e-09
72437085	chr16:72437085:C:T	2.28307e-13	-1.15919	-0.424713	2.20956e-05	-1.66457	0.146698
72437505	chr16:72437505:T:A	3.58322e-14	-1.62983	-1.80592	5.27539e-06	-1.60813	-1.34206
72437727	chr16:72437727:T:C	2.14055e-13	-1.38016	-0.268213	6.41445e-06	-1.3549	-1.39979
72437843	chr16:72437843:A:G	1.90357e-13	-2.4149e-10	-1.7657	1.65844e-05	-2.4149e-10	-1.80478
72437858	chr16:72437858:C:T	6.01898e-13	-0.614512	-1.68486e-09	3.44445e-05	-1.0739	-1.68486e-09
72438259	chr16:72438259:T:A	2.80909e-13	-0.843884	-0.532684	2.23576e-05	-1.64899	0.142908
72438522	chr16:72438522:A:AT	1.86068e-13	-2.4149e-10	-1.78849	1.8153e-05	-2.4149e-10	-1.71441
72438567	chr16:72438567:T:TA	1.88519e-13	-2.4149e-10	-1.7754	1.65619e-05	-2.4149e-10	-1.80614
72439377	chr16:72439377:C:T	4.16244e-12	-2.4149e-10	1.31926	2.85601e-05	-2.4149e-10	-1.26124
72439548	chr16:72439548:G:A	4.67635e-12	1.43567	-1.68486e-09	3.03066e-05	-1.20188	-1.68486e-09
72439862	chr16:72439862:A:T	2.31694e-13	-1.27425	-0.294928	2.60459e-05	-1.64701	0.293621
72440324	chr16:72440324:A:G	3.76405e-14	-1.60279	-1.78373	4.73063e-06	-1.57618	-1.48301
72440781	chr16:72440781:A:G	3.88203e-14	-1.56585	-1.78981	4.95188e-06	-1.54522	-1.46826
72441083	chr16:72441083:T:G	2.2066e-13	-1.61798	-1.68486e-09	7.20952e-05	-0.335261	-1.68486e-09
72441598	chr16:72441598:C:T	9.33501e-13	-2.4149e-10	-0.175658	5.13308e-05	-2.4149e-10	-0.674958
72442505	chr16:72442505:T:C	1.90121e-13	-2.4149e-10	-1.76694	1.65806e-05	-2.4149e-10	-1.80501
72443894	chr16:72443894:C:G	1.82983e-13	-2.4149e-10	-1.80521	1.68334e-05	-2.4149e-10	-1.78988
72444964	chr16:72444964:T:C	3.78549e-13	-1.07826	-1.68486e-09	3.64074e-05	-1.01848	-1.68486e-09
72445305	chr16:72445305:C:T	6.2395e-13	-0.670495	0.0919651	4.76609e-05	-1.62028	0.871146
72445306	chr16:72445306:A:G	5.24244e-14	-1.52747	-1.52776	4.68809e-06	-1.50704	-1.56118
72445679	chr16:72445679:T:C	6.59804e-13	-0.9622	0.439542	5.89054e-05	-1.66466	1.12735
72446199	chr16:72446199:T:C	2.28626e-13	-1.58251	-1.68486e-09	2.42051e-05	-1.42669	-1.68486e-09
72446341	chr16:72446341:T:C	8.65987e-14	-1.05017	-1.50314	5.86559e-06	-1.47728	-1.36687
72446597	chr16:72446597:T:C	2.09779e-13	-1.41882	-0.249726	6.23045e-06	-1.39355	-1.39025
72446760	chr16:72446760:T:C	5.26207e-13	-0.741485	-0.00742153	4.15528e-05	-1.63146	0.745178
72447008	chr16:72447008:C:G	1.31997e-13	-1.10856	-1.02326	3.72816e-06	-1.52708	-1.77025
72447526	chr16:72447526:A:G	1.83233e-13	-2.4149e-10	-1.80384	1.78067e-05	-2.4149e-10	-1.73368
72447720	chr16:72447720:T:C	2.19757e-13	-1.62208	-1.68486e-09	1.91793e-05	-1.65941	-1.68486e-09
72448945	chr16:72448945:T:C	1.89597e-13	-2.4149e-10	-1.7697	1.65721e-05	-2.4149e-10	-1.80553
72449480	chr16:72449480:T:A	2.29271e-13	-1.5797	-1.68486e-09	1.90526e-05	-1.66605	-1.68486e-09
72449615	chr16:72449615:C:T	4.08162e-13	-0.889002	-0.113935	3.60105e-05	-1.65478	0.625343
72449686	chr16:72449686:A:C	1.92335e-13	-2.4149e-10	-1.75536	1.6628e-05	-2.4149e-10	-1.80216
72449806	chr16:72449806:C:T	2.95917e-13	-2.4149e-10	-1.32452	1.807e-05	-2.4149e-10	-1.71899
72450282	chr16:72450282:G:A	3.9065e-13	-1.04679	-1.68486e-09	4.76794e-05	-0.748749	-1.68486e-09
72450301	chr16:72450301:G:A	3.71421e-13	-2.4149e-10	-1.09727	5.82689e-05	-2.4149e-10	-0.54818
72450411	chr16:72450411:ATTTG:A	5.65278e-14	-1.17709	-1.80278	3.55302e-06	-1.66697	-1.67848
72450508	chr16:72450508:T:C	4.17872e-13	-2.4149e-10	-0.979425	7.26325e-05	-2.4149e-10	-0.327836
72450572	chr16:72450572:T:C	7.78069e-14	-0.982721	-1.67765	4.92534e-06	-1.41579	-1.60306
72450595	chr16:72450595:G:C	2.12741e-13	-1.49262	-0.161901	6.03949e-06	-1.4736	-1.34133
72450822	chr16:72450822:T:C	9.09684e-13	-0.201503	-1.68486e-09	4.80449e-05	-0.741112	-1.68486e-09
72451110	chr16:72451110:GTTC:G	1.92232e-13	-2.4149e-10	-1.7559	1.66253e-05	-2.4149e-10	-1.80232
72451719	chr16:72451719:A:G	4.00008e-14	-1.53524	-1.79046	5.18844e-06	-1.49614	-1.47068
72451839	chr16:72451839:C:T	5.77301e-12	1.64635	-1.68486e-09	0.000217385	0.768423	-1.68486e-09
72452075	chr16:72452075:C:T	4.09565e-13	-2.4149e-10	-0.999505	6.93347e-05	-2.4149e-10	-0.374303
72452280	chr16:72452280:C:T	1.91545e-13	-2.4149e-10	-1.75948	2.08517e-05	-2.4149e-10	-1.57581
72452314	chr16:72452314:T:C	3.07326e-13	-2.4149e-10	-1.28669	1.84287e-05	-2.4149e-10	-1.69934
72452327	chr16:72452327:CATT:C	2.46307e-13	-1.50802	-1.68486e-09	1.90767e-05	-1.66478	-1.68486e-09
72452660	chr16:72452660:C:T	3.31701e-13	-1.21037	-1.68486e-09	5.23316e-05	-0.655649	-1.68486e-09
72453111	chr16:72453111:T:C	7.87602e-13	-0.345608	-1.68486e-09	3.81457e-05	-0.971836	-1.68486e-09
72453857	chr16:72453857:C:T	4.89299e-13	0.716663	-1.53829	1.18054e-05	-1.48832	-0.656373
72454281	chr16:72454281:AATAGTCCATGG:A	4.51536e-13	-0.808505	-0.0934409	3.89013e-05	-1.64606	0.693838
72454365	chr16:72454365:T:C	1.85505e-13	-2.4149e-10	-1.79152	2.29571e-05	-2.4149e-10	-1.47962
72454696	chr16:72454696:T:G	4.24482e-14	-1.46011	-1.80621	6.64946e-06	-1.42335	-1.29536
72455029	chr16:72455029:T:C	4.22702e-13	-0.720909	-0.247023	3.27683e-05	-1.63108	0.507291
72455126	chr16:72455126:A:G	4.19195e-14	-1.47331	-1.80554	6.26155e-06	-1.43814	-1.34068
72456539	chr16:72456539:T:A	1.85877e-13	-2.4149e-10	-1.78952	1.65668e-05	-2.4149e-10	-1.80585
72457428	chr16:72457428:C:T	1.89833e-13	-2.4149e-10	-1.76845	1.65772e-05	-2.4149e-10	-1.80522
72457889	chr16:72457889:G:A	2.29498e-13	-1.57871	-1.68486e-09	1.904e-05	-1.66671	-1.68486e-09
72458512	chr16:72458512:A:G	1.97438e-13	-2.4149e-10	-1.72918	1.68197e-05	-2.4149e-10	-1.7907
72458856	chr16:72458856:A:C	1.87827e-13	-2.4149e-10	-1.77908	1.65589e-05	-2.4149e-10	-1.80633
72458941	chr16:72458941:G:C	3.46958e-13	-1.1654	-1.68486e-09	2.17227e-05	-1.53489	-1.68486e-09
72459472	chr16:72459472:T:C	3.92392e-14	-1.54078	-1.80415	6.37845e-06	-1.517	-1.24332
72459779	chr16:72459779:G:A	3.06447e-13	-2.4149e-10	-1.28956	1.82483e-05	-2.4149e-10	-1.70918
72459935	chr16:72459935:G:A	2.16264e-13	-2.4149e-10	-1.6381	1.77269e-05	-2.4149e-10	-1.73817
72460490	chr16:72460490:A:G	1.91955e-13	-1.43368	-0.323659	2.48271e-05	-1.37011	-0.0312076
72460616	chr16:72460616:G:A	2.38455e-13	-1.54042	-1.68486e-09	2.56915e-05	-1.36709	-1.68486e-09
72461090	chr16:72461090:T:A	3.92656e-13	-1.04167	-1.68486e-09	2.42222e-05	-1.42598	-1.68486e-09
72461675	chr16:72461675:A:G	1.84924e-13	-2.4149e-10	-1.79465	1.66283e-05	-2.4149e-10	-1.80214
72462022	chr16:72462022:T:C	4.94924e-14	-1.58375	-1.52903	4.41759e-06	-1.56708	-1.56057
72462114	chr16:72462114:T:C	4.84199e-13	-0.832104	-1.68486e-09	2.64344e-05	-1.33858	-1.68486e-09
72462154	chr16:72462154:A:G	1.90027e-13	-2.4149e-10	-1.76743	1.65791e-05	-2.4149e-10	-1.8051
72462267	chr16:72462267:C:T	7.87874e-13	-2.4149e-10	-0.345262	2.38302e-05	-2.4149e-10	-1.44229
72462288	chr16:72462288:C:T	1.85711e-13	-2.4149e-10	-1.79041	1.65693e-05	-2.4149e-10	-1.80569
72462298	chr16:72462298:A:C	1.88331e-13	-2.4149e-10	-1.7764	2.08703e-05	-2.4149e-10	-1.57492
72462321	chr16:72462321:G:T	3.88735e-14	-1.55826	-1.79603	5.47361e-06	-1.53434	-1.37897
72462326	chr16:72462326:T:G	2.17412e-13	-1.63281	-1.68486e-09	1.90196e-05	-1.66778	-1.68486e-09
72462471	chr16:72462471:G:A	2.06969e-13	-1.60836	-0.0736682	5.62795e-06	-1.59157	-1.29394
72462782	chr16:72462782:C:T	1.41539e-12	-2.4149e-10	0.240557	0.000191544	-2.4149e-10	0.641871
72463353	chr16:72463353:C:T	4.99277e-13	-1.20524	0.4038	5.72854e-05	-1.6579	1.09269
72463602	chr16:72463602:G:A	1.18515e-13	-1.19928	-1.04028	1.56865e-05	-1.54205	-0.318398
72463750	chr16:72463750:CAT:C	2.3671e-13	-1.54776	-1.68486e-09	1.90176e-05	-1.66788	-1.68486e-09
72464120	chr16:72464120:G:C	2.8196e-13	-1.37284	-1.68486e-09	1.97714e-05	-1.62901	-1.68486e-09
72464403	chr16:72464403:C:T	5.41522e-13	-1.23211	0.511893	6.48387e-05	-1.65361	1.21226
72465032	chr16:72465032:C:G	1.84764e-13	-2.4149e-10	-1.79552	1.65942e-05	-2.4149e-10	-1.8042
72465248	chr16:72465248:T:C	4.35847e-13	-1.11702	0.179716	4.37868e-05	-1.66609	0.832179
72465356	chr16:72465356:G:A	2.08703e-13	-2.4149e-10	-1.67369	2.32764e-05	-2.4149e-10	-1.46581
72465379	chr16:72465379:G:T	2.5724e-13	-1.46459	-1.68486e-09	1.92358e-05	-1.65648	-1.68486e-09
72465476	chr16:72465476:T:C	1.89951e-13	-2.4149e-10	-1.76783	1.65791e-05	-2.4149e-10	-1.80511
72465675	chr16:72465675:C:T	1.82975e-13	-2.4149e-10	-1.80525	1.68367e-05	-2.4149e-10	-1.78969
72466634	chr16:72466634:G:T	2.74792e-13	-1.39858	-1.68486e-09	1.96239e-05	-1.6365	-1.68486e-09
72467079	chr16:72467079:C:T	6.52863e-13	-0.533233	-1.68486e-09	3.66153e-05	-1.01278	-1.68486e-09
72467247	chr16:72467247:C:T	1.87312e-13	-1.16486	-0.616963	2.02906e-05	-1.66249	0.0593972
72467366	chr16:72467366:T:C	3.71465e-13	-1.09715	-1.68486e-09	2.47576e-05	-1.40412	-1.68486e-09
72469422	chr16:72469422:C:T	1.72096e-13	-1.24743	-0.619124	1.98918e-05	-1.65314	0.0301979
72469455	chr16:72469455:C:A	1.8029e-13	-1.12136	-0.69867	1.79214e-05	-1.66694	-0.0603142
72470319	chr16:72470319:T:A	2.11285e-13	-2.4149e-10	-1.66139	1.87257e-05	-2.4149e-10	-1.68335
72470588	chr16:72470588:G:A	4.64876e-14	-1.38793	-1.78748	3.78643e-06	-1.58921	-1.69261
72471020	chr16:72471020:C:T	2.02684e-13	-2.4149e-10	-1.70295	1.95157e-05	-2.4149e-10	-1.64203
72471641	chr16:72471641:C:A	2.14678e-13	-1.64546	-1.68486e-09	6.08394e-05	-0.505011	-1.68486e-09
72471735	chr16:72471735:A:G	3.73492e-13	-2.4149e-10	-1.09171	6.15976e-05	-2.4149e-10	-0.492625
72471844	chr16:72471844:G:T	2.62449e-13	-2.4149e-10	-1.44454	2.95232e-05	-2.4149e-10	-1.22807
72471975	chr16:72471975:C:G	1.87167e-13	-2.4149e-10	-1.7826	1.65593e-05	-2.4149e-10	-1.8063
72472317	chr16:72472317:C:T	1.90471e-13	-1.44127	-0.323829	5.83249e-06	-1.4229	-1.42691
72472451	chr16:72472451:A:G	2.19742e-13	-0.647311	-0.974835	1.51649e-05	-1.61031	-0.283956
72472659	chr16:72472659:G:A	1.96547e-13	-0.7292	-1.0045	1.43369e-05	-1.62781	-0.322602
72473121	chr16:72473121:T:C	4.21689e-14	-1.5026	-1.77032	5.23872e-06	-1.47691	-1.48026
72473227	chr16:72473227:C:T	3.07124e-12	-2.4149e-10	1.01524	2.55762e-05	-2.4149e-10	-1.37159
72473339	chr16:72473339:T:C	1.83135e-13	-2.4149e-10	-1.80438	1.67843e-05	-2.4149e-10	-1.7928
72473559	chr16:72473559:T:C	1.89627e-13	-2.4149e-10	-1.76954	1.65715e-05	-2.4149e-10	-1.80557
72473697	chr16:72473697:G:T	4.16827e-13	-2.4149e-10	-0.981929	7.07126e-05	-2.4149e-10	-0.354625
72473818	chr16:72473818:T:A	2.15174e-13	-1.43787	-0.205279	6.27104e-06	-1.41392	-1.36338
72474165	chr16:72474165:T:C	3.90619e-13	-2.4149e-10	-1.04687	6.32707e-05	-2.4149e-10	-0.465827
72474224	chr16:72474224:A:G	1.83281e-13	-2.4149e-10	-1.80358	1.65601e-05	-2.4149e-10	-1.80625
72474413	chr16:72474413:G:C	1.8359e-13	-2.4149e-10	-1.80189	1.69324e-05	-2.4149e-10	-1.78402
72474516	chr16:72474516:A:T	3.88646e-14	-1.59971	-1.7548	4.56505e-06	-1.57097	-1.52385
72474794	chr16:72474794:G:A	3.56664e-13	-2.4149e-10	-1.13781	4.27325e-05	-2.4149e-10	-0.858288
72475249	chr16:72475249:A:C	3.11433e-13	-1.27342	-1.68486e-09	2.15933e-05	-1.54086	-1.68486e-09
72475561	chr16:72475561:G:T	3.68038e-14	-1.62757	-1.78143	4.80973e-06	-1.60039	-1.44222
72475596	chr16:72475596:T:C	6.46687e-14	-1.58597	-1.25935	6.70642e-06	-1.60406	-1.10612
72476812	chr16:72476812:G:A	2.75565e-13	-1.39578	-1.68486e-09	1.96149e-05	-1.63696	-1.68486e-09
72476857	chr16:72476857:G:A	1.26493e-12	-2.4149e-10	0.128175	2.34084e-05	-2.4149e-10	-1.46015
72476986	chr16:72476986:C:A	3.12351e-13	-2.4149e-10	-1.27047	1.83811e-05	-2.4149e-10	-1.70193
72477900	chr16:72477900:T:C	1.83698e-13	-2.4149e-10	-1.80131	2.07823e-05	-2.4149e-10	-1.57915
72478588	chr16:72478588:AAC:A	2.29542e-13	-1.57851	-1.68486e-09	1.90304e-05	-1.66721	-1.68486e-09
72479051	chr16:72479051:T:A	2.10234e-13	-1.66638	-1.68486e-09	3.02697e-05	-1.2031	-1.68486e-09
72479062	chr16:72479062:C:T	7.32024e-13	-2.4149e-10	-0.418787	2.28335e-05	-2.4149e-10	-1.48502
72479254	chr16:72479254:AG:A	2.17409e-13	-2.4149e-10	-1.63282	1.83143e-05	-2.4149e-10	-1.70557
72479423	chr16:72479423:C:G	2.18984e-13	-2.4149e-10	-1.6256	1.83569e-05	-2.4149e-10	-1.70324
72481999	chr16:72481999:T:C	6.0396e-13	-2.4149e-10	-0.611092	2.07527e-05	-2.4149e-10	-1.58057
72483115	chr16:72483115:T:G	7.19142e-14	-1.18244	-1.55668	5.7968e-06	-1.51965	-1.33629
72483334	chr16:72483334:A:G	2.03094e-13	-1.26303	-0.437899	2.13201e-05	-1.65289	0.099292
72483486	chr16:72483486:C:T	2.55745e-13	-2.4149e-10	-1.47042	3.57279e-05	-2.4149e-10	-1.03732
72483921	chr16:72483921:T:A	1.90101e-13	-2.4149e-10	-1.76705	1.65804e-05	-2.4149e-10	-1.80503
72485021	chr16:72485021:C:T	1.51043e-12	-2.4149e-10	0.305552	0.000129626	-2.4149e-10	0.251405
72485297	chr16:72485297:T:G	1.90192e-13	-2.4149e-10	-1.76657	1.65814e-05	-2.4149e-10	-1.80497
72485460	chr16:72485460:T:C	1.83277e-13	-2.4149e-10	-1.8036	1.65602e-05	-2.4149e-10	-1.80625
72486226	chr16:72486226:C:T	2.50881e-12	0.812962	-1.68486e-09	2.62566e-05	-1.34533	-1.68486e-09
72486614	chr16:72486614:T:C	1.85379e-13	-1.34426	-0.447933	2.16916e-05	-1.63164	0.0953129
72486686	chr16:72486686:C:G	1.9446e-13	-2.4149e-10	-1.74437	2.03438e-05	-2.4149e-10	-1.60047
72487148	chr16:72487148:T:C	4.08803e-13	-1.00137	-1.68486e-09	2.34966e-05	-1.45639	-1.68486e-09
72487217	chr16:72487217:T:C	3.51374e-13	-1.15275	-1.68486e-09	2.28672e-05	-1.48355	-1.68486e-09
72487344	chr16:72487344:CTCT:C	2.84413e-13	-2.4149e-10	-1.36417	2.34887e-05	-2.4149e-10	-1.45673
72487692	chr16:72487692:C:T	7.03395e-13	-2.4149e-10	-0.458681	2.23644e-05	-2.4149e-10	-1.50578
72488949	chr16:72488949:T:C	6.67219e-13	-2.4149e-10	-0.511482	2.18239e-05	-2.4149e-10	-1.53024
72489951	chr16:72489951:C:T	3.55849e-14	-1.6531	-1.78957	6.93711e-06	-0.874192	-1.80217
72490161	chr16:72490161:T:C	3.86517e-14	-1.56549	-1.79452	5.35165e-06	-1.5427	-1.39314
72490197	chr16:72490197:T:C	1.91995e-13	-2.4149e-10	-1.75713	1.66196e-05	-2.4149e-10	-1.80267
72490336	chr16:72490336:T:A	7.37987e-13	-0.410675	-1.68486e-09	3.634e-05	-1.02033	-1.68486e-09
72490621	chr16:72490621:C:T	2.33545e-13	-1.56123	-1.68486e-09	2.48634e-05	-1.39985	-1.68486e-09
72491033	chr16:72491033:G:A	6.87086e-13	-2.4149e-10	-0.482142	2.21068e-05	-2.4149e-10	-1.51736
72491059	chr16:72491059:A:T	1.82921e-13	-2.4149e-10	-1.80555	1.71726e-05	-2.4149e-10	-1.76993
72492347	chr16:72492347:T:A	4.85924e-14	-1.33002	-1.80112	3.55704e-06	-1.58797	-1.75634
72493073	chr16:72493073:C:T	4.28876e-13	-0.953433	-1.68486e-09	5.10676e-05	-0.680098	-1.68486e-09
72493633	chr16:72493633:C:T	2.58469e-13	-2.4149e-10	-1.45983	3.52507e-05	-2.4149e-10	-1.05076
72494726	chr16:72494726:A:C	1.90062e-13	-2.4149e-10	-1.76725	1.65798e-05	-2.4149e-10	-1.80506
72494872	chr16:72494872:C:T	2.55705e-13	-1.47058	-1.68486e-09	9.20569e-05	-0.0908418	-1.68486e-09
72495457	chr16:72495457:GA:G	2.54559e-13	-1.31983	-0.155237	2.92891e-05	-1.63955	0.403519
72496467	chr16:72496467:C:T	2.10946e-13	-1.663	-1.68486e-09	5.16485e-05	-0.668787	-1.68486e-09
72496757	chr16:72496757:G:GA	5.87234e-13	-0.639178	-1.68486e-09	3.50471e-05	-1.05656	-1.68486e-09
72497200	chr16:72497200:C:A	7.14242e-13	-2.4149e-10	-0.443379	2.24984e-05	-2.4149e-10	-1.4998
72498463	chr16:72498463:C:A	4.53632e-14	-1.39851	-1.80139	3.44116e-06	-1.62023	-1.75721
72498867	chr16:72498867:T:C	1.89683e-13	-1.42922	-0.340022	2.43901e-05	-1.59963	0.180564
72500128	chr16:72500128:T:C	1.87159e-13	-2.4149e-10	-1.78264	1.65605e-05	-2.4149e-10	-1.80623
72500159	chr16:72500159:A:G	2.45548e-13	-2.4149e-10	-1.51111	2.06992e-05	-2.4149e-10	-1.58315
72500457	chr16:72500457:A:T	4.72171e-13	-0.85726	-1.68486e-09	2.97739e-05	-1.21962	-1.68486e-09
72500706	chr16:72500706:C:G	3.51908e-13	-1.15123	-1.68486e-09	2.15937e-05	-1.54085	-1.68486e-09
72501129	chr16:72501129:T:C	3.058e-13	-1.29167	-1.68486e-09	4.04946e-05	-0.91208	-1.68486e-09
72502209	chr16:72502209:T:C	1.83361e-13	-2.4149e-10	-1.80315	1.69849e-05	-2.4149e-10	-1.78092
72502486	chr16:72502486:A:C	1.89421e-13	-2.4149e-10	-1.77063	1.65685e-05	-2.4149e-10	-1.80574
72502996	chr16:72502996:A:T	3.15161e-13	-2.4149e-10	-1.26152	1.8689e-05	-2.4149e-10	-1.68532
72503654	chr16:72503654:C:T	2.64665e-13	-2.4149e-10	-1.43613	2.20955e-05	-2.4149e-10	-1.51787
72505468	chr16:72505468:GT:G	1.82807e-13	-2.4149e-10	-1.80617	1.7086e-05	-2.4149e-10	-1.77499
72505927	chr16:72505927:C:T	1.87159e-13	-2.4149e-10	-1.78264	1.65605e-05	-2.4149e-10	-1.80623
72506053	chr16:72506053:C:T	2.62706e-13	-2.4149e-10	-1.44357	2.19789e-05	-2.4149e-10	-1.52316
72506388	chr16:72506388:G:C	1.61521e-13	-1.45327	-0.476692	2.16918e-05	-1.57453	0.0382131
72506547	chr16:72506547:G:C	6.56252e-13	-2.4149e-10	-0.528056	2.29979e-05	-2.4149e-10	-1.47785
72506640	chr16:72506640:A:C	5.99089e-14	-1.30842	-1.61335	4.9927e-06	-1.59111	-1.41416
72507177	chr16:72507177:A:G	2.38743e-13	-1.53921	-1.68486e-09	2.59027e-05	-1.3589	-1.68486e-09
72507281	chr16:72507281:G:T	1.93379e-13	-2.4149e-10	-1.74995	1.66071e-05	-2.4149e-10	-1.80342
72507592	chr16:72507592:A:G	1.83734e-13	-2.4149e-10	-1.80111	1.69018e-05	-2.4149e-10	-1.78583
72507740	chr16:72507740:C:T	1.82796e-13	-2.4149e-10	-1.80623	1.72883e-05	-2.4149e-10	-1.76322
72507787	chr16:72507787:T:A	1.86198e-13	-2.4149e-10	-1.78779	2.2329e-05	-2.4149e-10	-1.50736
72509620	chr16:72509620:A:AAAAT	2.36788e-13	-2.4149e-10	-1.54744	2.00394e-05	-2.4149e-10	-1.61555
72509710	chr16:72509710:C:T	1.97457e-13	-2.4149e-10	-1.72908	2.05038e-05	-2.4149e-10	-1.59264
72510294	chr16:72510294:C:T	1.86398e-13	-2.4149e-10	-1.78672	1.66512e-05	-2.4149e-10	-1.80077
72510926	chr16:72510926:G:A	2.39925e-13	-1.07677	-0.457506	2.25503e-05	-1.66782	0.170318
72511000	chr16:72511000:A:T	2.35019e-13	-1.29855	-0.256387	2.56367e-05	-1.64417	0.274944
72511222	chr16:72511222:C:T	2.38017e-13	-1.30095	-0.241311	2.60991e-05	-1.64351	0.292158
72511569	chr16:72511569:C:T	3.81619e-14	-1.65066	-1.7221	7.41666e-06	-0.857957	-1.75156
72511822	chr16:72511822:G:A	2.40494e-13	-0.594095	-0.93781	1.18397e-05	-1.2723	-0.869493
72512339	chr16:72512339:C:T	1.83671e-13	-2.4149e-10	-1.80145	2.08953e-05	-2.4149e-10	-1.57373
72513178	chr16:72513178:C:T	1.8298e-13	-2.4149e-10	-1.80523	1.71364e-05	-2.4149e-10	-1.77204
72513423	chr16:72513423:T:C	2.14017e-13	-1.64855	-1.68486e-09	2.1399e-05	-1.5499	-1.68486e-09
72513555	chr16:72513555:T:G	2.10035e-13	-1.66733	-1.68486e-09	2.69539e-05	-1.31912	-1.68486e-09
72514147	chr16:72514147:T:C	2.18876e-13	-1.12056	-0.505533	2.16611e-05	-1.66746	0.129731
72514338	chr16:72514338:T:G	1.8558e-13	-2.4149e-10	-1.79112	1.65872e-05	-2.4149e-10	-1.80461
72514731	chr16:72514731:G:A	1.90499e-13	-2.4149e-10	-1.76495	2.08536e-05	-2.4149e-10	-1.57572
72515336	chr16:72515336:T:C	1.87486e-13	-2.4149e-10	-1.7809	1.65593e-05	-2.4149e-10	-1.8063
72515380	chr16:72515380:C:T	1.87197e-13	-2.4149e-10	-1.78244	1.65603e-05	-2.4149e-10	-1.80624
72515423	chr16:72515423:T:C	1.87159e-13	-2.4149e-10	-1.78264	1.65605e-05	-2.4149e-10	-1.80623
72515955	chr16:72515955:T:A	2.62706e-13	-2.4149e-10	-1.44357	2.19789e-05	-2.4149e-10	-1.52316
72516308	chr16:72516308:T:C	7.01083e-13	-2.4149e-10	-0.461974	2.23971e-05	-2.4149e-10	-1.50432
72516577	chr16:72516577:C:A	2.54631e-13	-2.4149e-10	-1.47478	3.54286e-05	-2.4149e-10	-1.04573
72516645	chr16:72516645:C:T	2.57227e-13	-2.4149e-10	-1.46464	2.16021e-05	-2.4149e-10	-1.54046
72516707	chr16:72516707:G:A	1.0477e-12	-0.0602441	-1.68486e-09	3.90683e-05	-0.947937	-1.68486e-09
72516870	chr16:72516870:G:A	3.327e-13	-2.4149e-10	-1.20736	3.92994e-05	-2.4149e-10	-0.94204
72517629	chr16:72517629:G:T	1.27612e-13	-1.04233	-1.12328	1.53422e-05	-1.47032	-0.412326
72517657	chr16:72517657:G:A	1.94958e-13	-1.03942	-0.702393	1.70722e-05	-1.66675	-0.109043
72519019	chr16:72519019:T:C	1.85586e-13	-2.4149e-10	-1.79108	2.29604e-05	-2.4149e-10	-1.47948
72520394	chr16:72520394:G:T	1.87302e-13	-2.4149e-10	-1.78188	1.656e-05	-2.4149e-10	-1.80626
72521290	chr16:72521290:C:T	1.65698e-13	-1.33346	-0.570971	1.85796e-05	-1.6344	-0.0567887
72522149	chr16:72522149:C:T	1.67844e-13	-1.07277	-0.818795	1.49348e-05	-1.66773	-0.241822
72522590	chr16:72522590:T:C	1.8763e-13	-2.4149e-10	-1.78013	1.6559e-05	-2.4149e-10	-1.80632
72522632	chr16:72522632:T:C	1.88364e-13	-2.4149e-10	-1.77623	2.20215e-05	-2.4149e-10	-1.52123
72523031	chr16:72523031:A:G	6.70307e-13	-2.4149e-10	-0.506865	2.19418e-05	-2.4149e-10	-1.52485
72523344	chr16:72523344:T:A	1.70238e-13	-1.03394	-0.843462	1.44666e-05	-1.6665	-0.274904
72523939	chr16:72523939:T:C	1.82787e-13	-2.4149e-10	-1.80628	1.69698e-05	-2.4149e-10	-1.78181
72524534	chr16:72524534:T:C	4.26763e-13	-0.958372	-1.68486e-09	2.40668e-05	-1.43241	-1.68486e-09
72524584	chr16:72524584:TG:T	1.68689e-13	-1.25018	-0.636361	1.68529e-05	-1.6551	-0.133621
72524937	chr16:72524937:C:G	3.00543e-12	0.993577	-1.68486e-09	2.79086e-05	-1.28431	-1.68486e-09
72526388	chr16:72526388:C:T	1.89719e-13	-1.33417	-0.434889	5.52154e-06	-1.35377	-1.55082
72527073	chr16:72527073:A:G	1.87469e-13	-2.4149e-10	-1.78099	1.65593e-05	-2.4149e-10	-1.8063
72527723	chr16:72527723:A:G	1.79616e-13	-0.946829	-0.876953	1.35688e-05	-1.65987	-0.34561
72527808	chr16:72527808:A:C	1.48703e-13	-1.3189	-0.69375	1.50127e-05	-1.63846	-0.265896
72527877	chr16:72527877:T:C	1.90481e-13	-2.4149e-10	-1.76505	2.11887e-05	-2.4149e-10	-1.55978
72527936	chr16:72527936:C:T	1.86412e-13	-2.4149e-10	-1.78664	2.27936e-05	-2.4149e-10	-1.48677
72527985	chr16:72527985:G:A	2.39978e-13	-1.53406	-1.68486e-09	1.90849e-05	-1.66435	-1.68486e-09
72528354	chr16:72528354:T:C	2.73015e-13	-2.4149e-10	-1.40507	3.99718e-05	-2.4149e-10	-0.925074
72528520	chr16:72528520:A:AC	1.8694e-13	-2.4149e-10	-1.78381	2.25649e-05	-2.4149e-10	-1.49685
72528544	chr16:72528544:G:A	2.45972e-13	-1.50938	-1.68486e-09	1.918e-05	-1.65938	-1.68486e-09
72528741	chr16:72528741:G:C	6.34324e-13	-2.4149e-10	-0.562041	2.13412e-05	-2.4149e-10	-1.55261
72528766	chr16:72528766:C:T	1.90159e-13	-2.4149e-10	-1.76674	2.12753e-05	-2.4149e-10	-1.5557
72529472	chr16:72529472:C:G	1.61289e-13	-1.27262	-0.658787	1.54848e-05	-1.65087	-0.222524
72530979	chr16:72530979:T:C	2.6175e-13	-1.44721	-1.68486e-09	7.16792e-05	-0.341048	-1.68486e-09
72531477	chr16:72531477:AC:A	9.69985e-14	-1.6342	-0.805704	3.66927e-06	-1.64057	-1.67268
72531909	chr16:72531909:A:C	1.44696e-13	-1.66592	-0.37405	4.39782e-06	-1.66718	-1.46495
72532694	chr16:72532694:G:A	1.97081e-13	-2.4149e-10	-1.73098	1.99309e-05	-2.4149e-10	-1.62098
72533277	chr16:72533277:T:C	3.29547e-13	-2.4149e-10	-1.21688	1.98012e-05	-2.4149e-10	-1.62751
72533402	chr16:72533402:G:T	1.67026e-13	-1.38434	-0.512114	1.9706e-05	-1.61628	-0.016051
72533453	chr16:72533453:A:G	6.24062e-13	-2.4149e-10	-0.578351	2.06397e-05	-2.4149e-10	-1.58603
72533896	chr16:72533896:C:T	2.20684e-13	-1.61787	-1.68486e-09	7.16562e-05	-0.341369	-1.68486e-09
72534287	chr16:72534287:A:T	2.03917e-13	-1.39243	-0.304457	2.53289e-05	-1.61249	0.231186
72534523	chr16:72534523:G:A	2.00241e-13	-2.4149e-10	-1.71508	1.72112e-05	-2.4149e-10	-1.76769
72535041	chr16:72535041:G:A	2.69265e-13	-2.4149e-10	-1.41891	1.82572e-05	-2.4149e-10	-1.70869
72535146	chr16:72535146:A:AT	1.89216e-13	-2.4149e-10	-1.77171	2.17735e-05	-2.4149e-10	-1.53255
72535274	chr16:72535274:T:C	1.66295e-13	-1.31757	-0.583268	1.7145e-05	-1.63952	-0.132016
72535337	chr16:72535337:A:T	2.28401e-13	-1.24039	-0.343114	1.06672e-05	-1.55048	-0.695592
72536454	chr16:72536454:C:T	1.38793e-13	-1.66789	-0.413727	4.20013e-06	-1.66744	-1.51069
72536559	chr16:72536559:C:G	3.4461e-13	-1.17219	-1.68486e-09	2.32031e-05	-1.46896	-1.68486e-09
72536778	chr16:72536778:G:A	2.62072e-13	-0.009171	-1.43681	1.40359e-05	-1.66788	-0.303749
72538095	chr16:72538095:T:C	1.42898e-13	-1.66656	-0.385908	4.35759e-06	-1.66755	-1.47378
72538944	chr16:72538944:A:T	1.86419e-13	-2.4149e-10	-1.7866	2.29116e-05	-2.4149e-10	-1.48161
72539815	chr16:72539815:G:C	1.85909e-13	-2.4149e-10	-1.78934	1.65739e-05	-2.4149e-10	-1.80542
72539823	chr16:72539823:C:G	2.10276e-13	-1.66618	-1.68486e-09	2.02274e-05	-1.60621	-1.68486e-09
72540469	chr16:72540469:C:T	2.0903e-13	-1.27968	-0.392445	2.07512e-05	-1.64961	0.0689657
72540651	chr16:72540651:A:T	5.14612e-14	-1.29283	-1.78094	3.39889e-06	-1.58367	-1.80613
72540875	chr16:72540875:G:A	3.34807e-13	-2.4149e-10	-1.20104	1.90094e-05	-2.4149e-10	-1.66831
72542532	chr16:72542532:T:C	2.09752e-13	-2.4149e-10	-1.66868	2.35117e-05	-2.4149e-10	-1.45575
72543233	chr16:72543233:T:C	3.65524e-13	-2.4149e-10	-1.11327	2.00495e-05	-2.4149e-10	-1.61504
72543335	chr16:72543335:G:A	1.99955e-13	-1.07674	-0.639768	1.76612e-05	-1.66751	-0.0743687
72543535	chr16:72543535:C:A	7.40421e-13	-2.4149e-10	-0.407382	2.23024e-05	-2.4149e-10	-1.50855
72543643	chr16:72543643:G:A	6.91107e-13	-2.4149e-10	-0.476306	2.1595e-05	-2.4149e-10	-1.54079
72543798	chr16:72543798:T:C	2.09752e-13	-2.4149e-10	-1.66868	2.35117e-05	-2.4149e-10	-1.45575
72543816	chr16:72543816:T:TG	4.46968e-13	-0.912113	-1.68486e-09	2.60174e-05	-1.35448	-1.68486e-09
72544232	chr16:72544232:G:A	3.86969e-14	-1.63601	-1.72284	4.1564e-06	-1.50418	-1.68442
72544485	chr16:72544485:C:A	3.32285e-13	-1.20861	-1.68486e-09	2.27126e-05	-1.49033	-1.68486e-09
72544695	chr16:72544695:T:G	4.05401e-13	-0.898808	-0.110916	2.63308e-05	-1.34859	0.00607946
72544917	chr16:72544917:A:C	3.66782e-13	-2.4149e-10	-1.10983	2.48138e-05	-2.4149e-10	-1.40185
72546178	chr16:72546178:C:G	2.32632e-13	-1.56514	-1.68486e-09	1.90294e-05	-1.66726	-1.68486e-09
72546279	chr16:72546279:A:T	7.33878e-13	-2.4149e-10	-0.416258	2.21425e-05	-2.4149e-10	-1.51575
72546611	chr16:72546611:A:G	2.53166e-13	-1.48056	-1.68486e-09	2.60378e-05	-1.3537	-1.68486e-09
72546993	chr16:72546993:T:C	5.88102e-13	-2.4149e-10	-0.637699	7.73896e-05	-2.4149e-10	-0.264397
72547228	chr16:72547228:A:G	1.895e-13	-2.4149e-10	-1.77021	1.65716e-05	-2.4149e-10	-1.80556
72547542	chr16:72547542:T:A	5.02833e-14	-1.62436	-1.47257	4.06985e-06	-1.61039	-1.59925
72548530	chr16:72548530:G:A	3.53142e-13	-2.4149e-10	-1.14773	1.95097e-05	-2.4149e-10	-1.64234
72550474	chr16:72550474:A:G	3.01236e-13	-2.4149e-10	-1.30671	4.50245e-05	-2.4149e-10	-0.806041
72550655	chr16:72550655:G:A	1.50632e-13	-1.52377	-0.475993	2.30058e-05	-1.52289	0.0453854
72550726	chr16:72550726:T:C	9.91215e-13	-0.115669	-1.68486e-09	3.8366e-05	-0.966077	-1.68486e-09
72550908	chr16:72550908:T:C	1.8289e-13	-1.36879	-0.436924	2.0785e-05	-1.62484	0.0458198
72550973	chr16:72550973:T:A	1.89506e-13	-2.4149e-10	-1.77018	1.65717e-05	-2.4149e-10	-1.80555
72551653	chr16:72551653:A:C	1.83281e-13	-2.4149e-10	-1.80358	1.65601e-05	-2.4149e-10	-1.80625
72553194	chr16:72553194:T:A	4.03641e-14	-1.6272	-1.68946	4.25192e-06	-1.5224	-1.64348
72554417	chr16:72554417:G:A	2.2764e-13	-1.34188	-0.244955	2.65787e-05	-1.63411	0.300975
72554786	chr16:72554786:C:T	2.69012e-13	-1.29335	-0.126495	2.96048e-05	-1.64954	0.42423
72555201	chr16:72555201:C:G	4.01313e-13	-1.01986	-1.68486e-09	2.32374e-05	-1.46748	-1.68486e-09
72555717	chr16:72555717:C:T	3.69102e-13	-2.4149e-10	-1.10353	1.99888e-05	-2.4149e-10	-1.61808
72556119	chr16:72556119:G:A	9.40898e-13	-2.4149e-10	-0.167766	2.54234e-05	-2.4149e-10	-1.37758
72556141	chr16:72556141:G:C	4.42389e-14	-1.54683	-1.67817	4.0152e-06	-1.66204	-1.56113
72557004	chr16:72557004:G:A	3.54703e-14	-1.66789	-1.77801	4.44283e-06	-1.36414	-1.75782
72557667	chr16:72557667:C:T	2.21528e-13	-1.45993	-0.154127	3.19507e-05	-1.57917	0.430113
72558031	chr16:72558031:C:G	2.06452e-13	-1.45418	-0.230354	2.73518e-05	-1.58317	0.278706
72558410	chr16:72558410:C:A	4.63027e-14	-1.65452	-1.52488	4.05038e-06	-1.63396	-1.58048
72558543	chr16:72558543:T:C	3.07376e-13	-2.4149e-10	-1.28653	2.41865e-05	-2.4149e-10	-1.42745
72559334	chr16:72559334:C:A	1.90283e-13	-2.4149e-10	-1.76609	2.12169e-05	-2.4149e-10	-1.55845
72560016	chr16:72560016:G:A	5.18529e-13	-0.763606	-1.68486e-09	3.18605e-05	-1.15188	-1.68486e-09
72560160	chr16:72560160:T:C	2.71768e-13	-2.4149e-10	-1.40965	3.88218e-05	-2.4149e-10	-0.954267
72560254	chr16:72560254:C:T	1.93455e-13	-2.4149e-10	-1.74956	1.66533e-05	-2.4149e-10	-1.80064
72560488	chr16:72560488:C:T	1.19343e-13	-1.34507	-0.887525	8.37426e-06	-1.52987	-0.958217
72560880	chr16:72560880:A:C	1.89634e-13	-2.4149e-10	-1.7695	1.65734e-05	-2.4149e-10	-1.80545
72561134	chr16:72561134:C:T	3.63483e-13	-1.11887	-1.68486e-09	2.20189e-05	-1.52135	-1.68486e-09
72562665	chr16:72562665:G:C	2.57206e-13	-2.4149e-10	-1.46472	2.88331e-05	-2.4149e-10	-1.25172
72563050	chr16:72563050:A:G	1.04404e-12	-2.4149e-10	-0.0637491	4.79315e-05	-2.4149e-10	-0.743477
72563114	chr16:72563114:T:C	1.6409e-13	-1.24634	-0.66785	1.72468e-05	-1.65794	-0.107683
72563194	chr16:72563194:G:C	1.43574e-13	-1.63392	-0.413826	4.36336e-06	-1.63034	-1.50966
72563215	chr16:72563215:A:G	2.01923e-13	-2.4149e-10	-1.70671	1.88152e-05	-2.4149e-10	-1.67858
72563849	chr16:72563849:G:C	1.83864e-13	-2.4149e-10	-1.80041	1.65637e-05	-2.4149e-10	-1.80604
72564778	chr16:72564778:C:T	1.82904e-13	-2.4149e-10	-1.80564	1.67023e-05	-2.4149e-10	-1.7977
72565143	chr16:72565143:G:A	2.01986e-13	-2.4149e-10	-1.7064	1.69597e-05	-2.4149e-10	-1.78241
72565621	chr16:72565621:C:T	1.74937e-13	-1.148	-0.702177	1.64335e-05	-1.66716	-0.146765
72566013	chr16:72566013:A:G	1.6666e-13	-1.38978	-0.508858	1.93569e-05	-1.61738	-0.0328255
72566214	chr16:72566214:C:A	3.59322e-14	-1.64182	-1.79114	4.84547e-06	-1.61161	-1.4236
72567660	chr16:72567660:C:T	1.8332e-13	-2.4149e-10	-1.80336	1.72859e-05	-2.4149e-10	-1.76336
72567829	chr16:72567829:C:T	1.70394e-13	-1.32838	-0.5481	1.80906e-05	-1.63717	-0.0806819
72568553	chr16:72568553:A:C	1.68454e-13	-1.31513	-0.57281	1.7705e-05	-1.64131	-0.0980913
72569177	chr16:72569177:T:C	1.64205e-13	-1.34012	-0.573365	1.78435e-05	-1.63344	-0.098163
72569188	chr16:72569188:A:G	1.02437e-12	-2.4149e-10	-0.08277	4.72414e-05	-2.4149e-10	-0.757979
72570129	chr16:72570129:A:G	1.76828e-13	-1.35604	-0.483385	1.99863e-05	-1.62635	0.0081486
72571340	chr16:72571340:T:C	6.65534e-13	-2.4149e-10	-0.514011	2.13262e-05	-2.4149e-10	-1.55331
72571687	chr16:72571687:T:C	4.86515e-14	-1.64771	-1.48221	3.96419e-06	-1.63768	-1.59827
72572785	chr16:72572785:A:G	2.43753e-13	-2.4149e-10	-1.51845	2.9441e-05	-2.4149e-10	-1.23086
72572859	chr16:72572859:A:G	1.89443e-13	-2.4149e-10	-1.77051	1.65709e-05	-2.4149e-10	-1.8056
72572970	chr16:72572970:A:G	1.87804e-13	-2.4149e-10	-1.7792	1.65588e-05	-2.4149e-10	-1.80633
72573067	chr16:72573067:G:C	8.21958e-14	-1.41813	-1.18736	1.13975e-05	-1.63327	-0.546584
72573311	chr16:72573311:C:G	2.00925e-13	-2.4149e-10	-1.71167	2.44199e-05	-2.4149e-10	-1.41785
72573397	chr16:72573397:T:C	2.68798e-13	-1.42064	-1.68486e-09	3.10411e-05	-1.17794	-1.68486e-09
72573579	chr16:72573579:T:C	4.66337e-14	-1.51066	-1.66162	4.24784e-06	-1.66064	-1.5062
72574238	chr16:72574238:T:C	1.95107e-13	-2.4149e-10	-1.74105	1.72456e-05	-2.4149e-10	-1.76569
72574256	chr16:72574256:A:G	3.09972e-13	-2.4149e-10	-1.27812	1.84189e-05	-2.4149e-10	-1.69987
72574635	chr16:72574635:A:C	1.84203e-13	-2.4149e-10	-1.79856	1.65698e-05	-2.4149e-10	-1.80567
72575048	chr16:72575048:T:C	1.82788e-13	-2.4149e-10	-1.80628	1.74065e-05	-2.4149e-10	-1.7564
72575294	chr16:72575294:T:C	2.17601e-13	-1.37651	-0.255429	2.73746e-05	-1.61705	0.313414
72575398	chr16:72575398:C:T	1.90799e-13	-2.4149e-10	-1.76338	1.65925e-05	-2.4149e-10	-1.8043
72575413	chr16:72575413:C:T	1.89462e-13	-2.4149e-10	-1.77041	1.65712e-05	-2.4149e-10	-1.80558
72575615	chr16:72575615:T:C	2.05766e-13	-1.14421	-0.543653	2.11093e-05	-1.66658	0.103038
72576435	chr16:72576435:C:T	3.54013e-13	-2.4149e-10	-1.14527	1.96567e-05	-2.4149e-10	-1.63483
72576823	chr16:72576823:A:C	8.70209e-13	-0.245867	-1.68486e-09	4.09096e-05	-0.901884	-1.68486e-09
72577335	chr16:72577335:G:A	1.82786e-13	-2.4149e-10	-1.80629	1.74123e-05	-2.4149e-10	-1.75607
72577778	chr16:72577778:G:A	2.24997e-13	-1.59851	-1.68486e-09	2.35089e-05	-1.45587	-1.68486e-09
72577980	chr16:72577980:A:G	1.12379e-13	-1.66534	-0.627382	3.89988e-06	-1.66465	-1.58765
72578072	chr16:72578072:T:A	1.73718e-13	-1.21415	-0.643014	1.86998e-05	-1.66152	-0.0232171
72578117	chr16:72578117:T:A	2.51116e-12	2.48854	-1.67464	1.65386e-05	-0.671013	-1.13654
72578325	chr16:72578325:G:C	1.85552e-13	-2.4149e-10	-1.79126	1.65878e-05	-2.4149e-10	-1.80458
72578802	chr16:72578802:A:G	1.89219e-13	-2.4149e-10	-1.7717	1.6568e-05	-2.4149e-10	-1.80577
72578949	chr16:72578949:C:A	1.84676e-13	-2.4149e-10	-1.796	2.36364e-05	-2.4149e-10	-1.45046
72579431	chr16:72579431:T:C	2.11737e-13	-1.65926	-1.68486e-09	2.49891e-05	-1.39481	-1.68486e-09
72579624	chr16:72579624:G:A	1.96152e-13	-2.4149e-10	-1.73571	1.71016e-05	-2.4149e-10	-1.77408
72581013	chr16:72581013:T:C	3.34836e-13	-2.4149e-10	-1.20096	1.91392e-05	-2.4149e-10	-1.66151
72581049	chr16:72581049:G:A	2.1408e-13	-1.64825	-1.68486e-09	1.90753e-05	-1.66485	-1.68486e-09
72581080	chr16:72581080:C:T	2.82162e-13	-1.37212	-1.68486e-09	1.97769e-05	-1.62873	-1.68486e-09
72581271	chr16:72581271:C:T	2.77509e-13	-2.4149e-10	-1.38875	2.04018e-05	-2.4149e-10	-1.59762
72581654	chr16:72581654:C:T	1.36739e-13	-1.66311	-0.433416	4.26307e-06	-1.66213	-1.50113
72581673	chr16:72581673:A:C	1.2781e-13	-1.66343	-0.500628	4.13469e-06	-1.66243	-1.5314
72583631	chr16:72583631:A:C	6.72421e-13	-2.4149e-10	-0.503716	2.18122e-05	-2.4149e-10	-1.53078
72583635	chr16:72583635:C:T	1.51589e-13	-1.62595	-0.36748	4.58079e-06	-1.62417	-1.4672
72585786	chr16:72585786:TG:T	2.18065e-12	-2.4149e-10	0.672778	0.000177111	-2.4149e-10	0.563529
72585851	chr16:72585851:T:C	3.56072e-13	-1.32004	0.180571	3.21717e-05	-1.58863	0.446467
72586187	chr16:72586187:G:A	2.1168e-13	-1.41707	-0.242458	2.80743e-05	-1.60501	0.32662
72586248	chr16:72586248:G:C	1.82971e-13	-2.4149e-10	-1.80527	1.72259e-05	-2.4149e-10	-1.76683
72586582	chr16:72586582:T:C	1.83952e-13	-2.4149e-10	-1.79993	1.66772e-05	-2.4149e-10	-1.79921
72588396	chr16:72588396:A:T	2.16704e-13	-1.63607	-1.68486e-09	1.90228e-05	-1.66761	-1.68486e-09
72589555	chr16:72589555:C:T	6.62277e-13	-0.518917	-1.68486e-09	3.3722e-05	-1.0951	-1.68486e-09
72589774	chr16:72589774:G:A	1.86573e-13	-2.4149e-10	-1.78578	1.6607e-05	-2.4149e-10	-1.80342
72590311	chr16:72590311:G:T	5.13313e-14	-1.47891	-1.59739	4.25026e-06	-1.66468	-1.50158
72591724	chr16:72591724:G:A	1.38129e-13	-1.59789	-0.48853	4.46525e-06	-1.59367	-1.52325
72591999	chr16:72591999:G:A	2.36965e-13	-1.44431	-0.102375	3.35395e-05	-1.58968	0.489153
72592233	chr16:72592233:G:C	2.16095e-13	-1.29109	-0.347791	2.69176e-05	-1.64981	0.329339
72592255	chr16:72592255:G:T	1.89329e-13	-2.4149e-10	-1.77111	1.65696e-05	-2.4149e-10	-1.80568
72592343	chr16:72592343:A:T	2.704e-13	-1.46455	0.0498543	3.02949e-05	-1.57569	0.373425
72592670	chr16:72592670:T:C	2.59308e-13	-1.42674	-0.0298416	3.61333e-05	-1.5984	0.572366
72595157	chr16:72595157:C:G	2.45868e-13	-1.35228	-0.157522	1.26435e-05	-1.59808	-0.478026
72595507	chr16:72595507:T:A	6.87838e-14	-1.14357	-1.64007	3.58634e-06	-1.65911	-1.67701
72595813	chr16:72595813:C:T	3.00317e-13	-1.30976	-1.68486e-09	3.55449e-05	-1.04245	-1.68486e-09
72596466	chr16:72596466:T:C	1.84346e-13	-2.4149e-10	-1.79778	2.3721e-05	-2.4149e-10	-1.44689
72596797	chr16:72596797:T:C	4.77035e-13	-0.84701	-1.68486e-09	2.71955e-05	-1.3102	-1.68486e-09
72597302	chr16:72597302:C:T	3.98892e-13	-1.02591	-1.68486e-09	2.42393e-05	-1.42527	-1.68486e-09
72597749	chr16:72597749:G:A	2.52634e-13	-1.48266	-1.68486e-09	1.94765e-05	-1.64404	-1.68486e-09
72599061	chr16:72599061:G:A	1.82782e-13	-2.4149e-10	-1.8063	2.71814e-05	-2.4149e-10	-1.31072
72600209	chr16:72600209:T:A	1.83096e-13	-2.4149e-10	-1.80459	1.71462e-05	-2.4149e-10	-1.77147
72600303	chr16:72600303:T:C	4.66118e-13	-2.4149e-10	-0.870161	3.39764e-05	-2.4149e-10	-1.08758
72600400	chr16:72600400:T:C	3.60161e-13	-1.12805	-1.68486e-09	2.20915e-05	-1.51806	-1.68486e-09
72600786	chr16:72600786:C:T	1.41318e-13	-1.59915	-0.464435	4.51351e-06	-1.59497	-1.5112
72601390	chr16:72601390:A:C	3.14996e-13	-1.26204	-1.68486e-09	2.07091e-05	-1.58267	-1.68486e-09
72601462	chr16:72601462:G:A	1.84991e-13	-2.4149e-10	-1.79429	2.3364e-05	-2.4149e-10	-1.46205
72601650	chr16:72601650:A:C	1.30663e-13	-1.5983	-0.543682	4.36075e-06	-1.59409	-1.54652
72601775	chr16:72601775:A:G	2.50286e-13	-1.3981	-0.0938981	3.32193e-05	-1.6141	0.503982
72603813	chr16:72603813:A:G	1.82809e-13	-2.4149e-10	-1.80616	2.26532e-05	-2.4149e-10	-1.49295
72604310	chr16:72604310:G:A	2.41308e-13	-2.4149e-10	-1.52852	3.25139e-05	-2.4149e-10	-1.13158
72605329	chr16:72605329:T:C	1.45035e-13	-1.44906	-0.588567	5.03198e-06	-1.42865	-1.56878
72605794	chr16:72605794:G:A	2.41644e-13	-2.4149e-10	-1.52714	2.5646e-05	-2.4149e-10	-1.36886
72605803	chr16:72605803:G:C	6.62895e-13	-0.517984	-1.68486e-09	2.17723e-05	-1.53261	-1.68486e-09
72606429	chr16:72606429:G:A	1.93149e-13	-2.4149e-10	-1.75114	2.01124e-05	-2.4149e-10	-1.61191
72606432	chr16:72606432:G:A	1.89595e-13	-2.4149e-10	-1.76971	1.65653e-05	-2.4149e-10	-1.80594
72606633	chr16:72606633:G:C	5.0219e-13	-2.4149e-10	-0.795621	1.9293e-05	-2.4149e-10	-1.65351
72606881	chr16:72606881:T:G	1.82975e-13	-2.4149e-10	-1.80525	2.6089e-05	-2.4149e-10	-1.35174
72606981	chr16:72606981:G:A	1.84036e-13	-2.4149e-10	-1.79947	1.66625e-05	-2.4149e-10	-1.80009
72607007	chr16:72607007:G:A	1.99119e-13	-2.4149e-10	-1.7207	1.68458e-05	-2.4149e-10	-1.78915
72607187	chr16:72607187:T:C	1.89973e-13	-2.4149e-10	-1.76772	1.65793e-05	-2.4149e-10	-1.80509
72607258	chr16:72607258:G:T	7.06849e-13	-2.4149e-10	-0.453783	2.23447e-05	-2.4149e-10	-1.50666
72607453	chr16:72607453:C:T	7.63742e-14	-1.08946	-1.5895	5.68818e-06	-1.49093	-1.38393
72607960	chr16:72607960:C:T	2.52183e-13	-1.48445	-1.68486e-09	1.91575e-05	-1.66055	-1.68486e-09
72607983	chr16:72607983:A:T	1.84497e-13	-2.4149e-10	-1.79697	2.35873e-05	-2.4149e-10	-1.45254
72609121	chr16:72609121:C:T	2.27413e-13	-2.4149e-10	-1.58783	1.81872e-05	-2.4149e-10	-1.71253
72609545	chr16:72609545:C:T	1.90009e-13	-1.53612	-0.231412	3.02435e-05	-1.5328	0.32883
72609558	chr16:72609558:A:G	2.30505e-13	-1.54639	-0.0279426	2.8891e-05	-1.52077	0.271055
72610145	chr16:72610145:T:C	4.32562e-14	-1.65373	-1.59373	4.39143e-06	-1.63735	-1.49624
72611039	chr16:72611039:AAAAAAAAG:A	8.122e-14	-1.65496	-0.962483	3.46908e-06	-1.65145	-1.71791
72612205	chr16:72612205:G:A	3.20764e-13	-2.4149e-10	-1.24389	4.86607e-05	-2.4149e-10	-0.728377
72612832	chr16:72612832:T:A	1.89925e-13	-2.4149e-10	-1.76797	1.65786e-05	-2.4149e-10	-1.80513
72612837	chr16:72612837:A:G	1.88585e-13	-2.4149e-10	-1.77505	1.65625e-05	-2.4149e-10	-1.80611
72612913	chr16:72612913:C:T	2.13123e-13	-2.4149e-10	-1.65273	1.75469e-05	-2.4149e-10	-1.74837
72613407	chr16:72613407:C:T	1.98623e-13	-1.52974	-0.193448	3.12406e-05	-1.54007	0.368535
72614412	chr16:72614412:T:C	2.62728e-13	-1.44348	-1.68486e-09	1.93439e-05	-1.65087	-1.68486e-09
72614576	chr16:72614576:C:T	1.96586e-13	-1.53958	-0.193921	3.15222e-05	-1.53033	0.367778
72614643	chr16:72614643:G:A	1.90368e-13	-1.54746	-0.218182	3.09224e-05	-1.52148	0.339713
72614935	chr16:72614935:G:C	3.15238e-13	-2.4149e-10	-1.26127	4.65171e-05	-2.4149e-10	-0.773428
72615068	chr16:72615068:T:C	1.91783e-13	-2.4149e-10	-1.75823	1.77375e-05	-2.4149e-10	-1.73757
72615209	chr16:72615209:A:G	7.14558e-13	-2.4149e-10	-0.442937	2.24098e-05	-2.4149e-10	-1.50375
72616263	chr16:72616263:G:C	1.40668e-13	-1.40149	-0.666708	7.92647e-06	-1.60437	-0.938666
72616591	chr16:72616591:C:T	3.20475e-13	-2.4149e-10	-1.2448	4.57281e-05	-2.4149e-10	-0.790536
72616862	chr16:72616862:T:C	2.52395e-13	-2.4149e-10	-1.4836	1.73353e-05	-2.4149e-10	-1.7605
72616997	chr16:72616997:T:G	2.22198e-12	-2.4149e-10	0.691554	2.23131e-05	-2.4149e-10	-1.50807
72617278	chr16:72617278:T:C	5.83218e-13	-2.4149e-10	-0.64604	2.04806e-05	-2.4149e-10	-1.59377
72617370	chr16:72617370:T:C	6.89226e-14	-1.05074	-1.73088	3.30685e-06	-1.6551	-1.76215
72617782	chr16:72617782:CT:C	2.53394e-13	-2.4149e-10	-1.47966	1.73014e-05	-2.4149e-10	-1.76246
72618182	chr16:72618182:C:T	5.31062e-14	-1.45828	-1.58403	4.30387e-06	-1.6663	-1.48743
72618885	chr16:72618885:C:A	1.98144e-13	-1.33848	-0.387129	2.54018e-05	-1.64514	0.266708
72619427	chr16:72619427:G:A	3.69442e-14	-1.64925	-1.75594	4.06677e-06	-1.49378	-1.71662
72620427	chr16:72620427:T:C	5.84582e-14	-1.31296	-1.63333	7.18441e-06	-1.64624	-0.995099
72620480	chr16:72620480:G:T	2.34516e-13	-1.55708	-1.68486e-09	2.5179e-05	-1.38724	-1.68486e-09
72620545	chr16:72620545:C:T	2.49999e-13	-2.4149e-10	-1.49314	1.65646e-05	-2.4149e-10	-1.80598
72620578	chr16:72620578:T:C	2.5835e-13	-2.4149e-10	-1.46029	1.6595e-05	-2.4149e-10	-1.80414
72620727	chr16:72620727:A:G	2.16886e-13	-1.63523	-1.68486e-09	6.51031e-05	-0.437276	-1.68486e-09
72622090	chr16:72622090:G:A	1.68489e-13	-1.34011	-0.547624	2.09653e-05	-1.64399	0.0736113
72623187	chr16:72623187:C:T	2.17591e-13	-2.4149e-10	-1.63198	4.72676e-05	-2.4149e-10	-0.757423
72623289	chr16:72623289:C:T	2.11319e-13	-2.4149e-10	-1.66123	4.38537e-05	-2.4149e-10	-0.832389
72623407	chr16:72623407:T:C	1.87136e-13	-2.4149e-10	-1.78277	1.65595e-05	-2.4149e-10	-1.80629
72624183	chr16:72624183:T:C	2.48468e-13	-2.4149e-10	-1.49929	1.65619e-05	-2.4149e-10	-1.80614
72624326	chr16:72624326:G:A	1.82983e-13	-2.4149e-10	-1.80521	1.68334e-05	-2.4149e-10	-1.78988
72624881	chr16:72624881:G:T	1.89459e-13	-2.4149e-10	-1.77043	1.65712e-05	-2.4149e-10	-1.80558
72624984	chr16:72624984:A:AG	2.59205e-13	-2.4149e-10	-1.45698	2.41691e-05	-2.4149e-10	-1.42817
72625333	chr16:72625333:T:C	2.13397e-13	-1.65145	-1.68486e-09	2.71379e-05	-1.31232	-1.68486e-09
72625574	chr16:72625574:A:G	2.09971e-13	-1.66763	-1.68486e-09	1.90745e-05	-1.66489	-1.68486e-09
72626208	chr16:72626208:T:TA	4.32563e-13	-0.944871	-1.68486e-09	2.75073e-05	-1.2988	-1.68486e-09
72626242	chr16:72626242:T:C	2.68853e-13	-1.22058	-0.19985	2.24929e-05	-1.5139	0.0138469
72627063	chr16:72627063:C:T	1.71676e-13	-1.46139	-0.407602	2.31621e-05	-1.58872	0.117988
72628597	chr16:72628597:A:C	7.58715e-13	-0.382974	-1.68486e-09	3.26563e-05	-1.12721	-1.68486e-09
72628800	chr16:72628800:C:A	1.89459e-13	-2.4149e-10	-1.77043	1.65712e-05	-2.4149e-10	-1.80558
72629236	chr16:72629236:C:G	4.62261e-14	-1.49157	-1.68949	3.35896e-06	-1.65506	-1.74656
72633294	chr16:72633294:A:G	2.4116e-13	-1.52914	-1.68486e-09	3.28975e-05	-1.11985	-1.68486e-09
72633425	chr16:72633425:G:T	2.0459e-12	-2.4149e-10	0.60899	9.85737e-05	-2.4149e-10	-0.0224442
72633959	chr16:72633959:T:C	1.38531e-13	-1.39691	-0.686598	1.76799e-05	-1.61551	-0.125314
72635954	chr16:72635954:C:T	2.21094e-13	-2.4149e-10	-1.61601	1.77335e-05	-2.4149e-10	-1.7378
72636042	chr16:72636042:A:G	1.90128e-13	-2.4149e-10	-1.7669	1.65818e-05	-2.4149e-10	-1.80494
72636390	chr16:72636390:C:T	3.74265e-13	-0.429813	-0.659823	1.77315e-05	-1.16486	-0.573049
72637183	chr16:72637183:T:C	1.86587e-13	-1.15058	-0.63512	1.97019e-05	-1.66726	0.0347291
72638755	chr16:72638755:A:T	3.21616e-13	-2.4149e-10	-1.24124	1.82583e-05	-2.4149e-10	-1.70863
72638867	chr16:72638867:G:A	1.56743e-13	-1.49672	-0.463276	2.23447e-05	-1.56743	0.0607716
72640360	chr16:72640360:G:A	7.34433e-13	-0.415502	-1.68486e-09	4.17617e-05	-0.88127	-1.68486e-09
72640520	chr16:72640520:T:C	2.09614e-13	-2.4149e-10	-1.66933	2.77567e-05	-2.4149e-10	-1.28977
72640546	chr16:72640546:G:A	5.5857e-13	-2.4149e-10	-0.68922	2.0544e-05	-2.4149e-10	-1.59068
72640766	chr16:72640766:A:T	6.07345e-13	-2.4149e-10	-0.605504	2.09939e-05	-2.4149e-10	-1.56902
72640825	chr16:72640825:C:T	4.52001e-13	-0.900915	-1.68486e-09	5.44384e-05	-0.616178	-1.68486e-09
72640923	chr16:72640923:A:G	1.86968e-13	-2.4149e-10	-1.78366	1.65604e-05	-2.4149e-10	-1.80624
72642117	chr16:72642117:T:C	3.56944e-13	-2.4149e-10	-1.13702	1.98845e-05	-2.4149e-10	-1.62331
72642449	chr16:72642449:C:T	1.8337e-13	-2.4149e-10	-1.80309	1.70677e-05	-2.4149e-10	-1.77606
72643847	chr16:72643847:G:A	2.26155e-13	-2.4149e-10	-1.59338	2.10043e-05	-2.4149e-10	-1.56852
72644071	chr16:72644071:C:T	1.90735e-13	-2.4149e-10	-1.76371	2.12199e-05	-2.4149e-10	-1.55831
72645376	chr16:72645376:G:A	5.41961e-13	-2.4149e-10	-0.719407	2.04407e-05	-2.4149e-10	-1.59572
72645841	chr16:72645841:C:T	1.86102e-13	-2.4149e-10	-1.78831	1.65703e-05	-2.4149e-10	-1.80564
72646112	chr16:72646112:T:C	4.39945e-13	-0.927951	-1.68486e-09	6.565e-05	-0.428912	-1.68486e-09
72646113	chr16:72646113:T:C	2.55201e-13	-1.47255	-1.68486e-09	9.32617e-05	-0.0778385	-1.68486e-09
72646129	chr16:72646129:T:C	4.64687e-13	-0.873236	-1.68486e-09	2.70665e-05	-1.31495	-1.68486e-09
72648639	chr16:72648639:C:A	2.47882e-13	-2.4149e-10	-1.50165	1.77677e-05	-2.4149e-10	-1.73587
72648652	chr16:72648652:C:T	1.90265e-13	-2.4149e-10	-1.76618	1.6561e-05	-2.4149e-10	-1.8062
72648711	chr16:72648711:C:A	5.2763e-14	-1.39379	-1.655	7.04261e-06	-1.62534	-1.03593
72651026	chr16:72651026:C:G	4.26107e-13	-0.959909	-1.68486e-09	5.89427e-05	-0.536683	-1.68486e-09
72651331	chr16:72651331:G:C	8.8768e-13	-2.4149e-10	-0.225989	2.75581e-05	-2.4149e-10	-1.29695
72651336	chr16:72651336:G:A	8.8768e-13	-2.4149e-10	-0.225989	2.75581e-05	-2.4149e-10	-1.29695
72651708	chr16:72651708:C:T	2.17256e-13	-1.63353	-1.68486e-09	1.90194e-05	-1.66779	-1.68486e-09
72652372	chr16:72652372:ATATT:A	9.75417e-13	-2.4149e-10	-0.131736	2.90972e-05	-2.4149e-10	-1.24261
72653166	chr16:72653166:C:T	4.27091e-13	-2.4149e-10	-0.957602	1.66056e-05	-2.4149e-10	-1.80351
72653439	chr16:72653439:G:A	1.1074e-12	-2.4149e-10	-0.00483373	3.02189e-05	-2.4149e-10	-1.20478
72653975	chr16:72653975:A:G	1.83044e-13	-2.4149e-10	-1.80487	2.15072e-05	-2.4149e-10	-1.54486
72654237	chr16:72654237:T:C	1.91125e-13	-2.4149e-10	-1.76167	1.66019e-05	-2.4149e-10	-1.80373
72654314	chr16:72654314:T:C	2.43737e-13	-2.4149e-10	-1.51851	2.94329e-05	-2.4149e-10	-1.23114
72654751	chr16:72654751:C:T	3.50971e-13	-2.4149e-10	-1.1539	1.66178e-05	-2.4149e-10	-1.80277
72655006	chr16:72655006:T:C	9.18391e-13	-2.4149e-10	-0.191977	2.71934e-05	-2.4149e-10	-1.31027
72656229	chr16:72656229:G:A	7.91886e-13	-2.4149e-10	-0.340183	2.51008e-05	-2.4149e-10	-1.39035
72657031	chr16:72657031:G:A	9.47251e-14	-1.0604	-1.40322	2.19172e-05	-0.166337	-1.35964
72657039	chr16:72657039:T:A	2.18476e-13	-1.62792	-1.68486e-09	2.22659e-05	-1.51019	-1.68486e-09
72657047	chr16:72657047:G:A	2.49302e-13	-2.4149e-10	-1.49594	1.69511e-05	-2.4149e-10	-1.78292
72657330	chr16:72657330:T:C	2.16308e-13	-2.4149e-10	-1.6379	1.76601e-05	-2.4149e-10	-1.74194
72657540	chr16:72657540:G:A	1.91433e-13	-2.4149e-10	-1.76006	1.66074e-05	-2.4149e-10	-1.8034
72658109	chr16:72658109:C:T	2.61578e-13	-2.4149e-10	-1.44787	1.9834e-05	-2.4149e-10	-1.62585
72658885	chr16:72658885:T:C	2.80393e-13	-2.4149e-10	-1.37841	1.77276e-05	-2.4149e-10	-1.73812
72659469	chr16:72659469:T:C	1.93295e-13	-2.4149e-10	-1.75038	1.67432e-05	-2.4149e-10	-1.79526
72659683	chr16:72659683:C:T	1.87868e-13	-2.4149e-10	-1.77886	1.65592e-05	-2.4149e-10	-1.80631
72659894	chr16:72659894:T:C	1.02129e-12	-2.4149e-10	-0.0857748	2.82554e-05	-2.4149e-10	-1.27196
72660041	chr16:72660041:C:T	2.21424e-13	-1.61452	-1.68486e-09	2.38735e-05	-1.44048	-1.68486e-09
72660075	chr16:72660075:T:C	5.62242e-14	-1.39962	-1.58563	7.20946e-06	-1.61661	-1.02125
72660187	chr16:72660187:C:T	6.71132e-14	-1.19486	-1.61336	1.52252e-05	-0.335082	-1.55522
72660453	chr16:72660453:T:C	8.58075e-13	-2.4149e-10	-0.25991	2.67579e-05	-2.4149e-10	-1.32642
72660616	chr16:72660616:G:T	1.85088e-13	-2.4149e-10	-1.79377	1.66156e-05	-2.4149e-10	-1.80291
72661097	chr16:72661097:G:A	1.19155e-12	-2.4149e-10	0.0684093	3.77448e-05	-2.4149e-10	-0.9824
72661198	chr16:72661198:C:T	1.92339e-13	-2.4149e-10	-1.75534	1.66275e-05	-2.4149e-10	-1.80219
72662025	chr16:72662025:T:C	3.02215e-13	-2.4149e-10	-1.30346	3.53859e-05	-2.4149e-10	-1.04694
72663520	chr16:72663520:A:G	3.70582e-13	-2.4149e-10	-1.09952	1.65941e-05	-2.4149e-10	-1.8042
72663949	chr16:72663949:G:T	1.84757e-12	-2.4149e-10	0.507026	8.87954e-05	-2.4149e-10	-0.126914
72664547	chr16:72664547:G:A	1.86388e-13	-2.4149e-10	-1.78677	1.87801e-05	-2.4149e-10	-1.68045
72665220	chr16:72665220:C:T	1.85341e-13	-2.4149e-10	-1.79241	1.70191e-05	-2.4149e-10	-1.77891
72665666	chr16:72665666:C:T	4.52496e-14	-1.6344	-1.568	7.68392e-06	-1.35867	-1.21545
72665843	chr16:72665843:T:C	2.47161e-13	-2.4149e-10	-1.50456	1.77277e-05	-2.4149e-10	-1.73812
72666238	chr16:72666238:T:G	1.85401e-13	-2.4149e-10	-1.79208	1.84455e-05	-2.4149e-10	-1.69843
72666638	chr16:72666638:AAGG:A	3.45115e-13	-2.4149e-10	-1.17072	2.52232e-05	-2.4149e-10	-1.38548
72666720	chr16:72666720:G:T	1.24884e-12	-2.4149e-10	0.115371	3.12962e-05	-2.4149e-10	-1.16975
72666955	chr16:72666955:A:G	1.90511e-13	-2.4149e-10	-1.76489	1.65961e-05	-2.4149e-10	-1.80408
72668320	chr16:72668320:T:G	1.9234e-13	-2.4149e-10	-1.75534	1.69972e-05	-2.4149e-10	-1.7802
72669790	chr16:72669790:C:T	1.86548e-13	-2.4149e-10	-1.78591	1.8009e-05	-2.4149e-10	-1.72238
72669859	chr16:72669859:G:A	1.23238e-12	-2.4149e-10	0.102105	3.10121e-05	-2.4149e-10	-1.17887
72670310	chr16:72670310:T:C	2.33764e-13	-1.56029	-1.68486e-09	7.02873e-05	-0.360657	-1.68486e-09
72670361	chr16:72670361:A:G	5.04735e-13	-2.4149e-10	-0.790567	3.14811e-05	-2.4149e-10	-1.16386
72670438	chr16:72670438:A:G	2.87112e-13	-1.35473	-1.68486e-09	1.98291e-05	-1.6261	-1.68486e-09
72670667	chr16:72670667:A:C	9.57692e-13	-2.4149e-10	-0.150074	2.69854e-05	-2.4149e-10	-1.31795
72670811	chr16:72670811:C:G	3.14876e-13	-1.26242	-1.68486e-09	2.193e-05	-1.52539	-1.68486e-09
72671013	chr16:72671013:T:C	2.11065e-13	-1.66243	-1.68486e-09	1.94156e-05	-1.64717	-1.68486e-09
72671102	chr16:72671102:G:A	2.12462e-13	-2.4149e-10	-1.65584	1.66345e-05	-2.4149e-10	-1.80177
72671181	chr16:72671181:G:T	2.22175e-13	-1.61113	-1.68486e-09	2.31254e-05	-1.47232	-1.68486e-09
72671229	chr16:72671229:T:A	3.27809e-13	-2.4149e-10	-1.22217	2.37957e-05	-2.4149e-10	-1.44374
72671508	chr16:72671508:C:T	1.94631e-13	-2.4149e-10	-1.7435	1.67074e-05	-2.4149e-10	-1.7974
72672741	chr16:72672741:A:G	4.03701e-13	-1.01393	-1.68486e-09	2.48125e-05	-1.4019	-1.68486e-09
72673028	chr16:72673028:A:G	5.37294e-14	-1.29513	-1.73551	3.53062e-06	-1.61696	-1.73482
72673157	chr16:72673157:C:T	3.27571e-13	-1.41971	0.19681	7.37954e-06	-1.43756	-1.17698
72673394	chr16:72673394:C:T	1.25153e-12	-2.4149e-10	0.117518	5.6733e-05	-2.4149e-10	-0.574893
72674688	chr16:72674688:C:T	1.12254e-12	-2.4149e-10	0.00874584	1.95742e-05	-2.4149e-10	-1.63904
72674803	chr16:72674803:T:TCC	2.42075e-13	-1.52535	-1.68486e-09	1.92597e-05	-1.65523	-1.68486e-09
72674890	chr16:72674890:A:C	2.48207e-13	-2.4149e-10	-1.50034	1.77283e-05	-2.4149e-10	-1.73809
72675235	chr16:72675235:C:T	1.26576e-12	-2.4149e-10	0.128827	3.30033e-05	-2.4149e-10	-1.11664
72675746	chr16:72675746:G:A	8.53075e-13	-2.4149e-10	-0.265753	1.82411e-05	-2.4149e-10	-1.70957
72675763	chr16:72675763:C:T	2.91403e-13	-2.4149e-10	-1.33989	3.36398e-05	-2.4149e-10	-1.09754
72676521	chr16:72676521:A:T	2.11429e-13	-1.66071	-1.68486e-09	2.13005e-05	-1.55452	-1.68486e-09
72676631	chr16:72676631:C:A	3.07278e-13	-1.28685	-1.68486e-09	2.21477e-05	-1.51552	-1.68486e-09
72676924	chr16:72676924:C:T	1.9188e-13	-2.4149e-10	-1.75773	2.30265e-05	-2.4149e-10	-1.4766
72676994	chr16:72676994:G:T	1.16946e-12	-2.4149e-10	0.0496995	3.00744e-05	-2.4149e-10	-1.20957
72677612	chr16:72677612:T:C	3.6415e-14	-1.61764	-1.80198	5.33053e-06	-1.42065	-1.51915
72677664	chr16:72677664:T:C	4.46864e-14	-1.65323	-1.5617	7.59527e-06	-1.29525	-1.29048
72678512	chr16:72678512:A:G	1.0931e-13	-1.43002	-0.890392	1.42251e-05	-1.61536	-0.342878
72678862	chr16:72678862:A:G	4.1455e-13	-0.987406	-1.68486e-09	2.67507e-05	-1.32669	-1.68486e-09
72679246	chr16:72679246:A:G	3.68573e-13	-1.10496	-1.68486e-09	2.26376e-05	-1.49364	-1.68486e-09
72679257	chr16:72679257:A:G	1.77709e-13	-1.62968	-0.204772	8.15087e-05	-1.30202	1.08948
72680139	chr16:72680139:T:C	1.8913e-13	-2.4149e-10	-1.77217	1.93293e-05	-2.4149e-10	-1.65163
72681778	chr16:72681778:A:G	1.03053e-12	-0.69979	0.623016	2.23413e-05	-0.0867292	-1.42008
72681807	chr16:72681807:T:G	3.63905e-14	-1.61407	-1.80623	4.93765e-06	-1.43184	-1.58452
72683127	chr16:72683127:A:G	4.24605e-14	-1.65918	-1.60684	6.49539e-06	-1.26044	-1.48171
72684936	chr16:72684936:G:C	9.7976e-13	-2.4149e-10	-0.127293	1.91724e-05	-2.4149e-10	-1.65978
72685193	chr16:72685193:A:G	2.5538e-13	-2.4149e-10	-1.47185	1.79066e-05	-2.4149e-10	-1.72808
72685384	chr16:72685384:A:T	6.21656e-13	-2.4149e-10	-0.582213	7.55458e-05	-2.4149e-10	-0.28851
72686750	chr16:72686750:C:T	2.54622e-13	-1.47482	-1.68486e-09	9.16833e-05	-0.0949083	-1.68486e-09
72687085	chr16:72687085:C:T	1.06316e-12	-2.4149e-10	-0.045603	1.90415e-05	-2.4149e-10	-1.66663
72688432	chr16:72688432:T:C	1.82812e-13	-2.4149e-10	-1.80614	1.65998e-05	-2.4149e-10	-1.80386
72688943	chr16:72688943:T:G	2.749e-13	-2.4149e-10	-1.39819	1.86109e-05	-2.4149e-10	-1.6895
72689465	chr16:72689465:G:A	2.10128e-13	-2.4149e-10	-1.66688	2.35066e-05	-2.4149e-10	-1.45597
72690632	chr16:72690632:C:T	3.24304e-13	-1.36566	0.132739	7.60307e-06	-1.38486	-1.19984
72690954	chr16:72690954:T:G	1.87719e-13	-2.4149e-10	-1.77965	1.65664e-05	-2.4149e-10	-1.80587
72691275	chr16:72691275:G:A	2.26832e-13	-2.4149e-10	-1.59039	1.70782e-05	-2.4149e-10	-1.77545
72691858	chr16:72691858:AAAAC:A	3.41158e-13	-1.18225	-1.68486e-09	5.45729e-05	-0.613712	-1.68486e-09
72692593	chr16:72692593:G:A	4.79067e-14	-1.35176	-1.79359	3.41922e-06	-1.61372	-1.77012
72692603	chr16:72692603:C:A	4.16145e-13	-0.983568	-1.68486e-09	5.61844e-05	-0.584609	-1.68486e-09
72692854	chr16:72692854:A:G	2.33557e-13	-2.4149e-10	-1.56117	1.67258e-05	-2.4149e-10	-1.79629
72692937	chr16:72692937:A:G	2.22853e-13	-1.60809	-1.68486e-09	2.33644e-05	-1.46203	-1.68486e-09
72692938	chr16:72692938:G:A	2.21514e-13	-1.61411	-1.68486e-09	2.30888e-05	-1.4739	-1.68486e-09
72693119	chr16:72693119:T:A	1.96654e-13	-1.6674	-0.0657479	5.36783e-06	-1.66789	-1.26493
72693764	chr16:72693764:G:A	9.58522e-13	-2.4149e-10	-0.149208	1.77088e-05	-2.4149e-10	-1.73918
72693833	chr16:72693833:A:G	4.07942e-14	-1.66423	-1.64183	7.68146e-06	-1.20865	-1.36579
72694053	chr16:72694053:T:C	9.82043e-13	-2.4149e-10	-0.124965	1.77961e-05	-2.4149e-10	-1.73427
72694059	chr16:72694059:G:A	2.8597e-13	-1.35871	-1.68486e-09	3.65168e-05	-1.01548	-1.68486e-09
72694507	chr16:72694507:G:A	2.28795e-13	-1.58178	-1.68486e-09	1.92904e-05	-1.65364	-1.68486e-09
72695641	chr16:72695641:C:A	3.35758e-13	-1.3832	0.184992	7.70974e-06	-1.4027	-1.16806
72695666	chr16:72695666:T:A	3.44874e-14	-1.66769	-1.80632	6.83653e-06	-1.15282	-1.53815
72695791	chr16:72695791:TG:T	2.64381e-13	-1.43721	-1.68486e-09	2.48455e-05	-1.40057	-1.68486e-09
72695936	chr16:72695936:A:G	2.16426e-13	-1.63735	-1.68486e-09	6.34346e-05	-0.46324	-1.68486e-09
72695946	chr16:72695946:C:T	1.91558e-13	-2.4149e-10	-1.75941	2.19236e-05	-2.4149e-10	-1.52568
72695955	chr16:72695955:T:G	1.82872e-13	-2.4149e-10	-1.80581	2.0481e-05	-2.4149e-10	-1.59375
72696169	chr16:72696169:C:T	6.87684e-13	-2.4149e-10	-0.481271	7.43577e-05	-2.4149e-10	-0.304361
72696436	chr16:72696436:G:T	2.46634e-13	-2.4149e-10	-1.50669	1.65602e-05	-2.4149e-10	-1.80624
72696651	chr16:72696651:A:C	3.05202e-13	-2.4149e-10	-1.29363	3.5743e-05	-2.4149e-10	-1.03689
72697163	chr16:72697163:A:G	5.45025e-11	3.8914	-1.68486e-09	0.000252847	0.919537	-1.68486e-09
72697616	chr16:72697616:A:G	4.69311e-13	-0.863335	-1.68486e-09	6.50916e-05	-0.437453	-1.68486e-09
72697657	chr16:72697657:A:T	9.53155e-13	-2.4149e-10	-0.154823	1.90675e-05	-2.4149e-10	-1.66526
72697955	chr16:72697955:T:C	4.24607e-14	-1.49169	-1.77433	1.51071e-05	-0.136805	-1.76128
72698259	chr16:72698259:C:T	2.05618e-13	-2.4149e-10	-1.68858	1.71985e-05	-2.4149e-10	-1.76843
72698724	chr16:72698724:C:T	1.0363e-12	-2.4149e-10	-0.0711849	1.79714e-05	-2.4149e-10	-1.72446
72698786	chr16:72698786:C:T	1.10943e-13	-0.738523	-1.56706	1.28269e-05	-0.813337	-1.24836
72699258	chr16:72699258:T:C	9.86178e-13	-2.4149e-10	-0.120764	2.75677e-05	-2.4149e-10	-1.2966
72699692	chr16:72699692:C:T	9.91272e-13	-2.4149e-10	-0.115612	2.75318e-05	-2.4149e-10	-1.29791
72699817	chr16:72699817:T:C	2.27947e-13	-2.4149e-10	-1.58549	1.82667e-05	-2.4149e-10	-1.70817
72699969	chr16:72699969:ATTAAC:A	1.81805e-13	-1.66631	-0.145358	5.12093e-06	-1.66434	-1.31557
72700112	chr16:72700112:C:G	1.06302e-12	-2.4149e-10	-0.0457294	1.8116e-05	-2.4149e-10	-1.71645
72700205	chr16:72700205:C:T	2.70807e-13	-1.46064	0.0474496	6.48981e-06	-1.48124	-1.26177
72700581	chr16:72700581:G:A	1.84004e-13	-2.4149e-10	-1.79964	1.80808e-05	-2.4149e-10	-1.7184
72700656	chr16:72700656:T:C	1.84661e-13	-2.4149e-10	-1.79608	1.82947e-05	-2.4149e-10	-1.70663
72700758	chr16:72700758:A:G	2.59684e-13	-1.35259	-0.102547	6.70051e-06	-1.37298	-1.33809
72700915	chr16:72700915:AG:A	6.39912e-13	-2.4149e-10	-0.55327	1.725e-05	-2.4149e-10	-1.76544
72701430	chr16:72701430:A:G	1.96152e-13	-2.4149e-10	-1.73571	1.72393e-05	-2.4149e-10	-1.76606
72701552	chr16:72701552:C:T	8.82833e-13	-2.4149e-10	-0.231465	1.74244e-05	-2.4149e-10	-1.75537
72701637	chr16:72701637:A:G	3.45668e-14	-1.66752	-1.80419	6.35358e-06	-1.16198	-1.60225
72701804	chr16:72701804:A:G	2.22178e-12	0.691464	-1.68486e-09	8.1162e-05	-0.216801	-1.68486e-09
72701917	chr16:72701917:A:G	2.30559e-13	-2.4149e-10	-1.57409	1.66839e-05	-2.4149e-10	-1.7988
72702385	chr16:72702385:G:A	2.12302e-13	-1.65659	-1.68486e-09	1.92458e-05	-1.65596	-1.68486e-09
72702523	chr16:72702523:C:CA	1.83415e-13	-2.4149e-10	-1.80285	1.72801e-05	-2.4149e-10	-1.76369
72702731	chr16:72702731:G:C	2.52396e-12	2.10725	-1.28826	2.68984e-05	-1.2169	-0.104283
72703368	chr16:72703368:A:G	3.54333e-14	-1.65055	-1.7964	7.82074e-06	-0.895381	-1.66109
72703466	chr16:72703466:A:G	1.97906e-13	-2.4149e-10	-1.72681	1.75225e-05	-2.4149e-10	-1.74976
72703596	chr16:72703596:G:A	2.43927e-13	-1.51773	-1.68486e-09	1.92065e-05	-1.658	-1.68486e-09
72703831	chr16:72703831:C:T	8.89475e-13	-2.4149e-10	-0.223969	2.70932e-05	-2.4149e-10	-1.31397
72703935	chr16:72703935:G:A	3.51116e-14	-1.66637	-1.7897	5.77366e-06	-1.19068	-1.66927
72704515	chr16:72704515:C:T	2.76811e-13	-1.39126	-1.68486e-09	2.59296e-05	-1.35786	-1.68486e-09
72704739	chr16:72704739:C:T	2.77792e-13	-1.40747	0.0197455	6.84265e-06	-1.42622	-1.26386
72705101	chr16:72705101:C:G	9.94138e-13	-2.4149e-10	-0.112725	1.78681e-05	-2.4149e-10	-1.73023
72705150	chr16:72705150:T:C	1.83854e-13	-2.4149e-10	-1.80046	1.80057e-05	-2.4149e-10	-1.72256
72705888	chr16:72705888:C:T	2.51215e-13	-1.48829	-1.68486e-09	2.99791e-05	-1.21275	-1.68486e-09
72706336	chr16:72706336:A:G	1.10295e-12	-2.4149e-10	-0.0088606	1.83177e-05	-2.4149e-10	-1.70538
72707368	chr16:72707368:G:A	7.84868e-14	-1.18977	-1.4619	1.71514e-05	-0.37917	-1.392
72707554	chr16:72707554:G:A	9.74303e-13	-2.4149e-10	-0.132879	1.90002e-05	-2.4149e-10	-1.6688
72707811	chr16:72707811:AAGAC:A	2.64483e-13	-1.43682	-1.68486e-09	2.99242e-05	-1.21458	-1.68486e-09
72708041	chr16:72708041:T:A	1.19041e-12	-2.4149e-10	0.0674526	3.18529e-05	-2.4149e-10	-1.15212
72709523	chr16:72709523:C:G	2.83798e-13	-2.4149e-10	-1.36634	3.11905e-05	-2.4149e-10	-1.17314
72710236	chr16:72710236:T:G	2.27815e-13	-2.4149e-10	-1.58606	1.66479e-05	-2.4149e-10	-1.80096
72710565	chr16:72710565:G:T	3.58751e-13	-2.4149e-10	-1.13197	2.39535e-05	-2.4149e-10	-1.43713
72710752	chr16:72710752:G:A	5.48541e-13	-0.707338	-1.68486e-09	3.44456e-05	-1.07387	-1.68486e-09
72711112	chr16:72711112:G:C	1.12847e-12	-2.4149e-10	0.014016	5.38999e-05	-2.4149e-10	-0.626121
72711315	chr16:72711315:G:A	2.21127e-13	-1.61586	-1.68486e-09	2.27748e-05	-1.48759	-1.68486e-09
72711376	chr16:72711376:T:C	1.82917e-13	-2.4149e-10	-1.80557	1.69351e-05	-2.4149e-10	-1.78386
72711433	chr16:72711433:C:G	3.89681e-14	-1.56342	-1.78843	1.16199e-05	-0.372313	-1.78822
72712174	chr16:72712174:T:C	1.95025e-13	-2.4149e-10	-1.74147	1.71708e-05	-2.4149e-10	-1.77004
72712710	chr16:72712710:G:T	1.83973e-13	-2.4149e-10	-1.79981	1.8036e-05	-2.4149e-10	-1.72088
72712852	chr16:72712852:A:G	2.14158e-13	-1.64789	-1.68486e-09	1.91185e-05	-1.66259	-1.68486e-09
72713203	chr16:72713203:C:T	3.49162e-14	-1.65644	-1.80521	5.68261e-06	-1.28344	-1.59239
72713661	chr16:72713661:T:C	1.26557e-12	-2.4149e-10	0.128675	1.89937e-05	-2.4149e-10	-1.66914
72713786	chr16:72713786:T:A	2.95471e-13	-1.59063	0.264602	3.99717e-05	-1.01192	0.0868478
72714678	chr16:72714678:C:G	1.85536e-13	-2.4149e-10	-1.79135	1.67589e-05	-2.4149e-10	-1.79432
72716187	chr16:72716187:A:G	1.90332e-13	-2.4149e-10	-1.76583	1.65935e-05	-2.4149e-10	-1.80424
72716542	chr16:72716542:G:A	1.62097e-12	-2.4149e-10	0.376178	8.19954e-05	-2.4149e-10	-0.206585
72717028	chr16:72717028:G:GT	6.6087e-13	-0.521043	-1.68486e-09	3.61728e-05	-1.02494	-1.68486e-09
72717602	chr16:72717602:C:G	2.28185e-13	-2.4149e-10	-1.58444	1.828e-05	-2.4149e-10	-1.70744
72719176	chr16:72719176:A:G	3.20937e-13	-2.4149e-10	-1.24336	3.79291e-05	-2.4149e-10	-0.977531
72720120	chr16:72720120:T:C	1.78688e-12	-2.4149e-10	0.473628	6.59952e-05	-2.4149e-10	-0.423667
72721357	chr16:72721357:A:G	1.65675e-12	-2.4149e-10	0.398015	6.23374e-05	-2.4149e-10	-0.480687
72721676	chr16:72721676:T:C	4.05357e-14	-1.63567	-1.67675	6.26086e-06	-1.35523	-1.4237
72722019	chr16:72722019:C:T	1.83968e-13	-2.4149e-10	-1.79984	1.66428e-05	-2.4149e-10	-1.80127
72722202	chr16:72722202:G:T	1.21325e-13	-0.983292	-1.23284	1.30913e-05	-1.50375	-0.537554
72723537	chr16:72723537:G:A	3.62752e-13	-2.4149e-10	-1.12088	1.69598e-05	-2.4149e-10	-1.78241
72723985	chr16:72723985:G:A	6.97439e-14	-1.63076	-1.13901	7.73922e-06	-0.782367	-1.78458
72724251	chr16:72724251:C:G	1.90511e-13	-2.4149e-10	-1.76489	1.65961e-05	-2.4149e-10	-1.80408
72724615	chr16:72724615:G:A	1.87803e-13	-2.4149e-10	-1.77921	1.65608e-05	-2.4149e-10	-1.80621
72726192	chr16:72726192:A:T	1.90065e-13	-2.4149e-10	-1.76723	1.65883e-05	-2.4149e-10	-1.80455
72727180	chr16:72727180:A:G	1.1392e-12	0.0234775	-1.68486e-09	4.22473e-05	-0.869709	-1.68486e-09
72727399	chr16:72727399:T:A	1.87863e-13	-2.4149e-10	-1.77889	1.65609e-05	-2.4149e-10	-1.8062
72728055	chr16:72728055:T:A	2.66424e-13	-1.42951	-1.68486e-09	3.19733e-05	-1.14835	-1.68486e-09
72728291	chr16:72728291:A:G	2.16709e-13	-2.4149e-10	-1.63605	1.76803e-05	-2.4149e-10	-1.74079
72729160	chr16:72729160:C:G	1.90203e-13	-2.4149e-10	-1.76651	1.68016e-05	-2.4149e-10	-1.79178
72729223	chr16:72729223:C:T	2.36354e-13	-1.54927	-1.68486e-09	2.00346e-05	-1.61579	-1.68486e-09
72729310	chr16:72729310:G:A	1.9016e-13	-2.4149e-10	-1.76673	1.6596e-05	-2.4149e-10	-1.80409
72729462	chr16:72729462:A:G	3.40533e-12	1.1185	-1.68486e-09	0.0001144	0.126456	-1.68486e-09
72729471	chr16:72729471:G:A	1.18621e-12	-2.4149e-10	0.0639159	5.69237e-05	-2.4149e-10	-0.571537
72729630	chr16:72729630:G:A	1.89534e-13	-2.4149e-10	-1.77003	1.65794e-05	-2.4149e-10	-1.80509
72729880	chr16:72729880:A:G	1.87132e-13	-2.4149e-10	-1.78279	1.66001e-05	-2.4149e-10	-1.80384
72729990	chr16:72729990:T:TA	1.86788e-13	-2.4149e-10	-1.78463	1.656e-05	-2.4149e-10	-1.80626
72730416	chr16:72730416:A:T	3.21157e-13	-1.24267	-1.68486e-09	4.26864e-05	-0.859369	-1.68486e-09
72730485	chr16:72730485:A:T	1.96851e-13	-2.4149e-10	-1.73215	1.67397e-05	-2.4149e-10	-1.79546
72730673	chr16:72730673:TTTTTA:T	1.85112e-13	-2.4149e-10	-1.79364	1.65843e-05	-2.4149e-10	-1.80479
72730739	chr16:72730739:T:C	1.8832e-13	-2.4149e-10	-1.77646	1.65779e-05	-2.4149e-10	-1.80518
72730909	chr16:72730909:C:A	1.87911e-13	-2.4149e-10	-1.77863	1.91018e-05	-2.4149e-10	-1.66347
72731440	chr16:72731440:G:A	2.63026e-13	-1.44235	-1.68486e-09	2.02121e-05	-1.60697	-1.68486e-09
72731470	chr16:72731470:A:G	1.88606e-13	-2.4149e-10	-1.77494	1.6749e-05	-2.4149e-10	-1.79491
72731741	chr16:72731741:A:T	1.86607e-13	-2.4149e-10	-1.78559	1.65588e-05	-2.4149e-10	-1.80633
72731756	chr16:72731756:G:A	1.86569e-13	-2.4149e-10	-1.7858	1.65588e-05	-2.4149e-10	-1.80633
72731908	chr16:72731908:G:C	2.12939e-13	-2.4149e-10	-1.6536	1.65589e-05	-2.4149e-10	-1.80632
72732021	chr16:72732021:A:G	1.85065e-13	-2.4149e-10	-1.79389	1.66278e-05	-2.4149e-10	-1.80217
72732276	chr16:72732276:CT:C	3.82555e-14	-1.6472	-1.72311	7.60916e-06	-0.856952	-1.72694
72732308	chr16:72732308:T:A	1.88562e-13	-2.4149e-10	-1.77517	1.67475e-05	-2.4149e-10	-1.795
72732412	chr16:72732412:C:T	4.07707e-14	-1.6257	-1.68094	5.24391e-06	-1.28117	-1.67501
72732669	chr16:72732669:A:G	1.86425e-13	-2.4149e-10	-1.78657	1.65639e-05	-2.4149e-10	-1.80602
72733030	chr16:72733030:G:A	4.05195e-13	-1.01023	-1.68486e-09	5.3673e-05	-0.630338	-1.68486e-09
72733271	chr16:72733271:T:G	2.21289e-13	-2.4149e-10	-1.61513	1.66083e-05	-2.4149e-10	-1.80334
72733603	chr16:72733603:A:G	2.57383e-13	-1.46404	-1.68486e-09	2.82162e-05	-1.27335	-1.68486e-09
72734028	chr16:72734028:A:G	2.08759e-13	-2.4149e-10	-1.67342	1.73283e-05	-2.4149e-10	-1.76091
72734168	chr16:72734168:G:A	2.56277e-13	-1.46834	-1.68486e-09	1.9578e-05	-1.63884	-1.68486e-09
72734379	chr16:72734379:C:G	1.86612e-13	-2.4149e-10	-1.78557	1.65591e-05	-2.4149e-10	-1.80631
72734827	chr16:72734827:C:T	1.83877e-13	-2.4149e-10	-1.80033	1.66607e-05	-2.4149e-10	-1.8002
72736438	chr16:72736438:G:C	1.20147e-13	-1.64443	-0.581457	4.44511e-06	-1.64757	-1.47387
72736490	chr16:72736490:C:G	2.42668e-13	-2.4149e-10	-1.52291	1.65589e-05	-2.4149e-10	-1.80632
72738231	chr16:72738231:T:C	1.07003e-13	-1.59193	-0.749815	4.29241e-06	-1.59744	-1.55896
72739717	chr16:72739717:A:C	2.70261e-13	-2.4149e-10	-1.41521	3.39006e-05	-2.4149e-10	-1.08982
72740051	chr16:72740051:A:G	1.86281e-13	-2.4149e-10	-1.78734	1.65656e-05	-2.4149e-10	-1.80592
72740652	chr16:72740652:C:G	1.86588e-13	-2.4149e-10	-1.7857	1.69004e-05	-2.4149e-10	-1.78591
72740797	chr16:72740797:C:T	4.63927e-13	-2.4149e-10	-0.874872	2.46606e-05	-2.4149e-10	-1.40804
72740909	chr16:72740909:G:A	1.86776e-13	-2.4149e-10	-1.78469	1.71006e-05	-2.4149e-10	-1.77413
72742661	chr16:72742661:G:C	1.87332e-13	-2.4149e-10	-1.78172	1.71419e-05	-2.4149e-10	-1.77172
72743965	chr16:72743965:A:T	2.34986e-13	-1.55508	-1.68486e-09	1.9027e-05	-1.66739	-1.68486e-09
72743981	chr16:72743981:A:G	1.83047e-13	-2.4149e-10	-1.80486	1.7077e-05	-2.4149e-10	-1.77552
72744397	chr16:72744397:T:A	1.74262e-12	-2.4149e-10	0.448543	2.54984e-05	-2.4149e-10	-1.37463
72744718	chr16:72744718:A:G	2.0223e-13	-2.4149e-10	-1.7052	1.66351e-05	-2.4149e-10	-1.80173
72744831	chr16:72744831:G:A	1.82957e-13	-2.4149e-10	-1.80535	1.70367e-05	-2.4149e-10	-1.77788
72745008	chr16:72745008:T:G	1.865e-13	-2.4149e-10	-1.78617	1.65618e-05	-2.4149e-10	-1.80615
72745091	chr16:72745091:T:C	1.87798e-13	-2.4149e-10	-1.77923	1.65681e-05	-2.4149e-10	-1.80577
72745442	chr16:72745442:G:A	2.17057e-13	-1.63444	-1.68486e-09	3.37946e-05	-1.09295	-1.68486e-09
72746726	chr16:72746726:C:T	1.60371e-12	1.53785	-1.17237	2.86488e-05	-1.30516	0.0470284
72746730	chr16:72746730:C:T	1.82851e-13	-2.4149e-10	-1.80593	1.71902e-05	-2.4149e-10	-1.76891
72746750	chr16:72746750:C:T	1.86597e-13	-2.4149e-10	-1.78565	1.65607e-05	-2.4149e-10	-1.80622
72746785	chr16:72746785:G:T	1.86909e-13	-2.4149e-10	-1.78398	1.65592e-05	-2.4149e-10	-1.8063
72747139	chr16:72747139:G:A	2.34308e-13	-1.55796	-1.68486e-09	9.83415e-05	-0.0248026	-1.68486e-09
72748535	chr16:72748535:A:G	1.95318e-13	-2.4149e-10	-1.73997	1.73759e-05	-2.4149e-10	-1.75817
72749001	chr16:72749001:CACT:C	2.24175e-13	-1.60217	-1.68486e-09	2.32202e-05	-1.46822	-1.68486e-09
72749081	chr16:72749081:C:T	1.25725e-13	-1.66543	-0.515071	4.52249e-06	-1.66642	-1.43777
72749108	chr16:72749108:A:T	1.85253e-13	-2.4149e-10	-1.79288	1.70945e-05	-2.4149e-10	-1.77449
72749218	chr16:72749218:C:T	1.88316e-13	-2.4149e-10	-1.77648	1.65767e-05	-2.4149e-10	-1.80525
72749428	chr16:72749428:A:G	8.80674e-13	-2.4149e-10	-0.233913	4.46097e-05	-2.4149e-10	-0.815298
72750779	chr16:72750779:A:G	1.88023e-13	-2.4149e-10	-1.77804	1.65712e-05	-2.4149e-10	-1.80558
72751230	chr16:72751230:AT:A	2.5841e-13	-2.4149e-10	-1.46005	2.05969e-05	-2.4149e-10	-1.58811
72751404	chr16:72751404:C:T	5.52263e-14	-1.58798	-1.41518	4.11603e-06	-1.54589	-1.65247
72751694	chr16:72751694:T:G	1.83832e-13	-2.4149e-10	-1.80058	1.68818e-05	-2.4149e-10	-1.78701
72751790	chr16:72751790:G:T	3.09332e-13	-1.65339	0.3732	6.77997e-06	-1.65202	-1.04726
72752332	chr16:72752332:C:G	1.86909e-13	-2.4149e-10	-1.78398	1.65795e-05	-2.4149e-10	-1.80508
72752492	chr16:72752492:C:G	1.92936e-13	-2.4149e-10	-1.75224	1.71776e-05	-2.4149e-10	-1.76964
72752693	chr16:72752693:C:T	1.93802e-13	-2.4149e-10	-1.74777	1.72578e-05	-2.4149e-10	-1.76498
72753276	chr16:72753276:A:G	1.19799e-11	-2.4149e-10	2.37638	4.79297e-05	-2.4149e-10	-0.743514
72753766	chr16:72753766:A:G	2.75903e-13	-2.4149e-10	-1.39455	3.36777e-05	-2.4149e-10	-1.09641
72754349	chr16:72754349:G:A	2.18406e-13	-1.62825	-1.68486e-09	6.67602e-05	-0.412141	-1.68486e-09
72754369	chr16:72754369:G:C	1.97982e-13	-2.4149e-10	-1.72642	1.7554e-05	-2.4149e-10	-1.74797
72755681	chr16:72755681:T:C	1.99652e-13	-2.4149e-10	-1.71802	1.74914e-05	-2.4149e-10	-1.75154
72755705	chr16:72755705:C:T	1.44863e-13	-1.60787	-0.430942	2.01799e-05	-1.05914	-0.549425
72756795	chr16:72756795:C:T	1.89613e-13	-2.4149e-10	-1.76962	1.69511e-05	-2.4149e-10	-1.78292
72759107	chr16:72759107:T:C	2.25583e-13	-1.27788	-0.318033	4.91287e-05	-0.639546	-0.0792598
72759204	chr16:72759204:T:A	2.14722e-13	-1.64526	-1.68486e-09	2.36205e-05	-1.45113	-1.68486e-09
72759915	chr16:72759915:T:C	1.89236e-13	-2.4149e-10	-1.77161	1.7042e-05	-2.4149e-10	-1.77757
72759936	chr16:72759936:A:T	2.00054e-13	-2.4149e-10	-1.71602	1.66919e-05	-2.4149e-10	-1.79832
72759983	chr16:72759983:T:C	2.01871e-13	-2.4149e-10	-1.70697	1.92486e-05	-2.4149e-10	-1.65581
72760414	chr16:72760414:A:G	1.87931e-13	-2.4149e-10	-1.77852	1.69285e-05	-2.4149e-10	-1.78425
72760458	chr16:72760458:A:G	1.84025e-13	-2.4149e-10	-1.79953	1.67673e-05	-2.4149e-10	-1.79382
72760541	chr16:72760541:A:G	2.05579e-13	-2.4149e-10	-1.68877	1.65924e-05	-2.4149e-10	-1.8043
72760846	chr16:72760846:A:G	2.06361e-13	-2.4149e-10	-1.68497	1.65673e-05	-2.4149e-10	-1.80582
72761352	chr16:72761352:T:C	1.86775e-13	-2.4149e-10	-1.78469	1.68424e-05	-2.4149e-10	-1.78935
72761503	chr16:72761503:G:A	1.87284e-13	-2.4149e-10	-1.78197	1.68741e-05	-2.4149e-10	-1.78747
72761557	chr16:72761557:G:A	1.85696e-13	-2.4149e-10	-1.79049	1.65732e-05	-2.4149e-10	-1.80546
72761689	chr16:72761689:AT:A	1.87528e-13	-2.4149e-10	-1.78067	1.68971e-05	-2.4149e-10	-1.78611
72761772	chr16:72761772:C:G	2.88851e-13	-1.34869	-1.68486e-09	2.1247e-05	-1.55703	-1.68486e-09
72761918	chr16:72761918:T:C	5.16706e-13	-0.767127	-1.68486e-09	3.09698e-05	-1.18024	-1.68486e-09
72762034	chr16:72762034:T:G	1.86568e-13	-2.4149e-10	-1.78581	1.68268e-05	-2.4149e-10	-1.79027
72762155	chr16:72762155:A:ATAT	2.17228e-13	-1.63365	-1.68486e-09	2.28803e-05	-1.48297	-1.68486e-09
72762533	chr16:72762533:C:T	1.96474e-13	-2.4149e-10	-1.73407	1.67015e-05	-2.4149e-10	-1.79775
72762900	chr16:72762900:T:C	1.85445e-13	-2.4149e-10	-1.79184	1.67374e-05	-2.4149e-10	-1.7956
72763622	chr16:72763622:G:T	1.84815e-13	-2.4149e-10	-1.79525	1.65994e-05	-2.4149e-10	-1.80388
72763946	chr16:72763946:C:A	1.93262e-13	-2.4149e-10	-1.75056	1.65934e-05	-2.4149e-10	-1.80425
72764023	chr16:72764023:T:C	1.93045e-13	-2.4149e-10	-1.75168	1.71854e-05	-2.4149e-10	-1.76919
72764234	chr16:72764234:C:T	1.89062e-13	-2.4149e-10	-1.77252	1.70244e-05	-2.4149e-10	-1.7786
72764372	chr16:72764372:C:T	2.14288e-13	-1.5948	-0.0524821	6.41253e-06	-1.60173	-1.15326
72764670	chr16:72764670:G:A	3.71046e-13	-2.4149e-10	-1.09827	4.55219e-05	-2.4149e-10	-0.795055
72765018	chr16:72765018:T:C	1.86589e-13	-2.4149e-10	-1.78569	1.68277e-05	-2.4149e-10	-1.79022
72765659	chr16:72765659:C:T	1.89534e-13	-2.4149e-10	-1.77003	2.07436e-05	-2.4149e-10	-1.58101
72766654	chr16:72766654:T:C	1.86909e-13	-2.4149e-10	-1.78398	1.68475e-05	-2.4149e-10	-1.78905
72767027	chr16:72767027:A:C	1.95998e-13	-2.4149e-10	-1.73649	1.68404e-05	-2.4149e-10	-1.78947
72767665	chr16:72767665:A:G	1.89928e-13	-2.4149e-10	-1.76796	1.78149e-05	-2.4149e-10	-1.73322
72768160	chr16:72768160:CT:C	1.8651e-13	-2.4149e-10	-1.78612	1.65626e-05	-2.4149e-10	-1.8061
72768505	chr16:72768505:T:C	1.87436e-13	-2.4149e-10	-1.78116	1.68807e-05	-2.4149e-10	-1.78708
72769079	chr16:72769079:TATC:T	7.32125e-13	-0.662907	0.244258	1.61764e-05	-0.210263	-1.61943
72769185	chr16:72769185:G:C	1.86404e-13	-2.4149e-10	-1.78668	1.68028e-05	-2.4149e-10	-1.7917
72769868	chr16:72769868:A:G	2.51281e-13	-2.4149e-10	-1.48803	1.67195e-05	-2.4149e-10	-1.79667
72769938	chr16:72769938:A:C	1.86427e-13	-2.4149e-10	-1.78656	1.6563e-05	-2.4149e-10	-1.80608
72770432	chr16:72770432:C:T	2.75798e-13	-2.4149e-10	-1.39493	3.49455e-05	-2.4149e-10	-1.05946
72771060	chr16:72771060:A:G	1.84381e-13	-2.4149e-10	-1.79759	1.65589e-05	-2.4149e-10	-1.80633
72771205	chr16:72771205:G:A	1.9956e-13	-2.4149e-10	-1.71849	1.66248e-05	-2.4149e-10	-1.80235
72771336	chr16:72771336:C:T	1.88828e-13	-2.4149e-10	-1.77376	1.66405e-05	-2.4149e-10	-1.80141
72771594	chr16:72771594:C:CTA	1.88204e-13	-2.4149e-10	-1.77708	1.69404e-05	-2.4149e-10	-1.78355
72772138	chr16:72772138:C:G	1.88199e-13	-2.4149e-10	-1.7771	1.86241e-05	-2.4149e-10	-1.68879
72772273	chr16:72772273:A:G	1.86392e-13	-2.4149e-10	-1.78675	1.65634e-05	-2.4149e-10	-1.80605
72772535	chr16:72772535:C:A	1.49615e-12	-2.4149e-10	0.296049	2.04036e-05	-2.4149e-10	-1.59754
72772797	chr16:72772797:GCTA:G	1.86427e-13	-2.4149e-10	-1.78656	1.6563e-05	-2.4149e-10	-1.80608
72772969	chr16:72772969:C:T	2.8358e-13	-2.4149e-10	-1.36711	3.2721e-05	-2.4149e-10	-1.12523
72773539	chr16:72773539:C:T	1.52474e-12	-2.4149e-10	0.31498	2.07355e-05	-2.4149e-10	-1.5814
72773917	chr16:72773917:T:G	4.52346e-13	-0.900154	-1.68486e-09	2.86082e-05	-1.25955	-1.68486e-09
72774597	chr16:72774597:T:C	1.93888e-13	-2.4149e-10	-1.74732	1.68505e-05	-2.4149e-10	-1.78887
72775125	chr16:72775125:A:T	2.11911e-13	-2.4149e-10	-1.65844	1.75383e-05	-2.4149e-10	-1.74886
72775221	chr16:72775221:T:G	1.88264e-13	-2.4149e-10	-1.77675	1.6941e-05	-2.4149e-10	-1.78351
72775250	chr16:72775250:A:G	3.42158e-13	-1.17933	-1.68486e-09	2.29393e-05	-1.4804	-1.68486e-09
72775483	chr16:72775483:T:C	1.8406e-13	-2.4149e-10	-1.79934	1.66253e-05	-2.4149e-10	-1.80232
72775719	chr16:72775719:C:T	3.33055e-13	-2.4149e-10	-1.20629	3.98889e-05	-2.4149e-10	-0.927149
72776114	chr16:72776114:A:G	2.35452e-13	-1.55309	-1.68486e-09	2.57107e-05	-1.36634	-1.68486e-09
72776155	chr16:72776155:T:G	1.37008e-13	-1.56094	-0.53362	4.94071e-06	-1.57288	-1.44286
72776641	chr16:72776641:A:G	5.3025e-11	-2.4149e-10	3.86392	0.000157647	-2.4149e-10	0.447112
72777037	chr16:72777037:C:T	2.8093e-13	-2.4149e-10	-1.3765	2.00212e-05	-2.4149e-10	-1.61646
72777263	chr16:72777263:T:C	1.91863e-13	-2.4149e-10	-1.75782	1.67557e-05	-2.4149e-10	-1.79451
72777490	chr16:72777490:T:C	1.85392e-13	-2.4149e-10	-1.79213	1.65859e-05	-2.4149e-10	-1.8047
72777633	chr16:72777633:G:C	2.48699e-13	-1.49836	-1.68486e-09	2.75064e-05	-1.29883	-1.68486e-09
72777836	chr16:72777836:C:A	1.84602e-13	-2.4149e-10	-1.7964	1.65605e-05	-2.4149e-10	-1.80623
72778218	chr16:72778218:A:G	1.89832e-13	-2.4149e-10	-1.76846	1.65802e-05	-2.4149e-10	-1.80504
72779824	chr16:72779824:C:T	1.83269e-13	-2.4149e-10	-1.80364	1.69078e-05	-2.4149e-10	-1.78547
72779843	chr16:72779843:G:A	2.07517e-13	-2.4149e-10	-1.67939	2.52148e-05	-2.4149e-10	-1.38582
72780433	chr16:72780433:C:A	2.13565e-13	-1.65066	-1.68486e-09	2.16251e-05	-1.53939	-1.68486e-09
72783179	chr16:72783179:TG:T	2.26909e-13	-2.4149e-10	-1.59005	1.86995e-05	-2.4149e-10	-1.68475
72783683	chr16:72783683:T:C	1.8356e-13	-2.4149e-10	-1.80206	1.66915e-05	-2.4149e-10	-1.79835
72784728	chr16:72784728:G:A	2.25077e-13	-1.59816	-1.68486e-09	7.73788e-05	-0.264535	-1.68486e-09
72785076	chr16:72785076:A:C	2.74969e-13	-1.39794	-1.68486e-09	3.46396e-05	-1.06825	-1.68486e-09
72785143	chr16:72785143:G:GA	2.09866e-13	-2.4149e-10	-1.66813	1.65595e-05	-2.4149e-10	-1.80629
72785657	chr16:72785657:G:GA	1.88833e-13	-2.4149e-10	-1.77374	1.65595e-05	-2.4149e-10	-1.80629
72785750	chr16:72785750:A:ATCCTT	4.57429e-13	-0.88898	-1.68486e-09	8.59222e-05	-0.159807	-1.68486e-09
72785838	chr16:72785838:A:G	2.08758e-13	-2.4149e-10	-1.67342	1.73285e-05	-2.4149e-10	-1.7609
72786139	chr16:72786139:G:A	1.84936e-13	-2.4149e-10	-1.79459	1.65855e-05	-2.4149e-10	-1.80472
72788397	chr16:72788397:G:A	3.65906e-14	-1.60903	-1.80578	3.16897e-06	-1.66659	-1.79325
72789784	chr16:72789784:C:T	2.1088e-13	-2.4149e-10	-1.66331	1.74662e-05	-2.4149e-10	-1.75298
72789858	chr16:72789858:T:C	3.13408e-13	-2.4149e-10	-1.26709	3.97418e-05	-2.4149e-10	-0.930846
72790779	chr16:72790779:T:C	3.25133e-13	-1.23037	-1.68486e-09	2.16097e-05	-1.5401	-1.68486e-09
72790828	chr16:72790828:T:TAGAG	2.53329e-13	-2.4149e-10	-1.47991	2.82755e-05	-2.4149e-10	-1.27125
72790894	chr16:72790894:CTG:C	1.99094e-13	-2.4149e-10	-1.72082	2.0379e-05	-2.4149e-10	-1.59875
72790951	chr16:72790951:G:A	1.82863e-13	-2.4149e-10	-1.80586	1.70947e-05	-2.4149e-10	-1.77448
72791215	chr16:72791215:T:G	2.67363e-13	-1.42599	-1.68486e-09	0.000103555	0.0268531	-1.68486e-09
72791511	chr16:72791511:G:A	2.62956e-13	-2.4149e-10	-1.44261	3.45747e-05	-2.4149e-10	-1.07013
72792126	chr16:72792126:G:C	1.8608e-13	-2.4149e-10	-1.78842	1.65697e-05	-2.4149e-10	-1.80567
72796349	chr16:72796349:C:T	2.80705e-13	-1.3773	-1.68486e-09	2.04767e-05	-1.59396	-1.68486e-09
72796640	chr16:72796640:C:G	1.69443e-12	0.420501	-1.68486e-09	6.54487e-05	-0.431982	-1.68486e-09
72797127	chr16:72797127:T:G	2.04572e-13	-2.4149e-10	-1.69368	1.65924e-05	-2.4149e-10	-1.8043
72797656	chr16:72797656:T:C	2.03606e-13	-2.4149e-10	-1.69841	1.71104e-05	-2.4149e-10	-1.77356
72798236	chr16:72798236:T:A	1.15676e-13	-1.66631	-0.597499	4.00761e-05	-1.33608	0.413612
72799144	chr16:72799144:A:G	1.98702e-13	-2.4149e-10	-1.72279	1.67286e-05	-2.4149e-10	-1.79613
72799480	chr16:72799480:A:C	1.83244e-13	-2.4149e-10	-1.80378	1.77315e-05	-2.4149e-10	-1.73791
72800736	chr16:72800736:GC:G	9.12303e-14	-0.699481	-1.80173	3.47859e-06	-1.56044	-1.80618
72800974	chr16:72800974:C:T	1.91959e-13	-2.4149e-10	-1.75732	1.66226e-05	-2.4149e-10	-1.80248
72801808	chr16:72801808:T:C	1.83155e-13	-2.4149e-10	-1.80427	1.65598e-05	-2.4149e-10	-1.80627
72802694	chr16:72802694:G:A	6.77293e-14	-1.52125	-1.27783	9.28533e-06	-1.65369	-0.731118
72802910	chr16:72802910:G:A	2.09646e-13	-2.4149e-10	-1.66918	1.70417e-05	-2.4149e-10	-1.77759
72803924	chr16:72803924:C:T	2.09916e-13	-1.66789	-1.68486e-09	1.9702e-05	-1.63253	-1.68486e-09
72803925	chr16:72803925:C:T	2.0995e-13	-1.66773	-1.68486e-09	1.97784e-05	-1.62866	-1.68486e-09
72804552	chr16:72804552:CAT:C	3.80645e-13	-1.07273	-1.68486e-09	2.41098e-05	-1.43063	-1.68486e-09
72804944	chr16:72804944:T:A	2.06382e-13	-2.4149e-10	-1.68487	1.72503e-05	-2.4149e-10	-1.76542
72805007	chr16:72805007:T:C	2.91671e-13	-1.33898	-1.68486e-09	2.08613e-05	-1.57535	-1.68486e-09
72805290	chr16:72805290:T:G	2.0992e-13	-1.66787	-1.68486e-09	2.15624e-05	-1.5423	-1.68486e-09
72805538	chr16:72805538:A:ATTG	1.0539e-12	1.71984	-1.7742	6.12075e-05	1.30709	-1.80607
72806377	chr16:72806377:G:A	1.25116e-12	-2.4149e-10	0.117229	5.91411e-05	-2.4149e-10	-0.533322
72808448	chr16:72808448:A:G	1.91025e-13	-2.4149e-10	-1.7622	1.67136e-05	-2.4149e-10	-1.79703
72808519	chr16:72808519:T:C	1.65218e-12	-0.612584	1.00783	2.78179e-05	0.0350656	-1.32263
72810100	chr16:72810100:G:A	1.84301e-13	-2.4149e-10	-1.79803	1.65757e-05	-2.4149e-10	-1.80531
72810687	chr16:72810687:C:T	1.88627e-13	-2.4149e-10	-1.77483	1.65638e-05	-2.4149e-10	-1.80603
72811522	chr16:72811522:G:A	2.22325e-13	-2.4149e-10	-1.61046	1.82182e-05	-2.4149e-10	-1.71083
72812484	chr16:72812484:T:A	4.10602e-13	-0.996976	-1.68486e-09	2.42337e-05	-1.4255	-1.68486e-09
72812595	chr16:72812595:G:C	2.11018e-13	-1.66266	-1.68486e-09	1.92902e-05	-1.65365	-1.68486e-09
72814231	chr16:72814231:T:C	1.91454e-13	-2.4149e-10	-1.75995	1.65966e-05	-2.4149e-10	-1.80405
72815538	chr16:72815538:C:G	1.82859e-13	-2.4149e-10	-1.80588	1.71192e-05	-2.4149e-10	-1.77305
72815741	chr16:72815741:A:G	2.34776e-13	-1.55597	-1.68486e-09	2.18974e-05	-1.52688	-1.68486e-09
72815928	chr16:72815928:T:G	2.99115e-13	-2.4149e-10	-1.31377	3.87292e-05	-2.4149e-10	-0.956654
72816141	chr16:72816141:T:TTA	2.40338e-13	-2.4149e-10	-1.53255	2.09113e-05	-2.4149e-10	-1.57296
72816451	chr16:72816451:T:C	2.29166e-13	-1.58015	-1.68486e-09	2.13678e-05	-1.55137	-1.68486e-09
72816655	chr16:72816655:A:G	2.42164e-13	-2.4149e-10	-1.52499	2.10635e-05	-2.4149e-10	-1.56571
72816669	chr16:72816669:A:G	1.88935e-13	-2.4149e-10	-1.7732	1.65684e-05	-2.4149e-10	-1.80575
72817052	chr16:72817052:G:A	1.9348e-13	-2.4149e-10	-1.74943	1.6663e-05	-2.4149e-10	-1.80005
72817095	chr16:72817095:T:C	2.60101e-13	-2.4149e-10	-1.45353	2.25368e-05	-2.4149e-10	-1.4981
72817097	chr16:72817097:T:C	2.92132e-13	-2.4149e-10	-1.3374	3.37805e-05	-2.4149e-10	-1.09337
72817597	chr16:72817597:C:G	2.2952e-13	-2.4149e-10	-1.57861	1.8958e-05	-2.4149e-10	-1.67102
72818008	chr16:72818008:A:G	2.56094e-13	-2.4149e-10	-1.46905	2.22286e-05	-2.4149e-10	-1.51187
72818048	chr16:72818048:C:T	2.12694e-13	-2.4149e-10	-1.65475	1.65588e-05	-2.4149e-10	-1.80633
72819469	chr16:72819469:C:T	2.11448e-13	-1.66062	-1.68486e-09	1.92518e-05	-1.65565	-1.68486e-09
72819557	chr16:72819557:G:A	3.7183e-13	-2.4149e-10	-1.09616	4.57262e-05	-2.4149e-10	-0.790578
72819583	chr16:72819583:G:C	1.83195e-13	-2.4149e-10	-1.80405	1.67432e-05	-2.4149e-10	-1.79526
72820221	chr16:72820221:C:T	2.2512e-13	-2.4149e-10	-1.59797	1.66297e-05	-2.4149e-10	-1.80206
72820304	chr16:72820304:T:C	2.16662e-13	-2.4149e-10	-1.63626	2.39311e-05	-2.4149e-10	-1.43807
72821878	chr16:72821878:C:G	1.8873e-13	-2.4149e-10	-1.77428	1.77006e-05	-2.4149e-10	-1.73965
72823645	chr16:72823645:G:T	1.17669e-13	-1.66787	-0.578856	3.07254e-05	-1.30756	0.119397
72824510	chr16:72824510:T:C	1.90157e-13	-2.4149e-10	-1.76675	1.78866e-05	-2.4149e-10	-1.7292
72825722	chr16:72825722:T:C	1.83647e-13	-2.4149e-10	-1.80159	1.66048e-05	-2.4149e-10	-1.80355
72825824	chr16:72825824:A:G	2.0525e-13	-2.4149e-10	-1.69037	1.74489e-05	-2.4149e-10	-1.75397
72825839	chr16:72825839:C:T	1.98667e-13	-2.4149e-10	-1.72297	1.67207e-05	-2.4149e-10	-1.7966
72826027	chr16:72826027:C:G	1.84406e-13	-2.4149e-10	-1.79746	1.66242e-05	-2.4149e-10	-1.80239
72826440	chr16:72826440:C:T	2.35638e-13	-2.4149e-10	-1.5523	1.66382e-05	-2.4149e-10	-1.80155
72826662	chr16:72826662:T:C	2.17651e-13	-2.4149e-10	-1.63171	1.73353e-05	-2.4149e-10	-1.7605
72826664	chr16:72826664:A:T	2.17651e-13	-2.4149e-10	-1.63171	1.73353e-05	-2.4149e-10	-1.7605
72826712	chr16:72826712:C:A	2.00059e-13	-2.4149e-10	-1.71599	1.66893e-05	-2.4149e-10	-1.79848
72828229	chr16:72828229:T:C	1.67691e-12	0.410108	-1.68486e-09	6.59792e-05	-0.423909	-1.68486e-09
72829388	chr16:72829388:G:T	1.8303e-13	-2.4149e-10	-1.80495	1.70222e-05	-2.4149e-10	-1.77873
72830685	chr16:72830685:G:A	1.83084e-13	-2.4149e-10	-1.80466	1.71915e-05	-2.4149e-10	-1.76884
72831378	chr16:72831378:G:A	4.70771e-13	-0.860228	-1.68486e-09	2.93442e-05	-1.23415	-1.68486e-09
72831478	chr16:72831478:C:T	2.1031e-13	-1.66602	-1.68486e-09	1.95879e-05	-1.63834	-1.68486e-09
72832084	chr16:72832084:C:T	1.83435e-13	-2.4149e-10	-1.80274	1.73359e-05	-2.4149e-10	-1.76047
72832148	chr16:72832148:C:A	4.89376e-13	-2.4149e-10	-0.82147	2.02091e-05	-2.4149e-10	-1.60712
72832497	chr16:72832497:A:T	1.87241e-13	-2.4149e-10	-1.7822	1.65588e-05	-2.4149e-10	-1.80633
72833068	chr16:72833068:G:A	1.89587e-13	-2.4149e-10	-1.76975	1.71947e-05	-2.4149e-10	-1.76865
72833835	chr16:72833835:G:A	1.85994e-13	-2.4149e-10	-1.78889	1.66988e-05	-2.4149e-10	-1.79791
72834331	chr16:72834331:C:T	1.8805e-13	-2.4149e-10	-1.77789	1.76353e-05	-2.4149e-10	-1.74334
72834679	chr16:72834679:G:A	1.82939e-13	-2.4149e-10	-1.80545	1.65744e-05	-2.4149e-10	-1.80539
72834900	chr16:72834900:G:A	3.85719e-13	-2.4149e-10	-1.05949	4.71112e-05	-2.4149e-10	-0.760738
72834927	chr16:72834927:T:A	2.5017e-13	-1.49246	-1.68486e-09	1.90276e-05	-1.66736	-1.68486e-09
72835761	chr16:72835761:G:A	1.83012e-13	-2.4149e-10	-1.80505	1.71623e-05	-2.4149e-10	-1.77053
72836408	chr16:72836408:C:G	1.83084e-13	-2.4149e-10	-1.80466	1.71915e-05	-2.4149e-10	-1.76884
72836902	chr16:72836902:C:A	2.10183e-13	-2.4149e-10	-1.66662	1.67382e-05	-2.4149e-10	-1.79556
72837039	chr16:72837039:A:G	2.09114e-13	-2.4149e-10	-1.67172	1.69096e-05	-2.4149e-10	-1.78537
72837201	chr16:72837201:T:C	2.59715e-13	-2.4149e-10	-1.45502	3.22363e-05	-2.4149e-10	-1.14016
72837306	chr16:72837306:C:A	1.97962e-13	-2.4149e-10	-1.72653	1.7207e-05	-2.4149e-10	-1.76793
72837515	chr16:72837515:G:A	4.77777e-13	-2.4149e-10	-0.845456	6.01383e-05	-2.4149e-10	-0.516601
72837857	chr16:72837857:C:T	3.90789e-13	-2.4149e-10	-1.04643	4.84121e-05	-2.4149e-10	-0.733499
72838206	chr16:72838206:A:G	1.85066e-13	-2.4149e-10	-1.79389	1.6671e-05	-2.4149e-10	-1.79957
72838389	chr16:72838389:C:T	2.01511e-13	-2.4149e-10	-1.70876	1.66204e-05	-2.4149e-10	-1.80262
72839128	chr16:72839128:T:C	2.13523e-13	-2.4149e-10	-1.65085	1.78241e-05	-2.4149e-10	-1.7327
72840038	chr16:72840038:T:A	1.94791e-13	-2.4149e-10	-1.74268	1.96905e-05	-2.4149e-10	-1.63311
72840576	chr16:72840576:G:C	4.48396e-13	-2.4149e-10	-0.908923	2.5528e-05	-2.4149e-10	-1.37347
72840593	chr16:72840593:C:T	1.99001e-13	-2.4149e-10	-1.72129	1.69338e-05	-2.4149e-10	-1.78394
72841009	chr16:72841009:T:C	4.71785e-13	-2.4149e-10	-0.858077	2.64738e-05	-2.4149e-10	-1.33709
72842251	chr16:72842251:C:T	2.14514e-13	-2.4149e-10	-1.64622	1.71123e-05	-2.4149e-10	-1.77345
72842635	chr16:72842635:GT:G	2.17792e-13	-2.4149e-10	-1.63106	1.7233e-05	-2.4149e-10	-1.76642
72842739	chr16:72842739:C:A	1.50635e-13	-0.407774	-1.59197	3.30798e-06	-1.61307	-1.80384
72843259	chr16:72843259:T:C	2.82023e-13	-2.4149e-10	-1.37261	1.87854e-05	-2.4149e-10	-1.68017
72843436	chr16:72843436:G:A	4.3542e-14	-1.58722	-1.65365	5.40603e-06	-1.31512	-1.61061
72843682	chr16:72843682:C:T	6.80103e-14	-1.1679	-1.62704	7.90625e-06	-0.927931	-1.61766
72844473	chr16:72844473:C:T	3.61575e-13	-0.450221	-0.67391	3.18171e-05	-0.380575	-0.772671
72844849	chr16:72844849:C:T	2.30336e-13	-2.4149e-10	-1.57506	1.88355e-05	-2.4149e-10	-1.67751
72844878	chr16:72844878:C:T	2.46095e-13	-1.50888	-1.68486e-09	1.9834e-05	-1.62585	-1.68486e-09
72845333	chr16:72845333:A:T	2.97749e-13	-2.4149e-10	-1.31835	4.54797e-05	-2.4149e-10	-0.795982
72845505	chr16:72845505:G:A	3.61639e-14	-1.65317	-1.77337	3.15504e-06	-1.65959	-1.80466
72845822	chr16:72845822:C:T	2.21237e-13	-2.4149e-10	-1.61536	2.32721e-05	-2.4149e-10	-1.46599
72846572	chr16:72846572:C:A	1.83667e-13	-2.4149e-10	-1.80148	2.0607e-05	-2.4149e-10	-1.58762
72847401	chr16:72847401:C:T	7.82622e-14	-1.49575	-1.15878	5.9962e-06	-1.50095	-1.32118
72847978	chr16:72847978:T:C	1.88977e-13	-2.4149e-10	-1.77297	1.72019e-05	-2.4149e-10	-1.76823
72848284	chr16:72848284:T:C	8.42532e-14	-0.779727	-1.80105	8.36627e-06	-0.707654	-1.78139
72849054	chr16:72849054:T:C	1.94037e-13	-2.4149e-10	-1.74655	1.74089e-05	-2.4149e-10	-1.75627
72849717	chr16:72849717:A:G	2.05253e-13	-2.4149e-10	-1.69036	2.41253e-05	-2.4149e-10	-1.42999
72850803	chr16:72850803:AAAT:A	1.85871e-13	-2.4149e-10	-1.78955	1.65605e-05	-2.4149e-10	-1.80623
72850968	chr16:72850968:T:G	2.1868e-13	-2.4149e-10	-1.62699	2.68016e-05	-2.4149e-10	-1.32479
72851618	chr16:72851618:A:G	1.11702e-13	-1.13781	-1.16095	6.28562e-06	-1.51645	-1.25853
72851956	chr16:72851956:A:G	2.12676e-13	-2.4149e-10	-1.65483	2.22769e-05	-2.4149e-10	-1.5097
72852086	chr16:72852086:C:T	1.86453e-13	-2.4149e-10	-1.78642	2.15041e-05	-2.4149e-10	-1.54501
72852385	chr16:72852385:G:A	2.19219e-13	-1.62453	-1.68486e-09	2.40506e-05	-1.43309	-1.68486e-09
72852694	chr16:72852694:T:C	2.52738e-13	-2.4149e-10	-1.48225	1.88037e-05	-2.4149e-10	-1.67919
72852782	chr16:72852782:C:T	1.84784e-13	-2.4149e-10	-1.79541	1.65969e-05	-2.4149e-10	-1.80403
72852863	chr16:72852863:A:G	2.81269e-13	-1.37529	-1.68486e-09	3.20682e-05	-1.14538	-1.68486e-09
72853273	chr16:72853273:G:A	5.82803e-14	-1.18924	-1.7601	5.13701e-06	-1.17142	-1.80536
72853284	chr16:72853284:C:T	4.66753e-14	-1.39563	-1.77576	5.69715e-06	-1.177	-1.69628
72853375	chr16:72853375:A:C	3.17567e-13	-2.4149e-10	-1.25391	4.41098e-05	-2.4149e-10	-0.826566
72853873	chr16:72853873:A:C	6.45352e-14	-1.21911	-1.62828	3.71613e-06	-1.55795	-1.74261
72853927	chr16:72853927:G:A	5.8284e-14	-1.66464	-1.28464	3.62932e-06	-1.66558	-1.65862
72854347	chr16:72854347:G:A	1.82784e-13	-2.4149e-10	-1.80629	1.89276e-05	-2.4149e-10	-1.67263
72854458	chr16:72854458:G:T	3.55829e-13	-2.4149e-10	-1.14015	2.07132e-05	-2.4149e-10	-1.58248
72854513	chr16:72854513:C:T	5.59997e-13	-2.4149e-10	-0.686669	1.8431e-05	-2.4149e-10	-1.69922
72854615	chr16:72854615:G:A	1.84984e-13	-2.4149e-10	-1.79433	2.08398e-05	-2.4149e-10	-1.57638
72854650	chr16:72854650:A:G	2.09915e-13	-1.6679	-1.68486e-09	2.00658e-05	-1.61423	-1.68486e-09
72854686	chr16:72854686:A:G	3.9366e-13	-2.4149e-10	-1.03911	2.7991e-05	-2.4149e-10	-1.28137
72855054	chr16:72855054:C:T	4.41344e-14	-1.63952	-1.58784	5.32303e-06	-1.64455	-1.29666
72855295	chr16:72855295:G:A	7.65398e-14	-1.37264	-1.30415	6.04454e-06	-1.0312	-1.78289
72856024	chr16:72856024:C:T	1.83335e-13	-2.4149e-10	-1.80329	1.98286e-05	-2.4149e-10	-1.62612
72856232	chr16:72856232:C:T	1.83199e-13	-2.4149e-10	-1.80403	1.97155e-05	-2.4149e-10	-1.63184
72856317	chr16:72856317:G:A	5.87839e-14	-1.57123	-1.3695	4.81673e-06	-1.57008	-1.47107
72856439	chr16:72856439:A:G	8.59601e-13	-0.258133	-1.68486e-09	6.28606e-05	-0.472329	-1.68486e-09
72857999	chr16:72857999:A:G	3.8353e-14	-1.56148	-1.80629	3.4955e-06	-1.55753	-1.80424
72858914	chr16:72858914:C:G	5.86255e-14	-1.40882	-1.53461	5.09446e-06	-1.3707	-1.6144
72859107	chr16:72859107:C:G	2.29562e-13	-1.57843	-1.68486e-09	1.92507e-05	-1.6557	-1.68486e-09
72859211	chr16:72859211:G:A	2.97075e-13	-2.4149e-10	-1.32062	4.24161e-05	-2.4149e-10	-0.86572
72859266	chr16:72859266:T:C	4.22862e-13	-0.967555	-1.68486e-09	2.55319e-05	-1.37332	-1.68486e-09
72859417	chr16:72859417:G:A	5.83445e-14	-1.59926	-1.34898	7.44332e-06	-1.60838	-0.997556
72859682	chr16:72859682:G:A	2.23732e-13	-1.60415	-1.68486e-09	1.90307e-05	-1.6672	-1.68486e-09
72860091	chr16:72860091:C:T	1.88462e-13	-2.4149e-10	-1.7757	2.2384e-05	-2.4149e-10	-1.5049
72860546	chr16:72860546:T:C	2.22117e-13	-2.4149e-10	-1.61139	1.73002e-05	-2.4149e-10	-1.76253
72860783	chr16:72860783:T:C	2.99111e-13	-1.31378	-1.68486e-09	3.60772e-05	-1.02759	-1.68486e-09
72860830	chr16:72860830:G:A	3.94221e-13	-1.03769	-1.68486e-09	2.4103e-05	-1.43091	-1.68486e-09
72861044	chr16:72861044:T:C	1.8798e-13	-2.4149e-10	-1.77827	1.71606e-05	-2.4149e-10	-1.77063
72861715	chr16:72861715:A:G	1.31084e-12	0.163819	-1.68486e-09	5.65119e-05	-0.578797	-1.68486e-09
72862795	chr16:72862795:A:G	6.09225e-14	-1.21594	-1.68906	3.5284e-06	-1.626	-1.72641
72862832	chr16:72862832:GA:G	4.38118e-14	-1.46143	-1.77327	5.35475e-06	-1.45638	-1.47888
72862837	chr16:72862837:A:G	4.79823e-14	-1.43636	-1.70741	6.91787e-06	-1.43167	-1.24747
72864206	chr16:72864206:C:G	3.89492e-13	-2.4149e-10	-1.04976	1.984e-05	-2.4149e-10	-1.62555
72864803	chr16:72864803:A:G	1.86883e-13	-2.4149e-10	-1.78412	2.16662e-05	-2.4149e-10	-1.53749
72864873	chr16:72864873:T:C	4.1279e-14	-1.50764	-1.78661	4.7735e-06	-1.51757	-1.5326
72864965	chr16:72864965:C:T	4.01067e-14	-1.54307	-1.77998	4.715e-06	-1.55167	-1.51083
72865778	chr16:72865778:T:C	3.96885e-14	-1.55567	-1.77787	4.65514e-06	-1.56829	-1.50698
72865779	chr16:72865779:G:A	1.87057e-13	-2.4149e-10	-1.78319	2.17483e-05	-2.4149e-10	-1.53371
72865925	chr16:72865925:C:T	7.97798e-14	-1.35633	-1.279	1.03182e-05	-1.37257	-0.906767
72865992	chr16:72865992:C:A	2.73287e-13	-2.4149e-10	-1.40408	1.91778e-05	-2.4149e-10	-1.65949
72867429	chr16:72867429:C:T	1.83883e-13	-2.4149e-10	-1.8003	1.79283e-05	-2.4149e-10	-1.72687
72868157	chr16:72868157:G:A	3.24353e-13	-2.4149e-10	-1.23277	3.86481e-05	-2.4149e-10	-0.958751
72868492	chr16:72868492:G:T	6.16175e-14	-1.09768	-1.79597	3.59345e-06	-1.62406	-1.71007
72868945	chr16:72868945:G:A	6.08962e-14	-1.10414	-1.80129	3.49749e-06	-1.63059	-1.73061
72869489	chr16:72869489:G:A	2.31344e-13	-2.4149e-10	-1.57069	1.75174e-05	-2.4149e-10	-1.75005
72869587	chr16:72869587:CT:C	5.7339e-14	-1.23021	-1.73541	4.85602e-06	-1.65397	-1.37906
72869610	chr16:72869610:G:A	3.82139e-14	-1.58868	-1.78273	4.05539e-06	-1.56221	-1.65099
72870437	chr16:72870437:C:T	2.67233e-13	-2.4149e-10	-1.42648	1.66322e-05	-2.4149e-10	-1.80191
72870572	chr16:72870572:G:A	1.86445e-13	-2.4149e-10	-1.78646	2.14544e-05	-2.4149e-10	-1.54732
72870604	chr16:72870604:G:A	1.83003e-13	-2.4149e-10	-1.8051	1.8422e-05	-2.4149e-10	-1.6997
72870800	chr16:72870800:G:A	2.00055e-13	-2.4149e-10	-1.71601	2.04806e-05	-2.4149e-10	-1.59377
72870970	chr16:72870970:C:G	2.19214e-13	-1.62455	-1.68486e-09	1.97966e-05	-1.62774	-1.68486e-09
72871489	chr16:72871489:G:A	4.16432e-14	-1.6637	-1.62176	4.7786e-06	-1.66786	-1.38124
72871958	chr16:72871958:G:A	6.02974e-14	-1.65536	-1.25995	4.11017e-06	-1.65824	-1.54154
72872888	chr16:72872888:C:T	1.90861e-13	-2.4149e-10	-1.76305	1.6572e-05	-2.4149e-10	-1.80554
72872901	chr16:72872901:C:T	2.06544e-13	-2.4149e-10	-1.68409	1.67437e-05	-2.4149e-10	-1.79522
72873313	chr16:72873313:A:G	2.21948e-13	-1.61216	-1.68486e-09	2.21189e-05	-1.51682	-1.68486e-09
72874837	chr16:72874837:T:C	2.34939e-13	-2.4149e-10	-1.55527	1.77241e-05	-2.4149e-10	-1.73832
72874977	chr16:72874977:A:G	3.95438e-14	-1.66649	-1.67071	3.80843e-06	-1.66501	-1.61102
72875452	chr16:72875452:A:G	4.80891e-14	-1.51	-1.63154	4.18102e-06	-1.63292	-1.54977
72876080	chr16:72876080:T:C	5.23963e-14	-1.26057	-1.7952	5.6174e-06	-1.14012	-1.74726
72876131	chr16:72876131:C:T	1.84939e-13	-2.4149e-10	-1.79458	2.08196e-05	-2.4149e-10	-1.57735
72876408	chr16:72876408:G:A	8.52154e-14	-1.65217	-0.917245	4.50939e-06	-1.65662	-1.45047
72876441	chr16:72876441:G:A	2.5409e-13	-1.47691	-1.68486e-09	1.91822e-05	-1.65926	-1.68486e-09
72876504	chr16:72876504:C:T	8.32236e-14	-1.60841	-0.984663	5.9381e-06	-1.60577	-1.22609
72876592	chr16:72876592:A:G	3.23277e-13	-1.23609	-1.68486e-09	3.31376e-05	-1.11258	-1.68486e-09
72877507	chr16:72877507:G:A	9.80704e-14	-0.674331	-1.75458	1.04554e-05	-0.660393	-1.60573
72877643	chr16:72877643:G:A	1.85978e-13	-2.4149e-10	-1.78897	1.65936e-05	-2.4149e-10	-1.80423
72877645	chr16:72877645:G:A	3.45532e-14	-1.66599	-1.80611	3.85114e-06	-1.66689	-1.59799
72877840	chr16:72877840:T:C	8.01497e-14	-0.842282	-1.78842	7.64678e-06	-0.902721	-1.67624
72877904	chr16:72877904:C:G	4.57437e-13	-0.888961	-1.68486e-09	5.40469e-05	-0.623395	-1.68486e-09
72877958	chr16:72877958:G:A	2.16387e-13	-2.4149e-10	-1.63753	1.67976e-05	-2.4149e-10	-1.79201
72877959	chr16:72877959:C:A	2.16387e-13	-2.4149e-10	-1.63753	1.67976e-05	-2.4149e-10	-1.79201
72878041	chr16:72878041:C:T	8.16141e-14	-0.85428	-1.75832	8.19542e-06	-0.905629	-1.60404
72878050	chr16:72878050:T:C	7.89911e-14	-0.842875	-1.80239	7.26028e-06	-0.841326	-1.7895
72878253	chr16:72878253:C:T	2.12441e-13	-1.65594	-1.68486e-09	2.04774e-05	-1.59393	-1.68486e-09
72878934	chr16:72878934:T:C	3.69851e-14	-1.61902	-1.78507	3.32358e-06	-1.63215	-1.78005
72878981	chr16:72878981:A:G	2.6166e-13	-1.44755	-1.68486e-09	3.61935e-05	-1.02437	-1.68486e-09
72879959	chr16:72879959:A:G	4.81742e-13	-0.837191	-1.68486e-09	3.04899e-05	-1.19585	-1.68486e-09
72880006	chr16:72880006:A:C	5.0723e-13	-2.4149e-10	-0.785636	2.52371e-05	-2.4149e-10	-1.38493
72880429	chr16:72880429:C:T	1.32328e-13	-0.352834	-1.77648	4.74515e-06	-1.35833	-1.6978
72880506	chr16:72880506:A:C	6.7054e-14	-1.01782	-1.79129	6.82458e-06	-1.02151	-1.6712
72880521	chr16:72880521:A:G	2.5284e-13	-2.4149e-10	-1.48184	2.09203e-05	-2.4149e-10	-1.57253
72881116	chr16:72881116:G:T	2.64875e-13	-1.43534	-1.68486e-09	2.0327e-05	-1.6013	-1.68486e-09
72881271	chr16:72881271:G:C	3.57731e-14	-1.6556	-1.7818	3.7053e-06	-1.49889	-1.80459
72881337	chr16:72881337:C:T	8.37346e-14	-0.927064	-1.65988	4.35923e-06	-1.41433	-1.72663
72881526	chr16:72881526:C:T	4.36778e-14	-1.65938	-1.57838	4.15406e-06	-1.63083	-1.55834
72881949	chr16:72881949:G:A	2.09957e-13	-1.6677	-1.68486e-09	2.61622e-05	-1.34893	-1.68486e-09
72882019	chr16:72882019:G:A	3.92018e-14	-1.63152	-1.71436	3.95741e-06	-1.4604	-1.77726
72882152	chr16:72882152:T:C	2.51273e-13	-1.48806	-1.68486e-09	2.75066e-05	-1.29882	-1.68486e-09
72882242	chr16:72882242:T:C	8.23872e-13	-2.4149e-10	-0.300586	5.36774e-05	-2.4149e-10	-0.630256
72882539	chr16:72882539:A:C	2.19981e-13	-2.4149e-10	-1.62106	1.82955e-05	-2.4149e-10	-1.70659
72882866	chr16:72882866:G:A	9.06099e-14	-1.45636	-1.05168	9.56286e-06	-1.22107	-1.13429
72883457	chr16:72883457:G:C	2.00114e-13	-2.4149e-10	-1.71572	1.69201e-05	-2.4149e-10	-1.78475
72883534	chr16:72883534:G:T	2.8821e-13	-1.35091	-1.68486e-09	3.93472e-05	-0.940823	-1.68486e-09
72883702	chr16:72883702:G:A	6.49512e-14	-1.18429	-1.65668	4.87209e-06	-1.26759	-1.76213
72884500	chr16:72884500:T:C	3.6588e-14	-1.66663	-1.74825	3.13225e-06	-1.66735	-1.80414
72884558	chr16:72884558:C:T	1.83006e-13	-2.4149e-10	-1.80508	1.7361e-05	-2.4149e-10	-1.75902
72884720	chr16:72884720:C:T	1.96132e-13	-2.4149e-10	-1.73581	1.67653e-05	-2.4149e-10	-1.79394
72885432	chr16:72885432:A:G	3.32359e-13	-1.20839	-1.68486e-09	2.32717e-05	-1.46601	-1.68486e-09
72886390	chr16:72886390:C:T	1.84943e-13	-2.4149e-10	-1.79456	1.65807e-05	-2.4149e-10	-1.80501
72886576	chr16:72886576:G:A	2.84647e-11	-2.4149e-10	3.24182	0.00230485	-2.4149e-10	3.12952
72886855	chr16:72886855:C:A	2.63698e-13	-1.4398	-1.68486e-09	2.01983e-05	-1.60765	-1.68486e-09
72887364	chr16:72887364:T:A	1.09447e-13	-1.10704	-1.21212	1.31124e-05	-0.667747	-1.37194
72887835	chr16:72887835:C:T	3.89619e-14	-1.61363	-1.73838	4.43573e-06	-1.43736	-1.6862
72887843	chr16:72887843:G:A	2.96349e-13	-1.32306	-1.68486e-09	2.15091e-05	-1.54477	-1.68486e-09
72887865	chr16:72887865:G:C	2.65068e-12	-2.4149e-10	0.867972	0.000337297	-2.4149e-10	1.20772
72887908	chr16:72887908:C:T	1.88723e-13	-2.4149e-10	-1.77432	1.8904e-05	-2.4149e-10	-1.67388
72888849	chr16:72888849:G:A	3.54542e-13	-2.4149e-10	-1.14377	2.15087e-05	-2.4149e-10	-1.54479
72888925	chr16:72888925:A:C	7.22405e-13	-2.4149e-10	-0.432015	6.64344e-05	-2.4149e-10	-0.417033
72889290	chr16:72889290:A:T	4.06533e-14	-1.52526	-1.78426	3.25513e-06	-1.62674	-1.80628
72889336	chr16:72889336:T:C	4.4313e-13	-0.920738	-1.68486e-09	6.55759e-05	-0.430041	-1.68486e-09
72889391	chr16:72889391:G:C	1.83556e-13	-2.4149e-10	-1.80208	1.7591e-05	-2.4149e-10	-1.74586
72889834	chr16:72889834:G:A	2.90413e-13	-1.3433	-1.68486e-09	3.12044e-05	-1.17269	-1.68486e-09
72890091	chr16:72890091:G:A	6.19184e-13	-2.4149e-10	-0.586198	7.1825e-05	-2.4149e-10	-0.339016
72890178	chr16:72890178:T:C	7.70174e-14	-1.08322	-1.58735	1.70639e-05	-0.328537	-1.44775
72890223	chr16:72890223:T:C	4.27947e-14	-1.45232	-1.80586	3.78157e-06	-1.51273	-1.77038
72890561	chr16:72890561:G:C	2.90454e-13	-1.34315	-1.68486e-09	2.27719e-05	-1.48772	-1.68486e-09
72890845	chr16:72890845:T:C	1.8341e-13	-2.4149e-10	-1.80287	2.03909e-05	-2.4149e-10	-1.59816
72890920	chr16:72890920:G:A	7.52858e-14	-1.09069	-1.60262	1.66529e-05	-0.34288	-1.45778
72890943	chr16:72890943:A:C	5.4124e-13	-2.4149e-10	-0.720737	6.08495e-05	-2.4149e-10	-0.504844
72891418	chr16:72891418:C:G	5.62575e-14	-1.40187	-1.58279	1.09133e-05	-0.784721	-1.43854
72892083	chr16:72892083:C:T	1.1482e-13	-0.479821	-1.79141	7.6548e-06	-0.775499	-1.80242
72892426	chr16:72892426:T:C	4.13447e-13	-0.225717	-0.764354	2.26712e-05	-0.948873	-0.54328
72892446	chr16:72892446:G:A	1.71388e-13	-1.26449	-0.606185	2.57789e-05	-1.00397	-0.359725
72892502	chr16:72892502:A:G	2.22955e-13	-2.4149e-10	-1.60763	1.65852e-05	-2.4149e-10	-1.80474
72892997	chr16:72892997:G:A	8.91441e-14	-0.924806	-1.59954	1.45675e-05	-0.483385	-1.45107
72893132	chr16:72893132:T:C	8.00373e-13	-0.329522	-1.68486e-09	4.41362e-05	-0.825969	-1.68486e-09
72893559	chr16:72893559:TA:T	2.10032e-13	-1.66734	-1.68486e-09	2.15312e-05	-1.54374	-1.68486e-09
72893634	chr16:72893634:A:C	3.54281e-13	-1.053	-0.0915106	5.19296e-05	-0.677356	0.0139963
72893872	chr16:72893872:G:A	1.46749e-13	-1.1709	-0.854973	2.25775e-05	-0.884696	-0.611598
72894092	chr16:72894092:T:A	2.29033e-13	-1.58073	-1.68486e-09	1.92638e-05	-1.65502	-1.68486e-09
72894280	chr16:72894280:C:G	1.70394e-13	-0.429814	-1.44668	1.17666e-05	-0.582266	-1.56572
72894741	chr16:72894741:A:G	5.14598e-13	-0.771214	-1.68486e-09	2.06154e-05	-1.58721	-1.68486e-09
72894967	chr16:72894967:A:G	2.03474e-13	-2.4149e-10	-1.69906	1.95935e-05	-2.4149e-10	-1.63805
72895029	chr16:72895029:A:C	2.14474e-13	-1.03888	-0.607527	3.35906e-05	-0.584973	-0.514029
72896423	chr16:72896423:C:T	1.34579e-12	-2.4149e-10	0.190135	0.000119635	-2.4149e-10	0.171198
72896477	chr16:72896477:A:G	1.0676e-13	-1.38211	-0.961913	1.14529e-05	-1.13633	-1.03868
72896690	chr16:72896690:C:G	3.64612e-14	-1.61224	-1.80611	3.27913e-06	-1.64753	-1.77814
72896731	chr16:72896731:G:A	4.15194e-14	-1.65899	-1.62945	4.54364e-06	-1.35254	-1.74698
72896940	chr16:72896940:G:A	4.25968e-14	-1.66722	-1.59561	3.68425e-06	-1.58174	-1.72744
72897150	chr16:72897150:C:T	5.29647e-13	-2.4149e-10	-0.74239	4.19987e-05	-2.4149e-10	-0.87561
72897186	chr16:72897186:A:G	3.60299e-14	-1.65444	-1.77581	3.43543e-06	-1.60341	-1.7757
72897420	chr16:72897420:T:C	1.8366e-13	-2.4149e-10	-1.80151	1.68415e-05	-2.4149e-10	-1.7894
72897765	chr16:72897765:T:A	2.02112e-13	-2.4149e-10	-1.70578	2.1525e-05	-2.4149e-10	-1.54403
72897866	chr16:72897866:G:GA	4.33608e-14	-1.4436	-1.80145	3.68713e-06	-1.51475	-1.79365
72898804	chr16:72898804:G:A	5.86786e-14	-1.6557	-1.28683	5.79203e-06	-1.33443	-1.52233
72898817	chr16:72898817:A:G	1.25438e-12	-2.4149e-10	0.119799	9.84663e-05	-2.4149e-10	-0.0235343
72899156	chr16:72899156:T:C	1.30221e-13	-1.55501	-0.590358	1.42709e-05	-0.960509	-0.994516
72899499	chr16:72899499:C:T	1.2086e-12	-2.4149e-10	0.0826195	9.67545e-05	-2.4149e-10	-0.0410712
72899905	chr16:72899905:A:G	3.68204e-14	-1.66773	-1.74082	4.23253e-06	-1.38515	-1.7853
72900442	chr16:72900442:C:T	7.41292e-14	-1.62446	-1.08433	5.53763e-06	-1.64592	-1.25576
72900544	chr16:72900544:G:C	7.48403e-14	-0.893144	-1.8061	9.04144e-06	-0.616419	-1.79501
72900629	chr16:72900629:C:T	1.95005e-13	-2.4149e-10	-1.74158	1.66915e-05	-2.4149e-10	-1.79835
72901302	chr16:72901302:C:T	4.85423e-14	-1.49547	-1.63669	7.49315e-06	-0.995252	-1.60401
72901434	chr16:72901434:G:C	1.82938e-13	-2.4149e-10	-1.80545	1.68153e-05	-2.4149e-10	-1.79096
72901787	chr16:72901787:C:T	2.72066e-13	-0.202287	-1.20627	3.16931e-05	0.103927	-1.26108
72901821	chr16:72901821:C:T	3.20178e-13	-2.4149e-10	-1.24572	2.75416e-05	-2.4149e-10	-1.29755
72901944	chr16:72901944:G:A	1.6747e-13	-0.472272	-1.42153	1.8557e-05	-0.230946	-1.46146
72902012	chr16:72902012:G:A	3.48139e-14	-1.65874	-1.80584	3.53306e-06	-1.60711	-1.74398
72902725	chr16:72902725:G:A	1.83478e-13	-2.4149e-10	-1.80251	1.65725e-05	-2.4149e-10	-1.8055
72902898	chr16:72902898:C:G	1.84506e-13	-2.4149e-10	-1.79692	1.65949e-05	-2.4149e-10	-1.80415
72902980	chr16:72902980:G:C	3.8298e-13	-1.06662	-1.68486e-09	2.63708e-05	-1.34099	-1.68486e-09
72903180	chr16:72903180:G:A	8.5579e-14	-1.66748	-0.897682	5.48729e-06	-1.58045	-1.33037
72903431	chr16:72903431:T:C	3.47089e-13	-2.4149e-10	-1.16502	4.40861e-05	-2.4149e-10	-0.827104
72903835	chr16:72903835:A:G	1.8434e-13	-2.4149e-10	-1.79782	1.65862e-05	-2.4149e-10	-1.80468
72903914	chr16:72903914:C:T	4.8177e-13	-2.4149e-10	-0.837133	3.86632e-05	-2.4149e-10	-0.958359
72904115	chr16:72904115:T:C	7.82129e-14	-1.58399	-1.07117	6.30262e-06	-1.35684	-1.41544
72904249	chr16:72904249:C:T	3.87522e-13	-1.45562	0.400798	2.21246e-05	-1.65268	0.136124
72904578	chr16:72904578:A:G	1.82797e-13	-2.4149e-10	-1.80623	1.68794e-05	-2.4149e-10	-1.78716
72904913	chr16:72904913:C:A	4.01028e-14	-1.52895	-1.7942	5.09413e-06	-1.20693	-1.77823
72905009	chr16:72905009:T:C	2.72196e-13	-2.4149e-10	-1.40808	3.36911e-05	-2.4149e-10	-1.09601
72905558	chr16:72905558:A:G	4.03987e-14	-1.57162	-1.74418	4.1276e-06	-1.4061	-1.78945
72905578	chr16:72905578:G:A	1.92994e-13	-2.4149e-10	-1.75194	1.69e-05	-2.4149e-10	-1.78594
72905954	chr16:72905954:C:T	3.09272e-13	-1.28038	-1.68486e-09	4.11233e-05	-0.896674	-1.68486e-09
72905996	chr16:72905996:T:C	2.79604e-13	-1.38505	0.00382336	1.45425e-05	-1.63015	-0.306024
72906500	chr16:72906500:G:A	1.12475e-13	-1.51068	-0.781191	1.24301e-05	-1.15031	-0.942821
72906578	chr16:72906578:C:T	2.57959e-13	-2.4149e-10	-1.4618	3.12163e-05	-2.4149e-10	-1.17231
72906671	chr16:72906671:G:A	5.2598e-14	-1.29162	-1.76031	9.08992e-06	-0.671191	-1.73489
72907030	chr16:72907030:A:G	3.80499e-14	-1.64498	-1.73073	3.34611e-06	-1.61354	-1.79191
72907116	chr16:72907116:C:T	2.18529e-13	-1.62768	-1.68486e-09	2.13921e-05	-1.55023	-1.68486e-09
72907198	chr16:72907198:G:A	1.83024e-13	-2.4149e-10	-1.80498	1.66607e-05	-2.4149e-10	-1.8002
72907312	chr16:72907312:T:C	1.85131e-13	-2.4149e-10	-1.79354	1.66193e-05	-2.4149e-10	-1.80269
72907536	chr16:72907536:T:C	1.45299e-13	-1.62692	-0.408889	1.42713e-05	-1.42691	-0.528084
72908133	chr16:72908133:T:C	2.63296e-13	-2.4149e-10	-1.44132	3.20646e-05	-2.4149e-10	-1.1455
72908429	chr16:72908429:C:T	4.5588e-14	-1.56633	-1.62863	5.29622e-06	-1.29019	-1.65606
72908525	chr16:72908525:G:A	3.73893e-14	-1.63972	-1.75349	3.38111e-06	-1.59386	-1.80118
72908898	chr16:72908898:A:T	2.72196e-13	-2.4149e-10	-1.40808	3.36911e-05	-2.4149e-10	-1.09601
72909156	chr16:72909156:T:C	5.47518e-14	-1.4961	-1.51569	4.16474e-06	-1.62967	-1.55693
72909538	chr16:72909538:A:C	1.17523e-13	-1.41603	-0.83193	1.51418e-05	-1.08472	-0.811075
72909591	chr16:72909591:T:G	5.15192e-14	-1.49563	-1.57702	6.30505e-06	-1.20499	-1.56691
72909656	chr16:72909656:C:T	2.44805e-13	-2.4149e-10	-1.51414	1.88645e-05	-2.4149e-10	-1.67597
72909890	chr16:72909890:A:T	1.87145e-13	-2.4149e-10	-1.78272	1.66896e-05	-2.4149e-10	-1.79846
72910263	chr16:72910263:G:T	4.28874e-14	-1.46008	-1.79594	3.40604e-06	-1.5982	-1.7895
72910721	chr16:72910721:G:A	3.55652e-14	-1.64594	-1.7973	3.50604e-06	-1.57841	-1.78036
72910860	chr16:72910860:T:C	2.33521e-13	-1.56133	-1.68486e-09	1.90815e-05	-1.66453	-1.68486e-09
72910908	chr16:72910908:T:G	3.79374e-14	-1.61552	-1.76315	3.36381e-06	-1.6093	-1.79088
72911221	chr16:72911221:C:A	1.2114e-13	-1.49759	-0.720064	1.29889e-05	-1.16106	-0.888093
72911805	chr16:72911805:G:T	1.80995e-13	-1.45386	-0.362265	1.82821e-05	-1.03914	-0.668184
72912109	chr16:72912109:T:C	2.01301e-13	-1.38998	-0.319817	2.26135e-05	-1.00256	-0.492142
72912451	chr16:72912451:A:G	2.31916e-13	-2.4149e-10	-1.56823	1.87801e-05	-2.4149e-10	-1.68045
72912543	chr16:72912543:G:T	1.83103e-13	-2.4149e-10	-1.80455	1.65589e-05	-2.4149e-10	-1.80633
72912667	chr16:72912667:G:T	2.31857e-13	-2.4149e-10	-1.56848	1.87961e-05	-2.4149e-10	-1.6796
72912885	chr16:72912885:T:C	1.85596e-13	-2.4149e-10	-1.79103	1.66368e-05	-2.4149e-10	-1.80163
72913077	chr16:72913077:T:C	5.10437e-13	-2.4149e-10	-0.779334	5.46828e-05	-2.4149e-10	-0.611699
72913922	chr16:72913922:T:C	2.23411e-13	-2.4149e-10	-1.60559	1.83347e-05	-2.4149e-10	-1.70445
72914202	chr16:72914202:C:T	1.52472e-13	-1.53007	-0.457553	2.83096e-05	-1.03584	-0.234205
72914323	chr16:72914323:T:A	1.87837e-13	-1.60902	-0.170006	2.1908e-05	-1.38171	-0.14469
72914425	chr16:72914425:G:A	2.7318e-13	-2.4149e-10	-1.40447	2.03985e-05	-2.4149e-10	-1.59779
72914542	chr16:72914542:A:G	3.69938e-14	-1.60988	-1.79397	3.7679e-06	-1.51223	-1.7745
72914721	chr16:72914721:G:A	2.35413e-13	-1.55326	-1.68486e-09	2.06391e-05	-1.58606	-1.68486e-09
72914768	chr16:72914768:G:A	5.70375e-14	-1.63681	-1.33408	5.17013e-06	-1.45712	-1.51323
72914998	chr16:72914998:A:G	3.26096e-13	-2.4149e-10	-1.22741	2.5584e-05	-2.4149e-10	-1.37128
72915236	chr16:72915236:G:A	3.33765e-13	-2.4149e-10	-1.20416	2.49173e-05	-2.4149e-10	-1.39769
72915376	chr16:72915376:G:T	2.31653e-13	-1.56936	-1.68486e-09	2.02369e-05	-1.60574	-1.68486e-09
72915540	chr16:72915540:G:A	2.29338e-13	-1.60483	0.0254246	2.41378e-05	-1.34252	-0.0869466
72916296	chr16:72916296:T:C	2.85374e-13	-2.4149e-10	-1.3608	3.17447e-05	-2.4149e-10	-1.15552
72916407	chr16:72916407:G:A	3.9677e-14	-1.63368	-1.70015	3.47413e-06	-1.59012	-1.77778
72916569	chr16:72916569:T:C	4.16797e-14	-1.64382	-1.64076	3.3493e-06	-1.63342	-1.77108
72916743	chr16:72916743:G:A	1.50571e-13	-1.2585	-0.741658	8.88322e-06	-1.55483	-0.874257
72916892	chr16:72916892:AG:A	2.19699e-13	-1.62234	-1.68486e-09	2.04845e-05	-1.59358	-1.68486e-09
72917113	chr16:72917113:C:T	2.50762e-13	-1.64596	0.155864	2.43613e-05	-1.47184	0.0515865
72917232	chr16:72917232:C:A	2.13277e-13	-1.65201	-1.68486e-09	1.92566e-05	-1.6554	-1.68486e-09
72917668	chr16:72917668:C:T	3.55421e-14	-1.66489	-1.77899	3.28371e-06	-1.62424	-1.80003
72917690	chr16:72917690:T:C	3.10336e-13	-2.4149e-10	-1.27694	2.53784e-05	-2.4149e-10	-1.37935
72917709	chr16:72917709:A:C	2.38738e-13	-1.53924	-1.68486e-09	1.9192e-05	-1.65876	-1.68486e-09
72917728	chr16:72917728:A:C	3.80315e-14	-1.66637	-1.70982	4.17011e-06	-1.66286	-1.52245
72917829	chr16:72917829:T:G	1.85249e-13	-2.4149e-10	-1.7929	1.66123e-05	-2.4149e-10	-1.80311
72918013	chr16:72918013:AG:A	1.8505e-13	-1.63129	-0.162685	2.12711e-05	-1.43467	-0.121227
72918039	chr16:72918039:G:C	3.91585e-14	-1.63924	-1.70775	3.42964e-06	-1.59884	-1.78195
72918392	chr16:72918392:C:T	3.79516e-14	-1.64251	-1.73578	3.37433e-06	-1.60322	-1.79383
72918572	chr16:72918572:T:A	2.56352e-13	-1.62255	0.1545	2.5664e-05	-1.40834	0.0401799
72918688	chr16:72918688:G:A	4.12829e-13	-2.4149e-10	-0.991568	3.32018e-05	-2.4149e-10	-1.11064
72919100	chr16:72919100:T:C	4.94638e-14	-1.57953	-1.53383	6.58485e-06	-1.32887	-1.39961
72919354	chr16:72919354:T:C	5.69899e-13	-2.4149e-10	-0.669141	5.20989e-05	-2.4149e-10	-0.660105
72919443	chr16:72919443:G:C	4.55011e-14	-1.65926	-1.53761	5.48002e-06	-1.65021	-1.26193
72919575	chr16:72919575:G:A	7.54928e-13	-2.4149e-10	-0.387978	4.72089e-05	-2.4149e-10	-0.758666
72919997	chr16:72919997:G:C	1.55955e-13	-0.536658	-1.42838	9.17114e-06	-1.05479	-1.3424
72919998	chr16:72919998:T:C	1.07774e-13	-0.557195	-1.77737	5.70542e-06	-1.06989	-1.80194
72920509	chr16:72920509:G:A	1.8767e-13	-2.4149e-10	-1.77991	1.67367e-05	-2.4149e-10	-1.79564
72920989	chr16:72920989:T:C	5.43698e-13	-0.716207	-1.68486e-09	2.13675e-05	-1.55138	-1.68486e-09
72921425	chr16:72921425:T:C	3.01392e-13	-1.30619	-1.68486e-09	2.0693e-05	-1.58345	-1.68486e-09
72921473	chr16:72921473:C:T	7.6834e-13	-0.370368	-1.68486e-09	3.56075e-05	-1.04069	-1.68486e-09
72921476	chr16:72921476:G:A	1.63195e-13	-0.455589	-1.46407	9.40742e-06	-0.997531	-1.37422
72921992	chr16:72921992:T:C	5.40447e-12	1.58038	-1.68486e-09	0.000664415	1.88566	-1.68486e-09
72922017	chr16:72922017:C:T	4.64322e-14	-1.45715	-1.71945	5.32805e-06	-1.20903	-1.73123
72922170	chr16:72922170:G:A	1.83285e-13	-2.4149e-10	-1.80356	1.65596e-05	-2.4149e-10	-1.80628
72922229	chr16:72922229:C:T	2.96172e-13	-2.4149e-10	-1.32366	2.4238e-05	-2.4149e-10	-1.42533
72922409	chr16:72922409:T:C	4.27316e-14	-1.57432	-1.68534	4.63736e-06	-1.34089	-1.73821
72922645	chr16:72922645:G:A	3.86182e-14	-1.66317	-1.69771	3.28211e-06	-1.65023	-1.77453
72923119	chr16:72923119:T:C	1.85343e-13	-2.4149e-10	-1.79239	1.66208e-05	-2.4149e-10	-1.80259
72923885	chr16:72923885:C:A	2.55589e-13	-2.4149e-10	-1.47103	3.70637e-05	-2.4149e-10	-1.00061
72924132	chr16:72924132:T:G	1.92727e-13	-2.4149e-10	-1.75332	1.66717e-05	-2.4149e-10	-1.79953
72924490	chr16:72924490:G:T	2.61276e-12	-2.4149e-10	0.853562	0.000291275	-2.4149e-10	1.06102
72924533	chr16:72924533:C:T	4.9623e-13	-1.64881	0.84125	4.44064e-05	-1.4761	0.65623
72924880	chr16:72924880:G:C	1.15185e-13	-1.61864	-0.649424	8.05069e-06	-1.49217	-1.03532
72925068	chr16:72925068:C:T	3.62677e-14	-1.66502	-1.75866	3.17462e-06	-1.65254	-1.80552
72925128	chr16:72925128:G:A	1.29749e-13	-1.65266	-0.496341	8.83423e-06	-1.57438	-0.860233
72925986	chr16:72925986:C:A	2.56982e-13	-1.46559	-1.68486e-09	2.74609e-05	-1.30048	-1.68486e-09
72926262	chr16:72926262:A:G	1.85344e-13	-2.4149e-10	-1.79239	1.66214e-05	-2.4149e-10	-1.80256
72926331	chr16:72926331:G:A	3.31715e-13	-1.64556	0.43523	3.06387e-05	-1.46584	0.274857
72926384	chr16:72926384:G:C	1.38628e-13	-1.66736	-0.415444	8.94904e-06	-1.62704	-0.794661
72926663	chr16:72926663:A:G	1.83894e-13	-2.4149e-10	-1.80024	1.66829e-05	-2.4149e-10	-1.79887
72926769	chr16:72926769:A:G	1.92559e-13	-2.4149e-10	-1.7542	1.66562e-05	-2.4149e-10	-1.80047
72926943	chr16:72926943:T:C	9.49397e-14	-1.63145	-0.829909	7.36854e-06	-1.45601	-1.16002
72926956	chr16:72926956:A:C	1.85407e-13	-2.4149e-10	-1.79205	1.66246e-05	-2.4149e-10	-1.80237
72927571	chr16:72927571:C:T	7.96448e-13	-2.4149e-10	-0.334438	4.73772e-05	-2.4149e-10	-0.755108
72927941	chr16:72927941:C:T	7.99505e-14	-1.65132	-0.981871	6.19911e-06	-1.51198	-1.27687
72927986	chr16:72927986:T:TG	7.91238e-14	-1.65337	-0.990218	6.11031e-06	-1.52282	-1.28046
72928440	chr16:72928440:C:T	4.09946e-13	-0.998575	-1.68486e-09	2.8282e-05	-1.27102	-1.68486e-09
72928524	chr16:72928524:T:C	1.0652e-13	-1.58883	-0.757442	8.29337e-06	-1.42907	-1.06872
72928965	chr16:72928965:C:T	3.496e-13	-1.5297	0.371895	3.76368e-05	-1.22309	0.237829
72928977	chr16:72928977:C:A	2.21322e-13	-1.61498	-1.68486e-09	2.18559e-05	-1.52878	-1.68486e-09
72928990	chr16:72928990:C:T	3.05717e-12	-2.4149e-10	1.01065	0.00021724	-2.4149e-10	0.767753
72929081	chr16:72929081:T:C	3.69927e-14	-1.65284	-1.75104	3.83038e-06	-1.64238	-1.62791
72929915	chr16:72929915:G:A	6.58088e-14	-1.56539	-1.26246	5.13743e-06	-1.66209	-1.31461
72929940	chr16:72929940:G:A	2.13768e-13	-1.64971	-1.68486e-09	2.0645e-05	-1.58578	-1.68486e-09
72929983	chr16:72929983:C:T	3.68918e-14	-1.65393	-1.75268	3.97333e-06	-1.46205	-1.7716
72930434	chr16:72930434:G:A	3.80238e-13	-1.0738	-1.68486e-09	2.825e-05	-1.27215	-1.68486e-09
72930537	chr16:72930537:C:T	6.98127e-13	-2.4149e-10	-0.466199	5.05939e-05	-2.4149e-10	-0.689417
72930666	chr16:72930666:A:G	3.66968e-14	-1.65786	-1.75405	3.90807e-06	-1.482	-1.76821
72930809	chr16:72930809:G:A	3.59753e-14	-1.66367	-1.7681	3.75005e-06	-1.51138	-1.7801
72930867	chr16:72930867:T:C	3.68333e-14	-1.64508	-1.76312	4.06435e-06	-1.43522	-1.77577
72930900	chr16:72930900:G:A	3.66863e-14	-1.65504	-1.75716	3.94201e-06	-1.47041	-1.77115
72931277	chr16:72931277:C:T	2.25436e-13	-2.4149e-10	-1.59656	2.42225e-05	-2.4149e-10	-1.42596
72931295	chr16:72931295:C:T	3.7772e-14	-1.59562	-1.78741	4.37835e-06	-1.33556	-1.80101
72931470	chr16:72931470:A:G	3.61733e-14	-1.64819	-1.77809	3.98421e-06	-1.44256	-1.78835
72932299	chr16:72932299:A:G	3.59877e-14	-1.65102	-1.7804	3.86423e-06	-1.45861	-1.80287
72932333	chr16:72932333:T:C	3.7387e-14	-1.6459	-1.74738	4.10937e-06	-1.43783	-1.76215
72932394	chr16:72932394:A:G	3.66567e-14	-1.64496	-1.76804	4.04777e-06	-1.43484	-1.78024
72932535	chr16:72932535:A:T	3.69511e-14	-1.64614	-1.75886	4.06354e-06	-1.43841	-1.77279
72933231	chr16:72933231:T:C	3.65775e-14	-1.6428	-1.77236	4.0597e-06	-1.42842	-1.78372
72933305	chr16:72933305:CATT:C	3.6457e-14	-1.65153	-1.76693	3.96299e-06	-1.457	-1.77925
72933464	chr16:72933464:C:T	8.45333e-14	-1.59127	-0.986184	7.52317e-06	-1.34947	-1.24579
72933560	chr16:72933560:T:A	3.68779e-14	-1.64699	-1.76	4.04733e-06	-1.44175	-1.77344
72933717	chr16:72933717:T:C	3.71544e-14	-1.6331	-1.76641	4.19456e-06	-1.40054	-1.77892
72934370	chr16:72934370:C:G	2.24795e-13	-1.59941	-1.68486e-09	2.33141e-05	-1.46419	-1.68486e-09
72934465	chr16:72934465:A:G	1.0053e-13	-1.62421	-0.779938	7.78645e-06	-1.47161	-1.08926
72934799	chr16:72934799:C:G	9.61176e-13	-2.4149e-10	-0.146443	4.62988e-05	-2.4149e-10	-0.778132
72934863	chr16:72934863:G:A	9.92751e-13	-2.4149e-10	-0.114121	6.82743e-05	-2.4149e-10	-0.389715
72935045	chr16:72935045:C:G	3.79094e-13	-2.4149e-10	-1.07682	2.93448e-05	-2.4149e-10	-1.23413
72935175	chr16:72935175:C:T	3.64964e-14	-1.6453	-1.77209	3.91371e-06	-1.46368	-1.78508
72935335	chr16:72935335:CAA:C	8.63881e-14	-1.61307	-0.94268	9.88998e-06	-1.35965	-0.962078
72935782	chr16:72935782:C:T	1.83e-13	-2.4149e-10	-1.80512	1.6694e-05	-2.4149e-10	-1.7982
72936668	chr16:72936668:G:A	5.17686e-13	-2.4149e-10	-0.765231	6.1559e-05	-2.4149e-10	-0.493253
72936993	chr16:72936993:C:A	8.1979e-14	-1.60974	-0.998393	9.85859e-06	-1.35153	-0.973376
72937171	chr16:72937171:G:C	9.19993e-13	-2.4149e-10	-0.190235	6.40592e-05	-2.4149e-10	-0.453441
72937411	chr16:72937411:T:G	4.82156e-13	-2.4149e-10	-0.836333	4.20902e-05	-2.4149e-10	-0.873433
72937760	chr16:72937760:C:T	2.39259e-13	-2.4149e-10	-1.53706	1.86308e-05	-2.4149e-10	-1.68843
72937977	chr16:72937977:A:G	4.84141e-14	-1.41911	-1.7157	7.29148e-06	-0.987445	-1.6391
72938143	chr16:72938143:C:T	3.75181e-13	-2.4149e-10	-1.08719	3.26531e-05	-2.4149e-10	-1.12731
72938191	chr16:72938191:A:G	6.84518e-14	-0.985632	-1.80284	1.16055e-05	-0.380511	-1.78126
72938493	chr16:72938493:C:T	1.08391e-12	-2.4149e-10	-0.0262694	7.44607e-05	-2.4149e-10	-0.302977
72938516	chr16:72938516:G:A	4.26603e-13	-2.4149e-10	-0.958748	3.6794e-05	-2.4149e-10	-1.00791
72939245	chr16:72939245:C:A	1.88165e-13	-2.4149e-10	-1.77728	1.65604e-05	-2.4149e-10	-1.80624
72939455	chr16:72939455:C:T	9.38258e-14	-1.5993	-0.873858	1.11448e-05	-1.35536	-0.846913
72939629	chr16:72939629:T:C	2.17964e-13	-1.63027	-1.68486e-09	2.01447e-05	-1.61031	-1.68486e-09
72939849	chr16:72939849:CT:C	2.62265e-13	-2.4149e-10	-1.44525	2.06609e-05	-2.4149e-10	-1.58501
72940124	chr16:72940124:C:G	9.81588e-14	-1.47404	-0.953977	6.08642e-06	-1.65369	-1.1535
72940766	chr16:72940766:C:T	1.12344e-12	-2.4149e-10	0.00954827	7.67831e-05	-2.4149e-10	-0.272264
72941240	chr16:72941240:C:A	9.09204e-14	-1.60207	-0.902551	1.08209e-05	-1.35864	-0.873123
72941890	chr16:72941890:C:T	1.01741e-13	-1.53468	-0.857499	1.42417e-05	-1.07184	-0.885238
72942033	chr16:72942033:T:C	3.58825e-14	-1.64236	-1.79199	3.21821e-06	-1.6382	-1.80623
72943044	chr16:72943044:A:C	3.52147e-14	-1.66463	-1.7885	3.15474e-06	-1.65803	-1.80632
72944261	chr16:72944261:A:T	6.15099e-13	-2.4149e-10	-0.592817	5.25852e-05	-2.4149e-10	-0.650814
72944634	chr16:72944634:T:C	6.2554e-14	-1.61888	-1.2597	7.23865e-06	-1.41267	-1.22114
72944699	chr16:72944699:G:A	9.38012e-13	-2.4149e-10	-0.170838	6.66983e-05	-2.4149e-10	-0.41307
72945169	chr16:72945169:A:G	3.00834e-13	-1.30804	-1.68486e-09	2.71794e-05	-1.31079	-1.68486e-09
72945475	chr16:72945475:C:T	7.25664e-14	-0.932572	-1.79753	1.27792e-05	-0.30972	-1.75571
72945565	chr16:72945565:A:C	5.13185e-14	-1.50039	-1.57616	4.43312e-06	-1.43681	-1.68734
72945666	chr16:72945666:C:T	1.82847e-13	-2.4149e-10	-1.80595	1.70222e-05	-2.4149e-10	-1.77873
72946841	chr16:72946841:G:A	6.03494e-14	-1.436	-1.47845	4.31565e-06	-1.59271	-1.55829
72947041	chr16:72947041:C:T	8.68366e-14	-1.65909	-0.891482	1.22956e-05	-1.55931	-0.544691
72947249	chr16:72947249:A:G	2.72283e-13	-2.4149e-10	-1.40776	2.22979e-05	-2.4149e-10	-1.50876
72947331	chr16:72947331:T:C	6.67848e-14	-1.17905	-1.63408	7.73622e-06	-1.10243	-1.46491
72947994	chr16:72947994:C:T	1.91225e-13	-2.4149e-10	-1.76115	1.75961e-05	-2.4149e-10	-1.74557
72948050	chr16:72948050:C:A	8.06122e-14	-0.838054	-1.7869	7.74807e-06	-0.87494	-1.69087
72948173	chr16:72948173:A:G	2.28714e-13	-1.58213	-1.68486e-09	2.18589e-05	-1.52864	-1.68486e-09
72948489	chr16:72948489:G:C	5.90533e-14	-1.40339	-1.53277	6.00364e-06	-1.35517	-1.46571
72948892	chr16:72948892:A:G	2.28295e-13	-1.58396	-1.68486e-09	2.18854e-05	-1.52743	-1.68486e-09
72949159	chr16:72949159:C:T	3.58056e-14	-1.64026	-1.79623	3.20336e-06	-1.6438	-1.80525
72949177	chr16:72949177:T:C	2.32469e-13	-2.4149e-10	-1.56584	2.09236e-05	-2.4149e-10	-1.57237
72949228	chr16:72949228:T:G	3.8232e-14	-1.60583	-1.7651	3.42855e-06	-1.66181	-1.7193
72949545	chr16:72949545:G:A	2.14527e-13	-1.64617	-1.68486e-09	2.45459e-05	-1.4127	-1.68486e-09
72949603	chr16:72949603:G:A	4.26344e-14	-1.59882	-1.66312	3.54419e-06	-1.62563	-1.7223
72949733	chr16:72949733:GA:G	2.11127e-13	-1.66214	-1.68486e-09	2.18675e-05	-1.52825	-1.68486e-09
72949997	chr16:72949997:G:A	6.62838e-14	-1.33143	-1.48922	4.55319e-06	-1.52926	-1.56816
72950316	chr16:72950316:C:T	2.16021e-13	-1.63923	-1.68486e-09	2.39162e-05	-1.43869	-1.68486e-09
72950320	chr16:72950320:G:A	2.00874e-13	-2.4149e-10	-1.71192	1.6843e-05	-2.4149e-10	-1.78932
72950441	chr16:72950441:G:A	3.57317e-14	-1.65224	-1.78633	4.55978e-06	-1.39161	-1.70437
72950443	chr16:72950443:C:T	3.42497e-13	-1.17834	-1.68486e-09	2.41948e-05	-1.42711	-1.68486e-09
72950696	chr16:72950696:C:A	2.15113e-13	-1.64344	-1.68486e-09	2.00327e-05	-1.61588	-1.68486e-09
72950769	chr16:72950769:C:T	1.13189e-13	-0.48006	-1.80548	6.12228e-06	-0.998247	-1.80307
72950840	chr16:72950840:C:T	2.42265e-13	-2.4149e-10	-1.52457	2.45006e-05	-2.4149e-10	-1.41455
72951194	chr16:72951194:G:T	2.21606e-13	-1.6137	-1.68486e-09	2.28065e-05	-1.4862	-1.68486e-09
72951439	chr16:72951439:T:C	5.97143e-14	-1.52799	-1.39704	4.28695e-06	-1.64183	-1.51584
72952082	chr16:72952082:T:C	6.11264e-14	-1.34256	-1.5591	3.99734e-06	-1.65511	-1.57251
72952337	chr16:72952337:C:A	2.17697e-13	-1.6315	-1.68486e-09	2.36817e-05	-1.44855	-1.68486e-09
72952435	chr16:72952435:A:G	1.09014e-13	-1.40811	-0.915023	1.30795e-05	-1.37219	-0.670017
72952859	chr16:72952859:G:A	2.17515e-13	-2.4149e-10	-1.63233	1.76007e-05	-2.4149e-10	-1.74531
72953208	chr16:72953208:C:A	8.25191e-13	-2.4149e-10	-0.298985	5.43065e-05	-2.4149e-10	-0.618605
72953708	chr16:72953708:G:A	7.23003e-14	-1.64389	-1.08989	1.2611e-05	-1.26662	-0.812064
72953892	chr16:72953892:T:G	2.13243e-13	-2.4149e-10	-1.65217	1.75355e-05	-2.4149e-10	-1.74902
72954009	chr16:72954009:G:A	2.72598e-13	-1.4066	-1.68486e-09	2.37717e-05	-1.44475	-1.68486e-09
72954238	chr16:72954238:C:T	3.69721e-13	-2.4149e-10	-1.10185	2.91705e-05	-2.4149e-10	-1.24009
72954359	chr16:72954359:A:G	1.84677e-13	-2.4149e-10	-1.79599	1.66325e-05	-2.4149e-10	-1.80189
72954430	chr16:72954430:C:T	1.84452e-13	-2.4149e-10	-1.79721	1.66462e-05	-2.4149e-10	-1.80107
72954935	chr16:72954935:C:T	7.59531e-14	-1.37605	-1.30843	5.14465e-06	-1.55663	-1.41866
72955109	chr16:72955109:C:A	7.15103e-14	-0.952501	-1.79226	5.45384e-06	-1.16413	-1.7528
72955526	chr16:72955526:C:T	2.10928e-13	-2.4149e-10	-1.66308	1.74999e-05	-2.4149e-10	-1.75105
72955533	chr16:72955533:C:A	1.01046e-11	2.20615	-1.68486e-09	0.000389427	1.35143	-1.68486e-09
72955891	chr16:72955891:G:A	3.49573e-14	-1.66651	-1.79397	3.32886e-06	-1.65878	-1.75184
72955976	chr16:72955976:C:G	2.00998e-13	-2.4149e-10	-1.71131	1.68823e-05	-2.4149e-10	-1.78698
72956359	chr16:72956359:C:T	1.82861e-13	-2.4149e-10	-1.80588	1.65717e-05	-2.4149e-10	-1.80555
72956444	chr16:72956444:G:A	2.13175e-13	-2.4149e-10	-1.65249	2.24782e-05	-2.4149e-10	-1.5007
72956455	chr16:72956455:A:T	6.5684e-14	-1.03768	-1.79207	5.11179e-06	-1.22959	-1.7521
72956560	chr16:72956560:G:T	3.45857e-14	-1.66551	-1.80565	3.24516e-06	-1.65853	-1.77755
72956654	chr16:72956654:G:A	3.56896e-14	-1.64981	-1.78993	3.3541e-06	-1.6593	-1.74377
72956921	chr16:72956921:G:C	4.16316e-14	-1.48729	-1.79845	3.28285e-06	-1.64986	-1.77468
72957107	chr16:72957107:T:C	2.10661e-13	-2.4149e-10	-1.66435	1.94854e-05	-2.4149e-10	-1.64358
72957158	chr16:72957158:G:T	5.20086e-14	-1.349	-1.71419	3.72828e-06	-1.66764	-1.62967
72957198	chr16:72957198:C:T	5.33009e-14	-1.26901	-1.76964	4.43553e-06	-1.41028	-1.71333
72957387	chr16:72957387:C:T	5.7515e-14	-1.1602	-1.80235	3.27561e-06	-1.62874	-1.798
72958298	chr16:72958298:G:A	5.42698e-14	-1.51656	-1.50407	4.00416e-06	-1.63162	-1.5943
72958322	chr16:72958322:G:A	4.22122e-14	-1.58619	-1.68571	3.80669e-06	-1.66422	-1.61227
72959011	chr16:72959011:G:C	1.26101e-12	-2.4149e-10	0.12507	9.6978e-05	-2.4149e-10	-0.0387646
72959710	chr16:72959710:T:C	4.60319e-13	-2.4149e-10	-0.882681	4.62055e-05	-2.4149e-10	-0.780149
72959807	chr16:72959807:G:A	1.06363e-11	3.67357	-1.41614	0.000515401	3.05091	-1.41922
72959809	chr16:72959809:C:T	6.06629e-14	-1.14065	-1.76862	4.20636e-06	-1.38491	-1.79174
72959961	chr16:72959961:G:A	2.11939e-13	-1.6583	-1.68486e-09	2.03191e-05	-1.60169	-1.68486e-09
72960265	chr16:72960265:G:A	6.35532e-12	3.41703	-1.67458	0.000311985	2.80156	-1.67186
72960487	chr16:72960487:G:A	3.8409e-13	-2.4149e-10	-1.06372	2.9274e-05	-2.4149e-10	-1.23655
72960520	chr16:72960520:T:C	5.35804e-14	-1.26045	-1.77296	7.91922e-06	-0.753272	-1.79068
72960681	chr16:72960681:A:G	1.97326e-10	6.21418	-1.03617	0.00843337	5.48438	-1.05768
72960936	chr16:72960936:C:G	4.20315e-14	-1.62098	-1.6552	3.84812e-06	-1.53897	-1.72669
72960992	chr16:72960992:T:C	9.72521e-14	-1.23904	-1.19825	1.89546e-05	-0.804022	-0.867179
72961129	chr16:72961129:C:T	6.33059e-14	-1.40553	-1.46109	7.45556e-06	-0.995467	-1.60882
72961726	chr16:72961726:G:A	6.33764e-13	-2.4149e-10	-0.562924	7.62286e-05	-2.4149e-10	-0.279512
72961876	chr16:72961876:G:C	7.46251e-14	-1.02712	-1.675	5.07854e-06	-1.27115	-1.71708
72961968	chr16:72961968:C:T	6.41467e-13	0.341908	-0.892751	9.32603e-05	0.573344	-0.651198
72962097	chr16:72962097:T:C	3.47058e-14	-1.66197	-1.80573	3.48093e-06	-1.56318	-1.80277
72962150	chr16:72962150:G:T	2.69769e-13	-1.41703	-1.68486e-09	1.94028e-05	-1.64783	-1.68486e-09
72962174	chr16:72962174:A:G	1.35529e-13	-0.523337	-1.58208	8.84732e-06	-0.913977	-1.51916
72962259	chr16:72962259:A:C	1.60195e-12	-2.4149e-10	0.364374	8.98356e-05	-2.4149e-10	-0.115267
72962263	chr16:72962263:G:A	1.14927e-13	-0.631905	-1.6384	6.31906e-06	-1.15956	-1.61012
72962295	chr16:72962295:C:G	5.9335e-13	-2.4149e-10	-0.628815	7.11903e-05	-2.4149e-10	-0.347891
72962449	chr16:72962449:T:C	9.20665e-13	-2.4149e-10	-0.189505	0.000114832	-2.4149e-10	0.130224
72962644	chr16:72962644:C:T	9.21376e-13	-2.4149e-10	-0.188732	0.000112695	-2.4149e-10	0.111438
72962889	chr16:72962889:G:A	1.89137e-13	-2.4149e-10	-1.77213	1.68884e-05	-2.4149e-10	-1.78662
72962914	chr16:72962914:C:T	4.365e-14	-1.66752	-1.57088	4.94126e-06	-1.40908	-1.60655
72962948	chr16:72962948:A:G	4.1408e-14	-1.52644	-1.76468	3.21217e-06	-1.64845	-1.79786
72963468	chr16:72963468:G:C	2.27798e-13	-2.4149e-10	-1.58614	2.09386e-05	-2.4149e-10	-1.57166
72963848	chr16:72963848:G:T	8.03327e-14	-1.6302	-0.998219	6.69438e-06	-1.60748	-1.1045
72964337	chr16:72964337:A:G	8.81414e-14	-1.22476	-1.3109	6.26691e-06	-1.21817	-1.5598
72964703	chr16:72964703:T:C	3.17104e-13	-1.25537	-1.68486e-09	1.95121e-05	-1.64221	-1.68486e-09
72964857	chr16:72964857:G:A	6.32198e-14	-1.47122	-1.39676	7.57064e-06	-1.53497	-1.054
72964940	chr16:72964940:C:T	2.16487e-13	-1.63707	-1.68486e-09	1.90333e-05	-1.66706	-1.68486e-09
72965735	chr16:72965735:A:G	2.99608e-13	-1.31212	-1.68486e-09	1.93142e-05	-1.65241	-1.68486e-09
72965774	chr16:72965774:T:C	1.01526e-12	-2.4149e-10	-0.0916961	6.17829e-05	-2.4149e-10	-0.489622
72965791	chr16:72965791:T:C	4.97641e-14	-1.30989	-1.79742	3.4832e-06	-1.62261	-1.74268
72965866	chr16:72965866:A:G	4.00103e-13	0.758466	-1.78135	1.11645e-05	-0.494229	-1.70628
72966086	chr16:72966086:C:T	1.95583e-13	-2.4149e-10	-1.73861	1.77122e-05	-2.4149e-10	-1.739
72966231	chr16:72966231:A:G	1.05601e-12	-2.4149e-10	-0.0523491	6.53827e-05	-2.4149e-10	-0.43299
72966959	chr16:72966959:T:A	2.24313e-13	-2.4149e-10	-1.60156	2.19599e-05	-2.4149e-10	-1.52403
72967210	chr16:72967210:C:T	3.8677e-13	-2.4149e-10	-1.05677	2.98783e-05	-2.4149e-10	-1.21612
72967242	chr16:72967242:G:C	1.89855e-13	-2.4149e-10	-1.76834	1.73544e-05	-2.4149e-10	-1.7594
72967521	chr16:72967521:GAA:G	1.87872e-13	-2.4149e-10	-1.77884	1.67953e-05	-2.4149e-10	-1.79215
72967699	chr16:72967699:G:A	5.79604e-14	-1.14928	-1.80556	3.64684e-06	-1.54931	-1.77008
72967865	chr16:72967865:T:C	3.71914e-13	-2.4149e-10	-1.09594	2.81016e-05	-2.4149e-10	-1.27742
72967874	chr16:72967874:G:A	1.002e-13	-1.338	-1.06943	5.69815e-06	-1.65433	-1.21878
72967920	chr16:72967920:C:T	4.42392e-14	-1.42118	-1.80381	3.79567e-06	-1.4934	-1.78598
72968159	chr16:72968159:C:T	3.32717e-13	-1.20731	-1.68486e-09	2.0005e-05	-1.61727	-1.68486e-09
72968185	chr16:72968185:G:A	2.70598e-13	-2.4149e-10	-1.41397	2.06808e-05	-2.4149e-10	-1.58404
72968522	chr16:72968522:G:A	3.92221e-14	-1.65906	-1.6863	3.88472e-06	-1.5412	-1.715
72968720	chr16:72968720:G:C	5.63621e-14	-1.17752	-1.80529	3.63079e-06	-1.55486	-1.76894
72968721	chr16:72968721:T:C	4.66922e-14	-1.37933	-1.79169	4.04896e-06	-1.45705	-1.75774
72969291	chr16:72969291:C:G	8.42823e-13	1.1848	-1.46264	4.37505e-05	0.673008	-1.50775
72969534	chr16:72969534:C:T	9.1583e-14	-0.781805	-1.71555	7.04377e-06	-0.869764	-1.79134
72969790	chr16:72969790:T:C	2.21134e-13	-2.4149e-10	-1.61583	1.85456e-05	-2.4149e-10	-1.69302
72969817	chr16:72969817:A:G	1.86461e-13	-2.4149e-10	-1.78638	1.67101e-05	-2.4149e-10	-1.79723
72969820	chr16:72969820:T:C	5.4485e-14	-1.64295	-1.37372	4.23775e-06	-1.65618	-1.51304
72970136	chr16:72970136:C:G	3.90527e-14	-1.6417	-1.70799	3.3788e-06	-1.66274	-1.73298
72970442	chr16:72970442:C:G	5.25859e-14	-1.27093	-1.78123	3.34064e-06	-1.63976	-1.76732
72970494	chr16:72970494:G:A	1.85163e-13	-2.4149e-10	-1.79337	1.66131e-05	-2.4149e-10	-1.80306
72971040	chr16:72971040:T:A	1.22306e-13	-0.553431	-1.65465	1.20562e-05	-0.445029	-1.67864
72971125	chr16:72971125:A:T	4.62454e-13	-2.4149e-10	-0.878054	3.51583e-05	-2.4149e-10	-1.05339
72971509	chr16:72971509:T:C	2.89028e-13	-2.4149e-10	-1.34808	2.32144e-05	-2.4149e-10	-1.46847
72971909	chr16:72971909:G:A	2.08437e-13	-0.263764	-1.4112	1.29457e-05	-0.627462	-1.42502
72972519	chr16:72972519:GT:G	2.36595e-13	-2.4149e-10	-1.54825	2.55945e-05	-2.4149e-10	-1.37087
72972539	chr16:72972539:C:T	2.59643e-13	-2.4149e-10	-1.45529	2.27164e-05	-2.4149e-10	-1.49016
72972675	chr16:72972675:T:C	2.48395e-13	-0.10796	-1.39162	2.77082e-05	0.116854	-1.40838
72972956	chr16:72972956:C:T	2.11971e-13	-2.4149e-10	-1.65815	2.20359e-05	-2.4149e-10	-1.52058
72973106	chr16:72973106:T:C	3.82401e-14	-1.56441	-1.80631	3.81396e-06	-1.4689	-1.80568
72973145	chr16:72973145:G:C	3.1291e-13	-1.26868	-1.68486e-09	3.52461e-05	-1.05089	-1.68486e-09
72973521	chr16:72973521:C:T	1.85945e-13	-2.4149e-10	-1.78915	1.65903e-05	-2.4149e-10	-1.80443
72973601	chr16:72973601:A:G	4.43425e-13	0.746478	-1.66655	1.47896e-05	-0.341792	-1.57753
72973699	chr16:72973699:A:T	2.19255e-13	-0.504327	-1.12004	2.78134e-05	-0.17428	-1.11345
72973733	chr16:72973733:G:A	8.44338e-13	0.291582	-0.567629	9.51863e-05	0.693526	-0.750939
72973970	chr16:72973970:G:A	1.13702e-12	-2.4149e-10	0.0215651	7.93772e-05	-2.4149e-10	-0.239037
72973987	chr16:72973987:A:G	3.69106e-13	-1.10352	-1.68486e-09	2.16185e-05	-1.5397	-1.68486e-09
72974071	chr16:72974071:T:C	5.79354e-13	0.140231	-0.792917	6.08674e-05	0.530714	-1.03526
72974161	chr16:72974161:G:A	1.99252e-13	-0.165499	-1.55453	1.33949e-05	-0.530128	-1.48824
72974331	chr16:72974331:C:T	3.45713e-14	-1.66659	-1.80498	3.15013e-06	-1.66408	-1.80172
72974358	chr16:72974358:G:A	5.5286e-13	0.10328	-0.802775	5.77996e-05	0.489655	-1.04592
72974779	chr16:72974779:G:A	1.93533e-13	-2.4149e-10	-1.74915	1.72964e-05	-2.4149e-10	-1.76275
72974894	chr16:72974894:C:T	1.84086e-13	-0.27602	-1.52318	2.19967e-05	-0.0301066	-1.49225
72975098	chr16:72975098:T:A	4.49695e-14	-1.53956	-1.66906	4.40253e-06	-1.42966	-1.70141
72975414	chr16:72975414:C:A	2.29691e-13	-2.4149e-10	-1.57787	2.25324e-05	-2.4149e-10	-1.4983
72975799	chr16:72975799:T:C	8.03636e-13	1.1491	-1.47455	2.90829e-05	-0.116844	-1.12625
72975873	chr16:72975873:T:G	3.57096e-14	-1.66739	-1.77179	3.16573e-06	-1.66237	-1.7985
72976577	chr16:72976577:G:C	2.40166e-13	-2.4149e-10	-1.53327	2.48405e-05	-2.4149e-10	-1.40077
72976773	chr16:72976773:G:A	2.13802e-13	-1.64955	-1.68486e-09	1.91199e-05	-1.66252	-1.68486e-09
72976881	chr16:72976881:G:A	3.70217e-13	-0.16675	-0.933762	3.80787e-05	0.186999	-1.16059
72976887	chr16:72976887:G:GC	1.11391e-13	-0.528935	-1.77262	7.3358e-06	-0.888714	-1.73177
72977678	chr16:72977678:G:A	3.97713e-14	-1.5939	-1.73755	5.36791e-06	-1.19314	-1.73967
72977934	chr16:72977934:G:A	1.86048e-13	-2.4149e-10	-1.78859	1.65957e-05	-2.4149e-10	-1.8041
72978265	chr16:72978265:T:C	3.57998e-14	-1.65844	-1.77822	3.67633e-06	-1.55817	-1.75317
72978362	chr16:72978362:G:A	1.9937e-13	-2.4149e-10	-1.71944	1.78354e-05	-2.4149e-10	-1.73206
72978388	chr16:72978388:T:C	3.90226e-13	-0.345573	-0.702301	3.76386e-05	-0.0246859	-0.960532
72978602	chr16:72978602:G:A	3.02704e-13	-0.0275452	-1.2743	3.3848e-05	0.337624	-1.42899
72978786	chr16:72978786:G:A	4.53292e-14	-1.41349	-1.78716	3.24649e-06	-1.65147	-1.7842
72979583	chr16:72979583:T:C	3.87363e-14	-1.65014	-1.70768	3.65187e-06	-1.60406	-1.71395
72979611	chr16:72979611:G:T	2.15597e-13	-1.64119	-1.68486e-09	2.08901e-05	-1.57397	-1.68486e-09
72979734	chr16:72979734:T:G	6.30374e-14	-1.0854	-1.78548	3.68507e-06	-1.58079	-1.72817
72979896	chr16:72979896:C:T	5.03271e-13	-0.136649	-0.656824	4.69397e-05	0.157642	-0.922026
72979897	chr16:72979897:T:C	5.49958e-14	-1.33074	-1.67661	3.71647e-06	-1.63416	-1.66631
72979941	chr16:72979941:A:C	6.6918e-13	-0.508547	-1.68486e-09	3.78099e-05	-0.980678	-1.68486e-09
72979943	chr16:72979943:T:C	7.81153e-14	-1.04828	-1.60813	6.17682e-06	-1.10649	-1.68596
72980032	chr16:72980032:G:A	1.85799e-13	-2.4149e-10	-1.78993	1.65957e-05	-2.4149e-10	-1.8041
72980287	chr16:72980287:T:G	2.28522e-13	-2.4149e-10	-1.58297	2.32058e-05	-2.4149e-10	-1.46885
72980374	chr16:72980374:G:A	1.60444e-12	0.365932	-1.68486e-09	0.000165127	0.493466	-1.68486e-09
72980419	chr16:72980419:C:T	3.71653e-13	-2.4149e-10	-1.09664	2.66217e-05	-2.4149e-10	-1.33152
72980681	chr16:72980681:G:T	2.45876e-13	0.0531755	-1.56295	1.62715e-05	-0.330643	-1.49319
72981106	chr16:72981106:G:A	3.26457e-13	-2.4149e-10	-1.2263	2.54243e-05	-2.4149e-10	-1.37754
72981262	chr16:72981262:G:A	1.25608e-13	-0.638479	-1.54295	1.01604e-05	-0.621011	-1.67374
72981336	chr16:72981336:T:G	3.55815e-13	-1.14019	-1.68486e-09	3.08937e-05	-1.1827	-1.68486e-09
72981522	chr16:72981522:G:A	6.93689e-13	1.25765	-1.73022	4.26028e-05	0.871439	-1.73277
72981697	chr16:72981697:G:C	6.23418e-13	0.116882	-0.696265	5.9895e-05	0.434369	-0.955025
72981913	chr16:72981913:C:T	2.29614e-13	-2.4149e-10	-1.5782	2.46193e-05	-2.4149e-10	-1.40972
72982230	chr16:72982230:T:A	2.27052e-13	-2.4149e-10	-1.58942	1.84085e-05	-2.4149e-10	-1.70043
72982244	chr16:72982244:A:C	2.8458e-13	0.102345	-1.46593	1.89068e-05	-0.28946	-1.38427
72982621	chr16:72982621:C:T	1.87983e-13	-2.4149e-10	-1.77825	1.65592e-05	-2.4149e-10	-1.80631
72982869	chr16:72982869:A:C	7.8771e-14	-0.844882	-1.80317	4.35175e-06	-1.38006	-1.76261
72983050	chr16:72983050:A:G	1.85965e-13	-2.4149e-10	-1.78904	1.65905e-05	-2.4149e-10	-1.80442
72983162	chr16:72983162:C:G	1.13323e-13	-0.687042	-1.59731	9.74199e-06	-0.860616	-1.47619
72983219	chr16:72983219:T:G	6.14968e-14	-1.13193	-1.76368	5.34504e-06	-1.16497	-1.7721
72983264	chr16:72983264:A:G	1.843e-13	-2.4149e-10	-1.79803	1.68618e-05	-2.4149e-10	-1.7882
72983607	chr16:72983607:T:A	2.1921e-13	-2.4149e-10	-1.62457	1.91958e-05	-2.4149e-10	-1.65856
72983785	chr16:72983785:C:A	1.6687e-13	-0.172725	-1.72466	2.25842e-05	0.232427	-1.72842
72983794	chr16:72983794:C:A	2.45061e-13	-1.51309	-1.68486e-09	1.93549e-05	-1.6503	-1.68486e-09
72983997	chr16:72983997:T:G	1.90795e-13	-2.4149e-10	-1.7634	1.7281e-05	-2.4149e-10	-1.76364
72984515	chr16:72984515:A:C	1.85134e-13	-2.4149e-10	-1.79352	1.66207e-05	-2.4149e-10	-1.8026
72984522	chr16:72984522:A:G	1.53762e-13	-0.305287	-1.67391	1.48155e-05	-0.209526	-1.70805
72984696	chr16:72984696:C:T	2.39015e-13	-1.53808	-1.68486e-09	1.92046e-05	-1.6581	-1.68486e-09
72985105	chr16:72985105:G:A	1.23279e-13	-0.476205	-1.72395	1.2061e-05	-0.371964	-1.75131
72985269	chr16:72985269:G:A	2.01965e-13	-2.4149e-10	-1.70651	1.82994e-05	-2.4149e-10	-1.70638
72985448	chr16:72985448:G:T	2.57833e-13	-2.4149e-10	-1.46229	2.24085e-05	-2.4149e-10	-1.50381
72985661	chr16:72985661:T:C	6.29984e-14	-1.12074	-1.75076	3.86288e-06	-1.5992	-1.66264
72986678	chr16:72986678:C:G	1.8785e-13	-2.4149e-10	-1.77896	1.65598e-05	-2.4149e-10	-1.80627
72986789	chr16:72986789:C:A	3.4211e-13	-2.4149e-10	-1.17947	3.20639e-05	-2.4149e-10	-1.14552
72986852	chr16:72986852:A:C	1.88308e-13	-2.4149e-10	-1.77652	1.76542e-05	-2.4149e-10	-1.74227
72986861	chr16:72986861:C:T	2.24459e-13	-1.60091	-1.68486e-09	1.91562e-05	-1.66062	-1.68486e-09
72986956	chr16:72986956:G:A	1.84322e-13	-2.4149e-10	-1.79792	1.71625e-05	-2.4149e-10	-1.77052
72987112	chr16:72987112:G:C	2.64079e-13	-2.4149e-10	-1.43835	2.92124e-05	-2.4149e-10	-1.23866
72987195	chr16:72987195:T:C	5.30477e-14	-1.4276	-1.61581	4.25141e-06	-1.51969	-1.64631
72987321	chr16:72987321:A:T	1.7393e-12	0.446636	-1.68486e-09	9.36409e-05	-0.0737813	-1.68486e-09
72987442	chr16:72987442:G:A	1.83532e-13	-0.23669	-1.56552	2.1621e-05	0.115372	-1.65496
72987465	chr16:72987465:G:C	3.77022e-14	-1.59516	-1.78972	3.68683e-06	-1.50805	-1.80043
72987541	chr16:72987541:C:G	5.34099e-14	-1.66741	-1.36919	4.52777e-06	-1.66562	-1.4374
72987655	chr16:72987655:C:T	1.62418e-13	-0.424879	-1.49955	1.11488e-05	-0.780788	-1.42113
72988079	chr16:72988079:C:T	2.34445e-13	-2.4149e-10	-1.55738	2.37876e-05	-2.4149e-10	-1.44408
72988089	chr16:72988089:A:G	1.085e-13	-1.66552	-0.662336	1.08744e-05	-1.66578	-0.561064
72988114	chr16:72988114:C:T	2.12401e-13	-0.212723	-1.4434	1.30886e-05	-0.571535	-1.46997
72988216	chr16:72988216:A:T	7.12778e-13	-2.4149e-10	-0.445431	5.36907e-05	-2.4149e-10	-0.630008
72988374	chr16:72988374:G:A	1.7083e-12	1.52542	-1.09677	6.22092e-05	0.169666	-0.652411
72988425	chr16:72988425:C:T	2.45695e-13	-2.4149e-10	-1.51051	1.80543e-05	-2.4149e-10	-1.71986
72988605	chr16:72988605:T:C	5.82726e-14	-1.16054	-1.78892	3.21169e-06	-1.64047	-1.80598
72988790	chr16:72988790:A:G	2.28103e-13	-1.58481	-1.68486e-09	2.27267e-05	-1.48971	-1.68486e-09
72988868	chr16:72988868:G:T	6.3843e-14	-1.5963	-1.26187	5.28152e-06	-1.57667	-1.37236
72988960	chr16:72988960:G:A	1.35591e-12	1.50773	-1.3101	4.51547e-05	0.156728	-0.959881
72989010	chr16:72989010:T:C	2.02034e-13	-2.4149e-10	-1.70616	2.04796e-05	-2.4149e-10	-1.59382
72989069	chr16:72989069:G:A	2.1272e-13	-2.4149e-10	-1.65463	1.82729e-05	-2.4149e-10	-1.70783
72989075	chr16:72989075:A:T	5.27551e-14	-1.62273	-1.42621	5.09243e-06	-1.65266	-1.33284
72989081	chr16:72989081:A:G	5.20884e-14	-1.61256	-1.4491	4.86236e-06	-1.63551	-1.39621
72989141	chr16:72989141:CT:C	7.12386e-14	-1.65297	-1.0956	5.84192e-06	-1.66533	-1.18286
72989180	chr16:72989180:A:G	1.16382e-12	1.08982	-1.04496	4.64484e-05	-0.194733	-0.580172
72989196	chr16:72989196:A:T	1.88272e-13	-2.4149e-10	-1.77671	1.65588e-05	-2.4149e-10	-1.80633
72989253	chr16:72989253:A:G	5.93158e-14	-1.14538	-1.78634	3.6113e-06	-1.6353	-1.69388
72989606	chr16:72989606:A:G	1.8433e-13	-2.4149e-10	-1.79787	1.68722e-05	-2.4149e-10	-1.78758
72989688	chr16:72989688:T:C	5.95611e-14	-1.66051	-1.26709	4.90137e-06	-1.66789	-1.35584
72990324	chr16:72990324:G:A	4.82538e-14	-1.61517	-1.52296	4.42819e-06	-1.6449	-1.48036
72990327	chr16:72990327:AAC:A	2.04751e-13	-2.4149e-10	-1.69281	1.71895e-05	-2.4149e-10	-1.76895
72990377	chr16:72990377:C:T	6.48297e-14	-1.4017	-1.44114	8.90644e-06	-1.0046	-1.42188
72990427	chr16:72990427:C:T	1.87676e-13	-2.4149e-10	-1.77988	1.65591e-05	-2.4149e-10	-1.80631
72990693	chr16:72990693:A:G	1.88575e-13	-2.4149e-10	-1.7751	1.656e-05	-2.4149e-10	-1.80626
72990817	chr16:72990817:C:A	3.85121e-13	-2.4149e-10	-1.06104	2.7618e-05	-2.4149e-10	-1.29478
72990913	chr16:72990913:G:A	1.97038e-13	-2.4149e-10	-1.7312	1.89362e-05	-2.4149e-10	-1.67217
72990944	chr16:72990944:C:T	1.87343e-13	-2.4149e-10	-1.78166	1.65605e-05	-2.4149e-10	-1.80623
72991144	chr16:72991144:G:A	2.15924e-13	-0.106631	-1.53304	2.89877e-05	0.295336	-1.54171
72991194	chr16:72991194:C:T	2.09039e-13	0.0453575	-1.71744	2.64308e-05	0.406021	-1.74474
72991422	chr16:72991422:G:A	2.07871e-13	-2.4149e-10	-1.67769	1.7367e-05	-2.4149e-10	-1.75868
72991583	chr16:72991583:G:A	1.98887e-13	-0.169622	-1.55224	2.69691e-05	0.254858	-1.57341
72991679	chr16:72991679:G:A	2.82411e-13	-2.4149e-10	-1.37124	2.43051e-05	-2.4149e-10	-1.42256
72991964	chr16:72991964:C:T	5.04212e-13	-0.791603	-1.68486e-09	6.57965e-05	-0.426682	-1.68486e-09
72992648	chr16:72992648:A:C	1.87052e-13	-2.4149e-10	-1.78321	1.65647e-05	-2.4149e-10	-1.80597
72992929	chr16:72992929:G:A	1.68232e-13	-0.464979	-1.42428	1.07988e-05	-0.787911	-1.44591
72993318	chr16:72993318:G:A	1.87765e-13	-2.4149e-10	-1.77941	1.65603e-05	-2.4149e-10	-1.80624
72993756	chr16:72993756:C:T	2.46504e-13	-2.4149e-10	-1.50722	1.87978e-05	-2.4149e-10	-1.67951
72993894	chr16:72993894:G:A	2.12829e-13	-1.65411	-1.68486e-09	2.23069e-05	-1.50835	-1.68486e-09
72993924	chr16:72993924:C:A	3.06047e-13	-0.286015	-1.00485	3.10513e-05	0.00873389	-1.18634
72994178	chr16:72994178:A:G	5.96482e-14	-1.66766	-1.25848	6.12969e-06	-1.65318	-1.14693
72994350	chr16:72994350:C:T	3.80309e-14	-1.6676	-1.70861	3.96468e-06	-1.50064	-1.73518
72994859	chr16:72994859:A:G	2.09969e-13	-1.66764	-1.68486e-09	2.05085e-05	-1.59241	-1.68486e-09
72995261	chr16:72995261:T:C	6.22472e-14	-1.11875	-1.76474	7.39823e-06	-0.833085	-1.77892
72995296	chr16:72995296:G:A	6.42047e-14	-1.10799	-1.74453	7.60416e-06	-0.821474	-1.76308
72996135	chr16:72996135:C:T	2.40946e-13	-2.4149e-10	-1.53003	1.98422e-05	-2.4149e-10	-1.62544
72996153	chr16:72996153:G:A	3.67712e-14	-1.66478	-1.74511	4.27501e-06	-1.48002	-1.68044
72996274	chr16:72996274:C:T	9.00151e-13	-0.450921	0.238883	4.13291e-05	-1.3738	0.482119
72996380	chr16:72996380:C:A	1.84129e-13	-2.4149e-10	-1.79896	1.65628e-05	-2.4149e-10	-1.80609
72996620	chr16:72996620:G:A	2.44048e-13	-2.4149e-10	-1.51724	2.13433e-05	-2.4149e-10	-1.55251
72997275	chr16:72997275:A:C	5.5879e-14	-1.1898	-1.80161	6.5688e-06	-0.925529	-1.80539
72997497	chr16:72997497:A:G	5.99566e-14	-1.42903	-1.49195	5.4186e-06	-1.61246	-1.31095
72997532	chr16:72997532:G:C	2.94641e-13	-2.4149e-10	-1.32884	2.36349e-05	-2.4149e-10	-1.45052
72997595	chr16:72997595:A:G	1.45989e-13	-1.51338	-0.517691	1.40217e-05	-1.62267	-0.349974
72997990	chr16:72997990:G:A	6.00708e-14	-1.30589	-1.61319	3.76836e-06	-1.58028	-1.70633
72998133	chr16:72998133:G:A	5.53346e-14	-1.6599	-1.34131	6.51814e-06	-1.62617	-1.11248
72998134	chr16:72998134:C:T	5.52903e-14	-1.66055	-1.34145	6.50687e-06	-1.62772	-1.11267
72998566	chr16:72998566:T:C	3.70023e-14	-1.66629	-1.73733	3.47713e-06	-1.61955	-1.74749
72999080	chr16:72999080:G:A	2.49126e-13	-2.4149e-10	-1.49664	2.97245e-05	-2.4149e-10	-1.22128
72999298	chr16:72999298:T:C	4.24752e-14	-1.6543	-1.61138	3.99003e-06	-1.55191	-1.67754
72999970	chr16:72999970:C:T	2.59119e-13	-1.00138	-0.455933	4.35853e-05	-0.993373	0.154845
73000286	chr16:73000286:G:A	4.21488e-13	-0.970809	-1.68486e-09	3.93892e-05	-0.939756	-1.68486e-09
73000606	chr16:73000606:A:G	1.08728e-13	-1.31566	-1.01009	1.60773e-05	-1.03987	-0.795972
73001007	chr16:73001007:C:T	9.51635e-14	-1.6592	-0.799806	9.61926e-06	-1.57912	-0.770357
73001039	chr16:73001039:C:T	7.19824e-14	-1.51292	-1.22526	6.44294e-06	-1.6539	-1.09637
73001116	chr16:73001116:T:C	5.3404e-14	-1.58477	-1.45195	4.65369e-06	-1.62533	-1.45026
73001146	chr16:73001146:A:G	2.12338e-13	-1.65642	-1.68486e-09	1.93125e-05	-1.6525	-1.68486e-09
73001167	chr16:73001167:C:T	8.45792e-13	-2.4149e-10	-0.274327	7.42154e-05	-2.4149e-10	-0.306277
73001601	chr16:73001601:T:C	4.49926e-14	-1.66665	-1.54145	4.06389e-06	-1.62411	-1.587
73001978	chr16:73001978:C:T	4.46475e-14	-1.54721	-1.66859	3.35886e-06	-1.667	-1.73465
73002192	chr16:73002192:G:A	4.89642e-13	-0.820926	-1.68486e-09	4.86277e-05	-0.729055	-1.68486e-09
73002734	chr16:73002734:T:C	5.16714e-14	-1.38004	-1.68965	4.31364e-06	-1.52233	-1.62914
73003486	chr16:73003486:G:A	3.48733e-14	-1.65891	-1.80397	3.22446e-06	-1.66031	-1.78218
73003659	chr16:73003659:C:T	3.58597e-14	-1.6574	-1.77759	3.77359e-06	-1.49119	-1.79403
73003678	chr16:73003678:C:T	2.10774e-13	-1.66382	-1.68486e-09	1.99689e-05	-1.61907	-1.68486e-09
73003828	chr16:73003828:G:A	3.5293e-14	-1.66736	-1.78356	3.53456e-06	-1.62641	-1.72425
73003836	chr16:73003836:A:G	3.6326e-13	-2.4149e-10	-1.11948	2.83773e-05	-2.4149e-10	-1.26766
73005197	chr16:73005197:G:A	5.32792e-13	-2.4149e-10	-0.736469	3.90555e-05	-2.4149e-10	-0.948265
73005232	chr16:73005232:C:T	6.22002e-14	-1.13246	-1.75178	7.69869e-06	-0.838306	-1.73389
73005489	chr16:73005489:T:C	5.64538e-14	-1.20111	-1.78007	6.90826e-06	-0.913671	-1.76686
73006057	chr16:73006057:A:G	2.48634e-13	-1.49862	-1.68486e-09	2.37472e-05	-1.44578	-1.68486e-09
73006153	chr16:73006153:G:A	1.87381e-13	-2.4149e-10	-1.78146	1.84459e-05	-2.4149e-10	-1.69841
73006230	chr16:73006230:G:A	2.9645e-13	-2.4149e-10	-1.32272	2.34074e-05	-2.4149e-10	-1.4602
73006370	chr16:73006370:C:T	2.17193e-13	-1.63381	-1.68486e-09	2.12703e-05	-1.55594	-1.68486e-09
73006393	chr16:73006393:C:A	2.21372e-13	-2.4149e-10	-1.61476	2.15695e-05	-2.4149e-10	-1.54197
73006716	chr16:73006716:G:A	1.99442e-13	-2.4149e-10	-1.71908	1.77591e-05	-2.4149e-10	-1.73635
73006726	chr16:73006726:C:T	1.9904e-13	-2.4149e-10	-1.72109	1.77282e-05	-2.4149e-10	-1.73809
73006777	chr16:73006777:C:T	3.19409e-13	-2.4149e-10	-1.24813	2.49186e-05	-2.4149e-10	-1.39763
73007620	chr16:73007620:G:C	3.68981e-14	-1.60014	-1.80631	3.66177e-06	-1.52607	-1.78923
73007953	chr16:73007953:T:C	4.96366e-14	-1.33579	-1.77409	5.87708e-06	-1.08231	-1.75988
73008652	chr16:73008652:G:A	3.92874e-14	-1.62586	-1.71783	4.89425e-06	-1.39148	-1.63371
73009030	chr16:73009030:C:T	6.47297e-14	-1.07675	-1.76763	8.14952e-06	-0.765527	-1.74976
73009348	chr16:73009348:G:A	7.19268e-14	-1.66086	-1.0781	7.2533e-06	-1.57703	-1.05476
73009878	chr16:73009878:G:A	4.83095e-14	-1.34858	-1.78839	5.33221e-06	-1.20655	-1.73294
73010276	chr16:73010276:C:A	1.96932e-13	-2.4149e-10	-1.73174	1.75214e-05	-2.4149e-10	-1.74983
73010309	chr16:73010309:C:T	2.12311e-13	-2.4149e-10	-1.65655	1.75153e-05	-2.4149e-10	-1.75017
73010757	chr16:73010757:A:G	1.87398e-13	-2.4149e-10	-1.78137	1.65589e-05	-2.4149e-10	-1.80632
73011085	chr16:73011085:G:A	2.15411e-13	-2.4149e-10	-1.64205	1.76829e-05	-2.4149e-10	-1.74065
73011485	chr16:73011485:G:C	4.9866e-14	-1.30233	-1.80293	6.43798e-06	-0.951331	-1.7997
73011716	chr16:73011716:A:C	4.19708e-14	-1.48929	-1.78834	4.83573e-06	-1.28165	-1.75556
73011950	chr16:73011950:T:C	4.04459e-14	-1.52934	-1.78529	4.75617e-06	-1.27528	-1.77853
73012311	chr16:73012311:G:A	2.14987e-13	-2.4149e-10	-1.64402	2.09754e-05	-2.4149e-10	-1.5699
73012861	chr16:73012861:C:T	2.08088e-13	-2.4149e-10	-1.67664	1.72041e-05	-2.4149e-10	-1.7681
73013441	chr16:73013441:C:T	2.35734e-13	-2.4149e-10	-1.5519	2.03179e-05	-2.4149e-10	-1.60175
73013588	chr16:73013588:A:G	3.50053e-13	-1.15652	-1.68486e-09	2.84023e-05	-1.26678	-1.68486e-09
73014210	chr16:73014210:G:C	3.49444e-14	-1.65991	-1.80093	3.48067e-06	-1.56805	-1.79797
73014373	chr16:73014373:A:G	3.00367e-13	-0.250743	-1.05885	1.75357e-05	-0.692573	-1.05643
73014468	chr16:73014468:C:T	3.14287e-13	-2.4149e-10	-1.26429	3.37535e-05	-2.4149e-10	-1.09417
73015342	chr16:73015342:G:A	2.17335e-13	-1.63316	-1.68486e-09	2.31496e-05	-1.47127	-1.68486e-09
73015348	chr16:73015348:G:A	4.83913e-13	-2.4149e-10	-0.832695	5.34705e-05	-2.4149e-10	-0.634119
73015508	chr16:73015508:T:C	3.81776e-14	-1.65992	-1.71243	3.38212e-06	-1.66443	-1.73031
73015655	chr16:73015655:C:T	2.09924e-13	-1.66785	-1.68486e-09	1.95535e-05	-1.64009	-1.68486e-09
73015772	chr16:73015772:C:A	2.77365e-13	-1.38927	-1.68486e-09	2.29943e-05	-1.478	-1.68486e-09
73016177	chr16:73016177:A:C	6.54418e-14	-1.08983	-1.74361	8.62173e-06	-0.733976	-1.72499
73016677	chr16:73016677:C:G	6.4609e-14	-1.07519	-1.77105	8.52662e-06	-0.712485	-1.75757
73016807	chr16:73016807:G:T	6.22297e-14	-1.65604	-1.22773	5.75549e-06	-1.59206	-1.27103
73017327	chr16:73017327:C:T	2.32568e-13	-2.4149e-10	-1.56542	1.93912e-05	-2.4149e-10	-1.64843
73017483	chr16:73017483:A:G	1.85658e-13	-2.4149e-10	-1.7907	1.65596e-05	-2.4149e-10	-1.80628
73017919	chr16:73017919:T:G	7.57668e-14	-1.32581	-1.36113	5.18896e-06	-1.6499	-1.31682
73018402	chr16:73018402:T:G	4.92992e-14	-1.31634	-1.80036	4.87394e-06	-1.22568	-1.80367
73018467	chr16:73018467:C:T	1.8365e-13	-1.47933	-0.322239	1.47183e-05	-1.63395	-0.290206
73018535	chr16:73018535:A:G	4.05221e-14	-1.58985	-1.7229	5.55073e-06	-1.27512	-1.6242
73018934	chr16:73018934:G:A	3.65721e-14	-1.60943	-1.80588	3.22299e-06	-1.65013	-1.79281
73018987	chr16:73018987:C:T	1.89727e-13	-2.4149e-10	-1.76902	1.75254e-05	-2.4149e-10	-1.7496
73019093	chr16:73019093:C:T	2.55819e-13	-2.4149e-10	-1.47013	2.50843e-05	-2.4149e-10	-1.39101
73019123	chr16:73019123:T:A	6.68375e-14	-1.51287	-1.29947	6.5155e-06	-1.5965	-1.14257
73019253	chr16:73019253:T:C	4.04906e-14	-1.64072	-1.67281	3.51577e-06	-1.66769	-1.6883
73019348	chr16:73019348:G:A	1.7335e-13	-1.66766	-0.191624	2.88826e-05	-1.22949	-0.0205206
73019491	chr16:73019491:A:T	2.55819e-13	-2.4149e-10	-1.47013	2.50843e-05	-2.4149e-10	-1.39101
73019680	chr16:73019680:A:C	1.23948e-13	-1.62414	-0.570599	1.03766e-05	-1.6356	-0.638099
73019714	chr16:73019714:T:C	2.33906e-13	-2.4149e-10	-1.55968	2.29264e-05	-2.4149e-10	-1.48096
73019777	chr16:73019777:G:A	2.21192e-13	-2.4149e-10	-1.61557	2.07613e-05	-2.4149e-10	-1.58016
73019923	chr16:73019923:T:C	2.49125e-13	0.169151	-1.6658	1.40821e-05	-0.347245	-1.6211
73020013	chr16:73020013:G:A	4.25231e-13	-2.4149e-10	-0.961969	2.68867e-05	-2.4149e-10	-1.32162
73020394	chr16:73020394:GA:G	9.17843e-14	-1.49416	-1.00099	1.03425e-05	-1.51257	-0.764417
73020450	chr16:73020450:A:G	5.30478e-13	-2.4149e-10	-0.740821	5.33031e-05	-2.4149e-10	-0.637254
73020895	chr16:73020895:T:C	4.90613e-14	-1.65368	-1.46785	4.2847e-06	-1.66738	-1.49082
73020917	chr16:73020917:G:A	3.31428e-13	-2.4149e-10	-1.21119	2.45348e-05	-2.4149e-10	-1.41316
73021422	chr16:73021422:T:C	2.21985e-13	0.153217	-1.76521	1.25689e-05	-0.356367	-1.72566
73021440	chr16:73021440:T:C	3.178e-13	-1.25318	-1.68486e-09	2.48548e-05	-1.4002	-1.68486e-09
73021506	chr16:73021506:T:C	2.61561e-12	-2.4149e-10	0.854651	0.000198683	-2.4149e-10	0.678463
73021593	chr16:73021593:G:A	1.82778e-13	-2.4149e-10	-1.80633	1.65676e-05	-2.4149e-10	-1.8058
73021844	chr16:73021844:A:G	2.59055e-13	-2.4149e-10	-1.45756	2.54695e-05	-2.4149e-10	-1.37577
73022055	chr16:73022055:G:A	2.51229e-13	-2.4149e-10	-1.48824	2.49022e-05	-2.4149e-10	-1.39829
73022413	chr16:73022413:C:T	6.18991e-13	-0.58651	-1.68486e-09	5.02255e-05	-0.696726	-1.68486e-09
73022808	chr16:73022808:G:A	5.51108e-13	-0.70267	-1.68486e-09	4.4476e-05	-0.8183	-1.68486e-09
73022965	chr16:73022965:C:T	2.56172e-13	-2.4149e-10	-1.46875	2.22186e-05	-2.4149e-10	-1.51232
73023238	chr16:73023238:A:G	2.07356e-13	-2.4149e-10	-1.68016	1.92677e-05	-2.4149e-10	-1.65482
73023562	chr16:73023562:T:C	1.95633e-13	-2.4149e-10	-1.73836	1.68473e-05	-2.4149e-10	-1.78906
73023761	chr16:73023761:C:T	2.48573e-13	-2.4149e-10	-1.49886	2.00607e-05	-2.4149e-10	-1.61449
73023856	chr16:73023856:A:C	2.73056e-13	-2.4149e-10	-1.40492	2.09548e-05	-2.4149e-10	-1.57088
73023925	chr16:73023925:C:T	6.51317e-13	-0.535604	-1.68486e-09	5.42298e-05	-0.620019	-1.68486e-09
73024524	chr16:73024524:G:A	3.6024e-14	-1.62638	-1.80404	3.31531e-06	-1.61254	-1.80216
73024951	chr16:73024951:G:A	1.85484e-13	-2.4149e-10	-1.79163	1.67257e-05	-2.4149e-10	-1.7963
73025027	chr16:73025027:C:T	1.39428e-13	-1.66081	-0.416237	1.18146e-05	-1.59158	-0.552331
73025193	chr16:73025193:G:GA	1.89719e-13	-2.4149e-10	-1.76906	1.70557e-05	-2.4149e-10	-1.77676
73025845	chr16:73025845:T:C	6.26764e-13	-0.57403	-1.68486e-09	5.16839e-05	-0.668102	-1.68486e-09
73025848	chr16:73025848:A:G	1.45949e-13	-1.66768	-0.363667	1.18023e-05	-1.61702	-0.527936
73025962	chr16:73025962:G:A	9.03029e-14	-1.66667	-0.844757	1.21397e-05	-1.65615	-0.460624
73025976	chr16:73025976:GCT:G	1.85484e-13	-2.4149e-10	-1.79163	1.67257e-05	-2.4149e-10	-1.7963
73026027	chr16:73026027:T:A	3.0529e-13	-2.4149e-10	-1.29334	2.40289e-05	-2.4149e-10	-1.43399
73026129	chr16:73026129:A:G	1.05682e-13	-1.55168	-0.802478	1.08786e-05	-1.57771	-0.648736
73026313	chr16:73026313:C:T	2.03394e-13	-2.4149e-10	-1.69945	1.71218e-05	-2.4149e-10	-1.77289
73027025	chr16:73027025:A:G	1.90102e-13	-2.4149e-10	-1.76704	1.67144e-05	-2.4149e-10	-1.79698
73027538	chr16:73027538:A:G	2.09408e-13	-2.4149e-10	-1.67031	1.7278e-05	-2.4149e-10	-1.76381
73027969	chr16:73027969:C:T	3.08284e-13	0.339565	-1.62315	1.75944e-05	-0.199812	-1.54586
73028164	chr16:73028164:C:T	3.46199e-14	-1.66658	-1.80359	3.54981e-06	-1.54535	-1.801
73028188	chr16:73028188:GAA:G	2.5248e-13	-2.4149e-10	-1.48327	1.98488e-05	-2.4149e-10	-1.62511
73028208	chr16:73028208:T:A	1.83522e-13	-2.4149e-10	-1.80227	1.66202e-05	-2.4149e-10	-1.80263
73028346	chr16:73028346:T:C	2.40897e-13	-2.4149e-10	-1.53023	2.49476e-05	-2.4149e-10	-1.39647
73028484	chr16:73028484:G:A	2.22712e-13	-2.4149e-10	-1.60872	1.7951e-05	-2.4149e-10	-1.7256
73028614	chr16:73028614:T:C	6.62098e-14	-1.35705	-1.46473	4.7325e-06	-1.65996	-1.39884
73028636	chr16:73028636:C:T	6.06983e-13	-0.606099	-1.68486e-09	5.05237e-05	-0.690806	-1.68486e-09
73029690	chr16:73029690:G:A	1.8941e-13	-2.4149e-10	-1.77069	1.83557e-05	-2.4149e-10	-1.70331
73029735	chr16:73029735:G:T	1.93356e-13	-2.4149e-10	-1.75007	1.67771e-05	-2.4149e-10	-1.79323
73030307	chr16:73030307:T:C	6.14021e-13	-0.594572	-1.68486e-09	5.13446e-05	-0.674688	-1.68486e-09
73030403	chr16:73030403:C:T	1.89908e-13	-2.4149e-10	-1.76806	1.75019e-05	-2.4149e-10	-1.75094
73030458	chr16:73030458:T:C	3.87455e-14	-1.66364	-1.69395	4.15985e-06	-1.57526	-1.61251
73032498	chr16:73032498:C:T	6.64605e-13	-2.4149e-10	-0.515408	5.32453e-05	-2.4149e-10	-0.638339
73032740	chr16:73032740:T:C	3.78759e-14	-1.57991	-1.80037	3.57796e-06	-1.54638	-1.79207
73032795	chr16:73032795:A:G	3.78392e-14	-1.5829	-1.79835	3.57893e-06	-1.54945	-1.78873
73032873	chr16:73032873:G:A	4.09537e-13	-2.4149e-10	-0.999574	2.60658e-05	-2.4149e-10	-1.35262
73033055	chr16:73033055:A:G	3.77677e-14	-1.58173	-1.80142	3.33578e-06	-1.61608	-1.79247
73033256	chr16:73033256:G:A	4.24816e-14	-1.6608	-1.60473	3.45382e-06	-1.6614	-1.71237
73033474	chr16:73033474:C:A	2.14686e-13	-1.64542	-1.68486e-09	2.1077e-05	-1.56506	-1.68486e-09
73033479	chr16:73033479:C:T	2.78022e-13	-1.3869	-1.68486e-09	2.07367e-05	-1.58134	-1.68486e-09
73033663	chr16:73033663:T:C	2.87322e-13	-2.4149e-10	-1.354	3.10223e-05	-2.4149e-10	-1.17854
73033682	chr16:73033682:C:T	2.25847e-13	-1.59474	-1.68486e-09	2.08759e-05	-1.57466	-1.68486e-09
73033701	chr16:73033701:C:T	4.50895e-13	-2.4149e-10	-0.903366	3.51154e-05	-2.4149e-10	-1.05461
73033737	chr16:73033737:G:A	1.98826e-13	-2.4149e-10	-1.72217	1.68678e-05	-2.4149e-10	-1.78784
73033862	chr16:73033862:T:G	4.21415e-14	-1.66747	-1.6061	4.10077e-06	-1.57899	-1.62309
73034220	chr16:73034220:A:G	3.15022e-13	-1.26196	-1.68486e-09	2.6942e-05	-1.31956	-1.68486e-09
73034582	chr16:73034582:G:A	4.27202e-13	-2.4149e-10	-0.957344	4.1597e-05	-2.4149e-10	-0.885221
73034616	chr16:73034616:T:C	4.58877e-14	-1.65985	-1.52855	4.8162e-06	-1.4771	-1.56416
73034779	chr16:73034779:G:A	4.22827e-14	-1.64618	-1.62404	3.55657e-06	-1.61896	-1.72549
73035078	chr16:73035078:C:T	4.50146e-14	-1.65541	-1.5522	4.67315e-06	-1.65184	-1.41957
73035162	chr16:73035162:AG:A	4.2233e-14	-1.64922	-1.62218	3.5427e-06	-1.62414	-1.72422
73035199	chr16:73035199:T:C	1.82816e-13	-2.4149e-10	-1.80612	1.72217e-05	-2.4149e-10	-1.76708
73035667	chr16:73035667:C:T	6.09128e-13	-2.4149e-10	-0.602573	5.67572e-05	-2.4149e-10	-0.574467
73035753	chr16:73035753:G:A	2.84903e-13	-1.36245	-1.68486e-09	2.14918e-05	-1.54558	-1.68486e-09
73035819	chr16:73035819:A:G	3.80204e-14	-1.60332	-1.77316	3.6111e-06	-1.57612	-1.75312
73035970	chr16:73035970:A:G	2.14491e-13	-1.64633	-1.68486e-09	2.10655e-05	-1.56561	-1.68486e-09
73035989	chr16:73035989:T:C	4.64074e-14	-1.64252	-1.53462	3.80395e-06	-1.61363	-1.66357
73036101	chr16:73036101:T:C	9.16513e-14	-1.65551	-0.841099	7.09265e-06	-1.58713	-1.06706
73036184	chr16:73036184:C:G	1.14968e-13	-1.6595	-0.610451	8.43609e-06	-1.59767	-0.883057
73036211	chr16:73036211:G:A	6.84363e-12	1.81647	-1.68486e-09	6.03885e-05	-0.51245	-1.68486e-09
73036411	chr16:73036411:C:A	3.68789e-14	-1.6334	-1.77356	3.2811e-06	-1.63796	-1.7871
73036724	chr16:73036724:C:G	2.10073e-13	-1.66715	-1.68486e-09	1.939e-05	-1.64849	-1.68486e-09
73037139	chr16:73037139:C:T	3.23439e-13	-2.4149e-10	-1.23559	2.78819e-05	-2.4149e-10	-1.28527
73037401	chr16:73037401:C:T	1.84926e-13	-2.4149e-10	-1.79465	1.65592e-05	-2.4149e-10	-1.8063
73037656	chr16:73037656:G:GA	4.52214e-13	-0.900446	-1.68486e-09	5.14762e-05	-0.672128	-1.68486e-09
73037689	chr16:73037689:G:C	3.78406e-14	-1.59976	-1.78146	3.24032e-06	-1.63227	-1.80531
73037738	chr16:73037738:C:T	1.33205e-13	-0.757784	-1.36493	1.16742e-05	-0.832482	-1.32339
73037746	chr16:73037746:C:T	2.31844e-13	-2.4149e-10	-1.56854	2.41699e-05	-2.4149e-10	-1.42814
73038103	chr16:73038103:T:C	2.16825e-13	-2.4149e-10	-1.63551	2.08009e-05	-2.4149e-10	-1.57825
73038193	chr16:73038193:A:G	1.90918e-13	-2.4149e-10	-1.76276	1.79414e-05	-2.4149e-10	-1.72614
73039466	chr16:73039466:G:C	2.5362e-13	-1.47876	-1.68486e-09	3.00461e-05	-1.21051	-1.68486e-09
73039714	chr16:73039714:T:C	1.84127e-13	-2.4149e-10	-1.79897	1.70077e-05	-2.4149e-10	-1.77958
73039909	chr16:73039909:G:A	6.8171e-14	-1.58164	-1.21094	7.7526e-06	-1.6086	-0.956616
73040054	chr16:73040054:G:T	8.60277e-13	-2.4149e-10	-0.257346	0.000114939	-2.4149e-10	0.131152
73040166	chr16:73040166:T:G	1.65466e-12	-2.4149e-10	0.396749	0.000130224	-2.4149e-10	0.256005
73040641	chr16:73040641:G:A	1.71304e-12	-2.4149e-10	0.431425	0.000130245	-2.4149e-10	0.256166
73040755	chr16:73040755:A:T	1.14958e-12	-2.4149e-10	0.0325474	8.68079e-05	-2.4149e-10	-0.14955
73041027	chr16:73041027:G:A	1.83512e-13	-2.4149e-10	-1.80232	1.65605e-05	-2.4149e-10	-1.80623
73041193	chr16:73041193:A:G	7.656e-13	-0.373941	-1.68486e-09	3.59637e-05	-1.03074	-1.68486e-09
73041280	chr16:73041280:G:A	3.27972e-13	-2.4149e-10	-1.22167	2.5677e-05	-2.4149e-10	-1.36765
73041809	chr16:73041809:A:C	2.13492e-13	-2.4149e-10	-1.651	1.80701e-05	-2.4149e-10	-1.71899
73042252	chr16:73042252:G:A	1.84159e-13	-2.4149e-10	-1.7988	1.65593e-05	-2.4149e-10	-1.8063
73042410	chr16:73042410:A:G	1.92907e-13	-2.4149e-10	-1.75239	1.6887e-05	-2.4149e-10	-1.7867
73043536	chr16:73043536:C:T	2.29381e-13	-2.4149e-10	-1.57922	1.90966e-05	-2.4149e-10	-1.66374
73043660	chr16:73043660:A:G	1.87168e-13	-2.4149e-10	-1.78259	1.79611e-05	-2.4149e-10	-1.72504
73043675	chr16:73043675:G:A	4.61899e-14	-1.37604	-1.8058	3.51504e-06	-1.5505	-1.80569
73043692	chr16:73043692:G:A	2.04046e-13	-2.4149e-10	-1.69625	1.70589e-05	-2.4149e-10	-1.77658
73043823	chr16:73043823:A:C	2.86213e-13	-1.35786	-1.68486e-09	2.5099e-05	-1.39042	-1.68486e-09
73043843	chr16:73043843:C:G	3.10451e-13	-1.27657	-1.68486e-09	2.71371e-05	-1.31235	-1.68486e-09
73043942	chr16:73043942:G:A	2.5344e-13	-2.4149e-10	-1.47947	2.28462e-05	-2.4149e-10	-1.48446
73044169	chr16:73044169:G:C	6.31971e-13	-0.565757	-1.68486e-09	6.78631e-05	-0.395756	-1.68486e-09
73044356	chr16:73044356:C:A	1.83599e-13	-2.4149e-10	-1.80184	1.66033e-05	-2.4149e-10	-1.80365
73044685	chr16:73044685:A:G	1.83715e-13	-2.4149e-10	-1.80122	1.66552e-05	-2.4149e-10	-1.80052
73045190	chr16:73045190:G:A	5.16959e-14	-1.36651	-1.70271	3.76319e-06	-1.52782	-1.76017
73045340	chr16:73045340:T:C	2.50435e-13	-1.4914	-1.68486e-09	2.21276e-05	-1.51642	-1.68486e-09
73045413	chr16:73045413:C:T	2.48108e-13	-1.50074	-1.68486e-09	2.19232e-05	-1.5257	-1.68486e-09
73045516	chr16:73045516:G:C	1.86904e-13	-2.4149e-10	-1.784	1.65588e-05	-2.4149e-10	-1.80633
73045784	chr16:73045784:T:C	1.42376e-13	-1.07445	-0.981677	1.2574e-05	-1.26674	-0.814872
73046026	chr16:73046026:C:G	2.30369e-13	-1.57492	-1.68486e-09	2.04223e-05	-1.59662	-1.68486e-09
73046040	chr16:73046040:C:G	2.33379e-13	-2.4149e-10	-1.56194	1.82668e-05	-2.4149e-10	-1.70816
73046605	chr16:73046605:A:C	1.83946e-13	-2.4149e-10	-1.79996	1.6636e-05	-2.4149e-10	-1.80168
73046666	chr16:73046666:A:G	2.12245e-13	-1.65686	-1.68486e-09	1.99872e-05	-1.61815	-1.68486e-09
73047599	chr16:73047599:T:C	3.20775e-13	-2.4149e-10	-1.24386	2.71319e-05	-2.4149e-10	-1.31254
73048184	chr16:73048184:G:T	1.86079e-13	-2.4149e-10	-1.78843	1.6894e-05	-2.4149e-10	-1.78629
73048543	chr16:73048543:C:T	2.28078e-13	-2.4149e-10	-1.58491	1.79591e-05	-2.4149e-10	-1.72515
73048924	chr16:73048924:C:G	2.11674e-13	-1.65955	-1.68486e-09	1.90361e-05	-1.66691	-1.68486e-09
73049532	chr16:73049532:G:T	2.32131e-13	-1.5673	-1.68486e-09	2.09367e-05	-1.57174	-1.68486e-09
73049714	chr16:73049714:G:A	2.4597e-13	-2.4149e-10	-1.50939	1.95919e-05	-2.4149e-10	-1.63813
73049863	chr16:73049863:A:G	1.87819e-13	-2.4149e-10	-1.77912	1.66888e-05	-2.4149e-10	-1.79851
73050003	chr16:73050003:G:A	2.70696e-11	-2.4149e-10	3.19157	0.00241466	-2.4149e-10	3.17606
73050070	chr16:73050070:T:C	2.9787e-13	-2.4149e-10	-1.31794	2.92681e-05	-2.4149e-10	-1.23675
73050234	chr16:73050234:T:A	3.49884e-13	-2.4149e-10	-1.157	2.95691e-05	-2.4149e-10	-1.22652
73050272	chr16:73050272:G:A	2.72274e-12	-2.4149e-10	0.894794	0.000316458	-2.4149e-10	1.14394
73050323	chr16:73050323:C:T	5.41412e-13	-2.4149e-10	-0.72042	5.1274e-05	-2.4149e-10	-0.676065
73050377	chr16:73050377:T:C	1.20157e-13	-1.3917	-0.834103	1.13607e-05	-1.62531	-0.557778
73050619	chr16:73050619:C:T	5.98698e-14	-1.40754	-1.51489	7.65431e-06	-0.990082	-1.5879
73050697	chr16:73050697:AACCCATGGCCT:A	2.4307e-13	-1.52125	-1.68486e-09	2.14107e-05	-1.54936	-1.68486e-09
73050800	chr16:73050800:C:T	1.84315e-13	-2.4149e-10	-1.79795	1.70187e-05	-2.4149e-10	-1.77894
73051023	chr16:73051023:A:G	2.45804e-13	-2.4149e-10	-1.51007	1.94542e-05	-2.4149e-10	-1.64518
73051262	chr16:73051262:G:A	5.14907e-14	-1.42804	-1.64516	6.61128e-06	-1.01555	-1.70892
73051731	chr16:73051731:C:G	1.50868e-12	0.304389	-1.68486e-09	0.000182623	0.594176	-1.68486e-09
73051966	chr16:73051966:A:G	9.43967e-13	-0.164509	-1.68486e-09	0.000385517	1.34134	-1.68486e-09
73052102	chr16:73052102:T:C	2.69336e-13	-1.41864	-1.68486e-09	3.15379e-05	-1.16206	-1.68486e-09
73052439	chr16:73052439:T:C	1.49159e-12	0.292999	-1.68486e-09	0.000665961	1.88798	-1.68486e-09
73052501	chr16:73052501:T:C	2.52093e-13	-1.4848	-1.68486e-09	2.21776e-05	-1.51417	-1.68486e-09
73053085	chr16:73053085:A:G	2.36092e-13	-2.4149e-10	-1.55038	1.84448e-05	-2.4149e-10	-1.69846
73053790	chr16:73053790:C:T	6.40865e-14	-1.21346	-1.6409	6.04317e-06	-1.22458	-1.58974
73053810	chr16:73053810:C:T	2.13579e-13	-1.65059	-1.68486e-09	1.90708e-05	-1.66509	-1.68486e-09
73054327	chr16:73054327:C:G	2.59708e-13	-1.45504	-1.68486e-09	2.16628e-05	-1.53765	-1.68486e-09
73054592	chr16:73054592:A:G	4.71339e-13	-2.4149e-10	-0.859022	4.2257e-05	-2.4149e-10	-0.869478
73055021	chr16:73055021:T:C	2.22561e-13	-2.4149e-10	-1.6094	1.85561e-05	-2.4149e-10	-1.69245
73055128	chr16:73055128:T:C	5.31755e-14	-1.28187	-1.75913	4.64247e-06	-1.37732	-1.70068
73055131	chr16:73055131:T:C	4.7952e-13	-0.841814	-1.68486e-09	4.32033e-05	-0.847331	-1.68486e-09
73055413	chr16:73055413:G:A	2.46369e-13	-1.50777	-1.68486e-09	2.19723e-05	-1.52347	-1.68486e-09
73056140	chr16:73056140:G:A	8.80498e-14	-1.32443	-1.21226	7.12076e-06	-1.30171	-1.34853
73056500	chr16:73056500:G:A	1.19199e-12	0.0687772	-1.68486e-09	0.000135618	0.296594	-1.68486e-09
73057690	chr16:73057690:C:T	2.61544e-13	-1.448	-1.68486e-09	2.32033e-05	-1.46895	-1.68486e-09
73057806	chr16:73057806:G:C	1.86525e-13	-2.4149e-10	-1.78603	1.656e-05	-2.4149e-10	-1.80626
73058021	chr16:73058021:G:A	2.15908e-13	-1.63975	-1.68486e-09	2.09473e-05	-1.57124	-1.68486e-09
73059636	chr16:73059636:G:A	4.40678e-14	-1.45501	-1.77386	4.62424e-06	-1.31481	-1.76713
73060194	chr16:73060194:G:A	2.19012e-13	-2.4149e-10	-1.62547	1.81083e-05	-2.4149e-10	-1.71688
73060594	chr16:73060594:T:A	6.70548e-14	-1.60221	-1.20688	5.9174e-06	-1.60603	-1.22933
73060666	chr16:73060666:AAAAT:A	2.50943e-13	-1.48938	-1.68486e-09	2.23321e-05	-1.50722	-1.68486e-09
73060711	chr16:73060711:A:T	2.28789e-13	-1.5818	-1.68486e-09	2.03477e-05	-1.60028	-1.68486e-09
73061436	chr16:73061436:G:T	3.70708e-14	-1.63098	-1.77079	3.29753e-06	-1.6383	-1.78177
73061531	chr16:73061531:AAC:A	5.8249e-14	-1.42917	-1.52071	4.81466e-06	-1.50223	-1.53935
73062120	chr16:73062120:C:T	1.89758e-13	-2.4149e-10	-1.76885	1.70306e-05	-2.4149e-10	-1.77824
73062344	chr16:73062344:A:G	6.10189e-14	-1.43167	-1.47175	5.06424e-06	-1.41007	-1.58097
73062689	chr16:73062689:T:C	1.90544e-13	-2.4149e-10	-1.76471	1.66058e-05	-2.4149e-10	-1.80349
73063467	chr16:73063467:C:G	2.57795e-13	-1.46244	-1.68486e-09	2.29699e-05	-1.47906	-1.68486e-09
73063764	chr16:73063764:G:A	3.84936e-14	-1.56732	-1.79679	3.44016e-06	-1.57479	-1.80294
73063915	chr16:73063915:G:C	1.84598e-13	-2.4149e-10	-1.79642	1.65615e-05	-2.4149e-10	-1.80617
73063946	chr16:73063946:C:T	8.14533e-14	-1.66783	-0.946741	1.17269e-05	-1.53292	-0.618441
73064730	chr16:73064730:T:TGG	2.2663e-13	-2.4149e-10	-1.59128	1.86823e-05	-2.4149e-10	-1.68567
73064791	chr16:73064791:T:C	2.27109e-13	-0.957279	-0.63189	3.57924e-05	-0.927043	-0.10847
73065259	chr16:73065259:C:G	2.43809e-13	-1.51822	-1.68486e-09	2.18171e-05	-1.53055	-1.68486e-09
73066157	chr16:73066157:C:T	2.18395e-13	-2.4149e-10	-1.62829	1.78536e-05	-2.4149e-10	-1.73104
73066331	chr16:73066331:T:C	2.62015e-13	-1.4462	-1.68486e-09	2.33319e-05	-1.46343	-1.68486e-09
73066409	chr16:73066409:C:T	4.99189e-14	-1.54479	-1.55941	4.09682e-06	-1.62829	-1.57475
73067042	chr16:73067042:A:AC	2.1014e-13	-1.66683	-1.68486e-09	1.96033e-05	-1.63755	-1.68486e-09
73067114	chr16:73067114:G:A	1.1469e-13	-0.683017	-1.58935	9.57659e-06	-0.720915	-1.63301
73067426	chr16:73067426:G:A	3.72049e-14	-1.59196	-1.8062	3.7121e-06	-1.5049	-1.79676
73067766	chr16:73067766:C:T	2.29004e-13	-2.4149e-10	-1.58086	2.22783e-05	-2.4149e-10	-1.50964
73068557	chr16:73068557:T:C	2.27058e-13	0.216933	-1.80633	7.31926e-05	1.47453	-1.79468
73069560	chr16:73069560:A:C	1.85116e-13	-2.4149e-10	-1.79362	1.65588e-05	-2.4149e-10	-1.80633
73070010	chr16:73070010:A:G	1.95665e-13	-2.4149e-10	-1.73819	1.86729e-05	-2.4149e-10	-1.68617
73070156	chr16:73070156:C:G	1.90558e-13	-2.4149e-10	-1.76464	1.82416e-05	-2.4149e-10	-1.70954
73070373	chr16:73070373:ACACT:A	5.67846e-13	-2.4149e-10	-0.67275	5.96665e-05	-2.4149e-10	-0.524478
73071168	chr16:73071168:G:T	2.14446e-13	-2.4149e-10	-1.64654	2.17222e-05	-2.4149e-10	-1.53492
73071735	chr16:73071735:G:C	2.13277e-13	-2.4149e-10	-1.65201	2.12336e-05	-2.4149e-10	-1.55766
73072096	chr16:73072096:G:A	1.27328e-13	-0.366498	-1.80134	1.35635e-05	-0.20083	-1.80504
73072123	chr16:73072123:C:T	1.03631e-13	-0.580633	-1.79313	1.06537e-05	-0.442089	-1.80525
73072849	chr16:73072849:A:G	8.61517e-14	-0.763612	-1.79488	8.74557e-06	-0.638982	-1.80572
73073439	chr16:73073439:A:G	1.82985e-13	-2.4149e-10	-1.8052	1.67455e-05	-2.4149e-10	-1.79512
73073867	chr16:73073867:T:G	3.0958e-12	-2.4149e-10	1.0232	0.000268871	-2.4149e-10	0.980983
73073923	chr16:73073923:A:G	5.18425e-13	-2.4149e-10	-0.763805	4.17466e-05	-2.4149e-10	-0.881631
73074370	chr16:73074370:A:C	1.84337e-13	-2.4149e-10	-1.79783	1.68849e-05	-2.4149e-10	-1.78683
73075523	chr16:73075523:A:T	8.24081e-12	2.00225	-1.68486e-09	0.00732915	4.28637	-1.68486e-09
73075525	chr16:73075525:G:A	4.92051e-13	-0.816019	-1.68486e-09	4.93637e-05	-0.714034	-1.68486e-09
73076277	chr16:73076277:G:A	1.88143e-13	-2.4149e-10	-1.7774	1.66011e-05	-2.4149e-10	-1.80378
73076706	chr16:73076706:TTCAGAGTTATTGTTTCC:T	2.67575e-12	0.877386	-1.68486e-09	0.00192163	2.94768	-1.68486e-09
73077077	chr16:73077077:G:A	1.8827e-13	-2.4149e-10	-1.77673	1.66025e-05	-2.4149e-10	-1.80369
73077297	chr16:73077297:G:A	2.11355e-13	-1.66106	-1.68486e-09	1.90434e-05	-1.66653	-1.68486e-09
73077762	chr16:73077762:C:A	5.67448e-14	-1.66171	-1.31433	6.71232e-06	-1.65867	-1.05063
73078195	chr16:73078195:T:C	1.82958e-13	-2.4149e-10	-1.80534	1.66772e-05	-2.4149e-10	-1.79921
73078556	chr16:73078556:C:T	5.03208e-13	-0.793597	-1.68486e-09	5.05505e-05	-0.690276	-1.68486e-09
73078801	chr16:73078801:T:C	3.83515e-11	2.8604	0.67955	0.00500035	2.67397	1.23004
73079014	chr16:73079014:A:G	5.47568e-13	-2.4149e-10	-0.709113	5.87115e-05	-2.4149e-10	-0.540613
73079247	chr16:73079247:G:A	2.04519e-13	-0.50856	-1.18538	1.62995e-05	-0.718435	-1.10368
73079650	chr16:73079650:C:T	4.42154e-13	-2.4149e-10	-0.922942	3.57621e-05	-2.4149e-10	-1.03636
73079868	chr16:73079868:T:C	4.5658e-13	-2.4149e-10	-0.890837	3.92532e-05	-2.4149e-10	-0.943215
73079989	chr16:73079989:C:T	2.00137e-13	-2.4149e-10	-1.7156	1.86412e-05	-2.4149e-10	-1.68787
73080687	chr16:73080687:C:T	4.69779e-13	-0.862339	-1.68486e-09	4.62298e-05	-0.779623	-1.68486e-09
73080693	chr16:73080693:C:T	4.40101e-13	-2.4149e-10	-0.927597	3.5616e-05	-2.4149e-10	-1.04045
73081235	chr16:73081235:C:T	8.73758e-14	-0.738342	-1.80604	9.19905e-06	-0.606306	-1.78784
73081707	chr16:73081707:A:C	1.98167e-13	-2.4149e-10	-1.72549	1.84036e-05	-2.4149e-10	-1.7007
73081734	chr16:73081734:G:A	1.9369e-13	-2.4149e-10	-1.74834	1.89165e-05	-2.4149e-10	-1.67321
73081757	chr16:73081757:A:G	2.95504e-13	-1.32592	-1.68486e-09	2.43471e-05	-1.42083	-1.68486e-09
73081775	chr16:73081775:G:A	2.19329e-13	-1.62403	-1.68486e-09	2.22974e-05	-1.50878	-1.68486e-09
73081943	chr16:73081943:C:T	6.23163e-13	0.0768908	-0.656683	6.67349e-05	0.0167886	-0.429309
73081990	chr16:73081990:C:T	1.98603e-13	-2.4149e-10	-1.72329	1.84486e-05	-2.4149e-10	-1.69826
73082317	chr16:73082317:G:C	4.92166e-13	-2.4149e-10	-0.815784	5.22014e-05	-2.4149e-10	-0.65814
73082958	chr16:73082958:C:T	3.68548e-13	-1.10503	-1.68486e-09	4.20227e-05	-0.875038	-1.68486e-09
73083004	chr16:73083004:T:G	1.91772e-13	-2.4149e-10	-1.75829	1.85218e-05	-2.4149e-10	-1.6943
73083013	chr16:73083013:A:G	3.34935e-13	-2.4149e-10	-1.20067	3.33419e-05	-2.4149e-10	-1.10643
73083170	chr16:73083170:T:A	3.36458e-13	-2.4149e-10	-1.19613	2.83358e-05	-2.4149e-10	-1.26912
73083398	chr16:73083398:A:G	2.77735e-13	-2.4149e-10	-1.38793	2.94313e-05	-2.4149e-10	-1.23119
73083622	chr16:73083622:C:T	2.10978e-13	-0.557896	-1.10495	1.67408e-05	-0.767475	-1.02793
73084031	chr16:73084031:C:T	1.9516e-10	3.62344	1.54353	0.0259132	3.39542	2.15384
73084227	chr16:73084227:T:C	1.88519e-13	-2.4149e-10	-1.7754	1.65949e-05	-2.4149e-10	-1.80416
73084810	chr16:73084810:G:A	2.20416e-13	-1.61909	-1.68486e-09	2.10221e-05	-1.56767	-1.68486e-09
73084911	chr16:73084911:A:G	6.99595e-13	-2.4149e-10	-0.4641	6.20719e-05	-2.4149e-10	-0.484956
73084985	chr16:73084985:T:A	8.73204e-14	-0.743129	-1.80189	9.15409e-06	-0.627062	-1.77199
73085097	chr16:73085097:A:G	1.85503e-13	-2.4149e-10	-1.79153	1.73281e-05	-2.4149e-10	-1.76092
73085117	chr16:73085117:T:C	2.79988e-13	-2.4149e-10	-1.37985	2.60168e-05	-2.4149e-10	-1.35451
73085236	chr16:73085236:C:T	2.2858e-13	-0.491556	-1.09116	1.82837e-05	-0.701876	-1.00536
73085497	chr16:73085497:C:T	1.86726e-13	-2.4149e-10	-1.78496	1.6571e-05	-2.4149e-10	-1.80559
73086738	chr16:73086738:AC:A	2.34284e-13	-2.4149e-10	-1.55807	2.49472e-05	-2.4149e-10	-1.39649
73086935	chr16:73086935:C:T	2.5732e-12	0.838303	-1.68486e-09	0.00194179	2.95811	-1.68486e-09
73087329	chr16:73087329:G:A	1.83736e-13	-2.4149e-10	-1.8011	1.68802e-05	-2.4149e-10	-1.78711
73087345	chr16:73087345:C:T	7.13623e-14	-0.94212	-1.80471	7.18802e-06	-0.839013	-1.80182
73088064	chr16:73088064:G:A	2.09674e-13	-2.4149e-10	-1.66905	1.96779e-05	-2.4149e-10	-1.63375
73088327	chr16:73088327:A:G	3.46183e-12	1.29449	-0.159542	0.000489983	1.43465	0.146473
73088352	chr16:73088352:C:T	5.27726e-13	-2.4149e-10	-0.746023	5.54416e-05	-2.4149e-10	-0.597917
73088548	chr16:73088548:G:A	5.55144e-13	-2.4149e-10	-0.695374	4.89823e-05	-2.4149e-10	-0.721789
73088671	chr16:73088671:A:G	4.13413e-13	-0.990153	-1.68486e-09	4.01848e-05	-0.919759	-1.68486e-09
73088724	chr16:73088724:T:C	8.08031e-14	-1.57012	-1.05247	6.90518e-06	-1.65284	-1.02814
73089095	chr16:73089095:T:A	1.82793e-13	-2.4149e-10	-1.80625	1.66097e-05	-2.4149e-10	-1.80326
73089517	chr16:73089517:G:A	6.76184e-14	-0.994716	-1.806	6.78007e-06	-0.900754	-1.79851
73089758	chr16:73089758:T:C	2.25578e-13	-2.4149e-10	-1.59594	1.94115e-05	-2.4149e-10	-1.64738
73090010	chr16:73090010:C:A	2.01456e-13	-2.4149e-10	-1.70903	1.87981e-05	-2.4149e-10	-1.67949
73090075	chr16:73090075:G:A	8.53994e-13	-2.4149e-10	-0.264677	9.71137e-05	-2.4149e-10	-0.0373661
73090221	chr16:73090221:C:G	2.38805e-13	-1.53895	-1.68486e-09	2.18741e-05	-1.52795	-1.68486e-09
73090457	chr16:73090457:A:T	1.98267e-13	-2.4149e-10	-1.72499	1.97795e-05	-2.4149e-10	-1.6286
73090639	chr16:73090639:C:T	4.79666e-13	-0.841511	-1.68486e-09	1.94714e-05	-1.6443	-1.68486e-09
73090706	chr16:73090706:G:A	3.39275e-13	-1.18779	-1.68486e-09	2.36123e-05	-1.45148	-1.68486e-09
73090739	chr16:73090739:C:A	3.94897e-13	-1.03598	-1.68486e-09	3.81288e-05	-0.97228	-1.68486e-09
73090760	chr16:73090760:C:A	1.25627e-13	-1.66066	-0.520629	1.67114e-05	-1.65203	-0.14513
73090821	chr16:73090821:G:A	1.82975e-13	-2.4149e-10	-1.80525	1.65591e-05	-2.4149e-10	-1.80631
73091264	chr16:73091264:A:G	2.10034e-13	-1.66733	-1.68486e-09	1.90802e-05	-1.6646	-1.68486e-09
73091332	chr16:73091332:T:C	3.97883e-13	-0.26449	-0.763952	4.66226e-05	-0.104277	-0.666887
73091548	chr16:73091548:T:C	1.87025e-13	-0.398482	-1.38488	1.44483e-05	-0.632065	-1.31061
73092105	chr16:73092105:T:C	4.77841e-14	-1.35515	-1.79276	4.46096e-06	-1.31176	-1.80612
73092157	chr16:73092157:T:C	7.92973e-13	-2.4149e-10	-0.338811	8.81387e-05	-2.4149e-10	-0.134337
73092389	chr16:73092389:C:T	3.51696e-14	-1.65962	-1.7948	3.37616e-06	-1.59022	-1.80629
73092724	chr16:73092724:C:T	1.85368e-13	-2.4149e-10	-1.79226	1.76134e-05	-2.4149e-10	-1.74459
73092851	chr16:73092851:G:A	1.20831e-12	0.81353	-0.731151	9.74031e-05	0.621949	-0.656339
73092959	chr16:73092959:T:G	3.41007e-13	-1.1827	-1.68486e-09	2.58987e-05	-1.35906	-1.68486e-09
73093221	chr16:73093221:T:C	2.71485e-13	-2.4149e-10	-1.41069	2.7731e-05	-2.4149e-10	-1.2907
73093616	chr16:73093616:G:A	4.04077e-14	-1.66637	-1.64921	3.83128e-06	-1.66521	-1.60484
73093657	chr16:73093657:G:A	4.10163e-14	-1.6254	-1.67523	3.85635e-06	-1.62004	-1.64349
73093824	chr16:73093824:C:T	7.06295e-14	-1.40764	-1.34952	6.0481e-06	-1.58592	-1.22758
73094117	chr16:73094117:T:C	6.67461e-14	-1.01326	-1.80044	5.69691e-06	-1.06737	-1.80596
73094247	chr16:73094247:G:A	1.12189e-13	-1.64058	-0.653835	1.23437e-05	-1.57353	-0.526569
73094339	chr16:73094339:C:T	2.01438e-13	-2.4149e-10	-1.70912	1.84476e-05	-2.4149e-10	-1.69831
73094395	chr16:73094395:C:T	3.62901e-13	-0.218304	-0.902168	1.72242e-05	-0.827311	-0.939619
73094890	chr16:73094890:A:G	4.96217e-14	-1.51136	-1.59881	3.77249e-06	-1.5889	-1.69661
73095088	chr16:73095088:T:C	8.36418e-12	-2.4149e-10	2.01711	0.000468907	-2.4149e-10	1.53716
73095155	chr16:73095155:G:C	4.20813e-13	-0.972412	-1.68486e-09	4.35923e-05	-0.838369	-1.68486e-09
73095341	chr16:73095341:T:C	7.7477e-13	-0.362034	-1.68486e-09	6.86367e-05	-0.384421	-1.68486e-09
73095724	chr16:73095724:A:C	2.17179e-13	-1.63388	-1.68486e-09	2.01921e-05	-1.60796	-1.68486e-09
73095828	chr16:73095828:C:T	1.19011e-12	-0.413509	0.480712	5.96257e-05	-0.533188	0.00802601
73096210	chr16:73096210:T:C	1.00603e-13	-1.39082	-1.0126	8.31986e-06	-1.47927	-1.01533
73096520	chr16:73096520:A:G	3.33266e-13	-1.44923	0.243568	6.32318e-05	-1.30763	0.841193
73096762	chr16:73096762:G:A	2.36962e-13	-2.4149e-10	-1.5467	2.16276e-05	-2.4149e-10	-1.53928
73096776	chr16:73096776:A:G	2.49329e-13	-2.4149e-10	-1.49583	2.31277e-05	-2.4149e-10	-1.47222
73097047	chr16:73097047:C:A	3.63944e-14	-1.66753	-1.75265	3.18138e-06	-1.6656	-1.79033
73097071	chr16:73097071:C:T	8.0892e-13	-0.318901	-1.68486e-09	7.79989e-05	-0.256554	-1.68486e-09
73097176	chr16:73097176:C:G	3.83369e-14	-1.64751	-1.72068	3.35624e-06	-1.63737	-1.76506
73097307	chr16:73097307:A:G	2.53854e-12	-2.4149e-10	0.824744	0.000135129	-2.4149e-10	0.292983
73097671	chr16:73097671:C:T	6.68668e-14	-1.66545	-1.14645	5.78636e-06	-1.66242	-1.19532
73097693	chr16:73097693:T:C	6.70149e-14	-1.66448	-1.1452	5.79189e-06	-1.66372	-1.19307
73097738	chr16:73097738:C:T	2.61906e-13	-2.4149e-10	-1.44662	2.22071e-05	-2.4149e-10	-1.51284
73097997	chr16:73097997:G:A	2.61217e-13	-2.4149e-10	-1.44925	2.2151e-05	-2.4149e-10	-1.51537
73098044	chr16:73098044:A:G	2.62629e-13	-2.4149e-10	-1.44386	2.22648e-05	-2.4149e-10	-1.51024
73098390	chr16:73098390:T:C	4.16728e-13	-1.64859	0.666419	3.53855e-05	-1.59631	0.549369
73098571	chr16:73098571:A:G	1.92773e-13	-2.4149e-10	-1.75309	1.71961e-05	-2.4149e-10	-1.76857
73098940	chr16:73098940:A:G	4.87299e-12	-1.63441	3.11128	0.000423246	-1.57169	3.0064
73099260	chr16:73099260:G:A	2.17464e-13	-2.4149e-10	-1.63257	1.82196e-05	-2.4149e-10	-1.71075
73099566	chr16:73099566:C:T	1.9736e-13	-2.4149e-10	-1.72957	1.71749e-05	-2.4149e-10	-1.7698
73099672	chr16:73099672:C:T	2.94573e-12	-1.66482	2.63834	0.000222984	-1.63824	2.43209
73100615	chr16:73100615:T:TCCA	2.10904e-12	-1.65492	2.2943	0.000164318	-1.61452	2.10308
73100618	chr16:73100618:T:C	3.27526e-13	-1.65795	0.43492	2.72391e-05	-1.62319	0.314589
73100680	chr16:73100680:T:C	7.4349e-14	-0.927871	-1.77796	4.83243e-06	-1.26692	-1.77098
73100789	chr16:73100789:G:T	6.62674e-13	-2.4149e-10	-0.518317	4.45246e-05	-2.4149e-10	-0.817207
73101250	chr16:73101250:T:C	2.32259e-13	-2.4149e-10	-1.56675	1.91304e-05	-2.4149e-10	-1.66197
73101540	chr16:73101540:A:G	2.10221e-13	-2.4149e-10	-1.66644	1.98676e-05	-2.4149e-10	-1.62416
73101551	chr16:73101551:T:A	3.79747e-13	-1.07509	-1.68486e-09	3.77801e-05	-0.981465	-1.68486e-09
73101842	chr16:73101842:C:T	1.22067e-13	-0.688737	-1.5213	6.75082e-06	-1.10821	-1.59537
73102559	chr16:73102559:T:C	1.31963e-13	-0.726894	-1.40519	9.53046e-06	-0.890954	-1.4678
73102591	chr16:73102591:A:T	1.87877e-13	-1.65225	-0.126565	2.66844e-05	-1.6585	0.329335
73102648	chr16:73102648:T:C	2.29723e-13	-2.4149e-10	-1.57772	2.12849e-05	-2.4149e-10	-1.55525
73102729	chr16:73102729:T:A	2.66942e-13	-2.4149e-10	-1.42757	2.31507e-05	-2.4149e-10	-1.47123
73102782	chr16:73102782:G:A	1.91295e-13	-2.4149e-10	-1.76078	1.76718e-05	-2.4149e-10	-1.74128
73102792	chr16:73102792:T:C	9.86774e-14	-1.26341	-1.15934	7.98503e-06	-1.42404	-1.11164
73102895	chr16:73102895:T:C	3.14463e-13	-1.26373	-1.68486e-09	3.08051e-05	-1.18557	-1.68486e-09
73102921	chr16:73102921:A:G	2.47338e-13	-2.4149e-10	-1.50385	2.26271e-05	-2.4149e-10	-1.4941
73103000	chr16:73103000:C:G	1.8952e-13	-2.4149e-10	-1.7701	1.69272e-05	-2.4149e-10	-1.78433
73103024	chr16:73103024:G:A	5.40483e-14	-1.32051	-1.70421	4.91152e-06	-1.33149	-1.69018
73103241	chr16:73103241:G:A	2.12024e-13	-2.4149e-10	-1.6579	1.80177e-05	-2.4149e-10	-1.7219
73103327	chr16:73103327:C:T	1.25204e-13	-0.838695	-1.34596	7.39264e-06	-1.21384	-1.39892
73103705	chr16:73103705:C:T	1.3578e-13	-0.542816	-1.56075	7.28075e-06	-0.996543	-1.63147
73104025	chr16:73104025:C:T	2.9776e-12	-1.66789	2.65217	0.000186139	-1.6538	2.26705
73104077	chr16:73104077:T:C	2.42638e-13	-2.4149e-10	-1.52303	2.25433e-05	-2.4149e-10	-1.49781
73104083	chr16:73104083:A:G	4.89623e-14	-1.31966	-1.80389	4.55131e-06	-1.29425	-1.80359
73104378	chr16:73104378:G:A	3.17086e-13	-1.25543	-1.68486e-09	3.12406e-05	-1.17153	-1.68486e-09
73104379	chr16:73104379:C:T	2.85392e-12	-1.65733	2.59918	0.000175907	-1.66702	2.22372
73104388	chr16:73104388:G:A	2.9752e-13	-2.4149e-10	-1.31912	2.47736e-05	-2.4149e-10	-1.40347
73104479	chr16:73104479:G:A	9.11177e-13	-0.199863	-1.68486e-09	8.21598e-05	-0.204583	-1.68486e-09
73104596	chr16:73104596:G:A	3.62256e-12	-1.66532	2.84566	0.000220732	-1.66152	2.44521
73104809	chr16:73104809:C:T	4.59145e-13	-2.4149e-10	-0.885235	4.7438e-05	-2.4149e-10	-0.753824
73104896	chr16:73104896:C:G	3.37325e-13	-2.4149e-10	-1.19355	2.99273e-05	-2.4149e-10	-1.21448
73105001	chr16:73105001:G:A	7.09351e-13	-2.4149e-10	-0.45025	4.80529e-05	-2.4149e-10	-0.740945
73105160	chr16:73105160:C:T	1.83203e-13	-2.4149e-10	-1.80401	1.66762e-05	-2.4149e-10	-1.79927
73105186	chr16:73105186:G:C	2.26413e-13	0.211617	-1.80386	1.02716e-05	-0.478011	-1.80586
73105226	chr16:73105226:C:T	4.39757e-13	-0.928378	-1.68486e-09	4.2595e-05	-0.861511	-1.68486e-09
73105318	chr16:73105318:CACAT:C	5.32413e-13	-0.737181	-1.68486e-09	5.16751e-05	-0.668272	-1.68486e-09
73105707	chr16:73105707:C:T	5.40607e-14	-1.65445	-1.37004	5.51837e-06	-1.32292	-1.58224
73106065	chr16:73106065:T:C	4.83611e-14	-1.66681	-1.46909	5.27075e-06	-1.6497	-1.30138
73106086	chr16:73106086:C:A	1.84167e-13	-2.4149e-10	-1.79876	1.70564e-05	-2.4149e-10	-1.77672
73106193	chr16:73106193:G:A	8.65194e-14	-1.66742	-0.886816	9.31349e-06	-1.65405	-0.727736
73106423	chr16:73106423:G:C	2.12211e-13	-2.4149e-10	-1.65702	1.82681e-05	-2.4149e-10	-1.70809
73106824	chr16:73106824:A:G	3.62663e-14	-1.66708	-1.75664	3.61744e-06	-1.56018	-1.7673
73106854	chr16:73106854:A:G	4.47247e-14	-1.40911	-1.80497	4.81579e-06	-1.24233	-1.79901
73106906	chr16:73106906:G:A	1.83474e-13	-2.4149e-10	-1.80253	1.70783e-05	-2.4149e-10	-1.77544
73107037	chr16:73107037:C:T	2.45663e-13	-2.4149e-10	-1.51064	2.37076e-05	-2.4149e-10	-1.44745
73107047	chr16:73107047:T:C	6.32454e-14	-1.06695	-1.80063	4.34736e-06	-1.37562	-1.76806
73107791	chr16:73107791:G:C	2.2963e-13	-2.4149e-10	-1.57813	1.94876e-05	-2.4149e-10	-1.64347
73107882	chr16:73107882:C:T	9.93942e-14	-1.66724	-0.748262	1.11789e-05	-1.65645	-0.542768
73107887	chr16:73107887:C:T	3.79602e-14	-1.66253	-1.71553	4.21804e-06	-1.48132	-1.69255
73107933	chr16:73107933:G:A	4.84811e-14	-1.60112	-1.53231	5.98961e-06	-1.32583	-1.49739
73107965	chr16:73107965:T:C	1.64404e-13	-1.62858	-0.283692	2.10188e-05	-1.64024	0.0724065
73107967	chr16:73107967:T:C	3.01261e-13	-1.6679	0.361274	3.35068e-05	-1.66163	0.56013
73107989	chr16:73107989:G:A	2.4482e-13	-2.4149e-10	-1.51408	2.19009e-05	-2.4149e-10	-1.52672
73108138	chr16:73108138:G:A	4.89811e-13	-0.820581	-1.68486e-09	5.14897e-05	-0.671868	-1.68486e-09
73108526	chr16:73108526:C:T	6.24319e-13	-2.4149e-10	-0.57794	5.60657e-05	-2.4149e-10	-0.586724
73108719	chr16:73108719:T:C	6.14265e-14	-1.47239	-1.42437	5.3904e-06	-1.58719	-1.34144
73108984	chr16:73108984:T:C	6.35478e-14	-1.45127	-1.41153	5.5367e-06	-1.57375	-1.3281
73109003	chr16:73109003:A:AT	4.98123e-14	-1.52791	-1.57843	4.32134e-06	-1.62446	-1.52523
73109015	chr16:73109015:C:T	3.77137e-14	-1.66767	-1.7169	4.00232e-06	-1.52738	-1.69899
73109025	chr16:73109025:C:A	3.81728e-14	-1.66539	-1.70709	4.1567e-06	-1.50018	-1.68834
73109349	chr16:73109349:C:T	1.13228e-13	-1.35569	-0.929503	1.65424e-05	-1.0645	-0.742823
73109656	chr16:73109656:C:T	3.86975e-13	-2.4149e-10	-1.05624	2.97968e-05	-2.4149e-10	-1.21885
73109835	chr16:73109835:C:T	4.2603e-14	-1.58278	-1.6799	5.51356e-06	-1.24574	-1.6603
73110012	chr16:73110012:G:A	2.14298e-13	-2.4149e-10	-1.64723	1.98004e-05	-2.4149e-10	-1.62754
73110338	chr16:73110338:G:A	7.2194e-13	-1.63921	1.20655	7.40098e-05	-1.65852	1.34947
73110432	chr16:73110432:C:T	5.00272e-14	-1.61684	-1.48519	6.49049e-06	-1.31105	-1.43186
73110451	chr16:73110451:C:T	4.38327e-14	-1.65709	-1.57713	5.01031e-06	-1.44868	-1.55307
73110515	chr16:73110515:A:C	2.70756e-13	-1.41338	-1.68486e-09	2.29227e-05	-1.48112	-1.68486e-09
73110555	chr16:73110555:T:C	3.75267e-13	-1.08696	-1.68486e-09	3.13385e-05	-1.1684	-1.68486e-09
73110972	chr16:73110972:A:G	1.18887e-13	-1.28152	-0.9549	1.78804e-05	-0.956447	-0.773099
73111003	chr16:73111003:T:C	4.6713e-14	-1.53492	-1.63566	4.03788e-06	-1.62695	-1.59058
73111129	chr16:73111129:C:T	1.87603e-13	-2.4149e-10	-1.78027	1.79741e-05	-2.4149e-10	-1.72432
73111532	chr16:73111532:G:A	4.49055e-14	-1.61522	-1.59482	5.59247e-06	-1.31594	-1.57589
73111742	chr16:73111742:G:A	2.81965e-13	-1.66403	0.291207	5.57499e-05	-1.57506	0.982686
73111787	chr16:73111787:C:T	1.96394e-13	-2.4149e-10	-1.73448	1.82475e-05	-2.4149e-10	-1.70922
73111905	chr16:73111905:G:A	5.38453e-13	-2.4149e-10	-0.725901	4.81301e-05	-2.4149e-10	-0.73934
73112017	chr16:73112017:T:C	6.42894e-13	-1.6623	1.11368	6.85759e-05	-1.6678	1.28249
73112597	chr16:73112597:C:G	1.96835e-13	-2.4149e-10	-1.73223	1.72763e-05	-2.4149e-10	-1.76391
73112890	chr16:73112890:G:T	1.00404e-13	-1.65886	-0.746537	9.16997e-06	-1.57947	-0.817843
73112973	chr16:73112973:T:A	2.25444e-13	-2.4149e-10	-1.59653	1.96639e-05	-2.4149e-10	-1.63446
73113385	chr16:73113385:G:A	2.1641e-13	-2.4149e-10	-1.63742	2.00456e-05	-2.4149e-10	-1.61524
73113585	chr16:73113585:G:A	6.48197e-14	-1.37315	-1.46984	7.3618e-06	-1.12595	-1.491
73113616	chr16:73113616:T:A	5.39889e-13	-2.4149e-10	-0.723237	4.22136e-05	-2.4149e-10	-0.870507
73113680	chr16:73113680:G:A	2.54239e-13	-2.4149e-10	-1.47632	2.11929e-05	-2.4149e-10	-1.55958
73113742	chr16:73113742:G:A	7.85107e-14	-1.65282	-0.998544	8.1513e-06	-1.6536	-0.861475
73113886	chr16:73113886:T:C	1.13122e-13	-1.61641	-0.669721	9.34761e-06	-1.63183	-0.746301
73113911	chr16:73113911:C:T	2.20834e-13	-2.4149e-10	-1.61719	2.05419e-05	-2.4149e-10	-1.59078
73114076	chr16:73114076:G:A	2.35865e-13	-1.55134	-1.68486e-09	2.32479e-05	-1.46704	-1.68486e-09
73114083	chr16:73114083:G:A	4.09387e-13	-2.4149e-10	-0.999941	3.12962e-05	-2.4149e-10	-1.16975
73114686	chr16:73114686:G:A	6.37127e-14	-1.22522	-1.635	7.76263e-06	-1.00871	-1.55521
73114756	chr16:73114756:T:C	4.68919e-14	-1.64501	-1.52174	4.83062e-06	-1.64427	-1.394
73114768	chr16:73114768:G:T	4.53728e-14	-1.39346	-1.80623	3.47615e-06	-1.58396	-1.78337
73115002	chr16:73115002:TC:T	1.05522e-12	-2.4149e-10	-0.0530958	9.25947e-05	-2.4149e-10	-0.0850169
73115102	chr16:73115102:A:G	2.5854e-13	-2.4149e-10	-1.45955	2.51279e-05	-2.4149e-10	-1.38927
73115485	chr16:73115485:G:C	1.92328e-13	-2.4149e-10	-1.7554	1.67197e-05	-2.4149e-10	-1.79666
73115708	chr16:73115708:A:G	5.9804e-14	-1.17526	-1.74827	6.39276e-06	-1.08193	-1.67615
73115949	chr16:73115949:C:T	2.29757e-13	-2.4149e-10	-1.57758	2.00959e-05	-2.4149e-10	-1.61273
73115952	chr16:73115952:T:C	1.82983e-13	-2.4149e-10	-1.80521	1.66118e-05	-2.4149e-10	-1.80313
73116061	chr16:73116061:G:A	1.84924e-13	-2.4149e-10	-1.79466	1.67696e-05	-2.4149e-10	-1.79368
73116309	chr16:73116309:T:A	1.28401e-13	-0.990882	-1.16856	1.23114e-05	-0.840212	-1.26251
73116470	chr16:73116470:A:G	6.61376e-14	-1.21994	-1.60292	6.86893e-06	-1.21023	-1.47601
73116698	chr16:73116698:A:G	3.90901e-14	-1.6329	-1.71583	3.35922e-06	-1.64992	-1.75162
73117505	chr16:73117505:A:G	3.8436e-14	-1.58312	-1.78249	3.99494e-06	-1.43541	-1.79281
73117660	chr16:73117660:C:A	1.97174e-13	-2.4149e-10	-1.73051	1.81963e-05	-2.4149e-10	-1.71203
73117785	chr16:73117785:T:C	2.10074e-13	-1.66714	-1.68486e-09	1.92634e-05	-1.65504	-1.68486e-09
73117877	chr16:73117877:C:A	1.08594e-13	-0.847154	-1.47983	1.26885e-05	-0.864546	-1.20801
73118198	chr16:73118198:T:C	2.18776e-13	-1.62655	-1.68486e-09	2.08874e-05	-1.5741	-1.68486e-09
73118435	chr16:73118435:T:G	1.07355e-13	-0.795604	-1.54285	1.23058e-05	-0.805542	-1.29763
73118509	chr16:73118509:AT:A	9.89546e-14	-0.698945	-1.72099	1.04799e-05	-0.706392	-1.5574
73118526	chr16:73118526:A:C	1.13272e-13	-0.712832	-1.57198	1.28596e-05	-0.722367	-1.33679
73118885	chr16:73118885:G:T	6.614e-13	-2.4149e-10	-0.520242	5.66895e-05	-2.4149e-10	-0.57566
73118916	chr16:73118916:A:C	4.3387e-14	-1.62226	-1.62218	3.6442e-06	-1.64327	-1.67684
73118975	chr16:73118975:T:C	8.06632e-14	-1.54832	-1.076	7.5116e-06	-1.59708	-0.999724
73119264	chr16:73119264:C:A	1.00462e-13	-0.871127	-1.5337	1.16133e-05	-0.874884	-1.28622
73119310	chr16:73119310:T:C	1.00856e-13	-0.862507	-1.5384	1.15869e-05	-0.870646	-1.29273
73119400	chr16:73119400:C:T	1.0323e-13	-0.852384	-1.52526	1.18984e-05	-0.862207	-1.27464
73119433	chr16:73119433:C:T	7.77158e-14	-1.66503	-0.996508	6.1656e-06	-1.66787	-1.12639
73119521	chr16:73119521:G:A	4.42221e-14	-1.51113	-1.71424	4.13158e-06	-1.54743	-1.64716
73119605	chr16:73119605:G:A	1.17978e-13	-0.71468	-1.52942	1.36046e-05	-0.723444	-1.2794
73119695	chr16:73119695:G:A	1.0392e-13	-0.812418	-1.55857	1.18388e-05	-0.822197	-1.31967
73119711	chr16:73119711:G:A	1.15576e-13	-0.750755	-1.51392	1.33981e-05	-0.759829	-1.25831
73119719	chr16:73119719:C:G	1.15091e-13	-0.755031	-1.51385	1.33454e-05	-0.764084	-1.258
73119798	chr16:73119798:C:T	4.03485e-14	-1.615	-1.70205	3.43159e-06	-1.63767	-1.74256
73119820	chr16:73119820:AG:A	1.83627e-13	-2.4149e-10	-1.8017	1.68656e-05	-2.4149e-10	-1.78797
73119848	chr16:73119848:C:T	9.79257e-14	-0.912488	-1.5179	1.13698e-05	-0.918542	-1.26374
73119962	chr16:73119962:T:G	1.05472e-13	-0.76172	-1.59443	1.18306e-05	-0.76986	-1.3727
73120100	chr16:73120100:G:C	7.52875e-14	-0.999857	-1.69343	8.17016e-06	-0.938475	-1.57428
73120119	chr16:73120119:TG:T	3.64181e-13	-2.4149e-10	-1.11695	3.80712e-05	-2.4149e-10	-0.973789
73120150	chr16:73120150:C:T	7.03895e-14	-1.00631	-1.75424	7.82858e-06	-0.952398	-1.60307
73120350	chr16:73120350:C:T	1.83311e-13	-2.4149e-10	-1.80342	1.68087e-05	-2.4149e-10	-1.79135
73120429	chr16:73120429:T:C	9.92641e-14	-0.871845	-1.54497	1.12603e-05	-0.889153	-1.30282
73120614	chr16:73120614:TTTTG:T	2.06484e-13	-2.4149e-10	-1.68438	1.84246e-05	-2.4149e-10	-1.69956
73120714	chr16:73120714:G:A	1.88757e-13	-2.4149e-10	-1.77414	1.81057e-05	-2.4149e-10	-1.71702
73120970	chr16:73120970:T:C	4.36524e-13	-0.935757	-1.68486e-09	3.17655e-05	-1.15487	-1.68486e-09
73121103	chr16:73121103:A:T	1.87424e-13	-2.4149e-10	-1.78123	1.71479e-05	-2.4149e-10	-1.77137
73121274	chr16:73121274:C:T	7.40975e-14	-0.90466	-1.80456	7.22859e-06	-0.843263	-1.79194
73121335	chr16:73121335:G:A	6.18506e-13	-2.4149e-10	-0.587293	5.314e-05	-2.4149e-10	-0.640319
73121867	chr16:73121867:G:A	2.98765e-13	-2.4149e-10	-1.31494	2.70111e-05	-2.4149e-10	-1.317
73121905	chr16:73121905:G:A	3.6065e-14	-1.66669	-1.76258	3.19862e-06	-1.6655	-1.78503
73122597	chr16:73122597:A:G	9.02137e-13	-2.4149e-10	-0.209834	9.19541e-05	-2.4149e-10	-0.0919594
73122624	chr16:73122624:G:A	1.91625e-13	-2.4149e-10	-1.75906	1.85761e-05	-2.4149e-10	-1.69137
73122639	chr16:73122639:A:C	4.64169e-14	-1.39163	-1.78531	3.22355e-06	-1.63655	-1.80622
73123048	chr16:73123048:T:A	6.27308e-14	-1.17018	-1.70557	6.13781e-06	-1.01407	-1.78471
73123437	chr16:73123437:T:C	3.59668e-14	-1.66316	-1.76884	3.1772e-06	-1.66789	-1.78936
73123953	chr16:73123953:T:C	4.85365e-13	-2.4149e-10	-0.829699	4.4342e-05	-2.4149e-10	-0.821317
73123979	chr16:73123979:TAA:T	2.50471e-13	-2.4149e-10	-1.49126	2.41356e-05	-2.4149e-10	-1.42956
73124158	chr16:73124158:C:T	2.77955e-13	-2.4149e-10	-1.38714	2.55406e-05	-2.4149e-10	-1.37298
73124287	chr16:73124287:C:T	4.71481e-14	-1.54452	-1.61679	5.14207e-06	-1.48728	-1.48851
73124357	chr16:73124357:C:T	1.89717e-13	-2.4149e-10	-1.76907	1.65625e-05	-2.4149e-10	-1.80611
73124593	chr16:73124593:C:T	3.23288e-13	-2.4149e-10	-1.23606	2.6715e-05	-2.4149e-10	-1.32802
73124923	chr16:73124923:T:G	6.64001e-14	-1.21203	-1.60687	6.91981e-06	-1.18139	-1.49747
73124961	chr16:73124961:C:G	2.57886e-13	-2.4149e-10	-1.46208	2.31151e-05	-2.4149e-10	-1.47276
73125030	chr16:73125030:A:G	6.63651e-14	-1.25793	-1.5615	5.47575e-06	-1.31484	-1.59808
73125172	chr16:73125172:G:A	3.19091e-13	-1.24913	-1.68486e-09	2.55345e-05	-1.37322	-1.68486e-09
73125317	chr16:73125317:C:G	2.78355e-13	-2.4149e-10	-1.3857	2.41065e-05	-2.4149e-10	-1.43076
73125409	chr16:73125409:C:A	1.83708e-13	-1.47637	-0.324886	3.29461e-05	-1.0807	-0.0376784
73125443	chr16:73125443:A:C	1.83204e-13	-2.4149e-10	-1.804	1.67354e-05	-2.4149e-10	-1.79572
73125478	chr16:73125478:A:C	4.60782e-13	-2.4149e-10	-0.881675	3.75e-05	-2.4149e-10	-0.988908
73125626	chr16:73125626:C:T	4.69153e-14	-1.36775	-1.7985	3.2745e-06	-1.62634	-1.80074
73125753	chr16:73125753:G:A	2.45582e-13	-2.4149e-10	-1.51097	2.29508e-05	-2.4149e-10	-1.4799
73125896	chr16:73125896:C:T	2.93139e-13	-2.4149e-10	-1.33395	2.52044e-05	-2.4149e-10	-1.38623
73126071	chr16:73126071:A:G	4.42827e-14	-1.54267	-1.68133	4.36569e-06	-1.48013	-1.65934
73127299	chr16:73127299:G:A	4.14796e-13	-0.986813	-1.68486e-09	3.81933e-05	-0.970587	-1.68486e-09
73127330	chr16:73127330:C:T	5.2509e-13	-2.4149e-10	-0.75103	4.80141e-05	-2.4149e-10	-0.741753
73127842	chr16:73127842:C:T	4.86113e-14	-1.33708	-1.79366	3.30153e-06	-1.614	-1.80486
73128108	chr16:73128108:A:G	3.55151e-14	-1.64157	-1.80307	3.56916e-06	-1.58079	-1.76013
73128173	chr16:73128173:G:A	4.81235e-14	-1.35592	-1.78491	3.27269e-06	-1.6214	-1.80624
73128554	chr16:73128554:C:T	3.1023e-13	-1.25848	-0.0188014	3.90419e-05	-1.30026	0.351649
73128571	chr16:73128571:A:AT	2.34111e-13	-2.4149e-10	-1.55881	2.05158e-05	-2.4149e-10	-1.59205
73128888	chr16:73128888:G:T	5.80852e-14	-1.37712	-1.57557	3.58472e-06	-1.63123	-1.70534
73129082	chr16:73129082:T:C	8.94918e-14	-1.06579	-1.45466	7.26689e-06	-1.11337	-1.51655
73129249	chr16:73129249:G:A	6.24911e-13	-2.4149e-10	-0.576992	5.74388e-05	-2.4149e-10	-0.562529
73129674	chr16:73129674:GTGTGCATGTGTGCGCGCA:G	6.13951e-13	-2.4149e-10	-0.594685	5.67073e-05	-2.4149e-10	-0.575345
73129695	chr16:73129695:T:C	2.19756e-13	-2.4149e-10	-1.62208	2.09061e-05	-2.4149e-10	-1.57321
73130016	chr16:73130016:A:G	2.39417e-13	-2.4149e-10	-1.53639	2.27933e-05	-2.4149e-10	-1.48678
73130896	chr16:73130896:A:C	3.78385e-14	-1.57498	-1.80629	3.6247e-06	-1.52	-1.80548
73131345	chr16:73131345:A:G	5.02907e-14	-1.62205	-1.47473	4.12489e-06	-1.6471	-1.54911
73131478	chr16:73131478:T:C	2.55102e-13	-1.47294	-1.68486e-09	1.9768e-05	-1.62918	-1.68486e-09
73131692	chr16:73131692:T:G	5.61383e-13	-2.4149e-10	-0.684196	5.17128e-05	-2.4149e-10	-0.667543
73132175	chr16:73132175:C:T	1.97934e-13	-2.4149e-10	-1.72666	1.82751e-05	-2.4149e-10	-1.70771
73132452	chr16:73132452:A:G	2.40172e-13	-2.4149e-10	-1.53324	2.28666e-05	-2.4149e-10	-1.48357
73132925	chr16:73132925:C:T	8.32103e-13	-2.4149e-10	-0.290644	7.65914e-05	-2.4149e-10	-0.274764
73133257	chr16:73133257:T:C	9.08985e-14	-1.40097	-1.10389	7.32712e-06	-1.44069	-1.18098
73133302	chr16:73133302:A:T	1.90023e-13	-2.4149e-10	-1.76746	1.77975e-05	-2.4149e-10	-1.73419
73133414	chr16:73133414:C:T	2.4837e-13	-2.4149e-10	-1.49968	2.16706e-05	-2.4149e-10	-1.53729
73133539	chr16:73133539:G:A	1.8348e-13	-2.4149e-10	-1.80249	1.67971e-05	-2.4149e-10	-1.79204
73133576	chr16:73133576:A:G	2.41848e-13	-2.4149e-10	-1.52629	2.10425e-05	-2.4149e-10	-1.56671
73133612	chr16:73133612:C:T	2.13336e-13	-1.65173	-1.68486e-09	1.9646e-05	-1.63538	-1.68486e-09
73133752	chr16:73133752:C:T	2.31854e-13	-2.4149e-10	-1.56849	2.02478e-05	-2.4149e-10	-1.6052
73133838	chr16:73133838:G:C	2.31398e-13	-2.4149e-10	-1.57046	2.02124e-05	-2.4149e-10	-1.60695
73133964	chr16:73133964:T:C	2.23163e-13	-1.6067	-1.68486e-09	1.94247e-05	-1.6467	-1.68486e-09
73134037	chr16:73134037:G:A	2.34448e-13	-2.4149e-10	-1.55737	2.04734e-05	-2.4149e-10	-1.59412
73134038	chr16:73134038:C:T	2.34448e-13	-2.4149e-10	-1.55737	2.04734e-05	-2.4149e-10	-1.59412
73134143	chr16:73134143:T:C	2.44282e-13	-2.4149e-10	-1.51628	2.33023e-05	-2.4149e-10	-1.4647
73134412	chr16:73134412:C:T	1.51772e-13	-1.66567	-0.326549	1.72232e-05	-1.58687	-0.180125
73134465	chr16:73134465:C:T	2.51481e-13	-2.4149e-10	-1.48723	2.4013e-05	-2.4149e-10	-1.43465
73134480	chr16:73134480:G:C	2.55951e-13	-2.4149e-10	-1.46961	2.22075e-05	-2.4149e-10	-1.51282
73134612	chr16:73134612:G:T	2.30199e-13	-2.4149e-10	-1.57566	2.0168e-05	-2.4149e-10	-1.60915
73134702	chr16:73134702:T:A	7.23582e-13	-0.430386	-1.68486e-09	5.67852e-05	-0.573973	-1.68486e-09
73134902	chr16:73134902:T:C	2.19657e-13	-2.4149e-10	-1.62254	2.01522e-05	-2.4149e-10	-1.60993
73135229	chr16:73135229:A:G	2.14813e-13	-2.4149e-10	-1.64483	2.01228e-05	-2.4149e-10	-1.6114
73135265	chr16:73135265:T:C	6.17985e-13	-0.588137	-1.68486e-09	4.63637e-05	-0.776732	-1.68486e-09
73135412	chr16:73135412:C:G	2.13279e-13	-2.4149e-10	-1.652	1.8829e-05	-2.4149e-10	-1.67785
73135649	chr16:73135649:C:T	2.55204e-13	-2.4149e-10	-1.47254	2.19038e-05	-2.4149e-10	-1.52659
73135657	chr16:73135657:A:AT	1.86439e-13	-2.4149e-10	-1.7865	1.65913e-05	-2.4149e-10	-1.80437
73135806	chr16:73135806:C:T	3.05246e-13	-2.4149e-10	-1.29348	2.25845e-05	-2.4149e-10	-1.49599
73136146	chr16:73136146:G:A	2.1798e-13	-2.4149e-10	-1.6302	2.04808e-05	-2.4149e-10	-1.59376
73136582	chr16:73136582:A:G	5.84615e-14	-1.16201	-1.78422	6.49925e-06	-1.01991	-1.72165
73136587	chr16:73136587:T:C	2.46632e-13	-2.4149e-10	-1.5067	2.34355e-05	-2.4149e-10	-1.459
73137057	chr16:73137057:A:G	3.76066e-14	-1.6649	-1.72253	3.32301e-06	-1.66764	-1.74474
73137304	chr16:73137304:A:G	3.07424e-13	-1.28637	-1.68486e-09	2.95471e-05	-1.22726	-1.68486e-09
73137901	chr16:73137901:G:C	5.65994e-13	-2.4149e-10	-0.676017	3.86143e-05	-2.4149e-10	-0.959625
73138053	chr16:73138053:G:A	4.41911e-13	-0.923491	-1.68486e-09	3.23346e-05	-1.13711	-1.68486e-09
73138523	chr16:73138523:C:T	2.37577e-13	-2.4149e-10	-1.54411	1.91337e-05	-2.4149e-10	-1.6618
73139075	chr16:73139075:C:T	4.36452e-14	-1.55123	-1.68727	5.15564e-06	-1.37147	-1.60168
73139076	chr16:73139076:G:A	2.25958e-13	-2.4149e-10	-1.59425	2.09716e-05	-2.4149e-10	-1.57008
73139206	chr16:73139206:C:G	2.76295e-13	-2.4149e-10	-1.39313	2.1769e-05	-2.4149e-10	-1.53276
73139273	chr16:73139273:C:T	3.04435e-13	-2.4149e-10	-1.29614	2.72577e-05	-2.4149e-10	-1.30791
73139476	chr16:73139476:A:G	2.13513e-11	2.95427	-1.68486e-09	0.00120944	2.48466	-1.68486e-09
73139945	chr16:73139945:T:A	1.83561e-13	-2.4149e-10	-1.80205	1.66824e-05	-2.4149e-10	-1.7989
73140168	chr16:73140168:C:T	2.08009e-13	-2.4149e-10	-1.67702	1.99563e-05	-2.4149e-10	-1.6197
73140424	chr16:73140424:A:T	2.66376e-13	-1.07307	-0.356622	3.17282e-05	-0.720172	-0.435871
73140577	chr16:73140577:C:T	2.34002e-13	-2.4149e-10	-1.55927	2.03414e-05	-2.4149e-10	-1.60059
73140612	chr16:73140612:T:C	3.33782e-13	-1.20411	-1.68486e-09	2.55069e-05	-1.3743	-1.68486e-09
73141295	chr16:73141295:T:C	1.77509e-13	-1.17389	-0.661692	2.32525e-05	-0.843095	-0.62374
73141297	chr16:73141297:A:G	4.93786e-13	-2.4149e-10	-0.812498	4.89572e-05	-2.4149e-10	-0.722301
73142220	chr16:73142220:G:C	7.74542e-14	-0.931595	-1.73332	5.12186e-06	-1.23913	-1.7406
73142756	chr16:73142756:T:C	2.12661e-13	-2.4149e-10	-1.6549	1.98188e-05	-2.4149e-10	-1.62662
73142985	chr16:73142985:T:C	2.00688e-13	-2.4149e-10	-1.71285	1.91383e-05	-2.4149e-10	-1.66155
73143142	chr16:73143142:A:C	9.56263e-14	-1.07273	-1.38142	5.82177e-06	-1.51381	-1.33783
73143326	chr16:73143326:G:A	4.32583e-14	-1.59886	-1.64855	4.30229e-06	-1.45717	-1.69694
73143723	chr16:73143723:C:T	2.92985e-13	-2.4149e-10	-1.33448	2.58487e-05	-2.4149e-10	-1.36099
73143999	chr16:73143999:A:G	1.68022e-13	-1.6679	-0.222612	2.01932e-05	-1.64343	0.0355335
73144134	chr16:73144134:T:G	2.12673e-13	-2.4149e-10	-1.65484	2.05298e-05	-2.4149e-10	-1.59137
73144142	chr16:73144142:C:A	4.95593e-14	-1.60097	-1.51046	5.95603e-06	-1.46196	-1.36688
73144558	chr16:73144558:A:G	7.54176e-14	-1.4931	-1.19846	4.38972e-06	-1.66677	-1.46722
73144589	chr16:73144589:G:C	2.14193e-13	-1.64772	-1.68486e-09	1.91541e-05	-1.66073	-1.68486e-09
73144704	chr16:73144704:A:G	5.04562e-14	-1.56221	-1.53129	6.55653e-06	-1.27014	-1.46264
73144882	chr16:73144882:T:C	2.16564e-13	-2.4149e-10	-1.63672	2.21957e-05	-2.4149e-10	-1.51335
73145700	chr16:73145700:G:C	5.02231e-13	-2.4149e-10	-0.79554	3.41624e-05	-2.4149e-10	-1.08212
73145757	chr16:73145757:C:T	2.18742e-13	-2.4149e-10	-1.62671	2.2451e-05	-2.4149e-10	-1.50191
73145965	chr16:73145965:G:A	4.49456e-14	-1.56624	-1.64291	5.24616e-06	-1.40417	-1.55158
73146093	chr16:73146093:AAGAGAGACAAAAAC:A	2.30645e-13	-2.4149e-10	-1.57372	2.39688e-05	-2.4149e-10	-1.43649
73146495	chr16:73146495:A:C	3.53738e-13	-2.4149e-10	-1.14604	3.01964e-05	-2.4149e-10	-1.20553
73146520	chr16:73146520:A:G	1.8286e-13	-2.4149e-10	-1.80588	1.65623e-05	-2.4149e-10	-1.80612
73147377	chr16:73147377:C:G	4.44454e-13	-2.4149e-10	-0.917753	4.10447e-05	-2.4149e-10	-0.898587
73147530	chr16:73147530:A:G	3.87973e-13	-1.05366	-1.68486e-09	3.62823e-05	-1.02192	-1.68486e-09
73147975	chr16:73147975:C:T	8.94368e-14	-1.31975	-1.20132	5.64488e-06	-1.54945	-1.33305
73148097	chr16:73148097:G:A	6.9106e-14	-1.32117	-1.45779	4.31475e-06	-1.55041	-1.60079
73148294	chr16:73148294:C:G	6.09122e-14	-1.45621	-1.44896	6.93762e-06	-1.20452	-1.47177
73148353	chr16:73148353:A:G	4.55163e-14	-1.54721	-1.64932	3.31814e-06	-1.666	-1.74784
73148418	chr16:73148418:T:C	1.21851e-12	-2.4149e-10	0.0907802	0.000107231	-2.4149e-10	0.0617366
73149194	chr16:73149194:T:C	2.63675e-13	-2.4149e-10	-1.43988	2.50736e-05	-2.4149e-10	-1.39143
73149440	chr16:73149440:G:A	1.31289e-13	-0.648322	-1.48887	1.01802e-05	-0.79449	-1.49831
73149469	chr16:73149469:C:T	1.99054e-13	-2.4149e-10	-1.72102	1.92968e-05	-2.4149e-10	-1.65331
73149541	chr16:73149541:A:G	1.72258e-13	-0.789597	-1.07601	1.2974e-05	-0.916748	-1.13355
73149690	chr16:73149690:G:C	4.69148e-14	-1.56984	-1.59643	5.84835e-06	-1.39272	-1.45437
73150029	chr16:73150029:G:A	1.82887e-13	-2.4149e-10	-1.80573	1.66955e-05	-2.4149e-10	-1.79811
73150223	chr16:73150223:T:C	1.92621e-13	-2.4149e-10	-1.75388	1.82851e-05	-2.4149e-10	-1.70716
73150368	chr16:73150368:T:C	5.64055e-14	-1.6371	-1.34494	4.40066e-06	-1.60256	-1.52893
73150474	chr16:73150474:G:C	6.90823e-14	-1.01316	-1.76614	5.87461e-06	-1.12569	-1.71692
73150912	chr16:73150912:G:A	2.22843e-13	-1.60813	-1.68486e-09	2.21111e-05	-1.51717	-1.68486e-09
73151008	chr16:73151008:T:C	1.8457e-13	-2.4149e-10	-1.79657	1.65703e-05	-2.4149e-10	-1.80564
73151542	chr16:73151542:G:C	2.58254e-13	-2.4149e-10	-1.46066	2.19323e-05	-2.4149e-10	-1.52529
73151580	chr16:73151580:T:TG	2.33246e-13	0.219946	-1.78245	2.68113e-05	0.461896	-1.78632
73151589	chr16:73151589:T:A	4.94302e-14	-1.39419	-1.71985	5.45608e-06	-1.21947	-1.69705
73151755	chr16:73151755:T:C	5.11892e-13	-2.4149e-10	-0.776487	4.89623e-05	-2.4149e-10	-0.722197
73151809	chr16:73151809:G:A	6.33244e-14	-1.4841	-1.38223	4.95758e-06	-1.66781	-1.34452
73152359	chr16:73152359:A:G	2.87131e-13	-2.4149e-10	-1.35466	2.66574e-05	-2.4149e-10	-1.33018
73152894	chr16:73152894:C:T	3.11032e-13	-2.4149e-10	-1.2747	2.52161e-05	-2.4149e-10	-1.38576
73152984	chr16:73152984:G:A	2.57443e-13	-2.4149e-10	-1.4638	2.28941e-05	-2.4149e-10	-1.48237
73153026	chr16:73153026:A:G	2.46223e-13	-2.4149e-10	-1.50836	2.3696e-05	-2.4149e-10	-1.44794
73153216	chr16:73153216:C:T	2.92264e-13	-2.4149e-10	-1.33694	2.85846e-05	-2.4149e-10	-1.26038
73153308	chr16:73153308:G:A	5.43682e-13	-2.4149e-10	-0.716237	3.64587e-05	-2.4149e-10	-1.01707
73153444	chr16:73153444:A:AT	1.31656e-13	-1.66318	-0.471225	1.44529e-05	-1.60778	-0.334575
73153674	chr16:73153674:G:T	1.93686e-13	-2.4149e-10	-1.74836	1.67259e-05	-2.4149e-10	-1.79629
73154180	chr16:73154180:G:A	2.29855e-13	-1.57715	-1.68486e-09	2.24524e-05	-1.50185	-1.68486e-09
73154430	chr16:73154430:C:A	5.21831e-13	-2.4149e-10	-0.757257	3.51629e-05	-2.4149e-10	-1.05326
73154584	chr16:73154584:C:T	2.56727e-13	-2.4149e-10	-1.46659	2.28329e-05	-2.4149e-10	-1.48505
73154754	chr16:73154754:C:T	2.73477e-13	-1.40338	-1.68486e-09	2.20047e-05	-1.52199	-1.68486e-09
73154784	chr16:73154784:G:T	2.56777e-13	-2.4149e-10	-1.46639	2.28356e-05	-2.4149e-10	-1.48493
73154939	chr16:73154939:T:C	1.36231e-13	-0.661579	-1.43867	1.85848e-05	-0.2212	-1.4697
73155078	chr16:73155078:A:G	3.16098e-13	-2.4149e-10	-1.25855	3.04459e-05	-2.4149e-10	-1.1973
73155151	chr16:73155151:T:C	1.18033e-13	-0.498058	-1.74558	1.80332e-05	-0.0175406	-1.70349
73155679	chr16:73155679:T:C	1.20163e-13	-0.429902	-1.79585	1.7729e-05	0.0667203	-1.80477
73155803	chr16:73155803:A:T	2.83693e-13	-2.4149e-10	-1.36671	2.08774e-05	-2.4149e-10	-1.57458
73155977	chr16:73155977:A:C	2.77256e-13	-0.418267	-0.971392	7.54471e-05	0.79187	-1.08169
73156037	chr16:73156037:C:T	7.14501e-14	-1.66383	-1.08177	6.3426e-06	-1.51697	-1.24899
73156046	chr16:73156046:C:A	2.08208e-13	-1.59809	-0.077969	1.97731e-05	-1.51221	-0.116716
73156136	chr16:73156136:G:T	2.77447e-13	-2.4149e-10	-1.38897	2.6599e-05	-2.4149e-10	-1.33238
73156261	chr16:73156261:T:C	6.30134e-13	-2.4149e-10	-0.568668	4.11003e-05	-2.4149e-10	-0.897233
73156634	chr16:73156634:C:A	1.19793e-13	-0.651956	-1.57688	1.6215e-05	-0.237327	-1.58998
73156739	chr16:73156739:G:T	3.53244e-14	-1.66789	-1.78214	3.94525e-06	-1.50276	-1.73797
73156750	chr16:73156750:TGTC:T	2.80896e-13	-2.4149e-10	-1.37662	2.60207e-05	-2.4149e-10	-1.35436
73156859	chr16:73156859:A:G	8.80632e-14	-1.6552	-0.881347	8.47041e-06	-1.62793	-0.848735
73156955	chr16:73156955:G:A	2.25039e-13	-0.539574	-1.05875	6.09842e-05	0.621025	-1.12366
73157077	chr16:73157077:A:T	2.39932e-13	-1.53424	-1.68486e-09	2.37741e-05	-1.44465	-1.68486e-09
73157172	chr16:73157172:A:G	3.18595e-13	-2.4149e-10	-1.25068	2.92761e-05	-2.4149e-10	-1.23648
73157810	chr16:73157810:A:G	1.17345e-13	-0.475076	-1.77441	1.84432e-05	0.0442659	-1.74282
73158051	chr16:73158051:G:C	2.118e-13	-2.4149e-10	-1.65896	1.72401e-05	-2.4149e-10	-1.76601
73158058	chr16:73158058:T:A	1.82782e-13	-2.4149e-10	-1.80631	1.65659e-05	-2.4149e-10	-1.8059
73158234	chr16:73158234:T:C	3.58801e-13	-1.13183	-1.68486e-09	2.74806e-05	-1.29977	-1.68486e-09
73158261	chr16:73158261:C:T	7.2004e-14	-1.66671	-1.07117	6.27337e-06	-1.54033	-1.2366
73158577	chr16:73158577:C:T	1.86112e-13	-2.4149e-10	-1.78825	1.66885e-05	-2.4149e-10	-1.79853
73158647	chr16:73158647:C:T	2.85171e-13	-2.4149e-10	-1.36151	2.64186e-05	-2.4149e-10	-1.33918
73158836	chr16:73158836:C:T	3.62293e-14	-1.66311	-1.76163	4.31285e-06	-1.44373	-1.70792
73159062	chr16:73159062:A:G	3.36481e-13	-1.19606	-1.68486e-09	3.86863e-05	-0.957762	-1.68486e-09
73159103	chr16:73159103:T:G	3.72973e-14	-1.66763	-1.72805	4.30209e-06	-1.49016	-1.66399
73159752	chr16:73159752:C:T	4.86913e-13	-2.4149e-10	-0.826514	3.33696e-05	-2.4149e-10	-1.1056
73159785	chr16:73159785:T:C	3.68503e-14	-1.66704	-1.7407	3.45338e-06	-1.58329	-1.7906
73159898	chr16:73159898:G:A	2.55804e-13	-2.4149e-10	-1.47019	2.35147e-05	-2.4149e-10	-1.45562
73160510	chr16:73160510:C:T	3.5791e-14	-1.65608	-1.78082	3.39599e-06	-1.65667	-1.73399
73160514	chr16:73160514:T:C	3.49718e-13	-2.4149e-10	-1.15747	3.36436e-05	-2.4149e-10	-1.09743
73160775	chr16:73160775:T:C	5.64561e-13	-2.4149e-10	-0.678551	3.74706e-05	-2.4149e-10	-0.989693
73160941	chr16:73160941:G:C	6.49965e-14	-1.63546	-1.20481	6.25155e-06	-1.41343	-1.36699
73161047	chr16:73161047:A:G	2.38913e-13	-1.5385	-1.68486e-09	1.91357e-05	-1.66169	-1.68486e-09
73161235	chr16:73161235:A:G	3.19982e-13	-2.4149e-10	-1.24634	2.51275e-05	-2.4149e-10	-1.38929
73161263	chr16:73161263:C:T	2.6006e-13	-2.4149e-10	-1.45369	2.44468e-05	-2.4149e-10	-1.41675
73161950	chr16:73161950:T:G	6.44235e-14	-1.65156	-1.19756	6.16016e-06	-1.46084	-1.3343
73162117	chr16:73162117:A:G	1.83228e-13	-2.4149e-10	-1.80387	1.65607e-05	-2.4149e-10	-1.80621
73162519	chr16:73162519:T:C	1.32636e-13	-0.706442	-1.42055	9.48126e-06	-0.826565	-1.53737
73162760	chr16:73162760:C:T	1.09096e-13	-0.516044	-1.80633	1.60964e-05	-0.0368298	-1.79783
73162882	chr16:73162882:G:C	2.1656e-13	-1.63674	-1.68486e-09	1.90904e-05	-1.66406	-1.68486e-09
73163092	chr16:73163092:A:G	1.22002e-13	-0.413793	-1.79677	1.87797e-05	0.125814	-1.80629
73163121	chr16:73163121:A:AT	2.13706e-13	-1.65	-1.68486e-09	1.99279e-05	-1.62113	-1.68486e-09
73163304	chr16:73163304:G:A	2.16569e-13	-1.63669	-1.68486e-09	2.10552e-05	-1.5661	-1.68486e-09
73163340	chr16:73163340:G:A	1.42114e-13	-0.254425	-1.80355	2.18634e-05	0.266326	-1.79476
73163564	chr16:73163564:C:T	3.94824e-14	-1.66282	-1.67593	4.86616e-06	-1.44004	-1.59091
73163671	chr16:73163671:C:T	1.41573e-13	-0.466348	-1.59544	1.98099e-05	-0.00807906	-1.61899
73163752	chr16:73163752:A:G	1.99295e-13	-2.4149e-10	-1.71981	1.67769e-05	-2.4149e-10	-1.79325
73164246	chr16:73164246:G:C	2.0086e-13	-2.4149e-10	-1.71199	1.96113e-05	-2.4149e-10	-1.63714
73164276	chr16:73164276:T:C	7.57379e-14	-0.94965	-1.73767	9.46372e-06	-0.598226	-1.76756
73164525	chr16:73164525:T:G	2.4109e-13	-1.52943	-1.68486e-09	2.46454e-05	-1.40866	-1.68486e-09
73164620	chr16:73164620:A:C	1.28507e-13	-0.86428	-1.29433	9.11618e-06	-0.999448	-1.40375
73165861	chr16:73165861:G:C	1.91859e-13	-2.4149e-10	-1.75784	1.81506e-05	-2.4149e-10	-1.71454
73166118	chr16:73166118:A:G	2.02048e-13	-0.225872	-1.48022	1.4251e-05	-0.379706	-1.57671
73166352	chr16:73166352:G:A	2.16449e-13	-2.4149e-10	-1.63725	1.88158e-05	-2.4149e-10	-1.67855
73166530	chr16:73166530:G:A	1.81379e-13	-0.336765	-1.47724	1.46416e-05	-0.364609	-1.56477
73166634	chr16:73166634:C:T	4.7595e-14	-1.34936	-1.80252	1.01299e-05	-0.491497	-1.80626
73166929	chr16:73166929:T:C	3.9214e-13	-1.04298	-1.68486e-09	4.74221e-05	-0.754161	-1.68486e-09
73167171	chr16:73167171:G:A	2.09975e-13	-1.66761	-1.68486e-09	1.91267e-05	-1.66216	-1.68486e-09
73167296	chr16:73167296:A:ACT	7.44984e-14	-1.65665	-1.04718	6.50026e-06	-1.62524	-1.11616
73167443	chr16:73167443:T:C	1.95893e-13	-2.4149e-10	-1.73703	1.66942e-05	-2.4149e-10	-1.79819
73167939	chr16:73167939:C:G	1.84228e-13	-2.4149e-10	-1.79843	1.674e-05	-2.4149e-10	-1.79545
73168152	chr16:73168152:A:C	2.8261e-13	-2.4149e-10	-1.37053	2.43468e-05	-2.4149e-10	-1.42085
73168306	chr16:73168306:C:T	6.3622e-14	-1.06961	-1.79204	8.38748e-06	-0.684783	-1.80173
73168515	chr16:73168515:C:T	1.16617e-13	-1.65857	-0.597142	8.6243e-06	-1.62018	-0.838485
73168587	chr16:73168587:C:T	2.5323e-13	-2.4149e-10	-1.4803	2.01218e-05	-2.4149e-10	-1.61144
73168652	chr16:73168652:C:T	4.57564e-14	-1.41	-1.78127	8.94196e-06	-0.644406	-1.77809
73168661	chr16:73168661:C:A	5.36091e-13	-0.730296	-1.68486e-09	6.73219e-05	-0.403763	-1.68486e-09
73168786	chr16:73168786:C:T	6.72364e-13	-0.503801	-1.68486e-09	5.42993e-05	-0.618737	-1.68486e-09
73168976	chr16:73168976:A:C	1.11266e-13	-1.66767	-0.635001	8.75705e-06	-1.57489	-0.868499
73169388	chr16:73169388:G:A	4.06425e-14	-1.65819	-1.65159	3.63942e-06	-1.6624	-1.65902
73169594	chr16:73169594:G:A	4.16913e-14	-1.60478	-1.67952	6.56149e-06	-1.0689	-1.66313
73169709	chr16:73169709:C:T	1.87427e-13	-2.4149e-10	-1.78121	1.68259e-05	-2.4149e-10	-1.79033
73169742	chr16:73169742:G:T	1.84747e-13	-2.4149e-10	-1.79561	1.66094e-05	-2.4149e-10	-1.80328
73169926	chr16:73169926:C:T	1.06922e-13	-0.926524	-1.41598	9.1546e-06	-0.958018	-1.44097
73170515	chr16:73170515:C:G	7.81211e-14	-1.23549	-1.42085	6.78123e-06	-1.26073	-1.43836
73171165	chr16:73171165:C:A	3.91281e-14	-1.64481	-1.70295	3.59172e-06	-1.58089	-1.75372
73171193	chr16:73171193:A:C	3.62582e-14	-1.6566	-1.76734	3.36392e-06	-1.61228	-1.78786
73171236	chr16:73171236:C:T	2.17009e-13	-2.4149e-10	-1.63466	1.99062e-05	-2.4149e-10	-1.62222
73171771	chr16:73171771:T:A	5.01984e-14	-1.33502	-1.76359	1.06022e-05	-0.485952	-1.76624
73172104	chr16:73172104:C:G	1.96557e-13	-2.4149e-10	-1.73365	1.83066e-05	-2.4149e-10	-1.70599
73172129	chr16:73172129:T:C	1.17887e-13	-0.439643	-1.80523	1.79727e-05	0.0768657	-1.80126
73173497	chr16:73173497:T:C	1.8919e-13	-2.4149e-10	-1.77185	1.69003e-05	-2.4149e-10	-1.78592
73173970	chr16:73173970:T:G	7.71579e-13	-2.4149e-10	-0.366161	7.9443e-05	-2.4149e-10	-0.238208
73174170	chr16:73174170:G:T	1.12488e-13	-0.891428	-1.40032	9.63725e-06	-0.933718	-1.41389
73174414	chr16:73174414:A:G	2.61142e-13	-2.4149e-10	-1.44954	2.30352e-05	-2.4149e-10	-1.47622
73174607	chr16:73174607:G:T	5.59569e-13	-2.4149e-10	-0.687434	5.91054e-05	-2.4149e-10	-0.533927
73174651	chr16:73174651:A:C	5.71378e-14	-1.41964	-1.5495	5.17421e-06	-1.46113	-1.50844
73174899	chr16:73174899:C:T	6.47243e-14	-1.19254	-1.65193	7.66777e-06	-0.878611	-1.69761
73174901	chr16:73174901:G:T	2.44794e-13	-2.4149e-10	-1.51418	2.03897e-05	-2.4149e-10	-1.59822
73174916	chr16:73174916:C:T	5.52035e-14	-1.35468	-1.64889	1.16988e-05	-0.527802	-1.62596
73174945	chr16:73174945:T:C	4.0001e-14	-1.56766	-1.75803	3.24971e-06	-1.66722	-1.76746
73175489	chr16:73175489:C:T	2.531e-13	-2.4149e-10	-1.48082	1.96403e-05	-2.4149e-10	-1.63566
73176345	chr16:73176345:T:C	2.01937e-13	-2.4149e-10	-1.70664	1.69932e-05	-2.4149e-10	-1.78044
73176362	chr16:73176362:G:A	2.13554e-13	-1.65071	-1.68486e-09	1.90273e-05	-1.66737	-1.68486e-09
73176426	chr16:73176426:A:C	1.91042e-13	-2.4149e-10	-1.76211	1.71091e-05	-2.4149e-10	-1.77364
73176574	chr16:73176574:A:G	9.80947e-13	-2.4149e-10	-0.126082	7.57523e-05	-2.4149e-10	-0.28578
73176629	chr16:73176629:T:C	1.84132e-13	-2.4149e-10	-1.79895	1.65952e-05	-2.4149e-10	-1.80414
73176630	chr16:73176630:A:T	1.96159e-13	-2.4149e-10	-1.73568	1.75288e-05	-2.4149e-10	-1.7494
73176715	chr16:73176715:C:T	4.53004e-14	-1.64567	-1.55562	6.14563e-06	-1.34631	-1.4512
73177330	chr16:73177330:A:G	5.44446e-13	-2.4149e-10	-0.714832	5.75929e-05	-2.4149e-10	-0.55985
73177474	chr16:73177474:C:T	1.84982e-13	-2.4149e-10	-1.79434	1.66685e-05	-2.4149e-10	-1.79973
73177861	chr16:73177861:A:G	1.84652e-13	-2.4149e-10	-1.79613	1.66383e-05	-2.4149e-10	-1.80154
73177970	chr16:73177970:T:C	4.58203e-14	-1.49105	-1.69882	3.44911e-06	-1.64556	-1.72957
73177981	chr16:73177981:G:A	5.78473e-14	-1.15406	-1.80273	7.33178e-06	-0.81502	-1.80601
73178429	chr16:73178429:G:A	4.54245e-14	-1.40769	-1.79086	6.05152e-06	-1.00862	-1.80432
73178608	chr16:73178608:T:C	8.42483e-14	-1.1012	-1.47963	6.2877e-06	-1.1536	-1.62105
73178661	chr16:73178661:T:C	2.06552e-13	-2.4149e-10	-1.68405	1.7077e-05	-2.4149e-10	-1.77552
73178809	chr16:73178809:T:C	4.78653e-14	-1.66788	-1.47833	4.83555e-06	-1.65488	-1.38238
73178962	chr16:73178962:G:A	2.32684e-13	-2.4149e-10	-1.56492	2.01912e-05	-2.4149e-10	-1.608
73179048	chr16:73179048:G:A	5.39397e-14	-1.22978	-1.79696	4.74471e-06	-1.2559	-1.80032
73179056	chr16:73179056:C:T	5.64781e-14	-1.64944	-1.33131	5.54258e-06	-1.65316	-1.24762
73179325	chr16:73179325:G:T	6.14267e-14	-1.11392	-1.78284	5.50611e-06	-1.15335	-1.75403
73179377	chr16:73179377:C:T	1.90199e-13	-2.4149e-10	-1.76653	1.77373e-05	-2.4149e-10	-1.73758
73179443	chr16:73179443:T:C	6.66336e-14	-1.08698	-1.72841	5.61232e-06	-1.15881	-1.72948
73179726	chr16:73179726:C:T	5.6049e-14	-1.22794	-1.76044	4.74862e-06	-1.293	-1.7624
73179821	chr16:73179821:C:T	2.40244e-13	-2.4149e-10	-1.53294	1.88675e-05	-2.4149e-10	-1.67581
73180237	chr16:73180237:A:G	2.26681e-13	-2.4149e-10	-1.59106	1.80946e-05	-2.4149e-10	-1.71763
73180299	chr16:73180299:C:T	5.68506e-14	-1.18291	-1.79126	5.38958e-06	-1.21819	-1.71059
73180314	chr16:73180314:T:C	1.82788e-13	-2.4149e-10	-1.80628	1.68077e-05	-2.4149e-10	-1.79141
73180965	chr16:73180965:T:C	4.55243e-14	-1.47136	-1.725	3.94836e-06	-1.51746	-1.72249
73181050	chr16:73181050:G:A	4.09157e-14	-1.53109	-1.77199	3.78777e-06	-1.55436	-1.72711
73181162	chr16:73181162:A:G	4.63205e-14	-1.43875	-1.74027	3.94673e-06	-1.48901	-1.75135
73181196	chr16:73181196:C:G	4.86707e-14	-1.46964	-1.65989	4.22136e-06	-1.51785	-1.65524
73181292	chr16:73181292:G:C	1.93941e-13	-2.4149e-10	-1.74705	1.75449e-05	-2.4149e-10	-1.74849
73181324	chr16:73181324:C:T	6.42468e-14	-1.18782	-1.66405	5.38878e-06	-1.2553	-1.67363
73182384	chr16:73182384:G:A	4.37314e-13	-2.4149e-10	-0.93395	3.80816e-05	-2.4149e-10	-0.973518
73183224	chr16:73183224:A:G	7.46577e-14	-1.49264	-1.20905	7.65776e-06	-1.25256	-1.32497
73183507	chr16:73183507:G:A	7.5419e-14	-1.66116	-1.03038	8.11866e-06	-1.62862	-0.890461
73183637	chr16:73183637:TG:T	1.8564e-13	-2.4149e-10	-1.79079	1.65643e-05	-2.4149e-10	-1.806
73183665	chr16:73183665:C:CT	2.36874e-13	-1.54707	-1.68486e-09	2.37357e-05	-1.44627	-1.68486e-09
73183841	chr16:73183841:C:A	3.07329e-13	-2.4149e-10	-1.28668	2.42624e-05	-2.4149e-10	-1.42432
73183955	chr16:73183955:G:A	3.70628e-14	-1.66788	-1.7341	3.58585e-06	-1.66479	-1.67147
73184015	chr16:73184015:C:T	3.80087e-14	-1.65862	-1.71817	3.66174e-06	-1.66594	-1.64937
73184550	chr16:73184550:C:T	2.17985e-13	-2.4149e-10	-1.63018	1.95267e-05	-2.4149e-10	-1.64147
73184779	chr16:73184779:A:T	4.40259e-13	-2.4149e-10	-0.927239	3.61976e-05	-2.4149e-10	-1.02426
73184788	chr16:73184788:G:A	4.04788e-14	-1.60759	-1.70624	3.56833e-06	-1.63447	-1.70668
73184802	chr16:73184802:A:G	1.82914e-13	-2.4149e-10	-1.80559	1.66595e-05	-2.4149e-10	-1.80027
73184935	chr16:73184935:C:T	2.19408e-13	-2.4149e-10	-1.62367	1.96929e-05	-2.4149e-10	-1.63299
73185426	chr16:73185426:C:T	3.76424e-13	-2.4149e-10	-1.08388	3.63765e-05	-2.4149e-10	-1.01933
73185438	chr16:73185438:T:G	1.83136e-13	-2.4149e-10	-1.80437	1.67057e-05	-2.4149e-10	-1.7975
73185471	chr16:73185471:A:G	2.26291e-13	-2.4149e-10	-1.59278	2.03958e-05	-2.4149e-10	-1.59792
73185807	chr16:73185807:A:G	4.25225e-14	-1.65321	-1.61136	4.37074e-06	-1.66788	-1.47043
73185878	chr16:73185878:T:G	3.65151e-14	-1.64636	-1.77052	3.18091e-06	-1.66044	-1.79564
73185934	chr16:73185934:A:C	2.11001e-13	-2.4149e-10	-1.66274	1.73743e-05	-2.4149e-10	-1.75825
73185968	chr16:73185968:C:T	2.67646e-13	-1.42494	-1.68486e-09	2.02088e-05	-1.60713	-1.68486e-09
73186072	chr16:73186072:C:T	3.76141e-14	-1.65953	-1.7277	3.59585e-06	-1.66475	-1.66872
73186101	chr16:73186101:T:A	3.50071e-14	-1.6611	-1.79795	3.24327e-06	-1.66562	-1.77105
73186221	chr16:73186221:G:T	4.07257e-13	-2.4149e-10	-1.00516	3.94569e-05	-2.4149e-10	-0.938039
73186271	chr16:73186271:C:T	4.16866e-13	-2.4149e-10	-0.981836	3.80554e-05	-2.4149e-10	-0.974204
73186461	chr16:73186461:C:T	2.20652e-13	-2.4149e-10	-1.61801	2.15395e-05	-2.4149e-10	-1.54336
73186494	chr16:73186494:T:C	2.4773e-13	-2.4149e-10	-1.50226	2.03417e-05	-2.4149e-10	-1.60058
73187757	chr16:73187757:C:G	2.24101e-13	-2.4149e-10	-1.6025	1.92586e-05	-2.4149e-10	-1.65529
73188802	chr16:73188802:T:C	3.46806e-14	-1.66662	-1.8018	3.21145e-06	-1.64764	-1.79888
73189151	chr16:73189151:C:T	4.6407e-14	-1.51717	-1.65998	4.44243e-06	-1.59598	-1.52606
73189259	chr16:73189259:A:T	2.16436e-13	-2.4149e-10	-1.63731	1.96901e-05	-2.4149e-10	-1.63313
73189280	chr16:73189280:C:T	3.49019e-14	-1.6578	-1.80426	3.28651e-06	-1.62352	-1.7999
73189828	chr16:73189828:T:C	3.62873e-14	-1.62586	-1.79728	3.15984e-06	-1.66736	-1.79537
73189905	chr16:73189905:G:A	3.08671e-13	-2.4149e-10	-1.28232	2.40128e-05	-2.4149e-10	-1.43466
73189935	chr16:73189935:A:C	3.68507e-14	-1.6015	-1.80622	3.36511e-06	-1.59381	-1.80598
73190611	chr16:73190611:C:T	5.09641e-13	-2.4149e-10	-0.780894	5.44773e-05	-2.4149e-10	-0.615464
73190792	chr16:73190792:G:A	1.83163e-13	-2.4149e-10	-1.80422	1.68317e-05	-2.4149e-10	-1.78999
73191005	chr16:73191005:C:A	2.1788e-13	-2.4149e-10	-1.63066	1.77388e-05	-2.4149e-10	-1.73749
73191034	chr16:73191034:A:G	5.72929e-14	-1.57365	-1.39277	5.67902e-06	-1.39271	-1.48376
73191207	chr16:73191207:G:A	2.23804e-13	-2.4149e-10	-1.60383	1.80423e-05	-2.4149e-10	-1.72053
73191379	chr16:73191379:G:A	4.71152e-14	-1.44439	-1.71762	4.25799e-06	-1.4941	-1.67036
73191804	chr16:73191804:C:G	2.59469e-13	-2.4149e-10	-1.45596	2.57135e-05	-2.4149e-10	-1.36623
73192065	chr16:73192065:T:C	7.27211e-14	-1.61183	-1.11614	7.91607e-06	-1.66067	-0.883687
73192155	chr16:73192155:G:A	1.71601e-13	-0.506468	-1.36296	2.26322e-05	-0.325311	-1.16856
73192447	chr16:73192447:C:T	9.76828e-14	-0.707519	-1.72536	6.24157e-06	-1.09152	-1.6905
73192815	chr16:73192815:T:C	2.43924e-13	-1.31197	-0.205773	3.3082e-05	-1.02658	-0.0876848
73192981	chr16:73192981:C:T	2.45673e-13	-2.4149e-10	-1.5106	2.20017e-05	-2.4149e-10	-1.52213
73193598	chr16:73193598:G:C	1.84209e-13	-2.4149e-10	-1.79853	1.66987e-05	-2.4149e-10	-1.79792
73193635	chr16:73193635:G:T	3.4007e-13	-2.4149e-10	-1.18545	3.64769e-05	-2.4149e-10	-1.01657
73193779	chr16:73193779:C:T	3.29914e-13	-2.4149e-10	-1.21577	2.90248e-05	-2.4149e-10	-1.2451
73193829	chr16:73193829:G:A	4.39871e-14	-1.49438	-1.73633	3.37273e-06	-1.60967	-1.78786
73196049	chr16:73196049:A:C	3.81598e-13	-2.4149e-10	-1.07023	4.13481e-05	-2.4149e-10	-0.891223
73196200	chr16:73196200:T:A	2.73946e-13	-2.4149e-10	-1.40167	2.84972e-05	-2.4149e-10	-1.26344
73196282	chr16:73196282:C:G	3.72424e-14	-1.59134	-1.80581	3.19828e-06	-1.65489	-1.79575
73196437	chr16:73196437:T:C	4.28859e-13	-2.4149e-10	-0.953472	5.0547e-05	-2.4149e-10	-0.690345
73197234	chr16:73197234:C:G	2.75464e-13	-2.4149e-10	-1.39614	2.10171e-05	-2.4149e-10	-1.56791
73197422	chr16:73197422:T:C	1.99596e-13	-2.4149e-10	-1.7183	1.89178e-05	-2.4149e-10	-1.67314
73197583	chr16:73197583:G:C	1.95331e-13	-2.4149e-10	-1.73991	1.72311e-05	-2.4149e-10	-1.76653
73197594	chr16:73197594:A:G	2.55282e-13	-2.4149e-10	-1.47223	2.14764e-05	-2.4149e-10	-1.54629
73198268	chr16:73198268:G:A	3.77646e-13	-1.08064	-1.68486e-09	5.62591e-05	-0.58328	-1.68486e-09
73198301	chr16:73198301:T:C	4.9824e-13	-2.4149e-10	-0.80352	4.57364e-05	-2.4149e-10	-0.790353
73198497	chr16:73198497:G:A	2.10037e-13	-1.30383	-0.36349	2.80192e-05	-1.3371	0.0567447
73199105	chr16:73199105:T:C	3.95962e-13	-2.4149e-10	-1.03328	3.37839e-05	-2.4149e-10	-1.09327
73199379	chr16:73199379:T:C	5.88713e-13	-2.4149e-10	-0.636661	5.2975e-05	-2.4149e-10	-0.643429
73199392	chr16:73199392:A:G	3.08778e-13	-2.4149e-10	-1.28198	2.72749e-05	-2.4149e-10	-1.30728
73199788	chr16:73199788:G:A	4.87102e-13	-0.826128	-1.68486e-09	5.73512e-05	-0.564055	-1.68486e-09
73199933	chr16:73199933:T:C	7.34856e-14	-1.5844	-1.13311	9.90074e-06	-1.59873	-0.721911
73200365	chr16:73200365:T:C	2.58077e-13	-2.4149e-10	-1.46134	2.37294e-05	-2.4149e-10	-1.44654
73200603	chr16:73200603:C:A	4.58652e-13	-0.886308	-1.68486e-09	3.87283e-05	-0.956678	-1.68486e-09
73200960	chr16:73200960:C:A	9.53063e-14	-1.28298	-1.17452	8.26834e-06	-1.11222	-1.3886
73201424	chr16:73201424:C:T	3.15622e-13	-2.4149e-10	-1.26005	2.6045e-05	-2.4149e-10	-1.35342
73201638	chr16:73201638:T:C	4.36313e-13	-2.4149e-10	-0.93624	3.09884e-05	-2.4149e-10	-1.17964
73201781	chr16:73201781:C:A	5.32787e-14	-1.36569	-1.67338	4.14414e-06	-1.63122	-1.56034
73201792	chr16:73201792:T:A	2.04682e-13	-2.4149e-10	-1.69314	1.95093e-05	-2.4149e-10	-1.64236
73201832	chr16:73201832:G:C	5.86785e-13	-2.4149e-10	-0.639943	7.12626e-05	-2.4149e-10	-0.346876
73201955	chr16:73201955:A:AT	3.52508e-13	-2.4149e-10	-1.14953	2.8905e-05	-2.4149e-10	-1.24923
73202293	chr16:73202293:A:G	3.62581e-13	-2.4149e-10	-1.12135	3.3556e-05	-2.4149e-10	-1.10003
73202960	chr16:73202960:T:C	2.03739e-13	-2.4149e-10	-1.69776	1.90331e-05	-2.4149e-10	-1.66707
73204481	chr16:73204481:C:T	2.44337e-13	-2.4149e-10	-1.51605	2.2793e-05	-2.4149e-10	-1.4868
73205710	chr16:73205710:G:A	5.53705e-13	-0.697968	-1.68486e-09	6.08391e-05	-0.505016	-1.68486e-09
73206592	chr16:73206592:C:A	2.74626e-13	-2.4149e-10	-1.39919	2.56244e-05	-2.4149e-10	-1.3697
73206643	chr16:73206643:A:C	5.40095e-14	-1.24271	-1.78273	4.0238e-06	-1.41476	-1.80626
73206803	chr16:73206803:G:A	5.09994e-14	-1.27753	-1.80526	3.90612e-06	-1.46052	-1.79018
73206949	chr16:73206949:T:C	2.18495e-13	-2.4149e-10	-1.62784	2.23757e-05	-2.4149e-10	-1.50527
73207102	chr16:73207102:G:A	2.04871e-13	-2.4149e-10	-1.69222	1.90219e-05	-2.4149e-10	-1.66766
73207104	chr16:73207104:AT:A	2.1572e-13	-2.4149e-10	-1.64062	2.218e-05	-2.4149e-10	-1.51406
73208612	chr16:73208612:G:C	1.82918e-13	-2.4149e-10	-1.80556	1.6725e-05	-2.4149e-10	-1.79635
73209152	chr16:73209152:T:C	4.12502e-13	-2.4149e-10	-0.992361	4.27244e-05	-2.4149e-10	-0.858478
73209231	chr16:73209231:T:C	1.89443e-13	-2.4149e-10	-1.77051	1.76444e-05	-2.4149e-10	-1.74283
73209445	chr16:73209445:G:A	2.10429e-13	-1.66545	-1.68486e-09	1.94637e-05	-1.6447	-1.68486e-09
73209561	chr16:73209561:A:G	2.11176e-13	-1.66191	-1.68486e-09	1.97163e-05	-1.6318	-1.68486e-09
73209562	chr16:73209562:T:G	2.95998e-13	-1.32425	-1.68486e-09	2.80758e-05	-1.27834	-1.68486e-09
73210579	chr16:73210579:T:C	2.30825e-13	-2.4149e-10	-1.57294	2.30941e-05	-2.4149e-10	-1.47367
73210801	chr16:73210801:G:C	4.56248e-14	-1.39888	-1.79527	3.51004e-06	-1.55409	-1.80353
73211932	chr16:73211932:A:C	1.52247e-13	-1.37782	-0.611279	1.8289e-05	-1.41531	-0.291641
73212699	chr16:73212699:C:T	9.26891e-14	-1.1391	-1.34624	8.47139e-06	-0.951779	-1.52477
73213532	chr16:73213532:A:AAAAC	2.00241e-13	-2.4149e-10	-1.71508	1.89517e-05	-2.4149e-10	-1.67135
73213701	chr16:73213701:T:C	2.62325e-13	-2.4149e-10	-1.44502	2.44728e-05	-2.4149e-10	-1.41569
73214017	chr16:73214017:A:G	1.89661e-13	-2.4149e-10	-1.76936	1.74462e-05	-2.4149e-10	-1.75413
73214348	chr16:73214348:G:A	3.60673e-13	-2.4149e-10	-1.12663	3.09502e-05	-2.4149e-10	-1.18087
73214578	chr16:73214578:T:C	8.85243e-14	-0.846634	-1.68469	8.47157e-06	-0.852621	-1.62391
73214973	chr16:73214973:A:G	5.6845e-13	-2.4149e-10	-0.671687	4.91245e-05	-2.4149e-10	-0.71889
73215408	chr16:73215408:G:A	2.46808e-13	-2.4149e-10	-1.50599	2.57972e-05	-2.4149e-10	-1.36298
73216003	chr16:73216003:T:G	2.14984e-13	-2.4149e-10	-1.64404	1.73617e-05	-2.4149e-10	-1.75898
73216197	chr16:73216197:C:T	5.67386e-13	-2.4149e-10	-0.67356	4.90275e-05	-2.4149e-10	-0.720867
73216717	chr16:73216717:C:T	7.04866e-13	-2.4149e-10	-0.456593	4.69297e-05	-2.4149e-10	-0.764599
73216738	chr16:73216738:G:C	6.41295e-14	-1.47369	-1.38	5.52943e-06	-1.3516	-1.55157
73216792	chr16:73216792:C:CA	6.95141e-14	-1.00124	-1.77183	9.14544e-06	-0.689334	-1.71066
73216912	chr16:73216912:G:A	6.62583e-14	-1.0172	-1.80384	8.36814e-06	-0.713445	-1.77537
73216945	chr16:73216945:T:C	4.02897e-13	-2.4149e-10	-1.01592	4.22432e-05	-2.4149e-10	-0.869806
73217209	chr16:73217209:T:C	3.46455e-13	-2.4149e-10	-1.16685	2.61551e-05	-2.4149e-10	-1.3492
73217488	chr16:73217488:C:A	3.3356e-13	-2.4149e-10	-1.20478	3.40154e-05	-2.4149e-10	-1.08643
73217769	chr16:73217769:C:T	2.41996e-13	-2.4149e-10	-1.52568	2.2465e-05	-2.4149e-10	-1.50129
73218504	chr16:73218504:C:T	7.54955e-14	-1.58843	-1.1021	5.70928e-06	-1.64647	-1.22468
73218586	chr16:73218586:T:G	4.78479e-13	-2.4149e-10	-0.843988	4.02538e-05	-2.4149e-10	-0.918043
73219154	chr16:73219154:A:T	5.0458e-14	-1.63824	-1.45522	5.27441e-06	-1.63025	-1.32013
73219445	chr16:73219445:T:G	2.27099e-13	-2.4149e-10	-1.58922	2.1114e-05	-2.4149e-10	-1.56331
73219570	chr16:73219570:C:A	2.62454e-13	-1.44452	-1.68486e-09	2.38626e-05	-1.44094	-1.68486e-09
73219748	chr16:73219748:C:A	7.29258e-13	-0.422573	-1.68486e-09	8.28395e-05	-0.196344	-1.68486e-09
73220178	chr16:73220178:C:T	1.8314e-13	-2.4149e-10	-1.80435	1.7514e-05	-2.4149e-10	-1.75025
73221321	chr16:73221321:C:T	6.2125e-13	-2.4149e-10	-0.582867	4.04284e-05	-2.4149e-10	-0.913717
73221369	chr16:73221369:T:C	4.14466e-13	-2.4149e-10	-0.98761	4.20313e-05	-2.4149e-10	-0.874834
73222213	chr16:73222213:T:C	2.15706e-13	-2.4149e-10	-1.64069	2.23019e-05	-2.4149e-10	-1.50858
73222751	chr16:73222751:G:A	4.0299e-13	-2.4149e-10	-1.01569	3.33397e-05	-2.4149e-10	-1.1065
73222787	chr16:73222787:C:T	1.14853e-12	-2.4149e-10	0.0316372	6.54407e-05	-2.4149e-10	-0.432103
73222802	chr16:73222802:T:C	1.04754e-13	-1.00854	-1.35445	5.11673e-06	-1.50318	-1.47755
73222916	chr16:73222916:C:T	8.7046e-14	-0.750635	-1.79753	4.55568e-06	-1.2922	-1.80468
73223445	chr16:73223445:A:G	1.8279e-13	-2.4149e-10	-1.80626	1.65594e-05	-2.4149e-10	-1.80629
73223747	chr16:73223747:C:G	6.87813e-14	-1.55833	-1.22534	5.75076e-06	-1.63838	-1.22554
73224592	chr16:73224592:A:G	5.77956e-13	-2.4149e-10	-0.655103	4.86111e-05	-2.4149e-10	-0.729397
73224722	chr16:73224722:C:G	1.66927e-13	-1.14681	-0.750232	1.82088e-05	-1.1915	-0.519845
73224812	chr16:73224812:T:G	1.84986e-13	-2.4149e-10	-1.79432	1.71952e-05	-2.4149e-10	-1.76862
73225690	chr16:73225690:A:G	3.75866e-13	-2.4149e-10	-1.08537	3.7526e-05	-2.4149e-10	-0.988214
73226132	chr16:73226132:G:A	2.89076e-13	-2.4149e-10	-1.34791	2.81451e-05	-2.4149e-10	-1.27588
73226404	chr16:73226404:C:T	4.22539e-14	-1.63504	-1.63586	4.36816e-06	-1.66626	-1.47264
73227321	chr16:73227321:C:G	1.78789e-13	-0.996261	-0.832134	1.91252e-05	-1.06095	-0.601288
73227592	chr16:73227592:T:C	5.68023e-14	-1.25981	-1.71521	5.62867e-06	-1.3012	-1.58417
73227659	chr16:73227659:G:A	2.09582e-13	-2.4149e-10	-1.66948	1.98723e-05	-2.4149e-10	-1.62392
73227703	chr16:73227703:T:G	4.69282e-14	-1.61102	-1.55496	4.92041e-06	-1.65927	-1.36058
73228182	chr16:73228182:T:C	2.37851e-13	-2.4149e-10	-1.54296	2.52585e-05	-2.4149e-10	-1.38409
73228281	chr16:73228281:T:C	5.82823e-14	-1.23333	-1.71597	5.76646e-06	-1.27606	-1.58513
73228537	chr16:73228537:C:T	3.99404e-14	-1.52396	-1.80325	3.3037e-06	-1.62299	-1.79522
73229054	chr16:73229054:C:T	1.85998e-13	-2.4149e-10	-1.78887	1.66949e-05	-2.4149e-10	-1.79814
73229075	chr16:73229075:G:A	1.96456e-13	-2.4149e-10	-1.73416	1.80033e-05	-2.4149e-10	-1.72269
73229346	chr16:73229346:A:G	3.83318e-14	-1.66756	-1.70076	3.24974e-06	-1.65824	-1.77644
73229441	chr16:73229441:C:T	1.90182e-13	-2.4149e-10	-1.76662	1.71696e-05	-2.4149e-10	-1.77011
73229609	chr16:73229609:G:A	5.40162e-14	-1.4995	-1.52582	6.65044e-06	-1.27207	-1.4465
73229794	chr16:73229794:G:A	2.56004e-13	-1.46941	-1.68486e-09	2.08414e-05	-1.57631	-1.68486e-09
73230029	chr16:73230029:G:A	5.7159e-13	-0.666178	-1.68486e-09	6.32384e-05	-0.466337	-1.68486e-09
73230475	chr16:73230475:C:G	2.15116e-13	-1.64342	-1.68486e-09	1.90837e-05	-1.66441	-1.68486e-09
73230536	chr16:73230536:G:C	1.89087e-13	-2.4149e-10	-1.77239	1.71753e-05	-2.4149e-10	-1.76977
73230751	chr16:73230751:A:C	8.98388e-13	-2.4149e-10	-0.213999	5.95908e-05	-2.4149e-10	-0.525747
73230849	chr16:73230849:T:C	4.68453e-13	-2.4149e-10	-0.865164	3.96754e-05	-2.4149e-10	-0.932517
73231523	chr16:73231523:C:T	2.02129e-13	-2.4149e-10	-1.70569	1.86962e-05	-2.4149e-10	-1.68493
73231578	chr16:73231578:G:T	3.8657e-13	-1.05729	-1.68486e-09	3.22046e-05	-1.14114	-1.68486e-09
73231624	chr16:73231624:G:C	1.84447e-13	-2.4149e-10	-1.79724	1.65767e-05	-2.4149e-10	-1.80525
73231652	chr16:73231652:A:G	5.75548e-13	-0.659279	-1.68486e-09	4.29431e-05	-0.853373	-1.68486e-09
73231704	chr16:73231704:T:C	5.62335e-14	-1.17986	-1.80523	5.55747e-06	-1.1069	-1.7912
73233178	chr16:73233178:G:A	2.25604e-13	-2.4149e-10	-1.59582	1.99122e-05	-2.4149e-10	-1.62192
73233219	chr16:73233219:G:T	9.28172e-13	-1.6452	1.46382	6.60322e-05	-1.66774	1.24464
73233285	chr16:73233285:C:T	2.13297e-13	-2.4149e-10	-1.65191	2.07821e-05	-2.4149e-10	-1.57916
73233732	chr16:73233732:C:T	2.13445e-13	-2.4149e-10	-1.65122	2.03552e-05	-2.4149e-10	-1.59991
73234133	chr16:73234133:G:A	2.54943e-13	-2.4149e-10	-1.47356	2.37528e-05	-2.4149e-10	-1.44555
73234675	chr16:73234675:G:C	3.73441e-14	-1.66471	-1.72972	3.47346e-06	-1.66147	-1.70663
73235560	chr16:73235560:G:C	6.56569e-14	-1.02568	-1.80448	5.86842e-06	-1.03888	-1.80479
73235583	chr16:73235583:G:A	3.02484e-13	-2.4149e-10	-1.30257	2.50475e-05	-2.4149e-10	-1.39247
73236007	chr16:73236007:A:C	2.63421e-13	-2.4149e-10	-1.44085	2.41476e-05	-2.4149e-10	-1.42906
73236097	chr16:73236097:G:A	5.01713e-14	-1.57848	-1.52068	4.44989e-06	-1.64294	-1.47743
73236129	chr16:73236129:A:G	5.04047e-14	-1.5796	-1.51492	4.47579e-06	-1.6435	-1.47106
73236156	chr16:73236156:G:A	4.68022e-14	-1.56093	-1.60774	4.12906e-06	-1.63332	-1.56188
73236303	chr16:73236303:G:A	6.42648e-14	-1.61631	-1.23528	5.91746e-06	-1.66028	-1.17506
73237230	chr16:73237230:C:T	2.06708e-13	-2.4149e-10	-1.68329	1.77448e-05	-2.4149e-10	-1.73716
73237598	chr16:73237598:C:G	1.84807e-13	-2.4149e-10	-1.79529	1.70519e-05	-2.4149e-10	-1.77699
73237913	chr16:73237913:A:G	3.66238e-14	-1.666	-1.7479	3.75628e-06	-1.65939	-1.63043
73238754	chr16:73238754:C:T	3.71928e-14	-1.59883	-1.79965	3.19378e-06	-1.65095	-1.80109
73239045	chr16:73239045:G:A	3.49026e-14	-1.66532	-1.79672	3.24426e-06	-1.63198	-1.80438
73239796	chr16:73239796:C:T	4.40989e-14	-1.66781	-1.56035	3.7106e-06	-1.65102	-1.65104
73240213	chr16:73240213:G:A	2.69862e-13	-1.61258	0.195889	2.01246e-05	-1.65825	0.0469461
73240873	chr16:73240873:C:T	2.84774e-13	-2.4149e-10	-1.3629	2.91022e-05	-2.4149e-10	-1.24243
73240914	chr16:73240914:A:G	3.55996e-13	-1.56902	0.429341	2.62395e-05	-1.63771	0.291725
73241167	chr16:73241167:G:A	2.60552e-13	-2.4149e-10	-1.4518	2.61641e-05	-2.4149e-10	-1.34886
73241305	chr16:73241305:C:CT	5.73261e-14	-1.66028	-1.30556	6.79858e-06	-1.6679	-1.02864
73241517	chr16:73241517:G:A	2.54929e-13	-2.4149e-10	-1.47362	2.35411e-05	-2.4149e-10	-1.4545
73241528	chr16:73241528:T:C	3.51679e-14	-1.66395	-1.79052	3.4469e-06	-1.66171	-1.71406
73241702	chr16:73241702:A:G	2.1547e-13	-2.4149e-10	-1.64178	1.90617e-05	-2.4149e-10	-1.66557
73241745	chr16:73241745:G:A	2.49464e-13	-1.49528	-1.68486e-09	2.05964e-05	-1.58813	-1.68486e-09
73242186	chr16:73242186:A:G	1.84328e-13	-2.4149e-10	-1.79788	1.65593e-05	-2.4149e-10	-1.8063
73242205	chr16:73242205:C:T	2.08895e-13	-2.4149e-10	-1.67277	2.0359e-05	-2.4149e-10	-1.59972
73242364	chr16:73242364:A:G	4.28841e-14	-1.57749	-1.67861	3.43157e-06	-1.64218	-1.73805
73243308	chr16:73243308:T:C	2.1843e-13	-2.4149e-10	-1.62814	1.98351e-05	-2.4149e-10	-1.6258
73243312	chr16:73243312:T:C	2.30456e-13	-1.57454	-1.68486e-09	1.9178e-05	-1.65948	-1.68486e-09
73243600	chr16:73243600:G:A	1.85614e-13	-2.4149e-10	-1.79093	1.72867e-05	-2.4149e-10	-1.76331
73243945	chr16:73243945:G:A	1.35194e-12	-2.4149e-10	0.194692	8.74837e-05	-2.4149e-10	-0.141796
73244344	chr16:73244344:A:AT	3.03373e-13	-1.29964	-1.68486e-09	3.18269e-05	-1.15294	-1.68486e-09
73244706	chr16:73244706:A:C	1.82889e-13	-2.4149e-10	-1.80572	1.66069e-05	-2.4149e-10	-1.80343
73244906	chr16:73244906:G:A	4.03145e-14	-1.57683	-1.74106	3.37123e-06	-1.64027	-1.7577
73245009	chr16:73245009:T:C	3.72987e-14	-1.66636	-1.72928	3.22213e-06	-1.65592	-1.78728
73245047	chr16:73245047:T:A	3.40986e-13	-2.4149e-10	-1.18276	3.4983e-05	-2.4149e-10	-1.05839
73245193	chr16:73245193:T:A	3.6661e-14	-1.63493	-1.77796	3.13797e-06	-1.66689	-1.80278
73245250	chr16:73245250:A:C	2.7663e-13	-1.39192	-1.68486e-09	2.85609e-05	-1.26121	-1.68486e-09
73245419	chr16:73245419:A:G	4.24374e-14	-1.65044	-1.61613	3.88547e-06	-1.6678	-1.5882
73245440	chr16:73245440:T:C	3.89842e-14	-1.66635	-1.68509	3.38152e-06	-1.63576	-1.75916
73245571	chr16:73245571:G:A	2.14029e-13	-1.64849	-1.68486e-09	1.92048e-05	-1.65809	-1.68486e-09
73245726	chr16:73245726:C:T	7.05049e-13	-2.4149e-10	-0.456333	4.71565e-05	-2.4149e-10	-0.759776
73245781	chr16:73245781:G:A	5.77379e-14	-1.15238	-1.80631	4.65488e-06	-1.27248	-1.80286
73245938	chr16:73245938:T:C	4.05669e-14	-1.63723	-1.67441	3.6564e-06	-1.56403	-1.75274
73246254	chr16:73246254:G:A	1.9139e-13	-2.4149e-10	-1.76029	1.75455e-05	-2.4149e-10	-1.74845
73246312	chr16:73246312:C:T	1.9139e-13	-2.4149e-10	-1.76029	1.75455e-05	-2.4149e-10	-1.74845
73246315	chr16:73246315:G:T	1.92102e-13	-2.4149e-10	-1.75657	1.79084e-05	-2.4149e-10	-1.72798
73246347	chr16:73246347:T:C	4.34729e-13	-2.4149e-10	-0.939878	4.58863e-05	-2.4149e-10	-0.787082
73246490	chr16:73246490:C:T	1.86017e-13	-2.4149e-10	-1.78876	1.69647e-05	-2.4149e-10	-1.78211
73246497	chr16:73246497:C:T	3.36394e-13	-2.4149e-10	-1.19632	3.23495e-05	-2.4149e-10	-1.13665
73246609	chr16:73246609:G:A	2.15978e-13	-2.4149e-10	-1.63943	1.96578e-05	-2.4149e-10	-1.63477
73246677	chr16:73246677:T:G	2.05863e-13	-2.4149e-10	-1.68739	1.72295e-05	-2.4149e-10	-1.76662
73247182	chr16:73247182:T:C	2.21504e-12	-2.4149e-10	0.688425	0.000142678	-2.4149e-10	0.34734
73247286	chr16:73247286:T:A	7.02923e-13	-2.4149e-10	-0.459353	4.70374e-05	-2.4149e-10	-0.762306
73247346	chr16:73247346:T:C	3.90334e-14	-1.65351	-1.69667	3.49014e-06	-1.59733	-1.76598
73247389	chr16:73247389:G:A	2.16085e-13	-2.4149e-10	-1.63893	1.96557e-05	-2.4149e-10	-1.63488
73247390	chr16:73247390:T:C	1.19283e-12	-2.4149e-10	0.0694823	7.58424e-05	-2.4149e-10	-0.284591
73247425	chr16:73247425:C:T	1.89763e-13	-2.4149e-10	-1.76883	1.67165e-05	-2.4149e-10	-1.79685
73248142	chr16:73248142:T:C	1.00301e-12	-2.4149e-10	-0.103838	6.57257e-05	-2.4149e-10	-0.427758
73248262	chr16:73248262:G:A	2.04337e-13	-2.4149e-10	-1.69483	1.95194e-05	-2.4149e-10	-1.64184
73248352	chr16:73248352:G:A	2.20352e-13	-2.4149e-10	-1.61937	2.10048e-05	-2.4149e-10	-1.5685
73248354	chr16:73248354:T:G	3.76315e-14	-1.66164	-1.72512	3.3685e-06	-1.61665	-1.78213
73248476	chr16:73248476:A:C	3.73358e-14	-1.66021	-1.73444	3.36739e-06	-1.61273	-1.78638
73248716	chr16:73248716:C:G	3.63377e-13	-1.11916	-1.68486e-09	3.0347e-05	-1.20055	-1.68486e-09
73248929	chr16:73248929:T:C	4.45246e-13	-2.4149e-10	-0.915973	3.17708e-05	-2.4149e-10	-1.1547
73249517	chr16:73249517:T:A	2.31612e-13	-1.56953	-1.68486e-09	2.23044e-05	-1.50847	-1.68486e-09
73249614	chr16:73249614:G:A	4.17517e-14	-1.66257	-1.62029	4.02889e-06	-1.5246	-1.69516
73249933	chr16:73249933:G:A	1.86134e-13	-2.4149e-10	-1.78813	1.68631e-05	-2.4149e-10	-1.78812
73249996	chr16:73249996:T:G	4.29655e-13	-2.4149e-10	-0.951618	4.5384e-05	-2.4149e-10	-0.798088
73250037	chr16:73250037:A:G	1.8324e-13	-2.4149e-10	-1.8038	1.65951e-05	-2.4149e-10	-1.80414
73250177	chr16:73250177:A:G	4.38426e-14	-1.60736	-1.62663	4.56973e-06	-1.47841	-1.61539
73250453	chr16:73250453:T:G	5.03937e-14	-1.51207	-1.58267	5.14436e-06	-1.3343	-1.64104
73250466	chr16:73250466:G:A	7.46576e-14	-1.63168	-1.07001	7.55725e-06	-1.54314	-1.0476
73250580	chr16:73250580:C:G	1.99772e-13	-2.4149e-10	-1.71742	1.90691e-05	-2.4149e-10	-1.66518
73250621	chr16:73250621:G:C	6.95474e-14	-1.6462	-1.12639	6.96795e-06	-1.57053	-1.1014
73250922	chr16:73250922:C:T	7.09498e-14	-1.65033	-1.1023	7.06049e-06	-1.57994	-1.0788
73251139	chr16:73251139:C:T	5.48623e-14	-1.62252	-1.38725	6.22099e-06	-1.53115	-1.25417
73251378	chr16:73251378:G:A	3.97684e-13	-2.4149e-10	-1.02894	3.89738e-05	-2.4149e-10	-0.950359
73251461	chr16:73251461:G:A	6.90082e-14	-1.65777	-1.1226	6.80514e-06	-1.59824	-1.09733
73252024	chr16:73252024:G:A	2.63095e-13	-1.44208	-1.68486e-09	2.61973e-05	-1.34759	-1.68486e-09
73252376	chr16:73252376:A:G	1.6552e-12	-2.4149e-10	0.397076	0.000102147	-2.4149e-10	0.0131596
73252724	chr16:73252724:G:A	8.801e-13	-2.4149e-10	-0.234565	5.79045e-05	-2.4149e-10	-0.554453
73252779	chr16:73252779:A:G	2.10774e-13	-2.4149e-10	-1.66382	1.87665e-05	-2.4149e-10	-1.68117
73253159	chr16:73253159:G:A	2.01818e-13	-2.4149e-10	-1.70723	1.81101e-05	-2.4149e-10	-1.71678
73253168	chr16:73253168:G:A	1.86545e-13	-2.4149e-10	-1.78593	1.68145e-05	-2.4149e-10	-1.79101
73253348	chr16:73253348:T:C	8.34044e-14	-1.65904	-0.931862	9.78452e-06	-1.6316	-0.700843
73253365	chr16:73253365:A:C	2.50763e-13	-2.4149e-10	-1.49009	2.52122e-05	-2.4149e-10	-1.38592
73253370	chr16:73253370:C:T	2.20659e-13	-2.4149e-10	-1.61798	2.06225e-05	-2.4149e-10	-1.58686
73253424	chr16:73253424:T:C	1.828e-13	-2.4149e-10	-1.80621	1.66845e-05	-2.4149e-10	-1.79877
73253472	chr16:73253472:G:C	6.45779e-14	-1.63683	-1.2099	6.03659e-06	-1.56714	-1.24827
73253841	chr16:73253841:T:C	1.88964e-13	-2.4149e-10	-1.77304	1.7208e-05	-2.4149e-10	-1.76787
73253868	chr16:73253868:G:A	9.67579e-14	-1.65766	-0.784725	9.62214e-06	-1.5846	-0.764584
73253945	chr16:73253945:T:A	9.08084e-14	-1.5972	-0.908645	8.23178e-06	-1.51879	-0.98646
73254072	chr16:73254072:C:G	5.10306e-14	-1.49741	-1.58476	7.2314e-06	-1.16529	-1.46953
73254113	chr16:73254113:C:T	2.04791e-13	-2.4149e-10	-1.69261	1.94308e-05	-2.4149e-10	-1.64639
73254229	chr16:73254229:A:G	2.61206e-13	-2.4149e-10	-1.44929	2.32244e-05	-2.4149e-10	-1.46805
73254656	chr16:73254656:G:A	8.96512e-14	-1.44712	-1.07155	9.67986e-06	-1.29273	-1.05047
73254701	chr16:73254701:C:T	2.29301e-13	-2.4149e-10	-1.57956	2.16831e-05	-2.4149e-10	-1.53672
73255810	chr16:73255810:T:C	3.76798e-14	-1.66763	-1.71784	3.5633e-06	-1.64769	-1.69487
73255831	chr16:73255831:T:A	2.15635e-13	-1.64102	-1.68486e-09	2.19013e-05	-1.5267	-1.68486e-09
73256023	chr16:73256023:A:C	4.75368e-14	-1.66787	-1.48522	4.14326e-06	-1.65144	-1.54032
73256427	chr16:73256427:T:G	5.27914e-14	-1.47899	-1.56926	7.61563e-06	-1.13821	-1.44484
73256676	chr16:73256676:C:G	4.13725e-14	-1.5769	-1.71508	4.03675e-06	-1.53885	-1.67896
73256705	chr16:73256705:A:G	2.53704e-13	-2.4149e-10	-1.47843	2.45891e-05	-2.4149e-10	-1.41095
73256867	chr16:73256867:T:C	4.5419e-14	-1.44047	-1.7582	6.19093e-06	-1.06828	-1.72189
73256994	chr16:73256994:T:C	6.70116e-14	-1.4402	-1.36953	1.02774e-05	-1.06797	-1.21533
73257627	chr16:73257627:T:C	1.97672e-13	-2.4149e-10	-1.72799	1.73683e-05	-2.4149e-10	-1.7586
73257748	chr16:73257748:A:C	3.63653e-14	-1.66109	-1.7599	3.27849e-06	-1.65255	-1.77332
73258316	chr16:73258316:G:A	2.47015e-13	-2.4149e-10	-1.50515	2.28887e-05	-2.4149e-10	-1.48261
73258341	chr16:73258341:AT:A	3.99463e-14	-1.66369	-1.66338	3.89867e-06	-1.64323	-1.60938
73258343	chr16:73258343:AT:A	3.86173e-14	-1.66148	-1.69943	3.77621e-06	-1.63817	-1.64636
73258451	chr16:73258451:G:A	3.43267e-13	-2.4149e-10	-1.17609	2.69579e-05	-2.4149e-10	-1.31897
73258596	chr16:73258596:C:T	1.97744e-13	-2.4149e-10	-1.72763	1.78352e-05	-2.4149e-10	-1.73208
73258610	chr16:73258610:A:G	6.28992e-14	-1.50914	-1.36393	5.26726e-06	-1.60697	-1.34477
73258829	chr16:73258829:C:T	3.18601e-13	-2.4149e-10	-1.25066	2.53959e-05	-2.4149e-10	-1.37866
73258864	chr16:73258864:G:C	1.07158e-13	-1.61099	-0.729305	9.38264e-06	-1.5404	-0.833987
73258879	chr16:73258879:G:A	1.90959e-13	-2.4149e-10	-1.76254	1.72429e-05	-2.4149e-10	-1.76585
73259078	chr16:73259078:T:C	9.89064e-13	-2.4149e-10	-0.117842	7.43966e-05	-2.4149e-10	-0.303838
73259170	chr16:73259170:C:T	4.05961e-14	-1.53822	-1.7727	3.62351e-06	-1.61887	-1.70694
73259472	chr16:73259472:T:C	2.50119e-13	-2.4149e-10	-1.49266	2.49244e-05	-2.4149e-10	-1.3974
73259611	chr16:73259611:A:G	2.40278e-13	-2.4149e-10	-1.5328	2.3351e-05	-2.4149e-10	-1.46261
73259749	chr16:73259749:A:G	2.00168e-13	-2.4149e-10	-1.71544	1.80733e-05	-2.4149e-10	-1.71881
73259799	chr16:73259799:A:G	8.66144e-13	-2.4149e-10	-0.250549	5.71807e-05	-2.4149e-10	-0.567033
73260177	chr16:73260177:C:T	3.75543e-14	-1.66724	-1.72157	3.61251e-06	-1.65407	-1.67478
73260260	chr16:73260260:A:G	4.7852e-14	-1.49981	-1.64668	6.7091e-06	-1.1668	-1.54298
73260276	chr16:73260276:C:T	2.11604e-13	-2.4149e-10	-1.65988	1.85924e-05	-2.4149e-10	-1.6905
73260363	chr16:73260363:C:T	1.87884e-13	-2.4149e-10	-1.77877	1.69807e-05	-2.4149e-10	-1.78117
73260542	chr16:73260542:G:A	8.01689e-14	-1.53179	-1.09868	8.09463e-06	-1.41409	-1.10795
73261265	chr16:73261265:C:A	2.18377e-13	-1.62838	-1.68486e-09	1.92546e-05	-1.6555	-1.68486e-09
73261567	chr16:73261567:A:G	2.37604e-13	-2.4149e-10	-1.544	2.35755e-05	-2.4149e-10	-1.45304
73261842	chr16:73261842:ATT:A	2.26767e-13	-1.59068	-1.68486e-09	2.18173e-05	-1.53054	-1.68486e-09
73261843	chr16:73261843:T:A	6.83399e-14	-1.52094	-1.26917	9.84252e-06	-1.17336	-1.15318
73262140	chr16:73262140:T:C	7.13704e-13	-2.4149e-10	-0.444133	5.5181e-05	-2.4149e-10	-0.60263
73262143	chr16:73262143:A:C	7.40901e-13	-2.4149e-10	-0.406734	5.71563e-05	-2.4149e-10	-0.56746
73262168	chr16:73262168:A:G	6.74114e-14	-1.47535	-1.32844	1.02227e-05	-1.12597	-1.16266
73262355	chr16:73262355:T:C	3.90665e-14	-1.63216	-1.71717	3.59836e-06	-1.59665	-1.73612
73262579	chr16:73262579:G:T	1.91947e-13	-2.4149e-10	-1.75738	1.73241e-05	-2.4149e-10	-1.76115
73262616	chr16:73262616:T:A	3.34336e-13	-2.4149e-10	-1.20245	3.19544e-05	-2.4149e-10	-1.14894
73262626	chr16:73262626:G:C	7.19864e-13	-2.4149e-10	-0.435539	4.84944e-05	-2.4149e-10	-0.7318
73262657	chr16:73262657:T:C	2.77671e-13	-2.4149e-10	-1.38817	2.1225e-05	-2.4149e-10	-1.55807
73262691	chr16:73262691:T:C	5.79922e-14	-1.61518	-1.33911	5.82289e-06	-1.51667	-1.33479
73262965	chr16:73262965:A:G	1.92576e-13	-0.275197	-1.47891	2.21646e-05	0.094957	-1.60971
73263092	chr16:73263092:A:C	5.74581e-14	-1.61084	-1.3527	5.08684e-06	-1.66146	-1.32513
73263117	chr16:73263117:G:A	3.76091e-14	-1.62425	-1.7631	3.33224e-06	-1.66456	-1.74505
73263377	chr16:73263377:G:A	3.90223e-14	-1.54501	-1.80546	3.73497e-06	-1.50037	-1.79514
73263381	chr16:73263381:G:A	5.53596e-14	-1.5226	-1.47815	7.92973e-06	-1.20951	-1.33312
73263384	chr16:73263384:A:T	5.04879e-14	-1.61311	-1.47976	4.0907e-06	-1.66136	-1.54317
73263443	chr16:73263443:C:T	7.66932e-13	-2.4149e-10	-0.372202	5.12264e-05	-2.4149e-10	-0.676994
73263445	chr16:73263445:T:A	1.92564e-13	-2.4149e-10	-1.75417	1.73836e-05	-2.4149e-10	-1.75772
73263446	chr16:73263446:C:T	1.92493e-13	-2.4149e-10	-1.75454	1.73769e-05	-2.4149e-10	-1.75811
73263469	chr16:73263469:G:A	7.69298e-13	-2.4149e-10	-0.369122	5.14413e-05	-2.4149e-10	-0.672807
73263653	chr16:73263653:G:A	4.08421e-14	-1.54077	-1.76412	3.83251e-06	-1.4942	-1.77553
73263706	chr16:73263706:G:T	7.40383e-14	-1.65733	-1.05269	6.24293e-06	-1.62505	-1.15675
73263916	chr16:73263916:C:T	1.90952e-13	-2.4149e-10	-1.76258	1.72379e-05	-2.4149e-10	-1.76614
73264159	chr16:73264159:T:C	2.89585e-13	-2.4149e-10	-1.34615	2.35752e-05	-2.4149e-10	-1.45305
73264235	chr16:73264235:T:C	8.02682e-14	-1.51511	-1.11412	1.13656e-05	-1.19982	-0.982835
73264337	chr16:73264337:TG:T	2.15692e-13	-2.4149e-10	-1.64075	2.05757e-05	-2.4149e-10	-1.58914
73264392	chr16:73264392:T:A	3.58813e-13	-2.4149e-10	-1.1318	2.92631e-05	-2.4149e-10	-1.23692
73264407	chr16:73264407:A:G	3.56735e-13	-2.4149e-10	-1.13761	2.90533e-05	-2.4149e-10	-1.24412
73264710	chr16:73264710:C:G	6.77106e-14	-1.59394	-1.20542	5.33917e-06	-1.66738	-1.27079
73264726	chr16:73264726:T:C	5.06093e-14	-1.4864	-1.60407	7.2413e-06	-1.14558	-1.48786
73264810	chr16:73264810:A:C	3.59612e-14	-1.64686	-1.78529	3.22317e-06	-1.66403	-1.77885
73265061	chr16:73265061:A:G	1.94269e-13	-2.4149e-10	-1.74536	1.74116e-05	-2.4149e-10	-1.75611
73265359	chr16:73265359:G:A	4.86758e-14	-1.56908	-1.56034	6.52688e-06	-1.29999	-1.43733
73265397	chr16:73265397:G:A	6.60725e-13	-2.4149e-10	-0.521262	5.02483e-05	-2.4149e-10	-0.696271
73265574	chr16:73265574:G:A	3.9041e-14	-1.66581	-1.68418	3.49255e-06	-1.64906	-1.71356
73265812	chr16:73265812:T:C	4.99193e-14	-1.30469	-1.7995	4.69411e-06	-1.26063	-1.80631
73265987	chr16:73265987:C:G	3.72177e-14	-1.59196	-1.80586	4.30076e-06	-1.34949	-1.80496
73266331	chr16:73266331:A:G	2.16892e-13	-2.4149e-10	-1.6352	2.11159e-05	-2.4149e-10	-1.56322
73266350	chr16:73266350:T:C	5.2749e-14	-1.5395	-1.50956	6.97512e-06	-1.2334	-1.4375
73266357	chr16:73266357:T:C	1.97105e-13	-2.4149e-10	-1.73087	1.76998e-05	-2.4149e-10	-1.73969
73266419	chr16:73266419:C:G	1.93752e-13	-2.4149e-10	-1.74802	1.74167e-05	-2.4149e-10	-1.75582
73266510	chr16:73266510:G:A	5.68256e-14	-1.64082	-1.3338	5.14392e-06	-1.54846	-1.42698
73266593	chr16:73266593:G:C	3.08199e-13	-2.4149e-10	-1.28386	2.51997e-05	-2.4149e-10	-1.38642
73266614	chr16:73266614:C:T	1.01122e-12	-1.61342	1.51774	9.0953e-05	-1.62599	1.52308
73266693	chr16:73266693:T:C	4.69966e-13	-2.4149e-10	-0.861941	3.65846e-05	-2.4149e-10	-1.01362
73266806	chr16:73266806:T:C	1.88596e-13	-2.4149e-10	-1.775	1.67344e-05	-2.4149e-10	-1.79578
73266918	chr16:73266918:C:T	1.99094e-13	-2.4149e-10	-1.72082	1.91442e-05	-2.4149e-10	-1.66125
73266925	chr16:73266925:C:T	5.12957e-14	-1.39281	-1.68419	4.2718e-06	-1.4929	-1.66832
73267000	chr16:73267000:T:C	3.01434e-13	-2.4149e-10	-1.30605	2.64208e-05	-2.4149e-10	-1.3391
73267212	chr16:73267212:T:A	4.37189e-14	-1.56652	-1.6703	3.96147e-06	-1.5724	-1.66423
73267403	chr16:73267403:C:T	2.37847e-13	-0.57893	-0.964043	1.70359e-05	-0.753001	-1.02493
73267437	chr16:73267437:G:C	2.07026e-13	-2.4149e-10	-1.68176	1.81533e-05	-2.4149e-10	-1.71439
73267548	chr16:73267548:G:A	2.03339e-13	-0.172042	-1.52768	1.28249e-05	-0.625107	-1.43676
73268334	chr16:73268334:T:C	2.3129e-13	-1.57093	-1.68486e-09	1.96168e-05	-1.63686	-1.68486e-09
73268741	chr16:73268741:A:G	3.05532e-13	-1.29255	-1.68486e-09	2.72949e-05	-1.30655	-1.68486e-09
73268907	chr16:73268907:G:A	2.78304e-13	-2.4149e-10	-1.38589	2.24022e-05	-2.4149e-10	-1.50409
73269101	chr16:73269101:T:C	8.90114e-14	-1.06079	-1.46505	5.94791e-06	-1.3202	-1.51
73269254	chr16:73269254:C:A	2.15822e-13	-1.64014	-1.68486e-09	1.93885e-05	-1.64857	-1.68486e-09
73269314	chr16:73269314:T:C	1.1891e-13	-0.892667	-1.34357	1.11618e-05	-1.01284	-1.18791
73269342	chr16:73269342:T:C	5.0662e-14	-1.33204	-1.75738	4.95919e-06	-1.31958	-1.69242
73269430	chr16:73269430:T:C	4.33937e-13	0.472308	-1.41401	3.52402e-05	0.234788	-1.28585
73269452	chr16:73269452:A:C	2.10335e-13	-2.4149e-10	-1.6659	1.90017e-05	-2.4149e-10	-1.66872
73269480	chr16:73269480:T:G	1.82778e-13	-2.4149e-10	-1.80633	1.68646e-05	-2.4149e-10	-1.78803
73269636	chr16:73269636:T:G	2.081e-13	-0.176647	-1.49993	1.71754e-05	-0.333357	-1.43642
73269689	chr16:73269689:G:A	2.132e-13	-2.4149e-10	-1.65237	1.8583e-05	-2.4149e-10	-1.691
73269837	chr16:73269837:C:T	2.30169e-13	-0.114909	-1.46088	1.90649e-05	-0.276366	-1.38903
73269873	chr16:73269873:G:A	7.76272e-14	-0.897838	-1.76484	4.9856e-06	-1.22366	-1.78303
73269955	chr16:73269955:C:T	1.88566e-13	-2.4149e-10	-1.77515	1.72978e-05	-2.4149e-10	-1.76267
73269993	chr16:73269993:T:C	5.72659e-13	-0.664311	-1.68486e-09	5.63953e-05	-0.580862	-1.68486e-09
73270081	chr16:73270081:G:A	1.83012e-13	-2.4149e-10	-1.80505	1.67122e-05	-2.4149e-10	-1.79711
73270436	chr16:73270436:T:A	2.54974e-13	-0.023043	-1.4504	2.10427e-05	-0.185892	-1.3808
73270913	chr16:73270913:A:G	5.58804e-13	-2.4149e-10	-0.688802	4.43639e-05	-2.4149e-10	-0.820823
73271042	chr16:73271042:G:A	4.9688e-14	-1.32577	-1.78307	3.72359e-06	-1.49751	-1.80105
73271269	chr16:73271269:G:A	2.36831e-13	-1.54725	-1.68486e-09	2.11523e-05	-1.5615	-1.68486e-09
73271500	chr16:73271500:C:A	1.83103e-13	-2.4149e-10	-1.80455	1.66492e-05	-2.4149e-10	-1.80088
73271605	chr16:73271605:G:A	5.23338e-14	-1.26879	-1.78817	3.86869e-06	-1.45713	-1.8032
73271635	chr16:73271635:T:C	4.66293e-14	-1.39508	-1.77729	4.49413e-06	-1.38568	-1.72479
73271802	chr16:73271802:C:T	4.91053e-13	0.549107	-1.36716	3.71316e-05	0.158989	-1.15777
73271824	chr16:73271824:T:C	1.26226e-13	-1.08494	-1.09159	1.25781e-05	-1.18757	-0.893719
73272099	chr16:73272099:G:A	1.17228e-13	-0.728225	-1.52225	8.20696e-06	-1.02675	-1.48151
73272638	chr16:73272638:A:G	7.55991e-14	-1.17325	-1.51591	6.95102e-06	-1.29001	-1.38435
73272749	chr16:73272749:T:A	3.2384e-13	0.185181	-1.41953	2.56884e-05	-0.0770137	-1.29019
73272785	chr16:73272785:C:T	2.37942e-13	-2.4149e-10	-1.54257	1.97716e-05	-2.4149e-10	-1.629
73272845	chr16:73272845:T:C	1.90162e-13	-0.0539871	-1.71274	1.35108e-05	-0.294603	-1.71516
73272949	chr16:73272949:G:A	1.98663e-13	-2.4149e-10	-1.72299	1.85139e-05	-2.4149e-10	-1.69473
73272972	chr16:73272972:A:C	4.01872e-14	-1.5172	-1.80386	3.71449e-06	-1.52185	-1.77915
73273014	chr16:73273014:T:C	1.82779e-13	-2.4149e-10	-1.80632	1.68018e-05	-2.4149e-10	-1.79176
73273165	chr16:73273165:T:C	1.83022e-13	-2.4149e-10	-1.80499	1.69668e-05	-2.4149e-10	-1.78199
73273322	chr16:73273322:T:C	8.54642e-13	1.32432	-1.58824	4.68248e-05	0.73228	-1.49912
73273526	chr16:73273526:T:C	9.06984e-14	-1.3344	-1.17266	9.37268e-06	-1.42501	-0.950435
73273881	chr16:73273881:G:A	1.34677e-13	-0.701356	-1.41037	7.79354e-06	-1.02625	-1.5337
73275271	chr16:73275271:T:C	7.40573e-14	-1.02409	-1.68567	4.93596e-06	-1.28795	-1.72875
73275305	chr16:73275305:C:T	2.36902e-13	-0.366301	-1.18065	1.50052e-05	-0.704775	-1.20008
73275327	chr16:73275327:C:T	2.40805e-13	-2.4149e-10	-1.53061	2.03764e-05	-2.4149e-10	-1.59887
73275427	chr16:73275427:AG:A	1.03868e-13	-0.93662	-1.43486	9.75778e-06	-0.977412	-1.35777
73275545	chr16:73275545:T:A	2.12269e-13	-1.65675	-1.68486e-09	1.98059e-05	-1.62727	-1.68486e-09
73275752	chr16:73275752:C:A	3.08535e-13	-0.11617	-1.1666	1.89752e-05	-0.483768	-1.18635
73275886	chr16:73275886:T:A	1.84655e-13	-2.4149e-10	-1.79611	1.66625e-05	-2.4149e-10	-1.80009
73275957	chr16:73275957:T:C	7.02841e-14	-1.06101	-1.70104	4.73063e-06	-1.31812	-1.74107
73276065	chr16:73276065:T:G	2.11757e-13	-2.4149e-10	-1.65916	1.98537e-05	-2.4149e-10	-1.62486
73276080	chr16:73276080:A:G	1.21765e-13	-1.2969	-0.915607	1.25242e-05	-1.40996	-0.675625
73276244	chr16:73276244:T:C	5.62361e-14	-1.18296	-1.80208	3.88787e-06	-1.45255	-1.80284
73276329	chr16:73276329:G:A	6.7577e-14	-1.02894	-1.77239	4.38936e-06	-1.34497	-1.78909
73276334	chr16:73276334:T:A	1.82946e-13	-2.4149e-10	-1.80541	1.66853e-05	-2.4149e-10	-1.79872
73276373	chr16:73276373:G:A	5.67782e-14	-1.18038	-1.79507	3.89942e-06	-1.4466	-1.80582
73276460	chr16:73276460:C:T	1.03041e-13	-0.58781	-1.79166	7.02513e-06	-0.857475	-1.80628
73276847	chr16:73276847:G:A	5.95666e-14	-1.1283	-1.79921	4.03823e-06	-1.41304	-1.8044
73277056	chr16:73277056:G:A	6.62447e-14	-1.0625	-1.75874	4.34442e-06	-1.36593	-1.77843
73278007	chr16:73278007:C:T	7.11407e-14	-0.980882	-1.76906	4.66381e-06	-1.28743	-1.78598
73278107	chr16:73278107:G:T	7.43846e-14	-0.925863	-1.77949	5.69697e-06	-1.09045	-1.78286
73278204	chr16:73278204:A:G	4.29859e-13	-2.4149e-10	-0.951142	3.51564e-05	-2.4149e-10	-1.05344
73278521	chr16:73278521:G:A	2.11195e-13	-0.225164	-1.43666	1.45575e-05	-0.486295	-1.44885
73278572	chr16:73278572:T:C	1.98663e-13	-2.4149e-10	-1.72299	1.85139e-05	-2.4149e-10	-1.69473
73278590	chr16:73278590:T:C	1.83385e-13	-2.4149e-10	-1.80301	1.71156e-05	-2.4149e-10	-1.77326
73278629	chr16:73278629:A:G	1.30049e-13	-1.04813	-1.09856	1.27795e-05	-1.09098	-0.974431
73278634	chr16:73278634:C:T	1.08902e-12	1.47168	-1.49325	6.28926e-05	1.00091	-1.47274
73278726	chr16:73278726:G:A	1.11248e-13	-1.17516	-1.12768	9.47085e-06	-1.21771	-1.14732
73278749	chr16:73278749:G:A	1.1089e-13	-1.17962	-1.12645	9.43413e-06	-1.22216	-1.14675
73278809	chr16:73278809:A:G	2.06528e-13	-2.4149e-10	-1.68417	2.04441e-05	-2.4149e-10	-1.59556
73279105	chr16:73279105:C:T	2.2159e-13	-2.4149e-10	-1.61377	1.86233e-05	-2.4149e-10	-1.68883
73279292	chr16:73279292:C:T	6.30433e-14	-1.09685	-1.77393	4.24816e-06	-1.37684	-1.78993
73279300	chr16:73279300:G:C	7.00857e-14	-1.01446	-1.75042	4.59893e-06	-1.31646	-1.77097
73279318	chr16:73279318:A:G	2.84783e-13	-0.142479	-1.22039	1.74751e-05	-0.519065	-1.23341
73279526	chr16:73279526:G:A	2.02192e-13	-2.4149e-10	-1.70538	1.77922e-05	-2.4149e-10	-1.73449
73279543	chr16:73279543:T:G	1.89104e-13	-2.4149e-10	-1.7723	1.81078e-05	-2.4149e-10	-1.71691
73279891	chr16:73279891:T:C	2.64682e-13	0.0229818	-1.45905	1.87151e-05	-0.27699	-1.40693
73279972	chr16:73279972:G:C	2.23162e-13	-2.4149e-10	-1.6067	2.07007e-05	-2.4149e-10	-1.58308
73280064	chr16:73280064:C:T	5.56715e-14	-1.24723	-1.7479	3.85387e-06	-1.49565	-1.76852
73280224	chr16:73280224:C:T	5.91883e-14	-1.18332	-1.75055	4.07461e-06	-1.43665	-1.77182
73280465	chr16:73280465:C:T	2.18633e-13	-1.6272	-1.68486e-09	1.93559e-05	-1.65025	-1.68486e-09
73280592	chr16:73280592:A:T	1.92376e-13	-2.4149e-10	-1.75515	1.7101e-05	-2.4149e-10	-1.77411
73280729	chr16:73280729:C:G	3.52033e-14	-1.65766	-1.7958	3.28518e-06	-1.61762	-1.80621
73281309	chr16:73281309:G:T	5.88956e-14	-1.19422	-1.74461	3.94671e-06	-1.47389	-1.76648
73281722	chr16:73281722:GTTTA:G	1.85202e-13	-2.4149e-10	-1.79316	1.65592e-05	-2.4149e-10	-1.80631
73282221	chr16:73282221:T:C	5.62043e-13	0.704596	-1.38762	3.71449e-05	0.391328	-1.38975
73282519	chr16:73282519:A:G	4.59704e-14	-1.40767	-1.77893	5.39594e-06	-1.22102	-1.70658
73282636	chr16:73282636:CT:C	2.13614e-13	-2.4149e-10	-1.65043	2.01267e-05	-2.4149e-10	-1.6112
73282949	chr16:73282949:T:A	3.84444e-13	0.171256	-1.23406	3.34786e-05	-0.0310561	-1.07129
73283129	chr16:73283129:G:A	2.02504e-13	-2.4149e-10	-1.70384	1.77029e-05	-2.4149e-10	-1.73952
73283273	chr16:73283273:C:T	3.77059e-13	0.398778	-1.48098	2.65567e-05	0.115412	-1.44938
73283639	chr16:73283639:T:C	5.30168e-14	-1.55224	-1.49176	4.35848e-06	-1.60321	-1.53792
73283658	chr16:73283658:C:T	7.79969e-13	1.42498	-1.78033	6.14018e-05	1.28838	-1.78419
73283819	chr16:73283819:C:G	1.86714e-13	-0.230474	-1.55455	1.92167e-05	-0.222689	-1.43478
73284085	chr16:73284085:G:A	2.2157e-13	-1.61386	-1.68486e-09	2.05934e-05	-1.58828	-1.68486e-09
73284388	chr16:73284388:G:A	1.99262e-13	-2.4149e-10	-1.71998	1.94512e-05	-2.4149e-10	-1.64534
73284732	chr16:73284732:C:T	1.77039e-13	-0.619388	-1.21884	2.05569e-05	-0.581202	-1.00885
73284760	chr16:73284760:A:G	1.82783e-13	-2.4149e-10	-1.8063	1.66161e-05	-2.4149e-10	-1.80287
73284915	chr16:73284915:A:G	1.95632e-13	-2.4149e-10	-1.73836	1.89805e-05	-2.4149e-10	-1.66984
73285483	chr16:73285483:A:G	4.98659e-14	-1.63966	-1.4656	5.4297e-06	-1.60075	-1.32061
73285522	chr16:73285522:C:T	8.06537e-14	-0.925618	-1.69882	7.02013e-06	-0.997475	-1.66699
73285647	chr16:73285647:G:C	3.72958e-14	-1.66787	-1.72785	3.3721e-06	-1.66134	-1.73638
73285907	chr16:73285907:A:C	6.35578e-14	-1.54281	-1.31984	5.22947e-06	-1.58523	-1.37371
73286011	chr16:73286011:T:A	1.94763e-13	-2.4149e-10	-1.74282	1.87998e-05	-2.4149e-10	-1.6794
73286302	chr16:73286302:G:A	3.67332e-14	-1.66568	-1.74524	3.25737e-06	-1.66469	-1.76763
73286410	chr16:73286410:C:T	1.28265e-13	-0.668783	-1.49172	1.34867e-05	-0.656001	-1.35554
73286483	chr16:73286483:C:T	3.30372e-13	-1.21438	-1.68486e-09	3.60329e-05	-1.02882	-1.68486e-09
73288329	chr16:73288329:C:T	4.43089e-14	-1.65684	-1.56657	4.64949e-06	-1.62701	-1.44948
73288928	chr16:73288928:C:A	3.60841e-13	-1.12616	-1.68486e-09	3.99193e-05	-0.926389	-1.68486e-09
73289060	chr16:73289060:T:G	1.35982e-13	-0.535764	-1.56631	1.05481e-05	-0.727219	-1.53008
73289188	chr16:73289188:C:T	7.88093e-13	-0.344984	-1.68486e-09	0.000374254	1.31169	-1.68486e-09
73289374	chr16:73289374:T:C	2.4673e-13	-2.4149e-10	-1.50631	2.09951e-05	-2.4149e-10	-1.56896
73289577	chr16:73289577:T:A	1.76106e-13	-0.349945	-1.49357	1.38643e-05	-0.580603	-1.40333
73289646	chr16:73289646:A:C	2.74129e-13	-2.4149e-10	-1.401	2.63434e-05	-2.4149e-10	-1.34203
73289963	chr16:73289963:C:T	1.78456e-13	-0.225581	-1.60468	1.92227e-05	-0.158684	-1.49847
73290068	chr16:73290068:C:T	1.55647e-13	-1.63982	-0.327187	2.03642e-05	-1.56472	-0.0347461
73290175	chr16:73290175:T:C	2.01501e-13	-0.512556	-1.19625	1.47471e-05	-0.749665	-1.17254
73290565	chr16:73290565:G:A	9.73485e-14	-1.49347	-0.942835	7.86932e-06	-1.49911	-1.05117
73290750	chr16:73290750:T:A	4.89331e-14	-1.37399	-1.75015	4.25989e-06	-1.41831	-1.74569
73291084	chr16:73291084:A:G	6.54792e-14	-1.04352	-1.78934	5.12992e-06	-1.19539	-1.78277
73291225	chr16:73291225:T:C	2.34033e-13	-0.381868	-1.17727	1.75727e-05	-0.654539	-1.09236
73291809	chr16:73291809:T:C	3.49085e-13	-2.4149e-10	-1.15928	2.72102e-05	-2.4149e-10	-1.30966
73291950	chr16:73291950:G:A	9.78577e-14	-1.48786	-0.943222	7.92152e-06	-1.49227	-1.0514
73291975	chr16:73291975:T:C	2.21871e-13	-2.4149e-10	-1.6125	2.2924e-05	-2.4149e-10	-1.48106
73292110	chr16:73292110:A:C	2.24626e-13	-2.4149e-10	-1.60016	2.33023e-05	-2.4149e-10	-1.4647
73292615	chr16:73292615:T:C	6.40423e-14	-1.07492	-1.78014	5.05185e-06	-1.22257	-1.77092
73292814	chr16:73292814:T:A	1.94064e-13	-2.4149e-10	-1.74641	1.78279e-05	-2.4149e-10	-1.73249
73292957	chr16:73292957:A:C	1.82932e-13	-2.4149e-10	-1.80549	1.65962e-05	-2.4149e-10	-1.80407
73293460	chr16:73293460:C:G	2.05249e-13	-2.4149e-10	-1.69038	1.82771e-05	-2.4149e-10	-1.7076
73293730	chr16:73293730:G:C	2.30692e-13	-2.4149e-10	-1.57352	2.41064e-05	-2.4149e-10	-1.43077
73294558	chr16:73294558:C:A	6.16993e-13	-2.4149e-10	-0.589742	4.20616e-05	-2.4149e-10	-0.874112
73294677	chr16:73294677:T:G	1.51161e-13	-1.53388	-0.462376	1.46034e-05	-1.57409	-0.357904
73294781	chr16:73294781:C:T	7.01282e-14	-1.18989	-1.57439	5.65094e-06	-1.22595	-1.65548
73294897	chr16:73294897:C:G	5.0961e-14	-1.66771	-1.41583	5.39648e-06	-1.66043	-1.26707
73294974	chr16:73294974:G:A	1.95072e-13	-2.4149e-10	-1.74123	1.90473e-05	-2.4149e-10	-1.66632
73294984	chr16:73294984:C:T	1.69849e-13	-1.5656	-0.314088	1.58504e-05	-1.59979	-0.250259
73295041	chr16:73295041:G:C	1.95034e-13	-2.4149e-10	-1.74143	1.90257e-05	-2.4149e-10	-1.66746
73295062	chr16:73295062:A:G	2.45723e-13	-2.4149e-10	-1.5104	2.01774e-05	-2.4149e-10	-1.60868
73295091	chr16:73295091:T:G	1.89152e-13	-2.4149e-10	-1.77205	1.83556e-05	-2.4149e-10	-1.70331
73295401	chr16:73295401:G:A	8.16961e-14	-1.49353	-1.11806	6.73122e-06	-1.49955	-1.20694
73295421	chr16:73295421:G:A	2.94537e-13	-2.4149e-10	-1.3292	2.33566e-05	-2.4149e-10	-1.46237
73295462	chr16:73295462:T:C	6.25631e-14	-1.07603	-1.80239	4.91185e-06	-1.22324	-1.79836
73295496	chr16:73295496:G:A	2.9218e-13	-1.33723	-1.68486e-09	2.36663e-05	-1.4492	-1.68486e-09
73295653	chr16:73295653:G:A	2.20752e-13	-2.4149e-10	-1.61756	2.20598e-05	-2.4149e-10	-1.51949
73295797	chr16:73295797:A:C	6.11934e-14	-1.09606	-1.8045	4.81314e-06	-1.24024	-1.80166
73295878	chr16:73295878:C:T	1.0292e-13	-1.40621	-0.974437	8.37211e-06	-1.41084	-1.0775
73295935	chr16:73295935:C:T	2.64828e-13	-2.4149e-10	-1.43552	2.23068e-05	-2.4149e-10	-1.50835
73296009	chr16:73296009:G:T	2.20936e-13	-2.4149e-10	-1.61673	2.24599e-05	-2.4149e-10	-1.50152
73296639	chr16:73296639:A:G	3.43562e-13	-0.11606	-1.05917	2.53167e-05	-0.410551	-0.971232
73297014	chr16:73297014:A:T	3.04149e-13	-1.29708	-1.68486e-09	2.37925e-05	-1.44388	-1.68486e-09
73297022	chr16:73297022:C:T	3.36132e-13	-2.4149e-10	-1.1971	3.16854e-05	-2.4149e-10	-1.15739
73297078	chr16:73297078:C:T	2.41264e-13	-2.4149e-10	-1.52871	2.12533e-05	-2.4149e-10	-1.55674
73297455	chr16:73297455:T:C	1.82793e-13	-2.4149e-10	-1.80625	1.65969e-05	-2.4149e-10	-1.80403
73297623	chr16:73297623:T:C	1.26181e-12	0.125702	-1.68486e-09	0.000101068	0.00254901	-1.68486e-09
73298488	chr16:73298488:T:C	3.76804e-14	-1.61144	-1.77402	3.59213e-06	-1.53775	-1.79675
73298673	chr16:73298673:G:A	1.86565e-13	-2.4149e-10	-1.78582	1.66548e-05	-2.4149e-10	-1.80055
73299234	chr16:73299234:A:G	1.43783e-13	-0.919304	-1.12699	9.62214e-06	-1.16649	-1.18269
73299260	chr16:73299260:C:T	7.59717e-14	-1.55672	-1.12752	1.04608e-05	-1.17267	-1.09295
73299298	chr16:73299298:A:T	2.13597e-13	-2.4149e-10	-1.65051	1.85296e-05	-2.4149e-10	-1.69388
73299357	chr16:73299357:A:G	5.54919e-14	-1.55574	-1.44262	8.22803e-06	-1.22825	-1.27745
73299544	chr16:73299544:A:G	7.07815e-14	-1.0056	-1.7494	6.42114e-06	-1.04629	-1.70736
73299808	chr16:73299808:T:C	2.15527e-13	-1.64152	-1.68486e-09	1.91428e-05	-1.66132	-1.68486e-09
73299911	chr16:73299911:C:G	4.15341e-14	-1.57219	-1.71589	3.31167e-06	-1.64879	-1.76701
73300102	chr16:73300102:G:A	1.93569e-13	-2.4149e-10	-1.74896	1.71462e-05	-2.4149e-10	-1.77147
73300535	chr16:73300535:A:G	9.9408e-14	-1.2774	-1.13797	7.96916e-06	-1.65106	-0.886611
73300632	chr16:73300632:A:T	9.59115e-14	-1.3132	-1.13797	7.9101e-06	-1.6585	-0.886611
73300635	chr16:73300635:C:A	7.82932e-14	-1.03869	-1.61546	1.18549e-05	-0.449077	-1.69143
73300741	chr16:73300741:C:T	7.47222e-14	-1.09532	-1.6055	1.15507e-05	-0.527936	-1.63857
73300842	chr16:73300842:T:C	1.97941e-13	-2.4149e-10	-1.72663	1.85457e-05	-2.4149e-10	-1.69301
73301098	chr16:73301098:G:C	1.85185e-13	-2.4149e-10	-1.79325	1.71366e-05	-2.4149e-10	-1.77203
73301117	chr16:73301117:T:C	5.81296e-14	-1.57035	-1.38158	8.20294e-06	-1.29469	-1.21407
73301586	chr16:73301586:C:G	8.76267e-14	-0.893622	-1.64789	1.28547e-05	-0.337193	-1.72234
73301786	chr16:73301786:C:T	2.10019e-13	-1.6674	-1.68486e-09	1.90282e-05	-1.66733	-1.68486e-09
73302646	chr16:73302646:A:G	3.48519e-14	-1.65853	-1.80496	3.15041e-06	-1.65953	-1.80618
73302676	chr16:73302676:AT:A	2.10589e-13	-1.66469	-1.68486e-09	1.90364e-05	-1.66689	-1.68486e-09
73302703	chr16:73302703:G:A	2.4851e-13	-2.4149e-10	-1.49912	2.29334e-05	-2.4149e-10	-1.48065
73302902	chr16:73302902:G:A	1.86419e-13	-2.4149e-10	-1.7866	1.73199e-05	-2.4149e-10	-1.76139
73302909	chr16:73302909:G:T	3.45485e-13	-2.4149e-10	-1.16965	2.83221e-05	-2.4149e-10	-1.26961
73303013	chr16:73303013:A:G	5.76937e-14	-1.61295	-1.3465	4.47864e-06	-1.66332	-1.45061
73303100	chr16:73303100:T:A	1.67989e-13	-0.907203	-0.983496	1.10299e-05	-1.18056	-1.03209
73303444	chr16:73303444:G:A	3.53717e-14	-1.65408	-1.79461	3.18849e-06	-1.65102	-1.80268
73303739	chr16:73303739:CT:C	2.51966e-13	-1.06137	-0.423937	1.5868e-05	-1.27839	-0.570547
73303809	chr16:73303809:A:G	3.79556e-14	-1.65813	-1.72005	3.43861e-06	-1.66227	-1.71592
73304136	chr16:73304136:C:T	1.83718e-13	-2.4149e-10	-1.8012	1.65635e-05	-2.4149e-10	-1.80605
73304241	chr16:73304241:A:G	2.36737e-13	-1.54765	-1.68486e-09	1.99146e-05	-1.6218	-1.68486e-09
73304413	chr16:73304413:G:A	2.79864e-13	-2.4149e-10	-1.3803	2.2404e-05	-2.4149e-10	-1.50401
73304438	chr16:73304438:A:G	3.49678e-14	-1.66738	-1.7928	3.21328e-06	-1.6665	-1.77946
73304507	chr16:73304507:G:A	3.48105e-14	-1.66133	-1.80335	3.1512e-06	-1.65915	-1.80632
73304934	chr16:73304934:T:C	1.84573e-13	-2.4149e-10	-1.79656	1.68777e-05	-2.4149e-10	-1.78725
73304947	chr16:73304947:T:C	3.34075e-13	-2.4149e-10	-1.20324	2.9118e-05	-2.4149e-10	-1.24189
73305016	chr16:73305016:A:G	3.03901e-13	-2.4149e-10	-1.2979	3.03342e-05	-2.4149e-10	-1.20097
73305081	chr16:73305081:A:T	8.16886e-14	-0.805918	-1.80577	6.08935e-06	-1.00311	-1.8036
73305103	chr16:73305103:A:G	3.04164e-13	-2.4149e-10	-1.29703	3.04427e-05	-2.4149e-10	-1.1974
73305106	chr16:73305106:G:T	2.59903e-13	-2.4149e-10	-1.45429	2.13952e-05	-2.4149e-10	-1.55008
73305195	chr16:73305195:T:C	3.88522e-14	-1.57841	-1.77642	3.36266e-06	-1.63653	-1.76399
73305619	chr16:73305619:C:G	3.46069e-14	-1.66598	-1.80457	3.13327e-06	-1.66495	-1.80622
73305678	chr16:73305678:T:C	4.23469e-14	-1.54388	-1.72482	5.41968e-06	-1.28992	-1.63329
73305680	chr16:73305680:T:A	1.01148e-13	-1.51461	-0.883413	1.43791e-05	-1.13167	-0.8158
73305793	chr16:73305793:A:G	1.37851e-13	-0.539035	-1.54939	1.58776e-05	-0.188736	-1.65961
73305986	chr16:73305986:G:A	2.43393e-13	-2.4149e-10	-1.51992	2.26091e-05	-2.4149e-10	-1.4949
73306568	chr16:73306568:C:T	1.85839e-13	-2.4149e-10	-1.78972	1.66989e-05	-2.4149e-10	-1.79791
73306735	chr16:73306735:C:T	3.75721e-14	-1.63116	-1.75718	3.33361e-06	-1.66354	-1.74565
73306790	chr16:73306790:T:C	3.54544e-13	-2.4149e-10	-1.14377	3.08723e-05	-2.4149e-10	-1.18339
73307071	chr16:73307071:T:C	2.06051e-13	-2.4149e-10	-1.68648	1.83237e-05	-2.4149e-10	-1.70505
73307130	chr16:73307130:T:C	1.52118e-13	-1.47414	-0.515806	1.79487e-05	-1.03271	-0.693025
73307210	chr16:73307210:G:A	1.89963e-13	-2.4149e-10	-1.76777	1.70585e-05	-2.4149e-10	-1.7766
73307422	chr16:73307422:G:A	3.34313e-13	-2.4149e-10	-1.20252	2.7777e-05	-2.4149e-10	-1.28904
73307529	chr16:73307529:C:T	3.78526e-14	-1.63633	-1.74457	3.38832e-06	-1.66083	-1.73208
73307763	chr16:73307763:C:T	1.03323e-13	-1.24518	-1.13156	1.01889e-05	-1.02077	-1.27118
73308599	chr16:73308599:G:A	3.13236e-13	-2.4149e-10	-1.26764	2.61816e-05	-2.4149e-10	-1.34819
73308707	chr16:73308707:A:G	2.41279e-13	-2.4149e-10	-1.52865	2.3482e-05	-2.4149e-10	-1.45701
73309551	chr16:73309551:A:G	1.85851e-13	-2.4149e-10	-1.78966	1.65965e-05	-2.4149e-10	-1.80406
73310659	chr16:73310659:A:G	3.62813e-13	-2.4149e-10	-1.12071	3.50356e-05	-2.4149e-10	-1.05688
73310930	chr16:73310930:T:C	4.97202e-14	-1.56442	-1.54377	4.81743e-06	-1.66638	-1.37462
73310992	chr16:73310992:C:G	4.76017e-14	-1.66357	-1.48816	4.61968e-06	-1.63361	-1.44932
73311106	chr16:73311106:G:A	4.64585e-14	-1.64863	-1.52741	4.31398e-06	-1.65478	-1.49661
73311142	chr16:73311142:A:G	4.3094e-14	-1.64436	-1.60686	3.88215e-06	-1.65703	-1.59982
73311317	chr16:73311317:G:T	4.23982e-14	-1.62422	-1.64327	3.77464e-06	-1.66596	-1.61899
73311477	chr16:73311477:C:G	7.81877e-14	-0.851646	-1.80384	5.54325e-06	-1.10438	-1.79628
73311523	chr16:73311523:G:C	9.08339e-14	-1.12221	-1.38336	1.22099e-05	-0.712819	-1.39818
73312028	chr16:73312028:T:C	5.36197e-14	-1.65596	-1.37673	5.12055e-06	-1.64649	-1.3335
73312087	chr16:73312087:G:T	7.60213e-14	-0.877312	-1.80628	5.37708e-06	-1.12756	-1.80354
73312611	chr16:73312611:G:A	8.00951e-14	-0.844145	-1.78724	5.6519e-06	-1.10982	-1.77144
73312877	chr16:73312877:A:G	2.18839e-13	-2.4149e-10	-1.62627	1.9724e-05	-2.4149e-10	-1.63141
73313011	chr16:73313011:G:C	4.95422e-14	-1.66699	-1.44479	4.73673e-06	-1.64058	-1.41732
73313203	chr16:73313203:C:T	7.44086e-14	-1.37401	-1.33101	5.46995e-06	-1.65719	-1.25679
73313248	chr16:73313248:G:A	4.97172e-14	-1.64571	-1.46254	5.0615e-06	-1.49295	-1.49863
73313405	chr16:73313405:G:A	7.1992e-14	-1.44114	-1.2969	5.67671e-06	-1.66611	-1.21077
73313701	chr16:73313701:T:C	7.92131e-14	-1.49521	-1.14725	6.61524e-06	-1.66755	-1.05632
73313875	chr16:73313875:T:C	1.02735e-13	-0.992134	-1.39031	6.77383e-06	-1.24733	-1.45285
73314162	chr16:73314162:C:T	1.8301e-13	-2.4149e-10	-1.80506	1.65721e-05	-2.4149e-10	-1.80553
73314164	chr16:73314164:A:G	7.21274e-13	-0.433581	-1.68486e-09	5.12302e-05	-0.676918	-1.68486e-09
73314406	chr16:73314406:C:T	7.4273e-14	-0.904327	-1.80253	5.12825e-06	-1.17527	-1.80321
73314435	chr16:73314435:C:A	6.72723e-14	-1.44341	-1.36244	5.19697e-06	-1.63377	-1.3314
73314499	chr16:73314499:A:G	1.82795e-13	-2.4149e-10	-1.80624	1.65641e-05	-2.4149e-10	-1.80601
73314540	chr16:73314540:G:A	1.92975e-13	-2.4149e-10	-1.75204	1.81637e-05	-2.4149e-10	-1.71382
73314768	chr16:73314768:T:C	1.85633e-13	-2.4149e-10	-1.79083	1.67877e-05	-2.4149e-10	-1.7926
73314954	chr16:73314954:G:A	1.83307e-13	-2.4149e-10	-1.80344	1.69315e-05	-2.4149e-10	-1.78407
73315217	chr16:73315217:A:G	7.68557e-14	-1.07876	-1.59391	5.38428e-06	-1.32545	-1.60431
73315243	chr16:73315243:G:A	8.74328e-14	-1.29777	-1.24596	6.12998e-06	-1.63721	-1.16285
73315430	chr16:73315430:G:A	5.97014e-14	-1.35488	-1.57036	4.23652e-06	-1.63744	-1.53206
73316020	chr16:73316020:G:A	4.97441e-14	-1.55515	-1.55255	4.26648e-06	-1.63643	-1.52603
73316028	chr16:73316028:G:A	1.94456e-13	-2.4149e-10	-1.74439	1.84744e-05	-2.4149e-10	-1.69686
73316042	chr16:73316042:A:G	3.32103e-13	-2.4149e-10	-1.20916	2.72736e-05	-2.4149e-10	-1.30733
73316546	chr16:73316546:T:C	2.10303e-13	-1.66605	-1.68486e-09	1.90259e-05	-1.66745	-1.68486e-09
73316549	chr16:73316549:T:G	3.32638e-13	-2.4149e-10	-1.20755	2.73147e-05	-2.4149e-10	-1.30582
73316639	chr16:73316639:A:G	4.41822e-14	-1.58257	-1.6437	3.7937e-06	-1.6675	-1.6124
73316754	chr16:73316754:C:A	1.00928e-13	-1.66234	-0.737855	1.14771e-05	-1.64901	-0.523883
73316911	chr16:73316911:T:C	1.84729e-13	-2.4149e-10	-1.79571	1.67864e-05	-2.4149e-10	-1.79268
73317155	chr16:73317155:A:G	3.63811e-14	-1.62979	-1.79076	3.72215e-06	-1.55856	-1.74039
73317654	chr16:73317654:G:A	9.21065e-14	-1.04142	-1.45023	1.29849e-05	-0.618378	-1.43109
73318094	chr16:73318094:T:G	1.09675e-13	-0.512123	-1.80496	7.15861e-06	-0.839613	-1.80532
73318176	chr16:73318176:G:A	7.8232e-14	-1.25715	-1.39777	5.21692e-06	-1.62538	-1.33597
73318183	chr16:73318183:C:G	2.40786e-13	-2.4149e-10	-1.53069	2.18227e-05	-2.4149e-10	-1.5303
73318730	chr16:73318730:G:A	6.32351e-13	-2.4149e-10	-0.565157	5.05246e-05	-2.4149e-10	-0.690789
73319511	chr16:73319511:A:G	5.99705e-14	-1.28249	-1.63825	1.00194e-05	-0.744827	-1.56389
73319969	chr16:73319969:G:A	3.01121e-13	-2.4149e-10	-1.30709	2.38866e-05	-2.4149e-10	-1.43993
73320088	chr16:73320088:G:A	4.99187e-13	-0.80162	-1.68486e-09	2.33926e-05	-1.46083	-1.68486e-09
73320593	chr16:73320593:T:C	7.693e-14	-1.15753	-1.51417	5.36824e-06	-1.59614	-1.33661
73320828	chr16:73320828:T:C	1.91598e-13	-2.4149e-10	-1.7592	1.74945e-05	-2.4149e-10	-1.75136
73320859	chr16:73320859:G:A	3.8783e-14	-1.58554	-1.77107	3.85553e-06	-1.53735	-1.72639
73321029	chr16:73321029:C:T	2.31369e-13	-1.57059	-1.68486e-09	2.17579e-05	-1.53327	-1.68486e-09
73321320	chr16:73321320:C:T	1.84626e-13	-2.4149e-10	-1.79627	1.65594e-05	-2.4149e-10	-1.8063
73321477	chr16:73321477:T:C	1.29349e-13	-0.345766	-1.80632	1.60302e-05	-0.0657318	-1.77304
73321478	chr16:73321478:A:G	1.2868e-13	-0.351125	-1.80615	1.60208e-05	-0.0701608	-1.7692
73321633	chr16:73321633:T:C	3.38066e-13	-2.4149e-10	-1.19136	2.7743e-05	-2.4149e-10	-1.29026
73321635	chr16:73321635:G:A	7.09349e-14	-1.25419	-1.49865	5.56358e-06	-1.36762	-1.52939
73321830	chr16:73321830:T:C	9.55514e-14	-0.690206	-1.76473	1.21225e-05	-0.446277	-1.67191
73322544	chr16:73322544:G:C	7.01308e-14	-1.03245	-1.73179	6.3697e-06	-1.05903	-1.70267
73322568	chr16:73322568:C:T	9.5699e-14	-0.752356	-1.70104	9.2567e-06	-0.769145	-1.61876
73322712	chr16:73322712:C:T	9.80732e-14	-0.623665	-1.80522	1.34399e-05	-0.227778	-1.78724
73322761	chr16:73322761:T:C	9.14777e-14	-0.694356	-1.80415	1.23427e-05	-0.309541	-1.79064
73322830	chr16:73322830:T:G	2.21469e-13	-2.4149e-10	-1.61432	2.1612e-05	-2.4149e-10	-1.54
73322934	chr16:73322934:T:C	2.16134e-13	-2.4149e-10	-1.6387	1.81603e-05	-2.4149e-10	-1.71401
73323049	chr16:73323049:A:C	1.42589e-13	-0.555247	-1.49939	1.81816e-05	-0.0417101	-1.67113
73323130	chr16:73323130:A:G	1.0622e-13	-0.543786	-1.8053	1.29241e-05	-0.292259	-1.76189
73323456	chr16:73323456:G:A	2.63861e-13	-2.4149e-10	-1.43918	2.564e-05	-2.4149e-10	-1.3691
73323649	chr16:73323649:C:A	1.83011e-13	-2.4149e-10	-1.80505	1.65642e-05	-2.4149e-10	-1.80601
73323718	chr16:73323718:A:G	8.40653e-14	-0.782193	-1.80081	1.09803e-05	-0.420451	-1.7967
73323719	chr16:73323719:A:G	8.70218e-14	-0.751002	-1.79744	1.13658e-05	-0.382458	-1.80018
73323852	chr16:73323852:G:A	1.8543e-13	-2.4149e-10	-1.79192	1.72469e-05	-2.4149e-10	-1.76562
73324258	chr16:73324258:C:T	2.27216e-13	-2.4149e-10	-1.5887	2.00822e-05	-2.4149e-10	-1.61342
73324330	chr16:73324330:C:T	5.84835e-14	-1.15438	-1.79148	8.8649e-06	-0.625251	-1.8059
73324440	chr16:73324440:T:C	2.01768e-13	-2.4149e-10	-1.70748	1.82987e-05	-2.4149e-10	-1.70642
73324798	chr16:73324798:G:T	9.75356e-14	-0.63516	-1.79922	1.3092e-05	-0.24204	-1.79921
73325017	chr16:73325017:G:A	2.01125e-13	-2.4149e-10	-1.71068	1.77195e-05	-2.4149e-10	-1.73858
73325258	chr16:73325258:T:A	6.88168e-14	-0.980688	-1.80246	9.94395e-06	-0.516723	-1.79956
73325514	chr16:73325514:T:C	7.78715e-14	-0.998876	-1.66066	1.21889e-05	-0.409097	-1.70362
73325659	chr16:73325659:C:T	1.93152e-13	-2.4149e-10	-1.75112	1.74361e-05	-2.4149e-10	-1.7547
73325791	chr16:73325791:A:G	3.4669e-14	-1.66254	-1.80621	3.40528e-06	-1.59353	-1.79439
73325989	chr16:73325989:C:T	1.23169e-13	-0.505783	-1.69526	9.84862e-06	-0.708118	-1.6178
73326140	chr16:73326140:G:A	6.42174e-14	-1.16692	-1.6854	9.2128e-06	-0.639754	-1.7529
73326402	chr16:73326402:G:T	3.70422e-14	-1.63077	-1.77177	3.45372e-06	-1.64717	-1.72662
73326487	chr16:73326487:C:G	3.71611e-14	-1.63432	-1.76502	3.49756e-06	-1.64429	-1.71689
73326602	chr16:73326602:T:A	8.94372e-14	-0.769744	-1.75132	8.41473e-06	-0.793667	-1.6896
73326638	chr16:73326638:TG:T	1.09014e-13	-0.706188	-1.61694	6.85495e-06	-0.990018	-1.69826
73326881	chr16:73326881:C:T	3.14887e-13	-2.4149e-10	-1.26239	3.07058e-05	-2.4149e-10	-1.1888
73326911	chr16:73326911:C:A	6.36532e-14	-1.18015	-1.681	9.09275e-06	-0.655787	-1.74998
73327267	chr16:73327267:C:G	9.27351e-14	-1.5422	-0.942649	9.81477e-06	-1.66782	-0.661543
73327420	chr16:73327420:T:G	2.2889e-13	-1.58136	-1.68486e-09	1.99885e-05	-1.61809	-1.68486e-09
73327444	chr16:73327444:A:C	2.22451e-13	-1.6099	-1.68486e-09	3.05434e-05	-1.1941	-1.68486e-09
73327471	chr16:73327471:T:C	1.85959e-13	-2.4149e-10	-1.78908	1.69239e-05	-2.4149e-10	-1.78452
73327530	chr16:73327530:C:T	2.44688e-13	-2.4149e-10	-1.51461	1.99804e-05	-2.4149e-10	-1.6185
73327536	chr16:73327536:A:G	1.82938e-13	-2.4149e-10	-1.80545	1.6696e-05	-2.4149e-10	-1.79808
73328050	chr16:73328050:A:G	7.19424e-14	-0.972875	-1.76586	5.91004e-06	-1.03358	-1.80301
73328082	chr16:73328082:T:A	1.89364e-13	-2.4149e-10	-1.77093	1.77646e-05	-2.4149e-10	-1.73604
73328124	chr16:73328124:A:C	7.2622e-14	-0.927122	-1.80221	6.20178e-06	-0.987271	-1.80114
73328169	chr16:73328169:T:C	2.30406e-13	-2.4149e-10	-1.57476	1.97181e-05	-2.4149e-10	-1.63171
73328219	chr16:73328219:G:A	7.21613e-13	-0.433112	-1.68486e-09	5.22111e-05	-0.657954	-1.68486e-09
73328439	chr16:73328439:G:A	3.47975e-14	-1.66486	-1.8002	3.18273e-06	-1.65164	-1.80387
73328637	chr16:73328637:T:C	2.27746e-13	-2.4149e-10	-1.58637	1.9794e-05	-2.4149e-10	-1.62787
73328688	chr16:73328688:G:A	6.02732e-14	-1.23429	-1.68143	8.40834e-06	-0.734313	-1.74971
73329175	chr16:73329175:T:C	2.10917e-13	-1.66314	-1.68486e-09	1.92149e-05	-1.65756	-1.68486e-09
73329938	chr16:73329938:G:T	4.21202e-14	-1.50158	-1.77249	3.71022e-06	-1.52131	-1.78085
73330095	chr16:73330095:G:A	2.18346e-13	-2.4149e-10	-1.62852	1.8485e-05	-2.4149e-10	-1.69629
73330115	chr16:73330115:A:AGCAG	2.94614e-13	-1.32894	-1.68486e-09	1.92294e-05	-1.65681	-1.68486e-09
73330371	chr16:73330371:A:T	4.32777e-14	-1.55888	-1.68808	3.94645e-06	-1.57413	-1.6663
73330453	chr16:73330453:A:G	1.87012e-13	-2.4149e-10	-1.78343	1.66695e-05	-2.4149e-10	-1.79967
73330868	chr16:73330868:C:T	1.8608e-13	-2.4149e-10	-1.78842	1.73478e-05	-2.4149e-10	-1.75978
73331123	chr16:73331123:A:G	1.66782e-13	-0.660523	-1.23739	8.55362e-06	-1.08581	-1.38108
73331133	chr16:73331133:A:G	1.8341e-13	-2.4149e-10	-1.80288	1.68993e-05	-2.4149e-10	-1.78597
73331255	chr16:73331255:T:A	2.105e-13	-2.4149e-10	-1.66512	1.91591e-05	-2.4149e-10	-1.66047
73331494	chr16:73331494:T:C	4.15216e-13	-2.4149e-10	-0.985801	3.41015e-05	-2.4149e-10	-1.08391
73331829	chr16:73331829:C:A	4.39834e-14	-1.42605	-1.80474	3.94759e-06	-1.46093	-1.77921
73332013	chr16:73332013:C:G	2.73164e-12	-2.4149e-10	0.898057	0.000175684	-2.4149e-10	0.555438
73332229	chr16:73332229:A:G	1.83311e-13	-2.4149e-10	-1.80342	1.67451e-05	-2.4149e-10	-1.79514
73332924	chr16:73332924:T:C	2.23077e-13	-2.4149e-10	-1.60708	2.24311e-05	-2.4149e-10	-1.5028
73333189	chr16:73333189:A:T	1.9375e-13	-2.4149e-10	-1.74803	1.78634e-05	-2.4149e-10	-1.7305
73333342	chr16:73333342:C:T	2.47349e-13	-1.5038	-1.68486e-09	2.32399e-05	-1.46738	-1.68486e-09
73333610	chr16:73333610:C:T	4.9653e-14	-1.31152	-1.79802	4.54568e-06	-1.31113	-1.78795
73333693	chr16:73333693:A:G	3.95638e-14	-1.63728	-1.6994	4.13282e-06	-1.57077	-1.62352
73333809	chr16:73333809:A:C	1.8309e-13	-2.4149e-10	-1.80462	1.67432e-05	-2.4149e-10	-1.79526
73334053	chr16:73334053:G:C	4.50845e-14	-1.42311	-1.78295	4.14887e-06	-1.45832	-1.73209
73334113	chr16:73334113:G:A	2.08504e-13	-2.4149e-10	-1.67464	1.75902e-05	-2.4149e-10	-1.7459
73334233	chr16:73334233:G:A	5.14208e-13	-2.4149e-10	-0.771973	4.501e-05	-2.4149e-10	-0.806364
73334673	chr16:73334673:G:A	3.81032e-14	-1.66093	-1.71337	3.59607e-06	-1.6675	-1.66591
73334951	chr16:73334951:G:A	2.4188e-13	-2.4149e-10	-1.52616	2.36445e-05	-2.4149e-10	-1.45012
73335181	chr16:73335181:A:G	2.25579e-13	-2.4149e-10	-1.59593	2.20413e-05	-2.4149e-10	-1.52033
73335266	chr16:73335266:G:C	3.47707e-13	-2.4149e-10	-1.16324	3.8241e-05	-2.4149e-10	-0.969341
73335287	chr16:73335287:C:T	4.10908e-14	-1.6604	-1.63841	3.92333e-06	-1.66712	-1.57919
73335345	chr16:73335345:C:T	4.99016e-14	-1.66777	-1.43678	5.28328e-06	-1.65082	-1.29788
73335509	chr16:73335509:C:T	2.10053e-13	-1.66724	-1.68486e-09	1.95577e-05	-1.63988	-1.68486e-09
73335970	chr16:73335970:T:C	4.2529e-14	-1.65752	-1.60689	4.07945e-06	-1.66779	-1.5395
73336179	chr16:73336179:G:A	2.01108e-13	-2.4149e-10	-1.71076	1.78903e-05	-2.4149e-10	-1.72899
73336306	chr16:73336306:C:T	1.96315e-13	-2.4149e-10	-1.73488	1.75999e-05	-2.4149e-10	-1.74536
73336338	chr16:73336338:C:T	2.11507e-13	-1.66034	-1.68486e-09	1.90392e-05	-1.66675	-1.68486e-09
73336698	chr16:73336698:C:T	4.38132e-14	-1.63929	-1.59537	4.14874e-06	-1.66502	-1.52543
73337019	chr16:73337019:C:G	1.47439e-13	-0.938164	-1.08302	9.89181e-06	-1.4288	-0.892742
73337029	chr16:73337029:C:T	3.57011e-13	-2.4149e-10	-1.13683	3.94306e-05	-2.4149e-10	-0.938707
73337735	chr16:73337735:C:T	4.34019e-14	-1.48802	-1.75608	3.51933e-06	-1.65388	-1.70109
73338031	chr16:73338031:C:T	3.33214e-13	-1.20582	-1.68486e-09	2.98556e-05	-1.21688	-1.68486e-09
73338047	chr16:73338047:CA:C	2.0993e-13	-1.66783	-1.68486e-09	1.90373e-05	-1.66685	-1.68486e-09
73338471	chr16:73338471:A:G	1.84183e-13	-2.4149e-10	-1.79867	1.65934e-05	-2.4149e-10	-1.80424
73338731	chr16:73338731:T:C	1.8376e-13	-2.4149e-10	-1.80097	1.65595e-05	-2.4149e-10	-1.80629
73338788	chr16:73338788:T:C	2.3191e-13	-2.4149e-10	-1.56825	1.95703e-05	-2.4149e-10	-1.63923
73338808	chr16:73338808:T:C	8.43933e-14	-1.54674	-1.03238	8.08543e-06	-1.66313	-0.860057
73339015	chr16:73339015:C:A	4.63e-14	-1.63112	-1.54834	4.39443e-06	-1.66205	-1.47086
73339098	chr16:73339098:C:A	3.50692e-14	-1.66123	-1.79605	3.13129e-06	-1.66548	-1.80632
73339133	chr16:73339133:G:T	1.11987e-12	0.00637169	-1.68486e-09	6.52874e-05	-0.43445	-1.68486e-09
73339547	chr16:73339547:C:T	7.80219e-14	-1.41193	-1.24568	5.91118e-06	-1.64707	-1.18933
73339611	chr16:73339611:G:A	1.98054e-13	-2.4149e-10	-1.72606	1.77465e-05	-2.4149e-10	-1.73706
73339728	chr16:73339728:G:A	1.96444e-13	-2.4149e-10	-1.73422	1.76081e-05	-2.4149e-10	-1.74489
73340050	chr16:73340050:G:A	4.25028e-14	-1.46343	-1.8016	3.15505e-06	-1.65884	-1.8054
73340400	chr16:73340400:C:T	5.0034e-14	-1.43597	-1.66593	3.93047e-06	-1.63693	-1.60756
73340422	chr16:73340422:G:A	2.8273e-12	0.932476	-1.68486e-09	6.08941e-05	-0.504112	-1.68486e-09
73340461	chr16:73340461:A:G	2.93841e-13	-1.33156	-1.68486e-09	4.81995e-05	-0.737899	-1.68486e-09
73340835	chr16:73340835:T:C	3.16932e-13	-2.4149e-10	-1.25591	2.98221e-05	-2.4149e-10	-1.218
73341071	chr16:73341071:G:A	5.29724e-14	-1.23852	-1.80631	4.91018e-06	-1.2172	-1.80474
73341112	chr16:73341112:G:A	3.83426e-14	-1.59367	-1.77437	3.30862e-06	-1.66321	-1.75351
73341423	chr16:73341423:C:T	1.11274e-13	-1.27415	-1.02845	8.73165e-06	-1.59399	-0.852305
73341727	chr16:73341727:A:G	1.85881e-13	-2.4149e-10	-1.7895	1.68471e-05	-2.4149e-10	-1.78907
73341771	chr16:73341771:G:A	4.3126e-14	-1.44534	-1.80514	3.16697e-06	-1.65417	-1.8063
73341820	chr16:73341820:A:G	8.8531e-14	-1.46737	-1.06388	7.98745e-06	-1.63794	-0.897438
73342248	chr16:73342248:T:C	5.83977e-14	-1.64261	-1.30471	6.28581e-06	-1.6339	-1.14105
73342272	chr16:73342272:C:T	1.90938e-13	-2.4149e-10	-1.76265	1.74701e-05	-2.4149e-10	-1.75276
73342462	chr16:73342462:C:T	3.71393e-14	-1.6678	-1.73213	3.6181e-06	-1.65139	-1.67591
73342620	chr16:73342620:TA:GA	4.12227e-13	-2.4149e-10	-0.993026	4.64906e-05	-2.4149e-10	-0.773998
73342974	chr16:73342974:T:C	1.85384e-13	-2.4149e-10	-1.79217	1.66258e-05	-2.4149e-10	-1.80229
73343124	chr16:73343124:T:C	5.63721e-13	0.975084	-1.65512	1.50029e-05	-0.271026	-1.63398
73343173	chr16:73343173:T:C	4.38832e-13	-2.4149e-10	-0.930483	3.51252e-05	-2.4149e-10	-1.05433
73343187	chr16:73343187:AC:A	4.52723e-14	-1.62361	-1.5783	4.23234e-06	-1.65944	-1.51105
73343220	chr16:73343220:T:C	3.19113e-13	-2.4149e-10	-1.24905	2.92566e-05	-2.4149e-10	-1.23714
73343422	chr16:73343422:G:T	5.10116e-14	-1.55126	-1.53128	4.46305e-06	-1.56958	-1.54783
73343695	chr16:73343695:G:A	3.55675e-14	-1.6679	-1.77527	3.14066e-06	-1.66694	-1.80187
73344975	chr16:73344975:G:T	9.17989e-14	-1.37341	-1.12159	7.3829e-06	-1.63529	-0.978793
73345034	chr16:73345034:C:T	5.41135e-12	1.58165	-1.68486e-09	9.37645e-05	-0.072462	-1.68486e-09
73345035	chr16:73345035:A:G	8.98759e-14	-1.53788	-0.978294	8.57174e-06	-1.66195	-0.802823
73345549	chr16:73345549:T:C	4.29623e-14	-1.44836	-1.80592	3.16217e-06	-1.65604	-1.80596
73345667	chr16:73345667:T:A	1.9102e-13	-2.4149e-10	-1.76222	1.71645e-05	-2.4149e-10	-1.77041
73345897	chr16:73345897:C:T	5.28291e-14	-1.61386	-1.43368	4.63866e-06	-1.62629	-1.45253
73345923	chr16:73345923:G:A	5.02965e-14	-1.63801	-1.45865	4.39365e-06	-1.64851	-1.48457
73345937	chr16:73345937:T:C	6.31335e-14	-1.39166	-1.47769	5.39925e-06	-1.56745	-1.35954
73346464	chr16:73346464:C:T	5.01793e-14	-1.63737	-1.46163	4.71636e-06	-1.65662	-1.4056
73346533	chr16:73346533:G:A	4.7661e-14	-1.61366	-1.53683	4.45139e-06	-1.6548	-1.46524
73346561	chr16:73346561:TC:T	4.4677e-14	-1.61539	-1.59975	4.14156e-06	-1.65562	-1.53655
73347206	chr16:73347206:T:C	4.89139e-14	-1.63378	-1.49076	4.30399e-06	-1.64403	-1.50968
73347447	chr16:73347447:C:T	1.83423e-13	-2.4149e-10	-1.80281	1.65589e-05	-2.4149e-10	-1.80633
73347629	chr16:73347629:T:C	5.86247e-14	-1.59681	-1.34664	5.35212e-06	-1.61657	-1.31918
73347807	chr16:73347807:A:G	5.49308e-14	-1.62375	-1.38478	5.0867e-06	-1.63941	-1.34721
73348165	chr16:73348165:C:A	4.29863e-14	-1.62959	-1.62413	4.03323e-06	-1.66188	-1.5568
73348206	chr16:73348206:T:G	2.27108e-13	-1.58918	-1.68486e-09	1.9406e-05	-1.64767	-1.68486e-09
73348251	chr16:73348251:A:G	1.21975e-13	-1.51339	-0.6974	1.13503e-05	-1.65227	-0.531739
73348325	chr16:73348325:C:T	1.76575e-13	-0.0827366	-1.75812	1.17821e-05	-0.385983	-1.76068
73348645	chr16:73348645:G:A	4.89432e-14	-1.34871	-1.77523	3.42457e-06	-1.59126	-1.79101
73348845	chr16:73348845:T:C	1.95277e-13	-2.4149e-10	-1.74018	1.81047e-05	-2.4149e-10	-1.71708
73349244	chr16:73349244:C:T	4.44498e-14	-1.53503	-1.68521	3.40081e-06	-1.63335	-1.75589
73349475	chr16:73349475:A:AC	2.12308e-13	0.125313	-1.78187	5.37362e-06	-1.12548	-1.80626
73349491	chr16:73349491:A:C	1.82944e-13	-2.4149e-10	-1.80542	1.65617e-05	-2.4149e-10	-1.80616
73350294	chr16:73350294:C:T	1.70733e-13	-1.37096	-0.503542	2.40948e-05	-1.56307	0.131821
73350669	chr16:73350669:C:T	8.48945e-13	1.05092	-1.32153	3.89676e-05	0.409334	-1.35985
73350932	chr16:73350932:G:A	2.17943e-13	-2.4149e-10	-1.63037	1.88597e-05	-2.4149e-10	-1.67622
73351007	chr16:73351007:G:A	1.83442e-13	-2.4149e-10	-1.8027	1.66886e-05	-2.4149e-10	-1.79852
73351563	chr16:73351563:G:A	1.1287e-13	-1.51156	-0.7768	1.65381e-05	-1.55116	-0.256425
73351626	chr16:73351626:C:T	1.93705e-13	-2.4149e-10	-1.74826	1.87898e-05	-2.4149e-10	-1.67993
73351642	chr16:73351642:C:T	1.00236e-12	-2.4149e-10	-0.104489	7.48413e-05	-2.4149e-10	-0.297879
73351703	chr16:73351703:C:T	6.49723e-14	-1.66324	-1.1774	5.32671e-06	-1.66536	-1.27515
73352609	chr16:73352609:A:C	2.19635e-13	-1.62263	-1.68486e-09	2.00052e-05	-1.61726	-1.68486e-09
73352675	chr16:73352675:C:G	3.07443e-13	-2.4149e-10	-1.28631	3.8252e-05	-2.4149e-10	-0.969052
73352848	chr16:73352848:T:C	2.64735e-13	-2.4149e-10	-1.43587	2.71024e-05	-2.4149e-10	-1.31363
73353307	chr16:73353307:C:T	2.26337e-13	-0.157058	-1.43552	2.78384e-05	0.127273	-1.41411
73353341	chr16:73353341:G:C	6.17391e-13	1.10318	-1.69228	1.00509e-05	-0.586436	-1.71915
73353692	chr16:73353692:G:A	1.61955e-13	-1.11931	-0.807972	1.93179e-05	-1.39211	-0.260107
73353998	chr16:73353998:C:T	9.54843e-13	-2.4149e-10	-0.153054	7.06598e-05	-2.4149e-10	-0.355371
73354253	chr16:73354253:G:C	1.93678e-13	-2.4149e-10	-1.74841	1.7678e-05	-2.4149e-10	-1.74093
73354657	chr16:73354657:G:A	1.93832e-13	-1.19433	-0.553275	2.53316e-05	-1.44219	0.0609967
73354874	chr16:73354874:C:A	9.95693e-13	-2.4149e-10	-0.111162	7.4356e-05	-2.4149e-10	-0.304385
73355364	chr16:73355364:T:A	2.48412e-13	-2.4149e-10	-1.49951	2.5478e-05	-2.4149e-10	-1.37543
73355465	chr16:73355465:C:T	2.6158e-13	-2.4149e-10	-1.44786	2.67003e-05	-2.4149e-10	-1.32857
73355518	chr16:73355518:G:C	2.79792e-13	-1.38055	-1.68486e-09	4.18494e-05	-0.879172	-1.68486e-09
73356385	chr16:73356385:A:C	2.4048e-13	-0.292949	-1.23902	3.46725e-05	-0.0109846	-1.05632
73356403	chr16:73356403:T:C	1.76097e-13	-0.518468	-1.3251	2.68335e-05	-0.265285	-1.05831
73356484	chr16:73356484:C:T	1.86647e-13	-2.4149e-10	-1.78538	1.75935e-05	-2.4149e-10	-1.74572
73356529	chr16:73356529:C:T	2.16783e-13	-1.6357	-1.68486e-09	1.97884e-05	-1.62815	-1.68486e-09
73356699	chr16:73356699:A:G	1.83232e-13	-2.4149e-10	-1.80385	1.65593e-05	-2.4149e-10	-1.8063
73357114	chr16:73357114:G:A	2.06122e-13	-2.4149e-10	-1.68613	1.95878e-05	-2.4149e-10	-1.63834
73357657	chr16:73357657:C:G	3.6695e-14	-1.60619	-1.80577	3.29265e-06	-1.6218	-1.79975
73357731	chr16:73357731:C:T	1.95717e-13	-2.4149e-10	-1.73793	1.85906e-05	-2.4149e-10	-1.69059
73357772	chr16:73357772:G:A	4.8914e-14	-1.42135	-1.70319	3.71793e-06	-1.59567	-1.70441
73357821	chr16:73357821:C:T	2.35846e-13	-2.4149e-10	-1.55142	2.33359e-05	-2.4149e-10	-1.46325
73357994	chr16:73357994:C:T	1.86306e-13	-2.4149e-10	-1.78721	1.67062e-05	-2.4149e-10	-1.79747
73358807	chr16:73358807:C:A	2.91567e-13	-2.4149e-10	-1.33933	2.65011e-05	-2.4149e-10	-1.33606
73358905	chr16:73358905:A:G	1.83966e-13	-2.4149e-10	-1.79985	1.65589e-05	-2.4149e-10	-1.80633
73358932	chr16:73358932:G:T	2.89536e-13	-2.4149e-10	-1.34632	3.00163e-05	-2.4149e-10	-1.21151
73358998	chr16:73358998:A:G	2.4667e-13	-2.4149e-10	-1.50655	2.43427e-05	-2.4149e-10	-1.42102
73359455	chr16:73359455:G:A	2.79465e-13	-2.4149e-10	-1.38172	2.86602e-05	-2.4149e-10	-1.25774
73359549	chr16:73359549:A:G	2.32729e-13	0.241061	-1.80579	6.96673e-06	-0.893305	-1.7788
73359647	chr16:73359647:C:T	7.21212e-13	1.37127	-1.80494	3.59613e-05	0.773211	-1.80401
73359934	chr16:73359934:G:T	1.93875e-12	1.66622	-1.11102	0.000153252	1.06129	-0.642454
73359951	chr16:73359951:A:C	3.98532e-14	-1.57885	-1.75055	3.41792e-06	-1.59689	-1.78733
73359967	chr16:73359967:A:T	2.05628e-13	0.1106	-1.79913	2.57288e-05	0.440686	-1.80633
73360068	chr16:73360068:T:C	4.195e-14	-1.49325	-1.78487	3.33696e-06	-1.63491	-1.77328
73360237	chr16:73360237:G:A	1.47649e-13	-1.31043	-0.709333	1.89357e-05	-1.52245	-0.149745
73360599	chr16:73360599:A:G	1.90672e-13	-2.4149e-10	-1.76404	1.70156e-05	-2.4149e-10	-1.77912
73360716	chr16:73360716:A:G	9.90975e-14	-1.65512	-0.763374	1.49426e-05	-1.66504	-0.243998
73360765	chr16:73360765:G:A	5.39705e-13	1.07432	-1.7979	1.08797e-05	-0.42436	-1.80199
73361028	chr16:73361028:C:T	5.30689e-13	1.06275	-1.80317	1.07176e-05	-0.435907	-1.80545
73361210	chr16:73361210:G:A	1.33968e-13	-0.310935	-1.80606	1.51271e-05	-0.0952379	-1.80152
73361299	chr16:73361299:A:T	6.82427e-14	-1.44406	-1.34747	7.99695e-06	-1.43229	-1.10189
73361878	chr16:73361878:T:C	4.45862e-14	-1.43202	-1.78515	3.43198e-06	-1.60597	-1.77414
73361952	chr16:73361952:C:T	2.17676e-13	-1.63159	-1.68486e-09	2.03515e-05	-1.60009	-1.68486e-09
73362042	chr16:73362042:C:T	3.52529e-13	-2.4149e-10	-1.14947	3.22907e-05	-2.4149e-10	-1.13847
73362211	chr16:73362211:G:A	2.10457e-13	-2.4149e-10	-1.66532	2.06152e-05	-2.4149e-10	-1.58722
73362349	chr16:73362349:G:A	1.18406e-13	-1.3716	-0.868876	1.50959e-05	-1.56206	-0.336768
73362755	chr16:73362755:A:C	3.4588e-13	-1.16851	-1.68486e-09	2.66634e-05	-1.32996	-1.68486e-09
73363340	chr16:73363340:T:C	4.28713e-14	-1.47012	-1.78628	3.3622e-06	-1.62554	-1.77511
73363463	chr16:73363463:C:T	1.89455e-13	-2.4149e-10	-1.77045	1.79867e-05	-2.4149e-10	-1.72362
73363676	chr16:73363676:G:T	5.53219e-14	-1.5374	-1.46404	6.34556e-06	-1.53059	-1.2349
73363741	chr16:73363741:G:T	3.25341e-13	0.0941581	-1.32388	1.19397e-05	-1.02508	-1.1083
73364029	chr16:73364029:C:T	3.25286e-13	-2.4149e-10	-1.2299	3.39979e-05	-2.4149e-10	-1.08695
73364367	chr16:73364367:T:A	1.6043e-13	-0.758223	-1.17852	8.47798e-06	-1.52427	-0.951509
73365059	chr16:73365059:G:A	2.9687e-13	-2.4149e-10	-1.32131	3.31731e-05	-2.4149e-10	-1.11151
73365174	chr16:73365174:G:A	2.79785e-13	-2.4149e-10	-1.38058	2.85405e-05	-2.4149e-10	-1.26193
73365881	chr16:73365881:A:G	3.57413e-14	-1.63579	-1.80251	3.1646e-06	-1.6646	-1.79662
73365937	chr16:73365937:A:G	2.22812e-13	-1.60827	-1.68486e-09	2.00345e-05	-1.61579	-1.68486e-09
73366178	chr16:73366178:T:C	2.15287e-13	-2.4149e-10	-1.64263	1.90892e-05	-2.4149e-10	-1.66413
73366315	chr16:73366315:T:A	4.30519e-14	-1.4825	-1.76969	3.67956e-06	-1.58205	-1.72841
73366432	chr16:73366432:T:G	2.00545e-13	-2.4149e-10	-1.71356	1.79801e-05	-2.4149e-10	-1.72398
73366497	chr16:73366497:T:C	5.42447e-14	-1.58646	-1.43463	6.35219e-06	-1.66452	-1.09992
73366556	chr16:73366556:A:G	3.66194e-14	-1.60976	-1.80427	3.14294e-06	-1.66782	-1.80027
73366651	chr16:73366651:T:C	1.2346e-13	-0.456956	-1.74173	7.91358e-06	-0.81429	-1.73038
73366652	chr16:73366652:C:T	2.81018e-13	-1.37618	-1.68486e-09	2.46912e-05	-1.4068	-1.68486e-09
73366880	chr16:73366880:G:A	2.09957e-13	-1.6677	-1.68486e-09	2.46073e-05	-1.4102	-1.68486e-09
73367007	chr16:73367007:G:A	3.6058e-13	-1.12689	-1.68486e-09	3.49977e-05	-1.05797	-1.68486e-09
73367027	chr16:73367027:TCACACACAGG:T	1.85862e-13	-2.4149e-10	-1.78959	1.6669e-05	-2.4149e-10	-1.7997
73367196	chr16:73367196:C:T	2.09957e-13	-1.6677	-1.68486e-09	1.90325e-05	-1.6671	-1.68486e-09
73367817	chr16:73367817:A:G	1.85848e-13	-2.4149e-10	-1.78967	1.73832e-05	-2.4149e-10	-1.75775
73367956	chr16:73367956:C:T	3.73433e-13	-2.4149e-10	-1.09186	3.63847e-05	-2.4149e-10	-1.0191
73368034	chr16:73368034:C:T	3.91167e-13	-1.04547	-1.68486e-09	3.52177e-05	-1.0517	-1.68486e-09
73368052	chr16:73368052:G:T	3.40479e-13	-2.4149e-10	-1.18425	3.10564e-05	-2.4149e-10	-1.17745
73368055	chr16:73368055:G:A	2.57049e-13	-2.4149e-10	-1.46533	2.75808e-05	-2.4149e-10	-1.29613
73368225	chr16:73368225:A:T	1.23772e-13	-0.489088	-1.70707	4.29954e-06	-1.42176	-1.73298
73368302	chr16:73368302:A:C	7.24975e-14	-1.44135	-1.28969	8.30336e-06	-1.59709	-0.899501
73368389	chr16:73368389:C:T	1.17831e-13	-0.528339	-1.71701	4.17669e-06	-1.44075	-1.74298
73368504	chr16:73368504:G:A	2.03308e-13	-2.4149e-10	-1.69988	1.82236e-05	-2.4149e-10	-1.71053
73368712	chr16:73368712:A:G	4.96385e-13	-2.4149e-10	-0.80725	4.02193e-05	-2.4149e-10	-0.918901
73368859	chr16:73368859:C:T	5.81135e-13	-0.649618	-1.68486e-09	4.98183e-05	-0.704866	-1.68486e-09
73369030	chr16:73369030:A:T	1.67526e-13	-0.152846	-1.74062	4.94546e-06	-1.25104	-1.76374
73369165	chr16:73369165:T:C	2.95008e-13	-2.4149e-10	-1.3276	2.96444e-05	-2.4149e-10	-1.22397
73369214	chr16:73369214:T:C	4.33392e-13	-2.4149e-10	-0.942959	3.86565e-05	-2.4149e-10	-0.958534
73369407	chr16:73369407:A:G	1.34998e-13	-0.305795	-1.80354	1.70243e-05	0.00866552	-1.78727
73369768	chr16:73369768:T:A	1.06636e-13	-1.45249	-0.892688	1.42719e-05	-1.60252	-0.352428
73369807	chr16:73369807:C:T	1.17405e-13	-0.445282	-1.80369	1.44572e-05	-0.153893	-1.78817
73369820	chr16:73369820:C:T	2.03362e-13	-2.4149e-10	-1.69961	2.00151e-05	-2.4149e-10	-1.61676
73370255	chr16:73370255:C:T	1.87246e-13	-2.4149e-10	-1.78218	1.6765e-05	-2.4149e-10	-1.79396
73370302	chr16:73370302:A:G	1.90499e-13	-2.4149e-10	-1.76495	1.8043e-05	-2.4149e-10	-1.72049
73371038	chr16:73371038:T:C	2.25315e-13	-2.4149e-10	-1.5971	2.03271e-05	-2.4149e-10	-1.60129
73371113	chr16:73371113:G:A	3.31587e-13	-2.4149e-10	-1.21071	3.19396e-05	-2.4149e-10	-1.1494
73371228	chr16:73371228:G:A	1.20587e-13	-0.428763	-1.79347	4.12388e-06	-1.39471	-1.80174
73371356	chr16:73371356:T:C	1.93609e-13	-2.4149e-10	-1.74876	1.69582e-05	-2.4149e-10	-1.7825
73371760	chr16:73371760:C:T	1.82817e-13	-2.4149e-10	-1.80612	1.6569e-05	-2.4149e-10	-1.80572
73372403	chr16:73372403:G:A	3.91486e-14	-1.56738	-1.77985	4.80538e-06	-1.26163	-1.78188
73372437	chr16:73372437:C:T	1.92601e-13	-2.4149e-10	-1.75398	1.70907e-05	-2.4149e-10	-1.77472
73372697	chr16:73372697:T:C	5.18413e-14	-1.26011	-1.8063	4.61504e-06	-1.29855	-1.78538
73373501	chr16:73373501:G:C	1.89092e-13	-2.4149e-10	-1.77237	1.75697e-05	-2.4149e-10	-1.74707
73373724	chr16:73373724:A:G	1.012e-13	-0.988073	-1.40943	1.4901e-05	-0.769025	-1.14279
73373740	chr16:73373740:T:C	2.45641e-13	-2.4149e-10	-1.51073	2.48797e-05	-2.4149e-10	-1.39919
73373966	chr16:73373966:A:G	6.41513e-13	0.0340237	-0.584795	3.51606e-05	-0.432497	-0.620826
73373988	chr16:73373988:C:G	3.89303e-14	-1.55758	-1.79524	3.41237e-06	-1.57955	-1.8063
73374002	chr16:73374002:G:A	2.33597e-13	-1.561	-1.68486e-09	2.09471e-05	-1.57125	-1.68486e-09
73374144	chr16:73374144:A:T	2.55272e-13	-2.4149e-10	-1.47227	2.56918e-05	-2.4149e-10	-1.36708
73374414	chr16:73374414:T:G	3.58263e-14	-1.66111	-1.77481	4.3872e-06	-1.3376	-1.79695
73374644	chr16:73374644:A:G	3.78431e-14	-1.57849	-1.80266	3.35803e-06	-1.59819	-1.8037
73374765	chr16:73374765:G:A	3.44614e-13	-1.64255	0.47038	5.72798e-05	-1.39172	0.826415
73374886	chr16:73374886:G:A	1.85275e-13	-2.4149e-10	-1.79276	1.67502e-05	-2.4149e-10	-1.79484
73374912	chr16:73374912:T:A	3.79257e-14	-1.57809	-1.80088	3.35545e-06	-1.59783	-1.80483
73375077	chr16:73375077:CCTT:C	2.85615e-13	-2.4149e-10	-1.35996	2.87458e-05	-2.4149e-10	-1.25476
73375251	chr16:73375251:T:A	1.20287e-13	-0.938981	-1.28574	1.46391e-05	-0.912965	-1.01659
73375311	chr16:73375311:T:C	2.55523e-13	-2.4149e-10	-1.47129	2.56058e-05	-2.4149e-10	-1.37043
73375525	chr16:73375525:C:G	2.81586e-13	-2.4149e-10	-1.37416	2.86942e-05	-2.4149e-10	-1.25656
73375705	chr16:73375705:T:C	3.85819e-14	-1.55874	-1.80308	3.41954e-06	-1.58056	-1.80318
73375812	chr16:73375812:T:C	3.78647e-14	-1.58014	-1.80044	3.34881e-06	-1.59957	-1.80507
73375902	chr16:73375902:C:T	1.82866e-13	-2.4149e-10	-1.80585	1.65638e-05	-2.4149e-10	-1.80603
73375921	chr16:73375921:A:T	1.30374e-13	-0.357029	-1.78716	1.61403e-05	-0.0404319	-1.79149
73376084	chr16:73376084:G:A	1.12102e-13	-0.633914	-1.66128	1.31092e-05	-0.352528	-1.68741
73376355	chr16:73376355:T:C	3.8693e-14	-1.58348	-1.77546	3.14687e-06	-1.66643	-1.80041
73377128	chr16:73377128:T:C	1.68124e-13	-0.129051	-1.76085	2.33171e-05	0.262974	-1.72703
73377270	chr16:73377270:C:T	4.67291e-14	-1.62764	-1.54259	4.61114e-06	-1.4408	-1.64397
73377274	chr16:73377274:C:T	1.02327e-13	-0.717923	-1.66851	3.93144e-06	-1.52417	-1.72007
73377471	chr16:73377471:C:T	3.87441e-14	-1.57995	-1.77768	3.13892e-06	-1.66594	-1.80343
73377613	chr16:73377613:G:A	1.09395e-13	-0.593511	-1.72612	1.36817e-05	-0.311375	-1.68582
73377705	chr16:73377705:A:T	4.23125e-13	-2.4149e-10	-0.966934	3.34224e-05	-2.4149e-10	-1.10402
73377889	chr16:73377889:C:T	1.83173e-13	-2.4149e-10	-1.80417	1.66242e-05	-2.4149e-10	-1.80239
73377927	chr16:73377927:G:T	2.9781e-13	-2.4149e-10	-1.31815	2.8555e-05	-2.4149e-10	-1.26142
73378218	chr16:73378218:C:T	1.84597e-13	-2.4149e-10	-1.79643	1.678e-05	-2.4149e-10	-1.79306
73378515	chr16:73378515:T:G	3.41764e-13	-2.4149e-10	-1.18048	3.30463e-05	-2.4149e-10	-1.11534
73378623	chr16:73378623:T:C	1.83046e-13	-2.4149e-10	-1.80486	1.66068e-05	-2.4149e-10	-1.80344
73378775	chr16:73378775:T:C	2.14696e-13	-1.64538	-1.68486e-09	1.90294e-05	-1.66726	-1.68486e-09
73378983	chr16:73378983:A:G	3.65679e-14	-1.62504	-1.79039	3.21943e-06	-1.6384	-1.80565
73379115	chr16:73379115:C:T	3.75585e-14	-1.59795	-1.79075	3.29357e-06	-1.61552	-1.80575
73379180	chr16:73379180:G:A	1.92601e-13	-2.4149e-10	-1.75398	1.70907e-05	-2.4149e-10	-1.77472
73379481	chr16:73379481:T:C	2.25737e-13	-2.4149e-10	-1.59523	2.2433e-05	-2.4149e-10	-1.50271
73379572	chr16:73379572:T:C	1.16145e-13	-1.65732	-0.602438	1.70559e-05	-1.41742	-0.359332
73379785	chr16:73379785:C:T	6.77828e-13	-0.495706	-1.68486e-09	5.01165e-05	-0.698898	-1.68486e-09
73379844	chr16:73379844:T:C	7.60186e-14	-1.20678	-1.47685	5.22189e-06	-1.40407	-1.55632
73379855	chr16:73379855:C:A	6.26231e-14	-1.09056	-1.78691	4.52488e-06	-1.31551	-1.78815
73379979	chr16:73379979:A:G	1.36239e-13	-0.344933	-1.75526	5.60763e-06	-1.16526	-1.72386
73379995	chr16:73379995:T:C	2.12228e-13	-1.46135	-0.195588	1.80467e-05	-1.42968	-0.290602
73380034	chr16:73380034:T:G	6.16286e-14	-1.20602	-1.68746	4.48667e-06	-1.40637	-1.70576
73380181	chr16:73380181:A:G	6.70687e-14	-1.43824	-1.37064	5.29415e-06	-1.36067	-1.58598
73380349	chr16:73380349:C:G	4.20788e-14	-1.65968	-1.61538	3.85331e-06	-1.52901	-1.73531
73380387	chr16:73380387:G:A	2.94939e-13	-2.4149e-10	-1.32783	2.83405e-05	-2.4149e-10	-1.26896
73380449	chr16:73380449:T:G	1.22155e-13	-0.464158	-1.74515	1.4288e-05	-0.154814	-1.79902
73380580	chr16:73380580:G:A	1.93181e-13	0.017278	-1.76825	6.93194e-06	-0.942664	-1.73445
73380689	chr16:73380689:T:C	4.73747e-14	-1.37438	-1.78214	6.74719e-06	-0.905923	-1.7982
73380964	chr16:73380964:A:G	1.95092e-13	-2.4149e-10	-1.74113	1.72319e-05	-2.4149e-10	-1.76648
73381062	chr16:73381062:T:C	2.58424e-13	-2.4149e-10	-1.46	2.11166e-05	-2.4149e-10	-1.56319
73381796	chr16:73381796:T:C	5.51882e-14	-1.23185	-1.77201	1.01486e-05	-0.537981	-1.75793
73381810	chr16:73381810:A:T	3.77036e-14	-1.64814	-1.73671	3.62984e-06	-1.63781	-1.68625
73381869	chr16:73381869:T:C	2.42827e-13	0.283973	-1.80622	6.65166e-06	-0.917673	-1.80071
73382162	chr16:73382162:C:T	9.95874e-12	2.19161	-1.68486e-09	0.000136934	0.306252	-1.68486e-09
73382306	chr16:73382306:C:T	6.90115e-14	-1.04574	-1.73459	5.38307e-06	-1.16294	-1.76705
73382328	chr16:73382328:T:G	1.69113e-13	-0.162675	-1.72136	2.22727e-05	0.181532	-1.69142
73382615	chr16:73382615:GACTACCCC:G	2.42677e-13	-2.4149e-10	-1.52287	2.42219e-05	-2.4149e-10	-1.42599
73382946	chr16:73382946:T:C	5.18226e-14	-1.26626	-1.80051	4.27163e-06	-1.35494	-1.80631
73383461	chr16:73383461:G:A	2.26132e-13	-2.4149e-10	-1.59348	1.95692e-05	-2.4149e-10	-1.63929
73383736	chr16:73383736:C:T	3.21169e-13	-2.4149e-10	-1.24263	3.0289e-05	-2.4149e-10	-1.20246
73384051	chr16:73384051:T:C	2.22555e-13	-1.60943	-1.68486e-09	2.21589e-05	-1.51501	-1.68486e-09
73384089	chr16:73384089:C:A	6.16226e-13	1.21522	-1.80621	8.54162e-05	1.63958	-1.8053
73384401	chr16:73384401:T:G	4.28942e-14	-1.61481	-1.64105	3.96383e-06	-1.6677	-1.56833
73384531	chr16:73384531:A:G	5.83892e-14	-1.37789	-1.56958	4.6279e-06	-1.49981	-1.58134
73384553	chr16:73384553:T:A	2.72286e-13	-2.4149e-10	-1.40775	2.3334e-05	-2.4149e-10	-1.46334
73384604	chr16:73384604:T:C	4.82462e-10	7.85254	-1.78048	0.00248529	5.01082	-1.80593
73384807	chr16:73384807:A:T	7.86297e-14	-1.02924	-1.62061	6.54285e-06	-1.17406	-1.56081
73385462	chr16:73385462:T:C	2.26892e-13	-2.4149e-10	-1.59013	2.2381e-05	-2.4149e-10	-1.50504
73385483	chr16:73385483:T:C	2.35353e-13	-2.4149e-10	-1.55351	1.99294e-05	-2.4149e-10	-1.62105
73385559	chr16:73385559:A:G	2.25784e-13	-2.4149e-10	-1.59502	1.88934e-05	-2.4149e-10	-1.67444
73385607	chr16:73385607:G:A	2.09487e-13	-2.4149e-10	-1.66994	2.01991e-05	-2.4149e-10	-1.60761
73385920	chr16:73385920:C:T	4.41682e-14	-1.5873	-1.63929	3.76507e-06	-1.66683	-1.62065
73386407	chr16:73386407:G:A	4.56944e-13	-0.890041	-1.68486e-09	4.40037e-05	-0.828974	-1.68486e-09
73386492	chr16:73386492:T:C	1.83413e-13	-2.4149e-10	-1.80286	1.6561e-05	-2.4149e-10	-1.8062
73386531	chr16:73386531:T:C	3.79087e-14	-1.64459	-1.73483	3.80351e-06	-1.47835	-1.79898
73386682	chr16:73386682:T:C	1.8358e-13	-2.4149e-10	-1.80195	1.664e-05	-2.4149e-10	-1.80144
73386861	chr16:73386861:G:A	2.14875e-13	-2.4149e-10	-1.64455	1.87013e-05	-2.4149e-10	-1.68465
73386873	chr16:73386873:A:G	1.83657e-13	-2.4149e-10	-1.80153	1.66393e-05	-2.4149e-10	-1.80148
73387102	chr16:73387102:A:G	7.10859e-14	-0.965815	-1.7849	1.5113e-05	-0.108285	-1.7894
73387152	chr16:73387152:C:G	3.09025e-13	0.471295	-1.75247	8.13903e-06	-0.803512	-1.71306
73387418	chr16:73387418:G:A	2.13939e-13	-2.4149e-10	-1.64891	1.85816e-05	-2.4149e-10	-1.69108
73388501	chr16:73388501:T:C	1.31932e-13	-0.391242	-1.74107	9.67545e-06	-0.557042	-1.78661
73388526	chr16:73388526:C:T	1.07002e-13	-0.626667	-1.71508	8.69418e-06	-0.78934	-1.66125
73388548	chr16:73388548:C:G	3.56563e-14	-1.65139	-1.78929	4.83696e-06	-1.23417	-1.80279
73388611	chr16:73388611:T:C	1.33471e-13	-0.871999	-1.24872	2.44978e-05	-0.294624	-1.12004
73388712	chr16:73388712:C:G	9.45393e-14	-0.672893	-1.79269	2.45214e-05	0.390644	-1.80435
73389323	chr16:73389323:A:G	1.94306e-13	-2.4149e-10	-1.74517	1.68795e-05	-2.4149e-10	-1.78715
73389452	chr16:73389452:T:C	1.03727e-12	-2.4149e-10	-0.0702528	7.82459e-05	-2.4149e-10	-0.253391
73389558	chr16:73389558:C:T	2.13884e-13	0.0603112	-1.70948	1.93558e-05	0.110083	-1.76034
73389714	chr16:73389714:A:G	1.31399e-13	-0.435453	-1.70091	1.90828e-05	0.0878639	-1.75233
73389957	chr16:73389957:G:T	2.44123e-13	0.147215	-1.66414	2.19249e-05	0.201808	-1.72743
73390717	chr16:73390717:G:A	2.74299e-13	-1.40038	-1.68486e-09	2.51506e-05	-1.38837	-1.68486e-09
73391164	chr16:73391164:G:A	2.01803e-13	-2.4149e-10	-1.70731	1.87768e-05	-2.4149e-10	-1.68063
73391243	chr16:73391243:A:G	8.46948e-13	-2.4149e-10	-0.272961	9.51027e-05	-2.4149e-10	-0.0582912
73391390	chr16:73391390:T:G	1.923e-13	-2.4149e-10	-1.75555	1.70103e-05	-2.4149e-10	-1.77943
73391730	chr16:73391730:G:A	1.85282e-13	-2.4149e-10	-1.79272	1.67627e-05	-2.4149e-10	-1.79409
73391873	chr16:73391873:T:C	6.95864e-14	-1.47909	-1.29294	1.11638e-05	-1.15416	-1.04642
73392008	chr16:73392008:C:T	5.72042e-14	-1.55132	-1.41665	4.02489e-06	-1.66671	-1.55404
73392196	chr16:73392196:G:C	2.11314e-13	-0.656864	-1.00439	2.46822e-05	-0.37783	-1.02934
73392200	chr16:73392200:A:T	2.36729e-13	0.20172	-1.7494	2.21323e-05	0.267811	-1.78402
73392201	chr16:73392201:C:G	2.14635e-13	-1.64566	-1.68486e-09	1.92988e-05	-1.6532	-1.68486e-09
73392457	chr16:73392457:A:G	3.32916e-13	-2.4149e-10	-1.20671	2.8368e-05	-2.4149e-10	-1.26799
73392562	chr16:73392562:G:A	1.90368e-13	-2.4149e-10	-1.76564	1.67023e-05	-2.4149e-10	-1.7977
73392811	chr16:73392811:G:A	5.31201e-14	-1.53397	-1.50808	3.88872e-06	-1.66457	-1.5906
73392865	chr16:73392865:C:T	2.24763e-13	0.137414	-1.73697	1.05143e-05	-0.478698	-1.78182
73392991	chr16:73392991:C:T	1.49171e-13	-0.749916	-1.25959	1.17049e-05	-0.890158	-1.26308
73393315	chr16:73393315:G:A	3.5327e-13	-2.4149e-10	-1.14737	3.28173e-05	-2.4149e-10	-1.12229
73393457	chr16:73393457:C:T	9.0581e-13	1.44847	-1.65424	3.78471e-05	0.631158	-1.61085
73393477	chr16:73393477:T:C	1.34051e-13	-0.43313	-1.68325	1.21651e-05	-0.385368	-1.72931
73393537	chr16:73393537:C:T	3.50189e-13	0.416473	-1.5726	1.67658e-05	-0.242686	-1.55122
73393564	chr16:73393564:C:T	5.91122e-14	-1.42523	-1.50994	3.86644e-06	-1.63265	-1.62827
73393659	chr16:73393659:A:G	2.01503e-13	-2.4149e-10	-1.70879	1.76079e-05	-2.4149e-10	-1.7449
73393997	chr16:73393997:A:G	1.8283e-13	-2.4149e-10	-1.80605	1.66361e-05	-2.4149e-10	-1.80167
73394104	chr16:73394104:A:C	1.98064e-12	0.00309988	0.573475	0.000303438	0.376314	0.725613
73394216	chr16:73394216:C:A	4.66237e-13	-2.4149e-10	-0.869907	5.14974e-05	-2.4149e-10	-0.671717
73394360	chr16:73394360:G:A	7.2808e-14	-0.920535	-1.80624	1.01198e-05	-0.499143	-1.79961
73394618	chr16:73394618:T:C	4.83499e-14	-1.35024	-1.7859	5.46006e-06	-1.1095	-1.80629
73394632	chr16:73394632:A:T	4.47886e-14	-1.6389	-1.57375	4.06907e-06	-1.66596	-1.54387
73394759	chr16:73394759:T:C	2.11254e-13	-2.4149e-10	-1.66154	1.82995e-05	-2.4149e-10	-1.70638
73395011	chr16:73395011:A:G	3.90346e-14	-1.55297	-1.79719	3.12584e-06	-1.6673	-1.80624
73395352	chr16:73395352:T:C	7.77706e-14	-0.99004	-1.6708	7.84368e-06	-0.92101	-1.63253
73395474	chr16:73395474:C:T	2.01742e-13	-2.4149e-10	-1.70761	1.72703e-05	-2.4149e-10	-1.76426
73395477	chr16:73395477:A:C	2.28137e-13	-2.4149e-10	-1.58466	1.84704e-05	-2.4149e-10	-1.69708
73395539	chr16:73395539:T:C	6.60631e-14	-1.66198	-1.16201	5.98171e-06	-1.53431	-1.29023
73395575	chr16:73395575:G:A	6.61714e-14	-1.07399	-1.74837	4.27936e-06	-1.41763	-1.74182
73395834	chr16:73395834:C:CTAAT	2.20332e-13	-2.4149e-10	-1.61946	1.90988e-05	-2.4149e-10	-1.66362
73396047	chr16:73396047:T:C	1.10672e-13	-1.03085	-1.27718	6.91934e-06	-1.388	-1.29093
73396108	chr16:73396108:A:G	3.54825e-14	-1.66531	-1.78025	3.82163e-06	-1.48681	-1.78576
73396169	chr16:73396169:G:A	1.43964e-13	-1.03371	-1.01133	8.92418e-06	-1.39289	-1.03159
73396224	chr16:73396224:G:A	2.27995e-13	-2.4149e-10	-1.58528	2.20328e-05	-2.4149e-10	-1.52072
73396286	chr16:73396286:A:G	1.82843e-13	-2.4149e-10	-1.80597	1.65589e-05	-2.4149e-10	-1.80632
73396451	chr16:73396451:C:T	1.89703e-13	-2.4149e-10	-1.76914	1.66465e-05	-2.4149e-10	-1.80105
73396650	chr16:73396650:C:T	5.18217e-12	-0.329455	1.86783	0.000672441	-0.0758827	1.97355
73396695	chr16:73396695:A:G	6.57672e-12	-0.245935	2.02263	0.000868501	0.0181021	2.13542
73396789	chr16:73396789:G:C	1.15175e-13	-1.10084	-1.16731	7.32442e-06	-1.43465	-1.18738
73396837	chr16:73396837:A:G	1.96036e-13	-2.4149e-10	-1.7363	1.72326e-05	-2.4149e-10	-1.76645
73396926	chr16:73396926:A:G	1.09174e-12	-0.293818	0.274744	0.000156757	-0.0138369	0.455284
73397024	chr16:73397024:A:G	3.83469e-14	-1.5619	-1.80603	3.16691e-06	-1.66771	-1.79278
73397027	chr16:73397027:C:T	2.92046e-12	-0.296939	1.26183	0.000406034	-0.0277412	1.42093
73397132	chr16:73397132:T:C	1.23863e-13	-0.481861	-1.71356	1.36856e-05	-0.312287	-1.68462
73397139	chr16:73397139:C:T	2.06029e-13	-2.4149e-10	-1.68658	1.75867e-05	-2.4149e-10	-1.7461
73397183	chr16:73397183:A:G	8.60367e-14	-0.885237	-1.67459	8.89222e-06	-0.795517	-1.63255
73397490	chr16:73397490:G:A	2.04697e-13	-2.4149e-10	-1.69307	1.94088e-05	-2.4149e-10	-1.64752
73398362	chr16:73398362:G:C	1.83998e-13	-2.4149e-10	-1.79968	1.67411e-05	-2.4149e-10	-1.79538
73398777	chr16:73398777:T:C	2.03292e-13	-2.4149e-10	-1.69996	1.73407e-05	-2.4149e-10	-1.76019
73398976	chr16:73398976:T:C	6.71647e-14	-1.01818	-1.78927	8.05841e-06	-0.722884	-1.80365
73399193	chr16:73399193:G:T	5.66812e-14	-1.31064	-1.66652	3.74151e-06	-1.55512	-1.73864
73399650	chr16:73399650:G:A	9.92047e-13	-2.4149e-10	-0.11483	0.00011493	-2.4149e-10	0.131078
73399658	chr16:73399658:C:T	1.74181e-12	-2.4149e-10	0.448081	0.000127518	-2.4149e-10	0.235009
73400056	chr16:73400056:C:A	1.0518e-12	-2.4149e-10	-0.0563389	7.62415e-05	-2.4149e-10	-0.279343
73400219	chr16:73400219:T:G	7.61967e-14	-0.877994	-1.80329	6.18602e-06	-0.984845	-1.80611
73400291	chr16:73400291:T:C	3.71283e-13	-2.4149e-10	-1.09764	3.98759e-05	-2.4149e-10	-0.927475
73400347	chr16:73400347:G:A	1.91065e-13	-2.4149e-10	-1.76199	1.67252e-05	-2.4149e-10	-1.79633
73400391	chr16:73400391:T:C	6.52271e-13	-0.62588	0.0917398	0.00010666	-0.758102	0.814499
73400687	chr16:73400687:T:C	5.26316e-14	-1.61994	-1.43134	4.70649e-06	-1.65669	-1.40762
73400950	chr16:73400950:C:T	2.10045e-13	-1.66728	-1.68486e-09	1.97176e-05	-1.63174	-1.68486e-09
73401835	chr16:73401835:G:C	1.3981e-13	-0.360051	-1.71426	1.19531e-05	-0.383995	-1.74827
73401850	chr16:73401850:C:A	1.83057e-13	-2.4149e-10	-1.8048	1.65851e-05	-2.4149e-10	-1.80474
73402087	chr16:73402087:A:G	7.13228e-14	-0.942589	-1.8048	1.10066e-05	-0.411073	-1.80368
73402314	chr16:73402314:A:G	8.63625e-14	-0.950377	-1.60567	8.25271e-06	-0.866191	-1.63652
73402583	chr16:73402583:C:T	2.52602e-13	-2.4149e-10	-1.48279	2.04355e-05	-2.4149e-10	-1.59597
73403220	chr16:73403220:G:A	1.83351e-13	-2.4149e-10	-1.8032	1.66329e-05	-2.4149e-10	-1.80187
73403265	chr16:73403265:A:T	1.9032e-13	-2.4149e-10	-1.7659	1.7823e-05	-2.4149e-10	-1.73276
73403917	chr16:73403917:C:T	4.02305e-13	-2.4149e-10	-1.01739	2.98224e-05	-2.4149e-10	-1.21799
73404050	chr16:73404050:A:G	1.8872e-13	-2.4149e-10	-1.77434	1.76228e-05	-2.4149e-10	-1.74405
73404134	chr16:73404134:G:A	6.11672e-13	-0.598404	-1.68486e-09	5.12964e-05	-0.675628	-1.68486e-09
73404153	chr16:73404153:G:C	1.82782e-13	-2.4149e-10	-1.80631	1.66426e-05	-2.4149e-10	-1.80128
73404475	chr16:73404475:A:G	2.93164e-13	-2.4149e-10	-1.33387	2.32215e-05	-2.4149e-10	-1.46817
73404476	chr16:73404476:T:C	2.75928e-13	-0.218753	-1.17571	2.87216e-05	-0.0461899	-1.20941
73404477	chr16:73404477:T:C	4.53753e-14	-1.39414	-1.8055	3.36252e-06	-1.59559	-1.80497
73404867	chr16:73404867:C:T	2.78643e-13	-2.4149e-10	-1.38467	2.41966e-05	-2.4149e-10	-1.42704
73405456	chr16:73405456:C:T	2.53069e-13	0.212133	-1.69307	7.39215e-05	1.29441	-1.60466
73405645	chr16:73405645:T:C	4.84449e-13	0.789179	-1.62077	7.29991e-05	0.94053	-1.26333
73405761	chr16:73405761:C:CAT	1.65902e-13	-1.19092	-0.712281	1.59506e-05	-1.21646	-0.627298
73405798	chr16:73405798:A:C	1.85587e-13	-2.4149e-10	-1.79108	1.73094e-05	-2.4149e-10	-1.762
73406018	chr16:73406018:G:A	3.12132e-13	-2.4149e-10	-1.27117	3.23693e-05	-2.4149e-10	-1.13604
73406042	chr16:73406042:G:A	1.8407e-13	-0.63833	-1.16095	2.02904e-05	-0.583256	-1.01984
73406054	chr16:73406054:T:C	6.99235e-13	1.1099	-1.57451	0.000109706	1.27836	-1.1938
73406530	chr16:73406530:G:A	1.15137e-13	-0.928711	-1.33977	1.02817e-05	-0.901651	-1.38123
73406550	chr16:73406550:A:G	1.09779e-13	-0.856697	-1.45944	9.71885e-06	-0.810716	-1.52847
73406872	chr16:73406872:T:C	1.15921e-13	-0.861658	-1.40004	2.5431e-05	-0.377484	-0.999796
73406873	chr16:73406873:G:A	3.83176e-13	-2.4149e-10	-1.06611	2.93336e-05	-2.4149e-10	-1.23452
73406978	chr16:73406978:A:G	5.27525e-13	0.793061	-1.53946	8.24786e-05	0.920141	-1.12085
73407025	chr16:73407025:A:C	9.14998e-13	-2.4149e-10	-0.195678	7.46773e-05	-2.4149e-10	-0.300072
73407342	chr16:73407342:T:C	1.94907e-13	-2.4149e-10	-1.74208	1.70262e-05	-2.4149e-10	-1.7785
73407689	chr16:73407689:T:C	2.57994e-13	-2.4149e-10	-1.46166	2.32706e-05	-2.4149e-10	-1.46606
73407896	chr16:73407896:G:A	1.8501e-13	-2.4149e-10	-1.79419	1.68992e-05	-2.4149e-10	-1.78598
73408085	chr16:73408085:T:C	4.87335e-13	-2.4149e-10	-0.82565	4.05567e-05	-2.4149e-10	-0.910549
73408396	chr16:73408396:A:G	2.56944e-13	0.296924	-1.76267	7.01488e-05	1.26406	-1.62669
73408581	chr16:73408581:A:G	2.35604e-13	0.248392	-1.80084	1.33659e-05	-0.219154	-1.80139
73408687	chr16:73408687:G:A	3.1163e-13	0.41222	-1.685	1.71131e-05	-0.0796959	-1.69371
73409279	chr16:73409279:T:C	3.61075e-14	-1.66785	-1.76025	3.51316e-06	-1.66571	-1.69102
73409323	chr16:73409323:A:C	1.08357e-13	-0.527992	-1.80118	2.18669e-05	0.275358	-1.80363
73409455	chr16:73409455:A:G	2.10088e-13	-1.66707	-1.68486e-09	1.93015e-05	-1.65307	-1.68486e-09
73409918	chr16:73409918:G:C	1.59154e-12	0.357854	-1.68486e-09	0.000354072	1.25625	-1.68486e-09
73410353	chr16:73410353:T:G	1.83926e-13	-2.4149e-10	-1.80007	1.66006e-05	-2.4149e-10	-1.80381
73410484	chr16:73410484:G:A	1.95653e-13	-0.0316983	-1.70656	2.18101e-05	0.186475	-1.71735
73410670	chr16:73410670:GGACCA:G	1.08419e-13	-0.734037	-1.59456	1.11211e-05	-0.578332	-1.62607
73411128	chr16:73411128:C:T	4.49602e-13	-0.906239	-1.68486e-09	3.65655e-05	-1.01414	-1.68486e-09
73411136	chr16:73411136:C:T	4.48765e-14	-1.41812	-1.79257	3.74324e-06	-1.50642	-1.78687
73411207	chr16:73411207:A:T	4.85862e-14	-1.3485	-1.78276	3.41646e-06	-1.64937	-1.73527
73411210	chr16:73411210:T:G	1.98191e-13	-2.4149e-10	-1.72537	1.71356e-05	-2.4149e-10	-1.77209
73411351	chr16:73411351:T:C	3.62668e-14	-1.63428	-1.78942	3.33296e-06	-1.65246	-1.75692
73411420	chr16:73411420:C:A	3.37468e-13	0.467662	-1.66079	1.60965e-05	-0.09147	-1.74318
73411431	chr16:73411431:C:T	2.75724e-13	-1.3952	-1.68486e-09	2.20162e-05	-1.52147	-1.68486e-09
73411799	chr16:73411799:C:T	1.89006e-13	-2.4149e-10	-1.77282	1.70134e-05	-2.4149e-10	-1.77925
73411975	chr16:73411975:G:A	2.82785e-13	-2.4149e-10	-1.36991	2.27972e-05	-2.4149e-10	-1.48661
73412162	chr16:73412162:C:CA	1.91185e-13	-2.4149e-10	-1.76136	1.8043e-05	-2.4149e-10	-1.72049
73412228	chr16:73412228:G:A	3.39594e-13	0.569408	-1.75626	1.68354e-05	0.00403303	-1.7938
73412455	chr16:73412455:C:G	2.50713e-13	-2.4149e-10	-1.49029	2.0528e-05	-2.4149e-10	-1.59146
73412618	chr16:73412618:G:C	3.00537e-13	-2.4149e-10	-1.30903	2.75581e-05	-2.4149e-10	-1.29695
73412630	chr16:73412630:C:T	1.90859e-13	-2.4149e-10	-1.76307	1.71828e-05	-2.4149e-10	-1.76934
73412722	chr16:73412722:T:C	2.4674e-13	-0.431437	-1.07483	2.20468e-05	-0.287707	-1.23237
73412745	chr16:73412745:G:A	8.90429e-13	1.40583	-1.62873	9.68759e-05	1.37158	-1.4114
73413020	chr16:73413020:A:T	1.26193e-13	-0.386459	-1.79033	2.70065e-05	0.400555	-1.71772
73413035	chr16:73413035:G:A	2.88181e-13	-2.4149e-10	-1.35101	2.639e-05	-2.4149e-10	-1.34026
73413551	chr16:73413551:T:G	1.86555e-13	-2.4149e-10	-1.78588	1.6664e-05	-2.4149e-10	-1.8
73413800	chr16:73413800:T:C	3.5884e-14	-1.62956	-1.80474	3.45709e-06	-1.56809	-1.80473
73413987	chr16:73413987:A:G	5.48113e-14	-1.31073	-1.69997	4.58859e-06	-1.5969	-1.49277
73414009	chr16:73414009:A:T	1.72682e-13	-0.0924012	-1.77075	9.54779e-06	-0.569259	-1.78768
73414078	chr16:73414078:C:A	1.66644e-13	-0.18649	-1.71225	9.92844e-06	-0.66773	-1.65012
73414242	chr16:73414242:A:T	2.63091e-13	-2.4149e-10	-1.4421	2.51464e-05	-2.4149e-10	-1.38853
73414316	chr16:73414316:C:T	1.30558e-13	-0.394035	-1.74875	2.9684e-05	0.376979	-1.59962
73414491	chr16:73414491:A:C	2.16642e-13	-2.4149e-10	-1.63635	2.00094e-05	-2.4149e-10	-1.61705
73414699	chr16:73414699:A:G	1.96941e-13	-2.4149e-10	-1.7317	1.80674e-05	-2.4149e-10	-1.71914
73414732	chr16:73414732:T:G	6.25717e-14	-1.15154	-1.72674	4.72707e-06	-1.51897	-1.54097
73414878	chr16:73414878:A:G	1.88155e-13	-2.4149e-10	-1.77733	1.81552e-05	-2.4149e-10	-1.71429
73414923	chr16:73414923:A:G	1.92701e-13	-2.4149e-10	-1.75346	1.75145e-05	-2.4149e-10	-1.75022
73415147	chr16:73415147:T:C	1.8615e-13	-2.4149e-10	-1.78805	1.78238e-05	-2.4149e-10	-1.73271
73415678	chr16:73415678:CCT:C	1.69911e-12	-2.4149e-10	0.423259	0.000133671	-2.4149e-10	0.282133
73415907	chr16:73415907:G:A	2.19576e-13	0.183213	-1.80612	1.21015e-05	-0.318648	-1.80127
73416036	chr16:73416036:C:T	1.93793e-13	-2.4149e-10	-1.74781	1.762e-05	-2.4149e-10	-1.74421
73416147	chr16:73416147:G:A	1.31606e-13	-0.333074	-1.80171	1.62629e-05	-0.0375578	-1.7868
73416169	chr16:73416169:AG:A	3.36761e-13	-2.4149e-10	-1.19523	3.2433e-05	-2.4149e-10	-1.13407
73416457	chr16:73416457:T:C	2.26039e-13	-1.59389	-1.68486e-09	2.09154e-05	-1.57276	-1.68486e-09
73416648	chr16:73416648:T:C	2.15493e-13	-2.4149e-10	-1.64167	1.85623e-05	-2.4149e-10	-1.69211
73416777	chr16:73416777:A:G	1.29297e-12	1.59381	-1.44371	0.00101641	3.41547	-1.10469
73416803	chr16:73416803:G:A	1.52731e-12	1.78749	-1.47082	0.00102352	3.45201	-1.13426
73416811	chr16:73416811:C:T	1.99059e-13	0.06675	-1.78775	1.14304e-05	-0.462531	-1.71444
73417202	chr16:73417202:A:T	3.48816e-13	-1.16006	-1.68486e-09	3.63515e-05	-1.02001	-1.68486e-09
73417240	chr16:73417240:C:A	9.92742e-14	-0.791784	-1.62493	8.05798e-06	-1.08411	-1.44247
73417282	chr16:73417282:T:C	6.84077e-14	-0.997894	-1.79122	7.61221e-06	-0.787012	-1.79648
73417617	chr16:73417617:T:C	3.30878e-13	-2.4149e-10	-1.21285	2.75706e-05	-2.4149e-10	-1.2965
73417788	chr16:73417788:C:T	2.16496e-13	-2.4149e-10	-1.63703	1.87495e-05	-2.4149e-10	-1.68208
73417846	chr16:73417846:G:A	1.89438e-13	-2.4149e-10	-1.77054	1.68015e-05	-2.4149e-10	-1.79178
73417921	chr16:73417921:G:A	2.07744e-13	-2.4149e-10	-1.67829	1.92151e-05	-2.4149e-10	-1.65755
73418022	chr16:73418022:A:G	1.90451e-13	-0.818931	-0.946273	1.78903e-05	-0.619462	-1.10953
73418314	chr16:73418314:G:T	5.64845e-13	-2.4149e-10	-0.678049	4.36412e-05	-2.4149e-10	-0.837247
73418315	chr16:73418315:A:T	1.82943e-13	-2.4149e-10	-1.80543	1.66097e-05	-2.4149e-10	-1.80326
73418348	chr16:73418348:C:CAG	4.67967e-12	3.20135	-1.76497	0.0021537	4.72933	-1.66763
73418940	chr16:73418940:C:T	7.63271e-14	-0.878775	-1.8008	6.09625e-06	-1.00438	-1.80119
73419029	chr16:73419029:A:T	8.95326e-12	3.84759	-1.76242	0.000343747	3.01077	-1.78411
73419124	chr16:73419124:C:T	1.87471e-13	-2.4149e-10	-1.78097	1.69581e-05	-2.4149e-10	-1.7825
73419785	chr16:73419785:G:A	4.59419e-14	-1.64047	-1.54676	5.9748e-06	-1.38291	-1.44279
73419932	chr16:73419932:G:T	6.52226e-12	3.56777	-1.7994	0.000263304	2.76619	-1.80613
73420014	chr16:73420014:C:A	1.82944e-13	-2.4149e-10	-1.80542	1.66096e-05	-2.4149e-10	-1.80327
73420101	chr16:73420101:T:C	1.83931e-13	-2.4149e-10	-1.80004	1.65592e-05	-2.4149e-10	-1.80631
73420460	chr16:73420460:C:T	1.82936e-13	-2.4149e-10	-1.80546	1.66107e-05	-2.4149e-10	-1.8032
73420620	chr16:73420620:C:CA	1.87833e-13	-2.4149e-10	-1.77905	1.6725e-05	-2.4149e-10	-1.79635
73420692	chr16:73420692:G:C	1.98745e-13	-2.4149e-10	-1.72258	1.78637e-05	-2.4149e-10	-1.73048
73420793	chr16:73420793:C:T	1.82798e-13	-2.4149e-10	-1.80622	1.65591e-05	-2.4149e-10	-1.80631
73421008	chr16:73421008:A:G	2.32307e-13	-2.4149e-10	-1.56654	1.99768e-05	-2.4149e-10	-1.61868
73421072	chr16:73421072:T:G	5.28815e-13	-0.939242	0.19528	5.40897e-05	-0.761828	0.139224
73421095	chr16:73421095:C:T	5.06504e-14	-1.32695	-1.7627	4.30276e-06	-1.41613	-1.73786
73421932	chr16:73421932:T:G	2.64729e-12	2.6646	-1.79791	0.000161399	2.27411	-1.80348
73422048	chr16:73422048:C:T	1.83201e-13	-2.4149e-10	-1.80402	1.65607e-05	-2.4149e-10	-1.80622
73422350	chr16:73422350:T:C	2.05478e-13	-2.4149e-10	-1.68926	1.99728e-05	-2.4149e-10	-1.61888
73422410	chr16:73422410:C:A	1.89229e-13	-2.4149e-10	-1.77164	1.68069e-05	-2.4149e-10	-1.79146
73423172	chr16:73423172:G:T	1.84046e-13	-2.4149e-10	-1.79941	1.65588e-05	-2.4149e-10	-1.80633
73423282	chr16:73423282:A:C	1.84805e-13	-2.4149e-10	-1.7953	1.67098e-05	-2.4149e-10	-1.79725
73423487	chr16:73423487:G:C	6.78659e-14	-1.44539	-1.35168	5.88783e-06	-1.5174	-1.32296
73423650	chr16:73423650:T:C	1.91037e-13	-2.4149e-10	-1.76213	1.69558e-05	-2.4149e-10	-1.78264
73423689	chr16:73423689:C:T	1.86995e-13	-2.4149e-10	-1.78352	1.68305e-05	-2.4149e-10	-1.79005
73423970	chr16:73423970:T:C	3.63194e-12	2.98904	-1.80612	0.000151077	2.20935	-1.80481
73424007	chr16:73424007:A:G	1.88857e-12	2.30605	-1.77707	0.000661633	3.63593	-1.75446
73424023	chr16:73424023:G:A	6.70323e-14	-1.64166	-1.16776	5.59414e-06	-1.65824	-1.23329
73424057	chr16:73424057:G:A	1.98146e-13	-2.4149e-10	-1.7256	1.80161e-05	-2.4149e-10	-1.72198
73424400	chr16:73424400:T:G	1.1783e-13	-1.51319	-0.732162	1.07932e-05	-1.61993	-0.614403
73424476	chr16:73424476:T:C	1.27758e-12	-2.4149e-10	0.13812	0.000131918	-2.4149e-10	0.268928
73424602	chr16:73424602:G:C	1.28489e-12	-2.4149e-10	0.143829	0.000132691	-2.4149e-10	0.274772
73424935	chr16:73424935:T:C	4.20433e-14	-1.66301	-1.61289	5.38341e-06	-1.37949	-1.55044
73424938	chr16:73424938:C:A	1.85239e-13	-2.4149e-10	-1.79295	1.66069e-05	-2.4149e-10	-1.80343
73425121	chr16:73425121:G:A	3.8699e-13	-2.4149e-10	-1.0562	3.30705e-05	-2.4149e-10	-1.11461
73425172	chr16:73425172:A:G	1.82802e-13	-2.4149e-10	-1.8062	1.66594e-05	-2.4149e-10	-1.80027
73425213	chr16:73425213:C:G	1.83145e-13	-2.4149e-10	-1.80432	1.6566e-05	-2.4149e-10	-1.8059
73425369	chr16:73425369:G:A	2.45162e-13	-2.4149e-10	-1.51268	2.28255e-05	-2.4149e-10	-1.48537
73425492	chr16:73425492:G:A	2.45162e-13	-2.4149e-10	-1.51268	2.28255e-05	-2.4149e-10	-1.48537
73425570	chr16:73425570:G:T	4.04014e-14	-1.61363	-1.70211	3.54566e-06	-1.61032	-1.73721
73425671	chr16:73425671:T:C	1.1587e-12	-2.4149e-10	0.0404542	0.000120672	-2.4149e-10	0.17983
73425730	chr16:73425730:T:C	2.64068e-12	2.62066	-1.75646	0.000115831	1.8548	-1.71592
73426173	chr16:73426173:T:C	2.16057e-13	-1.44493	-0.194131	4.98804e-05	-0.764364	0.0607444
73426185	chr16:73426185:G:C	2.45162e-13	-2.4149e-10	-1.51268	2.28255e-05	-2.4149e-10	-1.48537
73426295	chr16:73426295:T:C	1.8286e-13	-2.4149e-10	-1.80588	1.67653e-05	-2.4149e-10	-1.79394
73426380	chr16:73426380:T:A	2.01575e-13	-2.4149e-10	-1.70844	1.75687e-05	-2.4149e-10	-1.74713
73426509	chr16:73426509:CAG:C	1.60033e-13	-1.15448	-0.784748	1.65236e-05	-1.00712	-0.801336
73426596	chr16:73426596:G:A	1.06665e-13	-1.2999	-1.04501	1.10202e-05	-1.17428	-1.03924
73426656	chr16:73426656:T:C	1.04236e-11	3.80134	-1.56411	0.000397431	2.95932	-1.58755
73426730	chr16:73426730:T:C	1.83191e-13	-2.4149e-10	-1.80407	1.65779e-05	-2.4149e-10	-1.80518
73426958	chr16:73426958:C:T	1.00694e-12	-0.099927	-1.68486e-09	7.32064e-05	-0.319965	-1.68486e-09
73426962	chr16:73426962:T:C	2.12882e-13	-1.65386	-1.68486e-09	1.90529e-05	-1.66603	-1.68486e-09
73427258	chr16:73427258:A:G	7.89941e-13	1.13997	-1.48262	8.01399e-05	1.14925	-1.37872
73427405	chr16:73427405:T:G	1.8333e-13	-2.4149e-10	-1.80332	1.6571e-05	-2.4149e-10	-1.80559
73427485	chr16:73427485:A:G	1.98076e-13	-2.4149e-10	-1.72595	1.69379e-05	-2.4149e-10	-1.7837
73427585	chr16:73427585:C:T	3.91933e-14	-1.63978	-1.70631	3.44831e-06	-1.65475	-1.72062
73427591	chr16:73427591:T:C	3.681e-14	-1.63186	-1.77697	3.36184e-06	-1.6511	-1.74966
73427701	chr16:73427701:C:T	2.55483e-13	-2.4149e-10	-1.47145	2.41395e-05	-2.4149e-10	-1.4294
73427765	chr16:73427765:C:T	1.83259e-13	-2.4149e-10	-1.8037	1.65657e-05	-2.4149e-10	-1.80591
73427804	chr16:73427804:G:A	5.08927e-14	-1.28569	-1.7992	4.21255e-06	-1.37129	-1.80389
73427896	chr16:73427896:T:C	2.11595e-13	-2.4149e-10	-1.65993	1.82075e-05	-2.4149e-10	-1.71141
73428219	chr16:73428219:C:T	1.84672e-13	-2.4149e-10	-1.79602	1.65787e-05	-2.4149e-10	-1.80513
73428260	chr16:73428260:C:T	1.51578e-13	-1.65418	-0.339319	1.59437e-05	-1.38698	-0.457204
73428430	chr16:73428430:A:G	1.45466e-13	-0.493447	-1.54121	3.17265e-05	0.00885311	-1.16495
73428556	chr16:73428556:G:A	7.98771e-13	-2.4149e-10	-0.331527	5.4721e-05	-2.4149e-10	-0.611001
73428559	chr16:73428559:T:C	1.82098e-11	-0.363502	3.15861	0.00289167	-0.515254	3.87159
73428587	chr16:73428587:G:A	1.33032e-12	-0.953346	1.13192	0.000358897	-0.551735	1.82152
73428677	chr16:73428677:TAGAC:T	2.53126e-13	0.0539647	-1.53468	1.66267e-05	-0.223788	-1.57845
73428985	chr16:73428985:T:G	2.08366e-13	-2.4149e-10	-1.6753	2.08785e-05	-2.4149e-10	-1.57453
73429259	chr16:73429259:C:A	2.21492e-13	-2.4149e-10	-1.61422	1.8991e-05	-2.4149e-10	-1.66928
73429281	chr16:73429281:C:T	1.88465e-13	-2.4149e-10	-1.77569	1.67804e-05	-2.4149e-10	-1.79304
73429336	chr16:73429336:A:G	3.35586e-13	-2.4149e-10	-1.19872	2.54898e-05	-2.4149e-10	-1.37497
73429606	chr16:73429606:C:T	3.6397e-13	0.273891	-1.39142	2.2658e-05	-0.227568	-1.26517
73429886	chr16:73429886:C:T	7.16688e-13	-2.4149e-10	-0.439959	5.0715e-05	-2.4149e-10	-0.687026
73429926	chr16:73429926:C:T	6.41232e-14	-1.09871	-1.75509	4.9673e-06	-1.24123	-1.76914
73430530	chr16:73430530:C:T	1.88568e-13	-2.4149e-10	-1.77514	1.79496e-05	-2.4149e-10	-1.72568
73430610	chr16:73430610:T:C	2.67691e-13	-2.4149e-10	-1.42477	2.3253e-05	-2.4149e-10	-1.46681
73430843	chr16:73430843:C:T	1.88452e-13	-0.918895	-0.856864	2.19143e-05	-0.625828	-0.900283
73430982	chr16:73430982:T:C	3.61627e-12	-2.4149e-10	1.1786	0.000314157	-2.4149e-10	1.13664
73431124	chr16:73431124:A:G	1.84703e-13	-2.4149e-10	-1.79585	1.67015e-05	-2.4149e-10	-1.79775
73431215	chr16:73431215:T:G	8.27507e-13	-0.296183	-1.68486e-09	2.68884e-05	-1.32155	-1.68486e-09
73431419	chr16:73431419:T:C	2.30287e-13	-2.4149e-10	-1.57528	1.96745e-05	-2.4149e-10	-1.63392
73431532	chr16:73431532:C:T	4.16589e-13	-2.4149e-10	-0.982501	3.06017e-05	-2.4149e-10	-1.19219
73431664	chr16:73431664:G:A	3.44963e-14	-1.66744	-1.80631	3.19065e-06	-1.64693	-1.80609
73431865	chr16:73431865:T:C	1.84083e-13	-2.4149e-10	-1.79921	1.67068e-05	-2.4149e-10	-1.79743
73432034	chr16:73432034:C:T	3.18444e-13	-2.4149e-10	-1.25115	3.23567e-05	-2.4149e-10	-1.13643
73432055	chr16:73432055:G:T	8.7427e-14	-1.41878	-1.12502	8.43463e-06	-1.30284	-1.17806
73432095	chr16:73432095:G:A	1.89799e-13	-2.4149e-10	-1.76864	1.75441e-05	-2.4149e-10	-1.74853
73432275	chr16:73432275:A:G	3.07445e-13	-2.4149e-10	-1.2863	2.71776e-05	-2.4149e-10	-1.31086
73432379	chr16:73432379:A:G	4.50707e-13	-2.4149e-10	-0.903783	3.26718e-05	-2.4149e-10	-1.12674
73432523	chr16:73432523:C:T	2.13934e-13	-2.4149e-10	-1.64893	2.08485e-05	-2.4149e-10	-1.57597
73432598	chr16:73432598:G:A	3.50911e-14	-1.6676	-1.78905	3.28058e-06	-1.63409	-1.79114
73432639	chr16:73432639:T:G	5.4107e-13	-0.584182	-0.136869	0.000176838	0.147403	0.414581
73432759	chr16:73432759:T:C	4.45803e-12	-2.4149e-10	1.38786	0.00038887	-2.4149e-10	1.35
73432778	chr16:73432778:TTTC:T	1.45442e-13	-0.99032	-1.04451	1.96003e-05	-0.672345	-0.965358
73432846	chr16:73432846:T:C	9.87501e-14	-1.00832	-1.41368	1.53059e-05	-0.446439	-1.43857
73432863	chr16:73432863:T:G	2.34339e-13	-2.4149e-10	-1.55783	2.02985e-05	-2.4149e-10	-1.6027
73432924	chr16:73432924:T:C	4.02593e-13	-2.4149e-10	-1.01667	3.64803e-05	-2.4149e-10	-1.01648
73432980	chr16:73432980:C:T	1.85584e-13	-0.80372	-0.987372	2.49984e-05	-0.439241	-0.955196
73433714	chr16:73433714:C:T	3.89508e-13	-2.4149e-10	-1.04972	4.13151e-05	-2.4149e-10	-0.89202
73433798	chr16:73433798:G:A	1.82785e-13	-2.4149e-10	-1.80629	1.67062e-05	-2.4149e-10	-1.79747
73433834	chr16:73433834:C:T	3.92248e-14	-1.66269	-1.6826	3.28129e-06	-1.66413	-1.76088
73434000	chr16:73434000:C:T	4.67638e-13	-0.866905	-1.68486e-09	2.61392e-05	-1.34981	-1.68486e-09
73434017	chr16:73434017:C:T	5.12337e-14	-1.66788	-1.41032	5.00967e-06	-1.55475	-1.44713
73434276	chr16:73434276:C:T	3.69078e-14	-1.66431	-1.74187	3.87208e-06	-1.61574	-1.64372
73434558	chr16:73434558:C:T	1.82794e-13	-2.4149e-10	-1.80624	1.65639e-05	-2.4149e-10	-1.80602
73434924	chr16:73434924:G:C	7.87874e-13	-2.4149e-10	-0.345262	8.70968e-05	-2.4149e-10	-0.146228
73435159	chr16:73435159:C:T	3.83704e-14	-1.57946	-1.78786	3.1351e-06	-1.66786	-1.80272
73435354	chr16:73435354:G:A	4.70207e-13	-0.861427	-1.68486e-09	3.65216e-05	-1.01535	-1.68486e-09
73435393	chr16:73435393:A:G	9.93947e-13	-2.4149e-10	-0.112916	8.52077e-05	-2.4149e-10	-0.168156
73435577	chr16:73435577:A:C	7.72709e-14	-1.53193	-1.13535	6.76084e-06	-1.51702	-1.18508
73435587	chr16:73435587:C:T	1.58459e-13	-1.52003	-0.429074	1.15035e-05	-1.66508	-0.505517
73435746	chr16:73435746:A:G	1.78818e-13	-1.57216	-0.256071	1.31354e-05	-1.66707	-0.370866
73435771	chr16:73435771:G:A	1.21926e-12	0.0914026	-1.68486e-09	0.000118237	0.159439	-1.68486e-09
73436457	chr16:73436457:T:C	2.31922e-13	-2.4149e-10	-1.5682	2.23343e-05	-2.4149e-10	-1.50712
73436712	chr16:73436712:G:A	4.28023e-14	-1.57269	-1.68532	3.31855e-06	-1.66356	-1.75016
73436902	chr16:73436902:TC:T	3.00855e-13	-2.4149e-10	-1.30797	3.07255e-05	-2.4149e-10	-1.18816
73437049	chr16:73437049:C:T	2.42572e-13	-2.4149e-10	-1.5233	2.2065e-05	-2.4149e-10	-1.51926
73437791	chr16:73437791:C:A	2.38654e-13	-2.4149e-10	-1.53959	2.14469e-05	-2.4149e-10	-1.54767
73438337	chr16:73438337:G:A	3.97682e-13	-2.4149e-10	-1.02895	3.58178e-05	-2.4149e-10	-1.0348
73438895	chr16:73438895:G:A	6.83794e-14	-1.00734	-1.78219	1.36619e-05	-0.213205	-1.78544
73439087	chr16:73439087:A:T	4.70247e-13	-2.4149e-10	-0.861342	5.1596e-05	-2.4149e-10	-0.669805
73439227	chr16:73439227:T:G	2.32967e-13	-2.4149e-10	-1.5637	2.0907e-05	-2.4149e-10	-1.57316
73439676	chr16:73439676:C:A	4.3114e-13	-2.4149e-10	-0.948167	3.84283e-05	-2.4149e-10	-0.964454
73439804	chr16:73439804:A:G	9.75626e-13	-2.4149e-10	-0.131521	8.61673e-05	-2.4149e-10	-0.156957
73440915	chr16:73440915:T:C	5.74603e-14	-1.60577	-1.35773	6.27734e-06	-1.6329	-1.1434
73440971	chr16:73440971:A:G	2.77973e-13	-2.4149e-10	-1.38708	2.187e-05	-2.4149e-10	-1.52813
73441457	chr16:73441457:C:T	2.10031e-13	-1.66735	-1.68486e-09	1.90236e-05	-1.66757	-1.68486e-09
73441593	chr16:73441593:A:T	1.22327e-13	-1.29594	-0.911967	2.95421e-05	-0.789874	-0.437558
73441816	chr16:73441816:A:G	2.07732e-13	-0.427331	-1.25102	2.57072e-05	-0.345505	-1.02097
73441925	chr16:73441925:A:T	2.18581e-13	-0.389321	-1.23812	2.72512e-05	-0.304424	-1.00372
73442171	chr16:73442171:C:T	2.57931e-13	-1.46191	-1.68486e-09	2.10105e-05	-1.56822	-1.68486e-09
73442329	chr16:73442329:T:C	1.96796e-13	-2.4149e-10	-1.73243	1.70688e-05	-2.4149e-10	-1.776
73442813	chr16:73442813:G:A	2.42836e-13	-2.4149e-10	-1.52221	2.16912e-05	-2.4149e-10	-1.53634
73443001	chr16:73443001:A:G	2.86155e-13	-1.35807	-1.68486e-09	2.79006e-05	-1.2846	-1.68486e-09
73443226	chr16:73443226:A:G	1.48862e-13	-0.209785	-1.80179	1.23069e-05	-0.313422	-1.78966
73443741	chr16:73443741:G:C	2.33982e-13	-2.4149e-10	-1.55936	2.10201e-05	-2.4149e-10	-1.56777
73443843	chr16:73443843:C:T	2.04506e-13	-2.4149e-10	-1.694	2.00945e-05	-2.4149e-10	-1.6128
73444289	chr16:73444289:T:C	2.7589e-13	-2.4149e-10	-1.3946	2.25095e-05	-2.4149e-10	-1.49931
73444310	chr16:73444310:A:G	2.87547e-13	-2.4149e-10	-1.35321	2.33283e-05	-2.4149e-10	-1.46358
73444777	chr16:73444777:T:C	2.11345e-13	-1.66111	-1.68486e-09	1.94886e-05	-1.64342	-1.68486e-09
73445012	chr16:73445012:A:G	1.4265e-12	-2.4149e-10	0.248378	0.00013468	-2.4149e-10	0.289653
73445070	chr16:73445070:G:A	4.1738e-13	-2.4149e-10	-0.980604	3.86245e-05	-2.4149e-10	-0.959363
73445137	chr16:73445137:A:T	4.89592e-13	-2.4149e-10	-0.821028	3.85046e-05	-2.4149e-10	-0.962471
73445195	chr16:73445195:T:C	1.06063e-12	-2.4149e-10	-0.0479828	9.52653e-05	-2.4149e-10	-0.0565832
73445203	chr16:73445203:T:C	2.32575e-12	-2.4149e-10	0.737196	0.000280687	-2.4149e-10	1.02399
73445228	chr16:73445228:GTGTA:G	5.94384e-14	-1.12344	-1.80622	3.759e-06	-1.48919	-1.79991
73445319	chr16:73445319:T:C	8.02992e-14	-1.5661	-1.06274	8.39363e-06	-1.65736	-0.828419
73445378	chr16:73445378:G:T	5.35013e-13	-2.4149e-10	-0.73231	4.92217e-05	-2.4149e-10	-0.716915
73445565	chr16:73445565:C:T	4.03498e-13	-2.4149e-10	-1.01443	3.60699e-05	-2.4149e-10	-1.02779
73445628	chr16:73445628:A:G	1.87608e-13	-2.4149e-10	-1.78024	1.66749e-05	-2.4149e-10	-1.79934
73445662	chr16:73445662:C:T	4.26653e-14	-1.57308	-1.68814	5.84234e-06	-1.22171	-1.62641
73446584	chr16:73446584:T:C	1.00947e-13	-1.51443	-0.885573	6.97439e-06	-1.55285	-1.11816
73446766	chr16:73446766:C:G	7.38271e-14	-0.94549	-1.76738	1.26e-05	-0.380024	-1.69953
73446912	chr16:73446912:G:A	2.35596e-13	-2.4149e-10	-1.55248	2.11493e-05	-2.4149e-10	-1.56164
73447138	chr16:73447138:G:A	2.12695e-13	-2.4149e-10	-1.65474	2.05938e-05	-2.4149e-10	-1.58826
73447207	chr16:73447207:C:T	3.53935e-14	-1.66227	-1.78581	3.20334e-06	-1.66291	-1.78614
73447313	chr16:73447313:C:A	2.1096e-13	-1.66293	-1.68486e-09	2.50866e-05	-1.39091	-1.68486e-09
73447775	chr16:73447775:C:T	3.05224e-13	-2.4149e-10	-1.29355	2.47057e-05	-2.4149e-10	-1.40622
73447833	chr16:73447833:T:C	1.99249e-13	-2.4149e-10	-1.72005	1.93398e-05	-2.4149e-10	-1.65108
73448370	chr16:73448370:C:A	2.29013e-13	-2.4149e-10	-1.58082	1.92569e-05	-2.4149e-10	-1.65538
73448410	chr16:73448410:C:T	1.89481e-12	-2.4149e-10	0.532271	0.00021737	-2.4149e-10	0.768354
73448691	chr16:73448691:T:A	4.04781e-13	-2.4149e-10	-1.01126	3.14637e-05	-2.4149e-10	-1.16441
73449007	chr16:73449007:A:C	6.34237e-14	-1.66623	-1.19854	8.03042e-06	-1.54089	-0.989126
73449053	chr16:73449053:T:C	4.35085e-14	-1.52325	-1.7184	7.88212e-06	-1.0663	-1.48235
73449161	chr16:73449161:G:T	1.84256e-13	-2.4149e-10	-1.79828	1.66561e-05	-2.4149e-10	-1.80047
73449209	chr16:73449209:C:T	1.82784e-13	-2.4149e-10	-1.8063	1.65909e-05	-2.4149e-10	-1.8044
73449247	chr16:73449247:G:C	1.82893e-13	-2.4149e-10	-1.8057	1.65784e-05	-2.4149e-10	-1.80515
73449326	chr16:73449326:G:A	1.84327e-13	-2.4149e-10	-1.79789	1.65637e-05	-2.4149e-10	-1.80604
73449833	chr16:73449833:C:T	1.95758e-13	-2.4149e-10	-1.73772	1.89046e-05	-2.4149e-10	-1.67384
73449840	chr16:73449840:T:C	9.25915e-14	-1.06308	-1.42332	6.05476e-06	-1.45085	-1.36155
73449998	chr16:73449998:C:T	6.97258e-14	-1.63909	-1.13094	8.30348e-06	-1.59701	-0.899562
73450004	chr16:73450004:T:C	6.80172e-13	-2.4149e-10	-0.492255	7.55155e-05	-2.4149e-10	-0.28891
73450088	chr16:73450088:A:G	2.25981e-13	-1.59415	-1.68486e-09	2.12231e-05	-1.55816	-1.68486e-09
73450187	chr16:73450187:C:T	3.06714e-13	-0.171606	-1.11708	3.90251e-05	-0.0792365	-0.869806
73450437	chr16:73450437:C:T	2.01877e-13	-2.4149e-10	-1.70694	1.87538e-05	-2.4149e-10	-1.68185
73450567	chr16:73450567:G:C	1.83097e-13	-2.4149e-10	-1.80459	1.67765e-05	-2.4149e-10	-1.79327
73450801	chr16:73450801:T:C	6.47362e-14	-1.66393	-1.18035	9.08996e-06	-1.52753	-0.878545
73450815	chr16:73450815:G:T	4.49815e-14	-1.60983	-1.59852	3.52218e-06	-1.66779	-1.68638
73450893	chr16:73450893:T:A	2.87977e-13	-2.4149e-10	-1.35172	2.33486e-05	-2.4149e-10	-1.46271
73451054	chr16:73451054:GC:G	2.81805e-13	-2.4149e-10	-1.37339	2.85873e-05	-2.4149e-10	-1.26029
73451206	chr16:73451206:C:T	7.86635e-14	-0.942158	-1.70726	1.33654e-05	-0.353061	-1.66752
73451605	chr16:73451605:G:A	4.89354e-13	-2.4149e-10	-0.821514	5.18065e-05	-2.4149e-10	-0.665733
73451731	chr16:73451731:G:T	4.41715e-14	-1.66773	-1.55879	4.71244e-06	-1.64034	-1.4227
73452194	chr16:73452194:G:A	2.60559e-12	0.850814	-1.68486e-09	4.72396e-05	-0.758016	-1.68486e-09
73452325	chr16:73452325:G:T	5.39191e-14	-1.66788	-1.35923	7.0275e-06	-1.51408	-1.14933
73452565	chr16:73452565:G:C	7.45751e-14	-0.929161	-1.77363	1.1571e-05	-0.364542	-1.80021
73452617	chr16:73452617:A:T	2.81248e-13	-2.4149e-10	-1.37536	2.50093e-05	-2.4149e-10	-1.394
73452774	chr16:73452774:T:G	1.84253e-13	-2.4149e-10	-1.79829	1.65934e-05	-2.4149e-10	-1.80424
73452862	chr16:73452862:G:A	4.09028e-12	1.30177	-1.68486e-09	6.37573e-05	-0.458164	-1.68486e-09
73453194	chr16:73453194:G:A	3.81645e-13	-0.0429065	-1.0272	2.9978e-05	-0.144108	-1.06868
73453219	chr16:73453219:G:A	7.98607e-14	-0.838826	-1.79549	1.4477e-05	-0.177499	-1.76319
73453495	chr16:73453495:A:G	1.53376e-13	-0.424395	-1.55731	1.77324e-05	-0.349698	-1.38816
73454251	chr16:73454251:T:C	5.82626e-13	-2.4149e-10	-0.647054	5.77029e-05	-2.4149e-10	-0.557941
73454887	chr16:73454887:T:C	4.39041e-13	-2.4149e-10	-0.930007	3.95034e-05	-2.4149e-10	-0.936861
73455134	chr16:73455134:C:A	7.55663e-14	-1.12155	-1.56804	1.00076e-05	-0.600977	-1.70892
73455545	chr16:73455545:T:A	4.84057e-14	-1.52545	-1.60953	3.58004e-06	-1.64729	-1.69059
73455908	chr16:73455908:G:A	1.82819e-13	-2.4149e-10	-1.8061	1.65694e-05	-2.4149e-10	-1.80569
73455946	chr16:73455946:AT:A	2.72779e-13	-2.4149e-10	-1.40594	2.77688e-05	-2.4149e-10	-1.28934
73455983	chr16:73455983:G:A	1.84264e-13	-2.4149e-10	-1.79823	1.70805e-05	-2.4149e-10	-1.77531
73456154	chr16:73456154:C:G	2.13567e-13	-1.65065	-1.68486e-09	1.90178e-05	-1.66787	-1.68486e-09
73456197	chr16:73456197:T:C	2.6082e-13	-2.4149e-10	-1.45077	2.16099e-05	-2.4149e-10	-1.5401
73456224	chr16:73456224:G:A	1.84272e-13	-2.4149e-10	-1.79819	1.70771e-05	-2.4149e-10	-1.77551
73456542	chr16:73456542:A:T	2.23207e-13	-0.908412	-0.698091	6.25771e-05	-0.452438	-0.0244116
73456554	chr16:73456554:T:C	9.62932e-14	-1.52847	-0.918734	7.91655e-06	-1.55721	-0.987082
73457059	chr16:73457059:C:T	3.87389e-13	-2.4149e-10	-1.05517	3.05493e-05	-2.4149e-10	-1.19391
73457317	chr16:73457317:T:C	3.05364e-13	-1.2931	-1.68486e-09	2.4409e-05	-1.4183	-1.68486e-09
73457670	chr16:73457670:A:T	7.83578e-14	-0.900771	-1.75254	6.47628e-06	-0.961094	-1.78401
73457849	chr16:73457849:A:G	7.07673e-14	-1.63998	-1.11523	1.13412e-05	-1.32169	-0.863122
73458461	chr16:73458461:C:T	2.87538e-13	-2.4149e-10	-1.35325	2.90157e-05	-2.4149e-10	-1.24541
73458665	chr16:73458665:G:A	2.68272e-13	-0.509379	-0.913219	2.14803e-05	-0.534385	-1.01173
73459225	chr16:73459225:C:T	3.06165e-13	-2.4149e-10	-1.29047	3.13165e-05	-2.4149e-10	-1.1691
73459832	chr16:73459832:GCT:G	1.83659e-13	-2.4149e-10	-1.80152	1.68259e-05	-2.4149e-10	-1.79033
73459921	chr16:73459921:A:T	4.24243e-13	-2.4149e-10	-0.964293	4.6803e-05	-2.4149e-10	-0.767301
73460443	chr16:73460443:T:G	1.39686e-13	-0.633495	-1.44171	2.92068e-05	0.111222	-1.35007
73460505	chr16:73460505:T:C	1.23489e-13	-0.735659	-1.46279	2.29381e-05	-0.104468	-1.37598
73460906	chr16:73460906:A:T	1.84011e-13	-2.4149e-10	-1.79961	1.68862e-05	-2.4149e-10	-1.78675
73460956	chr16:73460956:C:A	5.30251e-14	-1.34182	-1.70201	3.70899e-06	-1.6104	-1.69209
73461096	chr16:73461096:A:G	3.32549e-11	-2.4149e-10	3.39736	0.00223912	-2.4149e-10	3.10059
73461172	chr16:73461172:C:T	2.97012e-13	-2.4149e-10	-1.32083	3.03307e-05	-2.4149e-10	-1.20109
73461470	chr16:73461470:G:C	5.90003e-14	-1.31049	-1.62657	1.12973e-05	-0.715825	-1.47286
73461620	chr16:73461620:A:T	2.99332e-13	-2.4149e-10	-1.31305	3.01388e-05	-2.4149e-10	-1.20743
73461762	chr16:73461762:T:C	4.78423e-14	-1.56006	-1.58663	9.22677e-06	-1.03948	-1.35166
73462042	chr16:73462042:T:C	1.84499e-13	-2.4149e-10	-1.79695	1.69658e-05	-2.4149e-10	-1.78205
73462371	chr16:73462371:C:G	2.84301e-13	-0.365788	-0.99878	8.4609e-05	0.238583	-0.413791
73462522	chr16:73462522:A:T	4.15728e-14	-1.48287	-1.80429	7.70307e-06	-0.892427	-1.6792
73462967	chr16:73462967:A:C	3.25217e-13	-2.4149e-10	-1.23011	3.43597e-05	-2.4149e-10	-1.07636
73462973	chr16:73462973:G:A	2.68903e-13	-2.4149e-10	-1.42025	2.39679e-05	-2.4149e-10	-1.43653
73463118	chr16:73463118:C:G	1.89671e-13	-2.4149e-10	-1.76931	1.70349e-05	-2.4149e-10	-1.77798
73463505	chr16:73463505:T:C	5.12821e-14	-1.63675	-1.44051	7.86634e-06	-1.2746	-1.27606
73463643	chr16:73463643:C:T	5.63009e-14	-1.54239	-1.44149	1.38699e-05	-1.01456	-0.968964
73463664	chr16:73463664:A:G	3.23535e-13	0.238349	-1.47364	4.03819e-05	0.327463	-1.24233
73463983	chr16:73463983:G:A	1.87329e-13	-2.4149e-10	-1.78174	1.66508e-05	-2.4149e-10	-1.80079
73464129	chr16:73464129:G:A	3.05173e-13	-2.4149e-10	-1.29372	3.09328e-05	-2.4149e-10	-1.18143
73465030	chr16:73465030:C:T	1.29716e-13	-0.766564	-1.38269	3.16509e-05	-0.0528936	-1.10559
73465044	chr16:73465044:G:A	3.09399e-13	-2.4149e-10	-1.27997	2.79375e-05	-2.4149e-10	-1.28328
73465095	chr16:73465095:A:G	8.60762e-14	-0.763871	-1.7955	7.70261e-06	-0.767466	-1.80422
73465118	chr16:73465118:G:A	2.73693e-13	-1.40259	-1.68486e-09	2.68836e-05	-1.32173	-1.68486e-09
73465166	chr16:73465166:G:A	2.05961e-13	-2.4149e-10	-1.68691	1.85744e-05	-2.4149e-10	-1.69146
73465215	chr16:73465215:C:A	2.63843e-13	-2.4149e-10	-1.43925	2.22442e-05	-2.4149e-10	-1.51117
73465288	chr16:73465288:T:C	1.83224e-13	-2.4149e-10	-1.80389	1.65593e-05	-2.4149e-10	-1.8063
73465457	chr16:73465457:C:T	2.64734e-13	-2.4149e-10	-1.43587	3.0032e-05	-2.4149e-10	-1.21098
73465474	chr16:73465474:T:C	5.18912e-14	-1.62024	-1.44521	9.16343e-06	-1.23241	-1.16562
73465749	chr16:73465749:T:C	1.93569e-13	-2.4149e-10	-1.74897	1.70044e-05	-2.4149e-10	-1.77978
73465770	chr16:73465770:C:T	1.91277e-13	-2.4149e-10	-1.76088	1.74641e-05	-2.4149e-10	-1.7531
73465969	chr16:73465969:C:T	2.09493e-12	0.632673	-1.68486e-09	0.000211009	0.73865	-1.68486e-09
73466029	chr16:73466029:G:A	7.45409e-14	-0.897215	-1.80604	4.07483e-06	-1.40278	-1.80564
73466498	chr16:73466498:T:C	1.15766e-13	-0.736486	-1.52654	7.95897e-06	-0.93357	-1.60538
73466539	chr16:73466539:G:A	4.27745e-13	-0.956074	-1.68486e-09	2.40909e-05	-1.43142	-1.68486e-09
73466732	chr16:73466732:G:A	2.58072e-13	-2.4149e-10	-1.46136	2.53721e-05	-2.4149e-10	-1.3796
73466901	chr16:73466901:A:G	5.19384e-14	-1.47807	-1.58647	7.407e-06	-0.964089	-1.64673
73467136	chr16:73467136:C:T	3.16509e-13	-2.4149e-10	-1.25725	2.79429e-05	-2.4149e-10	-1.28309
73467281	chr16:73467281:T:TCTGTCTTA	5.0042e-13	-2.4149e-10	-0.799153	5.85326e-05	-2.4149e-10	-0.543664
73467340	chr16:73467340:G:A	3.79768e-14	-1.63472	-1.7429	4.60475e-06	-1.32067	-1.76549
73467637	chr16:73467637:T:C	3.89467e-14	-1.5574	-1.795	3.50755e-06	-1.55376	-1.80458
73468031	chr16:73468031:A:C	1.86422e-13	-2.4149e-10	-1.78659	1.73098e-05	-2.4149e-10	-1.76197
73468245	chr16:73468245:C:A	3.55371e-13	-2.4149e-10	-1.14144	2.81186e-05	-2.4149e-10	-1.27682
73468673	chr16:73468673:A:G	6.13688e-14	-1.56382	-1.33388	1.12047e-05	-1.12985	-1.06706
73468704	chr16:73468704:A:G	1.442e-11	-2.4149e-10	2.56177	0.000938065	-2.4149e-10	2.23057
73468946	chr16:73468946:G:T	1.82851e-13	-2.4149e-10	-1.80593	1.65912e-05	-2.4149e-10	-1.80438
73469114	chr16:73469114:G:C	2.30006e-13	-2.4149e-10	-1.57649	2.04179e-05	-2.4149e-10	-1.59684
73469487	chr16:73469487:G:T	4.27329e-13	-2.4149e-10	-0.957047	4.09173e-05	-2.4149e-10	-0.901696
73469995	chr16:73469995:C:T	5.64886e-14	-1.66245	-1.31811	4.79068e-06	-1.57868	-1.4679
73470311	chr16:73470311:C:T	1.75214e-13	-1.51946	-0.329134	1.60751e-05	-1.34673	-0.489248
73470325	chr16:73470325:T:C	3.8513e-13	-2.4149e-10	-1.06102	3.8995e-05	-2.4149e-10	-0.949815
73470392	chr16:73470392:G:C	3.3646e-13	-2.4149e-10	-1.19612	3.42553e-05	-2.4149e-10	-1.07941
73470449	chr16:73470449:C:A	4.05349e-13	-2.4149e-10	-1.00985	4.36563e-05	-2.4149e-10	-0.836901
73470585	chr16:73470585:C:T	2.3141e-13	-2.4149e-10	-1.57041	2.23513e-05	-2.4149e-10	-1.50636
73470929	chr16:73470929:A:G	7.86526e-14	-0.881641	-1.76792	1.42174e-05	-0.287258	-1.67152
73470981	chr16:73470981:G:C	3.2854e-13	-1.21994	-1.68486e-09	3.3439e-05	-1.10353	-1.68486e-09
73471272	chr16:73471272:C:T	2.1748e-13	-1.63249	-1.68486e-09	1.9475e-05	-1.64412	-1.68486e-09
73471300	chr16:73471300:T:C	8.92743e-14	-1.31121	-1.21168	5.84317e-06	-1.66412	-1.18386
73471490	chr16:73471490:C:T	6.70223e-14	-1.27097	-1.5386	9.53201e-06	-0.743699	-1.61489
73471498	chr16:73471498:T:C	9.10209e-14	-0.697197	-1.80631	1.63151e-05	-0.0568781	-1.76428
73471714	chr16:73471714:G:A	2.15819e-13	-1.64016	-1.68486e-09	2.35189e-05	-1.45544	-1.68486e-09
73471788	chr16:73471788:T:C	1.82857e-13	-2.4149e-10	-1.8059	1.66229e-05	-2.4149e-10	-1.80247
73471946	chr16:73471946:T:C	1.82854e-13	-2.4149e-10	-1.80591	1.66223e-05	-2.4149e-10	-1.8025
73472125	chr16:73472125:G:C	3.72888e-13	-2.4149e-10	-1.09332	3.30292e-05	-2.4149e-10	-1.11586
73472364	chr16:73472364:C:T	8.34502e-13	0.326256	-0.614021	4.08737e-05	-0.670842	-0.231921
73473098	chr16:73473098:T:A	1.84635e-13	-2.4149e-10	-1.79622	1.66699e-05	-2.4149e-10	-1.79964
73473437	chr16:73473437:C:T	1.84948e-13	-2.4149e-10	-1.79453	1.6559e-05	-2.4149e-10	-1.80632
73473739	chr16:73473739:A:G	3.55126e-14	-1.66643	-1.77828	4.15236e-06	-1.38748	-1.80209
73473787	chr16:73473787:G:A	2.09919e-13	-1.66788	-1.68486e-09	2.1028e-05	-1.5674	-1.68486e-09
73473868	chr16:73473868:A:T	4.11419e-14	-1.66739	-1.63018	5.14534e-06	-1.59911	-1.37604
73474286	chr16:73474286:C:T	1.49898e-13	-1.62209	-0.382556	1.54186e-05	-1.53673	-0.340937
73474414	chr16:73474414:G:T	7.04794e-14	-1.50643	-1.25285	7.47195e-06	-1.44908	-1.15301
73474430	chr16:73474430:T:C	9.28696e-14	-1.65026	-0.833147	1.09591e-05	-1.66268	-0.556402
73474811	chr16:73474811:G:A	2.46542e-13	-2.4149e-10	-1.50707	2.45707e-05	-2.4149e-10	-1.41169
73474826	chr16:73474826:G:T	7.27805e-14	-1.46007	-1.26709	7.80204e-06	-1.39133	-1.16753
73474852	chr16:73474852:C:T	3.03405e-13	-1.66786	0.368333	2.61561e-05	-1.59946	0.250294
73474932	chr16:73474932:A:C	2.68506e-13	-1.6544	0.232677	2.18312e-05	-1.64734	0.117432
73475202	chr16:73475202:T:G	1.8756e-12	-2.4149e-10	0.522081	0.000157757	-2.4149e-10	0.447805
73475221	chr16:73475221:G:A	3.5185e-14	-1.66715	-1.78684	3.37443e-06	-1.63259	-1.76443
73475223	chr16:73475223:G:A	2.25296e-13	-1.59718	-1.68486e-09	2.10258e-05	-1.5675	-1.68486e-09
73476102	chr16:73476102:C:T	5.82961e-14	-1.30485	-1.64422	4.93793e-06	-1.27356	-1.74274
73476465	chr16:73476465:C:T	5.82199e-14	-1.40421	-1.54617	4.98206e-06	-1.66041	-1.34699
73476628	chr16:73476628:T:C	4.40555e-14	-1.54412	-1.68503	4.04283e-06	-1.61397	-1.60233
73477072	chr16:73477072:A:T	9.2745e-13	-2.4149e-10	-0.182162	6.88706e-05	-2.4149e-10	-0.381019
73477167	chr16:73477167:G:C	1.87047e-13	-2.4149e-10	-1.78324	1.67109e-05	-2.4149e-10	-1.79718
73477201	chr16:73477201:A:C	5.81853e-13	-2.4149e-10	-0.648383	4.35481e-05	-2.4149e-10	-0.839382
73477440	chr16:73477440:A:G	8.67875e-14	-1.55264	-0.998498	6.08178e-06	-1.66158	-1.14637
73477624	chr16:73477624:G:T	2.13409e-13	-1.65139	-1.68486e-09	1.9201e-05	-1.65829	-1.68486e-09
73477966	chr16:73477966:C:T	3.54375e-14	-1.66786	-1.77897	3.4303e-06	-1.62594	-1.75466
73478029	chr16:73478029:T:C	2.66022e-13	-2.4149e-10	-1.43102	2.19802e-05	-2.4149e-10	-1.5231
73478132	chr16:73478132:G:A	2.01436e-13	-2.4149e-10	-1.70913	1.84284e-05	-2.4149e-10	-1.69936
73478628	chr16:73478628:C:T	2.39539e-13	-2.4149e-10	-1.53588	2.37667e-05	-2.4149e-10	-1.44496
73479214	chr16:73479214:T:A	3.43207e-13	-1.61879	0.44252	2.49911e-05	-1.459	0.0642732
73479663	chr16:73479663:T:C	3.47408e-14	-1.66579	-1.8009	3.26289e-06	-1.64137	-1.78926
73479836	chr16:73479836:G:A	3.65888e-14	-1.66776	-1.7471	3.56968e-06	-1.64482	-1.69596
73480193	chr16:73480193:T:C	3.57894e-12	-2.4149e-10	1.16822	0.000240607	-2.4149e-10	0.869918
73480823	chr16:73480823:G:A	1.95141e-13	-2.4149e-10	-1.74088	1.81853e-05	-2.4149e-10	-1.71263
73481033	chr16:73481033:A:G	1.90679e-13	-2.4149e-10	-1.76401	1.69763e-05	-2.4149e-10	-1.78143
73481317	chr16:73481317:A:G	4.02228e-13	-1.65518	0.6376	3.00858e-05	-1.64727	0.438077
73484740	chr16:73484740:G:A	4.13945e-13	-2.4149e-10	-0.988867	3.5955e-05	-2.4149e-10	-1.03098
73484858	chr16:73484858:T:A	4.65476e-14	-1.3991	-1.77503	4.95944e-06	-1.30856	-1.7034
73485152	chr16:73485152:T:C	2.06441e-13	-1.64215	-0.042439	2.06485e-05	-1.48862	-0.0969843
73485189	chr16:73485189:T:C	5.55586e-14	-1.54181	-1.45535	5.53551e-06	-1.66485	-1.23721
73485562	chr16:73485562:G:C	2.52432e-13	-1.48346	-1.68486e-09	2.14234e-05	-1.54876	-1.68486e-09
73485645	chr16:73485645:T:A	8.53036e-13	-2.4149e-10	-0.265799	6.9075e-05	-2.4149e-10	-0.378056
73485709	chr16:73485709:G:A	1.33909e-13	-1.54839	-0.569046	7.76736e-06	-1.6578	-0.905522
73485960	chr16:73485960:G:A	1.83197e-13	-2.4149e-10	-1.80404	1.68677e-05	-2.4149e-10	-1.78785
73486035	chr16:73486035:T:C	3.97992e-13	-2.4149e-10	-1.02817	3.46869e-05	-2.4149e-10	-1.06689
73486071	chr16:73486071:G:A	1.8545e-13	-2.4149e-10	-1.79182	1.69567e-05	-2.4149e-10	-1.78259
73486231	chr16:73486231:A:G	1.83152e-12	-1.52936	2.02766	0.000250675	-1.60693	2.51784
73486434	chr16:73486434:C:T	3.31667e-13	-1.21047	-1.68486e-09	1.90384e-05	-1.66679	-1.68486e-09
73486663	chr16:73486663:G:C	4.40138e-14	-1.45018	-1.77992	4.50665e-06	-1.39618	-1.71152
73486973	chr16:73486973:A:G	1.93552e-13	-2.4149e-10	-1.74906	1.77484e-05	-2.4149e-10	-1.73695
73487074	chr16:73487074:G:A	9.23031e-13	-0.186938	-1.68486e-09	0.000108438	0.0729281	-1.68486e-09
73487201	chr16:73487201:G:A	1.83392e-13	-2.4149e-10	-1.80297	1.67937e-05	-2.4149e-10	-1.79225
73487789	chr16:73487789:A:G	1.84685e-13	-2.4149e-10	-1.79595	1.70505e-05	-2.4149e-10	-1.77707
73488009	chr16:73488009:C:T	3.76449e-14	-1.58679	-1.79962	3.52603e-06	-1.54799	-1.80508
73488111	chr16:73488111:A:G	1.85764e-13	-1.65792	-0.132207	1.46954e-05	-1.63886	-0.286859
73488501	chr16:73488501:G:T	1.60727e-13	-1.62786	-0.307034	9.63563e-06	-1.66719	-0.680589
73489411	chr16:73489411:C:G	4.08416e-14	-1.66729	-1.63761	3.38047e-06	-1.63951	-1.75573
73489564	chr16:73489564:C:T	2.23718e-13	-1.60421	-1.68486e-09	2.01053e-05	-1.61226	-1.68486e-09
73490273	chr16:73490273:T:G	3.8137e-14	-1.64047	-1.73295	3.16861e-06	-1.66785	-1.79211
73490362	chr16:73490362:G:T	2.98215e-13	-2.4149e-10	-1.31679	2.448e-05	-2.4149e-10	-1.41539
73490397	chr16:73490397:T:C	1.8487e-13	-1.66716	-0.127785	1.48925e-05	-1.58145	-0.330942
73490442	chr16:73490442:T:G	1.83326e-13	-2.4149e-10	-1.80333	1.66727e-05	-2.4149e-10	-1.79948
73490664	chr16:73490664:T:C	4.17553e-14	-1.58617	-1.6966	4.18053e-06	-1.65326	-1.52955
73490781	chr16:73490781:G:A	1.82985e-13	-2.4149e-10	-1.8052	1.68417e-05	-2.4149e-10	-1.78939
73491471	chr16:73491471:C:T	3.37538e-13	-1.54871	0.355786	2.2064e-05	-1.65893	0.139628
73491504	chr16:73491504:C:G	1.86054e-13	-2.4149e-10	-1.78856	1.69512e-05	-2.4149e-10	-1.78291
73492047	chr16:73492047:C:A	2.64186e-12	0.86464	-1.68486e-09	0.000176912	0.562402	-1.68486e-09
73492077	chr16:73492077:T:C	4.44597e-14	-1.66744	-1.55258	4.79657e-06	-1.6679	-1.37745
73492568	chr16:73492568:C:T	1.86643e-13	-2.4149e-10	-1.7854	1.66371e-05	-2.4149e-10	-1.80161
73493462	chr16:73493462:A:G	4.70914e-13	-2.4149e-10	-0.859926	3.65546e-05	-2.4149e-10	-1.01444
73493586	chr16:73493586:C:T	1.83463e-13	-2.4149e-10	-1.80259	1.65663e-05	-2.4149e-10	-1.80588
73493842	chr16:73493842:T:TCCATGTCATCTGGCACTCTGTC	1.82998e-13	-2.4149e-10	-1.80512	1.68411e-05	-2.4149e-10	-1.78943
73493998	chr16:73493998:T:C	4.23164e-14	-1.46345	-1.80597	3.34055e-06	-1.60624	-1.80087
73494525	chr16:73494525:A:G	4.83148e-14	-1.63912	-1.49774	4.06377e-06	-1.54012	-1.67102
73494715	chr16:73494715:A:G	7.89922e-14	-1.62966	-1.0156	6.02604e-06	-1.55343	-1.26372
73494948	chr16:73494948:G:GA	7.17923e-14	-1.12635	-1.61447	8.46074e-06	-0.992599	-1.48521
73494978	chr16:73494978:G:A	1.8536e-13	-2.4149e-10	-1.7923	1.68461e-05	-2.4149e-10	-1.78913
73495081	chr16:73495081:T:C	9.85926e-14	-1.61442	-0.809184	1.08972e-05	-1.44195	-0.782793
73495393	chr16:73495393:A:G	6.62837e-14	-1.33911	-1.48155	4.95109e-06	-1.66575	-1.34789
73495878	chr16:73495878:T:C	1.22457e-13	-1.60897	-0.597873	7.79648e-06	-1.66178	-0.897793
73496253	chr16:73496253:G:A	2.00581e-13	-2.4149e-10	-1.71338	1.73797e-05	-2.4149e-10	-1.75795
73496976	chr16:73496976:C:T	3.81548e-13	-1.07037	-1.68486e-09	3.10346e-05	-1.17815	-1.68486e-09
73497065	chr16:73497065:C:T	2.12149e-13	-2.4149e-10	-1.65731	2.01493e-05	-2.4149e-10	-1.61008
73497360	chr16:73497360:T:C	1.49661e-13	-0.96274	-1.04349	1.82879e-05	-0.782389	-0.92462
73497610	chr16:73497610:T:C	1.9459e-13	-2.4149e-10	-1.74371	1.77834e-05	-2.4149e-10	-1.73498
73497654	chr16:73497654:A:G	6.08504e-14	-1.64076	-1.26542	4.74556e-06	-1.56815	-1.48789
73498211	chr16:73498211:A:G	1.09445e-13	-1.36037	-0.958804	8.82855e-06	-1.66191	-0.773346
73498316	chr16:73498316:T:A	1.82793e-13	-2.4149e-10	-1.80625	1.66303e-05	-2.4149e-10	-1.80202
73498402	chr16:73498402:A:C	4.94473e-12	-1.35875	2.85023	0.000571181	-1.66529	3.39975
73498462	chr16:73498462:A:G	1.26254e-13	-1.62924	-0.547062	9.92241e-06	-1.66245	-0.656001
73498782	chr16:73498782:T:C	2.08135e-13	-2.4149e-10	-1.67641	1.79437e-05	-2.4149e-10	-1.72601
73499518	chr16:73499518:C:T	2.17087e-13	-2.4149e-10	-1.6343	1.93552e-05	-2.4149e-10	-1.65029
73499760	chr16:73499760:T:A	4.13007e-12	-1.38645	2.6979	0.000499185	-1.66316	3.26289
73499976	chr16:73499976:A:G	9.7742e-13	-2.4149e-10	-0.129685	7.493e-05	-2.4149e-10	-0.296694
73500244	chr16:73500244:G:A	5.47472e-14	-1.57675	-1.43513	3.8348e-06	-1.64575	-1.62338
73500960	chr16:73500960:G:A	1.54227e-13	-1.26638	-0.70979	1.05893e-05	-1.54967	-0.703732
73501024	chr16:73501024:G:T	2.29428e-13	-1.25248	-0.326531	1.51779e-05	-1.54708	-0.346329
73501355	chr16:73501355:A:G	2.90913e-12	-1.5072	2.46821	0.000398561	-1.62673	3.00134
73501661	chr16:73501661:T:C	4.50824e-13	-2.4149e-10	-0.903523	3.95617e-05	-2.4149e-10	-0.935388
73501769	chr16:73501769:C:T	2.12485e-13	-1.65573	-1.68486e-09	1.90626e-05	-1.66552	-1.68486e-09
73502184	chr16:73502184:C:T	1.55188e-13	-0.757611	-1.21235	1.10898e-05	-1.13194	-1.07528
73502322	chr16:73502322:G:T	2.52768e-13	-0.949596	-0.532533	1.58801e-05	-1.33748	-0.510707
73502601	chr16:73502601:C:T	2.30587e-13	-1.25026	-0.323707	1.51735e-05	-1.52394	-0.369752
73502736	chr16:73502736:G:A	1.86041e-13	-2.4149e-10	-1.78864	1.72849e-05	-2.4149e-10	-1.76341
73502739	chr16:73502739:T:A	4.52658e-13	-2.4149e-10	-0.899463	3.53388e-05	-2.4149e-10	-1.04827
73503028	chr16:73503028:T:C	2.16794e-13	-2.4149e-10	-1.63565	1.8475e-05	-2.4149e-10	-1.69683
73504229	chr16:73504229:T:G	5.93432e-14	-1.52239	-1.40887	4.19368e-06	-1.61793	-1.56174
73504560	chr16:73504560:A:G	1.84869e-13	-2.4149e-10	-1.79495	1.6822e-05	-2.4149e-10	-1.79056
73504642	chr16:73504642:G:T	1.15776e-13	-1.52196	-0.740982	1.25939e-05	-1.47043	-0.609608
73504649	chr16:73504649:G:A	8.4813e-14	-1.50825	-1.0659	9.14266e-06	-1.46284	-0.937458
73504674	chr16:73504674:C:T	1.84582e-13	-2.4149e-10	-1.79651	1.6567e-05	-2.4149e-10	-1.80584
73505482	chr16:73505482:A:G	3.84886e-14	-1.56619	-1.79805	3.18235e-06	-1.66571	-1.78992
73505649	chr16:73505649:G:A	2.51188e-13	-0.916293	-0.572106	1.44723e-05	-1.34933	-0.591679
73507028	chr16:73507028:G:A	1.84426e-13	-2.4149e-10	-1.79735	1.71856e-05	-2.4149e-10	-1.76917
73507390	chr16:73507390:T:C	2.15315e-13	-0.980465	-0.662032	2.89713e-05	-0.812853	-0.434089
73508221	chr16:73508221:T:A	5.28776e-13	-1.53383	0.789797	6.64585e-05	-1.6067	1.19003
73508396	chr16:73508396:CT:C	4.88667e-13	-2.4149e-10	-0.822919	4.3383e-05	-2.4149e-10	-0.843181
73508509	chr16:73508509:C:T	2.57877e-12	-2.4149e-10	0.840465	0.000187376	-2.4149e-10	0.619871
73508725	chr16:73508725:G:A	1.0083e-13	-1.55862	-0.84254	1.13275e-05	-1.46745	-0.71857
73508757	chr16:73508757:T:C	5.30216e-13	-2.4149e-10	-0.741315	4.99659e-05	-2.4149e-10	-0.701908
73508861	chr16:73508861:G:A	1.83277e-13	-1.13656	-0.667041	1.15763e-05	-1.45899	-0.705304
73509321	chr16:73509321:C:A	5.32592e-14	-1.25092	-1.78851	3.55841e-06	-1.54735	-1.79659
73509758	chr16:73509758:T:C	4.24587e-14	-1.51282	-1.75325	3.49549e-06	-1.59572	-1.76606
73509834	chr16:73509834:C:T	5.57074e-14	-1.21379	-1.7807	8.35768e-06	-0.75307	-1.737
73509869	chr16:73509869:C:T	1.4873e-13	-0.43011	-1.58236	1.10574e-05	-0.545457	-1.66469
73511133	chr16:73511133:A:G	8.62215e-14	-1.66786	-0.889824	8.7054e-06	-1.62406	-0.825248
73511498	chr16:73511498:T:A	5.39407e-13	-2.4149e-10	-0.724131	4.71008e-05	-2.4149e-10	-0.760959
73511579	chr16:73511579:C:T	8.41018e-14	-1.64277	-0.939804	7.7845e-06	-1.64686	-0.914258
73511740	chr16:73511740:C:T	5.22912e-14	-1.65563	-1.40214	4.63038e-06	-1.64796	-1.43265
73511956	chr16:73511956:C:T	3.95445e-14	-1.60664	-1.73054	3.54933e-06	-1.64847	-1.69802
73512039	chr16:73512039:C:T	4.64954e-13	-2.4149e-10	-0.872662	3.55559e-05	-2.4149e-10	-1.04214
73512065	chr16:73512065:G:T	9.89474e-14	-0.665711	-1.7543	1.1202e-05	-0.420424	-1.77673
73513085	chr16:73513085:A:G	4.0206e-13	-2.4149e-10	-1.018	3.44655e-05	-2.4149e-10	-1.07329
73513352	chr16:73513352:C:G	2.25701e-13	-2.4149e-10	-1.59539	2.27489e-05	-2.4149e-10	-1.48873
73513426	chr16:73513426:A:G	1.83158e-13	-2.4149e-10	-1.80425	1.65762e-05	-2.4149e-10	-1.80528
73513490	chr16:73513490:G:A	1.92314e-13	-2.4149e-10	-1.75547	1.76736e-05	-2.4149e-10	-1.74117
73513525	chr16:73513525:T:C	5.894e-13	-2.4149e-10	-0.635495	5.13191e-05	-2.4149e-10	-0.675185
73514008	chr16:73514008:G:A	1.87507e-13	-2.4149e-10	-1.78078	1.71779e-05	-2.4149e-10	-1.76962
73514412	chr16:73514412:G:A	8.05547e-14	-1.28825	-1.33742	9.52881e-06	-1.04682	-1.31211
73514476	chr16:73514476:T:C	1.8476e-13	-2.4149e-10	-1.79554	1.66985e-05	-2.4149e-10	-1.79793
73514919	chr16:73514919:C:T	5.69823e-14	-1.61949	-1.35237	5.82588e-06	-1.49594	-1.355
73515346	chr16:73515346:T:C	2.18686e-13	-2.4149e-10	-1.62696	2.18962e-05	-2.4149e-10	-1.52693
73515458	chr16:73515458:GAGAT:G	4.38209e-13	-2.4149e-10	-0.931905	3.40458e-05	-2.4149e-10	-1.08554
73515554	chr16:73515554:GAGAA:G	4.34969e-13	-2.4149e-10	-0.939326	3.37402e-05	-2.4149e-10	-1.09456
73515923	chr16:73515923:T:C	2.1925e-13	-2.4149e-10	-1.62439	2.19276e-05	-2.4149e-10	-1.5255
73516330	chr16:73516330:C:T	5.53249e-14	-1.1986	-1.80277	4.50841e-06	-1.30327	-1.80403
73516444	chr16:73516444:A:G	8.75394e-14	-1.64062	-0.901891	9.8696e-06	-1.63766	-0.686132
73516659	chr16:73516659:T:G	9.47505e-13	-2.4149e-10	-0.160768	7.94288e-05	-2.4149e-10	-0.238387
73516889	chr16:73516889:A:T	2.46468e-13	-2.4149e-10	-1.50737	2.14096e-05	-2.4149e-10	-1.54941
73516999	chr16:73516999:G:A	5.3119e-14	-1.52633	-1.51573	4.63873e-06	-1.60169	-1.47712
73517120	chr16:73517120:A:G	3.52516e-13	-2.4149e-10	-1.1495	2.77452e-05	-2.4149e-10	-1.29018
73517744	chr16:73517744:A:G	2.00953e-13	-2.4149e-10	-1.71153	1.79289e-05	-2.4149e-10	-1.72683
73518040	chr16:73518040:A:T	5.39215e-13	-2.4149e-10	-0.724487	4.70744e-05	-2.4149e-10	-0.761518
73518097	chr16:73518097:A:G	4.36459e-14	-1.66768	-1.57081	4.03359e-06	-1.61739	-1.60121
73518228	chr16:73518228:C:T	2.13078e-13	-2.4149e-10	-1.65294	2.12663e-05	-2.4149e-10	-1.55612
73518405	chr16:73518405:C:G	6.80823e-14	-1.15231	-1.64158	7.54861e-06	-0.862726	-1.72916
73518908	chr16:73518908:A:G	8.01545e-14	-1.66566	-0.964983	8.76062e-06	-1.66431	-0.778675
73519052	chr16:73519052:G:C	7.97893e-14	-1.59955	-1.03566	8.56871e-06	-1.59804	-0.867094
73519201	chr16:73519201:T:G	3.36071e-13	-2.4149e-10	-1.19728	2.79362e-05	-2.4149e-10	-1.28332
73519558	chr16:73519558:C:T	6.52094e-13	-2.4149e-10	-0.534411	5.86204e-05	-2.4149e-10	-0.542165
73519747	chr16:73519747:A:G	4.11711e-13	-2.4149e-10	-0.99428	3.38609e-05	-2.4149e-10	-1.09099
73519952	chr16:73519952:T:C	5.46251e-14	-1.27852	-1.73559	4.44954e-06	-1.37055	-1.7499
73519995	chr16:73519995:G:A	3.57552e-13	-2.4149e-10	-1.13532	2.89716e-05	-2.4149e-10	-1.24693
73520294	chr16:73520294:C:T	1.88776e-13	-2.4149e-10	-1.77404	1.72947e-05	-2.4149e-10	-1.76285
73520754	chr16:73520754:A:G	4.66599e-13	-2.4149e-10	-0.869131	5.16548e-05	-2.4149e-10	-0.668665
73521055	chr16:73521055:A:G	4.66599e-13	-2.4149e-10	-0.869131	5.16548e-05	-2.4149e-10	-0.668665
73521236	chr16:73521236:C:T	6.34401e-14	-1.08971	-1.7748	5.27628e-06	-1.21151	-1.73851
73521261	chr16:73521261:C:T	2.09957e-13	-1.6677	-1.68486e-09	2.62804e-05	-1.34443	-1.68486e-09
73521730	chr16:73521730:G:A	5.19384e-14	-1.54608	-1.51846	5.82518e-06	-1.36881	-1.48225
73521758	chr16:73521758:T:C	3.84716e-13	-2.4149e-10	-1.0621	3.24557e-05	-2.4149e-10	-1.13337
73521883	chr16:73521883:G:A	2.70122e-13	-2.4149e-10	-1.41573	2.25912e-05	-2.4149e-10	-1.49569
73522104	chr16:73522104:G:A	5.9176e-14	-1.16689	-1.7672	7.11819e-06	-0.848153	-1.80244
73522447	chr16:73522447:G:A	3.54696e-13	-2.4149e-10	-1.14334	2.95206e-05	-2.4149e-10	-1.22816
73522882	chr16:73522882:C:A	2.41745e-13	-2.4149e-10	-1.52672	2.09821e-05	-2.4149e-10	-1.56958
73523264	chr16:73523264:C:T	7.04419e-13	-2.4149e-10	-0.457227	5.86624e-05	-2.4149e-10	-0.54145
73523284	chr16:73523284:T:C	2.88949e-13	-2.4149e-10	-1.34835	2.51059e-05	-2.4149e-10	-1.39015
73523433	chr16:73523433:T:C	8.10163e-14	-1.5885	-1.03145	6.5496e-06	-1.65226	-1.08159
73523451	chr16:73523451:G:A	2.49066e-13	-2.4149e-10	-1.49688	2.12535e-05	-2.4149e-10	-1.55673
73523719	chr16:73523719:T:C	1.9751e-13	-2.4149e-10	-1.72881	1.91222e-05	-2.4149e-10	-1.6624
73523726	chr16:73523726:C:T	2.0529e-13	-2.4149e-10	-1.69018	1.81995e-05	-2.4149e-10	-1.71185
73523747	chr16:73523747:T:C	6.5935e-14	-1.66409	-1.16185	6.8019e-06	-1.66357	-1.03248
73524088	chr16:73524088:G:A	2.37473e-13	-2.4149e-10	-1.54455	2.42756e-05	-2.4149e-10	-1.42378
73524130	chr16:73524130:T:C	4.63563e-14	-1.38685	-1.79139	3.70081e-06	-1.52393	-1.78077
73524407	chr16:73524407:A:T	2.05416e-13	-2.4149e-10	-1.68956	1.82172e-05	-2.4149e-10	-1.71088
73524758	chr16:73524758:G:C	7.39775e-13	-2.4149e-10	-0.408255	8.48475e-05	-2.4149e-10	-0.172393
73525071	chr16:73525071:G:A	2.11925e-13	-2.4149e-10	-1.65837	2.1084e-05	-2.4149e-10	-1.56473
73525284	chr16:73525284:C:T	4.63064e-14	-1.63394	-1.54539	4.41267e-06	-1.53148	-1.59729
73525410	chr16:73525410:G:A	6.05043e-13	-2.4149e-10	-0.609302	4.91175e-05	-2.4149e-10	-0.719034
73525742	chr16:73525742:G:T	1.85214e-13	-2.4149e-10	-1.79309	1.73452e-05	-2.4149e-10	-1.75994
73526052	chr16:73526052:T:A	7.58313e-14	-1.66284	-1.02325	7.30653e-06	-1.65963	-0.964847
73526299	chr16:73526299:C:T	1.8746e-13	-2.4149e-10	-1.78104	1.67709e-05	-2.4149e-10	-1.7936
73526479	chr16:73526479:C:T	2.14888e-13	-2.4149e-10	-1.64448	1.91605e-05	-2.4149e-10	-1.6604
73527022	chr16:73527022:T:C	2.13992e-13	-2.4149e-10	-1.64866	2.22206e-05	-2.4149e-10	-1.51223
73527802	chr16:73527802:G:A	3.02159e-13	-2.4149e-10	-1.30365	2.84913e-05	-2.4149e-10	-1.26365
73527929	chr16:73527929:G:A	4.75438e-14	-1.36906	-1.78389	4.50794e-06	-1.33371	-1.7737
73528692	chr16:73528692:C:T	3.86504e-14	-1.60874	-1.7513	3.16477e-06	-1.6636	-1.79757
73528785	chr16:73528785:T:C	1.86867e-13	-2.4149e-10	-1.7842	1.68124e-05	-2.4149e-10	-1.79113
73528836	chr16:73528836:G:A	2.35181e-13	-2.4149e-10	-1.55424	2.02733e-05	-2.4149e-10	-1.60395
73529128	chr16:73529128:A:C	6.30161e-13	-2.4149e-10	-0.568625	5.22346e-05	-2.4149e-10	-0.657503
73529206	chr16:73529206:T:C	3.55357e-14	-1.65307	-1.79099	3.12892e-06	-1.66789	-1.80467
73529245	chr16:73529245:C:A	1.95211e-13	-2.4149e-10	-1.74052	1.71864e-05	-2.4149e-10	-1.76913
73529443	chr16:73529443:A:G	2.88751e-12	-2.4149e-10	0.953548	0.000222127	-2.4149e-10	0.790002
73529535	chr16:73529535:C:T	2.15142e-13	-2.4149e-10	-1.6433	2.14977e-05	-2.4149e-10	-1.5453
73529743	chr16:73529743:C:T	5.03309e-14	-1.54431	-1.55167	4.78519e-06	-1.5869	-1.46082
73530213	chr16:73530213:A:G	1.94789e-13	-2.4149e-10	-1.74268	1.74895e-05	-2.4149e-10	-1.75165
73530502	chr16:73530502:T:C	1.9775e-13	-2.4149e-10	-1.7276	1.81576e-05	-2.4149e-10	-1.71416
73530527	chr16:73530527:A:T	1.85138e-13	-2.4149e-10	-1.7935	1.66743e-05	-2.4149e-10	-1.79938
73531257	chr16:73531257:A:G	1.83156e-13	-2.4149e-10	-1.80426	1.67242e-05	-2.4149e-10	-1.79639
73531960	chr16:73531960:C:T	1.83075e-13	-2.4149e-10	-1.8047	1.65754e-05	-2.4149e-10	-1.80533
73532007	chr16:73532007:G:A	1.26186e-13	-0.3797	-1.79714	1.84236e-05	0.0297167	-1.72933
73532079	chr16:73532079:C:A	1.8279e-13	-2.4149e-10	-1.80626	1.65676e-05	-2.4149e-10	-1.8058
73532082	chr16:73532082:T:C	2.47281e-13	-2.4149e-10	-1.50407	2.10073e-05	-2.4149e-10	-1.56838
73532193	chr16:73532193:C:T	9.73981e-13	1.34044	-1.47364	9.62083e-05	1.18212	-1.22886
73532311	chr16:73532311:T:C	1.06169e-13	-1.43922	-0.910343	9.95696e-06	-1.64218	-0.6728
73532345	chr16:73532345:G:C	1.84091e-13	-2.4149e-10	-1.79917	1.67777e-05	-2.4149e-10	-1.7932
73532474	chr16:73532474:C:T	6.02652e-13	-2.4149e-10	-0.613261	5.76973e-05	-2.4149e-10	-0.558039
73532529	chr16:73532529:C:G	5.22707e-14	-1.28497	-1.77319	4.95319e-06	-1.24755	-1.76567
73532688	chr16:73532688:T:C	8.75266e-13	-2.4149e-10	-0.240073	8.30112e-05	-2.4149e-10	-0.194273
73532907	chr16:73532907:C:T	2.23324e-13	-1.60598	-1.68486e-09	1.97959e-05	-1.62777	-1.68486e-09
73534052	chr16:73534052:C:T	1.82988e-13	-2.4149e-10	-1.80518	1.65873e-05	-2.4149e-10	-1.80461
73534066	chr16:73534066:T:C	1.92094e-13	-2.4149e-10	-1.75662	1.71977e-05	-2.4149e-10	-1.76848
73534192	chr16:73534192:A:T	5.65257e-14	-1.27416	-1.70575	3.66407e-06	-1.59214	-1.72253
73534362	chr16:73534362:C:T	2.07418e-13	-2.4149e-10	-1.67986	1.93386e-05	-2.4149e-10	-1.65114
73534834	chr16:73534834:C:G	2.51003e-13	-2.4149e-10	-1.48914	2.37778e-05	-2.4149e-10	-1.44449
73535078	chr16:73535078:G:A	1.83877e-13	-2.4149e-10	-1.80033	1.66251e-05	-2.4149e-10	-1.80234
73535371	chr16:73535371:C:A	2.00406e-13	-2.4149e-10	-1.71426	1.77308e-05	-2.4149e-10	-1.73795
73535867	chr16:73535867:C:T	2.1319e-13	-1.65242	-1.68486e-09	1.91057e-05	-1.66326	-1.68486e-09
73535930	chr16:73535930:G:A	2.16436e-13	-2.4149e-10	-1.63731	2.01373e-05	-2.4149e-10	-1.61067
73536286	chr16:73536286:A:G	1.8278e-13	-2.4149e-10	-1.80632	1.68146e-05	-2.4149e-10	-1.791
73536329	chr16:73536329:A:G	1.11749e-13	-0.802282	-1.49607	8.70049e-06	-0.9451	-1.50477
73536652	chr16:73536652:T:C	1.05746e-13	-0.548493	-1.80507	6.86556e-06	-0.88148	-1.80525
73536754	chr16:73536754:G:A	6.4477e-12	-0.830392	2.58727	0.000461415	-0.978527	2.49958
73537552	chr16:73537552:G:A	2.28416e-13	-2.4149e-10	-1.58343	2.11708e-05	-2.4149e-10	-1.56062
73537568	chr16:73537568:G:A	2.74286e-13	-2.4149e-10	-1.40043	2.47033e-05	-2.4149e-10	-1.40631
73537569	chr16:73537569:G:T	5.03171e-13	-2.4149e-10	-0.793671	4.73007e-05	-2.4149e-10	-0.756722
73537893	chr16:73537893:T:C	4.17963e-13	-2.4149e-10	-0.979208	3.32606e-05	-2.4149e-10	-1.10887
73538200	chr16:73538200:T:TG	4.58816e-13	-2.4149e-10	-0.885951	3.8668e-05	-2.4149e-10	-0.958237
73538219	chr16:73538219:C:T	2.48626e-13	-1.49865	-1.68486e-09	2.14054e-05	-1.5496	-1.68486e-09
73538319	chr16:73538319:A:G	1.86351e-13	-2.4149e-10	-1.78697	1.7153e-05	-2.4149e-10	-1.77107
73538501	chr16:73538501:A:C	1.82783e-13	-2.4149e-10	-1.8063	1.6608e-05	-2.4149e-10	-1.80337
73538652	chr16:73538652:C:T	5.3378e-13	-0.734617	-1.68486e-09	4.72387e-05	-0.758035	-1.68486e-09
73539213	chr16:73539213:G:A	1.82863e-13	-2.4149e-10	-1.80586	1.66256e-05	-2.4149e-10	-1.80231
73539748	chr16:73539748:A:C	3.35749e-13	-1.19824	-1.68486e-09	3.51593e-05	-1.05336	-1.68486e-09
73540394	chr16:73540394:A:G	1.91519e-13	-2.4149e-10	-1.75961	1.66662e-05	-2.4149e-10	-1.79987
73541073	chr16:73541073:A:G	2.15545e-13	-2.4149e-10	-1.64143	1.85728e-05	-2.4149e-10	-1.69155
73541233	chr16:73541233:C:T	7.08471e-14	-1.64918	-1.1049	5.81516e-06	-1.66576	-1.18702
73541306	chr16:73541306:G:A	5.87383e-14	-1.3481	-1.59341	1.36221e-05	-0.4132	-1.58835
73541431	chr16:73541431:A:G	2.31177e-13	-1.57142	-1.68486e-09	1.97038e-05	-1.63244	-1.68486e-09
73541568	chr16:73541568:T:C	3.93213e-13	-2.4149e-10	-1.04025	3.749e-05	-2.4149e-10	-0.989175
73541600	chr16:73541600:A:T	1.82793e-13	-2.4149e-10	-1.80624	1.68097e-05	-2.4149e-10	-1.79129
73541711	chr16:73541711:C:T	2.34463e-13	-2.4149e-10	-1.5573	2.1717e-05	-2.4149e-10	-1.53515
73541942	chr16:73541942:T:C	5.20733e-14	-1.58226	-1.47968	4.95297e-06	-1.44706	-1.5662
73542270	chr16:73542270:C:T	6.70375e-14	-1.66667	-1.14268	5.99647e-06	-1.61892	-1.20316
73542547	chr16:73542547:A:G	2.85574e-13	-1.3601	-1.68486e-09	2.76409e-05	-1.29395	-1.68486e-09
73542695	chr16:73542695:T:C	7.1116e-14	-0.964652	-1.78564	2.41794e-05	0.342673	-1.77042
73542784	chr16:73542784:AAT:A	1.8877e-13	-2.4149e-10	-1.77407	1.75144e-05	-2.4149e-10	-1.75022
73542902	chr16:73542902:T:C	7.35897e-14	-1.65698	-1.05912	6.70913e-06	-1.58432	-1.12545
73543036	chr16:73543036:C:T	6.50991e-13	-0.536105	-1.68486e-09	7.30946e-05	-0.321494	-1.68486e-09
73543230	chr16:73543230:A:C	1.34898e-12	-2.4149e-10	0.192501	0.000142211	-2.4149e-10	0.344067
73543342	chr16:73543342:T:G	3.08311e-13	-2.4149e-10	-1.28349	2.60529e-05	-2.4149e-10	-1.35312
73543408	chr16:73543408:T:A	5.541e-14	-1.64162	-1.35822	5.04697e-06	-1.55122	-1.44324
73543542	chr16:73543542:G:A	2.10319e-13	-2.4149e-10	-1.66598	1.85793e-05	-2.4149e-10	-1.6912
73543570	chr16:73543570:A:G	1.88402e-13	-2.4149e-10	-1.77602	1.71095e-05	-2.4149e-10	-1.77362
73543850	chr16:73543850:A:G	6.57905e-14	-1.2036	-1.62452	7.14798e-06	-0.912034	-1.73438
73544043	chr16:73544043:C:T	1.82808e-13	-2.4149e-10	-1.80616	1.65949e-05	-2.4149e-10	-1.80415
73544202	chr16:73544202:A:G	6.85116e-14	-1.0692	-1.7184	5.16488e-06	-1.27009	-1.70128
73544599	chr16:73544599:G:T	1.61942e-12	-2.4149e-10	0.375222	0.000169441	-2.4149e-10	0.519258
73544795	chr16:73544795:G:A	3.61323e-13	-1.12483	-1.68486e-09	3.02923e-05	-1.20235	-1.68486e-09
73544855	chr16:73544855:C:G	1.89951e-13	-2.4149e-10	-1.76784	1.66202e-05	-2.4149e-10	-1.80263
73544935	chr16:73544935:A:G	6.6212e-14	-1.05244	-1.76929	9.43513e-06	-0.674207	-1.6946
73545146	chr16:73545146:C:T	6.3613e-14	-1.10421	-1.75757	6.2497e-06	-1.03933	-1.74138
73545182	chr16:73545182:A:G	5.30614e-14	-1.64924	-1.39391	6.2779e-06	-1.66699	-1.10922
73545183	chr16:73545183:G:A	1.31885e-12	0.169918	-1.68486e-09	0.000145036	0.36373	-1.68486e-09
73545197	chr16:73545197:C:T	2.65024e-13	-2.4149e-10	-1.43478	2.41955e-05	-2.4149e-10	-1.42708
73545260	chr16:73545260:T:G	2.06513e-12	-2.4149e-10	0.618349	0.000217782	-2.4149e-10	0.770247
73545277	chr16:73545277:T:C	1.91146e-13	-2.4149e-10	-1.76156	1.7711e-05	-2.4149e-10	-1.73906
73545428	chr16:73545428:G:A	7.53891e-13	-0.389353	-1.68486e-09	5.75646e-05	-0.56034	-1.68486e-09
73545471	chr16:73545471:T:A	1.34353e-12	0.188453	-1.68486e-09	0.000118877	0.16484	-1.68486e-09
73545681	chr16:73545681:T:C	8.06793e-13	-2.4149e-10	-0.321534	7.29374e-05	-2.4149e-10	-0.323646
73546751	chr16:73546751:GCTT:G	4.19219e-14	-1.63635	-1.64244	4.2041e-06	-1.58098	-1.59621
73547195	chr16:73547195:C:T	3.7359e-13	-2.4149e-10	-1.09144	3.25585e-05	-2.4149e-10	-1.13021
73547320	chr16:73547320:A:G	2.57344e-13	-2.4149e-10	-1.46419	2.24596e-05	-2.4149e-10	-1.50153
73548785	chr16:73548785:G:A	2.20192e-13	-2.4149e-10	-1.6201	1.82591e-05	-2.4149e-10	-1.70859
73548916	chr16:73548916:A:C	1.22299e-13	-1.65402	-0.554113	1.13168e-05	-1.60896	-0.577999
73549043	chr16:73549043:G:T	3.83395e-13	-2.4149e-10	-1.06553	3.46471e-05	-2.4149e-10	-1.06803
73549094	chr16:73549094:G:C	2.82191e-13	-2.4149e-10	-1.37202	2.84605e-05	-2.4149e-10	-1.26473
73549099	chr16:73549099:G:A	3.62953e-13	-2.4149e-10	-1.12033	3.26453e-05	-2.4149e-10	-1.12755
73549217	chr16:73549217:T:G	9.45684e-14	-1.61664	-0.848633	8.25994e-06	-1.3923	-1.10953
73549346	chr16:73549346:T:C	4.03967e-12	-2.4149e-10	1.28932	0.000357705	-2.4149e-10	1.26646
73549560	chr16:73549560:T:C	2.56272e-13	-1.46836	-1.68486e-09	2.19708e-05	-1.52353	-1.68486e-09
73549587	chr16:73549587:C:T	1.44492e-13	-1.65754	-0.383832	1.31117e-05	-1.61785	-0.421893
73550054	chr16:73550054:G:C	2.18048e-13	-2.4149e-10	-1.62988	1.98702e-05	-2.4149e-10	-1.62403
73550672	chr16:73550672:T:C	1.92287e-13	-2.4149e-10	-1.75561	1.7637e-05	-2.4149e-10	-1.74325
73550732	chr16:73550732:G:A	1.82779e-13	-2.4149e-10	-1.80632	1.6607e-05	-2.4149e-10	-1.80343
73552724	chr16:73552724:TC:T	1.08688e-12	-1.65488	1.63135	9.49733e-05	-1.61236	1.55271
73552795	chr16:73552795:C:A	2.55341e-13	-2.4149e-10	-1.472	2.58742e-05	-2.4149e-10	-1.36
73552867	chr16:73552867:G:A	4.4049e-13	-0.277283	-0.649431	1.74448e-05	-1.28245	-0.471755
73553247	chr16:73553247:T:C	1.84106e-13	-2.4149e-10	-1.79909	1.72241e-05	-2.4149e-10	-1.76694
73553253	chr16:73553253:T:C	1.99832e-13	-2.4149e-10	-1.71713	1.93179e-05	-2.4149e-10	-1.65222
73553417	chr16:73553417:G:A	8.36426e-14	-1.38299	-1.20506	5.2824e-06	-1.48276	-1.46611
73553437	chr16:73553437:C:T	1.18559e-13	-1.48612	-0.753073	7.93471e-06	-1.56836	-0.973638
73553746	chr16:73553746:C:T	6.00365e-13	-1.66712	1.05006	5.75164e-05	-1.64378	1.0826
73553909	chr16:73553909:T:C	8.17525e-14	-1.362	-1.24891	5.61177e-06	-1.46642	-1.42196
73554025	chr16:73554025:C:A	1.89991e-13	-2.4149e-10	-1.76762	1.78576e-05	-2.4149e-10	-1.73082
73554904	chr16:73554904:C:T	1.82801e-13	-2.4149e-10	-1.8062	1.66659e-05	-2.4149e-10	-1.79989
73555051	chr16:73555051:A:T	2.65447e-13	-2.4149e-10	-1.43318	2.33419e-05	-2.4149e-10	-1.463
73555218	chr16:73555218:G:A	2.32276e-13	-2.4149e-10	-1.56667	2.06159e-05	-2.4149e-10	-1.58718
73555769	chr16:73555769:T:C	1.82788e-13	-2.4149e-10	-1.80627	1.68244e-05	-2.4149e-10	-1.79042
73555771	chr16:73555771:G:A	1.04622e-12	-1.6291	1.56744	0.000107736	-1.55485	1.62129
73556815	chr16:73556815:G:A	3.53119e-14	-1.65142	-1.79896	3.39349e-06	-1.5892	-1.80219
73556822	chr16:73556822:G:A	1.9303e-13	-2.4149e-10	-1.75175	1.71476e-05	-2.4149e-10	-1.77139
73556864	chr16:73556864:G:C	2.29711e-13	-1.57778	-1.68486e-09	2.15149e-05	-1.5445	-1.68486e-09
73556872	chr16:73556872:G:C	1.8281e-13	-2.4149e-10	-1.80615	1.65612e-05	-2.4149e-10	-1.80619
73556968	chr16:73556968:G:A	9.62046e-13	-2.4149e-10	-0.145538	8.50317e-05	-2.4149e-10	-0.170224
73557091	chr16:73557091:T:C	7.91308e-13	-0.340913	-1.68486e-09	0.00010422	0.0332566	-1.68486e-09
73557611	chr16:73557611:C:T	2.71314e-12	1.93605	-1.04479	5.16516e-05	0.415681	-1.08441
73557690	chr16:73557690:G:A	6.95977e-14	-1.6638	-1.10807	7.41023e-06	-1.53127	-1.07912
73557826	chr16:73557826:T:C	1.07818e-13	-1.11868	-1.21547	1.46928e-05	-0.885504	-1.04039
73557888	chr16:73557888:A:T	3.48838e-14	-1.66473	-1.79785	3.20532e-06	-1.66148	-1.78696
73558184	chr16:73558184:C:A	2.00138e-13	-2.4149e-10	-1.71559	1.85637e-05	-2.4149e-10	-1.69204
73558617	chr16:73558617:C:T	2.24629e-13	-2.4149e-10	-1.60015	2.09637e-05	-2.4149e-10	-1.57046
73558648	chr16:73558648:T:C	2.02347e-13	-2.4149e-10	-1.70462	1.92922e-05	-2.4149e-10	-1.65355
73558809	chr16:73558809:T:C	2.42415e-13	-2.4149e-10	-1.52395	2.43642e-05	-2.4149e-10	-1.42013
73559267	chr16:73559267:C:G	3.69926e-14	-1.60962	-1.79427	4.06768e-06	-1.40463	-1.80554
73559460	chr16:73559460:C:T	9.70822e-13	-2.4149e-10	-0.136457	7.7401e-05	-2.4149e-10	-0.264249
73559578	chr16:73559578:C:T	2.22452e-13	-2.4149e-10	-1.60989	2.18154e-05	-2.4149e-10	-1.53063
73559744	chr16:73559744:C:G	2.45914e-13	-2.4149e-10	-1.50962	2.48317e-05	-2.4149e-10	-1.40113
73559834	chr16:73559834:T:C	8.91547e-13	-0.221642	-1.68486e-09	6.15121e-05	-0.494014	-1.68486e-09
73559897	chr16:73559897:T:C	5.87226e-14	-1.1725	-1.76928	4.62987e-06	-1.33273	-1.74799
73560266	chr16:73560266:A:G	5.637e-14	-1.5646	-1.41807	7.95902e-06	-1.11	-1.42894
73560320	chr16:73560320:A:C	3.92501e-14	-1.54251	-1.80214	4.56845e-06	-1.28803	-1.80604
73560504	chr16:73560504:T:C	4.61379e-14	-1.64115	-1.54182	3.9702e-06	-1.59841	-1.63602
73560650	chr16:73560650:T:C	1.08742e-12	1.23794	-1.26098	2.36971e-05	0.0117963	-1.45969
73560701	chr16:73560701:G:A	3.01398e-13	-2.4149e-10	-1.30617	3.16081e-05	-2.4149e-10	-1.15984
73560779	chr16:73560779:G:C	1.1446e-12	1.24551	-1.2173	2.4794e-05	0.0191358	-1.42178
73561019	chr16:73561019:A:G	1.91737e-13	-2.4149e-10	-1.75848	1.73427e-05	-2.4149e-10	-1.76008
73561198	chr16:73561198:A:T	4.18904e-14	-1.66601	-1.61354	3.80587e-06	-1.63146	-1.64525
73561318	chr16:73561318:A:G	1.82803e-13	-2.4149e-10	-1.80619	1.65675e-05	-2.4149e-10	-1.80581
73561556	chr16:73561556:G:C	3.45578e-14	-1.6678	-1.80417	3.18951e-06	-1.65015	-1.80323
73561614	chr16:73561614:G:A	9.23709e-13	-2.4149e-10	-0.186204	7.43556e-05	-2.4149e-10	-0.304389
73561663	chr16:73561663:T:G	1.85024e-13	-2.4149e-10	-1.79411	1.67503e-05	-2.4149e-10	-1.79483
73561740	chr16:73561740:T:C	3.81639e-14	-1.66572	-1.70699	3.66131e-06	-1.65894	-1.65649
73561819	chr16:73561819:C:T	4.76984e-14	-1.34987	-1.79984	6.19004e-06	-0.984036	-1.80627
73562476	chr16:73562476:A:G	2.58072e-13	-2.4149e-10	-1.46136	2.13822e-05	-2.4149e-10	-1.55069
73562779	chr16:73562779:C:T	8.47665e-13	-1.24835	0.976235	0.00011639	-1.36215	1.50585
73563385	chr16:73563385:T:C	4.11922e-14	-1.50968	-1.78667	5.00838e-06	-1.1997	-1.80243
73563594	chr16:73563594:T:C	3.56734e-14	-1.65811	-1.78209	3.31047e-06	-1.61836	-1.7978
73563652	chr16:73563652:T:C	8.43426e-13	-1.38492	1.1078	0.000118334	-1.46794	1.6282
73563663	chr16:73563663:C:G	2.45055e-13	-2.4149e-10	-1.51312	2.26724e-05	-2.4149e-10	-1.4921
73563664	chr16:73563664:C:T	3.52348e-14	-1.66655	-1.78602	3.22684e-06	-1.64259	-1.79915
73564094	chr16:73564094:C:G	4.54999e-14	-1.54798	-1.64891	5.18535e-06	-1.29143	-1.67598
73564262	chr16:73564262:T:A	3.62331e-14	-1.65613	-1.7685	3.34905e-06	-1.61511	-1.78946
73564303	chr16:73564303:C:T	2.0225e-13	-2.4149e-10	-1.7051	1.89974e-05	-2.4149e-10	-1.66895
73564808	chr16:73564808:A:C	1.89972e-13	-2.4149e-10	-1.76772	1.74033e-05	-2.4149e-10	-1.75659
73564872	chr16:73564872:G:A	2.23218e-13	-2.4149e-10	-1.60645	2.13831e-05	-2.4149e-10	-1.55065
73564926	chr16:73564926:T:A	4.17774e-14	-1.48031	-1.80193	5.43779e-06	-1.1466	-1.77328
73565228	chr16:73565228:T:C	4.62539e-14	-1.48194	-1.69851	5.02378e-06	-1.28177	-1.7173
73565425	chr16:73565425:A:G	1.9238e-13	-2.4149e-10	-1.75513	1.7467e-05	-2.4149e-10	-1.75293
73566454	chr16:73566454:G:A	5.38441e-14	-1.30319	-1.72532	4.52233e-06	-1.3837	-1.72052
73566511	chr16:73566511:C:T	1.91892e-13	-2.4149e-10	-1.75767	1.7497e-05	-2.4149e-10	-1.75122
73566626	chr16:73566626:T:TCCTC	5.55801e-14	-1.20288	-1.79389	3.67739e-06	-1.50537	-1.80568
73566673	chr16:73566673:A:G	9.57212e-13	-1.50063	1.35005	0.00014899	-1.48847	1.87911
73566887	chr16:73566887:C:T	1.9196e-13	-2.4149e-10	-1.75731	1.74066e-05	-2.4149e-10	-1.7564
73566942	chr16:73566942:G:A	1.90251e-13	-2.4149e-10	-1.76625	1.7217e-05	-2.4149e-10	-1.76735
73567935	chr16:73567935:C:T	2.65875e-13	-2.4149e-10	-1.43158	2.59833e-05	-2.4149e-10	-1.3558
73568408	chr16:73568408:T:C	2.80504e-13	-2.4149e-10	-1.37801	2.8367e-05	-2.4149e-10	-1.26802
73568437	chr16:73568437:A:G	2.99943e-13	-2.4149e-10	-1.31101	2.78991e-05	-2.4149e-10	-1.28466
73568676	chr16:73568676:C:T	2.31716e-13	-1.56909	-1.68486e-09	2.20368e-05	-1.52054	-1.68486e-09
73568703	chr16:73568703:G:A	3.70951e-13	-2.4149e-10	-1.09853	3.6433e-05	-2.4149e-10	-1.01777
73568755	chr16:73568755:C:T	2.774e-13	-2.4149e-10	-1.38914	2.72952e-05	-2.4149e-10	-1.30654
73568989	chr16:73568989:G:A	1.98131e-13	-2.4149e-10	-1.72567	1.77944e-05	-2.4149e-10	-1.73437
73569263	chr16:73569263:G:A	1.82376e-11	4.15793	-1.36129	0.000268922	2.43448	-1.45331
73569305	chr16:73569305:G:A	1.95165e-13	-2.4149e-10	-1.74075	1.69961e-05	-2.4149e-10	-1.78026
73569370	chr16:73569370:A:G	3.43555e-13	-2.4149e-10	-1.17525	3.72758e-05	-2.4149e-10	-0.994903
73569750	chr16:73569750:C:T	6.69611e-13	-1.56538	1.05748	9.86541e-05	-1.56384	1.54221
73569761	chr16:73569761:G:A	1.42701e-11	3.90213	-1.35081	0.000218759	2.20965	-1.43493
73570380	chr16:73570380:T:C	4.37212e-14	-1.43091	-1.80586	4.58173e-06	-1.28985	-1.80132
73570987	chr16:73570987:A:G	1.84456e-13	-2.4149e-10	-1.79719	1.67092e-05	-2.4149e-10	-1.79729
73571184	chr16:73571184:A:G	1.96873e-13	-2.4149e-10	-1.73204	1.70307e-05	-2.4149e-10	-1.77823
73571310	chr16:73571310:AAAGT:A	5.03665e-14	-1.29202	-1.80326	5.54299e-06	-1.11255	-1.78816
73571405	chr16:73571405:G:A	5.56243e-14	-1.58197	-1.41401	6.44577e-06	-1.38946	-1.36036
73571418	chr16:73571418:T:A	9.60119e-14	-0.661801	-1.78833	8.02788e-06	-0.75842	-1.77191
73571525	chr16:73571525:G:A	4.62092e-14	-1.38455	-1.79687	5.03176e-06	-1.22307	-1.7744
73571659	chr16:73571659:A:T	1.83864e-13	-2.4149e-10	-1.8004	1.66415e-05	-2.4149e-10	-1.80135
73571856	chr16:73571856:T:C	1.94179e-12	-2.4149e-10	0.556763	0.000167523	-2.4149e-10	0.507874
73572028	chr16:73572028:T:A	4.02868e-13	-2.4149e-10	-1.01599	3.98046e-05	-2.4149e-10	-0.929267
73572383	chr16:73572383:C:T	2.32852e-13	-1.63541	0.0712139	3.74954e-05	-1.50655	0.51752
73572664	chr16:73572664:A:T	6.67975e-14	-1.09668	-1.71626	4.13096e-06	-1.43716	-1.75758
73573182	chr16:73573182:C:A	7.91587e-13	-0.34056	-1.68486e-09	6.68827e-05	-0.410307	-1.68486e-09
73573947	chr16:73573947:T:C	1.86757e-13	-2.4149e-10	-1.78479	1.77152e-05	-2.4149e-10	-1.73882
73574678	chr16:73574678:G:A	1.82866e-13	-2.4149e-10	-1.80585	1.65795e-05	-2.4149e-10	-1.80508
73574745	chr16:73574745:C:T	1.97074e-13	-2.4149e-10	-1.73102	1.77194e-05	-2.4149e-10	-1.73859
73574796	chr16:73574796:A:G	2.70998e-13	-1.41249	-1.68486e-09	2.45832e-05	-1.41119	-1.68486e-09
73574896	chr16:73574896:C:T	7.44059e-14	-1.34687	-1.35819	8.10526e-06	-1.24378	-1.27696
73574935	chr16:73574935:G:A	1.88618e-13	-2.4149e-10	-1.77488	1.69055e-05	-2.4149e-10	-1.78561
73575125	chr16:73575125:A:G	1.83093e-13	-2.4149e-10	-1.80461	1.66271e-05	-2.4149e-10	-1.80221
73575379	chr16:73575379:T:C	1.8394e-13	-0.416984	-1.38301	1.57071e-05	-0.462917	-1.39622
73575538	chr16:73575538:G:A	2.70845e-13	-2.4149e-10	-1.41306	2.79485e-05	-2.4149e-10	-1.28289
73575656	chr16:73575656:C:T	2.62083e-13	-2.4149e-10	-1.44594	2.47058e-05	-2.4149e-10	-1.40621
73575769	chr16:73575769:C:T	2.33043e-13	-1.56338	-1.68486e-09	2.22504e-05	-1.51089	-1.68486e-09
73575872	chr16:73575872:C:T	2.15855e-13	-2.4149e-10	-1.64	1.93459e-05	-2.4149e-10	-1.65077
73575937	chr16:73575937:T:C	2.46266e-13	-2.4149e-10	-1.50819	2.20782e-05	-2.4149e-10	-1.51866
73575957	chr16:73575957:T:C	6.97176e-13	-0.357099	-0.110463	0.000157792	-0.0956083	0.543637
73576541	chr16:73576541:G:A	1.0671e-13	-0.930592	-1.41389	1.32987e-05	-0.544389	-1.48119
73576608	chr16:73576608:T:A	1.86886e-13	-2.4149e-10	-1.7841	1.66759e-05	-2.4149e-10	-1.79928
73576615	chr16:73576615:A:C	1.85012e-13	-2.4149e-10	-1.79418	1.68114e-05	-2.4149e-10	-1.79119
73576727	chr16:73576727:A:T	3.47754e-14	-1.66574	-1.79995	3.17345e-06	-1.66249	-1.79594
73576813	chr16:73576813:C:T	4.90305e-13	-2.4149e-10	-0.819573	4.42072e-05	-2.4149e-10	-0.824361
73577027	chr16:73577027:G:A	4.78788e-13	-0.390278	-0.453066	4.16317e-05	-0.781781	-0.102606
73577380	chr16:73577380:T:C	1.82787e-13	-2.4149e-10	-1.80628	1.66077e-05	-2.4149e-10	-1.80338
73577553	chr16:73577553:G:A	2.1987e-13	-2.4149e-10	-1.62156	2.10566e-05	-2.4149e-10	-1.56603
73577750	chr16:73577750:A:T	1.86273e-13	-2.4149e-10	-1.78739	1.69467e-05	-2.4149e-10	-1.78317
73577788	chr16:73577788:G:A	1.91209e-13	-2.4149e-10	-1.76123	1.78607e-05	-2.4149e-10	-1.73065
73577865	chr16:73577865:G:A	2.00919e-13	-2.4149e-10	-1.7117	1.79494e-05	-2.4149e-10	-1.72569
73578119	chr16:73578119:T:C	2.01201e-13	-2.4149e-10	-1.7103	1.79513e-05	-2.4149e-10	-1.72559
73578221	chr16:73578221:T:C	7.11454e-13	-0.342979	-0.104311	0.000165283	-0.0852734	0.579686
73578368	chr16:73578368:T:G	2.01983e-13	-2.4149e-10	-1.70642	1.84663e-05	-2.4149e-10	-1.6973
73578370	chr16:73578370:G:A	6.98361e-13	-0.212773	-0.253092	0.000154292	0.0402427	0.385355
73578512	chr16:73578512:G:A	8.60297e-13	-0.233588	-0.023734	0.000176714	0.00754224	0.553739
73578823	chr16:73578823:T:G	2.10037e-13	-2.4149e-10	-1.66732	1.87576e-05	-2.4149e-10	-1.68165
73578955	chr16:73578955:G:A	1.82788e-13	-2.4149e-10	-1.80627	1.66093e-05	-2.4149e-10	-1.80328
73578969	chr16:73578969:G:T	2.05707e-13	-2.4149e-10	-1.68815	1.83837e-05	-2.4149e-10	-1.70178
73579242	chr16:73579242:C:T	1.99725e-13	-2.4149e-10	-1.71766	1.78475e-05	-2.4149e-10	-1.73138
73579693	chr16:73579693:G:A	1.11616e-13	-1.05322	-1.24631	1.33019e-05	-0.845456	-1.17988
73580164	chr16:73580164:T:C	3.07711e-13	-2.4149e-10	-1.28544	3.01545e-05	-2.4149e-10	-1.20692
73580166	chr16:73580166:G:T	2.66985e-13	-2.4149e-10	-1.42741	2.91561e-05	-2.4149e-10	-1.24059
73580250	chr16:73580250:C:T	2.15235e-13	-1.64287	-1.68486e-09	1.92523e-05	-1.65562	-1.68486e-09
73580281	chr16:73580281:C:T	2.17848e-13	-2.4149e-10	-1.6308	1.97082e-05	-2.4149e-10	-1.63221
73580730	chr16:73580730:C:A	2.1137e-13	-2.4149e-10	-1.66099	1.80658e-05	-2.4149e-10	-1.71923
73580741	chr16:73580741:T:C	7.59955e-14	-1.53221	-1.15171	1.33808e-05	-1.09945	-0.919975
73580792	chr16:73580792:C:T	3.49346e-14	-1.66313	-1.79799	3.13928e-06	-1.66648	-1.80278
73581332	chr16:73581332:T:A	2.07611e-13	-2.4149e-10	-1.67894	1.82303e-05	-2.4149e-10	-1.71016
73581434	chr16:73581434:T:C	2.49206e-13	-2.4149e-10	-1.49632	2.22149e-05	-2.4149e-10	-1.51248
73581509	chr16:73581509:C:T	2.26021e-13	-2.4149e-10	-1.59397	1.90678e-05	-2.4149e-10	-1.66525
73581784	chr16:73581784:T:C	6.77784e-14	-1.00725	-1.7911	4.67379e-06	-1.2819	-1.78937
73581922	chr16:73581922:C:T	3.58942e-14	-1.66682	-1.7672	3.77962e-06	-1.51766	-1.76596
73582092	chr16:73582092:A:G	1.2279e-13	-0.505878	-1.69825	8.5271e-06	-0.813621	-1.65638
73582214	chr16:73582214:G:A	3.18725e-13	-2.4149e-10	-1.25027	2.81459e-05	-2.4149e-10	-1.27585
73582259	chr16:73582259:C:T	7.59962e-14	-0.958409	-1.72551	5.29534e-06	-1.19312	-1.7533
73582494	chr16:73582494:G:C	5.62969e-13	-2.4149e-10	-0.681376	4.54371e-05	-2.4149e-10	-0.79692
73582584	chr16:73582584:T:C	2.13649e-13	0.0740752	-1.72434	1.28755e-05	-0.382946	-1.67498
73582658	chr16:73582658:A:C	2.09983e-13	-2.4149e-10	-1.66758	2.06572e-05	-2.4149e-10	-1.58518
73582856	chr16:73582856:T:G	6.70862e-14	-1.2679	-1.54072	7.40213e-06	-1.11531	-1.49617
73583100	chr16:73583100:C:T	1.40712e-12	0.100822	0.133876	0.000230238	-0.0256755	0.851539
73583552	chr16:73583552:C:A	1.87645e-13	-2.4149e-10	-1.78005	1.77345e-05	-2.4149e-10	-1.73774
73584062	chr16:73584062:T:C	8.75997e-14	-0.73812	-1.8037	6.60109e-06	-0.934935	-1.79108
73584328	chr16:73584328:C:G	5.34081e-13	-2.4149e-10	-0.734053	6.59307e-05	-2.4149e-10	-0.424645
73584412	chr16:73584412:A:G	2.30527e-13	-2.4149e-10	-1.57423	1.93016e-05	-2.4149e-10	-1.65306
73584526	chr16:73584526:A:G	6.71916e-14	-1.63986	-1.16719	1.03717e-05	-1.34895	-0.925218
73584859	chr16:73584859:C:A	3.8172e-14	-1.64993	-1.72257	3.68988e-06	-1.58564	-1.72201
73584898	chr16:73584898:A:G	1.90974e-13	-2.4149e-10	-1.76246	1.6855e-05	-2.4149e-10	-1.7886
73584948	chr16:73584948:C:T	2.98264e-13	-2.4149e-10	-1.31662	3.36141e-05	-2.4149e-10	-1.0983
73585042	chr16:73585042:T:C	3.05016e-13	-2.4149e-10	-1.29424	3.44405e-05	-2.4149e-10	-1.07402
73585350	chr16:73585350:A:G	1.84585e-13	-2.4149e-10	-1.79649	1.67556e-05	-2.4149e-10	-1.79452
73585402	chr16:73585402:G:A	2.22655e-12	-0.328996	1.0226	0.000425416	-0.46064	1.90046
73585478	chr16:73585478:C:G	1.84247e-13	-2.4149e-10	-1.79832	1.66289e-05	-2.4149e-10	-1.80211
73585631	chr16:73585631:A:G	2.40689e-13	-2.4149e-10	-1.5311	2.1247e-05	-2.4149e-10	-1.55703
73585671	chr16:73585671:G:A	2.14298e-13	-2.4149e-10	-1.64723	1.90609e-05	-2.4149e-10	-1.66561
73585793	chr16:73585793:A:G	1.82786e-13	-2.4149e-10	-1.80628	1.65646e-05	-2.4149e-10	-1.80598
73585794	chr16:73585794:T:C	1.94047e-13	-2.4149e-10	-1.7465	1.7447e-05	-2.4149e-10	-1.75408
73585904	chr16:73585904:C:T	2.44285e-13	-2.4149e-10	-1.51626	2.15643e-05	-2.4149e-10	-1.54221
73585907	chr16:73585907:A:C	5.9655e-14	-1.63942	-1.2866	9.01567e-06	-1.34734	-1.06694
73586138	chr16:73586138:C:A	4.72504e-14	-1.49086	-1.66828	4.41451e-06	-1.48026	-1.6481
73586267	chr16:73586267:T:G	2.73364e-13	-2.4149e-10	-1.4038	3.01806e-05	-2.4149e-10	-1.20605
73586380	chr16:73586380:C:G	3.5857e-12	-2.4149e-10	1.17011	0.000300697	-2.4149e-10	1.09286
73586542	chr16:73586542:T:C	2.17312e-13	-1.63327	-1.68486e-09	1.94767e-05	-1.64403	-1.68486e-09
73586618	chr16:73586618:C:T	4.17971e-13	-2.4149e-10	-0.979189	4.98886e-05	-2.4149e-10	-0.703456
73586676	chr16:73586676:T:A	1.7995e-13	-0.849838	-0.972083	1.19829e-05	-1.19696	-0.932804
73586806	chr16:73586806:T:C	1.82868e-13	-0.647071	-1.15877	1.26866e-05	-1.0296	-1.04311
73587112	chr16:73587112:T:C	2.28068e-13	-2.4149e-10	-1.58496	2.04185e-05	-2.4149e-10	-1.59681
73587120	chr16:73587120:G:T	1.81771e-12	-0.495307	0.986042	0.0003223	-0.662241	1.82448
73587126	chr16:73587126:G:A	1.07257e-13	-0.841651	-1.49772	6.86726e-06	-1.1917	-1.49478
73587535	chr16:73587535:A:G	2.27458e-13	-2.4149e-10	-1.58764	2.03654e-05	-2.4149e-10	-1.59941
73587613	chr16:73587613:G:A	1.83561e-13	-2.4149e-10	-1.80205	1.6658e-05	-2.4149e-10	-1.80036
73587699	chr16:73587699:A:C	2.82445e-13	-2.4149e-10	-1.37112	2.67089e-05	-2.4149e-10	-1.32825
73587728	chr16:73587728:T:C	2.10164e-13	-1.66671	-1.68486e-09	1.91447e-05	-1.66122	-1.68486e-09
73587900	chr16:73587900:T:C	3.52186e-14	-1.65849	-1.79454	3.4953e-06	-1.56628	-1.79555
73588076	chr16:73588076:A:C	1.59938e-13	-1.24592	-0.69389	2.13063e-05	-1.18273	-0.371514
73588218	chr16:73588218:G:A	1.90791e-13	-2.4149e-10	-1.76342	1.70833e-05	-2.4149e-10	-1.77515
73588277	chr16:73588277:T:C	1.8307e-13	-2.4149e-10	-1.80473	1.6759e-05	-2.4149e-10	-1.79431
73588383	chr16:73588383:T:C	2.11688e-13	-1.65949	-1.68486e-09	2.45596e-05	-1.41215	-1.68486e-09
73588457	chr16:73588457:C:T	3.08965e-13	-2.4149e-10	-1.28137	2.82978e-05	-2.4149e-10	-1.27047
73588489	chr16:73588489:A:T	3.07725e-13	-1.2854	-1.68486e-09	2.85958e-05	-1.25999	-1.68486e-09
73588579	chr16:73588579:A:G	4.26787e-14	-1.61022	-1.65068	3.80764e-06	-1.59859	-1.67765
73588918	chr16:73588918:T:C	1.89961e-13	-2.4149e-10	-1.76778	1.72973e-05	-2.4149e-10	-1.7627
73589009	chr16:73589009:C:T	4.23053e-12	1.33548	-1.68486e-09	0.000514395	1.62974	-1.68486e-09
73589378	chr16:73589378:G:C	2.22212e-13	-2.4149e-10	-1.61097	2.083e-05	-2.4149e-10	-1.57685
73589589	chr16:73589589:G:A	1.85106e-13	-2.4149e-10	-1.79367	1.69334e-05	-2.4149e-10	-1.78396
73589599	chr16:73589599:G:A	1.97874e-13	-2.4149e-10	-1.72697	1.71975e-05	-2.4149e-10	-1.76849
73589604	chr16:73589604:C:G	2.60383e-13	-2.4149e-10	-1.45245	2.46599e-05	-2.4149e-10	-1.40807
73590140	chr16:73590140:G:A	5.2727e-13	0.298089	-1.04498	3.11382e-05	-0.0822765	-1.09254
73590209	chr16:73590209:A:G	2.096e-13	-2.4149e-10	-1.6694	1.79144e-05	-2.4149e-10	-1.72764
73590436	chr16:73590436:T:C	2.25742e-13	-2.4149e-10	-1.59521	2.11574e-05	-2.4149e-10	-1.56126
73590570	chr16:73590570:C:T	3.1452e-13	0.38249	-1.64604	2.98665e-05	0.385867	-1.60238
73590575	chr16:73590575:G:A	2.02564e-13	-2.4149e-10	-1.70354	1.75342e-05	-2.4149e-10	-1.7491
73590683	chr16:73590683:C:T	6.43137e-13	-2.4149e-10	-0.548242	5.58192e-05	-2.4149e-10	-0.591131
73590919	chr16:73590919:A:C	2.13712e-13	-0.257873	-1.3921	1.29473e-05	-0.60255	-1.44981
73591015	chr16:73591015:C:T	2.85536e-13	-1.36023	-1.68486e-09	2.51259e-05	-1.38935	-1.68486e-09
73591099	chr16:73591099:T:C	5.7244e-13	-2.4149e-10	-0.664693	6.80076e-05	-2.4149e-10	-0.393629
73591505	chr16:73591505:A:G	2.06136e-13	-2.4149e-10	-1.68606	1.7705e-05	-2.4149e-10	-1.7394
73591574	chr16:73591574:T:C	2.77826e-13	-2.4149e-10	-1.3876	2.55274e-05	-2.4149e-10	-1.3735
73591833	chr16:73591833:A:T	8.07513e-12	0.242751	1.73919	0.001674	0.0748359	2.73489
73592030	chr16:73592030:A:G	3.75644e-14	-1.61559	-1.77296	4.90676e-06	-1.25384	-1.7688
73592069	chr16:73592069:TA:T	4.25416e-14	-1.4846	-1.77952	3.32826e-06	-1.61925	-1.79155
73592415	chr16:73592415:G:C	2.339e-13	-2.4149e-10	-1.55971	2.16717e-05	-2.4149e-10	-1.53724
73592646	chr16:73592646:T:G	3.97151e-14	-1.58687	-1.746	5.44312e-06	-1.17234	-1.74655
73593441	chr16:73593441:C:T	2.33685e-13	-2.4149e-10	-1.56062	2.20159e-05	-2.4149e-10	-1.52149
73593462	chr16:73593462:A:G	2.02749e-13	-2.4149e-10	-1.70263	1.74924e-05	-2.4149e-10	-1.75148
73593754	chr16:73593754:T:C	2.56325e-13	-2.4149e-10	-1.46815	2.20949e-05	-2.4149e-10	-1.5179
73594108	chr16:73594108:T:C	1.7784e-13	-0.291196	-1.54252	1.09024e-05	-0.636898	-1.58737
73594125	chr16:73594125:T:C	6.75138e-14	-1.3432	-1.45907	6.26961e-06	-1.34329	-1.43425
73594178	chr16:73594178:A:G	1.8295e-13	-2.4149e-10	-1.80539	1.66253e-05	-2.4149e-10	-1.80232
73594369	chr16:73594369:T:C	2.62147e-13	-2.4149e-10	-1.4457	2.60335e-05	-2.4149e-10	-1.35387
73594868	chr16:73594868:T:C	1.63516e-13	-0.977027	-0.940661	1.36211e-05	-1.26272	-0.738911
73595152	chr16:73595152:T:C	2.16247e-12	0.104219	0.560189	0.000445247	-0.0294373	1.51482
73595253	chr16:73595253:C:A	2.16242e-13	-2.4149e-10	-1.6382	2.08761e-05	-2.4149e-10	-1.57464
73595689	chr16:73595689:C:T	4.65013e-13	-2.4149e-10	-0.872535	3.91889e-05	-2.4149e-10	-0.944856
73595726	chr16:73595726:A:C	5.3687e-13	-2.4149e-10	-0.728844	4.43698e-05	-2.4149e-10	-0.82069
73595970	chr16:73595970:C:A	1.61982e-13	-0.122741	-1.80437	1.89965e-05	0.136788	-1.80578
73596138	chr16:73596138:G:A	2.15511e-12	-0.34348	1.00448	0.000465115	-0.33125	1.86029
73596194	chr16:73596194:C:T	6.26591e-13	-1.53753	0.963228	0.000108872	-1.59637	1.6733
73596293	chr16:73596293:G:C	2.59322e-12	-0.384375	1.23043	0.000570871	-0.377165	2.11108
73596313	chr16:73596313:G:A	2.92663e-13	-1.66325	0.327672	4.94485e-05	-1.64113	0.92881
73596423	chr16:73596423:C:T	5.96771e-14	-1.22055	-1.70511	6.48907e-06	-1.04524	-1.69789
73596477	chr16:73596477:T:C	3.03918e-13	-2.4149e-10	-1.29784	3.03368e-05	-2.4149e-10	-1.20089
73596836	chr16:73596836:C:T	6.48283e-13	-1.60245	1.06218	0.000119167	-1.64139	1.80867
73596883	chr16:73596883:G:C	1.07792e-13	-1.09092	-1.24348	9.53283e-06	-1.11423	-1.24428
73596934	chr16:73596934:TAAAAAG:T	2.28818e-13	-2.4149e-10	-1.58167	2.28665e-05	-2.4149e-10	-1.48358
73597036	chr16:73597036:G:A	2.1411e-13	-2.4149e-10	-1.64811	2.07511e-05	-2.4149e-10	-1.58065
73597124	chr16:73597124:C:G	2.47582e-13	-1.50286	-1.68486e-09	2.43908e-05	-1.41904	-1.68486e-09
73597378	chr16:73597378:C:T	3.04764e-13	-2.4149e-10	-1.29506	2.79448e-05	-2.4149e-10	-1.28302
73597862	chr16:73597862:G:T	8.57724e-14	-0.972287	-1.59062	7.57086e-06	-0.998561	-1.59038
73597966	chr16:73597966:A:G	2.63508e-13	-2.4149e-10	-1.44052	2.24818e-05	-2.4149e-10	-1.50054
73598307	chr16:73598307:T:A	1.08128e-13	-0.715385	-1.6159	1.12522e-05	-0.52974	-1.66295
73598310	chr16:73598310:G:A	1.76019e-13	-1.58835	-0.255657	2.46723e-05	-1.51627	0.108704
73598493	chr16:73598493:C:G	3.91403e-13	-2.4149e-10	-1.04486	3.26528e-05	-2.4149e-10	-1.12732
73599276	chr16:73599276:C:T	9.48915e-14	-1.51673	-0.945139	1.24962e-05	-1.41977	-0.668052
73599484	chr16:73599484:C:T	1.49818e-13	-0.206611	-1.79857	1.70893e-05	0.0254024	-1.8002
73600037	chr16:73600037:G:C	2.31177e-13	-0.884244	-0.687171	3.78116e-05	-0.864167	-0.116466
73600240	chr16:73600240:C:G	3.65118e-13	-2.4149e-10	-1.11438	3.09735e-05	-2.4149e-10	-1.18012
73600286	chr16:73600286:G:A	2.52518e-12	-0.220025	1.03949	0.000633979	-0.204319	2.04309
73600359	chr16:73600359:T:C	1.79559e-13	-0.0183866	-1.80571	2.1544e-05	0.262972	-1.80612
73600672	chr16:73600672:G:A	3.62914e-13	-2.4149e-10	-1.12044	3.28757e-05	-2.4149e-10	-1.12052
73600955	chr16:73600955:G:A	2.15004e-13	-1.64394	-1.68486e-09	1.97596e-05	-1.62961	-1.68486e-09
73601052	chr16:73601052:C:T	2.56096e-13	-1.6219	0.15285	4.07672e-05	-1.65376	0.748392
73601253	chr16:73601253:C:T	2.45904e-13	-2.4149e-10	-1.50966	2.25935e-05	-2.4149e-10	-1.49559
73601280	chr16:73601280:G:A	1.38886e-13	-1.20823	-0.872711	1.80999e-05	-1.01984	-0.697498
73601330	chr16:73601330:T:C	3.86502e-14	-1.66195	-1.6981	3.66789e-06	-1.66641	-1.64722
73601346	chr16:73601346:A:T	4.45247e-14	-1.66053	-1.55803	4.36093e-06	-1.66722	-1.47334
73601401	chr16:73601401:T:C	4.42012e-14	-1.658	-1.56785	4.31887e-06	-1.66774	-1.48252
73601427	chr16:73601427:G:A	3.07888e-13	-1.28486	-1.68486e-09	3.16935e-05	-1.15714	-1.68486e-09
73601995	chr16:73601995:G:A	4.07947e-13	-1.00346	-1.68486e-09	2.03107e-05	-1.6021	-1.68486e-09
73602763	chr16:73602763:G:A	2.70568e-12	-2.4149e-10	0.888508	0.000233291	-2.4149e-10	0.839038
73602815	chr16:73602815:C:T	5.20854e-14	-1.49537	-1.56635	5.9832e-06	-1.41122	-1.41308
73602852	chr16:73602852:CAGG:C	4.86222e-14	-1.49156	-1.63896	5.46476e-06	-1.40718	-1.50774
73603241	chr16:73603241:C:T	5.9217e-14	-1.29855	-1.63484	6.86306e-06	-1.13071	-1.55638
73603496	chr16:73603496:G:A	3.0984e-12	-0.254417	1.27846	0.000798267	-0.253187	2.32238
73603612	chr16:73603612:CAAAAATTCA:C	2.94007e-13	-2.4149e-10	-1.331	2.71291e-05	-2.4149e-10	-1.31264
73603635	chr16:73603635:T:G	2.23385e-13	-2.4149e-10	-1.60571	2.07131e-05	-2.4149e-10	-1.58248
73603688	chr16:73603688:A:T	5.6978e-13	0.467533	-1.13688	7.11702e-05	0.701667	-1.04984
73603732	chr16:73603732:A:G	3.80489e-12	-0.189606	1.41905	0.00100118	-0.193359	2.48905
73603835	chr16:73603835:G:A	3.01827e-13	-2.4149e-10	-1.30475	2.57149e-05	-2.4149e-10	-1.36618
73603902	chr16:73603902:C:T	3.59944e-13	-2.4149e-10	-1.12865	3.08131e-05	-2.4149e-10	-1.18531
73603905	chr16:73603905:A:T	1.11487e-13	-1.118	-1.18269	1.20304e-05	-1.11026	-1.01555
73603951	chr16:73603951:G:A	2.34708e-13	-2.4149e-10	-1.55626	2.10461e-05	-2.4149e-10	-1.56653
73604479	chr16:73604479:C:G	3.47924e-13	-2.4149e-10	-1.16262	2.96269e-05	-2.4149e-10	-1.22457
73604510	chr16:73604510:T:C	5.22471e-13	-0.582115	-0.173916	7.32972e-05	-0.622998	0.304272
73604862	chr16:73604862:G:C	6.77088e-14	-1.03863	-1.76076	6.21218e-06	-0.996316	-1.79042
73604904	chr16:73604904:G:A	1.89467e-13	-2.4149e-10	-1.77039	1.78839e-05	-2.4149e-10	-1.72935
73604913	chr16:73604913:A:T	1.82953e-13	-2.4149e-10	-1.80537	1.66383e-05	-2.4149e-10	-1.80154
73605150	chr16:73605150:T:C	3.36411e-13	-1.19627	-1.68486e-09	3.40669e-05	-1.08492	-1.68486e-09
73605544	chr16:73605544:T:C	1.19996e-13	-0.476094	-1.75105	1.28728e-05	-0.290333	-1.7678
73605609	chr16:73605609:G:A	2.09477e-13	-2.4149e-10	-1.66998	1.81867e-05	-2.4149e-10	-1.71256
73606688	chr16:73606688:C:T	1.17917e-12	-2.4149e-10	0.057968	0.00012927	-2.4149e-10	0.248654
73606933	chr16:73606933:T:C	1.89238e-13	-2.4149e-10	-1.77159	1.68954e-05	-2.4149e-10	-1.78621
73606978	chr16:73606978:A:G	2.00115e-13	-2.4149e-10	-1.71571	1.85244e-05	-2.4149e-10	-1.69416
73607134	chr16:73607134:T:A	7.05635e-12	0.150154	1.69693	0.00198532	0.162541	2.81774
73607203	chr16:73607203:A:G	2.0827e-13	-2.4149e-10	-1.67576	1.93966e-05	-2.4149e-10	-1.64815
73607268	chr16:73607268:C:T	2.40301e-13	-1.53271	-1.68486e-09	2.17503e-05	-1.53362	-1.68486e-09
73607444	chr16:73607444:T:C	2.61622e-13	-2.4149e-10	-1.4477	2.29987e-05	-2.4149e-10	-1.47781
73607450	chr16:73607450:T:C	1.09521e-12	-2.4149e-10	-0.0159003	9.65652e-05	-2.4149e-10	-0.0430304
73607488	chr16:73607488:T:C	8.04667e-12	0.269312	1.7091	0.0022685	0.280877	2.83275
73607499	chr16:73607499:T:C	1.84105e-13	-2.4149e-10	-1.7991	1.70349e-05	-2.4149e-10	-1.77799
73607722	chr16:73607722:C:T	1.41988e-12	-2.4149e-10	0.243728	0.00015343	-2.4149e-10	0.419996
73607728	chr16:73607728:A:G	1.87362e-13	-2.4149e-10	-1.78156	1.78227e-05	-2.4149e-10	-1.73278
73607756	chr16:73607756:G:A	1.41692e-12	-2.4149e-10	0.241642	0.000153146	-2.4149e-10	0.418141
73607793	chr16:73607793:C:T	7.60201e-12	0.100857	1.82071	0.00217336	0.114015	2.95676
73608339	chr16:73608339:C:T	1.93188e-13	-2.4149e-10	-1.75093	1.75734e-05	-2.4149e-10	-1.74686
73608629	chr16:73608629:C:T	1.8779e-13	-2.4149e-10	-1.77928	1.75948e-05	-2.4149e-10	-1.74564
73608700	chr16:73608700:G:A	6.18879e-14	-1.50609	-1.38319	5.67967e-06	-1.40838	-1.46797
73608734	chr16:73608734:C:T	1.82834e-13	-2.4149e-10	-1.80602	1.656e-05	-2.4149e-10	-1.80626
73608991	chr16:73608991:C:T	6.96967e-13	-0.574042	0.106179	9.90409e-05	-0.596954	0.579239
73609285	chr16:73609285:C:G	1.8609e-13	-2.4149e-10	-1.78837	1.70085e-05	-2.4149e-10	-1.77953
73609423	chr16:73609423:C:T	1.85642e-13	-2.4149e-10	-1.79078	1.69054e-05	-2.4149e-10	-1.78562
73609462	chr16:73609462:A:G	1.91549e-13	-2.4149e-10	-1.75946	1.83014e-05	-2.4149e-10	-1.70627
73609599	chr16:73609599:C:G	3.31796e-13	-0.17026	-1.03982	3.95647e-05	-0.000757382	-0.934554
73609927	chr16:73609927:T:C	5.27276e-13	-0.199576	-0.547302	6.43677e-05	-0.0244328	-0.424204
73610054	chr16:73610054:G:A	3.86359e-14	-1.64736	-1.71306	3.78915e-06	-1.60517	-1.67593
73610406	chr16:73610406:T:C	8.70144e-12	0.565839	1.4908	0.00169279	0.821145	1.99974
73610845	chr16:73610845:A:G	5.46684e-12	-0.0740562	1.66591	0.000887582	0.124933	2.05032
73611031	chr16:73611031:T:A	1.44721e-13	-0.485514	-1.55428	1.42708e-05	-0.475964	-1.47907
73611514	chr16:73611514:T:G	1.84994e-13	-2.4149e-10	-1.79428	1.66687e-05	-2.4149e-10	-1.79971
73611720	chr16:73611720:T:C	2.9937e-12	0.989665	-1.68486e-09	0.00036814	1.29521	-1.68486e-09
73612444	chr16:73612444:G:T	3.07183e-13	-1.28716	-1.68486e-09	2.86001e-05	-1.25984	-1.68486e-09
73612932	chr16:73612932:G:A	1.90605e-11	-0.381193	3.22197	0.00606788	-0.380615	4.47813
73612934	chr16:73612934:A:G	1.8892e-11	-0.3718	3.20369	0.00598842	-0.372179	4.45651
73613233	chr16:73613233:A:G	1.83641e-13	-2.4149e-10	-1.80162	1.6615e-05	-2.4149e-10	-1.80295
73613445	chr16:73613445:TG:T	1.89057e-13	-2.4149e-10	-1.77255	1.73673e-05	-2.4149e-10	-1.75866
73613446	chr16:73613446:G:T	9.74874e-14	-1.2202	-1.21468	1.0997e-05	-1.20617	-1.00945
73613527	chr16:73613527:T:A	2.1343e-11	-0.270443	3.22432	0.00678677	-0.272629	4.48211
73613602	chr16:73613602:G:C	6.85427e-12	-0.0945933	1.91262	0.00185739	-0.117073	3.03075
73613608	chr16:73613608:G:C	1.88422e-13	-2.4149e-10	-1.77592	1.69889e-05	-2.4149e-10	-1.78069
73613709	chr16:73613709:C:T	1.47234e-13	-0.572026	-1.45055	1.47734e-05	-0.557742	-1.36268
73613748	chr16:73613748:G:C	4.01505e-12	-0.176416	1.45962	0.000614275	0.00120119	1.80599
73615607	chr16:73615607:A:G	6.59803e-12	-0.384789	2.16472	0.00139885	-0.394013	3.02417
73616602	chr16:73616602:ATG:A	3.97044e-12	-2.4149e-10	1.27203	0.000358686	-2.4149e-10	1.2692
73616954	chr16:73616954:A:G	1.29241e-11	0.48668	1.96557	0.00263003	0.679141	2.58236
73617046	chr16:73617046:T:C	7.95312e-12	0.680004	1.28672	0.00143272	0.869182	1.7849
73617203	chr16:73617203:T:C	1.1704e-13	-1.10536	-1.14673	1.04356e-05	-1.12303	-1.14499
73617580	chr16:73617580:A:T	3.13591e-13	-2.4149e-10	-1.26651	2.77409e-05	-2.4149e-10	-1.29034
73617740	chr16:73617740:C:A	2.43676e-13	-2.4149e-10	-1.51876	2.20291e-05	-2.4149e-10	-1.52088
73617741	chr16:73617741:C:A	2.43124e-13	-2.4149e-10	-1.52103	2.19781e-05	-2.4149e-10	-1.5232
73617949	chr16:73617949:A:G	2.44505e-13	-1.51537	-1.68486e-09	2.33436e-05	-1.46293	-1.68486e-09
73618138	chr16:73618138:C:A	1.8416e-13	-2.4149e-10	-1.79879	1.65595e-05	-2.4149e-10	-1.80629
73618190	chr16:73618190:A:C	7.31535e-13	-2.4149e-10	-0.419456	8.62251e-05	-2.4149e-10	-0.156287
73619147	chr16:73619147:A:G	1.03912e-13	-1.6064	-0.764657	1.37202e-05	-1.63779	-0.356583
73619267	chr16:73619267:T:A	1.68378e-13	-0.184288	-1.7041	1.72027e-05	-0.0534047	-1.71478
73619601	chr16:73619601:T:C	1.86419e-13	-2.4149e-10	-1.7866	1.67254e-05	-2.4149e-10	-1.79632
73619914	chr16:73619914:G:A	1.83752e-13	-2.4149e-10	-1.80101	1.6831e-05	-2.4149e-10	-1.79003
73620800	chr16:73620800:A:G	2.10431e-13	-1.66544	-1.68486e-09	1.90204e-05	-1.66774	-1.68486e-09
73621578	chr16:73621578:G:T	8.04492e-14	-1.31193	-1.31505	8.2252e-06	-1.16232	-1.34373
73622205	chr16:73622205:C:T	1.00432e-13	-1.35601	-1.04911	1.02905e-05	-1.21732	-1.06471
73622268	chr16:73622268:G:T	1.82934e-13	-2.4149e-10	-1.80548	1.65611e-05	-2.4149e-10	-1.80619
73622536	chr16:73622536:T:C	2.15253e-13	-2.4149e-10	-1.64279	2.01306e-05	-2.4149e-10	-1.61101
73622704	chr16:73622704:G:A	1.86689e-13	-2.4149e-10	-1.78515	1.66157e-05	-2.4149e-10	-1.8029
73623166	chr16:73623166:T:A	1.41016e-11	-0.265192	2.80464	0.0036178	-0.288129	3.8685
73623178	chr16:73623178:A:C	8.7328e-14	-1.49645	-1.04848	9.20662e-06	-1.52322	-0.870109
73623398	chr16:73623398:C:G	1.14575e-13	-1.07747	-1.19589	1.01764e-05	-1.09293	-1.20025
73623500	chr16:73623500:G:C	2.82429e-13	-2.4149e-10	-1.37117	2.69454e-05	-2.4149e-10	-1.31944
73624034	chr16:73624034:C:T	1.86203e-13	-2.4149e-10	-1.78776	1.70363e-05	-2.4149e-10	-1.7779
73624035	chr16:73624035:C:T	1.84779e-13	-2.4149e-10	-1.79544	1.65589e-05	-2.4149e-10	-1.80633
73624178	chr16:73624178:T:C	3.55698e-13	-2.4149e-10	-1.14052	3.2318e-05	-2.4149e-10	-1.13762
73624272	chr16:73624272:C:A	2.33747e-13	-2.4149e-10	-1.56036	2.11255e-05	-2.4149e-10	-1.56277
73625137	chr16:73625137:C:G	1.98138e-13	-2.4149e-10	-1.72564	1.85703e-05	-2.4149e-10	-1.69169
73625310	chr16:73625310:T:C	1.83076e-13	-2.4149e-10	-1.8047	1.65668e-05	-2.4149e-10	-1.80585
73625458	chr16:73625458:G:A	2.04644e-13	-2.4149e-10	-1.69333	1.85417e-05	-2.4149e-10	-1.69323
73625480	chr16:73625480:G:C	6.2147e-13	-0.582513	-1.68486e-09	5.66975e-05	-0.575518	-1.68486e-09
73626014	chr16:73626014:C:T	2.40636e-13	-2.4149e-10	-1.53132	2.17981e-05	-2.4149e-10	-1.53143
73626537	chr16:73626537:A:G	2.17994e-13	-2.4149e-10	-1.63013	2.06444e-05	-2.4149e-10	-1.5858
73626938	chr16:73626938:G:A	2.00298e-13	-2.4149e-10	-1.71479	1.8831e-05	-2.4149e-10	-1.67774
73627102	chr16:73627102:T:G	3.29817e-13	-2.4149e-10	-1.21606	2.9025e-05	-2.4149e-10	-1.24509
73627123	chr16:73627123:T:A	5.33867e-14	-1.64195	-1.39508	5.54975e-06	-1.66283	-1.23667
73627228	chr16:73627228:A:G	1.86661e-13	-2.4149e-10	-1.78531	1.69558e-05	-2.4149e-10	-1.78264
73627398	chr16:73627398:T:C	9.31011e-14	-1.59316	-0.887755	1.09496e-05	-1.63224	-0.587709
73627967	chr16:73627967:T:C	2.25792e-13	-0.96312	-0.631868	2.07426e-05	-0.952871	-0.628189
73628563	chr16:73628563:G:A	2.00634e-13	-2.4149e-10	-1.71312	1.88009e-05	-2.4149e-10	-1.67934
73629127	chr16:73629127:A:C	5.5202e-13	-0.701016	-1.68486e-09	5.03882e-05	-0.693491	-1.68486e-09
73629325	chr16:73629325:A:G	8.18634e-14	-1.07572	-1.53383	7.5044e-06	-1.06822	-1.52953
73630104	chr16:73630104:T:C	1.93842e-13	-2.4149e-10	-1.74756	1.71066e-05	-2.4149e-10	-1.77378
73630124	chr16:73630124:G:A	1.02982e-12	-1.10253	1.02506	0.000156747	-0.895422	1.33681
73630275	chr16:73630275:CA:C	1.30463e-12	-1.13331	1.29239	0.00029946	-1.15122	2.23995
73630359	chr16:73630359:C:T	1.86678e-13	-2.4149e-10	-1.78521	1.6952e-05	-2.4149e-10	-1.78286
73630418	chr16:73630418:T:A	3.70597e-14	-1.63987	-1.7622	3.70387e-06	-1.59845	-1.70542
73630584	chr16:73630584:C:T	2.21154e-13	-2.4149e-10	-1.61574	2.11434e-05	-2.4149e-10	-1.56192
73630849	chr16:73630849:T:C	5.04241e-14	-1.66199	-1.43214	5.50083e-06	-1.66768	-1.24067
73631036	chr16:73631036:T:TG	7.85575e-14	-1.06892	-1.58185	7.22366e-06	-1.06012	-1.57576
73631432	chr16:73631432:A:G	3.20845e-13	-2.4149e-10	-1.24364	2.85676e-05	-2.4149e-10	-1.26097
73631614	chr16:73631614:T:C	7.71268e-13	-1.32975	0.963184	0.000110936	-1.15655	1.25226
73632042	chr16:73632042:C:T	2.96416e-13	-2.4149e-10	-1.32284	2.89072e-05	-2.4149e-10	-1.24916
73632064	chr16:73632064:G:A	7.91355e-13	-2.4149e-10	-0.340854	8.29199e-05	-2.4149e-10	-0.195374
73632423	chr16:73632423:C:T	5.32533e-13	-2.4149e-10	-0.736956	5.20574e-05	-2.4149e-10	-0.660901
73632718	chr16:73632718:C:A	4.01743e-13	-1.01879	-1.68486e-09	3.64933e-05	-1.01612	-1.68486e-09
73632823	chr16:73632823:T:C	2.00596e-13	-0.823914	-0.889392	2.45764e-05	-0.688516	-0.722947
73633214	chr16:73633214:T:C	5.89794e-14	-1.13208	-1.80533	4.80228e-06	-1.23977	-1.80439
73633449	chr16:73633449:T:C	3.40602e-13	-2.4149e-10	-1.18389	3.36874e-05	-2.4149e-10	-1.09613
73633459	chr16:73633459:A:G	2.13979e-13	-2.4149e-10	-1.64872	1.99966e-05	-2.4149e-10	-1.61769
73633469	chr16:73633469:C:T	1.97312e-13	-2.4149e-10	-1.72982	1.73702e-05	-2.4149e-10	-1.75849
73634078	chr16:73634078:A:G	3.78956e-14	-1.61608	-1.76369	3.87672e-06	-1.55101	-1.70725
73634549	chr16:73634549:T:C	1.82903e-13	-2.4149e-10	-1.80564	1.65792e-05	-2.4149e-10	-1.8051
73634872	chr16:73634872:A:G	1.91728e-13	-2.4149e-10	-1.75852	1.7858e-05	-2.4149e-10	-1.7308
73635449	chr16:73635449:C:T	1.8928e-13	-2.4149e-10	-1.77137	1.75769e-05	-2.4149e-10	-1.74666
73635985	chr16:73635985:C:T	1.12819e-13	-1.48844	-0.800368	1.31572e-05	-1.36414	-0.672138
73636022	chr16:73636022:G:A	1.85197e-13	-2.4149e-10	-1.79318	1.70349e-05	-2.4149e-10	-1.77798
73636023	chr16:73636023:C:A	2.58385e-13	-1.46015	-1.68486e-09	2.45143e-05	-1.41399	-1.68486e-09
73636435	chr16:73636435:T:C	8.41451e-12	-0.086206	2.10932	0.00217	-0.0914906	3.16072
73636591	chr16:73636591:C:A	1.87944e-13	-2.4149e-10	-1.77846	1.67992e-05	-2.4149e-10	-1.79192
73637222	chr16:73637222:T:A	2.185e-13	-0.453753	-1.17406	2.64268e-05	-0.296599	-1.04227
73637312	chr16:73637312:A:T	4.12764e-14	-1.59265	-1.70166	4.35227e-06	-1.5269	-1.61565
73637704	chr16:73637704:CCTAA:C	1.86286e-13	-2.4149e-10	-1.78732	1.66728e-05	-2.4149e-10	-1.79947
73638256	chr16:73638256:G:A	2.15223e-13	-1.64293	-1.68486e-09	1.9321e-05	-1.65206	-1.68486e-09
73639713	chr16:73639713:CTCT:C	2.16488e-12	-2.4149e-10	0.665519	0.000257676	-2.4149e-10	0.938456
73639853	chr16:73639853:T:C	2.74672e-13	0.372383	-1.77141	4.2399e-05	0.86524	-1.73136
73640726	chr16:73640726:TA:T	1.78055e-13	-0.943596	-0.888912	1.66144e-05	-0.938096	-0.864884
73640838	chr16:73640838:T:G	4.19814e-14	-1.66479	-1.61259	4.23183e-06	-1.63896	-1.53165
73641320	chr16:73641320:C:T	2.11886e-13	-2.4149e-10	-1.65855	2.06235e-05	-2.4149e-10	-1.58682
73641434	chr16:73641434:C:T	8.31074e-14	-1.02718	-1.56729	7.46181e-06	-1.04108	-1.56237
73641703	chr16:73641703:C:T	1.02376e-13	-1.05349	-1.33246	9.38587e-06	-1.04541	-1.32863
73642161	chr16:73642161:G:T	3.19784e-13	-2.4149e-10	-1.24695	3.19412e-05	-2.4149e-10	-1.14935
73642389	chr16:73642389:T:C	1.98019e-13	-1.57609	-0.150143	2.42399e-05	-1.48531	0.0600662
73642511	chr16:73642511:G:A	2.11302e-13	-2.4149e-10	-1.66131	1.86249e-05	-2.4149e-10	-1.68875
73642581	chr16:73642581:G:A	6.35568e-14	-1.54201	-1.32066	6.18003e-06	-1.44339	-1.34854
73642778	chr16:73642778:C:T	1.83711e-13	-2.4149e-10	-1.80124	1.68358e-05	-2.4149e-10	-1.78974
73642843	chr16:73642843:C:A	9.88828e-13	-0.521247	0.403167	0.000185287	-0.561736	1.17039
73642928	chr16:73642928:C:T	1.86565e-13	-2.4149e-10	-1.78582	1.66373e-05	-2.4149e-10	-1.8016
73643764	chr16:73643764:C:T	1.54045e-12	-0.523609	0.848839	0.000316135	-0.54834	1.69126
73643867	chr16:73643867:T:C	1.07142e-12	-2.4149e-10	-0.0378649	0.000137275	-2.4149e-10	0.30874
73644217	chr16:73644217:G:A	6.41461e-14	-1.47543	-1.378	7.34897e-06	-1.34499	-1.2737
73644532	chr16:73644532:G:A	1.92035e-13	-2.4149e-10	-1.75692	1.7191e-05	-2.4149e-10	-1.76886
73644593	chr16:73644593:G:A	9.0539e-13	-2.4149e-10	-0.206235	0.000103239	-2.4149e-10	0.0237938
73644695	chr16:73644695:T:C	6.19846e-14	-1.65892	-1.22879	7.05659e-06	-1.62719	-1.03209
73644811	chr16:73644811:T:C	9.41931e-13	-2.4149e-10	-0.166669	0.000120401	-2.4149e-10	0.177579
73644882	chr16:73644882:C:T	1.70528e-12	0.426883	-1.68486e-09	0.000196269	0.666236	-1.68486e-09
73645197	chr16:73645197:A:T	9.29618e-14	-1.10692	-1.3755	1.04493e-05	-0.902439	-1.36428
73645409	chr16:73645409:G:A	5.51059e-14	-1.5875	-1.41785	6.06815e-06	-1.53298	-1.27722
73645502	chr16:73645502:C:T	1.20779e-12	-2.4149e-10	0.0819436	0.000159951	-2.4149e-10	0.461617
73645518	chr16:73645518:A:G	3.3733e-13	-2.4149e-10	-1.19354	3.07426e-05	-2.4149e-10	-1.1876
73645634	chr16:73645634:C:T	1.08286e-12	-2.4149e-10	-0.0272356	0.000141978	-2.4149e-10	0.342423
73645767	chr16:73645767:G:A	9.03354e-14	-1.66664	-0.844435	1.05615e-05	-1.64984	-0.606188
73646391	chr16:73646391:T:C	1.82785e-13	-2.4149e-10	-1.80629	1.6611e-05	-2.4149e-10	-1.80318
73646787	chr16:73646787:G:C	1.87434e-13	-2.4149e-10	-1.78117	1.68422e-05	-2.4149e-10	-1.78936
73647103	chr16:73647103:C:T	4.77825e-14	-1.58744	-1.5605	4.64034e-06	-1.59891	-1.47955
73647330	chr16:73647330:C:T	4.41839e-12	1.11954	0.259391	0.000774316	1.23942	0.799308
73647980	chr16:73647980:C:T	2.53379e-13	-2.4149e-10	-1.47971	2.21459e-05	-2.4149e-10	-1.51559
73648311	chr16:73648311:T:C	1.33777e-13	-1.2684	-0.850033	1.47174e-05	-1.37026	-0.553959
73648671	chr16:73648671:C:T	1.82849e-13	-2.4149e-10	-1.80594	1.67116e-05	-2.4149e-10	-1.79715
73648819	chr16:73648819:T:C	1.89903e-13	-2.4149e-10	-1.76809	1.76115e-05	-2.4149e-10	-1.7447
73649244	chr16:73649244:A:G	5.41146e-14	-1.22729	-1.7962	5.80744e-06	-1.05081	-1.80329
73649258	chr16:73649258:A:G	1.43826e-12	0.256586	-1.68486e-09	0.000129364	0.249381	-1.68486e-09
73649294	chr16:73649294:G:C	2.49672e-13	-1.49445	-1.68486e-09	2.37114e-05	-1.44729	-1.68486e-09
73649340	chr16:73649340:A:G	6.07598e-14	-1.23063	-1.67704	4.83267e-06	-1.38779	-1.65006
73649420	chr16:73649420:C:G	5.0812e-12	-0.369043	1.88775	0.00103822	-0.470296	2.80231
73649476	chr16:73649476:G:A	4.03125e-12	1.3714	-0.0841676	0.000566719	1.47009	0.256522
73649725	chr16:73649725:A:G	1.10252e-12	-2.4149e-10	-0.00924566	0.000139352	-2.4149e-10	0.323757
73649826	chr16:73649826:C:T	4.90166e-12	-2.4149e-10	1.48273	0.000518695	-2.4149e-10	1.63807
73649991	chr16:73649991:A:G	1.8434e-13	-2.4149e-10	-1.79782	1.65613e-05	-2.4149e-10	-1.80618
73650688	chr16:73650688:C:T	2.1946e-13	-1.62343	-1.68486e-09	2.03001e-05	-1.60262	-1.68486e-09
73650729	chr16:73650729:T:C	3.88053e-13	-1.05346	-1.68486e-09	3.91768e-05	-0.945164	-1.68486e-09
73651310	chr16:73651310:T:C	2.39187e-13	-0.449486	-1.08787	2.4929e-05	-0.39332	-1.0039
73651564	chr16:73651564:A:G	1.69946e-13	-0.859854	-1.01927	1.58073e-05	-0.875212	-0.977563
73651612	chr16:73651612:A:G	1.36911e-13	-0.898726	-1.19654	1.26994e-05	-0.907344	-1.16435
73651911	chr16:73651911:A:C	9.84403e-14	-0.814707	-1.61044	9.06083e-06	-0.826454	-1.58283
73652426	chr16:73652426:A:G	1.45328e-13	-0.415895	-1.61971	1.23406e-05	-0.583611	-1.51674
73653269	chr16:73653269:A:G	2.22789e-13	-0.597301	-1.01108	2.31768e-05	-0.550788	-0.919309
73653497	chr16:73653497:T:C	1.64216e-13	-0.995552	-0.917866	1.29595e-05	-1.14531	-0.906106
73653612	chr16:73653612:C:T	4.53644e-13	-0.897288	-1.68486e-09	3.47229e-05	-1.06585	-1.68486e-09
73653944	chr16:73653944:A:G	1.20103e-12	-2.4149e-10	0.0763358	0.000105638	-2.4149e-10	0.0467718
73654215	chr16:73654215:G:A	1.29629e-12	1.06493	-0.912264	0.000143013	0.942187	-0.5925
73654258	chr16:73654258:G:A	1.66167e-13	-0.653263	-1.24835	1.54236e-05	-0.671903	-1.20544
73654324	chr16:73654324:C:A	1.38103e-13	-0.741542	-1.34506	1.282e-05	-0.754579	-1.30766
73654806	chr16:73654806:T:C	2.37526e-13	0.252821	-1.79714	1.92933e-05	0.130868	-1.78436
73654842	chr16:73654842:C:T	1.57723e-13	-0.74159	-1.21217	1.47682e-05	-0.752467	-1.1683
73654900	chr16:73654900:G:A	1.70719e-13	-0.0683222	-1.80626	1.40176e-05	-0.169794	-1.80314
73655781	chr16:73655781:C:A	1.19511e-13	-0.468093	-1.7631	9.61498e-06	-0.645674	-1.70425
73655900	chr16:73655900:C:T	5.87108e-13	-0.183628	-0.455764	7.01896e-05	-0.457297	0.0952491
73656398	chr16:73656398:T:C	1.96434e-13	-2.4149e-10	-1.73427	1.84998e-05	-2.4149e-10	-1.69549
73656643	chr16:73656643:T:C	6.21922e-12	0.613964	1.10683	0.00108091	0.3239	2.04841
73656659	chr16:73656659:A:G	2.21138e-13	-0.484241	-1.13157	2.27071e-05	-0.442105	-1.04846
73656831	chr16:73656831:T:C	1.90103e-13	-2.4149e-10	-1.76703	1.78435e-05	-2.4149e-10	-1.73161
73657241	chr16:73657241:G:A	1.50633e-12	0.561891	-0.259058	0.000191868	0.27381	0.369751
73657284	chr16:73657284:CT:C	5.9901e-14	-1.55533	-1.36658	6.67574e-06	-1.4562	-1.25857
73657315	chr16:73657315:G:T	1.94981e-13	-0.641438	-1.10026	2.01217e-05	-0.594982	-1.01647
73657346	chr16:73657346:A:G	3.14976e-13	-2.4149e-10	-1.2621	2.95058e-05	-2.4149e-10	-1.22866
73657405	chr16:73657405:C:A	1.84709e-13	-2.4149e-10	-1.79582	1.65687e-05	-2.4149e-10	-1.80573
73657446	chr16:73657446:A:G	6.21944e-13	-2.4149e-10	-0.581751	7.86681e-05	-2.4149e-10	-0.248011
73657497	chr16:73657497:C:T	5.58295e-14	-1.48983	-1.50247	4.65691e-06	-1.56835	-1.50655
73657653	chr16:73657653:C:G	3.23981e-13	-1.23391	-1.68486e-09	1.91903e-05	-1.65884	-1.68486e-09
73657851	chr16:73657851:A:G	1.49384e-13	-0.56504	-1.44304	1.1221e-05	-0.764011	-1.43145
73657859	chr16:73657859:A:T	3.22852e-13	-1.23741	-1.68486e-09	1.91933e-05	-1.65869	-1.68486e-09
73658593	chr16:73658593:G:A	1.83852e-13	-2.4149e-10	-1.80047	1.65736e-05	-2.4149e-10	-1.80544
73658623	chr16:73658623:A:G	1.88529e-13	-0.417138	-1.35821	1.33403e-05	-0.628765	-1.39369
73658962	chr16:73658962:A:T	5.62191e-14	-1.18501	-1.80034	6.7237e-06	-0.930852	-1.77676
73658963	chr16:73658963:A:G	2.09959e-13	-1.66769	-1.68486e-09	1.90188e-05	-1.66782	-1.68486e-09
73659093	chr16:73659093:C:T	2.2485e-13	-0.209719	-1.38945	1.96288e-05	-0.217319	-1.41893
73659523	chr16:73659523:A:G	1.96697e-13	-2.4149e-10	-1.73293	1.75981e-05	-2.4149e-10	-1.74546
73659846	chr16:73659846:T:C	3.78124e-13	-1.07938	-1.68486e-09	3.69942e-05	-1.00249	-1.68486e-09
73660879	chr16:73660879:T:C	1.82863e-13	-2.4149e-10	-1.80586	1.6559e-05	-2.4149e-10	-1.80632
73661434	chr16:73661434:T:G	5.20148e-13	-2.4149e-10	-0.760487	6.51811e-05	-2.4149e-10	-0.436078
73661442	chr16:73661442:C:T	6.52598e-13	0.261471	-0.795111	5.29302e-05	0.0554	-0.699674
73662180	chr16:73662180:C:T	1.61394e-12	2.08113	-1.70929	9.4459e-05	1.59612	-1.6612
73662494	chr16:73662494:CT:C	9.67593e-12	2.6632	-0.5004	0.000880112	2.18854	-0.0217401
73662835	chr16:73662835:A:G	2.35566e-13	-2.4149e-10	-1.55261	2.05211e-05	-2.4149e-10	-1.59179
73662872	chr16:73662872:T:C	5.36272e-14	-1.42301	-1.60953	4.6051e-06	-1.53896	-1.54712
73663098	chr16:73663098:T:C	3.55903e-12	-2.4149e-10	1.16264	0.000331414	-2.4149e-10	1.19012
73663174	chr16:73663174:T:C	1.77477e-13	-0.866529	-0.969231	1.81861e-05	-0.817369	-0.895221
73663412	chr16:73663412:G:C	1.41991e-13	-1.31325	-0.745593	1.78806e-05	-1.12964	-0.59989
73663522	chr16:73663522:T:C	1.89324e-13	-0.133633	-1.63751	1.60799e-05	-0.320299	-1.51538
73663770	chr16:73663770:CA:C	7.71571e-13	-0.601379	0.235208	0.000123465	-0.818863	1.02157
73663948	chr16:73663948:A:G	3.55903e-12	-2.4149e-10	1.16264	0.000331414	-2.4149e-10	1.19012
73664180	chr16:73664180:G:C	1.19539e-12	-2.4149e-10	0.0716289	0.000107389	-2.4149e-10	0.063213
73664212	chr16:73664212:AC:A	5.80918e-13	-2.4149e-10	-0.64999	7.42473e-05	-2.4149e-10	-0.305848
73664213	chr16:73664213:C:A	1.84256e-12	0.50431	-1.68486e-09	0.000151494	0.407295	-1.68486e-09
73664583	chr16:73664583:T:G	2.23623e-13	-2.4149e-10	-1.60464	2.00962e-05	-2.4149e-10	-1.61272
73664616	chr16:73664616:T:G	1.02516e-13	-0.952838	-1.43174	9.55569e-06	-0.95914	-1.39697
73665039	chr16:73665039:G:C	3.79873e-13	-1.07476	-1.68486e-09	3.71682e-05	-0.997794	-1.68486e-09
73665358	chr16:73665358:C:T	2.23436e-13	-2.4149e-10	-1.60548	1.93721e-05	-2.4149e-10	-1.64942
73665359	chr16:73665359:T:G	2.06121e-13	-2.4149e-10	-1.68614	1.80561e-05	-2.4149e-10	-1.71976
73665362	chr16:73665362:A:C	2.07463e-13	-2.4149e-10	-1.67965	1.81481e-05	-2.4149e-10	-1.71468
73665419	chr16:73665419:G:A	1.83975e-13	-2.4149e-10	-1.7998	1.66082e-05	-2.4149e-10	-1.80335
73665480	chr16:73665480:T:C	6.54622e-13	-0.530543	-1.68486e-09	5.86479e-05	-0.541696	-1.68486e-09
73666906	chr16:73666906:A:G	8.77901e-14	-0.778551	-1.7611	6.79596e-06	-0.941693	-1.75523
73666921	chr16:73666921:G:A	4.83085e-13	-0.279765	-0.554644	6.16233e-05	-0.519766	0.0275585
73666969	chr16:73666969:C:G	1.84672e-13	-2.4149e-10	-1.79602	1.66608e-05	-2.4149e-10	-1.80019
73667027	chr16:73667027:C:T	4.98072e-14	-1.34813	-1.75832	4.0595e-06	-1.47221	-1.73998
73667218	chr16:73667218:T:C	4.4142e-13	0.135566	-1.06017	4.9083e-05	-0.127583	-0.592152
73667514	chr16:73667514:T:C	6.63437e-14	-1.02178	-1.79797	6.00809e-06	-1.01784	-1.8023
73667745	chr16:73667745:C:T	1.84763e-13	-2.4149e-10	-1.79553	1.65708e-05	-2.4149e-10	-1.80561
73667790	chr16:73667790:C:T	2.74527e-13	-1.39955	-1.68486e-09	2.39434e-05	-1.43756	-1.68486e-09
73667884	chr16:73667884:G:T	1.1654e-13	-0.504219	-1.75214	8.35762e-06	-0.732677	-1.7574
73668155	chr16:73668155:C:T	4.4428e-13	-2.4149e-10	-0.918145	5.06329e-05	-2.4149e-10	-0.688646
73668287	chr16:73668287:C:T	2.3925e-13	-2.4149e-10	-1.53709	2.15371e-05	-2.4149e-10	-1.54347
73668308	chr16:73668308:T:C	7.51161e-13	-2.4149e-10	-0.392981	8.67168e-05	-2.4149e-10	-0.150601
73668432	chr16:73668432:T:C	1.12489e-13	-0.540246	-1.7515	8.30683e-06	-0.733924	-1.76225
73668616	chr16:73668616:C:A	2.17356e-13	-1.63306	-1.68486e-09	2.00511e-05	-1.61497	-1.68486e-09
73668831	chr16:73668831:G:A	1.65258e-13	-0.189422	-1.71767	1.14622e-05	-0.443822	-1.73037
73668967	chr16:73668967:T:C	2.2245e-13	-2.4149e-10	-1.6099	1.95856e-05	-2.4149e-10	-1.63846
73668974	chr16:73668974:A:G	1.86926e-13	-2.4149e-10	-1.78389	1.6834e-05	-2.4149e-10	-1.78985
73670001	chr16:73670001:C:T	1.52559e-13	-0.534821	-1.45223	1.1348e-05	-0.759616	-1.42459
73670127	chr16:73670127:C:A	1.41022e-13	-0.641585	-1.4241	1.06887e-05	-0.851146	-1.39292
73670251	chr16:73670251:A:C	1.87758e-13	-2.4149e-10	-1.77945	1.67218e-05	-2.4149e-10	-1.79653
73670372	chr16:73670372:A:C	9.5492e-13	1.53808	-1.69106	5.74538e-05	1.10145	-1.66371
73670563	chr16:73670563:A:C	8.76858e-13	1.37841	-1.61667	2.54806e-05	0.0516276	-1.42696
73670755	chr16:73670755:T:C	5.20749e-13	0.187265	-0.946598	4.29863e-05	-0.00128948	-0.851077
73671152	chr16:73671152:C:T	2.28006e-12	1.99251	-1.27516	0.000183234	1.57593	-0.978411
73671177	chr16:73671177:G:A	2.38947e-13	-1.53836	-1.68486e-09	2.18702e-05	-1.52813	-1.68486e-09
73671210	chr16:73671210:T:A	2.74565e-13	-2.4149e-10	-1.39941	2.84118e-05	-2.4149e-10	-1.26645
73671772	chr16:73671772:G:T	2.34089e-13	-0.340082	-1.21882	1.56955e-05	-0.592278	-1.2676
73672013	chr16:73672013:A:T	6.51876e-12	2.61572	-0.847883	0.00058173	2.16296	-0.410197
73672073	chr16:73672073:T:C	4.61981e-13	0.0926829	-0.971759	3.87227e-05	-0.0798958	-0.876926
73672398	chr16:73672398:C:T	4.37878e-14	-1.55306	-1.68219	3.81183e-06	-1.62447	-1.65067
73672650	chr16:73672650:AAC:A	1.30341e-12	0.999566	-0.841426	0.000164919	0.905036	-0.412829
73672672	chr16:73672672:A:G	5.33992e-13	-2.4149e-10	-0.734219	6.78608e-05	-2.4149e-10	-0.39579
73672743	chr16:73672743:C:CT	5.83199e-13	-0.646072	-1.68486e-09	5.23597e-05	-0.655111	-1.68486e-09
73672949	chr16:73672949:T:C	1.58559e-13	-0.792505	-1.15597	1.66771e-05	-0.729823	-1.06939
73673014	chr16:73673014:T:C	1.89253e-13	-2.4149e-10	-1.77152	1.75635e-05	-2.4149e-10	-1.74742
73673592	chr16:73673592:TA:T	1.46637e-12	1.02828	-0.752342	0.000183842	0.926498	-0.32567
73674113	chr16:73674113:T:G	4.74687e-13	-2.4149e-10	-0.851945	4.44124e-05	-2.4149e-10	-0.819731
73674199	chr16:73674199:A:G	4.25718e-13	0.810415	-1.77124	3.4068e-05	0.662534	-1.74743
73674742	chr16:73674742:G:C	2.14438e-13	-1.64658	-1.68486e-09	1.93061e-05	-1.65283	-1.68486e-09
73675206	chr16:73675206:C:G	4.9246e-13	-2.4149e-10	-0.815187	6.08597e-05	-2.4149e-10	-0.504677
73675404	chr16:73675404:C:T	1.66269e-13	-0.765168	-1.13583	1.27368e-05	-0.94177	-1.12698
73675454	chr16:73675454:T:C	4.92385e-13	-2.4149e-10	-0.81534	6.14627e-05	-2.4149e-10	-0.494818
73675881	chr16:73675881:T:C	1.4409e-12	1.29313	-1.03471	0.000119334	0.709493	-0.540815
73676212	chr16:73676212:G:T	4.68016e-12	2.61342	-1.17693	0.000315708	2.03912	-0.897551
73676576	chr16:73676576:G:T	1.25287e-13	-0.878238	-1.30576	1.37861e-05	-1.0709	-0.918685
73676912	chr16:73676912:T:C	4.76879e-13	-2.4149e-10	-0.847338	5.92768e-05	-2.4149e-10	-0.53103
73676990	chr16:73676990:C:T	4.47095e-13	0.432608	-1.34444	3.59648e-05	0.235602	-1.26631
73677084	chr16:73677084:A:T	2.32586e-13	-2.4149e-10	-1.56534	2.03237e-05	-2.4149e-10	-1.60146
73677461	chr16:73677461:A:C	8.12935e-13	-2.4149e-10	-0.313949	7.18824e-05	-2.4149e-10	-0.338217
73678180	chr16:73678180:A:T	2.5234e-12	-2.4149e-10	0.818763	0.000295478	-2.4149e-10	1.07534
73678193	chr16:73678193:G:A	8.92389e-14	-0.815303	-1.70798	1.04092e-05	-0.569057	-1.7015
73678273	chr16:73678273:G:A	1.59265e-13	-0.671309	-1.27272	1.60389e-05	-0.629571	-1.20866
73678524	chr16:73678524:C:T	5.54464e-13	-2.4149e-10	-0.696599	7.01041e-05	-2.4149e-10	-0.363268
73678611	chr16:73678611:T:A	1.96964e-13	-2.4149e-10	-1.73158	1.74479e-05	-2.4149e-10	-1.75403
73678657	chr16:73678657:G:A	3.75051e-13	0.00234409	-1.08988	3.10224e-05	-0.1728	-1.00574
73678671	chr16:73678671:A:T	2.46032e-13	-2.4149e-10	-1.50914	2.15534e-05	-2.4149e-10	-1.54271
73679522	chr16:73679522:C:A	2.10027e-13	-1.66737	-1.68486e-09	1.90536e-05	-1.66599	-1.68486e-09
73679784	chr16:73679784:C:T	5.77071e-13	0.788837	-1.44547	5.76285e-05	0.59237	-1.1516
73679802	chr16:73679802:T:A	2.44271e-13	-2.4149e-10	-1.51632	2.14969e-05	-2.4149e-10	-1.54534
73679803	chr16:73679803:C:T	2.78927e-13	-1.38365	-1.68486e-09	2.35199e-05	-1.4554	-1.68486e-09
73680045	chr16:73680045:G:C	1.43567e-13	-0.561251	-1.48655	1.27413e-05	-0.561371	-1.50703
73680067	chr16:73680067:A:G	2.85991e-13	-1.35864	-1.68486e-09	2.6727e-05	-1.32757	-1.68486e-09
73680654	chr16:73680654:G:A	1.04755e-13	-0.908084	-1.45489	1.04413e-05	-1.13914	-1.12834
73680801	chr16:73680801:A:G	1.16544e-13	-0.825151	-1.43118	1.0818e-05	-0.840141	-1.39189
73681067	chr16:73681067:G:T	1.27041e-13	-0.690748	-1.47934	1.17182e-05	-0.712418	-1.43969
73681189	chr16:73681189:G:C	2.04906e-13	-2.4149e-10	-1.69205	1.81828e-05	-2.4149e-10	-1.71277
73681847	chr16:73681847:A:G	3.44441e-13	-2.4149e-10	-1.17268	4.06847e-05	-2.4149e-10	-0.907397
73681921	chr16:73681921:C:T	2.58292e-13	-1.46051	-1.68486e-09	2.19545e-05	-1.52428	-1.68486e-09
73682297	chr16:73682297:T:A	2.23543e-13	-2.4149e-10	-1.605	1.9586e-05	-2.4149e-10	-1.63844
73682552	chr16:73682552:G:A	1.88198e-13	-2.4149e-10	-1.7771	1.7283e-05	-2.4149e-10	-1.76353
73682650	chr16:73682650:G:T	1.96032e-13	-2.4149e-10	-1.73632	1.74965e-05	-2.4149e-10	-1.75125
73683192	chr16:73683192:A:T	6.37716e-14	-1.60187	-1.25742	5.90264e-06	-1.65194	-1.18591
73683542	chr16:73683542:T:C	1.08147e-13	-1.07299	-1.25812	1.28368e-05	-0.852326	-1.20861
73683718	chr16:73683718:T:C	6.29173e-14	-1.33755	-1.53523	4.7967e-06	-1.47216	-1.57316
73684235	chr16:73684235:C:G	3.87847e-14	-1.56514	-1.79143	3.26888e-06	-1.62406	-1.80474
73684469	chr16:73684469:C:T	4.43968e-13	-0.888325	-0.0305225	8.21277e-05	-0.87758	0.672607
73684514	chr16:73684514:A:G	2.67171e-13	-2.4149e-10	-1.42671	2.28867e-05	-2.4149e-10	-1.48269
73685158	chr16:73685158:T:G	6.26792e-14	-1.07871	-1.79786	5.77795e-06	-1.05999	-1.79921
73685636	chr16:73685636:T:C	8.11798e-14	-0.824439	-1.7935	8.75274e-06	-0.650422	-1.79346
73686387	chr16:73686387:T:C	9.67535e-14	-0.655183	-1.78725	9.85027e-06	-0.545989	-1.77976
73686643	chr16:73686643:C:T	1.9857e-13	-2.4149e-10	-1.72346	1.81635e-05	-2.4149e-10	-1.71383
73686645	chr16:73686645:C:T	7.52521e-14	-1.66489	-1.02887	7.59761e-06	-1.66707	-0.918342
73686667	chr16:73686667:G:A	1.83076e-13	-2.4149e-10	-1.8047	1.65627e-05	-2.4149e-10	-1.8061
73686725	chr16:73686725:A:C	1.9843e-13	-2.4149e-10	-1.72416	1.79622e-05	-2.4149e-10	-1.72498
73687402	chr16:73687402:A:G	7.79104e-13	-0.49396	0.137505	0.000114738	-0.772674	0.902073
73687944	chr16:73687944:T:C	3.79806e-13	-2.4149e-10	-1.07494	3.07336e-05	-2.4149e-10	-1.18789
73688277	chr16:73688277:A:T	1.85382e-13	-2.4149e-10	-1.79218	1.67076e-05	-2.4149e-10	-1.79739
73688421	chr16:73688421:C:T	3.66867e-13	0.197352	-1.30695	3.63353e-05	-0.00443268	-1.01603
73688461	chr16:73688461:A:C	8.58389e-14	-1.17749	-1.38464	8.53872e-06	-1.06843	-1.4002
73688539	chr16:73688539:C:T	2.27244e-13	-2.4149e-10	-1.58858	2.18556e-05	-2.4149e-10	-1.52879
73688816	chr16:73688816:T:A	7.22382e-14	-1.41464	-1.31999	7.51074e-06	-1.33129	-1.26562
73688855	chr16:73688855:A:G	2.2387e-13	-2.4149e-10	-1.60354	1.97681e-05	-2.4149e-10	-1.62918
73689005	chr16:73689005:T:C	1.26166e-13	-1.27617	-0.900837	1.28612e-05	-1.11365	-0.945388
73689163	chr16:73689163:T:C	5.61783e-13	-2.4149e-10	-0.683484	5.13889e-05	-2.4149e-10	-0.673826
73689501	chr16:73689501:T:C	2.19519e-13	-0.0880167	-1.53515	1.69279e-05	-0.163324	-1.62096
73689537	chr16:73689537:C:T	4.05382e-13	-2.4149e-10	-1.00977	3.81187e-05	-2.4149e-10	-0.972544
73689539	chr16:73689539:C:A	4.05382e-13	-2.4149e-10	-1.00977	3.81187e-05	-2.4149e-10	-0.972544
73689631	chr16:73689631:T:C	5.1214e-13	0.79	-1.566	5.18348e-05	0.73497	-1.40016
73689806	chr16:73689806:T:G	8.29691e-14	-1.28479	-1.31134	8.16965e-06	-1.15357	-1.35926
73690156	chr16:73690156:A:G	9.40466e-14	-1.28505	-1.18576	9.37674e-06	-1.15404	-1.22097
73690248	chr16:73690248:A:G	1.91189e-13	-2.4149e-10	-1.76134	1.73432e-05	-2.4149e-10	-1.76005
73690296	chr16:73690296:A:T	1.8406e-13	-2.4149e-10	-1.79934	1.65602e-05	-2.4149e-10	-1.80625
73690335	chr16:73690335:G:A	4.86986e-14	-1.32349	-1.80546	4.93436e-06	-1.21491	-1.80212
73690387	chr16:73690387:A:C	9.84918e-14	-1.13251	-1.29212	9.97268e-06	-0.980462	-1.33294
73690782	chr16:73690782:A:G	4.22321e-14	-1.54075	-1.73067	4.07009e-06	-1.46715	-1.74244
73690816	chr16:73690816:G:A	4.12795e-14	-1.56234	-1.73189	3.94803e-06	-1.49345	-1.74658
73691113	chr16:73691113:T:C	7.67233e-14	-0.923066	-1.75133	7.8599e-06	-0.792865	-1.75861
73691307	chr16:73691307:AG:A	2.4975e-13	-2.4149e-10	-1.49414	2.29735e-05	-2.4149e-10	-1.47891
73691321	chr16:73691321:C:T	3.09653e-13	-0.247026	-1.03212	4.56311e-05	0.382329	-1.17499
73691379	chr16:73691379:A:G	1.28701e-13	-0.371742	-1.78537	9.63665e-06	-0.63577	-1.7119
73691523	chr16:73691523:C:T	3.00761e-13	-2.4149e-10	-1.30829	2.93564e-05	-2.4149e-10	-1.23374
73691838	chr16:73691838:A:G	6.07264e-13	-0.262113	-0.343525	0.000100688	-0.516273	0.515049
73691893	chr16:73691893:G:A	3.10167e-13	-2.4149e-10	-1.27749	3.02876e-05	-2.4149e-10	-1.20251
73691949	chr16:73691949:G:T	4.30289e-14	-1.49376	-1.75897	4.19367e-06	-1.40974	-1.76993
73692670	chr16:73692670:T:C	1.9265e-13	-2.4149e-10	-1.75373	1.70531e-05	-2.4149e-10	-1.77692
73693148	chr16:73693148:A:G	1.51256e-12	0.306958	-1.68486e-09	0.000122425	0.19425	-1.68486e-09
73693347	chr16:73693347:C:T	7.89015e-14	-0.971285	-1.67512	7.96231e-06	-0.852545	-1.68598
73694533	chr16:73694533:G:A	7.74156e-14	-1.26122	-1.40419	8.74497e-06	-1.46765	-0.977122
73694705	chr16:73694705:G:A	2.506e-13	-2.4149e-10	-1.49074	2.55612e-05	-2.4149e-10	-1.37217
73694721	chr16:73694721:T:C	6.43137e-14	-1.04603	-1.8048	4.66505e-06	-1.27765	-1.7955
73695305	chr16:73695305:A:G	3.87513e-13	0.663941	-1.71879	3.1104e-05	0.565391	-1.7413
73695358	chr16:73695358:T:C	4.1694e-14	-1.47836	-1.80588	4.14812e-06	-1.38581	-1.80478
73695702	chr16:73695702:G:C	2.21929e-13	-2.4149e-10	-1.61224	2.14093e-05	-2.4149e-10	-1.54942
73696010	chr16:73696010:A:G	3.44588e-13	0.60172	-1.77397	2.70525e-05	0.372169	-1.68764
73696345	chr16:73696345:CT:C	4.04839e-14	-1.63949	-1.6742	3.41846e-06	-1.65906	-1.725
73696485	chr16:73696485:T:A	6.55735e-14	-1.05498	-1.77645	6.82944e-06	-0.908904	-1.7831
73697092	chr16:73697092:A:G	4.84012e-14	-1.32929	-1.80579	5.2584e-06	-1.14711	-1.80631
73697212	chr16:73697212:A:C	5.29917e-14	-1.27677	-1.7677	5.90119e-06	-1.0714	-1.7667
73697266	chr16:73697266:T:C	3.00567e-13	-2.4149e-10	-1.30893	2.48343e-05	-2.4149e-10	-1.40102
73697322	chr16:73697322:T:G	6.32947e-13	0.952236	-1.51645	5.32259e-05	0.986856	-1.62556
73697844	chr16:73697844:T:C	2.31756e-13	-2.4149e-10	-1.56892	2.24875e-05	-2.4149e-10	-1.50029
73698059	chr16:73698059:A:T	4.57705e-14	-1.65052	-1.54044	4.1672e-06	-1.6624	-1.5236
73698440	chr16:73698440:A:T	3.38964e-13	-2.4149e-10	-1.18871	3.54527e-05	-2.4149e-10	-1.04505
73699086	chr16:73699086:C:T	7.59272e-14	-1.64487	-1.03996	7.72406e-06	-1.63586	-0.933047
73699118	chr16:73699118:C:T	5.36963e-14	-1.66341	-1.36785	5.69052e-06	-1.39139	-1.48306
73699308	chr16:73699308:T:C	8.26013e-13	-2.4149e-10	-0.29799	9.45178e-05	-2.4149e-10	-0.0644602
73699389	chr16:73699389:G:A	1.14662e-13	-0.884795	-1.38781	2.02602e-05	-0.17262	-1.43197
73699416	chr16:73699416:A:C	2.53925e-13	-2.4149e-10	-1.47756	2.46103e-05	-2.4149e-10	-1.41009
73699446	chr16:73699446:A:G	4.13456e-14	-1.63034	-1.66229	3.72306e-06	-1.66075	-1.63796
73699511	chr16:73699511:C:T	7.40898e-14	-0.975312	-1.73401	1.27356e-05	-0.415594	-1.65325
73699811	chr16:73699811:C:T	1.53286e-12	-2.4149e-10	0.320292	0.00013971	-2.4149e-10	0.326323
73699881	chr16:73699881:T:C	7.2185e-14	-0.939472	-1.7959	1.20357e-05	-0.349961	-1.77541
73700395	chr16:73700395:C:T	2.18338e-13	-2.4149e-10	-1.62856	1.96141e-05	-2.4149e-10	-1.637
73700924	chr16:73700924:T:C	2.11061e-13	-2.4149e-10	-1.66246	1.88903e-05	-2.4149e-10	-1.6746
73701243	chr16:73701243:T:C	5.7851e-14	-1.3004	-1.65633	6.39261e-06	-1.07822	-1.67989
73701552	chr16:73701552:T:C	3.5082e-13	-2.4149e-10	-1.15433	3.59735e-05	-2.4149e-10	-1.03047
73701612	chr16:73701612:C:T	3.84829e-13	-2.4149e-10	-1.0618	3.91869e-05	-2.4149e-10	-0.944905
73702059	chr16:73702059:T:C	6.42615e-13	0.0946008	-0.643656	7.29837e-05	0.401306	-0.724318
73702276	chr16:73702276:C:T	3.88501e-13	-2.4149e-10	-1.0523	3.87124e-05	-2.4149e-10	-0.95709
73702379	chr16:73702379:C:T	3.61617e-13	-1.12401	-1.68486e-09	3.59744e-05	-1.03044	-1.68486e-09
73702679	chr16:73702679:G:A	2.10371e-13	-2.4149e-10	-1.66573	1.89985e-05	-2.4149e-10	-1.66889
73703042	chr16:73703042:A:G	3.19909e-13	-2.4149e-10	-1.24657	2.80634e-05	-2.4149e-10	-1.27878
73703381	chr16:73703381:A:C	2.80457e-13	-2.4149e-10	-1.37818	2.47712e-05	-2.4149e-10	-1.40357
73703474	chr16:73703474:C:T	5.89973e-14	-1.15335	-1.78375	7.33596e-06	-0.814398	-1.80606
73703560	chr16:73703560:A:C	5.56854e-14	-1.22143	-1.77346	6.63784e-06	-0.916353	-1.80411
73703581	chr16:73703581:G:A	2.8463e-13	-2.4149e-10	-1.36341	2.69098e-05	-2.4149e-10	-1.32076
73703719	chr16:73703719:G:A	5.41622e-14	-1.25504	-1.76758	6.40122e-06	-0.954121	-1.80264
73703724	chr16:73703724:G:A	5.33033e-14	-1.27011	-1.76849	6.27319e-06	-0.97407	-1.80289
73703794	chr16:73703794:T:C	3.01432e-13	-2.4149e-10	-1.30606	2.99195e-05	-2.4149e-10	-1.21474
73703865	chr16:73703865:T:G	3.09684e-13	0.410479	-1.68953	3.48459e-05	0.70084	-1.76315
73703878	chr16:73703878:G:A	3.05291e-13	-2.4149e-10	-1.29333	2.74925e-05	-2.4149e-10	-1.29934
73703991	chr16:73703991:G:A	1.25044e-13	-0.615577	-1.57036	1.78799e-05	-0.0375508	-1.69202
73704545	chr16:73704545:C:T	1.89419e-13	-2.4149e-10	-1.77064	1.70434e-05	-2.4149e-10	-1.77749
73704741	chr16:73704741:G:A	1.84089e-13	-2.4149e-10	-1.79918	1.66708e-05	-2.4149e-10	-1.79959
73704790	chr16:73704790:A:G	1.88148e-13	-2.4149e-10	-1.77737	1.70344e-05	-2.4149e-10	-1.77801
73705208	chr16:73705208:C:T	1.83911e-13	-2.4149e-10	-1.80015	1.65852e-05	-2.4149e-10	-1.80474
73705213	chr16:73705213:T:C	3.85977e-13	-2.4149e-10	-1.05882	3.8047e-05	-2.4149e-10	-0.974427
73705501	chr16:73705501:T:C	2.70893e-13	-2.4149e-10	-1.41288	2.38402e-05	-2.4149e-10	-1.44188
73705589	chr16:73705589:T:C	8.23154e-13	1.40893	-1.71039	9.77084e-05	1.75342	-1.78469
73706117	chr16:73706117:C:T	1.84508e-13	-2.4149e-10	-1.79691	1.67573e-05	-2.4149e-10	-1.79442
73706563	chr16:73706563:A:G	5.97357e-13	0.319656	-0.941742	5.96222e-05	0.56085	-1.08607
73706685	chr16:73706685:C:T	4.17916e-13	-2.4149e-10	-0.979319	3.95405e-05	-2.4149e-10	-0.935922
73706729	chr16:73706729:A:G	1.8288e-13	-2.4149e-10	-1.80577	1.65693e-05	-2.4149e-10	-1.8057
73706888	chr16:73706888:A:G	2.19057e-13	-2.4149e-10	-1.62527	2.12382e-05	-2.4149e-10	-1.55745
73706975	chr16:73706975:G:C	2.44733e-13	-2.4149e-10	-1.51443	2.1483e-05	-2.4149e-10	-1.54599
73707007	chr16:73707007:G:T	2.5459e-13	-0.418852	-1.05609	3.91437e-05	0.215963	-1.16197
73707396	chr16:73707396:G:A	1.82967e-13	-2.4149e-10	-1.80529	1.66468e-05	-2.4149e-10	-1.80103
73708251	chr16:73708251:A:G	1.85795e-13	-2.4149e-10	-1.78996	1.6629e-05	-2.4149e-10	-1.8021
73708254	chr16:73708254:A:G	1.85795e-13	-2.4149e-10	-1.78996	1.6629e-05	-2.4149e-10	-1.8021
73708556	chr16:73708556:C:T	1.84366e-13	-2.4149e-10	-1.79768	1.67364e-05	-2.4149e-10	-1.79566
73708616	chr16:73708616:T:C	1.83369e-13	-2.4149e-10	-1.8031	1.67241e-05	-2.4149e-10	-1.7964
73708824	chr16:73708824:G:A	3.60448e-13	0.515483	-1.64274	3.96502e-05	0.785478	-1.71863
73709029	chr16:73709029:T:G	8.92816e-13	-0.22022	-1.68486e-09	7.7113e-05	-0.267977	-1.68486e-09
73709047	chr16:73709047:C:T	2.11224e-13	-2.4149e-10	-1.66168	1.79273e-05	-2.4149e-10	-1.72693
73709097	chr16:73709097:T:C	6.68536e-13	0.175018	-0.684528	6.39199e-05	0.38966	-0.845277
73709195	chr16:73709195:C:G	2.84494e-13	-2.4149e-10	-1.36389	2.52488e-05	-2.4149e-10	-1.38447
73709234	chr16:73709234:G:A	1.83767e-13	-2.4149e-10	-1.80093	1.66804e-05	-2.4149e-10	-1.79901
73709261	chr16:73709261:A:C	2.14642e-13	-1.64563	-1.68486e-09	1.98991e-05	-1.62257	-1.68486e-09
73709526	chr16:73709526:G:A	4.24651e-14	-1.64066	-1.62526	3.81383e-06	-1.57308	-1.70154
73710295	chr16:73710295:G:A	2.40095e-13	-2.4149e-10	-1.53357	2.12477e-05	-2.4149e-10	-1.557
73710300	chr16:73710300:C:T	3.178e-13	-2.4149e-10	-1.25318	3.23086e-05	-2.4149e-10	-1.13791
73710411	chr16:73710411:C:T	1.22633e-13	-0.579455	-1.62595	1.89427e-05	0.0296563	-1.70149
73710512	chr16:73710512:G:A	2.40095e-13	-2.4149e-10	-1.53357	2.12477e-05	-2.4149e-10	-1.557
73710520	chr16:73710520:T:C	3.33818e-13	0.460628	-1.66463	4.02274e-05	0.812182	-1.73088
73710598	chr16:73710598:T:G	2.84794e-13	-2.4149e-10	-1.36284	2.52736e-05	-2.4149e-10	-1.38349
73710811	chr16:73710811:C:T	1.82963e-13	-2.4149e-10	-1.80532	1.6583e-05	-2.4149e-10	-1.80487
73711005	chr16:73711005:G:A	2.61074e-13	-2.4149e-10	-1.4498	2.49899e-05	-2.4149e-10	-1.39478
73711507	chr16:73711507:G:C	2.09745e-13	-2.4149e-10	-1.66871	1.96208e-05	-2.4149e-10	-1.63666
73711544	chr16:73711544:C:A	3.74573e-13	-1.08881	-1.68486e-09	2.91409e-05	-1.2411	-1.68486e-09
73711578	chr16:73711578:G:T	2.1558e-12	-2.4149e-10	0.661317	0.000185478	-2.4149e-10	0.609688
73712084	chr16:73712084:T:C	3.49636e-13	0.283934	-1.44164	3.87495e-05	0.580766	-1.5369
73712132	chr16:73712132:AC:A	1.94328e-13	-2.4149e-10	-1.74505	1.72486e-05	-2.4149e-10	-1.76552
73712482	chr16:73712482:C:A	7.58241e-13	0.544596	-0.928196	7.74973e-05	0.543431	-0.806437
73712566	chr16:73712566:T:C	2.10928e-13	-1.66308	-1.68486e-09	1.9106e-05	-1.66325	-1.68486e-09
73713325	chr16:73713325:T:C	9.54162e-14	-1.55378	-0.902574	8.31009e-06	-1.59596	-0.899819
73713339	chr16:73713339:C:T	2.43809e-13	-2.4149e-10	-1.51822	2.15368e-05	-2.4149e-10	-1.54349
73713580	chr16:73713580:A:C	1.89007e-13	-2.4149e-10	-1.77282	1.77116e-05	-2.4149e-10	-1.73903
73713650	chr16:73713650:T:C	1.95423e-13	-2.4149e-10	-1.73943	1.754e-05	-2.4149e-10	-1.74876
73713982	chr16:73713982:C:T	2.07271e-13	-2.4149e-10	-1.68057	1.84738e-05	-2.4149e-10	-1.6969
73714212	chr16:73714212:G:A	2.07897e-13	-2.4149e-10	-1.67756	1.84129e-05	-2.4149e-10	-1.7002
73714429	chr16:73714429:C:T	7.98834e-13	1.0089	-1.34035	0.000119552	1.24906	-1.07855
73714715	chr16:73714715:C:T	3.96851e-14	-1.66732	-1.6663	3.65238e-06	-1.66617	-1.6517
73714757	chr16:73714757:C:T	3.78683e-14	-1.66779	-1.71269	3.48381e-06	-1.66487	-1.70025
73714972	chr16:73714972:C:G	1.83142e-13	-2.4149e-10	-1.80434	1.65701e-05	-2.4149e-10	-1.80565
73714995	chr16:73714995:T:C	1.72483e-13	-0.302061	-1.56224	1.83846e-05	-0.062518	-1.63922
73715124	chr16:73715124:T:C	1.89273e-13	-2.4149e-10	-1.77141	1.72511e-05	-2.4149e-10	-1.76537
73715225	chr16:73715225:G:C	4.0746e-14	-1.65553	-1.65171	3.68537e-06	-1.66572	-1.64316
73715248	chr16:73715248:C:T	3.72575e-14	-1.65633	-1.74041	3.48118e-06	-1.63781	-1.72807
73715255	chr16:73715255:T:C	7.83213e-13	0.780691	-1.13189	5.71185e-05	0.498443	-1.06656
73715378	chr16:73715378:C:T	3.99212e-14	-1.66263	-1.66507	3.62266e-06	-1.66783	-1.65821
73715480	chr16:73715480:G:A	1.82785e-13	-2.4149e-10	-1.80629	1.6683e-05	-2.4149e-10	-1.79886
73715673	chr16:73715673:A:C	4.26731e-14	-1.66444	-1.59659	3.89194e-06	-1.66787	-1.58648
73715720	chr16:73715720:C:T	4.05933e-14	-1.66292	-1.64808	3.68418e-06	-1.66788	-1.64132
73715725	chr16:73715725:C:T	4.83374e-13	-0.833811	-1.68486e-09	4.89425e-05	-0.722602	-1.68486e-09
73715821	chr16:73715821:C:T	6.12091e-13	0.818927	-1.41665	0.000137628	1.49472	-1.18341
73716417	chr16:73716417:C:G	2.00049e-13	-2.4149e-10	-1.71604	1.80601e-05	-2.4149e-10	-1.71954
73716478	chr16:73716478:C:A	1.91373e-13	-2.4149e-10	-1.76038	1.69646e-05	-2.4149e-10	-1.78212
73716592	chr16:73716592:C:T	4.3834e-14	-1.65277	-1.58143	4.06636e-06	-1.62617	-1.58433
73716827	chr16:73716827:C:T	4.2492e-14	-1.65264	-1.61265	3.82143e-06	-1.66474	-1.60789
73717335	chr16:73717335:G:A	5.91157e-13	1.11867	-1.75119	2.84263e-05	0.490721	-1.75665
73717348	chr16:73717348:C:A	3.93838e-13	-2.4149e-10	-1.03866	3.58441e-05	-2.4149e-10	-1.03407
73717441	chr16:73717441:G:C	1.61643e-13	-0.793223	-1.13599	2.26326e-05	-0.239085	-1.25477
73717521	chr16:73717521:T:C	1.02792e-13	-0.785746	-1.59614	1.56032e-05	-0.444007	-1.42177
73717647	chr16:73717647:C:G	9.76307e-14	-1.53228	-0.901132	1.2935e-05	-1.36698	-0.686338
73717726	chr16:73717726:A:G	2.69477e-13	-2.4149e-10	-1.41812	2.43478e-05	-2.4149e-10	-1.42081
73717831	chr16:73717831:G:A	4.04389e-14	-1.60258	-1.71222	3.64799e-06	-1.64454	-1.67453
73718363	chr16:73718363:A:G	1.50311e-12	1.26725	-0.966553	8.72386e-05	0.578412	-0.723013
73718515	chr16:73718515:A:G	1.06257e-13	-0.625681	-1.72306	1.25999e-05	-0.30158	-1.77798
73718625	chr16:73718625:TA:T	7.43002e-13	1.39893	-1.80283	5.21562e-05	1.14539	-1.8044
73718772	chr16:73718772:C:T	1.40202e-13	-0.342905	-1.72861	1.67891e-05	-0.0104291	-1.78209
73718979	chr16:73718979:G:A	1.0718e-13	-0.61816	-1.72193	1.27184e-05	-0.294447	-1.77575
73719083	chr16:73719083:A:G	5.77261e-14	-1.47628	-1.48261	5.04692e-06	-1.54378	-1.45069
73719111	chr16:73719111:A:G	2.132e-13	-2.4149e-10	-1.65237	1.87752e-05	-2.4149e-10	-1.68071
73719330	chr16:73719330:G:C	1.13359e-13	-0.559456	-1.72458	1.35695e-05	-0.22698	-1.77844
73719335	chr16:73719335:T:A	1.1363e-13	-0.559645	-1.72201	1.35883e-05	-0.22729	-1.77675
73719354	chr16:73719354:G:A	3.31449e-13	-2.4149e-10	-1.21113	3.00249e-05	-2.4149e-10	-1.21122
73719391	chr16:73719391:A:T	1.01298e-13	-0.60789	-1.78865	1.24688e-05	-0.28381	-1.80621
73719416	chr16:73719416:G:A	4.20033e-14	-1.58696	-1.68989	3.6977e-06	-1.6437	-1.66183
73719570	chr16:73719570:C:T	2.8503e-13	-2.4149e-10	-1.36201	2.58954e-05	-2.4149e-10	-1.35918
73719641	chr16:73719641:T:A	1.84533e-13	-2.4149e-10	-1.79677	1.71193e-05	-2.4149e-10	-1.77304
73719695	chr16:73719695:G:A	9.13377e-14	-1.65326	-0.846772	8.23301e-06	-1.63399	-0.871109
73719726	chr16:73719726:G:A	2.16016e-13	-2.4149e-10	-1.63925	2.09617e-05	-2.4149e-10	-1.57055
73719793	chr16:73719793:CCAGCTAATTTTGTATTTTTAGTAGAGA:C	7.21963e-14	-1.05937	-1.67584	7.74337e-06	-0.831987	-1.73442
73719944	chr16:73719944:C:T	1.98722e-13	-2.4149e-10	-1.72269	1.75941e-05	-2.4149e-10	-1.74569
73719979	chr16:73719979:C:A	1.8617e-13	-2.4149e-10	-1.78794	1.66939e-05	-2.4149e-10	-1.79821
73720040	chr16:73720040:C:A	2.57781e-13	-2.4149e-10	-1.46249	2.52642e-05	-2.4149e-10	-1.38386
73720305	chr16:73720305:T:C	2.21483e-13	-2.4149e-10	-1.61425	2.14182e-05	-2.4149e-10	-1.54901
73720323	chr16:73720323:T:C	5.72317e-14	-1.34334	-1.62415	4.9579e-06	-1.43016	-1.58211
73720334	chr16:73720334:C:T	2.46297e-13	-2.4149e-10	-1.50806	2.26256e-05	-2.4149e-10	-1.49417
73720358	chr16:73720358:T:C	8.92846e-14	-1.65267	-0.870098	8.04743e-06	-1.63455	-0.893343
73720435	chr16:73720435:C:T	6.38481e-14	-1.30032	-1.55777	6.26997e-06	-1.13752	-1.63996
73720776	chr16:73720776:C:T	6.57199e-13	-0.333491	-0.193123	5.24495e-05	-0.51168	-0.141718
73721074	chr16:73721074:A:G	2.44477e-13	-2.4149e-10	-1.51548	2.45786e-05	-2.4149e-10	-1.41137
73721206	chr16:73721206:C:T	4.90362e-13	-2.4149e-10	-0.819457	4.40274e-05	-2.4149e-10	-0.828437
73721280	chr16:73721280:C:T	2.46412e-13	-2.4149e-10	-1.50759	2.48873e-05	-2.4149e-10	-1.39889
73721525	chr16:73721525:G:C	2.46589e-13	-2.4149e-10	-1.50688	2.49102e-05	-2.4149e-10	-1.39797
73721533	chr16:73721533:A:G	2.46412e-13	-2.4149e-10	-1.50759	2.48873e-05	-2.4149e-10	-1.39889
73721669	chr16:73721669:G:A	2.5623e-13	-2.4149e-10	-1.46853	2.50859e-05	-2.4149e-10	-1.39094
73721831	chr16:73721831:G:C	1.89031e-12	-2.4149e-10	0.529895	0.000161693	-2.4149e-10	0.472452
73721841	chr16:73721841:T:A	2.42748e-13	-2.4149e-10	-1.52258	2.44572e-05	-2.4149e-10	-1.41632
73721896	chr16:73721896:C:T	3.17597e-13	-0.0526876	-1.20113	2.54549e-05	-0.241432	-1.13491
73721913	chr16:73721913:T:C	2.39102e-13	-2.4149e-10	-1.53771	2.39456e-05	-2.4149e-10	-1.43746
73721936	chr16:73721936:T:C	2.80888e-13	-1.37664	-1.68486e-09	2.37712e-05	-1.44477	-1.68486e-09
73721991	chr16:73721991:G:A	3.27754e-13	-1.22234	-1.68486e-09	2.72607e-05	-1.3078	-1.68486e-09
73722314	chr16:73722314:A:G	5.8782e-14	-1.15553	-1.78523	6.382e-06	-0.962577	-1.79719
73722826	chr16:73722826:C:A	6.38151e-14	-1.05265	-1.80597	9.27507e-06	-0.584114	-1.8018
73723140	chr16:73723140:C:A	1.98876e-13	-2.4149e-10	-1.72192	1.82242e-05	-2.4149e-10	-1.7105
73723157	chr16:73723157:C:T	3.30257e-11	2.15662	1.23382	0.0069524	2.20026	2.03334
73723317	chr16:73723317:G:C	1.0888e-13	-0.602584	-1.72177	1.70525e-05	0.000316453	-1.77727
73723478	chr16:73723478:T:C	2.22313e-13	-2.4149e-10	-1.61052	2.13142e-05	-2.4149e-10	-1.55388
73723500	chr16:73723500:T:A	2.72812e-13	-2.4149e-10	-1.40582	2.296e-05	-2.4149e-10	-1.4795
73723514	chr16:73723514:A:G	2.1888e-13	-2.4149e-10	-1.62608	2.09439e-05	-2.4149e-10	-1.5714
73723707	chr16:73723707:T:C	1.25132e-13	-0.439816	-1.74542	2.06528e-05	0.204946	-1.79034
73723729	chr16:73723729:G:A	1.40041e-13	-0.352678	-1.71999	2.3324e-05	0.312106	-1.77587
73723998	chr16:73723998:T:G	1.12649e-13	-0.491103	-1.79922	1.91327e-05	0.143458	-1.80531
73724414	chr16:73724414:T:C	3.70876e-13	-0.240239	-0.858494	3.21591e-05	-0.413798	-0.728754
73724432	chr16:73724432:C:T	2.19028e-13	-2.4149e-10	-1.6254	2.09587e-05	-2.4149e-10	-1.57069
73724457	chr16:73724457:T:C	3.69236e-13	-0.264487	-0.838677	3.20136e-05	-0.438642	-0.708446
73724471	chr16:73724471:G:C	2.79896e-13	-1.38018	-1.68486e-09	2.65971e-05	-1.33244	-1.68486e-09
73724512	chr16:73724512:G:C	3.15739e-13	-2.4149e-10	-1.25969	2.54658e-05	-2.4149e-10	-1.37591
73724564	chr16:73724564:A:G	6.99219e-14	-0.962763	-1.80446	8.09284e-06	-0.739043	-1.78323
73724623	chr16:73724623:T:C	4.51984e-14	-1.46795	-1.73559	3.79602e-06	-1.56259	-1.7167
73724682	chr16:73724682:C:T	4.01344e-13	-2.4149e-10	-1.01978	4.50779e-05	-2.4149e-10	-0.804855
73725317	chr16:73725317:G:C	6.12386e-13	-2.4149e-10	-0.597237	5.50882e-05	-2.4149e-10	-0.604312
73725414	chr16:73725414:A:G	2.12248e-13	-2.4149e-10	-1.65685	2.02038e-05	-2.4149e-10	-1.60738
73725622	chr16:73725622:G:A	5.90192e-13	-2.4149e-10	-0.634153	5.30211e-05	-2.4149e-10	-0.642559
73726067	chr16:73726067:T:C	2.27546e-13	-2.4149e-10	-1.58725	2.19016e-05	-2.4149e-10	-1.52669
73726243	chr16:73726243:T:C	3.20983e-13	-0.29146	-0.951753	2.62985e-05	-0.456356	-0.88738
73726403	chr16:73726403:A:C	6.53912e-14	-1.49503	-1.33919	5.78492e-06	-1.57402	-1.28397
73726822	chr16:73726822:G:A	3.39236e-13	-2.4149e-10	-1.1879	3.03934e-05	-2.4149e-10	-1.19902
73726980	chr16:73726980:A:G	1.15488e-13	-0.460661	-1.80478	1.31911e-05	-0.235763	-1.79795
73727043	chr16:73727043:G:C	7.52665e-14	-0.920121	-1.77344	7.67e-06	-0.779599	-1.79633
73727468	chr16:73727468:A:G	2.65031e-13	-2.4149e-10	-1.43475	2.31669e-05	-2.4149e-10	-1.47053
73727495	chr16:73727495:G:A	5.75764e-13	-2.4149e-10	-0.658903	5.1847e-05	-2.4149e-10	-0.664951
73727497	chr16:73727497:G:A	5.75762e-13	-2.4149e-10	-0.658906	5.14951e-05	-2.4149e-10	-0.671761
73727522	chr16:73727522:T:A	1.06456e-13	-1.14757	-1.1993	8.72745e-06	-1.30274	-1.14403
73727809	chr16:73727809:C:T	2.25025e-13	-2.4149e-10	-1.59839	1.93599e-05	-2.4149e-10	-1.65005
73728208	chr16:73728208:G:C	1.16705e-12	-2.4149e-10	0.0476353	0.000102892	-2.4149e-10	0.0204305
73728256	chr16:73728256:G:A	4.0133e-14	-1.52975	-1.79266	3.61473e-06	-1.53009	-1.79814
73728303	chr16:73728303:G:A	5.87566e-14	-1.19748	-1.74372	5.03397e-06	-1.21273	-1.78431
73728472	chr16:73728472:A:G	7.40042e-14	-0.913458	-1.79702	6.54576e-06	-0.928795	-1.80564
73728568	chr16:73728568:A:G	1.15778e-13	-1.20424	-1.05868	9.54033e-06	-1.35445	-1.00327
73728569	chr16:73728569:C:T	1.19603e-13	-1.20198	-1.02844	9.91108e-06	-1.35253	-0.96706
73728658	chr16:73728658:G:A	1.21229e-13	-0.49088	-1.72604	9.96948e-06	-0.678015	-1.6357
73729482	chr16:73729482:T:C	2.14593e-13	-1.64586	-1.68486e-09	1.90228e-05	-1.66761	-1.68486e-09
73729978	chr16:73729978:C:G	1.92958e-13	-2.4149e-10	-1.75213	1.72267e-05	-2.4149e-10	-1.76679
73730015	chr16:73730015:C:T	7.13729e-13	0.347833	-0.791931	5.49456e-05	0.088611	-0.695517
73730151	chr16:73730151:C:T	6.83729e-13	0.234864	-0.721903	5.34191e-05	-0.0144496	-0.620631
73730685	chr16:73730685:T:C	3.31908e-12	-2.4149e-10	1.09284	0.000284098	-2.4149e-10	1.03607
73730862	chr16:73730862:A:G	5.14302e-14	-1.29658	-1.77779	4.48838e-06	-1.31203	-1.79972
73732916	chr16:73732916:G:A	1.30144e-13	-0.3441	-1.80186	1.4997e-05	-0.134508	-1.77089
73732965	chr16:73732965:T:C	2.03017e-13	0.0963283	-1.79764	2.43891e-05	0.338644	-1.75775
73733008	chr16:73733008:C:G	2.67071e-13	-2.4149e-10	-1.42708	2.3445e-05	-2.4149e-10	-1.45859
73733108	chr16:73733108:A:AT	1.24317e-13	-0.386576	-1.80519	1.47404e-05	-0.140357	-1.7823
73733317	chr16:73733317:T:A	2.33384e-13	-2.4149e-10	-1.56192	2.06156e-05	-2.4149e-10	-1.5872
73734010	chr16:73734010:G:A	2.59564e-13	-2.4149e-10	-1.4556	2.30309e-05	-2.4149e-10	-1.47641
73734212	chr16:73734212:G:A	4.18495e-14	-1.50193	-1.77859	3.99954e-06	-1.50444	-1.72263
73734221	chr16:73734221:T:C	2.46392e-13	-2.4149e-10	-1.50768	2.16851e-05	-2.4149e-10	-1.53662
73734285	chr16:73734285:A:G	1.82954e-13	-2.4149e-10	-1.80536	1.65777e-05	-2.4149e-10	-1.80519
73734325	chr16:73734325:T:C	1.83078e-13	-2.4149e-10	-1.80469	1.68065e-05	-2.4149e-10	-1.79148
73734416	chr16:73734416:A:T	5.82474e-14	-1.21217	-1.73773	5.28559e-06	-1.23311	-1.71516
73734469	chr16:73734469:A:G	2.26358e-13	-2.4149e-10	-1.59248	2.18098e-05	-2.4149e-10	-1.53089
73734775	chr16:73734775:C:T	3.13757e-13	-2.4149e-10	-1.26598	2.94581e-05	-2.4149e-10	-1.23028
73735075	chr16:73735075:C:T	8.74174e-14	-0.759185	-1.78472	7.9321e-06	-0.800595	-1.74174
73735239	chr16:73735239:T:C	2.15048e-12	0.845608	-0.186762	0.000154667	0.317467	0.110561
73735424	chr16:73735424:C:A	2.48625e-13	-2.4149e-10	-1.49866	2.33984e-05	-2.4149e-10	-1.46058
73736290	chr16:73736290:G:C	2.03431e-13	-2.4149e-10	-1.69927	1.80449e-05	-2.4149e-10	-1.72039
73736340	chr16:73736340:T:C	1.32628e-12	0.598806	-0.423273	0.000100956	0.348941	-0.347505
73736736	chr16:73736736:T:C	1.88173e-12	0.733896	-0.208549	0.000142261	0.473124	-0.128707
73737087	chr16:73737087:G:A	1.9751e-13	-2.4149e-10	-1.72881	1.7312e-05	-2.4149e-10	-1.76185
73737185	chr16:73737185:T:C	1.85077e-13	-2.4149e-10	-1.79383	1.71354e-05	-2.4149e-10	-1.7721
73737247	chr16:73737247:G:A	4.38819e-14	-1.61796	-1.61514	4.25234e-06	-1.58718	-1.5786
73737331	chr16:73737331:T:C	2.33725e-13	-2.4149e-10	-1.56046	2.02378e-05	-2.4149e-10	-1.6057
73737362	chr16:73737362:A:G	2.12668e-13	-1.65487	-1.68486e-09	1.90435e-05	-1.66652	-1.68486e-09
73738222	chr16:73738222:G:A	2.5084e-13	0.297145	-1.78693	3.37098e-05	0.687685	-1.78314
73738436	chr16:73738436:C:CA	3.288e-13	-2.4149e-10	-1.21915	3.56558e-05	-2.4149e-10	-1.03934
73738619	chr16:73738619:T:C	9.89173e-13	-0.117731	-1.68486e-09	0.000106802	0.0577293	-1.68486e-09
73738877	chr16:73738877:A:G	1.85317e-13	-2.4149e-10	-1.79253	1.65722e-05	-2.4149e-10	-1.80552
73739137	chr16:73739137:C:A	1.83959e-13	-2.4149e-10	-1.79989	1.68349e-05	-2.4149e-10	-1.7898
73739144	chr16:73739144:A:G	1.83298e-13	-2.4149e-10	-1.80349	1.6671e-05	-2.4149e-10	-1.79958
73739486	chr16:73739486:C:A	1.82996e-13	-2.4149e-10	-1.80514	1.68517e-05	-2.4149e-10	-1.78879
73739671	chr16:73739671:C:T	1.83728e-13	-2.4149e-10	-1.80115	1.67212e-05	-2.4149e-10	-1.79657
73739768	chr16:73739768:C:T	1.83e-13	-2.4149e-10	-1.80512	1.66053e-05	-2.4149e-10	-1.80353
73739803	chr16:73739803:C:T	1.8977e-13	-2.4149e-10	-1.76879	1.76371e-05	-2.4149e-10	-1.74325
73739897	chr16:73739897:T:A	3.45363e-14	-1.66728	-1.80531	3.32361e-06	-1.61311	-1.79908
73740238	chr16:73740238:G:A	3.44792e-13	-2.4149e-10	-1.17166	3.85487e-05	-2.4149e-10	-0.961325
73740294	chr16:73740294:C:G	2.21923e-13	-2.4149e-10	-1.61227	1.95286e-05	-2.4149e-10	-1.64137
73740318	chr16:73740318:A:C	1.82782e-13	-2.4149e-10	-1.8063	1.65763e-05	-2.4149e-10	-1.80527
73740367	chr16:73740367:C:A	2.28955e-13	-2.4149e-10	-1.58108	2.34145e-05	-2.4149e-10	-1.45989
73740381	chr16:73740381:A:T	3.44046e-13	-2.4149e-10	-1.17382	3.84591e-05	-2.4149e-10	-0.963652
73740422	chr16:73740422:C:T	2.9218e-11	-0.322069	3.59001	0.00538776	-0.664775	4.64341
73740451	chr16:73740451:G:A	4.72523e-14	-1.63737	-1.52173	5.05194e-06	-1.60353	-1.38994
73740568	chr16:73740568:G:C	3.19186e-13	-2.4149e-10	-1.24883	3.4772e-05	-2.4149e-10	-1.06444
73740819	chr16:73740819:C:T	2.3588e-13	-2.4149e-10	-1.55128	2.44801e-05	-2.4149e-10	-1.41539
73741175	chr16:73741175:C:T	3.09012e-13	-1.18804	-0.0931754	4.23553e-05	-1.46832	0.601162
73741176	chr16:73741176:G:A	3.58559e-13	-1.13251	-1.68486e-09	3.13297e-05	-1.16868	-1.68486e-09
73741249	chr16:73741249:T:C	1.85193e-13	-2.4149e-10	-1.7932	1.65714e-05	-2.4149e-10	-1.80557
73741889	chr16:73741889:G:A	4.72461e-14	-1.62586	-1.53337	5.78581e-06	-1.65194	-1.2059
73742020	chr16:73742020:A:C	2.90847e-13	-2.4149e-10	-1.3418	2.80673e-05	-2.4149e-10	-1.27864
73742240	chr16:73742240:G:A	6.70621e-13	-2.4149e-10	-0.506397	6.63784e-05	-2.4149e-10	-0.417877
73742370	chr16:73742370:T:C	4.33026e-13	-2.4149e-10	-0.943803	4.03047e-05	-2.4149e-10	-0.91678
73742398	chr16:73742398:C:G	3.78869e-14	-1.58153	-1.79847	3.47634e-06	-1.57176	-1.79551
73742519	chr16:73742519:A:G	3.61166e-14	-1.62644	-1.80141	3.29381e-06	-1.6332	-1.78801
73742918	chr16:73742918:T:C	4.09577e-14	-1.5944	-1.70766	3.53758e-06	-1.58673	-1.76307
73743080	chr16:73743080:A:T	3.69152e-14	-1.60081	-1.80517	3.41853e-06	-1.58978	-1.79426
73743329	chr16:73743329:C:G	3.47182e-14	-1.66766	-1.79968	3.18673e-06	-1.65999	-1.79426
73743431	chr16:73743431:T:C	4.13216e-14	-1.58885	-1.70437	3.56807e-06	-1.5816	-1.75963
73743555	chr16:73743555:A:G	1.29937e-13	-0.347938	-1.79961	1.03749e-05	-0.468569	-1.80529
73743673	chr16:73743673:G:A	3.65716e-14	-1.62907	-1.78626	3.39875e-06	-1.59523	-1.79461
73743880	chr16:73743880:A:G	4.24826e-14	-1.59155	-1.67396	3.62739e-06	-1.58438	-1.74035
73743891	chr16:73743891:A:C	4.29182e-14	-1.60171	-1.65359	3.64167e-06	-1.59509	-1.72571
73743914	chr16:73743914:T:C	4.15019e-14	-1.61662	-1.67225	3.53777e-06	-1.61155	-1.73821
73744183	chr16:73744183:C:T	2.11907e-13	-2.4149e-10	-1.65846	1.87593e-05	-2.4149e-10	-1.68156
73744467	chr16:73744467:C:T	2.34791e-13	-2.4149e-10	-1.55591	2.18987e-05	-2.4149e-10	-1.52682
73744525	chr16:73744525:A:G	5.92691e-14	-1.63933	-1.29319	4.79272e-06	-1.63565	-1.4105
73744604	chr16:73744604:T:G	8.13629e-14	-1.62231	-0.993374	6.16064e-06	-1.6162	-1.17887
73745413	chr16:73745413:G:A	3.32359e-13	-2.4149e-10	-1.20838	2.72585e-05	-2.4149e-10	-1.30788
73745701	chr16:73745701:G:C	8.33979e-13	-2.4149e-10	-0.288393	7.25345e-05	-2.4149e-10	-0.329186
73745737	chr16:73745737:T:C	6.15215e-14	-1.62445	-1.27076	6.26488e-06	-1.64402	-1.13427
73745813	chr16:73745813:G:A	7.25758e-14	-1.51721	-1.21276	5.69401e-06	-1.52472	-1.34911
73745893	chr16:73745893:CA:C	8.08303e-14	-1.53348	-1.08877	6.20906e-06	-1.54101	-1.24623
73746065	chr16:73746065:T:C	2.38221e-13	-2.4149e-10	-1.5414	2.0816e-05	-2.4149e-10	-1.57753
73746153	chr16:73746153:T:C	4.03676e-14	-1.51146	-1.80511	3.49744e-06	-1.56676	-1.79446
73746170	chr16:73746170:A:G	2.84949e-12	-2.4149e-10	0.940295	0.000281397	-2.4149e-10	1.02652
73746235	chr16:73746235:C:T	4.08034e-14	-1.63584	-1.67	3.63568e-06	-1.65844	-1.66401
73746360	chr16:73746360:G:A	2.02411e-13	-2.4149e-10	-1.7043	1.81898e-05	-2.4149e-10	-1.71239
73746484	chr16:73746484:T:C	1.78883e-13	-0.485124	-1.34275	1.91123e-05	-0.449946	-1.21297
73746791	chr16:73746791:C:G	3.95508e-14	-1.61703	-1.71999	3.6822e-06	-1.59381	-1.71593
73746855	chr16:73746855:G:A	3.55748e-14	-1.65089	-1.79208	3.26601e-06	-1.63012	-1.79956
73746921	chr16:73746921:T:G	4.60751e-13	-0.881744	-1.68486e-09	3.80394e-05	-0.974625	-1.68486e-09
73747405	chr16:73747405:T:C	5.95823e-14	-1.6538	-1.27344	4.76289e-06	-1.65144	-1.40095
73747935	chr16:73747935:G:A	2.46508e-13	-2.4149e-10	-1.50721	2.07047e-05	-2.4149e-10	-1.58289
73747959	chr16:73747959:T:A	2.09564e-13	-2.4149e-10	-1.66957	2.07185e-05	-2.4149e-10	-1.58222
73748086	chr16:73748086:C:G	5.77085e-14	-1.29831	-1.66089	5.71904e-06	-1.26306	-1.60638
73748117	chr16:73748117:T:C	3.72635e-13	-2.4149e-10	-1.094	3.27138e-05	-2.4149e-10	-1.12545
73748132	chr16:73748132:T:C	5.83073e-14	-1.66652	-1.28236	5.4599e-06	-1.62568	-1.29014
73748295	chr16:73748295:A:G	6.33371e-14	-1.25539	-1.61074	6.45466e-06	-1.21746	-1.53099
73748539	chr16:73748539:CT:C	6.54383e-14	-1.56069	-1.2728	6.1015e-06	-1.51218	-1.29254
73748697	chr16:73748697:A:G	3.60453e-14	-1.6292	-1.80062	3.46966e-06	-1.63015	-1.73904
73748778	chr16:73748778:C:T	4.76692e-14	-1.6344	-1.51592	3.97825e-06	-1.63001	-1.6024
73748810	chr16:73748810:A:G	6.1904e-14	-1.30249	-1.58653	5.88455e-06	-1.37788	-1.46304
73748873	chr16:73748873:C:T	2.09152e-13	-2.4149e-10	-1.67154	1.87176e-05	-2.4149e-10	-1.68378
73749209	chr16:73749209:A:G	7.84247e-14	-1.32711	-1.32535	8.25466e-06	-1.29344	-1.20903
73749211	chr16:73749211:C:T	2.00806e-12	-2.4149e-10	0.590323	0.000182898	-2.4149e-10	0.595682
73749636	chr16:73749636:C:T	2.98436e-13	-2.4149e-10	-1.31604	2.84973e-05	-2.4149e-10	-1.26344
73749656	chr16:73749656:T:C	3.55503e-13	-1.14107	-1.68486e-09	2.88091e-05	-1.25256	-1.68486e-09
73749710	chr16:73749710:G:A	1.83691e-13	-2.4149e-10	-1.80135	1.65785e-05	-2.4149e-10	-1.80514
73749851	chr16:73749851:C:T	3.72626e-14	-1.66766	-1.72895	3.60695e-06	-1.65966	-1.67073
73749852	chr16:73749852:T:A	5.15205e-14	-1.37129	-1.70133	5.0577e-06	-1.34063	-1.65171
73749934	chr16:73749934:G:A	2.52624e-13	-2.4149e-10	-1.4827	2.21433e-05	-2.4149e-10	-1.51572
73750231	chr16:73750231:G:A	5.63637e-14	-1.66142	-1.32136	4.50378e-06	-1.66618	-1.44216
73750823	chr16:73750823:G:A	3.4837e-14	-1.6679	-1.79602	3.23298e-06	-1.64433	-1.79551
73750985	chr16:73750985:G:C	6.50114e-14	-1.58529	-1.25475	5.18964e-06	-1.58101	-1.38557
73751072	chr16:73751072:G:A	2.35761e-13	-2.4149e-10	-1.55178	2.35791e-05	-2.4149e-10	-1.45289
73751305	chr16:73751305:G:A	6.20828e-14	-1.65638	-1.22975	5.55883e-06	-1.65972	-1.23814
73751329	chr16:73751329:A:C	8.53055e-14	-1.61988	-0.948477	6.47812e-06	-1.61342	-1.1314
73751495	chr16:73751495:T:C	4.52852e-14	-1.64627	-1.55535	3.76719e-06	-1.64213	-1.64479
73751517	chr16:73751517:ATATGTGTT:A	3.97882e-14	-1.62155	-1.70948	3.76119e-06	-1.63651	-1.652
73751707	chr16:73751707:A:C	1.92244e-13	-2.4149e-10	-1.75584	1.70196e-05	-2.4149e-10	-1.77888
73751888	chr16:73751888:A:G	3.14345e-13	-1.26411	-1.68486e-09	3.07279e-05	-1.18808	-1.68486e-09
73751962	chr16:73751962:C:T	3.79727e-14	-1.61231	-1.76542	3.62474e-06	-1.61448	-1.71099
73752033	chr16:73752033:G:A	5.3085e-14	-1.63449	-1.40822	4.32751e-06	-1.63067	-1.51759
73752139	chr16:73752139:G:A	5.57078e-14	-1.65939	-1.33509	4.44038e-06	-1.66425	-1.45826
73752859	chr16:73752859:C:T	1.82819e-13	-2.4149e-10	-1.8061	1.66687e-05	-2.4149e-10	-1.79971
73752886	chr16:73752886:T:C	7.25521e-14	-0.923973	-1.80632	6.59597e-06	-0.925798	-1.80099
73753000	chr16:73753000:C:T	1.99421e-13	-2.4149e-10	-1.71918	1.77998e-05	-2.4149e-10	-1.73406
73753611	chr16:73753611:G:T	3.86441e-13	-1.05762	-1.68486e-09	3.79476e-05	-0.977043	-1.68486e-09
73754064	chr16:73754064:T:C	9.61242e-13	-2.4149e-10	-0.146375	7.63015e-05	-2.4149e-10	-0.278556
73754071	chr16:73754071:T:C	1.89916e-13	-2.4149e-10	-1.76802	1.67763e-05	-2.4149e-10	-1.79328
73754112	chr16:73754112:G:A	6.20225e-13	-2.4149e-10	-0.584519	6.05301e-05	-2.4149e-10	-0.510109
73754122	chr16:73754122:T:C	3.94405e-14	-1.53692	-1.80289	3.42713e-06	-1.59014	-1.79139
73754458	chr16:73754458:G:C	4.72598e-13	-2.4149e-10	-0.856355	4.52033e-05	-2.4149e-10	-0.802078
73754467	chr16:73754467:G:A	3.59643e-14	-1.62604	-1.80603	3.3707e-06	-1.5918	-1.80633
73754535	chr16:73754535:G:A	2.97318e-13	-1.3198	-1.68486e-09	2.5699e-05	-1.36679	-1.68486e-09
73754577	chr16:73754577:A:G	4.60032e-14	-1.6529	-1.53299	4.81176e-06	-1.66457	-1.37762
73754954	chr16:73754954:A:C	1.85328e-13	-2.4149e-10	-1.79248	1.68735e-05	-2.4149e-10	-1.7875
73755047	chr16:73755047:A:G	2.83785e-13	-2.4149e-10	-1.36638	2.3959e-05	-2.4149e-10	-1.4369
73755079	chr16:73755079:T:A	2.77796e-13	-2.4149e-10	-1.38771	2.73852e-05	-2.4149e-10	-1.30324
73755255	chr16:73755255:G:A	6.51878e-14	-1.32195	-1.51538	5.18424e-06	-1.43526	-1.53237
73755280	chr16:73755280:G:A	3.08187e-13	-1.28389	-1.68486e-09	2.66212e-05	-1.33154	-1.68486e-09
73755291	chr16:73755291:C:T	6.22805e-14	-1.64116	-1.24179	6.2402e-06	-1.63256	-1.14968
73755358	chr16:73755358:G:C	3.56317e-14	-1.66543	-1.77594	3.30154e-06	-1.66761	-1.75125
73755661	chr16:73755661:G:A	3.8349e-14	-1.56996	-1.79791	3.63818e-06	-1.52148	-1.80029
73756068	chr16:73756068:C:CTT	3.80182e-14	-1.64877	-1.72777	3.49852e-06	-1.63252	-1.72839
73756360	chr16:73756360:A:G	3.26738e-13	-1.22544	-1.68486e-09	2.81929e-05	-1.27418	-1.68486e-09
73756463	chr16:73756463:T:C	7.33794e-13	-2.4149e-10	-0.416373	6.32326e-05	-2.4149e-10	-0.466428
73756569	chr16:73756569:CA:C	7.67167e-13	-0.371897	-1.68486e-09	6.58081e-05	-0.426506	-1.68486e-09
73756571	chr16:73756571:A:C	7.81818e-13	-0.352978	-1.68486e-09	6.70955e-05	-0.407132	-1.68486e-09
73756573	chr16:73756573:C:CCCT	7.82426e-13	-0.352201	-1.68486e-09	6.71448e-05	-0.406397	-1.68486e-09
73757263	chr16:73757263:G:A	1.94533e-13	-2.4149e-10	-1.744	1.72669e-05	-2.4149e-10	-1.76446
73757311	chr16:73757311:C:A	3.48009e-14	-1.65947	-1.80549	3.21329e-06	-1.6408	-1.80515
73757462	chr16:73757462:G:A	5.30279e-13	-2.4149e-10	-0.741198	5.09069e-05	-2.4149e-10	-0.68325
73757589	chr16:73757589:A:G	9.68222e-14	-1.49326	-0.948463	8.86669e-06	-1.45556	-0.975386
73757814	chr16:73757814:A:T	3.90159e-13	-2.4149e-10	-1.04805	3.37964e-05	-2.4149e-10	-1.09289
73757961	chr16:73757961:A:G	1.18636e-13	-1.60046	-0.638081	1.01759e-05	-1.64652	-0.646709
73758060	chr16:73758060:C:T	1.9119e-13	-2.4149e-10	-1.76134	1.70204e-05	-2.4149e-10	-1.77884
73758184	chr16:73758184:A:T	9.52558e-14	-1.61053	-0.8475	8.12028e-06	-1.57887	-0.940011
73758295	chr16:73758295:T:C	4.25663e-14	-1.58155	-1.68199	3.62563e-06	-1.61222	-1.713
73758367	chr16:73758367:A:T	3.9027e-13	-2.4149e-10	-1.04776	3.38036e-05	-2.4149e-10	-1.09268
73758906	chr16:73758906:G:A	3.6393e-13	-1.11764	-1.68486e-09	3.16045e-05	-1.15995	-1.68486e-09
73759393	chr16:73759393:AT:A	4.04777e-13	-1.01127	-1.68486e-09	4.12001e-05	-0.894807	-1.68486e-09
73759524	chr16:73759524:C:T	3.72729e-14	-1.62668	-1.76965	3.38876e-06	-1.65391	-1.73887
73759614	chr16:73759614:A:G	3.79888e-13	-1.07472	-1.68486e-09	3.24188e-05	-1.13451	-1.68486e-09
73759694	chr16:73759694:A:G	3.9027e-13	-2.4149e-10	-1.04776	3.38036e-05	-2.4149e-10	-1.09268
73759765	chr16:73759765:C:T	1.14969e-12	0.0326503	-1.68486e-09	9.81065e-05	-0.0271946	-1.68486e-09
73759949	chr16:73759949:G:A	7.15335e-14	-1.60455	-1.13989	5.85257e-06	-1.62763	-1.21873
73760235	chr16:73760235:C:T	4.20465e-14	-1.66549	-1.61033	3.69297e-06	-1.65584	-1.65098
73760299	chr16:73760299:G:A	5.07868e-13	-2.4149e-10	-0.784378	4.12585e-05	-2.4149e-10	-0.893392
73760353	chr16:73760353:A:G	3.65041e-14	-1.66762	-1.74956	3.30914e-06	-1.66207	-1.75449
73760652	chr16:73760652:A:T	3.95624e-14	-1.62006	-1.71666	3.39256e-06	-1.66049	-1.73117
73760953	chr16:73760953:A:G	3.00452e-13	-1.30931	-1.68486e-09	2.59528e-05	-1.35697	-1.68486e-09
73761105	chr16:73761105:C:T	9.70128e-14	-1.25422	-1.18554	9.18254e-06	-1.11555	-1.28039
73761395	chr16:73761395:C:T	1.97521e-13	-2.4149e-10	-1.72876	1.74791e-05	-2.4149e-10	-1.75224
73761557	chr16:73761557:G:A	3.89118e-14	-1.66726	-1.68604	3.28802e-06	-1.64844	-1.77452
73761574	chr16:73761574:C:A	2.09429e-13	-2.4149e-10	-1.67022	1.81237e-05	-2.4149e-10	-1.71603
73762148	chr16:73762148:C:A	6.0522e-14	-1.19562	-1.71597	5.84575e-06	-1.08946	-1.75807
73762164	chr16:73762164:T:C	7.57584e-14	-1.62494	-1.06211	5.74569e-06	-1.61407	-1.25073
73762275	chr16:73762275:G:A	2.17719e-13	-2.4149e-10	-1.6314	1.87009e-05	-2.4149e-10	-1.68468
73762283	chr16:73762283:A:G	7.65717e-14	-1.66373	-1.01264	5.85019e-06	-1.66677	-1.18001
73762535	chr16:73762535:C:G	4.73171e-13	-2.4149e-10	-0.855145	4.0581e-05	-2.4149e-10	-0.909949
73762537	chr16:73762537:T:C	4.64733e-13	-2.4149e-10	-0.873139	3.99593e-05	-2.4149e-10	-0.925388
73763025	chr16:73763025:C:A	3.09917e-13	-1.2783	-1.68486e-09	2.6887e-05	-1.32161	-1.68486e-09
73763109	chr16:73763109:G:T	7.96739e-13	-1.6623	1.32822	0.000148747	-1.66472	2.05373
73763216	chr16:73763216:C:T	3.25345e-13	-2.4149e-10	-1.22971	2.65176e-05	-2.4149e-10	-1.33544
73763634	chr16:73763634:C:T	3.50525e-13	-1.15517	-1.68486e-09	8.74564e-05	-0.142109	-1.68486e-09
73764475	chr16:73764475:T:C	3.54199e-13	-2.4149e-10	-1.14474	3.08403e-05	-2.4149e-10	-1.18443
73764640	chr16:73764640:G:A	2.37808e-13	-1.64781	0.104675	1.54352e-05	-1.65747	-0.219133
73764824	chr16:73764824:C:T	5.5716e-13	-2.4149e-10	-0.691749	5.36472e-05	-2.4149e-10	-0.630819
73764936	chr16:73764936:C:A	4.79677e-13	-2.4149e-10	-0.841487	3.77998e-05	-2.4149e-10	-0.980944
73765310	chr16:73765310:T:C	4.49254e-14	-1.47265	-1.73695	3.90377e-06	-1.50371	-1.74759
73765879	chr16:73765879:C:G	2.1763e-13	-2.4149e-10	-1.6318	1.90199e-05	-2.4149e-10	-1.66776
73765898	chr16:73765898:G:A	4.19157e-14	-1.55057	-1.72837	3.77784e-06	-1.58907	-1.69503
73765908	chr16:73765908:A:G	5.26054e-14	-1.55115	-1.50063	4.00548e-06	-1.58574	-1.63984
73766328	chr16:73766328:T:C	2.04671e-13	-1.29109	-0.40211	2.02355e-05	-1.46803	-0.137782
73766593	chr16:73766593:A:C	3.81412e-13	-1.66529	0.594572	6.33628e-05	-1.66689	1.20252
73766630	chr16:73766630:T:C	1.876e-13	-2.4149e-10	-1.78029	1.67236e-05	-2.4149e-10	-1.79643
73766730	chr16:73766730:C:T	9.23639e-14	-1.6679	-0.820966	9.62581e-06	-1.64307	-0.705726
73766949	chr16:73766949:TTTC:T	1.83101e-13	-2.4149e-10	-1.80456	1.69973e-05	-2.4149e-10	-1.78019
73767085	chr16:73767085:A:G	8.31982e-14	-1.66679	-0.926582	7.29594e-06	-1.66734	-0.958591
73767394	chr16:73767394:T:C	1.86252e-13	-2.4149e-10	-1.7875	1.69379e-05	-2.4149e-10	-1.78369
73767404	chr16:73767404:C:T	3.55118e-14	-1.66114	-1.78359	3.51317e-06	-1.66787	-1.68886
73767473	chr16:73767473:T:C	7.16554e-14	-1.58591	-1.15683	6.58347e-06	-1.60414	-1.12454
73767942	chr16:73767942:G:A	2.64728e-13	-1.4359	-1.68486e-09	2.31725e-05	-1.47028	-1.68486e-09
73768065	chr16:73768065:T:C	1.04781e-13	-1.62598	-0.736752	1.10189e-05	-1.61499	-0.598644
73768281	chr16:73768281:C:T	4.90151e-14	-1.66776	-1.45471	4.95163e-06	-1.65531	-1.35823
73768327	chr16:73768327:G:A	6.22151e-14	-1.41289	-1.47111	5.61868e-06	-1.31842	-1.56874
73768463	chr16:73768463:A:G	4.40209e-14	-1.64633	-1.58361	3.97212e-06	-1.64054	-1.59341
73768490	chr16:73768490:G:A	3.66063e-14	-1.63097	-1.78341	3.21522e-06	-1.66594	-1.77941
73768590	chr16:73768590:C:G	5.31736e-13	-2.4149e-10	-0.738453	4.60628e-05	-2.4149e-10	-0.783243
73768878	chr16:73768878:C:G	1.83205e-13	-2.4149e-10	-1.80399	1.66715e-05	-2.4149e-10	-1.79955
73769085	chr16:73769085:A:G	4.12911e-14	-1.62087	-1.67309	3.97541e-06	-1.60251	-1.63061
73769162	chr16:73769162:T:C	2.25573e-13	-2.4149e-10	-1.59595	1.91251e-05	-2.4149e-10	-1.66225
73769763	chr16:73769763:T:G	3.79176e-14	-1.57331	-1.80588	3.51666e-06	-1.54942	-1.80632
73770056	chr16:73770056:T:C	6.37644e-14	-1.33694	-1.52247	5.3926e-06	-1.34687	-1.58136
73770423	chr16:73770423:A:G	4.74845e-14	-1.57656	-1.57764	4.35234e-06	-1.55456	-1.58798
73770580	chr16:73770580:T:C	7.13444e-14	-1.36822	-1.37886	5.96786e-06	-1.36854	-1.45832
73770899	chr16:73770899:A:G	5.27611e-14	-1.4554	-1.59342	4.91174e-06	-1.42092	-1.6007
73770930	chr16:73770930:G:T	2.16417e-13	-2.4149e-10	-1.63739	1.81975e-05	-2.4149e-10	-1.71196
73771012	chr16:73771012:G:C	3.33817e-13	-2.4149e-10	-1.20401	3.10857e-05	-2.4149e-10	-1.1765
73771471	chr16:73771471:A:G	1.90943e-13	-2.4149e-10	-1.76262	1.69483e-05	-2.4149e-10	-1.78308
73771491	chr16:73771491:T:C	9.15814e-13	-2.4149e-10	-0.194787	7.38186e-05	-2.4149e-10	-0.311638
73771543	chr16:73771543:T:C	1.82919e-13	-2.4149e-10	-1.80556	1.6682e-05	-2.4149e-10	-1.79892
73771621	chr16:73771621:G:A	2.19843e-13	-2.4149e-10	-1.62169	1.83632e-05	-2.4149e-10	-1.7029
73771804	chr16:73771804:T:TCACTTTAGGCCATGGCTCCTGGTCCCTGCC	2.23004e-13	-2.4149e-10	-1.60741	2.03723e-05	-2.4149e-10	-1.59907
73772277	chr16:73772277:C:T	7.1893e-14	-1.38081	-1.35861	7.46607e-06	-1.1487	-1.45418
73772484	chr16:73772484:T:A	7.07273e-13	-0.453183	-1.68486e-09	7.10499e-05	-0.349865	-1.68486e-09
73772588	chr16:73772588:A:T	2.22891e-13	-2.4149e-10	-1.60792	1.86599e-05	-2.4149e-10	-1.68687
73772653	chr16:73772653:T:C	6.46688e-14	-1.66705	-1.17827	5.28246e-06	-1.66693	-1.28193
73772828	chr16:73772828:G:A	2.06445e-13	-2.4149e-10	-1.68457	2.02725e-05	-2.4149e-10	-1.60398
73773105	chr16:73773105:A:G	2.09915e-13	-1.6679	-1.68486e-09	2.52812e-05	-1.38319	-1.68486e-09
73773132	chr16:73773132:T:A	5.6285e-13	-2.4149e-10	-0.681587	5.71666e-05	-2.4149e-10	-0.567279
73773168	chr16:73773168:A:G	5.15491e-14	-1.55482	-1.51725	4.39623e-06	-1.5559	-1.5766
73773263	chr16:73773263:A:G	1.07506e-13	-1.39329	-0.943759	9.07195e-06	-1.38539	-1.02267
73773577	chr16:73773577:G:A	2.03396e-13	-2.4149e-10	-1.69945	1.74221e-05	-2.4149e-10	-1.75551
73773924	chr16:73773924:G:C	3.55555e-13	-1.14092	-1.68486e-09	3.32924e-05	-1.10792	-1.68486e-09
73774253	chr16:73774253:T:C	2.63533e-13	-2.4149e-10	-1.44042	2.37635e-05	-2.4149e-10	-1.4451
73774332	chr16:73774332:A:G	1.91371e-13	-2.4149e-10	-1.76038	1.69339e-05	-2.4149e-10	-1.78393
73774376	chr16:73774376:C:T	1.95808e-13	-2.4149e-10	-1.73747	1.90798e-05	-2.4149e-10	-1.66462
73774491	chr16:73774491:T:C	5.30819e-13	-2.4149e-10	-0.740179	5.32403e-05	-2.4149e-10	-0.638434
73774683	chr16:73774683:C:T	4.13026e-14	-1.66202	-1.63165	3.69806e-06	-1.65731	-1.64813
73774722	chr16:73774722:C:T	3.93931e-13	-1.03843	-1.68486e-09	4.03312e-05	-0.916124	-1.68486e-09
73774723	chr16:73774723:G:A	1.87005e-13	-2.4149e-10	-1.78346	1.69972e-05	-2.4149e-10	-1.7802
73774943	chr16:73774943:A:G	4.28886e-13	-2.4149e-10	-0.95341	4.19844e-05	-2.4149e-10	-0.875951
73775037	chr16:73775037:TC:T	1.17882e-13	-1.43235	-0.812567	1.18765e-05	-1.56377	-0.574918
73775052	chr16:73775052:A:G	1.99195e-12	-2.4149e-10	0.582267	0.000201183	-2.4149e-10	0.690966
73775071	chr16:73775071:G:C	2.12616e-13	-2.4149e-10	-1.65511	1.94702e-05	-2.4149e-10	-1.64437
73775156	chr16:73775156:G:A	1.83989e-13	-2.4149e-10	-1.79973	1.6706e-05	-2.4149e-10	-1.79748
73775310	chr16:73775310:G:A	1.94309e-13	-2.4149e-10	-1.74515	1.77364e-05	-2.4149e-10	-1.73763
73775971	chr16:73775971:T:C	4.15144e-14	-1.51564	-1.77292	3.37029e-06	-1.62234	-1.77591
73776029	chr16:73776029:C:T	6.81572e-14	-1.0492	-1.74358	4.92711e-06	-1.37542	-1.64307
73776827	chr16:73776827:A:G	4.84865e-13	-2.4149e-10	-0.830731	4.74346e-05	-2.4149e-10	-0.753896
73777019	chr16:73777019:T:A	2.15007e-13	-2.4149e-10	-1.64393	1.9532e-05	-2.4149e-10	-1.64119
73777372	chr16:73777372:G:A	1.88336e-13	-2.4149e-10	-1.77637	1.72449e-05	-2.4149e-10	-1.76573
73777769	chr16:73777769:C:G	8.13502e-13	-2.4149e-10	-0.313253	6.61688e-05	-2.4149e-10	-0.421039
73777980	chr16:73777980:T:C	4.71378e-14	-1.55049	-1.61103	4.55064e-06	-1.62803	-1.46995
73778011	chr16:73778011:C:T	2.32992e-13	-1.5636	-1.68486e-09	2.11933e-05	-1.55956	-1.68486e-09
73778080	chr16:73778080:A:AT	1.83828e-13	-2.4149e-10	-1.8006	1.71138e-05	-2.4149e-10	-1.77336
73778135	chr16:73778135:C:G	3.02996e-13	-2.4149e-10	-1.30088	2.87314e-05	-2.4149e-10	-1.25526
73778462	chr16:73778462:G:A	9.68029e-14	-1.40932	-1.0326	7.61795e-06	-1.54511	-1.03763
73778911	chr16:73778911:T:C	2.10176e-13	-2.4149e-10	-1.66665	1.88364e-05	-2.4149e-10	-1.67746
73779158	chr16:73779158:C:A	2.13373e-13	-2.4149e-10	-1.65156	1.93028e-05	-2.4149e-10	-1.653
73779167	chr16:73779167:C:A	7.64309e-14	-1.53917	-1.13905	6.31066e-06	-1.62562	-1.14538
73779267	chr16:73779267:C:T	2.1256e-13	-2.4149e-10	-1.65538	1.93089e-05	-2.4149e-10	-1.65268
73779435	chr16:73779435:AATC:A	3.17664e-13	-1.25361	-1.68486e-09	2.71615e-05	-1.31145	-1.68486e-09
73779531	chr16:73779531:G:A	5.16579e-13	-2.4149e-10	-0.767372	4.6794e-05	-2.4149e-10	-0.767494
73779712	chr16:73779712:G:A	5.45667e-14	-1.26216	-1.75302	4.52611e-06	-1.43137	-1.67201
73779759	chr16:73779759:T:C	3.10624e-13	-1.27602	-1.68486e-09	2.60676e-05	-1.35256	-1.68486e-09
73779871	chr16:73779871:G:C	5.99352e-14	-1.58803	-1.33331	5.05935e-06	-1.60863	-1.38338
73779947	chr16:73779947:G:A	1.9803e-13	-2.4149e-10	-1.72618	1.71095e-05	-2.4149e-10	-1.77362
73779984	chr16:73779984:TGGATCCCAAGCCTTTCTA:T	1.82822e-13	-2.4149e-10	-1.80609	1.66344e-05	-2.4149e-10	-1.80178
73779985	chr16:73779985:GGATCCCAAGCCTTTCTAA:G	2.60155e-13	-1.45332	-1.68486e-09	2.07818e-05	-1.57917	-1.68486e-09
73780017	chr16:73780017:C:G	1.83855e-13	-2.4149e-10	-1.80045	1.65598e-05	-2.4149e-10	-1.80627
73780036	chr16:73780036:T:C	3.59204e-14	-1.66654	-1.76675	3.20656e-06	-1.65728	-1.79077
73780395	chr16:73780395:A:G	3.54203e-14	-1.65374	-1.79358	3.13334e-06	-1.66643	-1.80472
73781046	chr16:73781046:G:T	2.48186e-13	-2.4149e-10	-1.50042	2.35054e-05	-2.4149e-10	-1.45602
73781095	chr16:73781095:A:T	4.48313e-14	-1.57339	-1.63831	4.01629e-06	-1.57462	-1.64827
73781249	chr16:73781249:C:T	5.04323e-14	-1.5121	-1.58187	5.04809e-06	-1.49541	-1.49883
73781348	chr16:73781348:T:C	2.07555e-13	-2.4149e-10	-1.6792	1.84998e-05	-2.4149e-10	-1.69549
73781425	chr16:73781425:G:A	8.81103e-14	-1.23853	-1.29748	7.71159e-06	-1.14568	-1.42485
73781462	chr16:73781462:G:C	4.15061e-14	-1.61102	-1.67774	3.94894e-06	-1.60646	-1.63334
73781514	chr16:73781514:C:T	2.65087e-11	3.17063	-1.68486e-09	0.00227832	3.11795	-1.68486e-09
73781566	chr16:73781566:C:T	3.23211e-13	-2.4149e-10	-1.23629	3.17137e-05	-2.4149e-10	-1.1565
73781830	chr16:73781830:T:C	4.53584e-13	-2.4149e-10	-0.89742	4.16435e-05	-2.4149e-10	-0.884103
73782021	chr16:73782021:T:C	2.51062e-13	-2.4149e-10	-1.4889	2.27825e-05	-2.4149e-10	-1.48725
73782075	chr16:73782075:C:G	3.00305e-13	-2.4149e-10	-1.3098	2.68924e-05	-2.4149e-10	-1.3214
73782115	chr16:73782115:G:T	2.22199e-13	-2.4149e-10	-1.61103	1.84006e-05	-2.4149e-10	-1.70087
73782135	chr16:73782135:T:C	2.35441e-13	-0.855255	-0.697887	2.57456e-05	-1.22203	-0.142955
73782271	chr16:73782271:A:G	3.00322e-13	-2.4149e-10	-1.30975	2.37532e-05	-2.4149e-10	-1.44553
73782423	chr16:73782423:T:C	6.88507e-14	-1.09934	-1.68332	6.0378e-06	-1.09207	-1.72314
73782494	chr16:73782494:A:C	2.11035e-13	-2.4149e-10	-1.66258	1.88152e-05	-2.4149e-10	-1.67858
73783316	chr16:73783316:C:T	1.30084e-12	-2.4149e-10	0.156168	9.81435e-05	-2.4149e-10	-0.0268182
73783585	chr16:73783585:T:C	3.30627e-13	-2.4149e-10	-1.21361	2.97623e-05	-2.4149e-10	-1.22001
73784067	chr16:73784067:G:A	1.84421e-13	-2.4149e-10	-1.79738	1.67741e-05	-2.4149e-10	-1.79341
73784091	chr16:73784091:A:G	2.01015e-13	-2.4149e-10	-1.71122	1.89167e-05	-2.4149e-10	-1.6732
73784114	chr16:73784114:G:A	3.35622e-13	-2.4149e-10	-1.19861	2.87172e-05	-2.4149e-10	-1.25575
73784283	chr16:73784283:G:A	5.89263e-13	-0.90414	0.268411	4.39912e-05	-0.793773	-0.0354862
73784338	chr16:73784338:A:G	1.48576e-13	-1.45625	-0.557255	2.18028e-05	-1.55018	0.018976
73784556	chr16:73784556:G:A	3.02064e-13	-2.4149e-10	-1.30396	2.451e-05	-2.4149e-10	-1.41417
73784723	chr16:73784723:G:A	2.26662e-13	-2.4149e-10	-1.59114	1.98423e-05	-2.4149e-10	-1.62543
73784724	chr16:73784724:T:G	3.94016e-13	-2.4149e-10	-1.03821	3.52065e-05	-2.4149e-10	-1.05202
73784763	chr16:73784763:T:C	4.17477e-13	-0.980371	-1.68486e-09	3.91274e-05	-0.946426	-1.68486e-09
73784818	chr16:73784818:C:T	3.9344e-13	-1.03967	-1.68486e-09	2.48003e-05	-1.40239	-1.68486e-09
73785167	chr16:73785167:T:C	3.91674e-13	-0.45041	-0.59376	3.05225e-05	-0.329306	-0.865477
73785562	chr16:73785562:C:T	5.17966e-13	-0.926154	0.161463	3.9105e-05	-0.815951	-0.131047
73785616	chr16:73785616:T:A	2.93843e-13	-2.4149e-10	-1.33155	2.74874e-05	-2.4149e-10	-1.29952
73785762	chr16:73785762:T:C	5.84871e-13	-0.568671	-0.0745381	4.39633e-05	-0.458965	-0.370928
73786059	chr16:73786059:C:T	2.37898e-12	-2.4149e-10	0.759825	0.000175454	-2.4149e-10	0.554127
73786306	chr16:73786306:A:G	4.34703e-12	-0.613287	1.97594	0.000423208	-0.852452	2.28707
73786354	chr16:73786354:T:G	3.91653e-13	-0.717584	-0.32664	3.05357e-05	-0.628369	-0.565983
73786471	chr16:73786471:T:C	3.07171e-13	-2.4149e-10	-1.28719	2.73459e-05	-2.4149e-10	-1.30468
73786635	chr16:73786635:G:T	1.8512e-12	-2.4149e-10	0.508991	0.000137028	-2.4149e-10	0.306936
73786836	chr16:73786836:C:A	1.83475e-13	-2.4149e-10	-1.80252	1.66008e-05	-2.4149e-10	-1.80379
73787157	chr16:73787157:T:A	1.4068e-13	-0.436755	-1.63136	1.29137e-05	-0.429811	-1.62515
73787354	chr16:73787354:T:C	2.12457e-13	-1.65586	-1.68486e-09	1.90577e-05	-1.66578	-1.68486e-09
73787636	chr16:73787636:A:C	6.82569e-13	-2.4149e-10	-0.488737	7.04974e-05	-2.4149e-10	-0.357673
73787696	chr16:73787696:G:A	1.89922e-13	-2.4149e-10	-1.76799	1.67775e-05	-2.4149e-10	-1.79321
73788015	chr16:73788015:T:C	6.45748e-14	-1.10196	-1.74482	4.59052e-06	-1.34975	-1.7395
73788238	chr16:73788238:C:T	3.54602e-14	-1.66592	-1.78027	3.16888e-06	-1.65756	-1.80232
73788322	chr16:73788322:G:A	6.39435e-14	-1.33021	-1.5264	5.8663e-06	-1.19015	-1.65387
73788543	chr16:73788543:C:T	1.12745e-13	-1.56513	-0.724336	8.4396e-06	-1.66339	-0.81692
73788554	chr16:73788554:G:T	1.87912e-13	-2.4149e-10	-1.77862	1.73779e-05	-2.4149e-10	-1.75805
73788601	chr16:73788601:C:G	1.92776e-12	-2.4149e-10	0.549515	0.000219789	-2.4149e-10	0.779421
73788655	chr16:73788655:A:G	7.2681e-14	-1.36643	-1.36209	7.8942e-06	-1.59748	-0.949638
73788792	chr16:73788792:G:A	3.98232e-13	-2.4149e-10	-1.02756	3.98634e-05	-2.4149e-10	-0.927789
73788866	chr16:73788866:C:T	2.02796e-13	-2.4149e-10	-1.7024	1.90498e-05	-2.4149e-10	-1.66619
73788990	chr16:73788990:A:G	2.70821e-13	-2.4149e-10	-1.41314	2.56824e-05	-2.4149e-10	-1.36744
73789072	chr16:73789072:A:G	5.33578e-14	-1.39823	-1.63935	5.0798e-06	-1.43863	-1.54935
73789088	chr16:73789088:C:T	1.28288e-13	-1.50429	-0.656035	1.30559e-05	-1.66001	-0.383999
73789624	chr16:73789624:A:G	4.69107e-14	-1.64516	-1.52119	4.57853e-06	-1.65249	-1.43938
73789688	chr16:73789688:C:T	4.137e-13	-2.4149e-10	-0.989458	4.178e-05	-2.4149e-10	-0.880832
73789797	chr16:73789797:G:A	6.34526e-14	-1.66783	-1.19648	4.95534e-06	-1.64859	-1.36419
73789962	chr16:73789962:C:T	3.25908e-13	-2.4149e-10	-1.22798	3.30065e-05	-2.4149e-10	-1.11654
73790062	chr16:73790062:G:C	3.29032e-12	1.08414	-1.68486e-09	0.000235986	0.850523	-1.68486e-09
73790123	chr16:73790123:G:A	2.48372e-13	-2.4149e-10	-1.49967	2.42228e-05	-2.4149e-10	-1.42596
73790468	chr16:73790468:C:T	1.82788e-13	-2.4149e-10	-1.80627	1.66901e-05	-2.4149e-10	-1.79843
73790713	chr16:73790713:G:A	8.02701e-13	-2.4149e-10	-0.326618	6.46709e-05	-2.4149e-10	-0.443937
73791141	chr16:73791141:T:C	1.82819e-13	-2.4149e-10	-1.8061	1.67234e-05	-2.4149e-10	-1.79644
73791279	chr16:73791279:G:C	1.11537e-13	-1.09478	-1.20547	1.2781e-05	-1.10362	-0.96167
73791438	chr16:73791438:T:G	1.88814e-13	-2.4149e-10	-1.77384	1.67733e-05	-2.4149e-10	-1.79346
73791450	chr16:73791450:G:A	9.45811e-14	-1.64509	-0.820052	7.99118e-06	-1.65262	-0.882286
73791622	chr16:73791622:A:C	1.82807e-13	-2.4149e-10	-1.80617	1.66795e-05	-2.4149e-10	-1.79907
73791678	chr16:73791678:C:T	1.65972e-12	-2.4149e-10	0.399803	0.000125891	-2.4149e-10	0.222164
73791713	chr16:73791713:G:A	8.43219e-14	-0.95934	-1.62062	6.10556e-06	-1.0796	-1.72445
73791749	chr16:73791749:C:T	7.9743e-13	-2.4149e-10	-0.333206	8.43524e-05	-2.4149e-10	-0.178245
73792069	chr16:73792069:C:G	1.95556e-13	-2.4149e-10	-1.73875	1.80447e-05	-2.4149e-10	-1.7204
73792126	chr16:73792126:C:T	2.22863e-13	-2.4149e-10	-1.60804	1.93856e-05	-2.4149e-10	-1.64872
73792169	chr16:73792169:A:G	3.70283e-13	-2.4149e-10	-1.10033	3.579e-05	-2.4149e-10	-1.03558
73792538	chr16:73792538:G:A	2.10062e-13	-1.6672	-1.68486e-09	1.90966e-05	-1.66374	-1.68486e-09
73793045	chr16:73793045:G:T	2.03374e-13	-2.4149e-10	-1.69956	1.77284e-05	-2.4149e-10	-1.73808
73793158	chr16:73793158:T:A	3.54051e-14	-1.66607	-1.78168	3.36454e-06	-1.66762	-1.73233
73793345	chr16:73793345:G:T	4.01284e-14	-1.54257	-1.77995	3.46762e-06	-1.60648	-1.7633
73793421	chr16:73793421:A:G	2.09712e-13	-2.4149e-10	-1.66886	2.04029e-05	-2.4149e-10	-1.59757
73793483	chr16:73793483:T:C	4.24244e-13	-0.964292	-1.68486e-09	4.39691e-05	-0.829762	-1.68486e-09
73793534	chr16:73793534:C:T	2.15225e-13	-2.4149e-10	-1.64292	1.97291e-05	-2.4149e-10	-1.63115
73793605	chr16:73793605:T:C	3.71681e-13	-2.4149e-10	-1.09657	3.59379e-05	-2.4149e-10	-1.03146
73793934	chr16:73793934:G:C	4.74361e-14	-1.6679	-1.48732	4.60143e-06	-1.66783	-1.41905
73794040	chr16:73794040:A:G	2.5425e-13	-2.4149e-10	-1.47628	2.36056e-05	-2.4149e-10	-1.45176
73794337	chr16:73794337:C:T	1.9983e-13	-2.4149e-10	-1.71713	1.7869e-05	-2.4149e-10	-1.73018
73794608	chr16:73794608:C:T	1.85607e-13	-2.4149e-10	-1.79097	1.7149e-05	-2.4149e-10	-1.77131
73794734	chr16:73794734:A:T	3.53147e-14	-1.6543	-1.796	3.33591e-06	-1.66784	-1.74066
73794861	chr16:73794861:A:G	1.86819e-13	-2.4149e-10	-1.78446	1.65872e-05	-2.4149e-10	-1.80461
73795064	chr16:73795064:T:C	4.84882e-14	-1.36213	-1.77116	3.89421e-06	-1.45345	-1.80031
73795212	chr16:73795212:T:C	7.09952e-14	-1.63803	-1.11396	7.76312e-06	-1.60764	-0.956227
73795371	chr16:73795371:A:C	6.80525e-14	-1.36569	-1.42863	5.95949e-06	-1.43837	-1.38989
73795388	chr16:73795388:G:C	2.91073e-13	-1.34103	-1.68486e-09	2.65583e-05	-1.3339	-1.68486e-09
73795717	chr16:73795717:C:A	5.04026e-14	-1.56271	-1.53185	4.42511e-06	-1.5671	-1.55885
73795949	chr16:73795949:G:A	2.67971e-13	-2.4149e-10	-1.42372	2.72286e-05	-2.4149e-10	-1.30898
73796011	chr16:73796011:C:T	1.86451e-13	-2.4149e-10	-1.78643	1.75788e-05	-2.4149e-10	-1.74655
73796506	chr16:73796506:A:G	1.83287e-13	-2.4149e-10	-1.80355	1.65628e-05	-2.4149e-10	-1.80609
73796529	chr16:73796529:T:C	3.13659e-13	-2.4149e-10	-1.26629	2.80056e-05	-2.4149e-10	-1.28084
73796690	chr16:73796690:C:T	3.22824e-13	-2.4149e-10	-1.23749	2.85283e-05	-2.4149e-10	-1.26235
73797040	chr16:73797040:A:G	2.50502e-13	-2.4149e-10	-1.49113	2.08932e-05	-2.4149e-10	-1.57383
73797111	chr16:73797111:G:T	2.9618e-13	-2.4149e-10	-1.32363	3.0749e-05	-2.4149e-10	-1.18739
73797151	chr16:73797151:C:G	2.31987e-13	-2.4149e-10	-1.56792	2.09179e-05	-2.4149e-10	-1.57264
73797227	chr16:73797227:A:ACAT	1.83477e-13	-2.4149e-10	-1.80251	1.66071e-05	-2.4149e-10	-1.80342
73797343	chr16:73797343:C:T	1.26831e-13	-1.45101	-0.720731	1.21933e-05	-1.45638	-0.655982
73797414	chr16:73797414:C:G	2.05321e-13	0.0744531	-1.76448	1.68696e-05	-0.0691478	-1.71859
73797453	chr16:73797453:G:A	3.39547e-13	-1.18699	-1.68486e-09	2.83444e-05	-1.26882	-1.68486e-09
73797617	chr16:73797617:C:T	1.26943e-13	-0.703256	-1.46761	9.92304e-06	-0.889874	-1.42851
73797642	chr16:73797642:T:C	1.12257e-13	-1.54884	-0.744978	1.08013e-05	-1.55177	-0.681811
73797718	chr16:73797718:T:G	2.94831e-13	-2.4149e-10	-1.3282	2.41715e-05	-2.4149e-10	-1.42807
73797990	chr16:73797990:G:C	1.83008e-13	-2.4149e-10	-1.80507	1.66134e-05	-2.4149e-10	-1.80304
73798286	chr16:73798286:G:A	7.84574e-14	-1.65464	-0.997407	8.87725e-06	-1.65643	-0.773324
73798473	chr16:73798473:A:C	7.26122e-13	-2.4149e-10	-0.426883	6.92177e-05	-2.4149e-10	-0.375991
73798704	chr16:73798704:C:A	5.8849e-14	-1.63565	-1.30397	7.53103e-06	-1.64036	-0.95386
73798822	chr16:73798822:G:C	8.90141e-14	-1.16464	-1.36116	7.68568e-06	-1.13149	-1.4424
73798826	chr16:73798826:T:A	1.82943e-13	-2.4149e-10	-1.80543	1.66085e-05	-2.4149e-10	-1.80334
73799069	chr16:73799069:A:G	2.97157e-13	-2.4149e-10	-1.32034	2.44328e-05	-2.4149e-10	-1.41732
73799264	chr16:73799264:T:C	3.64444e-13	-2.4149e-10	-1.11623	3.29027e-05	-2.4149e-10	-1.11969
73799687	chr16:73799687:G:A	4.7063e-14	-1.36266	-1.80046	4.85989e-06	-1.22748	-1.80475
73799784	chr16:73799784:G:A	3.125e-13	-1.27	-1.68486e-09	2.64189e-05	-1.33917	-1.68486e-09
73799865	chr16:73799865:G:A	1.06882e-13	-1.52857	-0.814304	1.01957e-05	-1.56347	-0.727805
73800114	chr16:73800114:T:A	3.63555e-13	-2.4149e-10	-1.11867	3.28258e-05	-2.4149e-10	-1.12203
73800122	chr16:73800122:C:G	3.53903e-13	-2.4149e-10	-1.14558	3.1189e-05	-2.4149e-10	-1.17318
73800123	chr16:73800123:A:G	1.32634e-12	-2.4149e-10	0.17558	0.000118543	-2.4149e-10	0.162031
73800414	chr16:73800414:A:G	3.54536e-13	-2.4149e-10	-1.14379	3.12421e-05	-2.4149e-10	-1.17148
73801142	chr16:73801142:G:A	3.35222e-13	-2.4149e-10	-1.19981	2.96904e-05	-2.4149e-10	-1.22243
73801191	chr16:73801191:G:A	3.4351e-13	-2.4149e-10	-1.17539	3.05786e-05	-2.4149e-10	-1.19295
73801272	chr16:73801272:A:G	1.87897e-13	-2.4149e-10	-1.77871	1.71673e-05	-2.4149e-10	-1.77024
73801403	chr16:73801403:A:G	2.04789e-13	-2.4149e-10	-1.69262	1.84047e-05	-2.4149e-10	-1.70064
73801730	chr16:73801730:A:G	2.21361e-13	-2.4149e-10	-1.6148	1.86467e-05	-2.4149e-10	-1.68758
73801824	chr16:73801824:GCAA:G	2.85524e-13	-2.4149e-10	-1.36027	2.56777e-05	-2.4149e-10	-1.36763
73801972	chr16:73801972:C:T	3.06202e-13	-2.4149e-10	-1.29035	2.91663e-05	-2.4149e-10	-1.24024
73802044	chr16:73802044:G:A	6.21077e-13	-2.4149e-10	-0.583146	5.76379e-05	-2.4149e-10	-0.559068
73802115	chr16:73802115:G:A	2.82456e-13	-2.4149e-10	-1.37108	2.97384e-05	-2.4149e-10	-1.22081
73802864	chr16:73802864:C:G	3.35222e-13	-2.4149e-10	-1.19981	2.96904e-05	-2.4149e-10	-1.22243
73803006	chr16:73803006:G:T	8.51925e-14	-1.60309	-0.966602	7.47566e-06	-1.61304	-0.988554
73803180	chr16:73803180:C:T	2.2708e-13	-2.4149e-10	-1.5893	2.02772e-05	-2.4149e-10	-1.60375
73803391	chr16:73803391:C:T	7.7229e-14	-1.6663	-1.00152	1.13607e-05	-1.66309	-0.520003
73803412	chr16:73803412:A:G	7.76098e-14	-0.903981	-1.75893	7.13734e-06	-0.845111	-1.8028
73803478	chr16:73803478:A:G	3.1284e-13	-2.4149e-10	-1.26891	2.89777e-05	-2.4149e-10	-1.24672
73803630	chr16:73803630:C:T	1.82971e-13	-2.4149e-10	-1.80527	1.68053e-05	-2.4149e-10	-1.79155
73803974	chr16:73803974:T:C	4.33057e-13	-2.4149e-10	-0.943732	4.36548e-05	-2.4149e-10	-0.836935
73804030	chr16:73804030:A:G	1.05174e-13	-0.557688	-1.80129	9.91451e-06	-0.518915	-1.80033
73804220	chr16:73804220:A:G	2.45287e-13	-2.4149e-10	-1.51217	2.19533e-05	-2.4149e-10	-1.52433
73804268	chr16:73804268:G:A	1.14446e-13	-0.468749	-1.80575	1.09495e-05	-0.429204	-1.79075
73804587	chr16:73804587:G:T	2.10232e-13	-2.4149e-10	-1.66639	1.94418e-05	-2.4149e-10	-1.64583
73804698	chr16:73804698:A:T	9.12485e-14	-1.09171	-1.4093	9.66006e-06	-1.23785	-1.1074
73805136	chr16:73805136:A:G	6.82782e-14	-1.66178	-1.12923	6.55874e-06	-1.66344	-1.06901
73805394	chr16:73805394:C:G	1.97093e-13	-2.4149e-10	-1.73092	1.74212e-05	-2.4149e-10	-1.75556
73805411	chr16:73805411:C:T	5.12099e-13	-2.4149e-10	-0.776083	4.29318e-05	-2.4149e-10	-0.853637
73805423	chr16:73805423:C:T	2.65957e-13	-0.00925256	-1.42201	1.81243e-05	-0.232501	-1.4835
73805458	chr16:73805458:C:T	1.95538e-13	-2.4149e-10	-1.73885	1.82973e-05	-2.4149e-10	-1.70649
73805653	chr16:73805653:A:G	3.94127e-13	-2.4149e-10	-1.03793	3.5714e-05	-2.4149e-10	-1.03771
73805783	chr16:73805783:G:A	2.10028e-13	-1.66736	-1.68486e-09	1.90174e-05	-1.6679	-1.68486e-09
73805842	chr16:73805842:G:A	2.21359e-13	-1.61481	-1.68486e-09	2.0795e-05	-1.57854	-1.68486e-09
73805862	chr16:73805862:G:T	1.83769e-13	-2.4149e-10	-1.80092	1.67028e-05	-2.4149e-10	-1.79767
73805868	chr16:73805868:C:G	7.3338e-14	-1.14376	-1.57576	7.64822e-06	-1.00657	-1.5722
73805897	chr16:73805897:G:A	2.37717e-13	-1.34206	-0.201463	2.28738e-05	-1.34321	-0.140045
73805956	chr16:73805956:T:C	7.96493e-14	-1.38668	-1.25029	8.76362e-06	-1.3698	-1.07284
73805982	chr16:73805982:T:A	2.22092e-13	-2.4149e-10	-1.61151	1.97601e-05	-2.4149e-10	-1.62959
73806222	chr16:73806222:T:G	1.58498e-13	-0.799321	-1.14954	1.18308e-05	-0.841748	-1.30079
73806449	chr16:73806449:A:G	1.95503e-13	-2.4149e-10	-1.73902	1.75423e-05	-2.4149e-10	-1.74863
73806495	chr16:73806495:T:C	1.83343e-13	-2.4149e-10	-1.80324	1.66549e-05	-2.4149e-10	-1.80055
73806572	chr16:73806572:T:C	2.07706e-13	-2.4149e-10	-1.67848	1.89098e-05	-2.4149e-10	-1.67357
73806631	chr16:73806631:A:G	5.53006e-14	-1.26845	-1.73337	4.73442e-06	-1.27985	-1.77854
73807794	chr16:73807794:GAC:G	1.82778e-13	-2.4149e-10	-1.80633	1.65643e-05	-2.4149e-10	-1.806
73808166	chr16:73808166:TGGGAAGAAAAA:T	5.51249e-14	-1.41694	-1.58805	4.83009e-06	-1.4239	-1.61449
73809075	chr16:73809075:G:A	6.80831e-13	-2.4149e-10	-0.491286	6.73861e-05	-2.4149e-10	-0.402809
73809432	chr16:73809432:C:T	4.61216e-14	-1.38881	-1.79451	4.20525e-06	-1.3989	-1.77802
73809433	chr16:73809433:C:T	3.33191e-13	-1.17376	-0.0321291	3.45559e-05	-1.3412	0.270532
73809577	chr16:73809577:T:C	9.64521e-14	-0.926507	-1.51905	8.71301e-06	-0.807397	-1.64103
73809599	chr16:73809599:G:T	3.56337e-13	-2.4149e-10	-1.13872	3.29911e-05	-2.4149e-10	-1.11701
73809883	chr16:73809883:A:T	2.00231e-13	-2.4149e-10	-1.71513	1.79806e-05	-2.4149e-10	-1.72395
73809907	chr16:73809907:A:G	3.7876e-14	-1.62205	-1.75824	3.38844e-06	-1.62401	-1.76887
73809978	chr16:73809978:A:T	2.93247e-13	-2.4149e-10	-1.33358	2.26986e-05	-2.4149e-10	-1.49095
73809983	chr16:73809983:G:A	3.32073e-13	-2.4149e-10	-1.20925	2.84225e-05	-2.4149e-10	-1.26607
73809985	chr16:73809985:G:A	1.94916e-13	-1.15712	-0.584912	2.92406e-05	-1.14982	-0.0878677
73810205	chr16:73810205:A:G	2.00218e-13	-2.4149e-10	-1.7152	1.89314e-05	-2.4149e-10	-1.67242
73810206	chr16:73810206:T:C	3.63135e-14	-1.62962	-1.79279	3.26835e-06	-1.63139	-1.79757
73811185	chr16:73811185:T:C	2.08337e-13	-2.4149e-10	-1.67544	1.95636e-05	-2.4149e-10	-1.63958
73811389	chr16:73811389:G:A	6.87766e-13	-2.4149e-10	-0.481153	7.73663e-05	-2.4149e-10	-0.264697
73811544	chr16:73811544:A:G	2.25012e-13	-2.4149e-10	-1.59845	2.0519e-05	-2.4149e-10	-1.5919
73811638	chr16:73811638:G:A	3.93738e-14	-1.5883	-1.7532	3.43198e-06	-1.61769	-1.76242
73811659	chr16:73811659:C:T	9.22939e-13	-0.187037	-1.68486e-09	7.39e-05	-0.310536	-1.68486e-09
73811712	chr16:73811712:T:A	2.05849e-13	-2.4149e-10	-1.68746	1.95264e-05	-2.4149e-10	-1.64148
73811925	chr16:73811925:G:A	3.11321e-13	-2.4149e-10	-1.27377	2.77088e-05	-2.4149e-10	-1.2915
73811927	chr16:73811927:A:G	4.25777e-13	-2.4149e-10	-0.960686	3.94987e-05	-2.4149e-10	-0.936981
73811984	chr16:73811984:C:T	1.90345e-13	-2.4149e-10	-1.76576	1.72834e-05	-2.4149e-10	-1.7635
73812283	chr16:73812283:C:A	5.81528e-13	-2.4149e-10	-0.648942	5.8996e-05	-2.4149e-10	-0.535778
73813033	chr16:73813033:A:C	4.64284e-14	-1.37043	-1.80625	4.16777e-06	-1.39489	-1.79098
73813333	chr16:73813333:T:A	2.33647e-13	-2.4149e-10	-1.56079	2.38428e-05	-2.4149e-10	-1.44177
73813355	chr16:73813355:C:T	6.05455e-13	-2.4149e-10	-0.60862	6.14439e-05	-2.4149e-10	-0.495123
73813380	chr16:73813380:G:A	1.82908e-13	-2.4149e-10	-1.80562	1.68516e-05	-2.4149e-10	-1.7888
73813382	chr16:73813382:G:A	1.27968e-13	-0.481739	-1.68108	1.12456e-05	-0.52949	-1.66378
73813697	chr16:73813697:C:T	4.90423e-14	-1.44641	-1.6755	4.17408e-06	-1.50126	-1.6831
73813725	chr16:73813725:T:A	9.30515e-14	-1.31356	-1.16789	9.54827e-06	-1.30841	-1.04848
73813732	chr16:73813732:T:G	3.14112e-13	-2.4149e-10	-1.26485	2.94186e-05	-2.4149e-10	-1.23162
73813907	chr16:73813907:A:G	8.58749e-14	-1.33326	-1.22845	1.26829e-05	-1.30221	-0.770783
73814598	chr16:73814598:G:A	5.82638e-14	-1.55652	-1.3931	5.19357e-06	-1.62237	-1.34346
73814612	chr16:73814612:G:A	1.84202e-13	-2.4149e-10	-1.79857	1.70278e-05	-2.4149e-10	-1.7784
73814765	chr16:73814765:A:G	2.57372e-13	-2.4149e-10	-1.46408	2.3871e-05	-2.4149e-10	-1.44059
73814809	chr16:73814809:G:C	4.77708e-14	-1.61865	-1.52953	5.6631e-06	-1.56145	-1.31783
73815354	chr16:73815354:T:C	3.2439e-13	-2.4149e-10	-1.23265	3.29708e-05	-2.4149e-10	-1.11763
73815523	chr16:73815523:G:A	2.6478e-13	-2.4149e-10	-1.4357	2.27978e-05	-2.4149e-10	-1.48658
73815746	chr16:73815746:C:G	1.82716e-13	-1.66722	-0.139449	4.25583e-05	-1.64856	0.786183
73815850	chr16:73815850:C:T	1.83053e-13	-2.4149e-10	-1.80482	1.66731e-05	-2.4149e-10	-1.79945
73815962	chr16:73815962:G:A	5.41878e-13	-2.4149e-10	-0.719559	6.22402e-05	-2.4149e-10	-0.482248
73816006	chr16:73816006:G:A	1.84699e-13	-2.4149e-10	-1.79587	1.67227e-05	-2.4149e-10	-1.79648
73816268	chr16:73816268:A:G	2.19212e-13	-2.4149e-10	-1.62456	1.90153e-05	-2.4149e-10	-1.668
73816336	chr16:73816336:C:T	4.35467e-14	-1.53109	-1.70968	3.9572e-06	-1.58731	-1.6504
73816359	chr16:73816359:G:C	4.83732e-13	-2.4149e-10	-0.83307	5.47638e-05	-2.4149e-10	-0.61022
73816716	chr16:73816716:G:A	2.88659e-13	-1.34936	-1.68486e-09	2.64635e-05	-1.33748	-1.68486e-09
73816821	chr16:73816821:T:C	5.54344e-14	-1.24962	-1.74978	5.26808e-06	-1.25123	-1.70035
73817200	chr16:73817200:A:C	1.84418e-13	-2.4149e-10	-1.79739	1.73528e-05	-2.4149e-10	-1.75949
73817376	chr16:73817376:C:T	9.72152e-14	-1.54176	-0.895913	8.24448e-06	-1.57845	-0.925255
73817384	chr16:73817384:G:A	5.06688e-13	-2.4149e-10	-0.786706	5.8958e-05	-2.4149e-10	-0.536424
73817546	chr16:73817546:G:T	7.17242e-14	-1.62531	-1.11646	5.4333e-06	-1.60966	-1.31104
73817781	chr16:73817781:G:A	2.09516e-13	-2.4149e-10	-1.6698	1.9269e-05	-2.4149e-10	-1.65475
73817792	chr16:73817792:T:C	9.18312e-14	-1.11292	-1.38173	6.90852e-06	-1.17061	-1.50988
73817811	chr16:73817811:C:T	1.83398e-13	-2.4149e-10	-1.80294	1.67713e-05	-2.4149e-10	-1.79358
73818252	chr16:73818252:T:C	3.42738e-13	-2.4149e-10	-1.17764	3.12079e-05	-2.4149e-10	-1.17258
73818589	chr16:73818589:C:G	6.96976e-13	-2.4149e-10	-0.46785	8.42578e-05	-2.4149e-10	-0.179368
73819045	chr16:73819045:C:A	2.10971e-13	-2.4149e-10	-1.66288	1.91847e-05	-2.4149e-10	-1.65914
73819115	chr16:73819115:G:A	2.18406e-13	-2.4149e-10	-1.62824	1.97064e-05	-2.4149e-10	-1.6323
73819133	chr16:73819133:C:A	2.17387e-13	-2.4149e-10	-1.63292	1.92191e-05	-2.4149e-10	-1.65734
73819195	chr16:73819195:C:T	7.99857e-14	-1.58729	-1.04546	6.07853e-06	-1.56372	-1.24477
73819257	chr16:73819257:A:G	2.30438e-13	-2.4149e-10	-1.57462	2.14657e-05	-2.4149e-10	-1.54679
73819801	chr16:73819801:T:C	2.19053e-13	-2.4149e-10	-1.62529	1.96865e-05	-2.4149e-10	-1.63332
73819934	chr16:73819934:G:A	1.87336e-13	-2.4149e-10	-1.7817	1.67184e-05	-2.4149e-10	-1.79674
73820264	chr16:73820264:T:A	2.09028e-13	-2.4149e-10	-1.67213	2.00718e-05	-2.4149e-10	-1.61393
73820392	chr16:73820392:G:C	1.85809e-13	-2.4149e-10	-1.78988	1.66423e-05	-2.4149e-10	-1.8013
73820393	chr16:73820393:C:A	2.10316e-13	-2.4149e-10	-1.66599	1.93878e-05	-2.4149e-10	-1.6486
73820502	chr16:73820502:G:C	2.54551e-13	-1.4751	-1.68486e-09	2.15613e-05	-1.54235	-1.68486e-09
73820556	chr16:73820556:G:A	2.17622e-13	-2.4149e-10	-1.63184	1.95133e-05	-2.4149e-10	-1.64215
73820595	chr16:73820595:G:C	5.63493e-14	-1.20072	-1.78231	4.59268e-06	-1.31066	-1.77813
73820651	chr16:73820651:G:A	3.75831e-13	-2.4149e-10	-1.08546	3.55066e-05	-2.4149e-10	-1.04353
73820742	chr16:73820742:G:A	4.27244e-13	-2.4149e-10	-0.957245	4.73183e-05	-2.4149e-10	-0.756351
73821248	chr16:73821248:T:C	1.86032e-13	-2.4149e-10	-1.78868	1.65761e-05	-2.4149e-10	-1.80529
73821391	chr16:73821391:C:T	4.61898e-13	-2.4149e-10	-0.879256	5.25097e-05	-2.4149e-10	-0.65225
73821497	chr16:73821497:C:A	4.06543e-13	-2.4149e-10	-1.00691	3.85823e-05	-2.4149e-10	-0.960454
73821538	chr16:73821538:T:G	1.91297e-13	-2.4149e-10	-1.76077	1.77113e-05	-2.4149e-10	-1.73905
73821550	chr16:73821550:T:C	1.94404e-13	-2.4149e-10	-1.74466	1.77591e-05	-2.4149e-10	-1.73635
73821824	chr16:73821824:C:T	8.98377e-14	-0.835264	-1.68133	7.17291e-06	-0.904008	-1.73893
73821965	chr16:73821965:A:G	1.87136e-13	-2.4149e-10	-1.78277	1.72324e-05	-2.4149e-10	-1.76646
73822178	chr16:73822178:T:C	1.82954e-13	-2.4149e-10	-1.80536	1.66701e-05	-2.4149e-10	-1.79963
73822414	chr16:73822414:T:C	1.828e-13	-2.4149e-10	-1.80621	1.656e-05	-2.4149e-10	-1.80626
73822438	chr16:73822438:T:A	1.8869e-13	-2.4149e-10	-1.7745	1.74105e-05	-2.4149e-10	-1.75618
73822646	chr16:73822646:C:T	1.9168e-13	-2.4149e-10	-1.75877	1.77484e-05	-2.4149e-10	-1.73695
73822680	chr16:73822680:T:G	1.16404e-13	-0.458432	-1.7991	7.39055e-06	-0.80955	-1.8035
73823025	chr16:73823025:G:A	7.32823e-14	-1.59938	-1.1209	6.2526e-06	-1.6291	-1.15115
73823399	chr16:73823399:A:T	1.93347e-13	-2.4149e-10	-1.75012	1.71921e-05	-2.4149e-10	-1.7688
73823407	chr16:73823407:T:C	1.832e-13	-2.4149e-10	-1.80402	1.66281e-05	-2.4149e-10	-1.80215
73823445	chr16:73823445:A:G	1.94217e-13	-2.4149e-10	-1.74563	1.71355e-05	-2.4149e-10	-1.7721
73823676	chr16:73823676:T:C	2.55114e-13	-2.4149e-10	-1.47289	2.25643e-05	-2.4149e-10	-1.49688
73824049	chr16:73824049:G:A	1.9263e-13	-2.4149e-10	-1.75383	1.71486e-05	-2.4149e-10	-1.77133
73824057	chr16:73824057:C:T	8.79062e-14	-1.58302	-0.955305	7.0499e-06	-1.44589	-1.21434
73830340	chr16:73830340:T:A	2.15434e-13	-2.4149e-10	-1.64195	1.88779e-05	-2.4149e-10	-1.67526
73830368	chr16:73830368:C:T	4.65722e-14	-1.50357	-1.67002	3.93756e-06	-1.54571	-1.69697
73830718	chr16:73830718:C:G	1.92879e-13	-2.4149e-10	-1.75254	1.68271e-05	-2.4149e-10	-1.79026
73831738	chr16:73831738:A:C	5.49288e-13	-0.705978	-1.68486e-09	5.75309e-05	-0.560926	-1.68486e-09
73831923	chr16:73831923:T:C	1.86721e-13	-2.4149e-10	-1.78499	1.66955e-05	-2.4149e-10	-1.79811
73832414	chr16:73832414:C:T	2.3933e-13	-2.4149e-10	-1.53676	2.35309e-05	-2.4149e-10	-1.45494
73832627	chr16:73832627:G:A	1.91293e-13	-2.4149e-10	-1.7608	1.89263e-05	-2.4149e-10	-1.6727
73832774	chr16:73832774:A:G	1.94019e-13	-2.4149e-10	-1.74665	1.716e-05	-2.4149e-10	-1.77067
73833103	chr16:73833103:T:C	1.27841e-13	-0.615192	-1.54862	1.44411e-05	-0.654084	-1.28909
73833138	chr16:73833138:G:A	2.03754e-13	-2.4149e-10	-1.69769	1.74153e-05	-2.4149e-10	-1.7559
73833176	chr16:73833176:G:A	2.16163e-13	-2.4149e-10	-1.63857	2.08643e-05	-2.4149e-10	-1.57521
73833180	chr16:73833180:T:C	3.12356e-13	-2.4149e-10	-1.27046	2.83949e-05	-2.4149e-10	-1.26704
73833302	chr16:73833302:G:A	8.69722e-14	-1.65397	-0.895037	7.53601e-06	-1.66496	-0.928592
73833330	chr16:73833330:T:C	4.76408e-14	-1.57359	-1.57732	5.77392e-06	-1.35011	-1.50979
73833371	chr16:73833371:A:G	3.92902e-13	-2.4149e-10	-1.04104	3.68746e-05	-2.4149e-10	-1.00572
73833382	chr16:73833382:T:C	5.16358e-13	-2.4149e-10	-0.767801	5.8633e-05	-2.4149e-10	-0.541951
73833419	chr16:73833419:C:G	5.32293e-13	-2.4149e-10	-0.737406	6.05469e-05	-2.4149e-10	-0.50983
73833908	chr16:73833908:G:A	4.67739e-13	-2.4149e-10	-0.86669	5.26944e-05	-2.4149e-10	-0.648738
73833948	chr16:73833948:A:G	5.65858e-13	-2.4149e-10	-0.676258	6.47509e-05	-2.4149e-10	-0.442701
73834025	chr16:73834025:T:C	4.68074e-14	-1.57035	-1.59821	5.55125e-06	-1.34517	-1.55405
73834331	chr16:73834331:T:G	6.93223e-14	-1.28394	-1.4919	6.92836e-06	-1.26836	-1.40926
73834868	chr16:73834868:G:A	2.05784e-13	-2.4149e-10	-1.68778	1.9029e-05	-2.4149e-10	-1.66729
73834904	chr16:73834904:G:A	2.36664e-13	-2.4149e-10	-1.54796	2.001e-05	-2.4149e-10	-1.61702
73834952	chr16:73834952:A:G	3.24199e-13	-2.4149e-10	-1.23324	2.83307e-05	-2.4149e-10	-1.2693
73835427	chr16:73835427:T:C	4.83371e-13	-2.4149e-10	-0.833816	4.36038e-05	-2.4149e-10	-0.838105
73835530	chr16:73835530:T:C	4.73779e-13	-2.4149e-10	-0.85386	4.30508e-05	-2.4149e-10	-0.850868
73835774	chr16:73835774:A:G	7.50386e-13	-2.4149e-10	-0.394013	8.87455e-05	-2.4149e-10	-0.127475
73835801	chr16:73835801:A:G	5.63966e-13	-2.4149e-10	-0.679606	6.44204e-05	-2.4149e-10	-0.447818
73835835	chr16:73835835:T:G	1.83774e-13	-2.4149e-10	-1.80089	1.66597e-05	-2.4149e-10	-1.80025
73836050	chr16:73836050:T:C	2.11112e-13	-2.4149e-10	-1.66221	1.84728e-05	-2.4149e-10	-1.69695
73836268	chr16:73836268:A:G	8.06271e-13	-2.4149e-10	-0.32218	9.59035e-05	-2.4149e-10	-0.0499058
73836632	chr16:73836632:T:C	2.56022e-13	-2.4149e-10	-1.46934	2.55661e-05	-2.4149e-10	-1.37198
73837196	chr16:73837196:G:A	1.83373e-13	-2.4149e-10	-1.80308	1.67772e-05	-2.4149e-10	-1.79323
73838038	chr16:73838038:A:G	6.96373e-13	-2.4149e-10	-0.468715	8.04651e-05	-2.4149e-10	-0.225424
73838073	chr16:73838073:T:C	1.83393e-13	-2.4149e-10	-1.80297	1.67724e-05	-2.4149e-10	-1.79351
73838255	chr16:73838255:T:A	7.86993e-14	-1.17136	-1.4776	1.00966e-05	-0.863856	-1.43719
73838265	chr16:73838265:A:C	6.21683e-13	-2.4149e-10	-0.582169	7.14846e-05	-2.4149e-10	-0.343766
73838496	chr16:73838496:T:C	1.10682e-12	-0.00535159	-1.68486e-09	4.95236e-05	-0.710799	-1.68486e-09
73838991	chr16:73838991:A:C	3.58772e-13	-2.4149e-10	-1.13191	3.60114e-05	-2.4149e-10	-1.02941
73839099	chr16:73839099:T:C	2.91911e-13	-2.4149e-10	-1.33815	2.74856e-05	-2.4149e-10	-1.29959
73839183	chr16:73839183:C:A	2.07949e-13	-2.4149e-10	-1.67731	1.94814e-05	-2.4149e-10	-1.64379
73839478	chr16:73839478:A:C	1.98172e-13	-2.4149e-10	-1.72546	1.7065e-05	-2.4149e-10	-1.77622
73839811	chr16:73839811:A:C	1.82835e-13	-2.4149e-10	-1.80602	1.65596e-05	-2.4149e-10	-1.80628
73839853	chr16:73839853:A:G	5.18798e-13	-2.4149e-10	-0.763086	5.927e-05	-2.4149e-10	-0.531144
73839892	chr16:73839892:A:G	2.78922e-13	-1.38367	-1.68486e-09	2.35433e-05	-1.45441	-1.68486e-09
73839953	chr16:73839953:C:T	4.54197e-13	-2.4149e-10	-0.896069	3.7675e-05	-2.4149e-10	-0.984252
73840064	chr16:73840064:A:C	1.82997e-13	-2.4149e-10	-1.80513	1.6571e-05	-2.4149e-10	-1.8056
73840123	chr16:73840123:C:T	1.84549e-13	-2.4149e-10	-1.79668	1.68217e-05	-2.4149e-10	-1.79058
73840463	chr16:73840463:A:G	5.00921e-14	-1.44067	-1.66006	4.89056e-06	-1.46032	-1.56562
73840473	chr16:73840473:T:C	1.83456e-13	-2.4149e-10	-1.80263	1.66761e-05	-2.4149e-10	-1.79927
73840685	chr16:73840685:A:G	2.12914e-13	-2.4149e-10	-1.65371	2.05426e-05	-2.4149e-10	-1.59075
73840730	chr16:73840730:T:C	2.29846e-13	-2.4149e-10	-1.57719	2.01732e-05	-2.4149e-10	-1.60889
73841333	chr16:73841333:G:T	6.61044e-13	-0.520781	-1.68486e-09	5.35827e-05	-0.632022	-1.68486e-09
73841403	chr16:73841403:A:G	4.96256e-13	-2.4149e-10	-0.807508	5.58385e-05	-2.4149e-10	-0.590785
73841408	chr16:73841408:G:A	1.85513e-13	-2.4149e-10	-1.79148	1.71099e-05	-2.4149e-10	-1.77359
73841467	chr16:73841467:C:T	1.85928e-13	-2.4149e-10	-1.78924	1.70476e-05	-2.4149e-10	-1.77724
73841477	chr16:73841477:A:G	4.41615e-14	-1.45909	-1.76766	3.92943e-06	-1.44579	-1.79896
73841549	chr16:73841549:G:A	2.59466e-13	-1.45598	-1.68486e-09	2.25468e-05	-1.49766	-1.68486e-09
73841930	chr16:73841930:CACAGTCA:C	6.64503e-13	-2.4149e-10	-0.515561	7.7989e-05	-2.4149e-10	-0.256681
73842084	chr16:73842084:C:T	1.40775e-13	-1.02124	-1.04619	2.54054e-05	-0.655183	-0.723106
73842434	chr16:73842434:G:C	4.08147e-13	-2.4149e-10	-1.00297	4.64515e-05	-2.4149e-10	-0.77484
73842855	chr16:73842855:C:A	2.07856e-13	-2.4149e-10	-1.67775	1.8154e-05	-2.4149e-10	-1.71436
73843160	chr16:73843160:G:A	2.29642e-13	-2.4149e-10	-1.57808	1.99759e-05	-2.4149e-10	-1.61872
73843163	chr16:73843163:G:A	1.83819e-13	-2.4149e-10	-1.80065	1.65591e-05	-2.4149e-10	-1.80631
73843336	chr16:73843336:G:A	2.94639e-13	-1.32885	-1.68486e-09	2.94723e-05	-1.2298	-1.68486e-09
73843679	chr16:73843679:A:C	2.65987e-13	-2.4149e-10	-1.43115	2.1103e-05	-2.4149e-10	-1.56384
73843775	chr16:73843775:T:C	8.40473e-13	-2.4149e-10	-0.280636	8.76981e-05	-2.4149e-10	-0.139349
73844003	chr16:73844003:T:C	1.98035e-13	-2.4149e-10	-1.72616	1.76394e-05	-2.4149e-10	-1.74312
73844162	chr16:73844162:G:A	2.14947e-13	-2.4149e-10	-1.64421	1.86682e-05	-2.4149e-10	-1.68643
73844212	chr16:73844212:C:T	1.85941e-13	-2.4149e-10	-1.78917	1.71049e-05	-2.4149e-10	-1.77388
73844557	chr16:73844557:T:G	2.84812e-13	-2.4149e-10	-1.36277	2.23558e-05	-2.4149e-10	-1.50616
73844845	chr16:73844845:G:C	7.78624e-13	-2.4149e-10	-0.357073	6.33873e-05	-2.4149e-10	-0.463986
73845015	chr16:73845015:A:G	3.81132e-14	-1.60041	-1.77363	3.49046e-06	-1.61296	-1.75026
73845035	chr16:73845035:G:A	1.83254e-13	-2.4149e-10	-1.80373	1.66127e-05	-2.4149e-10	-1.80308
73845170	chr16:73845170:T:C	3.1104e-13	-2.4149e-10	-1.27468	3.34236e-05	-2.4149e-10	-1.10399
73845433	chr16:73845433:G:A	1.96637e-13	-2.4149e-10	-1.73324	1.74114e-05	-2.4149e-10	-1.75612
73846059	chr16:73846059:A:C	5.26216e-13	-2.4149e-10	-0.748888	6.02655e-05	-2.4149e-10	-0.514488
73846161	chr16:73846161:C:T	1.8381e-13	-2.4149e-10	-1.8007	1.68234e-05	-2.4149e-10	-1.79048
73846339	chr16:73846339:C:G	3.37201e-13	-1.19392	-1.68486e-09	2.90674e-05	-1.24363	-1.68486e-09
73847024	chr16:73847024:A:G	3.87669e-13	-2.4149e-10	-1.05445	4.26993e-05	-2.4149e-10	-0.859067
73847071	chr16:73847071:GCAGGAGGATCAC:G	2.15424e-13	-2.4149e-10	-1.64199	1.88682e-05	-2.4149e-10	-1.67577
73847157	chr16:73847157:C:G	2.11595e-13	-1.65993	-1.68486e-09	1.93888e-05	-1.64855	-1.68486e-09
73847823	chr16:73847823:C:T	1.82829e-13	-2.4149e-10	-1.80605	1.66521e-05	-2.4149e-10	-1.80071
73848194	chr16:73848194:A:G	2.44178e-13	-2.4149e-10	-1.5167	2.41257e-05	-2.4149e-10	-1.42997
73848417	chr16:73848417:G:GTCC	3.03823e-13	-2.4149e-10	-1.29816	2.36042e-05	-2.4149e-10	-1.45182
73848748	chr16:73848748:G:A	1.06489e-13	-1.63319	-0.713371	1.53341e-05	-1.56046	-0.32271
73849210	chr16:73849210:A:T	1.98582e-13	-0.786497	-0.936904	2.35559e-05	-0.665362	-0.78851
73849326	chr16:73849326:C:A	2.22442e-13	-1.60993	-1.68486e-09	2.03468e-05	-1.60032	-1.68486e-09
73849342	chr16:73849342:C:T	1.20298e-13	-1.32291	-0.901712	1.88865e-05	-1.08924	-0.58556
73849657	chr16:73849657:G:A	1.84944e-13	-2.4149e-10	-1.79455	1.66418e-05	-2.4149e-10	-1.80133
73849678	chr16:73849678:T:C	7.5483e-14	-1.60214	-1.08855	6.35726e-06	-1.62694	-1.13671
73849779	chr16:73849779:C:A	1.83603e-13	-2.4149e-10	-1.80182	1.67596e-05	-2.4149e-10	-1.79428
73850123	chr16:73850123:T:C	4.94112e-13	-2.4149e-10	-0.811839	5.55892e-05	-2.4149e-10	-0.59526
73851250	chr16:73851250:A:C	5.22478e-14	-1.36785	-1.69075	7.82648e-06	-1.00768	-1.54806
73851900	chr16:73851900:A:G	4.94827e-13	-0.810393	-1.68486e-09	3.95679e-05	-0.935231	-1.68486e-09
73851927	chr16:73851927:C:T	1.85553e-13	-2.4149e-10	-1.79126	1.67765e-05	-2.4149e-10	-1.79327
73852041	chr16:73852041:T:C	1.91191e-13	-2.4149e-10	-1.76133	1.78672e-05	-2.4149e-10	-1.73028
73852207	chr16:73852207:T:C	3.83899e-13	-2.4149e-10	-1.06422	3.20971e-05	-2.4149e-10	-1.14448
73852282	chr16:73852282:C:A	4.58418e-13	-0.886819	-1.68486e-09	3.71064e-05	-0.999458	-1.68486e-09
73852332	chr16:73852332:G:A	2.10657e-13	-1.66437	-1.68486e-09	1.91674e-05	-1.66004	-1.68486e-09
73852357	chr16:73852357:T:C	1.9162e-13	-2.4149e-10	-1.75909	1.69002e-05	-2.4149e-10	-1.78592
73852713	chr16:73852713:C:T	6.95004e-14	-1.58933	-1.18394	5.91363e-06	-1.45692	-1.37907
73853249	chr16:73853249:C:T	2.19536e-13	-2.4149e-10	-1.62309	2.13057e-05	-2.4149e-10	-1.55427
73853335	chr16:73853335:A:C	5.37555e-13	-2.4149e-10	-0.727569	4.88696e-05	-2.4149e-10	-0.724092
73853381	chr16:73853381:C:T	1.91374e-13	-2.4149e-10	-1.76037	1.69396e-05	-2.4149e-10	-1.7836
73853389	chr16:73853389:T:A	2.73843e-13	-1.40204	-1.68486e-09	2.3179e-05	-1.47	-1.68486e-09
73853471	chr16:73853471:ACACACACCATGGAATAC:A	2.21468e-13	-2.4149e-10	-1.61432	1.8727e-05	-2.4149e-10	-1.68328
73854112	chr16:73854112:C:T	1.95057e-13	-2.4149e-10	-1.74131	1.73888e-05	-2.4149e-10	-1.75742
73854196	chr16:73854196:G:C	2.13276e-13	-2.4149e-10	-1.65201	1.86619e-05	-2.4149e-10	-1.68676
73854363	chr16:73854363:T:G	2.06544e-13	-2.4149e-10	-1.68409	1.8113e-05	-2.4149e-10	-1.71662
73854388	chr16:73854388:G:A	2.22256e-13	-2.4149e-10	-1.61077	1.88887e-05	-2.4149e-10	-1.67468
73854484	chr16:73854484:A:G	3.76913e-14	-1.62932	-1.75586	3.32146e-06	-1.65143	-1.76142
73854698	chr16:73854698:C:A	9.05201e-14	-1.37651	-1.13252	7.01519e-06	-1.37774	-1.28743
73854858	chr16:73854858:G:A	1.86147e-13	-2.4149e-10	-1.78807	1.71723e-05	-2.4149e-10	-1.76995
73854969	chr16:73854969:C:T	1.8369e-13	-2.4149e-10	-1.80135	1.66636e-05	-2.4149e-10	-1.80002
73855400	chr16:73855400:A:G	1.95402e-13	-2.4149e-10	-1.73954	1.83591e-05	-2.4149e-10	-1.70312
73855439	chr16:73855439:C:T	1.83897e-13	-2.4149e-10	-1.80023	1.66843e-05	-2.4149e-10	-1.79878
73855459	chr16:73855459:C:T	7.30922e-13	-2.4149e-10	-0.420294	7.66301e-05	-2.4149e-10	-0.274259
73855757	chr16:73855757:T:C	2.47505e-13	-2.4149e-10	-1.50317	2.22688e-05	-2.4149e-10	-1.51006
73855932	chr16:73855932:T:A	1.9568e-13	-2.4149e-10	-1.73812	1.83942e-05	-2.4149e-10	-1.70122
73856194	chr16:73856194:G:A	2.42722e-13	-1.66731	0.144627	4.35019e-05	-1.65399	0.813546
73856258	chr16:73856258:T:C	1.92557e-13	-2.4149e-10	-1.75421	1.70042e-05	-2.4149e-10	-1.77979
73856455	chr16:73856455:C:A	2.48313e-13	-2.4149e-10	-1.49991	2.16395e-05	-2.4149e-10	-1.53873
73856864	chr16:73856864:T:C	5.1582e-14	-1.65974	-1.41168	4.36165e-06	-1.66669	-1.47371
73857011	chr16:73857011:A:T	5.27309e-14	-1.41836	-1.63104	4.8391e-06	-1.39136	-1.64516
73857291	chr16:73857291:C:T	2.07198e-13	-2.4149e-10	-1.68092	1.9188e-05	-2.4149e-10	-1.65896
73857981	chr16:73857981:G:A	3.25396e-13	-1.22956	-1.68486e-09	3.11734e-05	-1.17368	-1.68486e-09
73858501	chr16:73858501:G:C	3.96773e-13	-2.4149e-10	-1.03124	3.39775e-05	-2.4149e-10	-1.08755
73858530	chr16:73858530:A:G	1.85848e-13	-2.4149e-10	-1.78967	1.68257e-05	-2.4149e-10	-1.79034
73859006	chr16:73859006:A:G	1.84368e-13	-2.4149e-10	-1.79767	1.65604e-05	-2.4149e-10	-1.80623
73859072	chr16:73859072:A:G	2.85163e-13	-1.36154	-1.68486e-09	2.48586e-05	-1.40005	-1.68486e-09
73859174	chr16:73859174:G:A	1.14599e-13	-1.03304	-1.24012	1.44273e-05	-0.998327	-0.9458
73859267	chr16:73859267:A:G	3.78847e-13	-2.4149e-10	-1.07747	3.5165e-05	-2.4149e-10	-1.0532
73860123	chr16:73860123:G:A	1.55319e-13	-0.824806	-1.14431	2.67198e-05	-0.473379	-0.854464
73860241	chr16:73860241:C:A	2.19177e-13	-2.4149e-10	-1.62472	2.0152e-05	-2.4149e-10	-1.60995
73860435	chr16:73860435:A:G	1.84718e-13	-2.4149e-10	-1.79577	1.70727e-05	-2.4149e-10	-1.77577
73861126	chr16:73861126:G:A	1.90302e-13	-2.4149e-10	-1.76599	1.7562e-05	-2.4149e-10	-1.74751
73861147	chr16:73861147:G:A	4.13461e-14	-1.58711	-1.70552	4.20193e-06	-1.54268	-1.63502
73861942	chr16:73861942:G:T	1.87774e-13	-2.4149e-10	-1.77936	1.70961e-05	-2.4149e-10	-1.7744
73861980	chr16:73861980:A:G	1.88731e-13	-2.4149e-10	-1.77428	1.67992e-05	-2.4149e-10	-1.79192
73862428	chr16:73862428:C:T	3.83425e-13	-2.4149e-10	-1.06546	3.46591e-05	-2.4149e-10	-1.06769
73862970	chr16:73862970:T:G	2.57588e-13	-2.4149e-10	-1.46324	2.56349e-05	-2.4149e-10	-1.36929
73863129	chr16:73863129:C:T	2.52458e-13	-2.4149e-10	-1.48335	2.29483e-05	-2.4149e-10	-1.48001
73863171	chr16:73863171:A:G	2.28417e-13	-2.4149e-10	-1.58343	2.21519e-05	-2.4149e-10	-1.51533
73863200	chr16:73863200:C:T	2.09964e-13	-1.66767	-1.68486e-09	1.90368e-05	-1.66688	-1.68486e-09
73863757	chr16:73863757:C:T	1.82782e-13	-2.4149e-10	-1.80631	1.65917e-05	-2.4149e-10	-1.80434
73863929	chr16:73863929:C:T	1.89515e-13	-2.4149e-10	-1.77013	1.76387e-05	-2.4149e-10	-1.74315
73863959	chr16:73863959:A:G	2.88759e-13	-2.4149e-10	-1.34901	2.4254e-05	-2.4149e-10	-1.42467
73864695	chr16:73864695:A:G	1.88876e-13	-2.4149e-10	-1.77351	1.69207e-05	-2.4149e-10	-1.78471
73864796	chr16:73864796:TCCCAATA:T	1.4659e-13	-1.66415	-0.362815	1.12052e-05	-1.66689	-0.529974
73865014	chr16:73865014:G:C	2.68899e-13	-2.4149e-10	-1.42026	2.27772e-05	-2.4149e-10	-1.48749
73865122	chr16:73865122:T:A	1.89894e-13	-2.4149e-10	-1.76813	1.69301e-05	-2.4149e-10	-1.78415
73865221	chr16:73865221:T:C	3.15059e-13	-1.26184	-1.68486e-09	2.62466e-05	-1.34571	-1.68486e-09
73865453	chr16:73865453:T:C	5.02396e-14	-1.55608	-1.54172	4.19293e-06	-1.50845	-1.6714
73865566	chr16:73865566:GT:G	2.09918e-13	-1.66788	-1.68486e-09	1.90743e-05	-1.66491	-1.68486e-09
73865909	chr16:73865909:C:T	4.53594e-14	-1.64176	-1.55822	3.75466e-06	-1.65732	-1.63293
73865979	chr16:73865979:C:T	2.39793e-13	-2.4149e-10	-1.53483	2.08729e-05	-2.4149e-10	-1.5748
73866275	chr16:73866275:G:T	1.90161e-13	-2.4149e-10	-1.76673	1.68864e-05	-2.4149e-10	-1.78674
73866299	chr16:73866299:C:T	1.85836e-13	-2.4149e-10	-1.78974	1.68917e-05	-2.4149e-10	-1.78642
73866653	chr16:73866653:T:G	1.60358e-12	0.36539	-1.68486e-09	6.39944e-05	-0.454452	-1.68486e-09
73866869	chr16:73866869:G:A	3.25005e-13	-2.4149e-10	-1.23076	2.46304e-05	-2.4149e-10	-1.40927
73867035	chr16:73867035:G:A	1.8336e-13	-2.4149e-10	-1.80315	1.68744e-05	-2.4149e-10	-1.78745
73867058	chr16:73867058:G:A	1.34299e-13	-1.35749	-0.757045	8.64962e-06	-1.30025	-1.15548
73867160	chr16:73867160:T:C	1.94015e-13	-2.4149e-10	-1.74667	1.79995e-05	-2.4149e-10	-1.7229
73867210	chr16:73867210:T:C	9.59146e-14	-1.25524	-1.19591	6.83148e-06	-1.1688	-1.52291
73867378	chr16:73867378:G:C	1.83889e-13	-2.4149e-10	-1.80027	1.66252e-05	-2.4149e-10	-1.80233
73867506	chr16:73867506:C:A	1.99277e-13	-2.4149e-10	-1.7199	1.8822e-05	-2.4149e-10	-1.67822
73867768	chr16:73867768:T:G	2.08161e-13	-2.4149e-10	-1.67629	1.79028e-05	-2.4149e-10	-1.72829
73868138	chr16:73868138:C:T	3.60471e-14	-1.63474	-1.79503	3.18104e-06	-1.65025	-1.80579
73868579	chr16:73868579:C:A	2.08017e-13	-2.4149e-10	-1.67698	1.77353e-05	-2.4149e-10	-1.73769
73869755	chr16:73869755:A:G	1.83298e-13	-2.4149e-10	-1.80349	1.65599e-05	-2.4149e-10	-1.80627
73869798	chr16:73869798:A:G	1.83298e-13	-2.4149e-10	-1.80349	1.65599e-05	-2.4149e-10	-1.80627
73870527	chr16:73870527:T:C	1.88463e-13	-2.4149e-10	-1.7757	1.67637e-05	-2.4149e-10	-1.79403
73870559	chr16:73870559:T:TTCTG	1.85929e-13	-2.4149e-10	-1.78923	1.6593e-05	-2.4149e-10	-1.80427
73870642	chr16:73870642:A:C	1.95435e-13	-2.4149e-10	-1.73937	1.68383e-05	-2.4149e-10	-1.78959
73871024	chr16:73871024:T:C	3.80297e-14	-1.58205	-1.79418	3.3201e-06	-1.60757	-1.80568
73871038	chr16:73871038:T:C	2.01281e-13	-2.4149e-10	-1.7099	1.84346e-05	-2.4149e-10	-1.69902
73871423	chr16:73871423:G:A	2.48125e-13	-2.4149e-10	-1.50067	2.23623e-05	-2.4149e-10	-1.50587
73871493	chr16:73871493:AAAG:A	1.9718e-13	-2.4149e-10	-1.73048	1.90716e-05	-2.4149e-10	-1.66505
73871515	chr16:73871515:T:A	2.24098e-13	-2.4149e-10	-1.60252	1.84842e-05	-2.4149e-10	-1.69633
73871610	chr16:73871610:T:C	2.59314e-13	-2.4149e-10	-1.45656	2.57226e-05	-2.4149e-10	-1.36588
73871617	chr16:73871617:A:G	1.86414e-13	-2.4149e-10	-1.78663	1.72554e-05	-2.4149e-10	-1.76512
73871802	chr16:73871802:A:G	5.99446e-14	-1.44081	-1.48037	5.65102e-06	-1.47338	-1.40803
73872108	chr16:73872108:C:G	1.83361e-13	-2.4149e-10	-1.80315	1.65731e-05	-2.4149e-10	-1.80547
73872157	chr16:73872157:A:G	3.12185e-13	-1.271	-1.68486e-09	3.09972e-05	-1.17935	-1.68486e-09
73872623	chr16:73872623:C:A	2.66416e-13	-2.4149e-10	-1.42954	2.53902e-05	-2.4149e-10	-1.37889
73873701	chr16:73873701:C:T	1.88124e-13	-2.4149e-10	-1.7775	1.75433e-05	-2.4149e-10	-1.74857
73874160	chr16:73874160:G:T	4.81616e-14	-1.39706	-1.74298	3.9794e-06	-1.42683	-1.80529
73875148	chr16:73875148:T:C	1.83038e-13	-2.4149e-10	-1.80491	1.69044e-05	-2.4149e-10	-1.78568
73875260	chr16:73875260:CAT:C	2.01937e-13	-2.4149e-10	-1.70665	1.79058e-05	-2.4149e-10	-1.72813
73875291	chr16:73875291:A:G	1.82952e-13	-2.4149e-10	-1.80538	1.69704e-05	-2.4149e-10	-1.78178
73875639	chr16:73875639:T:C	2.1072e-13	-0.51876	-1.14531	2.64847e-05	-0.307472	-1.02921
73875751	chr16:73875751:T:C	1.30224e-13	-0.841425	-1.30392	3.3417e-05	-0.0931243	-1.01106
73875763	chr16:73875763:C:T	4.31486e-14	-1.60488	-1.64508	3.59276e-06	-1.62892	-1.70541
73876250	chr16:73876250:A:G	2.01983e-13	-2.4149e-10	-1.70642	1.73347e-05	-2.4149e-10	-1.76054
73876341	chr16:73876341:A:T	1.89735e-13	-2.4149e-10	-1.76897	1.74959e-05	-2.4149e-10	-1.75128
73876418	chr16:73876418:T:G	1.83739e-13	-2.4149e-10	-1.80108	1.68601e-05	-2.4149e-10	-1.7883
73876425	chr16:73876425:T:C	1.83373e-13	-2.4149e-10	-1.80308	1.65588e-05	-2.4149e-10	-1.80633
73877458	chr16:73877458:T:A	9.68013e-14	-1.34777	-1.09417	1.07529e-05	-1.27536	-0.962716
73877690	chr16:73877690:A:G	1.86995e-13	-2.4149e-10	-1.78352	1.73487e-05	-2.4149e-10	-1.75973
73878094	chr16:73878094:A:T	1.82782e-13	-2.4149e-10	-1.80631	1.6785e-05	-2.4149e-10	-1.79276
73878130	chr16:73878130:C:T	1.82816e-13	-2.4149e-10	-1.80612	1.65852e-05	-2.4149e-10	-1.80474
73878378	chr16:73878378:G:T	1.83202e-13	-2.4149e-10	-1.80401	1.65589e-05	-2.4149e-10	-1.80633
73878587	chr16:73878587:T:C	2.42253e-13	-2.4149e-10	-1.52462	2.52935e-05	-2.4149e-10	-1.3827
73878604	chr16:73878604:T:C	1.42643e-13	-1.48779	-0.566468	1.19988e-05	-1.59529	-0.533155
73878628	chr16:73878628:T:C	1.83405e-13	-2.4149e-10	-1.8029	1.67961e-05	-2.4149e-10	-1.7921
73878657	chr16:73878657:G:C	1.83039e-13	-2.4149e-10	-1.8049	1.65765e-05	-2.4149e-10	-1.80526
73878689	chr16:73878689:G:C	7.17393e-14	-1.66611	-1.07545	5.56113e-06	-1.63658	-1.26087
73878808	chr16:73878808:A:G	2.06938e-13	-1.24552	-0.43666	2.00928e-05	-1.3801	-0.23279
73879131	chr16:73879131:G:A	1.82799e-13	-2.4149e-10	-1.80622	1.66814e-05	-2.4149e-10	-1.79895
73879367	chr16:73879367:T:G	2.01437e-13	-0.458449	-1.25068	2.12143e-05	-0.130853	-1.42772
73879735	chr16:73879735:C:T	1.83389e-13	-2.4149e-10	-1.80299	1.68072e-05	-2.4149e-10	-1.79144
73880351	chr16:73880351:T:TA	1.92633e-13	-2.4149e-10	-1.75382	1.76307e-05	-2.4149e-10	-1.74361
73880408	chr16:73880408:A:T	2.29124e-13	-2.4149e-10	-1.58034	2.16425e-05	-2.4149e-10	-1.53859
73880913	chr16:73880913:T:C	3.46723e-13	-1.66785	0.50178	4.96316e-05	-1.65935	0.950733
73880917	chr16:73880917:C:T	1.89342e-13	-2.4149e-10	-1.77104	1.77678e-05	-2.4149e-10	-1.73586
73881231	chr16:73881231:C:T	2.52553e-13	-2.4149e-10	-1.48298	2.53652e-05	-2.4149e-10	-1.37987
73881986	chr16:73881986:C:T	4.99967e-14	-1.39784	-1.7048	4.91428e-06	-1.28351	-1.73759
73881997	chr16:73881997:A:G	5.88777e-13	0.932586	-1.56914	2.52196e-05	0.349866	-1.73549
73882175	chr16:73882175:G:C	1.82804e-13	-2.4149e-10	-1.80619	1.6983e-05	-2.4149e-10	-1.78103
73882332	chr16:73882332:G:A	2.24184e-13	-2.4149e-10	-1.60214	1.96705e-05	-2.4149e-10	-1.63413
73882338	chr16:73882338:T:C	6.78668e-14	-1.47423	-1.32282	6.14182e-06	-1.56632	-1.23181
73882631	chr16:73882631:C:T	1.85179e-13	-2.4149e-10	-1.79328	1.65745e-05	-2.4149e-10	-1.80538
73882692	chr16:73882692:A:G	1.84881e-13	-2.4149e-10	-1.79489	1.69322e-05	-2.4149e-10	-1.78403
73882790	chr16:73882790:T:C	1.82781e-13	-2.4149e-10	-1.80631	1.66775e-05	-2.4149e-10	-1.79919
73883012	chr16:73883012:AT:A	2.1933e-13	-2.4149e-10	-1.62402	1.85433e-05	-2.4149e-10	-1.69314
73883139	chr16:73883139:G:A	5.84325e-13	-0.644144	-1.68486e-09	5.99589e-05	-0.519589	-1.68486e-09
73883462	chr16:73883462:TATAC:T	2.1304e-13	-2.4149e-10	-1.65312	1.93436e-05	-2.4149e-10	-1.65089
73883762	chr16:73883762:C:G	4.68218e-14	-1.51736	-1.65089	5.1366e-06	-1.27406	-1.70279
73883843	chr16:73883843:A:G	6.98919e-14	-1.66788	-1.09977	7.6588e-06	-1.64475	-0.93264
73884029	chr16:73884029:G:C	1.83218e-13	-2.4149e-10	-1.80392	1.656e-05	-2.4149e-10	-1.80626
73884620	chr16:73884620:G:A	2.57327e-13	-1.46425	-1.68486e-09	2.1904e-05	-1.52658	-1.68486e-09
73884647	chr16:73884647:G:C	2.10314e-13	-1.666	-1.68486e-09	1.90203e-05	-1.66774	-1.68486e-09
73884736	chr16:73884736:A:G	3.28025e-13	-2.4149e-10	-1.22151	2.90616e-05	-2.4149e-10	-1.24383
73884923	chr16:73884923:A:G	2.41207e-13	-2.4149e-10	-1.52894	2.59144e-05	-2.4149e-10	-1.35845
73884970	chr16:73884970:A:G	2.88894e-13	-2.4149e-10	-1.34854	2.95201e-05	-2.4149e-10	-1.22818
73885204	chr16:73885204:C:A	2.32548e-13	-2.4149e-10	-1.5655	2.2819e-05	-2.4149e-10	-1.48565
73885618	chr16:73885618:G:A	3.53037e-14	-1.66666	-1.78395	3.55563e-06	-1.66775	-1.67697
73885637	chr16:73885637:G:A	3.67283e-13	-2.4149e-10	-1.10847	3.06454e-05	-2.4149e-10	-1.19077
73885839	chr16:73885839:T:C	2.83456e-13	-2.4149e-10	-1.36754	2.47714e-05	-2.4149e-10	-1.40356
73885851	chr16:73885851:AC:A	1.82851e-13	-2.4149e-10	-1.80593	1.67681e-05	-2.4149e-10	-1.79377
73885867	chr16:73885867:G:A	3.96743e-13	-2.4149e-10	-1.03131	3.61483e-05	-2.4149e-10	-1.02562
73886582	chr16:73886582:G:C	4.99346e-14	-1.65838	-1.44551	4.35052e-06	-1.65419	-1.48876
73887043	chr16:73887043:T:A	9.46127e-14	-1.61164	-0.853169	1.19206e-05	-1.5661	-0.568884
73887224	chr16:73887224:G:A	1.9009e-13	-2.4149e-10	-1.7671	1.67091e-05	-2.4149e-10	-1.7973
73887367	chr16:73887367:T:G	1.83059e-13	-2.4149e-10	-1.80479	1.68474e-05	-2.4149e-10	-1.78905
73887757	chr16:73887757:A:G	1.11615e-13	-0.774236	-1.52531	8.63339e-06	-0.752098	-1.70551
73887870	chr16:73887870:C:G	5.7641e-14	-1.66756	-1.29281	5.0572e-06	-1.66645	-1.32599
73888073	chr16:73888073:C:G	5.80972e-14	-1.6664	-1.28608	5.08297e-06	-1.66764	-1.31971
73888239	chr16:73888239:T:C	2.54967e-13	-2.4149e-10	-1.47346	2.51565e-05	-2.4149e-10	-1.38813
73888254	chr16:73888254:G:A	2.13354e-13	-2.4149e-10	-1.65165	2.04801e-05	-2.4149e-10	-1.59379
73888306	chr16:73888306:C:T	2.18609e-13	-1.62732	-1.68486e-09	1.91598e-05	-1.66043	-1.68486e-09
73888320	chr16:73888320:A:G	2.3409e-13	-2.4149e-10	-1.55889	2.06259e-05	-2.4149e-10	-1.5867
73888408	chr16:73888408:A:G	1.83568e-13	-2.4149e-10	-1.80201	1.6754e-05	-2.4149e-10	-1.79461
73888457	chr16:73888457:T:A	2.14221e-13	0.158437	-1.80603	3.40908e-05	0.718864	-1.80308
73888488	chr16:73888488:C:G	1.89639e-13	-2.4149e-10	-1.76948	1.73886e-05	-2.4149e-10	-1.75743
73888499	chr16:73888499:G:A	2.42701e-13	-2.4149e-10	-1.52277	2.32762e-05	-2.4149e-10	-1.46582
73888560	chr16:73888560:A:G	2.01391e-13	-2.4149e-10	-1.70935	1.86921e-05	-2.4149e-10	-1.68515
73888654	chr16:73888654:T:G	1.88672e-13	-2.4149e-10	-1.77459	1.74956e-05	-2.4149e-10	-1.7513
73888834	chr16:73888834:A:G	5.19221e-14	-1.60112	-1.46373	6.56997e-06	-1.49983	-1.23091
73888875	chr16:73888875:T:G	1.57655e-12	0.348393	-1.68486e-09	0.000194121	0.655235	-1.68486e-09
73889239	chr16:73889239:T:C	2.27839e-13	-2.4149e-10	-1.58596	2.22424e-05	-2.4149e-10	-1.51125
73890574	chr16:73890574:T:C	2.45678e-13	-2.4149e-10	-1.51058	2.43084e-05	-2.4149e-10	-1.42243
73892398	chr16:73892398:T:C	2.15844e-13	-1.64005	-1.68486e-09	1.93661e-05	-1.64973	-1.68486e-09
73892631	chr16:73892631:G:A	2.03515e-13	-2.4149e-10	-1.69886	1.8069e-05	-2.4149e-10	-1.71905
73893773	chr16:73893773:T:G	1.82986e-13	-2.4149e-10	-1.80519	1.65626e-05	-2.4149e-10	-1.8061
73894212	chr16:73894212:A:T	1.86463e-13	-2.4149e-10	-1.78637	1.667e-05	-2.4149e-10	-1.79964
73894564	chr16:73894564:A:G	2.12096e-13	-2.4149e-10	-1.65756	2.06456e-05	-2.4149e-10	-1.58574
73894639	chr16:73894639:C:A	1.83067e-13	-2.4149e-10	-1.80475	1.65853e-05	-2.4149e-10	-1.80473
73894919	chr16:73894919:T:C	1.85764e-13	-2.4149e-10	-1.79012	1.74329e-05	-2.4149e-10	-1.75489
73895182	chr16:73895182:C:T	2.01842e-13	-2.4149e-10	-1.70712	1.89184e-05	-2.4149e-10	-1.67311
73895682	chr16:73895682:G:A	1.92227e-13	-2.4149e-10	-1.75592	1.80155e-05	-2.4149e-10	-1.72201
73895843	chr16:73895843:C:CA	1.82781e-13	-2.4149e-10	-1.80631	1.6683e-05	-2.4149e-10	-1.79886
73895912	chr16:73895912:T:C	1.82869e-13	-2.4149e-10	-1.80583	1.66631e-05	-2.4149e-10	-1.80005
73896071	chr16:73896071:A:T	2.00968e-13	-2.4149e-10	-1.71145	1.90313e-05	-2.4149e-10	-1.66716
73896159	chr16:73896159:A:G	1.85691e-13	-2.4149e-10	-1.79052	1.71426e-05	-2.4149e-10	-1.77168
73896374	chr16:73896374:T:C	5.67986e-14	-1.33236	-1.64273	5.65956e-06	-1.18546	-1.69444
73896522	chr16:73896522:T:C	2.03937e-13	-2.4149e-10	-1.69679	1.79605e-05	-2.4149e-10	-1.72507
73896727	chr16:73896727:T:C	2.04289e-13	-2.4149e-10	-1.69507	1.85751e-05	-2.4149e-10	-1.69143
73897188	chr16:73897188:T:A	3.592e-13	-2.4149e-10	-1.13072	4.13707e-05	-2.4149e-10	-0.890677
73897572	chr16:73897572:T:C	2.44474e-13	-2.4149e-10	-1.51549	2.47738e-05	-2.4149e-10	-1.40346
73897631	chr16:73897631:T:C	1.16615e-13	-1.53062	-0.725099	1.96417e-05	-1.31374	-0.321854
73897899	chr16:73897899:G:C	2.84214e-13	-2.4149e-10	-1.36487	2.95474e-05	-2.4149e-10	-1.22725
73898110	chr16:73898110:T:C	3.86449e-13	-2.4149e-10	-1.0576	3.89924e-05	-2.4149e-10	-0.949882
73898305	chr16:73898305:T:C	7.62526e-13	-0.377964	-1.68486e-09	8.2209e-05	-0.203983	-1.68486e-09
73899017	chr16:73899017:A:G	4.77374e-13	-0.982618	0.136317	2.49363e-05	-1.20273	-0.194189
73899503	chr16:73899503:C:A	4.63321e-13	-0.87618	-1.68486e-09	5.02529e-05	-0.69618	-1.68486e-09
73899892	chr16:73899892:G:T	2.08384e-13	-2.4149e-10	-1.67522	1.92753e-05	-2.4149e-10	-1.65443
73900261	chr16:73900261:T:C	1.28553e-13	-0.929525	-1.22874	7.89004e-06	-1.15752	-1.39013
73900406	chr16:73900406:C:T	3.39738e-13	-0.20217	-0.984255	4.18887e-05	-0.139361	-0.738871
73900561	chr16:73900561:A:C	1.83436e-13	-2.4149e-10	-1.80274	1.66843e-05	-2.4149e-10	-1.79878
73900581	chr16:73900581:G:A	9.07938e-14	-0.931253	-1.57476	7.33936e-06	-0.997967	-1.62203
73900587	chr16:73900587:A:G	2.59991e-13	-2.4149e-10	-1.45395	2.46919e-05	-2.4149e-10	-1.40677
73900962	chr16:73900962:T:A	3.92349e-13	-2.4149e-10	-1.04245	4.39746e-05	-2.4149e-10	-0.829636
73901013	chr16:73901013:T:C	1.84295e-13	-2.4149e-10	-1.79806	1.67767e-05	-2.4149e-10	-1.79326
73901145	chr16:73901145:T:C	1.86545e-13	-2.4149e-10	-1.78593	1.74029e-05	-2.4149e-10	-1.75661
73901254	chr16:73901254:C:T	1.95735e-13	-2.4149e-10	-1.73784	1.79377e-05	-2.4149e-10	-1.72635
73901295	chr16:73901295:G:A	1.83639e-13	-2.4149e-10	-1.80163	1.66505e-05	-2.4149e-10	-1.80081
73901433	chr16:73901433:A:T	2.01337e-13	-2.4149e-10	-1.70962	1.96269e-05	-2.4149e-10	-1.63635
73901635	chr16:73901635:G:A	3.16882e-13	-2.4149e-10	-1.25607	3.0207e-05	-2.4149e-10	-1.20518
73902267	chr16:73902267:A:G	2.00305e-13	-2.4149e-10	-1.71476	1.96149e-05	-2.4149e-10	-1.63696
73902507	chr16:73902507:A:G	2.6587e-13	-2.4149e-10	-1.43159	2.13635e-05	-2.4149e-10	-1.55157
73903385	chr16:73903385:T:C	1.84823e-13	-2.4149e-10	-1.7952	1.68719e-05	-2.4149e-10	-1.7876
73903544	chr16:73903544:G:C	2.42969e-13	-2.4149e-10	-1.52167	2.27593e-05	-2.4149e-10	-1.48827
73904125	chr16:73904125:T:C	2.17302e-13	-1.63331	-1.68486e-09	1.93361e-05	-1.65127	-1.68486e-09
73904201	chr16:73904201:A:G	3.73222e-13	-2.4149e-10	-1.09243	3.51308e-05	-2.4149e-10	-1.05417
73904492	chr16:73904492:C:T	1.90956e-13	-2.4149e-10	-1.76256	1.75277e-05	-2.4149e-10	-1.74946
73904512	chr16:73904512:A:T	1.88988e-13	-2.4149e-10	-1.77292	1.76218e-05	-2.4149e-10	-1.74411
73904837	chr16:73904837:T:C	1.83373e-13	-2.4149e-10	-1.80308	1.65594e-05	-2.4149e-10	-1.8063
73904880	chr16:73904880:A:ACTGC	1.98198e-13	-2.4149e-10	-1.72533	1.79051e-05	-2.4149e-10	-1.72816
73905273	chr16:73905273:G:C	1.88738e-13	-2.4149e-10	-1.77424	1.72594e-05	-2.4149e-10	-1.76489
73905387	chr16:73905387:C:CA	1.96822e-13	-2.4149e-10	-1.7323	1.9026e-05	-2.4149e-10	-1.66744
73905522	chr16:73905522:C:A	1.95518e-13	-2.4149e-10	-1.73895	1.79896e-05	-2.4149e-10	-1.72346
73905608	chr16:73905608:C:T	3.93597e-14	-1.54273	-1.79913	3.47706e-06	-1.56074	-1.80632
73905743	chr16:73905743:A:G	4.32722e-13	-2.4149e-10	-0.944505	4.72912e-05	-2.4149e-10	-0.756925
73905989	chr16:73905989:C:T	2.61165e-13	-2.4149e-10	-1.44945	2.37693e-05	-2.4149e-10	-1.44485
73906017	chr16:73906017:C:T	2.42162e-13	-2.4149e-10	-1.52499	2.35391e-05	-2.4149e-10	-1.45459
73906445	chr16:73906445:T:G	1.903e-13	-2.4149e-10	-1.766	1.72982e-05	-2.4149e-10	-1.76265
73906717	chr16:73906717:T:C	3.71603e-13	-1.09677	-1.68486e-09	4.02028e-05	-0.919312	-1.68486e-09
73906846	chr16:73906846:G:A	2.39255e-13	-2.4149e-10	-1.53707	2.1607e-05	-2.4149e-10	-1.54023
73907211	chr16:73907211:T:A	2.14811e-13	-2.4149e-10	-1.64484	2.22319e-05	-2.4149e-10	-1.51172
73907444	chr16:73907444:T:C	1.90883e-13	-2.4149e-10	-1.76294	1.78329e-05	-2.4149e-10	-1.7322
73907619	chr16:73907619:TCAC:T	4.10286e-14	-1.6038	-1.69653	3.49143e-06	-1.61533	-1.74761
73907819	chr16:73907819:A:G	4.64437e-14	-1.37427	-1.80209	4.14496e-06	-1.39179	-1.79957
73908094	chr16:73908094:T:A	1.99796e-13	-2.4149e-10	-1.7173	1.8901e-05	-2.4149e-10	-1.67403
73908286	chr16:73908286:T:G	1.90164e-13	-2.4149e-10	-1.76671	1.81261e-05	-2.4149e-10	-1.7159
73908770	chr16:73908770:T:C	3.06059e-13	-2.4149e-10	-1.29082	3.09866e-05	-2.4149e-10	-1.17969
73908972	chr16:73908972:A:G	1.82921e-13	-2.4149e-10	-1.80555	1.65589e-05	-2.4149e-10	-1.80632
73909237	chr16:73909237:G:GTTTC	2.19713e-13	-2.4149e-10	-1.62228	1.95542e-05	-2.4149e-10	-1.64006
73909406	chr16:73909406:A:C	1.93783e-13	-2.4149e-10	-1.74786	1.77847e-05	-2.4149e-10	-1.73491
73909490	chr16:73909490:T:C	1.94738e-13	-2.4149e-10	-1.74295	1.79043e-05	-2.4149e-10	-1.72821
73909984	chr16:73909984:T:C	1.8573e-13	-2.4149e-10	-1.79031	1.65675e-05	-2.4149e-10	-1.80581
73910179	chr16:73910179:C:T	3.13321e-13	-2.4149e-10	-1.26737	2.65897e-05	-2.4149e-10	-1.33272
73910457	chr16:73910457:G:A	2.20751e-13	-2.4149e-10	-1.61757	1.99703e-05	-2.4149e-10	-1.619
73910478	chr16:73910478:T:G	1.84587e-13	-2.4149e-10	-1.79648	1.72594e-05	-2.4149e-10	-1.76489
73910753	chr16:73910753:A:C	5.50204e-13	-0.704312	-1.68486e-09	5.74329e-05	-0.562632	-1.68486e-09
73911263	chr16:73911263:C:T	1.22624e-13	-0.641051	-1.56443	9.81753e-06	-0.721366	-1.60771
73911370	chr16:73911370:G:A	3.01306e-13	-2.4149e-10	-1.30648	2.87125e-05	-2.4149e-10	-1.25592
73911584	chr16:73911584:C:A	2.36616e-13	-2.4149e-10	-1.54816	2.19076e-05	-2.4149e-10	-1.52642
73911643	chr16:73911643:T:C	2.08692e-13	-2.4149e-10	-1.67374	2.036e-05	-2.4149e-10	-1.59968
73911648	chr16:73911648:G:A	1.89842e-13	-2.4149e-10	-1.76841	1.7996e-05	-2.4149e-10	-1.7231
73911997	chr16:73911997:C:T	1.92644e-13	-2.4149e-10	-1.75376	1.83557e-05	-2.4149e-10	-1.70331
73912047	chr16:73912047:C:T	2.23048e-13	-2.4149e-10	-1.60721	2.37042e-05	-2.4149e-10	-1.4476
73912224	chr16:73912224:G:A	2.83254e-13	-2.4149e-10	-1.36826	2.58061e-05	-2.4149e-10	-1.36264
73912235	chr16:73912235:T:C	1.96656e-13	-2.4149e-10	-1.73315	1.87944e-05	-2.4149e-10	-1.67969
73912273	chr16:73912273:A:G	1.59507e-13	-0.482118	-1.4604	1.25477e-05	-0.562693	-1.52102
73912346	chr16:73912346:A:G	1.96275e-13	-2.4149e-10	-1.73508	1.91202e-05	-2.4149e-10	-1.6625
73913230	chr16:73913230:C:T	2.00526e-13	-2.4149e-10	-1.71366	1.89188e-05	-2.4149e-10	-1.67309
73913606	chr16:73913606:A:C	1.82787e-13	-2.4149e-10	-1.80628	1.66043e-05	-2.4149e-10	-1.80359
73913691	chr16:73913691:C:T	1.88099e-13	-2.4149e-10	-1.77763	1.76396e-05	-2.4149e-10	-1.7431
73914043	chr16:73914043:G:A	2.15231e-13	-2.4149e-10	-1.64289	1.94946e-05	-2.4149e-10	-1.64311
73914462	chr16:73914462:A:C	2.72408e-13	-2.4149e-10	-1.4073	2.44761e-05	-2.4149e-10	-1.41555
73914633	chr16:73914633:T:C	4.38165e-13	-2.4149e-10	-0.932006	4.49228e-05	-2.4149e-10	-0.808304
73914648	chr16:73914648:T:C	1.85649e-13	-2.4149e-10	-1.79074	1.67085e-05	-2.4149e-10	-1.79733
73914657	chr16:73914657:T:A	2.2746e-13	-2.4149e-10	-1.58763	2.19408e-05	-2.4149e-10	-1.5249
73914729	chr16:73914729:G:A	2.04882e-13	-2.4149e-10	-1.69217	1.93271e-05	-2.4149e-10	-1.65174
73914875	chr16:73914875:C:A	1.84275e-13	-2.4149e-10	-1.79817	1.67177e-05	-2.4149e-10	-1.79678
73914887	chr16:73914887:C:T	4.10205e-13	-2.4149e-10	-0.997944	4.18518e-05	-2.4149e-10	-0.879114
73914965	chr16:73914965:C:T	1.95186e-13	-2.4149e-10	-1.74065	1.7296e-05	-2.4149e-10	-1.76278
73915928	chr16:73915928:A:G	1.8291e-13	-2.4149e-10	-1.80561	1.65592e-05	-2.4149e-10	-1.80631
73916046	chr16:73916046:C:T	4.1239e-14	-1.62868	-1.66653	3.80198e-06	-1.54573	-1.73199
73916658	chr16:73916658:C:G	7.06809e-14	-1.58809	-1.16834	8.2038e-06	-1.47662	-1.03203
73916748	chr16:73916748:T:C	2.59734e-13	-2.4149e-10	-1.45494	2.57706e-05	-2.4149e-10	-1.36402
73917610	chr16:73917610:C:G	3.94657e-13	-1.03658	-1.68486e-09	3.23756e-05	-1.13584	-1.68486e-09
73917700	chr16:73917700:T:C	1.89517e-13	-2.4149e-10	-1.77012	1.70088e-05	-2.4149e-10	-1.77952
73918570	chr16:73918570:C:G	3.58428e-14	-1.65861	-1.77685	3.13834e-06	-1.66359	-1.80596
73918596	chr16:73918596:A:G	1.87819e-13	-2.4149e-10	-1.77912	1.75176e-05	-2.4149e-10	-1.75005
73918664	chr16:73918664:T:A	2.48076e-13	-2.4149e-10	-1.50086	2.1466e-05	-2.4149e-10	-1.54678
73919126	chr16:73919126:G:A	2.01704e-13	-2.4149e-10	-1.7078	1.8997e-05	-2.4149e-10	-1.66897
73919263	chr16:73919263:A:G	9.41837e-13	-0.166768	-1.68486e-09	0.000101359	0.00541739	-1.68486e-09
73919519	chr16:73919519:T:C	1.92022e-13	-2.4149e-10	-1.75699	1.68664e-05	-2.4149e-10	-1.78793
73920165	chr16:73920165:A:G	1.98838e-13	-2.4149e-10	-1.72211	1.70174e-05	-2.4149e-10	-1.77901
73920276	chr16:73920276:C:T	2.20844e-13	-2.4149e-10	-1.61714	1.96328e-05	-2.4149e-10	-1.63605
73920296	chr16:73920296:T:A	1.91568e-13	-2.4149e-10	-1.75936	1.72615e-05	-2.4149e-10	-1.76477
73920426	chr16:73920426:A:C	2.12665e-13	-1.65488	-1.68486e-09	1.94698e-05	-1.64438	-1.68486e-09
73920517	chr16:73920517:G:A	1.90368e-13	-2.4149e-10	-1.76564	1.70363e-05	-2.4149e-10	-1.7779
73920566	chr16:73920566:C:T	2.67822e-13	-2.4149e-10	-1.42428	2.29808e-05	-2.4149e-10	-1.47859
73920617	chr16:73920617:A:T	1.83833e-13	-2.4149e-10	-1.80057	1.66953e-05	-2.4149e-10	-1.79812
73920658	chr16:73920658:G:A	4.95258e-14	-1.39643	-1.71567	4.48332e-06	-1.41928	-1.6936
73920761	chr16:73920761:C:T	2.67088e-13	-2.4149e-10	-1.42702	2.59823e-05	-2.4149e-10	-1.35583
73921108	chr16:73921108:T:C	1.8321e-13	-2.4149e-10	-1.80396	1.66008e-05	-2.4149e-10	-1.8038
73921238	chr16:73921238:C:G	2.13757e-13	-1.64976	-1.68486e-09	1.91338e-05	-1.66179	-1.68486e-09
73921322	chr16:73921322:T:G	1.36554e-12	0.204701	-1.68486e-09	0.00014039	0.331173	-1.68486e-09
73921603	chr16:73921603:A:T	8.79144e-14	-1.16692	-1.37132	7.0527e-06	-1.16649	-1.49335
73921970	chr16:73921970:C:T	4.89064e-13	-2.4149e-10	-0.822107	5.00332e-05	-2.4149e-10	-0.700561
73922069	chr16:73922069:C:T	2.44378e-13	-2.4149e-10	-1.51589	2.14295e-05	-2.4149e-10	-1.54848
73922208	chr16:73922208:G:C	2.00082e-13	-2.4149e-10	-1.71587	1.79874e-05	-2.4149e-10	-1.72358
73922962	chr16:73922962:G:C	1.95375e-13	-2.4149e-10	-1.73968	1.75922e-05	-2.4149e-10	-1.74579
73923691	chr16:73923691:G:C	1.01296e-13	-1.47434	-0.922218	7.87587e-06	-1.56295	-0.986493
73923694	chr16:73923694:G:A	2.04019e-13	-2.4149e-10	-1.69639	1.91948e-05	-2.4149e-10	-1.65861
73923770	chr16:73923770:G:C	2.15061e-13	-2.4149e-10	-1.64368	2.08569e-05	-2.4149e-10	-1.57557
73923980	chr16:73923980:A:T	2.901e-13	-2.4149e-10	-1.34437	2.89768e-05	-2.4149e-10	-1.24675
73923989	chr16:73923989:T:A	2.05173e-13	-2.4149e-10	-1.69074	1.93398e-05	-2.4149e-10	-1.65108
73924242	chr16:73924242:T:C	2.00368e-13	-2.4149e-10	-1.71445	1.80247e-05	-2.4149e-10	-1.72151
73924690	chr16:73924690:T:C	2.49955e-13	-2.4149e-10	-1.49332	2.57308e-05	-2.4149e-10	-1.36556
73924754	chr16:73924754:TTTTTC:T	5.82129e-14	-1.34677	-1.60372	6.66738e-06	-1.11575	-1.60027
73924840	chr16:73924840:A:G	2.31938e-13	-2.4149e-10	-1.56813	2.05038e-05	-2.4149e-10	-1.59264
73925488	chr16:73925488:A:G	4.53568e-13	-2.4149e-10	-0.897456	4.69908e-05	-2.4149e-10	-0.763297
73925636	chr16:73925636:C:T	3.47312e-13	-2.4149e-10	-1.16438	3.50224e-05	-2.4149e-10	-1.05726
73926030	chr16:73926030:C:G	1.85493e-13	-2.4149e-10	-1.79158	1.67635e-05	-2.4149e-10	-1.79404
73926283	chr16:73926283:CTGT:C	2.34753e-13	-1.55607	-1.68486e-09	2.05609e-05	-1.58986	-1.68486e-09
73926461	chr16:73926461:T:G	2.00421e-13	-2.4149e-10	-1.71418	1.80072e-05	-2.4149e-10	-1.72248
73926534	chr16:73926534:A:G	5.74352e-13	-2.4149e-10	-0.661359	7.14815e-05	-2.4149e-10	-0.343811
73926571	chr16:73926571:C:T	2.5147e-13	-2.4149e-10	-1.48728	2.45699e-05	-2.4149e-10	-1.41173
73926935	chr16:73926935:C:T	1.96547e-13	-2.4149e-10	-1.7337	1.76863e-05	-2.4149e-10	-1.74046
73926987	chr16:73926987:T:C	2.3246e-13	-1.56588	-1.68486e-09	2.03689e-05	-1.59924	-1.68486e-09
73927017	chr16:73927017:A:G	1.82921e-13	-2.4149e-10	-1.80554	1.65593e-05	-2.4149e-10	-1.8063
73927171	chr16:73927171:A:T	3.91759e-13	-2.4149e-10	-1.04395	3.59129e-05	-2.4149e-10	-1.03215
73927533	chr16:73927533:A:G	2.45602e-13	-2.4149e-10	-1.51089	2.29189e-05	-2.4149e-10	-1.48129
73927552	chr16:73927552:A:G	1.96049e-13	-2.4149e-10	-1.73624	1.76453e-05	-2.4149e-10	-1.74278
73927784	chr16:73927784:G:A	2.70549e-13	-2.4149e-10	-1.41415	2.52171e-05	-2.4149e-10	-1.38572
73928035	chr16:73928035:G:C	2.87896e-13	-2.4149e-10	-1.352	2.7236e-05	-2.4149e-10	-1.30871
73929186	chr16:73929186:G:A	4.30036e-13	-2.4149e-10	-0.950731	4.40921e-05	-2.4149e-10	-0.826968
73929291	chr16:73929291:A:G	2.29816e-13	-2.4149e-10	-1.57732	2.32155e-05	-2.4149e-10	-1.46843
73929557	chr16:73929557:T:C	2.05276e-13	-2.4149e-10	-1.69024	1.8832e-05	-2.4149e-10	-1.67769
73930254	chr16:73930254:A:C	2.20421e-13	-2.4149e-10	-1.61906	2.10281e-05	-2.4149e-10	-1.56739
73930574	chr16:73930574:G:A	2.00097e-13	-2.4149e-10	-1.7158	1.80019e-05	-2.4149e-10	-1.72277
73931039	chr16:73931039:G:C	4.00606e-14	-1.57651	-1.7477	4.64634e-06	-1.43946	-1.6377
73931482	chr16:73931482:T:C	2.65712e-13	-2.4149e-10	-1.43219	2.52965e-05	-2.4149e-10	-1.38258
73931518	chr16:73931518:A:G	1.86449e-13	-2.4149e-10	-1.78644	1.75976e-05	-2.4149e-10	-1.74549
73931576	chr16:73931576:A:T	1.86317e-13	-2.4149e-10	-1.78715	1.71204e-05	-2.4149e-10	-1.77298
73931837	chr16:73931837:T:A	2.43881e-13	-2.4149e-10	-1.51792	2.12823e-05	-2.4149e-10	-1.55537
73931974	chr16:73931974:A:T	4.21214e-13	-0.971459	-1.68486e-09	3.52392e-05	-1.05109	-1.68486e-09
73932284	chr16:73932284:A:C	2.27654e-13	-2.4149e-10	-1.58677	2.00333e-05	-2.4149e-10	-1.61585
73932400	chr16:73932400:G:GT	4.64144e-14	-1.57338	-1.60361	4.3262e-06	-1.42451	-1.72405
73932524	chr16:73932524:G:A	4.9483e-13	-2.4149e-10	-0.810386	5.17014e-05	-2.4149e-10	-0.667763
73932867	chr16:73932867:C:A	4.39623e-14	-1.44669	-1.78458	3.94072e-06	-1.49654	-1.74534
73933033	chr16:73933033:T:A	3.37176e-13	-2.4149e-10	-1.194	3.48628e-05	-2.4149e-10	-1.06183
73934452	chr16:73934452:G:A	5.35428e-14	-1.26784	-1.76628	5.01514e-06	-1.33258	-1.66821
73934789	chr16:73934789:A:C	2.36451e-13	-2.4149e-10	-1.54886	2.06393e-05	-2.4149e-10	-1.58605
73934946	chr16:73934946:C:A	3.46737e-13	-2.4149e-10	-1.16603	3.28907e-05	-2.4149e-10	-1.12006
73935032	chr16:73935032:A:G	2.287e-13	-1.58219	-1.68486e-09	2.01022e-05	-1.61242	-1.68486e-09
73935520	chr16:73935520:G:C	4.04904e-13	-2.4149e-10	-1.01095	4.1344e-05	-2.4149e-10	-0.891322
73935567	chr16:73935567:T:G	4.13619e-13	-2.4149e-10	-0.989656	3.43449e-05	-2.4149e-10	-1.0768
73935843	chr16:73935843:A:G	3.51033e-14	-1.66749	-1.78881	3.2857e-06	-1.62446	-1.79921
73936722	chr16:73936722:A:G	4.41071e-14	-1.44599	-1.78199	4.84053e-06	-1.23018	-1.80604
73937990	chr16:73937990:G:A	3.34983e-13	-2.4149e-10	-1.20052	3.37576e-05	-2.4149e-10	-1.09404
73938137	chr16:73938137:A:AAACT	6.14413e-14	-1.41185	-1.48467	6.72254e-06	-1.17735	-1.53043
73938668	chr16:73938668:A:G	1.94729e-13	-2.4149e-10	-1.74299	1.87384e-05	-2.4149e-10	-1.68267
73939411	chr16:73939411:G:A	6.11343e-13	-2.4149e-10	-0.598943	4.90084e-05	-2.4149e-10	-0.721257
73939494	chr16:73939494:T:G	4.26218e-14	-1.46558	-1.79665	3.74266e-06	-1.48712	-1.80633
73939576	chr16:73939576:T:G	1.87863e-13	-2.4149e-10	-1.77889	1.68142e-05	-2.4149e-10	-1.79102
73940364	chr16:73940364:T:C	3.58677e-13	-2.4149e-10	-1.13218	3.15487e-05	-2.4149e-10	-1.16172
73940432	chr16:73940432:A:C	1.23202e-11	2.4044	-1.68486e-09	0.000973848	2.26801	-1.68486e-09
73940449	chr16:73940449:T:A	2.16321e-13	-1.63784	-1.68486e-09	1.99388e-05	-1.62058	-1.68486e-09
73941295	chr16:73941295:A:G	3.80053e-14	-1.61082	-1.76605	3.73734e-06	-1.48941	-1.80547
73941464	chr16:73941464:C:T	2.73324e-13	-2.4149e-10	-1.40394	2.72733e-05	-2.4149e-10	-1.30734
73941495	chr16:73941495:C:T	2.72765e-13	-2.4149e-10	-1.40599	2.72104e-05	-2.4149e-10	-1.30965
73941552	chr16:73941552:G:A	3.82575e-14	-1.58274	-1.78752	4.2831e-06	-1.44561	-1.71296
73941636	chr16:73941636:T:A	1.91439e-13	-2.4149e-10	-1.76003	1.72322e-05	-2.4149e-10	-1.76647
73942124	chr16:73942124:C:G	6.47212e-14	-1.1277	-1.71681	7.29987e-06	-0.846079	-1.77931
73942127	chr16:73942127:A:C	4.62699e-13	-2.4149e-10	-0.877524	4.62417e-05	-2.4149e-10	-0.779366
73942170	chr16:73942170:G:A	2.43026e-13	-2.4149e-10	-1.52143	2.37271e-05	-2.4149e-10	-1.44663
73942231	chr16:73942231:A:G	3.74554e-14	-1.58869	-1.80276	4.0377e-06	-1.45022	-1.76736
73942533	chr16:73942533:A:T	2.14504e-13	-2.4149e-10	-1.64627	1.87775e-05	-2.4149e-10	-1.68059
73942743	chr16:73942743:G:A	2.01119e-13	-2.4149e-10	-1.71071	1.80679e-05	-2.4149e-10	-1.71911
73942912	chr16:73942912:T:C	2.55793e-13	-2.4149e-10	-1.47023	2.52154e-05	-2.4149e-10	-1.3858
73943073	chr16:73943073:G:A	1.85806e-13	-2.4149e-10	-1.7899	1.70275e-05	-2.4149e-10	-1.77842
73943120	chr16:73943120:G:A	2.06417e-13	-2.4149e-10	-1.6847	1.84864e-05	-2.4149e-10	-1.69621
73943230	chr16:73943230:C:T	1.87278e-13	-2.4149e-10	-1.78201	1.71741e-05	-2.4149e-10	-1.76985
73943293	chr16:73943293:C:T	3.00031e-13	-2.4149e-10	-1.31072	2.97593e-05	-2.4149e-10	-1.22011
73943363	chr16:73943363:C:T	2.15974e-13	-2.4149e-10	-1.63944	1.87908e-05	-2.4149e-10	-1.67988
73943391	chr16:73943391:G:A	2.5656e-13	-2.4149e-10	-1.46724	2.28479e-05	-2.4149e-10	-1.48439
73944071	chr16:73944071:C:G	1.86325e-13	-2.4149e-10	-1.78711	1.67371e-05	-2.4149e-10	-1.79562
73944176	chr16:73944176:T:G	1.91527e-13	-2.4149e-10	-1.75957	1.70495e-05	-2.4149e-10	-1.77713
73944461	chr16:73944461:A:T	2.10255e-13	-2.4149e-10	-1.66628	1.94452e-05	-2.4149e-10	-1.64565
73944592	chr16:73944592:G:C	9.48948e-14	-1.267	-1.19483	8.68658e-06	-1.12904	-1.32243
73944804	chr16:73944804:A:G	1.83189e-13	-2.4149e-10	-1.80408	1.66983e-05	-2.4149e-10	-1.79794
73944878	chr16:73944878:T:A	2.54783e-13	-2.4149e-10	-1.47419	2.50798e-05	-2.4149e-10	-1.39119
73945028	chr16:73945028:T:C	4.46625e-13	-2.4149e-10	-0.91288	4.2297e-05	-2.4149e-10	-0.868532
73945088	chr16:73945088:G:A	2.97474e-13	-2.4149e-10	-1.31927	2.6586e-05	-2.4149e-10	-1.33286
73945233	chr16:73945233:C:T	3.34211e-13	-2.4149e-10	-1.20283	3.31636e-05	-2.4149e-10	-1.1118
73945288	chr16:73945288:C:T	6.59043e-13	-0.523812	-1.68486e-09	5.64818e-05	-0.579329	-1.68486e-09
73945624	chr16:73945624:T:G	2.14499e-13	-2.4149e-10	-1.64629	2.04957e-05	-2.4149e-10	-1.59303
73946113	chr16:73946113:C:G	1.8362e-13	-2.4149e-10	-1.80173	1.66612e-05	-2.4149e-10	-1.80016
73946480	chr16:73946480:C:T	6.88468e-14	-1.2591	-1.52362	6.8348e-06	-1.31873	-1.37249
73947016	chr16:73947016:C:T	1.86503e-13	-2.4149e-10	-1.78615	1.6946e-05	-2.4149e-10	-1.78322
73947108	chr16:73947108:T:C	4.11651e-14	-1.54826	-1.74875	3.62051e-06	-1.5392	-1.78743
73948340	chr16:73948340:C:T	3.94058e-13	-2.4149e-10	-1.0381	3.31426e-05	-2.4149e-10	-1.11243
73948846	chr16:73948846:C:T	1.86072e-13	-2.4149e-10	-1.78847	1.68986e-05	-2.4149e-10	-1.78602
73949078	chr16:73949078:T:C	5.05308e-14	-1.4975	-1.59452	4.54397e-06	-1.52949	-1.56996
73949083	chr16:73949083:C:T	2.16922e-13	-2.4149e-10	-1.63506	1.95363e-05	-2.4149e-10	-1.64098
73949164	chr16:73949164:A:G	2.02669e-13	-2.4149e-10	-1.70303	1.88412e-05	-2.4149e-10	-1.6772
73949223	chr16:73949223:T:C	1.83435e-13	-2.4149e-10	-1.80274	1.65588e-05	-2.4149e-10	-1.80633
73949785	chr16:73949785:A:AT	4.72717e-14	-1.4787	-1.67999	4.3681e-06	-1.51062	-1.6283
73950037	chr16:73950037:A:T	1.8915e-13	-2.4149e-10	-1.77206	1.74405e-05	-2.4149e-10	-1.75445
73950160	chr16:73950160:T:G	4.9333e-13	-2.4149e-10	-0.813422	4.06415e-05	-2.4149e-10	-0.908458
73950170	chr16:73950170:T:C	5.57429e-13	-2.4149e-10	-0.691265	4.60315e-05	-2.4149e-10	-0.783922
73950703	chr16:73950703:A:G	1.24263e-13	-1.32571	-0.866494	1.93111e-05	-1.10558	-0.54699
73950726	chr16:73950726:A:G	1.82936e-13	-2.4149e-10	-1.80546	1.66882e-05	-2.4149e-10	-1.79854
73951338	chr16:73951338:C:T	7.7794e-13	-2.4149e-10	-0.357951	6.46173e-05	-2.4149e-10	-0.444766
73951340	chr16:73951340:C:A	2.42885e-13	-2.4149e-10	-1.52201	2.39132e-05	-2.4149e-10	-1.43882
73951722	chr16:73951722:C:G	2.3009e-13	-2.4149e-10	-1.57613	2.20861e-05	-2.4149e-10	-1.5183
73952093	chr16:73952093:A:T	2.19067e-13	-1.62522	-1.68486e-09	1.945e-05	-1.6454	-1.68486e-09
73952264	chr16:73952264:A:C	2.20433e-13	-2.4149e-10	-1.61901	1.90846e-05	-2.4149e-10	-1.66437
73952275	chr16:73952275:G:A	5.59674e-14	-1.36418	-1.62565	5.84205e-06	-1.10943	-1.73873
73952338	chr16:73952338:A:G	2.28645e-13	-2.4149e-10	-1.58243	2.21853e-05	-2.4149e-10	-1.51382
73953768	chr16:73953768:A:C	2.28869e-13	-2.4149e-10	-1.58145	1.99355e-05	-2.4149e-10	-1.62075
73954203	chr16:73954203:A:T	4.52468e-14	-1.53097	-1.6715	4.41112e-06	-1.35881	-1.7703
73954395	chr16:73954395:T:C	1.95519e-13	-2.4149e-10	-1.73894	1.81602e-05	-2.4149e-10	-1.71401
73955061	chr16:73955061:G:A	1.89812e-13	-2.4149e-10	-1.76857	1.72102e-05	-2.4149e-10	-1.76774
73955100	chr16:73955100:C:T	3.39644e-13	-1.1867	-1.68486e-09	2.82336e-05	-1.27273	-1.68486e-09
73955142	chr16:73955142:G:A	1.41156e-12	0.237853	-1.68486e-09	0.000138356	0.316582	-1.68486e-09
73958522	chr16:73958522:G:A	2.07537e-13	-2.4149e-10	-1.67929	1.89163e-05	-2.4149e-10	-1.67322
73958647	chr16:73958647:A:G	1.83803e-13	-2.4149e-10	-1.80074	1.66148e-05	-2.4149e-10	-1.80296
73958673	chr16:73958673:C:G	2.60113e-13	-2.4149e-10	-1.45348	2.36049e-05	-2.4149e-10	-1.4518
73959153	chr16:73959153:C:T	9.3352e-14	-0.859927	-1.6183	8.05037e-06	-1.01908	-1.50846
73959274	chr16:73959274:G:A	2.29193e-13	-1.58004	-1.68486e-09	2.01489e-05	-1.6101	-1.68486e-09
73959655	chr16:73959655:G:A	2.38188e-13	-2.4149e-10	-1.54154	2.32393e-05	-2.4149e-10	-1.4674
73959801	chr16:73959801:G:A	7.29424e-13	-2.4149e-10	-0.422345	7.28426e-05	-2.4149e-10	-0.324947
73960080	chr16:73960080:A:G	3.44749e-13	-2.4149e-10	-1.17178	3.35981e-05	-2.4149e-10	-1.09878
73960149	chr16:73960149:G:T	4.38081e-13	0.502312	-1.43451	4.40173e-05	0.259172	-1.08784
73960318	chr16:73960318:C:G	3.33886e-13	-2.4149e-10	-1.2038	3.19698e-05	-2.4149e-10	-1.14846
73960412	chr16:73960412:C:T	8.57468e-13	-0.260616	-1.68486e-09	9.98512e-05	-0.0095678	-1.68486e-09
73960505	chr16:73960505:C:T	3.02273e-13	-2.4149e-10	-1.30327	2.88652e-05	-2.4149e-10	-1.25061
73960638	chr16:73960638:T:C	2.31572e-13	-1.56971	-1.68486e-09	2.27497e-05	-1.4887	-1.68486e-09
73960706	chr16:73960706:G:A	6.4741e-13	-2.4149e-10	-0.541621	5.56356e-05	-2.4149e-10	-0.594426
73961098	chr16:73961098:G:T	2.00558e-13	-0.913645	-0.799854	2.48375e-05	-0.928084	-0.472809
73961416	chr16:73961416:TA:T	1.93974e-13	-2.4149e-10	-1.74688	1.85243e-05	-2.4149e-10	-1.69416
73961642	chr16:73961642:C:T	2.19412e-13	0.139141	-1.76279	1.82016e-05	0.085081	-1.79682
73961669	chr16:73961669:G:A	2.36883e-13	-2.4149e-10	-1.54703	2.22027e-05	-2.4149e-10	-1.51303
73961722	chr16:73961722:T:C	2.1281e-13	-2.4149e-10	-1.6542	1.90294e-05	-2.4149e-10	-1.66726
73961977	chr16:73961977:T:A	2.53455e-13	-2.4149e-10	-1.47941	2.35924e-05	-2.4149e-10	-1.45233
73962154	chr16:73962154:T:C	7.89579e-13	-2.4149e-10	-0.3431	7.73351e-05	-2.4149e-10	-0.2651
73962297	chr16:73962297:T:A	1.05977e-12	-2.4149e-10	-0.0487911	0.000124278	-2.4149e-10	0.209274
73962374	chr16:73962374:T:A	1.96694e-13	-2.4149e-10	-1.73295	1.83461e-05	-2.4149e-10	-1.70383
73963010	chr16:73963010:G:A	4.68698e-13	-2.4149e-10	-0.864642	5.07974e-05	-2.4149e-10	-0.685403
73963204	chr16:73963204:C:G	2.76181e-13	-1.02455	-0.368991	2.54222e-05	-1.16708	-0.210549
73963404	chr16:73963404:G:A	1.90844e-13	-2.4149e-10	-1.76314	1.81589e-05	-2.4149e-10	-1.71409
73963559	chr16:73963559:A:T	8.57132e-13	-2.4149e-10	-0.261008	8.00049e-05	-2.4149e-10	-0.231161
73963630	chr16:73963630:A:G	6.67781e-13	-2.4149e-10	-0.510641	6.7338e-05	-2.4149e-10	-0.403524
73963761	chr16:73963761:T:C	1.8394e-13	-2.4149e-10	-1.79999	1.6783e-05	-2.4149e-10	-1.79288
73963908	chr16:73963908:T:C	2.11406e-13	-2.4149e-10	-1.66082	1.80902e-05	-2.4149e-10	-1.71788
73964131	chr16:73964131:GTT:G	2.13751e-13	-2.4149e-10	-1.64979	1.98994e-05	-2.4149e-10	-1.62256
73964186	chr16:73964186:G:C	3.11562e-13	-2.4149e-10	-1.273	3.1423e-05	-2.4149e-10	-1.16571
73964264	chr16:73964264:CCT:C	9.05874e-13	0.790242	-0.995942	9.21006e-05	0.507125	-0.597492
73964462	chr16:73964462:G:T	8.08519e-13	-2.4149e-10	-0.319396	7.54588e-05	-2.4149e-10	-0.289662
73964501	chr16:73964501:T:C	4.66837e-13	-2.4149e-10	-0.868621	4.12365e-05	-2.4149e-10	-0.893925
73965165	chr16:73965165:T:A	5.75324e-13	0.162191	-0.821859	6.13091e-05	-0.0660939	-0.431226
73965418	chr16:73965418:T:C	3.41182e-13	-2.4149e-10	-1.18218	3.29883e-05	-2.4149e-10	-1.11709
73965461	chr16:73965461:T:C	1.86224e-13	-2.4149e-10	-1.78765	1.67098e-05	-2.4149e-10	-1.79725
73965694	chr16:73965694:T:C	1.02761e-13	-0.823323	-1.55888	8.57191e-06	-0.860827	-1.60393
73966082	chr16:73966082:C:G	1.90062e-13	-2.4149e-10	-1.76725	1.77856e-05	-2.4149e-10	-1.73486
73966114	chr16:73966114:T:C	2.75582e-13	-2.4149e-10	-1.39571	2.43224e-05	-2.4149e-10	-1.42185
73966291	chr16:73966291:A:G	2.35911e-13	-2.4149e-10	-1.55115	2.22832e-05	-2.4149e-10	-1.50941
73967545	chr16:73967545:A:G	1.9594e-13	-2.4149e-10	-1.73679	1.8809e-05	-2.4149e-10	-1.67892
73967820	chr16:73967820:A:G	9.48613e-13	-2.4149e-10	-0.159599	8.21411e-05	-2.4149e-10	-0.20481
73968297	chr16:73968297:G:C	6.18301e-14	-1.12115	-1.76906	5.83379e-06	-1.22689	-1.62269
73968548	chr16:73968548:G:A	2.86458e-13	-1.35701	-1.68486e-09	2.47029e-05	-1.40633	-1.68486e-09
73968573	chr16:73968573:T:A	1.96002e-13	-2.4149e-10	-1.73647	1.87916e-05	-2.4149e-10	-1.67984
73969704	chr16:73969704:G:A	7.22835e-14	-1.66506	-1.06894	8.3136e-06	-1.64605	-0.849308
73969705	chr16:73969705:G:A	2.32024e-13	-2.4149e-10	-1.56776	2.20186e-05	-2.4149e-10	-1.52136
73969821	chr16:73969821:A:T	3.41747e-13	-2.4149e-10	-1.18053	3.15335e-05	-2.4149e-10	-1.1622
73970705	chr16:73970705:C:T	2.99462e-13	-2.4149e-10	-1.31261	2.95342e-05	-2.4149e-10	-1.2277
73971125	chr16:73971125:C:T	5.85957e-14	-1.13798	-1.80596	6.86555e-06	-0.90545	-1.78128
73972679	chr16:73972679:C:G	1.51906e-12	-2.4149e-10	0.311249	0.000106871	-2.4149e-10	0.0583745
73972700	chr16:73972700:C:T	4.40403e-13	-2.4149e-10	-0.926909	4.07023e-05	-2.4149e-10	-0.906964
73972723	chr16:73972723:G:A	1.9759e-13	-2.4149e-10	-1.72841	1.91685e-05	-2.4149e-10	-1.65998
73972991	chr16:73972991:G:C	1.52268e-12	-2.4149e-10	0.313624	0.000141312	-2.4149e-10	0.337721
73972995	chr16:73972995:G:A	1.91495e-13	-2.4149e-10	-1.75974	1.75068e-05	-2.4149e-10	-1.75066
73973257	chr16:73973257:G:A	2.34523e-13	-0.266641	-1.2904	2.40017e-05	-0.477898	-0.957225
73973355	chr16:73973355:T:A	5.58562e-13	-2.4149e-10	-0.689235	4.65725e-05	-2.4149e-10	-0.772239
73973476	chr16:73973476:C:T	4.14457e-13	-2.4149e-10	-0.987631	4.17589e-05	-2.4149e-10	-0.881337
73973588	chr16:73973588:G:A	3.6827e-12	-2.4149e-10	1.1968	0.000351286	-2.4149e-10	1.24835
73973806	chr16:73973806:A:T	2.94886e-13	-2.4149e-10	-1.32801	3.00871e-05	-2.4149e-10	-1.20915
73974086	chr16:73974086:C:T	4.47838e-13	-2.4149e-10	-0.91017	4.50953e-05	-2.4149e-10	-0.80447
73974527	chr16:73974527:T:G	1.84916e-13	-2.4149e-10	-1.7947	1.71459e-05	-2.4149e-10	-1.77149
73974643	chr16:73974643:T:C	8.6241e-14	-1.05522	-1.50224	1.20904e-05	-0.845158	-1.27568
73974758	chr16:73974758:C:T	1.96515e-13	-2.4149e-10	-1.73386	1.7327e-05	-2.4149e-10	-1.76098
73974963	chr16:73974963:G:A	3.87794e-13	-2.4149e-10	-1.05413	3.77004e-05	-2.4149e-10	-0.983577
73975117	chr16:73975117:A:T	6.19634e-14	-1.12537	-1.76268	6.61252e-06	-0.986872	-1.73741
73975331	chr16:73975331:G:A	1.1849e-13	-0.557177	-1.6826	1.44385e-05	-0.260137	-1.68322
73975397	chr16:73975397:G:A	2.15668e-12	-2.4149e-10	0.661725	0.000203617	-2.4149e-10	0.702993
73975536	chr16:73975536:C:T	2.90325e-13	-2.4149e-10	-1.3436	2.82269e-05	-2.4149e-10	-1.27297
73975876	chr16:73975876:C:G	4.28824e-14	-1.50093	-1.7552	3.71589e-06	-1.5463	-1.75433
73976000	chr16:73976000:G:C	1.84476e-13	-2.4149e-10	-1.79708	1.65882e-05	-2.4149e-10	-1.80456
73976154	chr16:73976154:G:A	2.17274e-13	-1.63344	-1.68486e-09	1.92259e-05	-1.65699	-1.68486e-09
73976403	chr16:73976403:C:T	2.69732e-13	-0.476747	-0.940423	3.95367e-05	-0.561166	-0.374853
73977146	chr16:73977146:G:A	2.2217e-13	-1.61116	-1.68486e-09	2.1286e-05	-1.5552	-1.68486e-09
73977710	chr16:73977710:TAGATAGATAGAC:T	4.1725e-13	0.24664	-1.22755	3.37266e-05	0.107398	-1.20236
73977910	chr16:73977910:T:G	3.09472e-13	-2.4149e-10	-1.27973	3.19154e-05	-2.4149e-10	-1.15016
73978160	chr16:73978160:G:A	2.379e-13	-2.4149e-10	-1.54275	2.3834e-05	-2.4149e-10	-1.44214
73978823	chr16:73978823:C:T	2.12716e-13	-2.4149e-10	-1.65464	2.10772e-05	-2.4149e-10	-1.56506
73978897	chr16:73978897:T:C	8.41125e-13	1.48509	-1.76495	7.15478e-05	1.44747	-1.79036
73979180	chr16:73979180:A:G	2.09251e-13	-2.4149e-10	-1.67106	1.83131e-05	-2.4149e-10	-1.70563
73979814	chr16:73979814:C:G	3.18227e-12	2.21614	-1.16539	0.000517788	2.33484	-0.698527
73980019	chr16:73980019:T:A	3.11635e-12	-2.4149e-10	1.02982	0.000358714	-2.4149e-10	1.26928
73980098	chr16:73980098:T:G	1.83132e-13	-2.4149e-10	-1.8044	1.65922e-05	-2.4149e-10	-1.80432
73980927	chr16:73980927:G:A	4.672e-12	2.05491	-0.62017	0.000465514	1.64643	-0.116535
73980931	chr16:73980931:G:A	4.59634e-12	2.07202	-0.653602	0.000453949	1.66496	-0.160224
73981067	chr16:73981067:C:T	1.59742e-12	1.52937	-1.16783	0.000141751	1.16487	-0.824045
73981371	chr16:73981371:A:T	2.87842e-13	0.360287	-1.71248	1.88985e-05	0.0679248	-1.74209
73981592	chr16:73981592:C:G	2.58257e-13	-1.46065	-1.68486e-09	2.24875e-05	-1.50029	-1.68486e-09
73981820	chr16:73981820:AAAAG:A	4.64988e-13	0.759571	-1.63216	3.16565e-05	0.469443	-1.62775
73982005	chr16:73982005:A:G	1.88567e-13	-2.4149e-10	-1.77515	1.75609e-05	-2.4149e-10	-1.74757
73982204	chr16:73982204:G:A	1.90532e-13	-2.4149e-10	-1.76478	1.72319e-05	-2.4149e-10	-1.76649
73982853	chr16:73982853:T:G	3.08082e-13	0.181174	-1.46541	3.02131e-05	0.123892	-1.32886
73983011	chr16:73983011:A:AT	3.02551e-13	-2.4149e-10	-1.30235	2.84561e-05	-2.4149e-10	-1.26488
73983243	chr16:73983243:G:A	3.20696e-13	-2.4149e-10	-1.24411	3.20616e-05	-2.4149e-10	-1.14559
73983487	chr16:73983487:C:T	3.88806e-13	-2.4149e-10	-1.05152	3.47546e-05	-2.4149e-10	-1.06494
73983527	chr16:73983527:G:A	3.19786e-12	2.0606	-1.00497	0.000447308	2.07252	-0.582524
73983865	chr16:73983865:TA:T	1.92266e-13	-2.4149e-10	-1.75572	1.76996e-05	-2.4149e-10	-1.7397
73984383	chr16:73984383:T:C	1.4322e-12	-2.4149e-10	0.252365	0.000101735	-2.4149e-10	0.00912021
73984857	chr16:73984857:T:C	2.10632e-13	-2.4149e-10	-1.66449	2.0269e-05	-2.4149e-10	-1.60416
73985277	chr16:73985277:A:C	2.6026e-12	-2.4149e-10	0.849665	0.000302086	-2.4149e-10	1.09746
73985374	chr16:73985374:A:G	2.47046e-13	-2.4149e-10	-1.50503	2.21901e-05	-2.4149e-10	-1.5136
73985914	chr16:73985914:C:T	1.86226e-13	-2.4149e-10	-1.78764	1.70706e-05	-2.4149e-10	-1.77589
73986345	chr16:73986345:G:A	4.58695e-14	-1.50119	-1.68761	4.34599e-06	-1.53051	-1.61348
73986640	chr16:73986640:T:A	7.69738e-13	-2.4149e-10	-0.36855	6.55074e-05	-2.4149e-10	-0.431085
73987144	chr16:73987144:A:C	2.51355e-13	-1.48774	-1.68486e-09	2.15717e-05	-1.54187	-1.68486e-09
73987829	chr16:73987829:T:C	2.30585e-13	-1.57398	-1.68486e-09	2.14466e-05	-1.54768	-1.68486e-09
73987891	chr16:73987891:T:C	2.03377e-13	-2.4149e-10	-1.69954	1.81163e-05	-2.4149e-10	-1.71643
73988342	chr16:73988342:T:A	1.94689e-13	-2.4149e-10	-1.7432	1.72012e-05	-2.4149e-10	-1.76827
73988587	chr16:73988587:C:A	7.58387e-13	-2.4149e-10	-0.383407	6.6349e-05	-2.4149e-10	-0.41832
73989464	chr16:73989464:G:A	3.04636e-13	-2.4149e-10	-1.29548	3.2383e-05	-2.4149e-10	-1.13562
73989655	chr16:73989655:T:C	4.41166e-13	-2.4149e-10	-0.925179	4.68976e-05	-2.4149e-10	-0.765282
73990087	chr16:73990087:C:T	4.14698e-12	2.52124	-1.2057	0.000930555	3.07556	-0.853032
73990377	chr16:73990377:G:C	3.0554e-13	-2.4149e-10	-1.29252	2.91419e-05	-2.4149e-10	-1.24107
73990416	chr16:73990416:A:G	2.76557e-12	1.87474	-0.96434	0.00060801	2.35351	-0.556562
73990837	chr16:73990837:A:G	3.85998e-12	1.6154	-0.371586	0.000963458	2.11547	0.141813
73990890	chr16:73990890:C:T	4.84387e-12	1.71099	-0.240125	0.000603764	1.4501	0.339837
73991175	chr16:73991175:A:G	2.30713e-13	-1.57343	-1.68486e-09	2.14766e-05	-1.54628	-1.68486e-09
73991241	chr16:73991241:G:A	4.92005e-12	1.48647	-1.68486e-09	0.000369	1.29755	-1.68486e-09
73991364	chr16:73991364:C:T	9.46105e-12	2.83041	-0.690069	0.00251506	3.41641	-0.199602
73991571	chr16:73991571:C:T	2.84105e-13	-2.4149e-10	-1.36526	2.78051e-05	-2.4149e-10	-1.28803
73991774	chr16:73991774:C:T	3.48074e-13	-2.4149e-10	-1.16219	2.82862e-05	-2.4149e-10	-1.27088
73991833	chr16:73991833:T:G	2.32047e-13	-2.4149e-10	-1.56766	2.01485e-05	-2.4149e-10	-1.61012
73992165	chr16:73992165:G:A	3.6041e-13	-2.4149e-10	-1.12736	3.4578e-05	-2.4149e-10	-1.07003
73992299	chr16:73992299:G:A	1.93937e-13	-2.4149e-10	-1.74707	1.82558e-05	-2.4149e-10	-1.70876
73992549	chr16:73992549:A:G	3.10068e-13	-2.4149e-10	-1.27781	2.71347e-05	-2.4149e-10	-1.31244
73992914	chr16:73992914:C:A	2.10254e-13	-2.4149e-10	-1.66628	2.03741e-05	-2.4149e-10	-1.59898
73993224	chr16:73993224:C:G	1.9285e-13	-2.4149e-10	-1.75269	1.72388e-05	-2.4149e-10	-1.76609
73993250	chr16:73993250:G:C	2.13852e-13	-2.4149e-10	-1.64932	1.96376e-05	-2.4149e-10	-1.6358
73993349	chr16:73993349:C:T	1.78837e-13	-0.274445	-1.55368	1.96206e-05	-0.309195	-1.32747
73993480	chr16:73993480:C:T	3.51224e-13	-1.15318	-1.68486e-09	2.87864e-05	-1.25335	-1.68486e-09
73993661	chr16:73993661:A:T	1.82911e-13	-2.4149e-10	-1.8056	1.65615e-05	-2.4149e-10	-1.80617
73994369	chr16:73994369:A:T	9.23688e-14	-1.17094	-1.31787	1.35969e-05	-0.960139	-1.04327
73994652	chr16:73994652:T:C	2.62468e-13	-2.4149e-10	-1.44447	2.56605e-05	-2.4149e-10	-1.36829
73995004	chr16:73995004:C:G	1.22767e-12	-2.4149e-10	0.0982749	0.000107181	-2.4149e-10	0.06127
73995322	chr16:73995322:C:T	3.44993e-14	-1.66741	-1.80625	3.13075e-06	-1.66779	-1.80418
73995329	chr16:73995329:C:A	2.3137e-13	-2.4149e-10	-1.57058	2.0405e-05	-2.4149e-10	-1.59747
73995551	chr16:73995551:A:G	1.26111e-13	-0.43182	-1.74562	2.50988e-05	0.374439	-1.76487
73995655	chr16:73995655:A:G	5.62504e-14	-1.40559	-1.5792	5.56484e-06	-1.26046	-1.63632
73995892	chr16:73995892:G:A	1.85519e-13	-2.4149e-10	-1.79144	1.7495e-05	-2.4149e-10	-1.75133
73996165	chr16:73996165:G:C	1.03539e-12	-2.4149e-10	-0.0720677	0.000100911	-2.4149e-10	0.000995357
73997032	chr16:73997032:G:T	4.50437e-13	-2.4149e-10	-0.904382	3.90911e-05	-2.4149e-10	-0.947353
73997095	chr16:73997095:C:T	4.33354e-13	-2.4149e-10	-0.943046	4.24432e-05	-2.4149e-10	-0.865083
73997180	chr16:73997180:G:A	2.29922e-13	-2.4149e-10	-1.57686	2.26738e-05	-2.4149e-10	-1.49204
73997475	chr16:73997475:AC:A	2.83324e-13	-2.4149e-10	-1.36801	2.33488e-05	-2.4149e-10	-1.4627
73998065	chr16:73998065:G:A	1.00716e-12	-2.4149e-10	-0.099708	7.25609e-05	-2.4149e-10	-0.328822
73998328	chr16:73998328:G:T	4.20346e-14	-1.5774	-1.69871	3.6355e-06	-1.59156	-1.73094
73998795	chr16:73998795:C:T	2.35822e-13	-2.4149e-10	-1.55152	2.19288e-05	-2.4149e-10	-1.52545
73998839	chr16:73998839:G:C	6.71916e-14	-1.00156	-1.8055	5.45899e-06	-1.12225	-1.79374
73998843	chr16:73998843:CAT:C	2.04814e-13	-2.4149e-10	-1.6925	1.87782e-05	-2.4149e-10	-1.68055
73999264	chr16:73999264:A:G	1.84255e-13	-2.4149e-10	-1.79828	1.68485e-05	-2.4149e-10	-1.78899
73999282	chr16:73999282:C:T	1.00716e-12	-2.4149e-10	-0.099708	7.25609e-05	-2.4149e-10	-0.328822
73999675	chr16:73999675:G:C	2.27652e-13	-1.58678	-1.68486e-09	2.19129e-05	-1.52617	-1.68486e-09
74000611	chr16:74000611:G:A	7.0895e-14	-1.15381	-1.59959	7.10251e-06	-1.17753	-1.47527
74000617	chr16:74000617:T:C	4.74148e-14	-1.42001	-1.73565	4.3491e-06	-1.4556	-1.68768
74002065	chr16:74002065:T:A	2.44709e-13	-1.51453	-1.68486e-09	2.14285e-05	-1.54852	-1.68486e-09
74002164	chr16:74002164:T:C	4.85672e-13	-0.829066	-1.68486e-09	3.95004e-05	-0.936939	-1.68486e-09
74002187	chr16:74002187:C:G	2.98446e-13	-2.4149e-10	-1.31601	2.90543e-05	-2.4149e-10	-1.24408
74002585	chr16:74002585:T:C	1.03187e-12	-2.4149e-10	-0.0754718	7.48306e-05	-2.4149e-10	-0.298021
74003153	chr16:74003153:G:A	1.95616e-13	-2.4149e-10	-1.73845	1.8134e-05	-2.4149e-10	-1.71546
74003206	chr16:74003206:G:A	2.85048e-13	-2.4149e-10	-1.36194	2.79671e-05	-2.4149e-10	-1.28222
74003549	chr16:74003549:C:T	2.09238e-13	-2.4149e-10	-1.67113	2.02343e-05	-2.4149e-10	-1.60587
74003608	chr16:74003608:G:C	1.84637e-13	-2.4149e-10	-1.79621	1.6586e-05	-2.4149e-10	-1.80469
74003628	chr16:74003628:G:C	1.06899e-12	-2.4149e-10	-0.0401302	8.6035e-05	-2.4149e-10	-0.158494
74003877	chr16:74003877:G:T	1.90566e-13	-2.4149e-10	-1.7646	1.70226e-05	-2.4149e-10	-1.77871
74003922	chr16:74003922:G:C	2.15144e-13	-2.4149e-10	-1.64329	1.94535e-05	-2.4149e-10	-1.64522
74004139	chr16:74004139:T:A	1.83044e-13	-2.4149e-10	-1.80488	1.66229e-05	-2.4149e-10	-1.80247
74004213	chr16:74004213:T:C	2.38853e-12	-2.4149e-10	0.763833	0.00027571	-2.4149e-10	1.0061
74004358	chr16:74004358:T:C	1.89905e-13	-2.4149e-10	-1.76808	1.72287e-05	-2.4149e-10	-1.76667
74004398	chr16:74004398:T:C	1.84528e-13	-2.4149e-10	-1.7968	1.69212e-05	-2.4149e-10	-1.78468
74004401	chr16:74004401:A:C	1.87974e-13	-2.4149e-10	-1.7783	1.70737e-05	-2.4149e-10	-1.77571
74004550	chr16:74004550:T:C	6.36118e-14	-1.41996	-1.44185	6.70606e-06	-1.30561	-1.40462
74005499	chr16:74005499:C:G	1.82961e-13	-2.4149e-10	-1.80533	1.65765e-05	-2.4149e-10	-1.80526
74005649	chr16:74005649:T:TA	1.83909e-13	-2.4149e-10	-1.80016	1.68121e-05	-2.4149e-10	-1.79115
74005862	chr16:74005862:C:A	1.23796e-13	-0.39447	-1.8015	9.4483e-06	-0.561774	-1.80564
74006224	chr16:74006224:T:A	2.38746e-13	-1.5392	-1.68486e-09	2.25941e-05	-1.49556	-1.68486e-09
74006939	chr16:74006939:T:A	1.83985e-13	-2.4149e-10	-1.79974	1.68069e-05	-2.4149e-10	-1.79146
74007518	chr16:74007518:T:C	6.16038e-13	-2.4149e-10	-0.591292	5.31297e-05	-2.4149e-10	-0.640512
74007822	chr16:74007822:G:A	2.8277e-13	-0.518554	-0.851414	3.74034e-05	-0.599624	-0.391863
74007863	chr16:74007863:G:A	1.85464e-13	-2.4149e-10	-1.79174	1.70128e-05	-2.4149e-10	-1.77928
74008141	chr16:74008141:T:C	1.85237e-13	-2.4149e-10	-1.79296	1.69209e-05	-2.4149e-10	-1.7847
74008152	chr16:74008152:C:G	8.71285e-14	-1.03644	-1.51078	9.15462e-06	-1.12855	-1.27044
74008716	chr16:74008716:A:G	9.74933e-14	-0.941242	-1.49357	1.39672e-05	-0.71811	-1.25842
74008851	chr16:74008851:A:G	1.59814e-12	0.815352	-0.45336	0.000190362	1.2381	-0.602423
74009202	chr16:74009202:T:C	2.15227e-13	-2.4149e-10	-1.64291	1.948e-05	-2.4149e-10	-1.64386
74009256	chr16:74009256:G:A	3.04725e-13	-2.4149e-10	-1.29519	2.48979e-05	-2.4149e-10	-1.39847
74009285	chr16:74009285:A:G	1.41261e-13	-0.890982	-1.17301	2.19125e-05	-0.658271	-0.86792
74010498	chr16:74010498:A:C	1.82992e-13	-2.4149e-10	-1.80516	1.65826e-05	-2.4149e-10	-1.80489
74010537	chr16:74010537:C:T	2.57833e-13	-2.4149e-10	-1.46229	2.16179e-05	-2.4149e-10	-1.53973
74010620	chr16:74010620:C:A	3.47711e-13	-0.203394	-0.959834	0.000101523	0.622836	-0.615798
74010633	chr16:74010633:G:A	4.63626e-13	0.0246486	-0.90017	5.11325e-05	0.371863	-1.05069
74011097	chr16:74011097:A:G	5.08985e-13	0.776899	-1.55908	6.71732e-05	1.19271	-1.59868
74011214	chr16:74011214:T:C	2.59467e-12	-2.4149e-10	0.846615	0.000296274	-2.4149e-10	1.07804
74011504	chr16:74011504:T:A	1.83435e-13	-2.4149e-10	-1.80274	1.65591e-05	-2.4149e-10	-1.80631
74011602	chr16:74011602:T:C	4.44492e-13	0.676912	-1.59458	5.91715e-05	1.10357	-1.63638
74011780	chr16:74011780:A:G	2.05959e-12	0.820861	-0.2052	0.000288186	1.24597	-0.195617
74012576	chr16:74012576:T:C	2.05894e-13	-2.4149e-10	-1.68724	1.97468e-05	-2.4149e-10	-1.63026
74012587	chr16:74012587:G:A	9.16275e-13	-2.4149e-10	-0.194284	7.9569e-05	-2.4149e-10	-0.236624
74012647	chr16:74012647:A:G	6.1225e-12	0.699995	1.00513	0.000780766	1.11215	0.934876
74012941	chr16:74012941:C:G	1.98821e-13	-2.4149e-10	-1.7222	1.71433e-05	-2.4149e-10	-1.77164
74012977	chr16:74012977:G:A	7.07598e-13	-2.4149e-10	-0.452725	6.18342e-05	-2.4149e-10	-0.488791
74013008	chr16:74013008:T:C	2.03238e-13	-2.4149e-10	-1.70022	1.78552e-05	-2.4149e-10	-1.73095
74013157	chr16:74013157:C:T	3.94518e-13	-2.4149e-10	-1.03694	3.96548e-05	-2.4149e-10	-0.933037
74013551	chr16:74013551:G:A	3.50664e-14	-1.65485	-1.80251	3.15655e-06	-1.65916	-1.80461
74013589	chr16:74013589:C:T	1.78139e-12	-2.4149e-10	0.470551	0.000205168	-2.4149e-10	0.710578
74013756	chr16:74013756:A:G	1.68682e-13	-0.233316	-1.65327	1.91308e-05	0.0882868	-1.75024
74013772	chr16:74013772:C:A	1.09774e-13	-1.49723	-0.818946	1.00547e-05	-1.47393	-0.831278
74014355	chr16:74014355:T:C	9.17849e-13	-2.4149e-10	-0.192568	8.0299e-05	-2.4149e-10	-0.227491
74014365	chr16:74014365:G:A	2.12771e-13	-1.65438	-1.68486e-09	1.90914e-05	-1.66401	-1.68486e-09
74014488	chr16:74014488:G:A	1.71931e-12	-2.4149e-10	0.435078	0.000158457	-2.4149e-10	0.452236
74015471	chr16:74015471:T:C	2.04811e-13	-2.4149e-10	-1.69251	1.91093e-05	-2.4149e-10	-1.66307
74015604	chr16:74015604:T:C	4.2051e-13	-2.4149e-10	-0.973132	3.46414e-05	-2.4149e-10	-1.0682
74015876	chr16:74015876:G:T	2.6799e-13	-2.4149e-10	-1.42365	2.38301e-05	-2.4149e-10	-1.4423
74016047	chr16:74016047:CT:C	2.1988e-13	-2.4149e-10	-1.62152	1.963e-05	-2.4149e-10	-1.63619
74016122	chr16:74016122:TAACTCTGAGGC:T	2.01488e-13	-2.4149e-10	-1.70887	1.86743e-05	-2.4149e-10	-1.6861
74016262	chr16:74016262:A:G	4.66262e-13	0.863942	-1.7338	6.49973e-05	1.2678	-1.70671
74016398	chr16:74016398:T:C	1.95375e-13	-2.4149e-10	-1.73968	1.8973e-05	-2.4149e-10	-1.67023
74016430	chr16:74016430:C:T	2.2309e-13	-1.60703	-1.68486e-09	1.94751e-05	-1.64411	-1.68486e-09
74018026	chr16:74018026:A:C	3.61727e-13	-2.4149e-10	-1.12371	3.68515e-05	-2.4149e-10	-1.00635
74018029	chr16:74018029:CAAG:C	4.59894e-13	-2.4149e-10	-0.883604	3.9884e-05	-2.4149e-10	-0.927273
74018036	chr16:74018036:TTA:T	4.58208e-13	-2.4149e-10	-0.887277	3.97551e-05	-2.4149e-10	-0.93051
74018039	chr16:74018039:G:C	4.60704e-13	-2.4149e-10	-0.881845	3.996e-05	-2.4149e-10	-0.92537
74018152	chr16:74018152:T:C	2.12848e-13	-2.4149e-10	-1.65402	2.03104e-05	-2.4149e-10	-1.60211
74018428	chr16:74018428:A:C	8.11218e-13	0.792177	-1.10824	5.04389e-05	0.313066	-1.00555
74018509	chr16:74018509:T:C	2.25712e-13	-2.4149e-10	-1.59534	2.14571e-05	-2.4149e-10	-1.54719
74018566	chr16:74018566:G:A	5.40025e-14	-1.22833	-1.79724	4.67519e-06	-1.30312	-1.76786
74018915	chr16:74018915:A:G	2.83004e-13	-2.4149e-10	-1.36914	2.71262e-05	-2.4149e-10	-1.31275
74019100	chr16:74019100:A:G	2.44561e-13	-2.4149e-10	-1.51514	2.35256e-05	-2.4149e-10	-1.45516
74019176	chr16:74019176:A:G	2.53592e-13	-2.4149e-10	-1.47887	2.44458e-05	-2.4149e-10	-1.41679
74019404	chr16:74019404:T:C	2.23349e-13	-2.4149e-10	-1.60587	2.11044e-05	-2.4149e-10	-1.56377
74019761	chr16:74019761:C:T	4.36421e-12	-2.4149e-10	1.36659	0.000400723	-2.4149e-10	1.38002
74019789	chr16:74019789:C:T	4.46938e-13	-2.4149e-10	-0.912182	3.57821e-05	-2.4149e-10	-1.0358
74020770	chr16:74020770:A:G	1.02614e-13	-1.01713	-1.3665	1.12406e-05	-0.90668	-1.28703
74021267	chr16:74021267:A:C	8.24406e-13	-2.4149e-10	-0.299938	6.22545e-05	-2.4149e-10	-0.482018
74021324	chr16:74021324:A:C	4.25489e-13	-2.4149e-10	-0.96136	3.66999e-05	-2.4149e-10	-1.01047
74021665	chr16:74021665:T:G	3.23796e-13	-0.781851	-0.452637	3.39887e-05	-0.80589	-0.28133
74022406	chr16:74022406:T:C	1.09739e-13	-0.539849	-1.77664	1.21804e-05	-0.411192	-1.70222
74022427	chr16:74022427:C:T	1.82778e-13	-2.4149e-10	-1.80633	1.66272e-05	-2.4149e-10	-1.80221
74022445	chr16:74022445:G:C	1.90994e-13	-2.4149e-10	-1.76236	1.69753e-05	-2.4149e-10	-1.78149
74022625	chr16:74022625:A:G	2.3356e-13	-1.56116	-1.68486e-09	2.05852e-05	-1.58867	-1.68486e-09
74022650	chr16:74022650:G:A	9.85661e-13	-2.4149e-10	-0.121288	8.03324e-05	-2.4149e-10	-0.227075
74022703	chr16:74022703:G:A	6.54155e-14	-1.2367	-1.59714	7.26449e-06	-1.15001	-1.48024
74022734	chr16:74022734:G:T	1.44138e-12	-2.4149e-10	0.258756	0.000108006	-2.4149e-10	0.0689349
74023239	chr16:74023239:G:A	6.64332e-13	-2.4149e-10	-0.515819	6.60568e-05	-2.4149e-10	-0.422733
74024076	chr16:74024076:G:A	2.52696e-13	-1.48241	-1.68486e-09	2.2063e-05	-1.51934	-1.68486e-09
74024565	chr16:74024565:T:C	3.11428e-13	-2.4149e-10	-1.27343	2.70428e-05	-2.4149e-10	-1.31583
74024811	chr16:74024811:C:G	1.88622e-13	-2.4149e-10	-1.77486	1.66766e-05	-2.4149e-10	-1.79924
74025019	chr16:74025019:T:C	1.93033e-13	-2.4149e-10	-1.75174	1.7251e-05	-2.4149e-10	-1.76538
74025706	chr16:74025706:T:C	3.16117e-13	-2.4149e-10	-1.25849	2.82816e-05	-2.4149e-10	-1.27104
74025708	chr16:74025708:C:T	2.11293e-13	-1.66135	-1.68486e-09	1.91231e-05	-1.66235	-1.68486e-09
74025843	chr16:74025843:T:C	8.99889e-14	-0.783237	-1.73168	5.9881e-06	-1.11606	-1.70742
74025894	chr16:74025894:T:G	2.44583e-13	-2.4149e-10	-1.51505	2.31271e-05	-2.4149e-10	-1.47224
74025923	chr16:74025923:A:G	1.89475e-13	-2.4149e-10	-1.77035	1.77033e-05	-2.4149e-10	-1.7395
74026273	chr16:74026273:G:A	6.2822e-13	-2.4149e-10	-0.57171	6.51115e-05	-2.4149e-10	-0.437147
74026665	chr16:74026665:G:A	1.84648e-13	-2.4149e-10	-1.79615	1.7141e-05	-2.4149e-10	-1.77178
74026953	chr16:74026953:G:C	1.83118e-13	-2.4149e-10	-1.80447	1.71157e-05	-2.4149e-10	-1.77325
74027046	chr16:74027046:A:G	3.96926e-13	-1.03085	-1.68486e-09	3.77888e-05	-0.981236	-1.68486e-09
74027191	chr16:74027191:AATTT:A	1.85967e-13	-2.4149e-10	-1.78903	1.67871e-05	-2.4149e-10	-1.79264
74027431	chr16:74027431:T:G	1.82821e-13	-2.4149e-10	-1.80609	1.69445e-05	-2.4149e-10	-1.7833
74027471	chr16:74027471:AG:A	7.56587e-13	0.0170639	-0.402847	0.000115126	0.448263	-0.315483
74027552	chr16:74027552:T:A	1.82853e-13	-2.4149e-10	-1.80592	1.65698e-05	-2.4149e-10	-1.80567
74027740	chr16:74027740:T:C	7.4771e-14	-1.13963	-1.56054	4.76716e-06	-1.43557	-1.61593
74027832	chr16:74027832:G:A	8.56404e-14	-0.775105	-1.78934	1.00913e-05	-0.570515	-1.73106
74027885	chr16:74027885:C:T	1.98903e-13	-2.4149e-10	-1.72179	1.8684e-05	-2.4149e-10	-1.68558
74028197	chr16:74028197:G:A	4.84209e-14	-1.34388	-1.79079	3.68231e-06	-1.5037	-1.806
74028300	chr16:74028300:G:A	1.91329e-13	-2.4149e-10	-1.7606	1.71851e-05	-2.4149e-10	-1.76921
74028304	chr16:74028304:T:C	7.20993e-14	-1.19513	-1.54143	4.71679e-06	-1.46384	-1.59828
74028345	chr16:74028345:C:A	5.56661e-14	-1.6612	-1.33403	5.88426e-06	-1.63096	-1.21
74029032	chr16:74029032:G:C	1.83358e-13	-2.4149e-10	-1.80316	1.6605e-05	-2.4149e-10	-1.80354
74029152	chr16:74029152:T:C	1.83246e-13	-2.4149e-10	-1.80377	1.66264e-05	-2.4149e-10	-1.80225
74029381	chr16:74029381:G:T	4.93332e-14	-1.65007	-1.46593	4.72514e-06	-1.65135	-1.409
74029737	chr16:74029737:C:T	1.82988e-13	-2.4149e-10	-1.80518	1.65766e-05	-2.4149e-10	-1.80525
74029987	chr16:74029987:A:G	4.04686e-13	-2.4149e-10	-1.01149	4.02226e-05	-2.4149e-10	-0.91882
74030190	chr16:74030190:T:A	2.09917e-13	-2.4149e-10	-1.66789	1.74235e-05	-2.4149e-10	-1.75543
74030261	chr16:74030261:G:A	2.05341e-13	-0.634197	-1.05573	3.06761e-05	-0.234765	-0.954999
74030595	chr16:74030595:C:T	1.82871e-13	-2.4149e-10	-1.80582	1.67065e-05	-2.4149e-10	-1.79745
74031316	chr16:74031316:A:C	2.12635e-13	-1.65502	-1.68486e-09	1.96608e-05	-1.63462	-1.68486e-09
74031808	chr16:74031808:T:C	1.83984e-13	-2.4149e-10	-1.79975	1.65624e-05	-2.4149e-10	-1.80611
74032323	chr16:74032323:C:T	1.84645e-13	-2.4149e-10	-1.79616	1.65869e-05	-2.4149e-10	-1.80463
74032357	chr16:74032357:G:A	1.2593e-12	0.123715	-1.68486e-09	0.00013842	0.317041	-1.68486e-09
74034133	chr16:74034133:G:A	1.18436e-12	-2.4149e-10	0.0623598	0.000116448	-2.4149e-10	0.144193
74034268	chr16:74034268:C:T	3.03101e-13	-2.4149e-10	-1.30053	2.89071e-05	-2.4149e-10	-1.24916
74035368	chr16:74035368:T:C	1.84033e-13	-2.4149e-10	-1.79949	1.75203e-05	-2.4149e-10	-1.74989
74035696	chr16:74035696:G:A	3.68272e-14	-1.60232	-1.80604	3.23336e-06	-1.63428	-1.80544
74035822	chr16:74035822:T:A	1.93149e-13	-2.4149e-10	-1.75114	1.71238e-05	-2.4149e-10	-1.77278
74035891	chr16:74035891:C:T	3.96723e-13	-2.4149e-10	-1.03136	4.08394e-05	-2.4149e-10	-0.9036
74036422	chr16:74036422:C:T	2.61124e-13	-2.4149e-10	-1.4496	2.5328e-05	-2.4149e-10	-1.38134
74036757	chr16:74036757:T:C	5.47346e-14	-1.20667	-1.80544	3.56396e-06	-1.53699	-1.80539
74037308	chr16:74037308:G:A	5.63915e-14	-1.66759	-1.31469	5.55717e-06	-1.64736	-1.2508
74037983	chr16:74037983:A:G	2.96622e-13	-2.4149e-10	-1.32214	2.45135e-05	-2.4149e-10	-1.41402
74039016	chr16:74039016:G:A	2.32666e-13	-1.56499	-1.68486e-09	2.15782e-05	-1.54157	-1.68486e-09
74039104	chr16:74039104:G:C	2.17749e-13	-2.4149e-10	-1.63126	2.17842e-05	-2.4149e-10	-1.53206
74039297	chr16:74039297:A:C	1.94136e-13	-2.4149e-10	-1.74604	1.727e-05	-2.4149e-10	-1.76428
74039370	chr16:74039370:T:C	2.25467e-13	-2.4149e-10	-1.59642	2.22078e-05	-2.4149e-10	-1.5128
74039592	chr16:74039592:A:G	1.87805e-13	-2.4149e-10	-1.7792	1.68263e-05	-2.4149e-10	-1.79031
74039733	chr16:74039733:T:C	6.83277e-14	-1.65586	-1.13442	8.19738e-06	-1.66352	-0.845916
74039747	chr16:74039747:T:C	1.84048e-13	-2.4149e-10	-1.79941	1.65861e-05	-2.4149e-10	-1.80468
74039851	chr16:74039851:G:A	2.93877e-13	-2.4149e-10	-1.33144	2.69361e-05	-2.4149e-10	-1.31978
74039868	chr16:74039868:AAG:A	3.23826e-13	-2.4149e-10	-1.2344	3.13211e-05	-2.4149e-10	-1.16896
74040097	chr16:74040097:T:C	1.8405e-13	-2.4149e-10	-1.79939	1.6588e-05	-2.4149e-10	-1.80457
74040366	chr16:74040366:T:C	4.86225e-13	-2.4149e-10	-0.827929	3.89177e-05	-2.4149e-10	-0.951799
74040378	chr16:74040378:C:T	4.83384e-14	-1.34903	-1.78734	4.4456e-06	-1.32028	-1.80105
74040533	chr16:74040533:C:A	1.85345e-13	-2.4149e-10	-1.79238	1.66547e-05	-2.4149e-10	-1.80055
74040833	chr16:74040833:C:T	4.95669e-14	-1.43496	-1.67631	5.43033e-06	-1.26148	-1.65977
74040995	chr16:74040995:T:C	4.11043e-14	-1.49849	-1.79999	4.44515e-06	-1.32656	-1.79488
74041073	chr16:74041073:A:G	4.32495e-14	-1.4417	-1.80592	3.58322e-06	-1.53073	-1.80626
74041473	chr16:74041473:A:C	7.20176e-14	-0.934336	-1.80335	8.88688e-06	-0.627608	-1.80106
74041557	chr16:74041557:C:T	6.51177e-14	-1.51527	-1.32314	6.48623e-06	-1.64257	-1.101
74041724	chr16:74041724:C:A	6.32657e-14	-1.53749	-1.32977	6.36445e-06	-1.65091	-1.11161
74041764	chr16:74041764:G:A	5.68967e-13	-2.4149e-10	-0.670779	4.80777e-05	-2.4149e-10	-0.740429
74041804	chr16:74041804:C:T	3.76035e-14	-1.58143	-1.80607	3.8563e-06	-1.45901	-1.80453
74041815	chr16:74041815:G:A	4.6153e-14	-1.4367	-1.74594	4.34234e-06	-1.44536	-1.69947
74041902	chr16:74041902:C:T	2.5053e-13	-2.4149e-10	-1.49102	2.14055e-05	-2.4149e-10	-1.5496
74041960	chr16:74041960:G:C	2.28844e-13	-2.4149e-10	-1.58156	2.32386e-05	-2.4149e-10	-1.46743
74042174	chr16:74042174:C:T	4.55991e-14	-1.44719	-1.74753	5.22218e-06	-1.25104	-1.70929
74042547	chr16:74042547:A:C	3.30253e-13	-1.21474	-1.68486e-09	2.83068e-05	-1.27015	-1.68486e-09
74042580	chr16:74042580:A:G	8.18972e-14	-0.821903	-1.78723	1.02356e-05	-0.495222	-1.79215
74042621	chr16:74042621:T:C	3.51939e-13	-1.15114	-1.68486e-09	3.00336e-05	-1.21093	-1.68486e-09
74042705	chr16:74042705:G:T	2.87698e-13	-0.427241	-0.925447	2.08854e-05	-0.616198	-0.958
74042748	chr16:74042748:T:G	4.28256e-14	-1.52218	-1.73529	3.70318e-06	-1.66357	-1.64048
74042818	chr16:74042818:G:C	4.22719e-14	-1.50194	-1.76854	3.53386e-06	-1.66019	-1.69067
74043120	chr16:74043120:T:C	2.12581e-13	-2.4149e-10	-1.65528	1.84946e-05	-2.4149e-10	-1.69577
74043371	chr16:74043371:C:T	1.83002e-13	-2.4149e-10	-1.8051	1.65594e-05	-2.4149e-10	-1.80629
74043389	chr16:74043389:G:A	4.50999e-13	-0.903135	-1.68486e-09	3.79957e-05	-0.975775	-1.68486e-09
74043420	chr16:74043420:T:C	5.18265e-14	-1.26515	-1.80155	5.88659e-06	-1.03432	-1.80625
74043433	chr16:74043433:G:A	1.89716e-13	-0.0483054	-1.72077	1.10859e-05	-0.609342	-1.59823
74043836	chr16:74043836:C:A	8.33748e-14	-1.12109	-1.47017	6.07141e-06	-1.41361	-1.39605
74043868	chr16:74043868:C:T	5.97673e-13	-2.4149e-10	-0.621557	4.98607e-05	-2.4149e-10	-0.704015
74043978	chr16:74043978:TC:T	3.67382e-14	-1.63162	-1.77917	3.2827e-06	-1.62927	-1.79531
74044036	chr16:74044036:C:A	7.11908e-14	-1.24646	-1.50277	5.38558e-06	-1.49814	-1.43139
74044238	chr16:74044238:T:A	8.95108e-13	-2.4149e-10	-0.217657	7.82259e-05	-2.4149e-10	-0.253648
74044666	chr16:74044666:G:A	4.95972e-13	-0.808081	-1.68486e-09	4.59535e-05	-0.785618	-1.68486e-09
74044695	chr16:74044695:A:G	2.81952e-13	-2.4149e-10	-1.37286	2.3483e-05	-2.4149e-10	-1.45697
74044845	chr16:74044845:C:T	1.19723e-12	-2.4149e-10	0.0731678	0.000110856	-2.4149e-10	0.0949851
74045220	chr16:74045220:G:T	5.19376e-14	-1.2583	-1.80626	5.39819e-06	-1.13119	-1.796
74045470	chr16:74045470:T:C	3.60106e-14	-1.64085	-1.78994	3.63773e-06	-1.64198	-1.67991
74046670	chr16:74046670:A:C	2.38228e-13	-2.4149e-10	-1.54137	2.05598e-05	-2.4149e-10	-1.58991
74046839	chr16:74046839:T:C	2.72414e-13	-2.4149e-10	-1.40728	2.29673e-05	-2.4149e-10	-1.47918
74046937	chr16:74046937:A:C	1.82778e-13	-2.4149e-10	-1.80633	1.65963e-05	-2.4149e-10	-1.80407
74047162	chr16:74047162:A:G	2.71742e-13	-2.4149e-10	-1.40975	2.29168e-05	-2.4149e-10	-1.48138
74047386	chr16:74047386:G:A	2.71155e-13	-2.4149e-10	-1.41191	2.28693e-05	-2.4149e-10	-1.48345
74047427	chr16:74047427:T:C	8.34824e-14	-1.27097	-1.31899	6.1597e-06	-1.55721	-1.23801
74047665	chr16:74047665:A:G	2.16204e-13	-2.4149e-10	-1.63838	1.87893e-05	-2.4149e-10	-1.67996
74047873	chr16:74047873:A:T	1.05114e-13	-1.47075	-0.888807	1.11363e-05	-1.65026	-0.552776
74048075	chr16:74048075:T:C	2.48245e-13	-1.50018	-1.68486e-09	2.314e-05	-1.47169	-1.68486e-09
74048157	chr16:74048157:G:T	5.98126e-13	-2.4149e-10	-0.620799	5.57338e-05	-2.4149e-10	-0.592663
74048175	chr16:74048175:C:T	3.24612e-13	0.334998	-1.56697	1.87547e-05	-0.18334	-1.49846
74048384	chr16:74048384:C:T	2.80272e-13	-2.4149e-10	-1.37884	2.32978e-05	-2.4149e-10	-1.46489
74048701	chr16:74048701:G:A	3.15703e-13	-2.4149e-10	-1.2598	3.0346e-05	-2.4149e-10	-1.20058
74048727	chr16:74048727:A:G	1.48478e-13	-0.207859	-1.8063	8.80558e-06	-0.638448	-1.79941
74048739	chr16:74048739:G:A	2.6188e-13	-1.44671	-1.68486e-09	2.48772e-05	-1.3993	-1.68486e-09
74049030	chr16:74049030:A:G	2.7242e-13	-2.4149e-10	-1.40726	2.29691e-05	-2.4149e-10	-1.4791
74049048	chr16:74049048:T:C	3.85447e-13	-2.4149e-10	-1.0602	3.7806e-05	-2.4149e-10	-0.98078
74049127	chr16:74049127:C:T	1.07115e-13	-0.833697	-1.507	9.00847e-06	-1.01843	-1.39665
74049190	chr16:74049190:T:C	2.71742e-13	-2.4149e-10	-1.40975	2.29168e-05	-2.4149e-10	-1.48138
74049416	chr16:74049416:C:T	2.73517e-13	-2.4149e-10	-1.40324	2.29128e-05	-2.4149e-10	-1.48155
74049733	chr16:74049733:G:A	3.40163e-13	-2.4149e-10	-1.18518	2.86692e-05	-2.4149e-10	-1.25742
74049830	chr16:74049830:T:A	2.25327e-13	-2.4149e-10	-1.59705	2.13772e-05	-2.4149e-10	-1.55093
74050197	chr16:74050197:TG:T	2.03539e-13	-2.4149e-10	-1.69874	1.93494e-05	-2.4149e-10	-1.65059
74050569	chr16:74050569:C:G	1.0628e-13	-0.60153	-1.74699	7.50978e-06	-0.993735	-1.60331
74051194	chr16:74051194:A:G	2.02873e-13	-2.4149e-10	-1.70202	1.88958e-05	-2.4149e-10	-1.67431
74051427	chr16:74051427:T:C	1.49765e-13	-1.03951	-0.966022	9.7329e-06	-1.48729	-0.850452
74051939	chr16:74051939:A:G	9.22728e-14	-1.04427	-1.44558	5.86464e-06	-1.49223	-1.35208
74051954	chr16:74051954:A:G	7.23208e-14	-0.93487	-1.79862	4.64246e-06	-1.27786	-1.80014
74052072	chr16:74052072:C:T	2.11789e-13	-1.65901	-1.68486e-09	1.91307e-05	-1.66195	-1.68486e-09
74052401	chr16:74052401:A:G	5.91877e-13	-0.631301	-1.68486e-09	3.6091e-05	-1.02721	-1.68486e-09
74053290	chr16:74053290:C:A	4.75428e-13	-2.4149e-10	-0.850384	4.14134e-05	-2.4149e-10	-0.889644
74053473	chr16:74053473:G:A	2.41675e-13	-2.4149e-10	-1.52701	2.03563e-05	-2.4149e-10	-1.59986
74053558	chr16:74053558:T:C	2.01541e-13	-2.4149e-10	-1.70861	1.88295e-05	-2.4149e-10	-1.67782
74053797	chr16:74053797:T:C	2.28846e-13	-2.4149e-10	-1.58155	2.17849e-05	-2.4149e-10	-1.53203
74053915	chr16:74053915:C:T	2.92459e-13	0.461243	-1.79752	4.6265e-05	1.02737	-1.80623
74054034	chr16:74054034:T:C	4.74163e-14	-1.4392	-1.71644	4.08489e-06	-1.52679	-1.67917
74054192	chr16:74054192:T:G	1.50074e-13	-0.721208	-1.28226	1.29278e-05	-0.708889	-1.34498
74054260	chr16:74054260:G:T	4.58245e-14	-1.62168	-1.5681	3.82169e-06	-1.63001	-1.64255
74054560	chr16:74054560:T:A	2.42313e-13	-2.4149e-10	-1.52437	2.06025e-05	-2.4149e-10	-1.58784
74054574	chr16:74054574:A:G	5.39972e-14	-1.25493	-1.77073	6.86082e-06	-0.945802	-1.74162
74054652	chr16:74054652:A:G	1.87305e-13	-2.4149e-10	-1.78186	1.74827e-05	-2.4149e-10	-1.75204
74054869	chr16:74054869:G:A	3.381e-13	-2.4149e-10	-1.19126	3.26747e-05	-2.4149e-10	-1.12665
74055586	chr16:74055586:C:T	4.22663e-14	-1.58157	-1.68904	4.32785e-06	-1.57936	-1.56881
74055665	chr16:74055665:G:T	2.19744e-13	-1.62214	-1.68486e-09	2.05351e-05	-1.59111	-1.68486e-09
74055857	chr16:74055857:G:A	3.73715e-13	-1.09111	-1.68486e-09	3.63086e-05	-1.02119	-1.68486e-09
74056381	chr16:74056381:G:T	1.87286e-13	-2.4149e-10	-1.78196	1.71735e-05	-2.4149e-10	-1.76988
74056661	chr16:74056661:A:G	3.78791e-14	-1.58157	-1.79863	3.63214e-06	-1.52777	-1.79566
74056966	chr16:74056966:C:T	3.67569e-13	-2.4149e-10	-1.10769	3.5286e-05	-2.4149e-10	-1.04976
74057162	chr16:74057162:G:A	5.29174e-14	-1.65958	-1.38629	5.42738e-06	-1.65098	-1.27081
74057221	chr16:74057221:A:C	6.11639e-14	-1.14914	-1.75191	6.53799e-06	-0.944484	-1.79113
74058269	chr16:74058269:G:A	2.32179e-13	-0.785893	-0.7812	3.46937e-05	-0.347433	-0.719256
74059058	chr16:74059058:A:T	2.11178e-13	-1.6619	-1.68486e-09	1.9022e-05	-1.66765	-1.68486e-09
74059592	chr16:74059592:G:A	1.07473e-13	-1.61808	-0.719282	1.39148e-05	-1.62618	-0.354116
74060176	chr16:74060176:C:G	2.12205e-13	-1.65705	-1.68486e-09	1.90594e-05	-1.66569	-1.68486e-09
74060238	chr16:74060238:A:G	1.87702e-13	-2.4149e-10	-1.77974	1.69573e-05	-2.4149e-10	-1.78255
74060262	chr16:74060262:A:G	2.14439e-13	-2.4149e-10	-1.64658	1.88407e-05	-2.4149e-10	-1.67723
74060307	chr16:74060307:G:A	2.27346e-13	-2.4149e-10	-1.58813	1.98779e-05	-2.4149e-10	-1.62364
74062047	chr16:74062047:C:G	3.59656e-14	-1.62636	-1.80568	3.35804e-06	-1.59556	-1.80633
74062742	chr16:74062742:G:A	7.76482e-14	-1.63408	-1.02833	8.33972e-06	-1.61638	-0.875838
74063179	chr16:74063179:T:C	1.93573e-13	-2.4149e-10	-1.74894	1.82475e-05	-2.4149e-10	-1.70922
74063919	chr16:74063919:G:C	1.85399e-13	-2.4149e-10	-1.79209	1.69425e-05	-2.4149e-10	-1.78342
74064254	chr16:74064254:AG:A	6.51624e-14	-1.10511	-1.73261	7.87859e-06	-0.805371	-1.74373
74064430	chr16:74064430:G:T	2.47725e-13	-1.50228	-1.68486e-09	2.09954e-05	-1.56894	-1.68486e-09
74064631	chr16:74064631:A:T	1.80527e-13	-1.63221	-0.186508	2.8363e-05	-1.62818	0.36002
74064692	chr16:74064692:A:C	2.15496e-13	-1.64166	-1.68486e-09	1.95458e-05	-1.64049	-1.68486e-09
74064921	chr16:74064921:C:G	2.06492e-13	-2.4149e-10	-1.68434	1.82443e-05	-2.4149e-10	-1.7094
74065075	chr16:74065075:G:A	4.32087e-14	-1.64637	-1.60219	3.83275e-06	-1.60377	-1.66589
74065691	chr16:74065691:G:A	4.40425e-14	-1.52146	-1.70799	4.32289e-06	-1.42486	-1.72447
74065704	chr16:74065704:T:C	6.01666e-14	-1.50019	-1.41729	6.82954e-06	-1.30752	-1.38447
74065865	chr16:74065865:AAATAG:A	3.71901e-14	-1.63176	-1.7668	3.48757e-06	-1.5966	-1.76744
74066033	chr16:74066033:C:T	1.96501e-13	-2.4149e-10	-1.73393	1.74765e-05	-2.4149e-10	-1.75239
74066058	chr16:74066058:T:G	1.83661e-13	-2.4149e-10	-1.80151	1.65941e-05	-2.4149e-10	-1.8042
74066445	chr16:74066445:A:G	7.96341e-13	-2.4149e-10	-0.334573	8.01286e-05	-2.4149e-10	-0.229616
74066932	chr16:74066932:A:T	8.06405e-14	-0.978721	-1.64588	1.09146e-05	-0.715419	-1.50773
74067094	chr16:74067094:A:G	2.7391e-13	-1.4018	-1.68486e-09	2.25672e-05	-1.49675	-1.68486e-09
74067569	chr16:74067569:T:A	3.6279e-14	-1.61843	-1.80493	3.42417e-06	-1.57787	-1.80452
74067882	chr16:74067882:T:C	2.4629e-13	-2.4149e-10	-1.50809	2.25958e-05	-2.4149e-10	-1.49549
74067987	chr16:74067987:A:G	2.52165e-13	-2.4149e-10	-1.48452	2.50183e-05	-2.4149e-10	-1.39364
74068389	chr16:74068389:T:C	2.68064e-13	-2.4149e-10	-1.42337	2.28401e-05	-2.4149e-10	-1.48473
74069089	chr16:74069089:G:A	4.16922e-14	-1.54666	-1.73763	4.07998e-06	-1.45683	-1.75033
74069660	chr16:74069660:T:G	2.12651e-13	-2.4149e-10	-1.65495	2.04257e-05	-2.4149e-10	-1.59645
74069806	chr16:74069806:C:T	2.31113e-13	-2.4149e-10	-1.57169	1.98216e-05	-2.4149e-10	-1.62648
74070253	chr16:74070253:G:A	2.53815e-13	-1.47799	-1.68486e-09	2.1417e-05	-1.54906	-1.68486e-09
74070257	chr16:74070257:C:T	1.97377e-13	-2.4149e-10	-1.72948	1.8188e-05	-2.4149e-10	-1.71249
74070318	chr16:74070318:C:T	4.51325e-14	-1.54206	-1.66293	4.3677e-06	-1.45101	-1.688
74070460	chr16:74070460:A:G	2.26983e-13	-2.4149e-10	-1.58973	1.97019e-05	-2.4149e-10	-1.63253
74070528	chr16:74070528:C:T	2.10232e-13	-1.66639	-1.68486e-09	1.90405e-05	-1.66668	-1.68486e-09
74070646	chr16:74070646:T:C	5.84015e-14	-1.14298	-1.80428	8.22988e-06	-0.708959	-1.79652
74070729	chr16:74070729:A:G	2.73604e-13	-2.4149e-10	-1.40292	2.72447e-05	-2.4149e-10	-1.30839
74071134	chr16:74071134:T:C	3.48901e-13	-2.4149e-10	-1.15981	3.4492e-05	-2.4149e-10	-1.07252
74071426	chr16:74071426:TA:T	7.96285e-13	-2.4149e-10	-0.334643	8.27368e-05	-2.4149e-10	-0.197584
74071781	chr16:74071781:A:G	2.0932e-13	-2.4149e-10	-1.67073	2.00853e-05	-2.4149e-10	-1.61326
74071859	chr16:74071859:A:G	1.85677e-13	-2.4149e-10	-1.79059	1.67587e-05	-2.4149e-10	-1.79433
74071943	chr16:74071943:C:T	2.16982e-13	-2.4149e-10	-1.63479	1.87656e-05	-2.4149e-10	-1.68122
74072122	chr16:74072122:C:G	2.17275e-13	-2.4149e-10	-1.63344	1.90217e-05	-2.4149e-10	-1.66767
74072669	chr16:74072669:G:C	5.21865e-14	-1.46156	-1.59822	4.97853e-06	-1.32798	-1.68014
74072774	chr16:74072774:A:T	1.86689e-13	-2.4149e-10	-1.78515	1.73972e-05	-2.4149e-10	-1.75694
74073284	chr16:74073284:T:G	4.85911e-13	-2.4149e-10	-0.828575	4.20564e-05	-2.4149e-10	-0.874237
74073302	chr16:74073302:A:G	1.40013e-13	-0.834922	-1.23794	2.4494e-05	-0.298074	-1.11675
74073323	chr16:74073323:C:T	1.08862e-13	-1.48797	-0.836547	1.34346e-05	-1.3038	-0.711615
74073778	chr16:74073778:G:A	4.87734e-13	-2.4149e-10	-0.824831	4.22147e-05	-2.4149e-10	-0.87048
74074865	chr16:74074865:T:C	1.84311e-13	-2.4149e-10	-1.79798	1.67251e-05	-2.4149e-10	-1.79634
74074995	chr16:74074995:G:A	3.87267e-14	-1.58952	-1.76855	3.71058e-06	-1.51664	-1.78542
74075301	chr16:74075301:G:C	1.83613e-13	-2.4149e-10	-1.80177	1.69332e-05	-2.4149e-10	-1.78398
74075442	chr16:74075442:A:G	2.63752e-13	-2.4149e-10	-1.43959	2.63953e-05	-2.4149e-10	-1.34006
74075614	chr16:74075614:T:C	2.18164e-13	-2.4149e-10	-1.62935	1.91342e-05	-2.4149e-10	-1.66177
74075647	chr16:74075647:A:G	2.4066e-13	-2.4149e-10	-1.53121	2.25063e-05	-2.4149e-10	-1.49945
74075792	chr16:74075792:A:G	2.56734e-13	0.0245363	-1.4911	4.91333e-05	0.730353	-1.44906
74075795	chr16:74075795:G:A	1.19289e-13	-0.722767	-1.51028	1.90143e-05	-0.194058	-1.474
74075835	chr16:74075835:G:A	1.8854e-13	-2.4149e-10	-1.77529	1.71624e-05	-2.4149e-10	-1.77053
74075925	chr16:74075925:T:C	4.0382e-14	-1.5883	-1.72792	3.72327e-06	-1.54042	-1.75822
74076004	chr16:74076004:A:T	1.95055e-13	-2.4149e-10	-1.74132	1.85289e-05	-2.4149e-10	-1.69391
74076026	chr16:74076026:C:A	7.3781e-14	-0.961109	-1.75239	8.79267e-06	-0.733554	-1.70578
74076311	chr16:74076311:C:A	1.87015e-13	-2.4149e-10	-1.78341	1.72014e-05	-2.4149e-10	-1.76826
74077473	chr16:74077473:C:T	1.14348e-13	-1.40462	-0.870733	1.41969e-05	-1.19025	-0.769975
74077540	chr16:74077540:T:C	4.79629e-14	-1.57783	-1.56634	5.11402e-06	-1.42617	-1.55509
74077710	chr16:74077710:T:C	1.04588e-13	-1.66787	-0.696705	8.31427e-06	-1.66675	-0.828529
74077713	chr16:74077713:C:T	3.87919e-13	-2.4149e-10	-1.0538	3.86081e-05	-2.4149e-10	-0.959786
74078053	chr16:74078053:C:G	2.10259e-13	-1.66626	-1.68486e-09	1.90218e-05	-1.66766	-1.68486e-09
74078196	chr16:74078196:A:T	1.33185e-13	-1.28356	-0.839299	1.69834e-05	-1.05826	-0.722748
74078414	chr16:74078414:T:G	6.55482e-13	-2.4149e-10	-0.529229	6.73709e-05	-2.4149e-10	-0.403035
74078487	chr16:74078487:C:T	5.06025e-14	-1.52321	-1.56739	5.52332e-06	-1.35109	-1.55317
74078665	chr16:74078665:T:C	3.7909e-13	-2.4149e-10	-1.07683	3.28514e-05	-2.4149e-10	-1.12125
74078742	chr16:74078742:T:C	1.98823e-13	-2.4149e-10	-1.72218	1.88784e-05	-2.4149e-10	-1.67523
74079527	chr16:74079527:C:G	1.95367e-13	-2.4149e-10	-1.73972	1.83268e-05	-2.4149e-10	-1.70488
74080419	chr16:74080419:A:G	1.88785e-13	-2.4149e-10	-1.77399	1.75183e-05	-2.4149e-10	-1.75
74080619	chr16:74080619:C:T	1.13904e-12	-2.4149e-10	0.0233421	0.00011064	-2.4149e-10	0.0930343
74080626	chr16:74080626:T:A	4.88331e-14	-1.49427	-1.63193	5.44433e-06	-1.30172	-1.61696
74080663	chr16:74080663:A:G	9.97316e-14	-1.61942	-0.792695	8.05368e-06	-1.58779	-0.939326
74081483	chr16:74081483:T:G	1.87723e-13	-2.4149e-10	-1.77964	1.73919e-05	-2.4149e-10	-1.75725
74082256	chr16:74082256:G:C	3.99477e-14	-1.59598	-1.73105	3.74862e-06	-1.53585	-1.75601
74082389	chr16:74082389:T:C	3.68171e-14	-1.65942	-1.74922	3.19024e-06	-1.66785	-1.7853
74082569	chr16:74082569:A:C	1.83087e-13	-2.4149e-10	-1.80464	1.68163e-05	-2.4149e-10	-1.7909
74082697	chr16:74082697:G:T	2.09974e-13	-1.66762	-1.68486e-09	1.90228e-05	-1.66761	-1.68486e-09
74082808	chr16:74082808:T:G	2.10575e-13	-1.66476	-1.68486e-09	1.90249e-05	-1.6675	-1.68486e-09
74082828	chr16:74082828:A:G	1.08969e-13	-1.44386	-0.879678	9.44756e-06	-1.373	-0.994491
74083488	chr16:74083488:G:A	2.12041e-13	-2.4149e-10	-1.65782	1.89629e-05	-2.4149e-10	-1.67077
74084119	chr16:74084119:C:G	4.31977e-14	-1.59455	-1.65426	3.9573e-06	-1.54819	-1.6895
74084269	chr16:74084269:G:A	4.07795e-14	-1.53944	-1.76698	3.86245e-06	-1.47898	-1.78297
74084348	chr16:74084348:C:T	1.82842e-13	-2.4149e-10	-1.80598	1.68097e-05	-2.4149e-10	-1.7913
74085100	chr16:74085100:C:T	2.05029e-13	-2.4149e-10	-1.69145	1.97341e-05	-2.4149e-10	-1.6309
74085253	chr16:74085253:T:C	3.43554e-13	-2.4149e-10	-1.17525	3.40155e-05	-2.4149e-10	-1.08643
74085796	chr16:74085796:A:C	1.8371e-13	-2.4149e-10	-1.80124	1.6981e-05	-2.4149e-10	-1.78116
74085913	chr16:74085913:C:T	5.73879e-14	-1.37645	-1.58832	6.34016e-06	-1.296	-1.47034
74086035	chr16:74086035:G:A	5.34332e-13	-2.4149e-10	-0.733584	4.64026e-05	-2.4149e-10	-0.775894
74086078	chr16:74086078:C:T	4.14909e-14	-1.64048	-1.64865	3.72382e-06	-1.61191	-1.68659
74086202	chr16:74086202:T:C	1.83511e-13	-2.4149e-10	-1.80233	1.6944e-05	-2.4149e-10	-1.78333
74086467	chr16:74086467:C:T	1.19016e-12	-2.4149e-10	0.0672459	0.000117483	-2.4149e-10	0.153045
74086556	chr16:74086556:C:T	2.01615e-13	-2.4149e-10	-1.70824	1.73645e-05	-2.4149e-10	-1.75882
74086660	chr16:74086660:G:A	1.87486e-13	-2.4149e-10	-1.7809	1.7672e-05	-2.4149e-10	-1.74127
74086741	chr16:74086741:G:A	3.41686e-13	-2.4149e-10	-1.18071	3.39502e-05	-2.4149e-10	-1.08835
74086761	chr16:74086761:A:G	3.96638e-14	-1.64324	-1.69092	3.57273e-06	-1.61542	-1.7245
74087619	chr16:74087619:C:T	2.26087e-13	-2.4149e-10	-1.59368	1.97606e-05	-2.4149e-10	-1.62956
74087895	chr16:74087895:A:T	1.59367e-13	-1.28977	-0.653619	2.09669e-05	-1.04914	-0.52116
74087912	chr16:74087912:T:C	2.08008e-13	-2.4149e-10	-1.67703	1.8609e-05	-2.4149e-10	-1.68961
74088099	chr16:74088099:C:A	4.48601e-14	-1.6387	-1.57235	3.97125e-06	-1.61021	-1.62396
74088181	chr16:74088181:T:C	5.42305e-14	-1.44388	-1.57748	6.72676e-06	-1.20546	-1.50169
74088870	chr16:74088870:T:A	4.7435e-14	-1.62684	-1.5284	4.25413e-06	-1.58231	-1.58305
74089126	chr16:74089126:G:A	4.68349e-14	-1.62988	-1.53809	4.1983e-06	-1.58719	-1.59138
74089211	chr16:74089211:A:G	8.38295e-14	-1.43908	-1.14673	7.98331e-06	-1.293	-1.2429
74089478	chr16:74089478:A:G	4.82005e-13	-2.4149e-10	-0.836646	4.83945e-05	-2.4149e-10	-0.733862
74089495	chr16:74089495:A:G	1.43643e-13	-1.32675	-0.720521	1.85537e-05	-1.0918	-0.600785
74089815	chr16:74089815:G:A	4.79289e-14	-1.582	-1.56288	4.3205e-06	-1.53726	-1.61262
74090090	chr16:74090090:C:T	1.8278e-13	-2.4149e-10	-1.80632	1.66748e-05	-2.4149e-10	-1.79935
74090374	chr16:74090374:A:ACCCGC	1.90487e-13	-2.4149e-10	-1.76501	1.79379e-05	-2.4149e-10	-1.72633
74090380	chr16:74090380:AG:A	1.88712e-13	-2.4149e-10	-1.77438	1.77218e-05	-2.4149e-10	-1.73845
74090457	chr16:74090457:C:T	2.17727e-13	-1.16555	-0.465813	2.98461e-05	-0.891499	-0.325695
74090458	chr16:74090458:G:A	1.83e-13	-2.4149e-10	-1.80511	1.66289e-05	-2.4149e-10	-1.80211
74090596	chr16:74090596:G:A	1.14082e-13	-0.49299	-1.7847	1.93856e-05	0.124378	-1.7731
74090978	chr16:74090978:G:A	4.31196e-14	-1.53402	-1.7166	4.01858e-06	-1.48048	-1.74184
74091011	chr16:74091011:A:G	4.35048e-14	-1.48049	-1.76124	4.3878e-06	-1.34219	-1.79223
74091030	chr16:74091030:T:A	4.37613e-14	-1.475	-1.76085	4.42388e-06	-1.33427	-1.79196
74091195	chr16:74091195:C:A	1.82785e-13	-2.4149e-10	-1.80629	1.67328e-05	-2.4149e-10	-1.79588
74091545	chr16:74091545:C:T	3.73783e-14	-1.58776	-1.80575	3.55801e-06	-1.53858	-1.80547
74091603	chr16:74091603:C:T	2.51749e-13	-2.4149e-10	-1.48617	2.15566e-05	-2.4149e-10	-1.54257
74091909	chr16:74091909:A:G	9.97231e-14	-0.664003	-1.7482	1.32746e-05	-0.287228	-1.74016
74091932	chr16:74091932:C:T	1.2343e-13	-0.39983	-1.7991	1.72718e-05	0.0421538	-1.80633
74092061	chr16:74092061:T:C	5.88173e-14	-1.552	-1.38816	6.19439e-06	-1.39439	-1.39522
74092236	chr16:74092236:G:A	1.13911e-13	-0.493962	-1.78522	1.94216e-05	0.109555	-1.75642
74092380	chr16:74092380:C:G	4.95699e-14	-1.31923	-1.79198	5.35733e-06	-1.12869	-1.8061
74092427	chr16:74092427:G:A	1.1451e-13	-0.502947	-1.77099	2.00372e-05	0.11616	-1.73182
74092447	chr16:74092447:T:G	2.20355e-13	-1.61936	-1.68486e-09	2.25127e-05	-1.49917	-1.68486e-09
74092453	chr16:74092453:T:G	4.9709e-14	-1.62792	-1.4805	4.41732e-06	-1.58288	-1.54484
74092518	chr16:74092518:A:G	7.83799e-14	-0.912184	-1.74085	9.96107e-06	-0.584645	-1.72992
74092622	chr16:74092622:A:G	4.38925e-13	-2.4149e-10	-0.930273	3.823e-05	-2.4149e-10	-0.969628
74093052	chr16:74093052:C:T	1.84305e-13	-2.4149e-10	-1.79801	1.68691e-05	-2.4149e-10	-1.78777
74093301	chr16:74093301:T:C	2.51463e-13	-2.4149e-10	-1.48731	2.44021e-05	-2.4149e-10	-1.41858
74093384	chr16:74093384:C:T	9.48029e-14	-0.710105	-1.7527	1.54416e-05	-0.15786	-1.71833
74093748	chr16:74093748:A:T	2.14936e-13	-2.4149e-10	-1.64426	1.81013e-05	-2.4149e-10	-1.71726
74093785	chr16:74093785:T:C	1.91965e-13	-2.4149e-10	-1.75729	1.71795e-05	-2.4149e-10	-1.76953
74093842	chr16:74093842:G:A	2.01394e-13	-2.4149e-10	-1.70934	1.90113e-05	-2.4149e-10	-1.66822
74093867	chr16:74093867:AC:A	2.17532e-13	-1.63226	-1.68486e-09	2.03489e-05	-1.60022	-1.68486e-09
74093872	chr16:74093872:A:G	3.6801e-14	-1.64916	-1.75991	3.38679e-06	-1.6335	-1.75987
74094290	chr16:74094290:T:C	3.86694e-14	-1.59269	-1.76686	3.95884e-06	-1.45562	-1.78168
74094372	chr16:74094372:C:T	2.13839e-13	-2.4149e-10	-1.64938	1.96415e-05	-2.4149e-10	-1.6356
74094998	chr16:74094998:A:C	3.72423e-14	-1.59912	-1.79803	3.34339e-06	-1.62929	-1.77698
74095021	chr16:74095021:G:T	3.94002e-14	-1.62394	-1.71689	4.08377e-06	-1.50712	-1.6991
74095267	chr16:74095267:C:G	4.39688e-14	-1.56312	-1.668	4.75632e-06	-1.40772	-1.64606
74095479	chr16:74095479:G:A	1.85932e-13	-2.4149e-10	-1.78922	1.65873e-05	-2.4149e-10	-1.80461
74095622	chr16:74095622:T:A	4.21304e-14	-1.54919	-1.72464	4.55052e-06	-1.38053	-1.71748
74095665	chr16:74095665:A:G	6.39198e-14	-1.24782	-1.60916	6.77002e-06	-1.11739	-1.58335
74095742	chr16:74095742:T:C	1.91303e-13	-2.4149e-10	-1.76074	1.69777e-05	-2.4149e-10	-1.78135
74095857	chr16:74095857:C:T	1.96864e-13	-2.4149e-10	-1.73209	1.76755e-05	-2.4149e-10	-1.74107
74095887	chr16:74095887:G:A	1.85363e-13	-2.4149e-10	-1.79228	1.6574e-05	-2.4149e-10	-1.80541
74096023	chr16:74096023:C:A	8.15087e-14	-1.21733	-1.39656	8.39106e-06	-1.1833	-1.30278
74096454	chr16:74096454:G:A	1.14497e-13	-1.3805	-0.893552	1.17795e-05	-1.35027	-0.796613
74096620	chr16:74096620:A:G	3.81357e-14	-1.63299	-1.74046	3.51047e-06	-1.6546	-1.7029
74096686	chr16:74096686:T:C	1.84651e-13	-2.4149e-10	-1.79613	1.6609e-05	-2.4149e-10	-1.80331
74096687	chr16:74096687:A:C	6.25187e-14	-1.34056	-1.53858	7.91853e-06	-1.09431	-1.44973
74096706	chr16:74096706:G:C	4.21073e-14	-1.66598	-1.6084	4.97044e-06	-1.64121	-1.36853
74096751	chr16:74096751:T:C	1.93722e-13	-2.4149e-10	-1.74818	1.83097e-05	-2.4149e-10	-1.70582
74096786	chr16:74096786:A:C	1.84639e-13	-2.4149e-10	-1.7962	1.66108e-05	-2.4149e-10	-1.8032
74097029	chr16:74097029:G:A	3.76434e-14	-1.62385	-1.76259	4.0378e-06	-1.50567	-1.71188
74097086	chr16:74097086:A:C	3.69403e-14	-1.6532	-1.75209	3.66645e-06	-1.65952	-1.65451
74097164	chr16:74097164:C:T	2.07535e-13	-2.4149e-10	-1.6793	1.78579e-05	-2.4149e-10	-1.7308
74097218	chr16:74097218:C:T	1.97827e-13	-2.4149e-10	-1.72721	1.77621e-05	-2.4149e-10	-1.73618
74097336	chr16:74097336:A:G	4.85107e-14	-1.4344	-1.69842	5.66373e-06	-1.21004	-1.66912
74097786	chr16:74097786:T:C	1.85667e-13	-2.4149e-10	-1.79065	1.7337e-05	-2.4149e-10	-1.76041
74097823	chr16:74097823:G:T	1.96054e-13	-2.4149e-10	-1.73621	1.88316e-05	-2.4149e-10	-1.67771
74097847	chr16:74097847:A:G	2.66661e-13	-2.4149e-10	-1.42862	2.22577e-05	-2.4149e-10	-1.51056
74098180	chr16:74098180:G:A	2.06772e-13	-2.4149e-10	-1.68298	1.77846e-05	-2.4149e-10	-1.73492
74098256	chr16:74098256:G:A	4.70975e-13	-0.859796	-1.68486e-09	3.99785e-05	-0.924908	-1.68486e-09
74098319	chr16:74098319:A:G	2.13653e-13	-2.4149e-10	-1.65025	1.90747e-05	-2.4149e-10	-1.66489
74098562	chr16:74098562:G:C	1.77891e-12	-1.0286	1.49776	0.000198277	-1.51477	2.19119
74098663	chr16:74098663:C:T	4.16797e-13	-0.982002	-1.68486e-09	3.53703e-05	-1.04737	-1.68486e-09
74098676	chr16:74098676:C:T	2.12891e-13	-2.4149e-10	-1.65382	1.83454e-05	-2.4149e-10	-1.70387
74099196	chr16:74099196:T:C	1.26424e-13	-1.20859	-0.966364	1.29894e-05	-1.15255	-0.896558
74099572	chr16:74099572:A:G	1.87064e-13	-2.4149e-10	-1.78315	1.66765e-05	-2.4149e-10	-1.79925
74099892	chr16:74099892:G:A	2.11252e-13	-2.4149e-10	-1.66155	1.84257e-05	-2.4149e-10	-1.6995
74100083	chr16:74100083:A:G	2.21098e-13	-2.4149e-10	-1.61599	1.89787e-05	-2.4149e-10	-1.66993
74100313	chr16:74100313:A:T	5.54528e-13	-0.696483	-1.68486e-09	4.64759e-05	-0.774315	-1.68486e-09
74100412	chr16:74100412:G:A	4.78207e-14	-1.60109	-1.54605	4.42427e-06	-1.63901	-1.48714
74100606	chr16:74100606:C:A	2.09185e-13	-2.4149e-10	-1.67138	1.96412e-05	-2.4149e-10	-1.63562
74100607	chr16:74100607:A:G	2.00725e-13	-2.4149e-10	-1.71267	1.91751e-05	-2.4149e-10	-1.65964
74100756	chr16:74100756:A:C	1.9972e-13	-2.4149e-10	-1.71769	1.77962e-05	-2.4149e-10	-1.73426
74102845	chr16:74102845:G:T	8.2278e-14	-1.24712	-1.35738	8.54766e-06	-1.15614	-1.31145
74103066	chr16:74103066:G:T	1.86253e-13	-2.4149e-10	-1.7875	1.67388e-05	-2.4149e-10	-1.79552
74103148	chr16:74103148:T:C	4.13374e-14	-1.49205	-1.80079	3.99782e-06	-1.43516	-1.79234
74103437	chr16:74103437:T:G	3.49577e-13	-1.15788	-1.68486e-09	3.47119e-05	-1.06617	-1.68486e-09
74103978	chr16:74103978:G:A	2.23471e-13	-2.4149e-10	-1.60532	2.13181e-05	-2.4149e-10	-1.55369
74104145	chr16:74104145:C:T	2.10324e-13	-2.4149e-10	-1.66595	1.96486e-05	-2.4149e-10	-1.63524
74104189	chr16:74104189:T:G	1.86154e-13	-2.4149e-10	-1.78803	1.6733e-05	-2.4149e-10	-1.79586
74104280	chr16:74104280:T:C	2.83106e-13	-2.4149e-10	-1.36878	2.62357e-05	-2.4149e-10	-1.34613
74104297	chr16:74104297:G:A	4.88308e-14	-1.39973	-1.72651	4.94097e-06	-1.32707	-1.68862
74104577	chr16:74104577:T:C	2.465e-13	-2.4149e-10	-1.50724	2.32211e-05	-2.4149e-10	-1.46819
74105001	chr16:74105001:G:A	6.6223e-14	-1.12806	-1.69352	1.16852e-05	-0.60288	-1.55205
74105973	chr16:74105973:T:C	4.53546e-14	-1.50807	-1.69202	4.50863e-06	-1.4534	-1.65385
74106530	chr16:74106530:C:T	4.85354e-14	-1.41985	-1.71245	4.9062e-06	-1.35064	-1.67211
74106575	chr16:74106575:C:T	2.40839e-13	-1.53047	-1.68486e-09	2.08564e-05	-1.57559	-1.68486e-09
74106589	chr16:74106589:T:C	2.24094e-13	-2.4149e-10	-1.60253	2.05983e-05	-2.4149e-10	-1.58804
74106612	chr16:74106612:G:A	9.99516e-14	-0.99123	-1.41868	1.03312e-05	-0.906609	-1.37147
74107085	chr16:74107085:C:CT	4.10238e-14	-1.49815	-1.8023	3.96e-06	-1.44233	-1.79468
74107097	chr16:74107097:A:G	2.23217e-13	-2.4149e-10	-1.60646	2.12913e-05	-2.4149e-10	-1.55495
74107369	chr16:74107369:C:T	5.01094e-14	-1.38454	-1.71585	5.08631e-06	-1.31052	-1.67618
74107406	chr16:74107406:G:A	2.16816e-13	-1.63555	-1.68486e-09	1.91186e-05	-1.66259	-1.68486e-09
74107753	chr16:74107753:C:T	2.27112e-13	-1.58916	-1.68486e-09	2.16947e-05	-1.53618	-1.68486e-09
74107863	chr16:74107863:A:G	2.42577e-13	0.253311	-1.77659	1.64136e-05	-0.0154176	-1.79972
74108303	chr16:74108303:T:A	2.01886e-13	-2.4149e-10	-1.7069	1.84365e-05	-2.4149e-10	-1.69891
74108422	chr16:74108422:T:A	1.42341e-13	-1.24485	-0.811528	1.37453e-05	-1.39277	-0.599788
74108578	chr16:74108578:A:C	2.36796e-13	-1.5474	-1.68486e-09	2.04808e-05	-1.59376	-1.68486e-09
74108630	chr16:74108630:T:C	3.44764e-13	-0.273321	-0.89842	2.88041e-05	-0.504597	-0.748134
74108765	chr16:74108765:A:C	2.17084e-13	-1.63432	-1.68486e-09	1.92479e-05	-1.65585	-1.68486e-09
74109408	chr16:74109408:A:C	1.9105e-13	-2.4149e-10	-1.76206	1.76117e-05	-2.4149e-10	-1.74468
74111501	chr16:74111501:G:T	2.28127e-13	-1.5847	-1.68486e-09	2.17874e-05	-1.53192	-1.68486e-09
74111744	chr16:74111744:G:C	6.25085e-14	-1.61923	-1.26007	7.9237e-06	-1.24581	-1.29758
74111748	chr16:74111748:G:A	6.00808e-13	0.64443	-1.26075	4.27834e-05	0.289843	-1.14694
74112680	chr16:74112680:C:T	6.45402e-14	-1.57571	-1.2716	8.94951e-06	-1.11846	-1.30319
74112871	chr16:74112871:C:A	4.21248e-14	-1.62845	-1.64551	3.65663e-06	-1.63436	-1.68235
74112900	chr16:74112900:C:A	9.13534e-13	0.896504	-1.09378	6.3499e-05	0.520069	-0.982293
74112936	chr16:74112936:A:T	2.09776e-13	-2.4149e-10	-1.66856	1.93638e-05	-2.4149e-10	-1.64985
74113458	chr16:74113458:C:A	4.16676e-14	-1.51624	-1.76864	4.12479e-06	-1.45562	-1.74062
74114041	chr16:74114041:C:T	2.30558e-13	-1.5741	-1.68486e-09	1.97036e-05	-1.63245	-1.68486e-09
74114266	chr16:74114266:T:G	3.68403e-14	-1.61942	-1.78859	3.52546e-06	-1.58632	-1.76691
74115033	chr16:74115033:G:A	1.75594e-13	-0.0512774	-1.79515	4.57258e-05	0.951684	-1.74227
74115131	chr16:74115131:A:G	2.25102e-13	-2.4149e-10	-1.59805	1.93696e-05	-2.4149e-10	-1.64954
74115142	chr16:74115142:G:A	6.38743e-14	-1.45424	-1.40345	5.71845e-06	-1.44919	-1.42036
74115175	chr16:74115175:A:G	7.17554e-14	-1.32482	-1.41652	7.45897e-06	-1.25857	-1.34526
74115485	chr16:74115485:T:C	1.83228e-13	-2.4149e-10	-1.80387	1.67578e-05	-2.4149e-10	-1.79439
74115978	chr16:74115978:A:C	1.82847e-13	-2.4149e-10	-1.80595	1.65618e-05	-2.4149e-10	-1.80615
74116221	chr16:74116221:GAATT:G	3.89325e-14	-1.61722	-1.73555	3.78541e-06	-1.58271	-1.69939
74116584	chr16:74116584:T:C	3.78163e-14	-1.63496	-1.7469	3.64511e-06	-1.60654	-1.71333
74116684	chr16:74116684:G:A	3.75517e-14	-1.64851	-1.74037	3.60552e-06	-1.62521	-1.70558
74116750	chr16:74116750:G:A	8.88087e-13	-0.225531	-1.68486e-09	7.9724e-05	-0.234677	-1.68486e-09
74116880	chr16:74116880:C:T	2.05935e-13	-2.4149e-10	-1.68704	1.9335e-05	-2.4149e-10	-1.65133
74116929	chr16:74116929:A:G	2.45025e-13	-1.51324	-1.68486e-09	2.31336e-05	-1.47196	-1.68486e-09
74117011	chr16:74117011:A:T	3.78264e-14	-1.63151	-1.75008	3.64976e-06	-1.60128	-1.71731
74117274	chr16:74117274:C:G	3.77625e-14	-1.63191	-1.75137	3.64131e-06	-1.60196	-1.71894
74117817	chr16:74117817:C:A	2.44894e-13	-2.4149e-10	-1.51377	2.17188e-05	-2.4149e-10	-1.53507
74117837	chr16:74117837:A:G	4.17246e-14	-1.53843	-1.74508	4.14033e-06	-1.4818	-1.71068
74117874	chr16:74117874:T:C	2.26988e-11	4.06259	-1.04712	0.00123047	3.45822	-0.956314
74118554	chr16:74118554:A:T	2.04418e-13	-2.4149e-10	-1.69443	1.93734e-05	-2.4149e-10	-1.64935
74118565	chr16:74118565:C:T	4.49126e-14	-1.53317	-1.67672	4.53e-06	-1.47786	-1.62466
74118674	chr16:74118674:A:G	3.76184e-14	-1.60998	-1.77713	3.61359e-06	-1.57307	-1.75548
74119153	chr16:74119153:C:A	2.25949e-13	-2.4149e-10	-1.59429	2.01857e-05	-2.4149e-10	-1.60828
74119235	chr16:74119235:G:A	3.72954e-14	-1.63765	-1.75809	3.56552e-06	-1.60997	-1.73197
74120425	chr16:74120425:G:C	2.24204e-13	-2.4149e-10	-1.60204	2.1022e-05	-2.4149e-10	-1.56768
74120465	chr16:74120465:C:T	5.6011e-14	-1.66494	-1.32412	6.45926e-06	-1.40133	-1.3464
74120576	chr16:74120576:T:G	4.65227e-14	-1.66022	-1.51444	4.66476e-06	-1.53952	-1.53369
74120616	chr16:74120616:A:C	5.23347e-13	-2.4149e-10	-0.754356	4.50671e-05	-2.4149e-10	-0.805097
74120960	chr16:74120960:A:G	2.35847e-13	-1.55142	-1.68486e-09	2.11903e-05	-1.55971	-1.68486e-09
74121030	chr16:74121030:G:A	1.91546e-13	-2.4149e-10	-1.75947	1.80415e-05	-2.4149e-10	-1.72057
74121264	chr16:74121264:G:T	3.68091e-14	-1.66455	-1.7443	3.41836e-06	-1.6519	-1.73219
74121279	chr16:74121279:C:A	3.4491e-14	-1.66789	-1.80601	3.14786e-06	-1.66434	-1.80218
74121554	chr16:74121554:T:A	2.34849e-13	-2.4149e-10	-1.55566	2.08295e-05	-2.4149e-10	-1.57688
74121824	chr16:74121824:C:T	1.18303e-12	1.00001	-0.938775	7.68155e-05	0.554695	-0.826537
74121926	chr16:74121926:T:C	2.16154e-13	-2.4149e-10	-1.63861	2.02895e-05	-2.4149e-10	-1.60314
74122499	chr16:74122499:A:G	3.432e-13	-0.058421	-1.11787	2.46844e-05	-0.434219	-0.972858
74122646	chr16:74122646:A:G	2.14834e-13	-2.4149e-10	-1.64474	1.92135e-05	-2.4149e-10	-1.65764
74122661	chr16:74122661:T:C	3.78153e-14	-1.66726	-1.71462	3.52011e-06	-1.65904	-1.69572
74122840	chr16:74122840:C:T	4.02115e-14	-1.60009	-1.72036	3.92494e-06	-1.56225	-1.68364
74123016	chr16:74123016:T:C	5.33522e-14	-1.2662	-1.77149	9.56859e-06	-0.572178	-1.78258
74123273	chr16:74123273:T:C	1.65648e-12	0.39785	-1.68486e-09	0.000115098	0.132536	-1.68486e-09
74123873	chr16:74123873:T:A	3.83584e-14	-1.66445	-1.70317	3.61032e-06	-1.65288	-1.67657
74123928	chr16:74123928:C:T	3.05249e-13	-2.4149e-10	-1.29347	2.88101e-05	-2.4149e-10	-1.25252
74124550	chr16:74124550:C:T	3.81445e-14	-1.60468	-1.76854	3.62869e-06	-1.5652	-1.75918
74125075	chr16:74125075:AAAG:A	2.19961e-13	-1.62115	-1.68486e-09	1.95349e-05	-1.64105	-1.68486e-09
74125195	chr16:74125195:AC:A	2.36858e-12	2.21651	-1.46107	0.000387725	2.77148	-1.42443
74125248	chr16:74125248:T:C	3.90576e-14	-1.66279	-1.68678	4.44465e-06	-1.52083	-1.60072
74125594	chr16:74125594:G:A	3.89128e-14	-1.55262	-1.80066	3.73481e-06	-1.50436	-1.7912
74125627	chr16:74125627:G:A	3.51472e-14	-1.66721	-1.78785	3.13555e-06	-1.6648	-1.80565
74125708	chr16:74125708:A:G	8.73471e-14	-1.14283	-1.40188	7.83868e-06	-1.13741	-1.41677
74125976	chr16:74125976:T:C	2.04347e-13	-2.4149e-10	-1.69478	1.90466e-05	-2.4149e-10	-1.66636
74126005	chr16:74126005:A:C	2.04593e-13	-2.4149e-10	-1.69358	1.90673e-05	-2.4149e-10	-1.66528
74126062	chr16:74126062:T:C	3.91783e-14	-1.545	-1.80148	3.7668e-06	-1.49453	-1.7925
74126573	chr16:74126573:G:A	3.45928e-14	-1.66789	-1.80307	3.16919e-06	-1.6643	-1.79547
74126591	chr16:74126591:T:C	2.14715e-13	-2.4149e-10	-1.64529	1.921e-05	-2.4149e-10	-1.65782
74126868	chr16:74126868:C:T	5.98573e-13	-0.620052	-1.68486e-09	6.1111e-05	-0.500556	-1.68486e-09
74126871	chr16:74126871:C:T	3.55229e-14	-1.64995	-1.79447	3.32651e-06	-1.62918	-1.78215
74126978	chr16:74126978:C:G	4.38096e-14	-1.63123	-1.60352	4.28112e-06	-1.60353	-1.5555
74127325	chr16:74127325:G:C	1.99107e-13	-2.4149e-10	-1.72076	1.7863e-05	-2.4149e-10	-1.73051
74127764	chr16:74127764:C:A	5.56797e-14	-1.62438	-1.3706	5.55084e-06	-1.59166	-1.30764
74128078	chr16:74128078:G:A	2.20116e-13	-1.62045	-1.68486e-09	2.02956e-05	-1.60284	-1.68486e-09
74128548	chr16:74128548:T:C	1.85448e-13	-2.4149e-10	-1.79182	1.69155e-05	-2.4149e-10	-1.78502
74128652	chr16:74128652:C:T	3.86337e-14	-1.63658	-1.72389	3.69484e-06	-1.61008	-1.69623
74129482	chr16:74129482:A:C	5.73935e-14	-1.66015	-1.30452	6.56193e-06	-1.40639	-1.32558
74129816	chr16:74129816:C:T	2.05041e-13	-2.4149e-10	-1.69139	1.9103e-05	-2.4149e-10	-1.6634
74130490	chr16:74130490:C:T	2.20553e-13	-1.61846	-1.68486e-09	1.98848e-05	-1.62329	-1.68486e-09
74130554	chr16:74130554:G:T	9.21211e-13	1.04252	-1.23143	0.000133748	1.4791	-1.19638
74130837	chr16:74130837:A:T	2.10972e-13	-2.4149e-10	-1.66288	1.88677e-05	-2.4149e-10	-1.6758
74131051	chr16:74131051:A:C	1.95637e-13	-2.4149e-10	-1.73834	1.8266e-05	-2.4149e-10	-1.70821
74131303	chr16:74131303:T:C	2.07421e-13	-2.4149e-10	-1.67985	1.85838e-05	-2.4149e-10	-1.69096
74131333	chr16:74131333:C:T	5.62218e-14	-1.27041	-1.71489	3.93677e-06	-1.49505	-1.74784
74131694	chr16:74131694:C:T	5.12112e-14	-1.35254	-1.7261	3.67461e-06	-1.55006	-1.76174
74131906	chr16:74131906:A:T	2.04999e-13	-2.4149e-10	-1.69159	1.91128e-05	-2.4149e-10	-1.66289
74131909	chr16:74131909:T:C	2.97115e-13	-2.4149e-10	-1.32048	2.70548e-05	-2.4149e-10	-1.31538
74132839	chr16:74132839:C:T	1.02038e-12	1.38105	-1.46772	0.00016041	1.9353	-1.47082
74133092	chr16:74133092:T:C	1.05304e-13	-0.857471	-1.50028	2.07282e-05	-0.243878	-1.33788
74133097	chr16:74133097:T:C	6.7114e-14	-1.53821	-1.27	9.86036e-06	-1.02771	-1.29702
74133346	chr16:74133346:C:G	3.57818e-14	-1.63231	-1.80485	3.36413e-06	-1.59444	-1.80564
74133679	chr16:74133679:G:A	6.88736e-14	-1.66596	-1.11636	7.68188e-06	-1.41255	-1.16184
74133695	chr16:74133695:C:A	1.06194e-13	-0.893377	-1.45596	2.02723e-05	-0.30132	-1.30267
74133861	chr16:74133861:C:G	3.43458e-13	-2.4149e-10	-1.17554	2.87226e-05	-2.4149e-10	-1.25556
74133912	chr16:74133912:C:T	8.91561e-14	-1.12555	-1.39866	7.89888e-06	-1.12127	-1.42525
74133915	chr16:74133915:A:G	1.93161e-13	-2.4149e-10	-1.75107	1.79735e-05	-2.4149e-10	-1.72435
74134026	chr16:74134026:G:T	9.15274e-14	-1.08011	-1.41785	8.17628e-06	-1.07448	-1.43753
74134431	chr16:74134431:A:C	1.34099e-12	0.758092	-0.57153	8.80859e-05	0.346025	-0.480961
74135797	chr16:74135797:G:A	2.38299e-13	-2.4149e-10	-1.54107	2.11529e-05	-2.4149e-10	-1.56147
74136372	chr16:74136372:G:A	1.94411e-12	1.99428	-1.43632	0.000305161	2.52975	-1.42216
74137286	chr16:74137286:C:T	5.23646e-14	-1.3296	-1.72677	3.75202e-06	-1.52791	-1.76305
74138074	chr16:74138074:C:G	7.79452e-14	-0.968518	-1.69008	1.3084e-05	-0.463576	-1.57829
74138403	chr16:74138403:G:C	2.04137e-13	-0.230481	-1.46533	5.14167e-05	0.593352	-1.26664
74138466	chr16:74138466:C:T	3.42739e-13	-2.4149e-10	-1.17763	2.94819e-05	-2.4149e-10	-1.22947
74138526	chr16:74138526:A:G	2.17912e-13	-1.63051	-1.68486e-09	1.92733e-05	-1.65453	-1.68486e-09
74138600	chr16:74138600:G:A	2.29919e-13	-0.0905551	-1.48632	5.76351e-05	0.763677	-1.32279
74139200	chr16:74139200:C:T	2.15431e-13	0.0325254	-1.67449	4.81348e-05	0.829756	-1.569
74139280	chr16:74139280:C:A	1.86004e-13	-0.171489	-1.61735	4.36449e-05	0.671386	-1.50855
74139787	chr16:74139787:T:A	9.01218e-14	-0.922539	-1.5909	8.07556e-06	-0.915459	-1.60895
74139789	chr16:74139789:G:C	1.29733e-12	1.83115	-1.67769	6.89795e-05	1.27713	-1.65657
74139902	chr16:74139902:C:G	1.83035e-13	-2.4149e-10	-1.80493	1.66454e-05	-2.4149e-10	-1.80112
74140149	chr16:74140149:G:A	2.25015e-13	-2.4149e-10	-1.59844	2.0834e-05	-2.4149e-10	-1.57666
74140590	chr16:74140590:G:A	1.83057e-13	-2.4149e-10	-1.80481	1.66495e-05	-2.4149e-10	-1.80087
74140782	chr16:74140782:C:T	1.94326e-13	-2.4149e-10	-1.74506	1.76122e-05	-2.4149e-10	-1.74466
74141297	chr16:74141297:A:G	1.58973e-13	-0.146257	-1.79961	2.02642e-05	0.200277	-1.80467
74141391	chr16:74141391:T:C	3.45253e-13	0.413581	-1.5839	9.42311e-05	1.39735	-1.46485
74141422	chr16:74141422:T:C	1.85618e-13	-2.4149e-10	-1.79091	1.69771e-05	-2.4149e-10	-1.78138
74141487	chr16:74141487:C:T	1.82822e-13	-2.4149e-10	-1.80609	1.65632e-05	-2.4149e-10	-1.80607
74141555	chr16:74141555:G:A	2.42759e-13	0.0973933	-1.61993	6.35737e-05	1.02269	-1.48374
74141880	chr16:74141880:A:G	3.92618e-13	-1.04176	-1.68486e-09	3.51867e-05	-1.05258	-1.68486e-09
74142022	chr16:74142022:G:A	2.05634e-13	-2.4149e-10	-1.6885	1.886e-05	-2.4149e-10	-1.6762
74142034	chr16:74142034:G:C	1.44019e-13	-0.242042	-1.80261	1.81543e-05	0.0915802	-1.80592
74142302	chr16:74142302:A:G	3.2769e-12	2.81746	-1.73741	0.000180518	2.31459	-1.73201
74142466	chr16:74142466:C:T	5.90285e-13	-0.633995	-1.68486e-09	4.84828e-05	-0.732039	-1.68486e-09
74142813	chr16:74142813:A:G	1.29051e-13	-0.696836	-1.45756	2.82564e-05	-0.00669854	-1.26523
74143054	chr16:74143054:G:A	5.6331e-14	-1.19642	-1.78694	4.91774e-06	-1.23016	-1.79024
74143177	chr16:74143177:T:C	1.5137e-13	-0.592325	-1.40255	3.44194e-05	0.126702	-1.20133
74143451	chr16:74143451:G:A	2.19466e-13	-2.4149e-10	-1.6234	1.8718e-05	-2.4149e-10	-1.68377
74143810	chr16:74143810:A:G	2.9472e-13	-2.4149e-10	-1.32858	2.47428e-05	-2.4149e-10	-1.40471
74143920	chr16:74143920:C:A	4.25449e-13	-2.4149e-10	-0.961455	4.08831e-05	-2.4149e-10	-0.902531
74144306	chr16:74144306:T:C	4.00683e-14	-1.52383	-1.80018	3.87109e-06	-1.45426	-1.80545
74144505	chr16:74144505:T:C	1.99985e-13	-2.4149e-10	-1.71636	1.90345e-05	-2.4149e-10	-1.66699
74145132	chr16:74145132:G:A	3.43455e-13	0.565684	-1.74123	4.5514e-05	0.985797	-1.78102
74145145	chr16:74145145:C:A	2.09984e-13	-1.66757	-1.68486e-09	2.70296e-05	-1.31632	-1.68486e-09
74145173	chr16:74145173:T:C	3.71836e-14	-1.61467	-1.78406	3.52158e-06	-1.57079	-1.78355
74145186	chr16:74145186:A:G	3.56897e-14	-1.63423	-1.80551	3.355e-06	-1.59749	-1.80531
74145189	chr16:74145189:G:A	3.62318e-13	0.542417	-1.6645	4.65116e-05	0.966589	-1.74014
74145207	chr16:74145207:A:G	3.59309e-14	-1.6275	-1.80551	3.38506e-06	-1.58857	-1.80531
74145243	chr16:74145243:T:C	1.94839e-13	-2.4149e-10	-1.74243	1.74516e-05	-2.4149e-10	-1.75382
74145762	chr16:74145762:T:A	3.44804e-13	0.471516	-1.64314	4.87215e-05	0.919756	-1.64688
74146029	chr16:74146029:C:T	4.98973e-13	0.847872	-1.64992	7.44228e-05	1.33925	-1.64274
74146083	chr16:74146083:T:C	3.96586e-14	-1.61002	-1.72427	3.49164e-06	-1.58016	-1.78272
74146195	chr16:74146195:C:G	4.74165e-14	-1.45049	-1.70514	8.79166e-06	-0.851713	-1.58773
74146218	chr16:74146218:C:A	3.83381e-14	-1.56554	-1.80261	3.93458e-06	-1.45577	-1.78767
74147053	chr16:74147053:T:A	4.10581e-14	-1.62422	-1.67539	3.64192e-06	-1.62697	-1.69376
74147850	chr16:74147850:T:A	4.23532e-13	0.736655	-1.70263	5.5828e-05	1.17524	-1.76621
74148063	chr16:74148063:GCA:G	1.25861e-13	-0.47162	-1.7078	1.74703e-05	-0.0526926	-1.70005
74148182	chr16:74148182:C:T	2.34789e-13	-2.4149e-10	-1.55591	2.22572e-05	-2.4149e-10	-1.51058
74148655	chr16:74148655:G:A	2.93065e-13	-0.527694	-0.806512	2.40045e-05	-0.58459	-0.850417
74149133	chr16:74149133:T:A	2.06429e-13	-2.4149e-10	-1.68465	1.92246e-05	-2.4149e-10	-1.65706
74149280	chr16:74149280:C:A	5.09677e-13	0.818185	-1.59901	7.50767e-05	1.2971	-1.59184
74149373	chr16:74149373:T:C	2.30571e-13	-1.57404	-1.68486e-09	2.19105e-05	-1.52628	-1.68486e-09
74149901	chr16:74149901:A:C	3.75691e-13	0.716793	-1.80263	5.20226e-05	1.14437	-1.80594
74149949	chr16:74149949:C:A	2.02005e-13	-2.4149e-10	-1.70631	1.76724e-05	-2.4149e-10	-1.74124
74149950	chr16:74149950:A:C	2.02074e-13	-2.4149e-10	-1.70597	1.76763e-05	-2.4149e-10	-1.74102
74149956	chr16:74149956:C:T	4.69725e-13	0.725112	-1.58756	6.90685e-05	1.20385	-1.582
74150584	chr16:74150584:C:T	2.49662e-13	-1.49449	-1.68486e-09	2.47875e-05	-1.40291	-1.68486e-09
74150608	chr16:74150608:T:C	1.91734e-13	-2.4149e-10	-1.75849	1.71213e-05	-2.4149e-10	-1.77292
74151301	chr16:74151301:A:C	1.03759e-13	-0.56622	-1.80631	1.284e-05	-0.257247	-1.80344
74151332	chr16:74151332:G:C	1.31262e-13	-0.331231	-1.80617	1.68645e-05	0.0171771	-1.80521
74151489	chr16:74151489:T:C	2.88351e-13	-1.35042	-1.68486e-09	2.74013e-05	-1.30266	-1.68486e-09
74152229	chr16:74152229:A:G	2.46868e-13	-1.50575	-1.68486e-09	1.90173e-05	-1.6679	-1.68486e-09
74152868	chr16:74152868:A:G	1.03665e-13	-1.66039	-0.713045	1.05567e-05	-1.63812	-0.61837
74152995	chr16:74152995:C:A	2.62709e-12	2.30273	-1.4437	0.000120799	1.68068	-1.4998
74153680	chr16:74153680:T:C	7.17544e-14	-1.64134	-1.10001	6.73236e-06	-1.65874	-1.04758
74153686	chr16:74153686:G:A	5.46116e-14	-1.22327	-1.79108	4.23467e-06	-1.36634	-1.80361
74153821	chr16:74153821:G:A	1.88039e-13	-2.4149e-10	-1.77795	1.69487e-05	-2.4149e-10	-1.78306
74153939	chr16:74153939:T:A	1.89965e-13	-2.4149e-10	-1.76776	1.7081e-05	-2.4149e-10	-1.77528
74154285	chr16:74154285:T:C	3.83514e-13	-2.4149e-10	-1.06522	3.7016e-05	-2.4149e-10	-1.0019
74154401	chr16:74154401:C:T	6.83732e-13	-0.487034	-1.68486e-09	5.95474e-05	-0.526477	-1.68486e-09
74154421	chr16:74154421:A:T	8.39507e-13	0.838598	-1.12038	4.87907e-05	0.300778	-1.02649
74154641	chr16:74154641:C:A	6.88776e-13	-0.479685	-1.68486e-09	5.4991e-05	-0.606079	-1.68486e-09
74155477	chr16:74155477:A:G	4.05735e-13	0.598198	-1.6071	5.0616e-05	1.01138	-1.70036
74155520	chr16:74155520:G:A	2.25998e-13	-2.4149e-10	-1.59407	2.00261e-05	-2.4149e-10	-1.61621
74155544	chr16:74155544:C:G	1.16842e-13	-0.911955	-1.34182	1.02103e-05	-0.948051	-1.3418
74156223	chr16:74156223:G:C	1.09176e-13	-1.53125	-0.790387	1.25622e-05	-1.36535	-0.717211
74156309	chr16:74156309:T:C	2.3227e-13	-1.5667	-1.68486e-09	1.9909e-05	-1.62208	-1.68486e-09
74156335	chr16:74156335:T:C	2.27717e-13	-2.4149e-10	-1.5865	2.01703e-05	-2.4149e-10	-1.60904
74157030	chr16:74157030:C:G	2.09353e-13	-2.4149e-10	-1.67058	1.95434e-05	-2.4149e-10	-1.64061
74157051	chr16:74157051:T:C	2.62029e-13	0.359673	-1.80582	3.52189e-05	0.748864	-1.80053
74157054	chr16:74157054:T:C	3.91087e-12	-2.4149e-10	1.25692	0.000393921	-2.4149e-10	1.3629
74157190	chr16:74157190:T:C	2.27515e-13	-2.4149e-10	-1.58738	2.01547e-05	-2.4149e-10	-1.60981
74157299	chr16:74157299:T:G	1.04361e-13	-1.20422	-1.16253	7.13573e-06	-1.45804	-1.1901
74157347	chr16:74157347:A:G	2.24883e-13	-2.4149e-10	-1.59902	2.12125e-05	-2.4149e-10	-1.55866
74157541	chr16:74157541:G:A	8.9833e-14	-1.30935	-1.2073	1.40432e-05	-0.722677	-1.24843
74157634	chr16:74157634:AAAAG:A	2.88278e-13	-2.4149e-10	-1.35068	2.77247e-05	-2.4149e-10	-1.29093
74157828	chr16:74157828:T:G	6.0798e-13	-2.4149e-10	-0.604458	5.75195e-05	-2.4149e-10	-0.561124
74158102	chr16:74158102:C:T	2.23614e-13	-2.4149e-10	-1.60468	2.10813e-05	-2.4149e-10	-1.56486
74158434	chr16:74158434:A:G	2.48418e-13	-0.847996	-0.651491	1.64376e-05	-1.19022	-0.623457
74158516	chr16:74158516:A:T	1.92325e-13	-2.4149e-10	-1.75541	1.72072e-05	-2.4149e-10	-1.76792
74158999	chr16:74158999:T:C	6.12297e-13	-0.597383	-1.68486e-09	4.99937e-05	-0.701352	-1.68486e-09
74159507	chr16:74159507:T:C	4.26453e-14	-1.56129	-1.70039	3.63327e-06	-1.60223	-1.72088
74160358	chr16:74160358:T:C	1.51428e-13	-1.22324	-0.771249	1.02475e-05	-1.47172	-0.814502
74160424	chr16:74160424:A:G	9.76885e-14	-1.24675	-1.18607	6.75719e-06	-1.48694	-1.2157
74160894	chr16:74160894:A:T	1.08318e-13	-1.17087	-1.15866	7.35091e-06	-1.43154	-1.18689
74161147	chr16:74161147:A:T	7.91301e-13	1.36604	-1.70696	4.41665e-05	0.861468	-1.68675
74161750	chr16:74161750:G:C	4.93157e-14	-1.59409	-1.52226	4.21254e-06	-1.63201	-1.54317
74161820	chr16:74161820:A:G	2.18843e-13	-0.111601	-1.51465	5.63669e-05	0.764251	-1.34562
74161895	chr16:74161895:A:G	3.4725e-14	-1.6671	-1.80005	3.1802e-06	-1.65535	-1.80095
74161904	chr16:74161904:G:A	5.05293e-13	0.759351	-1.54881	7.63788e-05	1.24793	-1.52547
74162011	chr16:74162011:GAA:G	1.90528e-13	-0.307917	-1.45688	3.16035e-05	0.264461	-1.42444
74162352	chr16:74162352:T:A	4.60219e-13	0.74474	-1.62764	6.87914e-05	1.22575	-1.60792
74163073	chr16:74163073:C:T	6.61191e-13	0.0176216	-0.53818	3.3134e-05	-0.49693	-0.615758
74163191	chr16:74163191:G:A	1.29558e-13	-0.900499	-1.24997	8.21776e-06	-1.22666	-1.28029
74163739	chr16:74163739:A:T	4.51992e-13	-0.53842	-0.362517	4.53467e-05	-0.391238	-0.407673
74163915	chr16:74163915:G:A	2.15358e-13	-1.6423	-1.68486e-09	1.99754e-05	-1.61875	-1.68486e-09
74164045	chr16:74164045:G:T	6.18553e-13	-0.587218	-1.68486e-09	6.58427e-05	-0.425981	-1.68486e-09
74164062	chr16:74164062:T:C	1.8329e-13	-2.4149e-10	-1.80353	1.69043e-05	-2.4149e-10	-1.78568
74164168	chr16:74164168:C:A	1.1615e-13	-1.66503	-0.594694	1.5258e-05	-1.50859	-0.379555
74164722	chr16:74164722:A:C	2.12457e-13	-1.65586	-1.68486e-09	1.90487e-05	-1.66625	-1.68486e-09
74164881	chr16:74164881:G:A	2.62297e-13	-1.44512	-1.68486e-09	2.24328e-05	-1.50273	-1.68486e-09
74164895	chr16:74164895:G:C	2.50707e-13	-2.4149e-10	-1.49031	2.14619e-05	-2.4149e-10	-1.54697
74165688	chr16:74165688:A:G	5.48949e-14	-1.63054	-1.37864	5.4092e-06	-1.57839	-1.34676
74165921	chr16:74165921:G:A	1.97139e-13	-1.6121	-0.118594	2.1298e-05	-1.54499	-0.0096491
74166336	chr16:74166336:T:C	2.91701e-13	-2.4149e-10	-1.33887	2.65371e-05	-2.4149e-10	-1.3347
74166500	chr16:74166500:T:C	2.5548e-13	-1.19057	-0.280885	2.0059e-05	-1.38519	-0.229383
74166821	chr16:74166821:A:G	1.72944e-13	-1.62236	-0.239276	1.85723e-05	-1.56043	-0.131146
74166852	chr16:74166852:G:A	2.0734e-13	-1.62117	-0.0590695	2.24531e-05	-1.55851	0.0566884
74166915	chr16:74166915:T:C	2.10307e-13	-1.62633	-0.0397036	2.26589e-05	-1.56639	0.0736966
74167070	chr16:74167070:A:G	2.02477e-13	-1.62826	-0.0757176	2.17608e-05	-1.56938	0.0362478
74167074	chr16:74167074:G:A	2.10158e-13	-1.66674	-1.68486e-09	1.91124e-05	-1.66291	-1.68486e-09
74167087	chr16:74167087:C:A	2.45966e-13	-2.4149e-10	-1.50941	2.41444e-05	-2.4149e-10	-1.4292
74167149	chr16:74167149:A:G	8.93538e-14	-1.66577	-0.856227	8.37889e-06	-1.66059	-0.826944
74167153	chr16:74167153:C:T	1.52008e-13	-1.66777	-0.322899	1.41448e-05	-1.66535	-0.298555
74167238	chr16:74167238:A:C	6.56513e-13	-2.4149e-10	-0.527658	7.02234e-05	-2.4149e-10	-0.361567
74167295	chr16:74167295:T:C	1.16823e-13	-1.62864	-0.625306	1.21481e-05	-1.57634	-0.539742
74167299	chr16:74167299:G:C	2.34547e-13	-2.4149e-10	-1.55694	2.28091e-05	-2.4149e-10	-1.48609
74167420	chr16:74167420:G:A	2.04719e-13	-1.6249	-0.0680564	2.20324e-05	-1.56401	0.0432768
74167421	chr16:74167421:T:G	2.04636e-13	-1.62531	-0.0680564	2.20197e-05	-1.56459	0.0432768
74167454	chr16:74167454:T:C	1.96135e-13	-1.62438	-0.111416	2.10991e-05	-1.56326	-0.00075499
74167642	chr16:74167642:T:C	9.37314e-14	-1.6659	-0.808271	8.82012e-06	-1.66082	-0.775397
74167814	chr16:74167814:G:A	8.93623e-14	-1.66695	-0.854947	8.36792e-06	-1.66298	-0.825859
74167845	chr16:74167845:C:T	5.22276e-14	-1.62619	-1.4328	4.51784e-06	-1.65605	-1.44917
74168061	chr16:74168061:G:A	1.2157e-13	-1.65015	-0.563958	1.2494e-05	-1.61147	-0.476525
74168086	chr16:74168086:T:C	5.67956e-14	-1.65878	-1.31636	5.22612e-06	-1.64186	-1.31772
74168378	chr16:74168378:T:G	2.01769e-13	-1.64315	-0.0643218	2.14074e-05	-1.59439	0.0448755
74168385	chr16:74168385:T:C	1.86207e-13	-1.64319	-0.144554	1.97926e-05	-1.59429	-0.033648
74168448	chr16:74168448:A:G	2.16562e-13	-1.63938	0.00266152	2.31424e-05	-1.58774	0.116161
74168708	chr16:74168708:G:A	2.12229e-13	-1.64318	-0.0137512	2.26452e-05	-1.59441	0.101113
74168722	chr16:74168722:T:C	9.43388e-14	-1.66042	-0.807284	8.90316e-06	-1.65238	-0.774457
74168977	chr16:74168977:T:C	2.03276e-13	-2.4149e-10	-1.70004	1.77353e-05	-2.4149e-10	-1.73769
74169074	chr16:74169074:T:A	3.27985e-13	-2.4149e-10	-1.22163	2.81039e-05	-2.4149e-10	-1.27734
74169243	chr16:74169243:G:A	3.97942e-13	-1.60496	0.576667	4.52133e-05	-1.53892	0.737067
74169505	chr16:74169505:T:C	4.02073e-13	-2.4149e-10	-1.01797	3.42798e-05	-2.4149e-10	-1.07869
74169574	chr16:74169574:A:G	2.2771e-13	-1.62948	0.0429518	2.45214e-05	-1.57454	0.160837
74170120	chr16:74170120:G:A	1.22045e-13	-0.426165	-1.78405	9.58555e-06	-0.56967	-1.78332
74170252	chr16:74170252:C:A	1.19189e-13	-1.65407	-0.579819	1.22405e-05	-1.61976	-0.48874
74170471	chr16:74170471:T:G	2.00136e-13	-1.6207	-0.0949011	2.14877e-05	-1.56029	0.0145231
74170577	chr16:74170577:T:G	4.45842e-13	-2.4149e-10	-0.914635	4.22148e-05	-2.4149e-10	-0.870479
74170629	chr16:74170629:AATT:A	1.11253e-13	-0.80617	-1.49663	1.25521e-05	-0.64461	-1.43875
74170971	chr16:74170971:T:G	2.52491e-13	-1.48323	-1.68486e-09	2.06129e-05	-1.58733	-1.68486e-09
74171863	chr16:74171863:A:T	2.16716e-13	-1.65097	0.0149619	2.27406e-05	-1.60644	0.11734
74172042	chr16:74172042:C:T	2.16716e-13	-1.63601	-1.68486e-09	2.03756e-05	-1.59891	-1.68486e-09
74172149	chr16:74172149:T:C	4.9045e-13	0.35431	-1.17359	4.18285e-05	0.273689	-1.15336
74172697	chr16:74172697:G:A	4.97277e-14	-1.59541	-1.51263	4.25133e-06	-1.56886	-1.59716
74172954	chr16:74172954:T:C	1.30007e-13	-1.65447	-0.492545	1.32312e-05	-1.6168	-0.413864
74173265	chr16:74173265:A:G	1.11304e-13	-0.830654	-1.47168	1.27401e-05	-0.654919	-1.41357
74173302	chr16:74173302:A:G	1.25204e-13	-1.65764	-0.52702	1.27336e-05	-1.62295	-0.446052
74173394	chr16:74173394:A:G	1.14017e-13	-1.56104	-0.717217	1.17875e-05	-1.50755	-0.638662
74173764	chr16:74173764:A:G	2.0282e-13	-2.4149e-10	-1.70228	1.77224e-05	-2.4149e-10	-1.73842
74174050	chr16:74174050:G:A	1.22246e-13	-1.65845	-0.550113	1.2375e-05	-1.62494	-0.472629
74174085	chr16:74174085:T:TC	1.22777e-13	-1.65594	-0.548287	1.24565e-05	-1.61968	-0.471331
74174157	chr16:74174157:GTTTTT:G	2.63009e-12	-2.4149e-10	0.860172	0.000268935	-2.4149e-10	0.981222
74174215	chr16:74174215:G:A	1.84062e-13	-2.4149e-10	-1.79933	1.65667e-05	-2.4149e-10	-1.80586
74174356	chr16:74174356:T:C	1.20003e-13	-1.65583	-0.571252	1.20906e-05	-1.6187	-0.502123
74174397	chr16:74174397:G:A	1.8278e-13	-2.4149e-10	-1.80632	1.65622e-05	-2.4149e-10	-1.80612
74174575	chr16:74174575:A:T	1.41731e-13	-1.666	-0.394673	1.42837e-05	-1.64431	-0.309816
74174576	chr16:74174576:G:C	1.01125e-13	-1.66154	-0.736696	1.01959e-05	-1.63169	-0.659576
74174620	chr16:74174620:G:A	1.04503e-13	-1.64994	-0.71545	1.06617e-05	-1.60813	-0.638455
74174640	chr16:74174640:AATTT:A	1.35364e-13	-1.66282	-0.443814	1.36593e-05	-1.63499	-0.363841
74174808	chr16:74174808:A:G	1.34191e-13	-1.65892	-0.456418	1.36292e-05	-1.62578	-0.375252
74174963	chr16:74174963:A:G	1.21917e-13	-1.65761	-0.553646	1.24056e-05	-1.6231	-0.472003
74175217	chr16:74175217:T:C	1.12224e-13	-1.63733	-0.656768	1.16264e-05	-1.58628	-0.573689
74175223	chr16:74175223:T:C	1.26876e-13	-1.64453	-0.526863	1.3126e-05	-1.59865	-0.440004
74175255	chr16:74175255:C:T	1.25659e-13	-1.64794	-0.533087	1.2935e-05	-1.60501	-0.448297
74175326	chr16:74175326:G:A	1.15264e-13	-1.6234	-0.643973	1.20171e-05	-1.56784	-0.559074
74175364	chr16:74175364:G:A	2.10112e-13	-1.66696	-1.68486e-09	1.90177e-05	-1.66788	-1.68486e-09
74175510	chr16:74175510:G:A	1.83154e-13	-2.4149e-10	-1.80427	1.66066e-05	-2.4149e-10	-1.80345
74175881	chr16:74175881:G:C	2.1686e-12	1.89323	-1.226	0.000169578	1.72109	-1.20102
74176204	chr16:74176204:A:G	8.12806e-13	0.854285	-1.16839	6.744e-05	0.740919	-1.14293
74176570	chr16:74176570:G:T	2.47107e-13	-2.4149e-10	-1.50478	2.4082e-05	-2.4149e-10	-1.43178
74176727	chr16:74176727:G:A	2.16321e-13	-1.63784	-1.68486e-09	1.92934e-05	-1.65349	-1.68486e-09
74177048	chr16:74177048:TGAA:T	3.26903e-13	-2.4149e-10	-1.22494	3.05903e-05	-2.4149e-10	-1.19256
74177162	chr16:74177162:A:G	1.26524e-13	-0.867307	-1.30686	1.44936e-05	-0.692458	-1.24708
74177191	chr16:74177191:C:T	2.85957e-13	-2.4149e-10	-1.35876	2.8839e-05	-2.4149e-10	-1.25152
74177570	chr16:74177570:G:A	3.60067e-13	-2.4149e-10	-1.12831	3.704e-05	-2.4149e-10	-1.00125
74177991	chr16:74177991:T:A	3.5953e-13	-2.4149e-10	-1.1298	3.69732e-05	-2.4149e-10	-1.00305
74178157	chr16:74178157:C:G	1.14386e-13	-0.948329	-1.32669	1.30123e-05	-0.781972	-1.26538
74178414	chr16:74178414:A:T	1.25696e-13	-0.828425	-1.35231	1.43558e-05	-0.650476	-1.29862
74178531	chr16:74178531:T:C	1.99e-13	-2.4149e-10	-1.7213	1.7463e-05	-2.4149e-10	-1.75316
74178821	chr16:74178821:C:T	3.88204e-13	-2.4149e-10	-1.05307	3.72167e-05	-2.4149e-10	-0.996491
74178922	chr16:74178922:G:A	3.12593e-13	-2.4149e-10	-1.2697	2.7218e-05	-2.4149e-10	-1.30937
74179388	chr16:74179388:A:G	1.84726e-13	-1.1525	-0.643229	1.45981e-05	-1.36539	-0.566969
74179852	chr16:74179852:T:G	9.42447e-13	0.858038	-1.02416	7.53909e-05	0.742668	-1.03323
74179919	chr16:74179919:A:G	9.70971e-13	0.932957	-1.06926	7.74778e-05	0.81889	-1.08215
74180389	chr16:74180389:A:G	1.72421e-13	-1.433	-0.431665	1.41689e-05	-1.63742	-0.324782
74181346	chr16:74181346:T:A	1.20535e-13	-1.64141	-0.581243	1.30151e-05	-1.65309	-0.394047
74181463	chr16:74181463:C:T	2.30983e-12	0.641837	0.0884933	0.000185194	0.471745	0.136409
74181505	chr16:74181505:A:G	1.9912e-13	-2.4149e-10	-1.72069	1.74707e-05	-2.4149e-10	-1.75272
74181666	chr16:74181666:T:C	2.18993e-13	-2.4149e-10	-1.62556	2.19222e-05	-2.4149e-10	-1.52575
74182021	chr16:74182021:A:G	1.93672e-13	-2.4149e-10	-1.74843	1.72117e-05	-2.4149e-10	-1.76766
74182344	chr16:74182344:A:G	8.09336e-14	-0.840099	-1.78087	8.75567e-06	-0.656648	-1.7869
74182427	chr16:74182427:C:G	8.54139e-14	-0.830502	-1.73659	9.2312e-06	-0.648565	-1.74209
74183119	chr16:74183119:C:T	1.8776e-13	-2.4149e-10	-1.77943	1.71228e-05	-2.4149e-10	-1.77284
74183832	chr16:74183832:CATT:C	1.89539e-12	0.532581	-1.68486e-09	0.000172325	0.536134	-1.68486e-09
74183961	chr16:74183961:A:G	1.02362e-13	-0.927338	-1.45875	1.16295e-05	-0.75769	-1.40201
74183967	chr16:74183967:T:C	1.01742e-13	-0.661835	-1.73033	7.14155e-06	-0.869906	-1.77741
74184100	chr16:74184100:G:A	6.16691e-13	-2.4149e-10	-0.590232	5.70333e-05	-2.4149e-10	-0.569614
74184244	chr16:74184244:C:A	2.84991e-13	-1.36214	-1.68486e-09	2.48412e-05	-1.40075	-1.68486e-09
74184580	chr16:74184580:A:T	2.53239e-13	-2.4149e-10	-1.48027	2.47276e-05	-2.4149e-10	-1.40533
74184692	chr16:74184692:T:C	1.93676e-13	-2.4149e-10	-1.74841	1.70785e-05	-2.4149e-10	-1.77543
74184846	chr16:74184846:A:C	3.45831e-13	-2.4149e-10	-1.16865	2.98744e-05	-2.4149e-10	-1.21625
74185064	chr16:74185064:T:C	5.15848e-14	-1.26505	-1.80633	3.77104e-06	-1.49092	-1.79498
74185345	chr16:74185345:G:C	1.93102e-13	-2.4149e-10	-1.75138	1.73547e-05	-2.4149e-10	-1.75938
74185411	chr16:74185411:T:C	5.26825e-14	-1.6396	-1.41072	5.23691e-06	-1.59054	-1.36697
74185487	chr16:74185487:C:G	7.74851e-14	-1.53856	-1.12595	5.76659e-06	-1.66567	-1.1955
74185571	chr16:74185571:G:A	1.99864e-13	-2.4149e-10	-1.71696	1.78421e-05	-2.4149e-10	-1.73169
74185810	chr16:74185810:C:T	1.1004e-13	-0.536767	-1.77699	8.79579e-06	-0.658063	-1.78091
74186090	chr16:74186090:G:A	5.25221e-14	-1.24717	-1.80619	3.83105e-06	-1.47647	-1.79364
74186129	chr16:74186129:G:C	6.37347e-13	-2.4149e-10	-0.557286	5.70913e-05	-2.4149e-10	-0.568597
74186152	chr16:74186152:G:A	1.84405e-13	-2.4149e-10	-1.79746	1.66982e-05	-2.4149e-10	-1.79795
74186727	chr16:74186727:C:T	2.13548e-13	-2.4149e-10	-1.65074	1.93512e-05	-2.4149e-10	-1.65049
74187267	chr16:74187267:T:C	6.5668e-14	-1.59744	-1.23255	5.29331e-06	-1.66784	-1.27896
74187370	chr16:74187370:C:T	7.82203e-14	-1.66437	-0.990706	7.40626e-06	-1.66598	-0.944944
74187714	chr16:74187714:G:C	2.24691e-13	-2.4149e-10	-1.59987	1.97143e-05	-2.4149e-10	-1.6319
74188900	chr16:74188900:C:G	1.18461e-13	-1.21454	-1.02547	9.35137e-06	-1.39798	-0.97975
74188947	chr16:74188947:G:A	1.83462e-13	-2.4149e-10	-1.80259	1.65589e-05	-2.4149e-10	-1.80633
74189218	chr16:74189218:A:T	4.59812e-14	-1.54525	-1.64112	3.46958e-06	-1.66706	-1.70216
74190564	chr16:74190564:G:A	1.84072e-13	-2.4149e-10	-1.79928	1.66966e-05	-2.4149e-10	-1.79804
74190583	chr16:74190583:C:T	1.82938e-13	-2.4149e-10	-1.80545	1.65656e-05	-2.4149e-10	-1.80592
74190596	chr16:74190596:A:T	2.5173e-13	-2.4149e-10	-1.48624	2.4623e-05	-2.4149e-10	-1.40957
74191828	chr16:74191828:T:G	1.03577e-13	-1.65904	-0.71525	9.69769e-06	-1.64063	-0.700732
74192014	chr16:74192014:G:T	1.83094e-13	-2.4149e-10	-1.8046	1.65825e-05	-2.4149e-10	-1.8049
74192322	chr16:74192322:T:C	4.64013e-14	-1.47477	-1.7025	4.01198e-06	-1.5666	-1.65736
74192503	chr16:74192503:G:A	1.13427e-13	-1.64114	-0.642295	1.09386e-05	-1.59501	-0.625936
74192613	chr16:74192613:G:T	1.83505e-13	-2.4149e-10	-1.80236	1.65924e-05	-2.4149e-10	-1.8043
74192616	chr16:74192616:G:C	3.51546e-13	-2.4149e-10	-1.15226	3.19503e-05	-2.4149e-10	-1.14907
74192669	chr16:74192669:C:T	2.18229e-13	-1.62906	-1.68486e-09	1.92033e-05	-1.65817	-1.68486e-09
74192767	chr16:74192767:C:G	1.85076e-13	-2.4149e-10	-1.79384	1.67497e-05	-2.4149e-10	-1.79487
74192872	chr16:74192872:CACAA:C	1.86913e-13	-2.4149e-10	-1.78396	1.68805e-05	-2.4149e-10	-1.78709
74192979	chr16:74192979:T:C	5.58605e-14	-1.62024	-1.3715	4.43386e-06	-1.63994	-1.48404
74193344	chr16:74193344:T:C	1.1644e-13	-1.62105	-0.636178	1.14292e-05	-1.5674	-0.609671
74193926	chr16:74193926:T:C	1.84824e-13	-2.4149e-10	-1.7952	1.67292e-05	-2.4149e-10	-1.79609
74194123	chr16:74194123:G:A	1.92236e-13	-2.4149e-10	-1.75588	1.75948e-05	-2.4149e-10	-1.74564
74194381	chr16:74194381:A:G	9.43776e-14	-1.59803	-0.869266	9.28383e-06	-1.53456	-0.850416
74194382	chr16:74194382:A:G	9.51938e-14	-1.58494	-0.873743	9.42539e-06	-1.51635	-0.853489
74194714	chr16:74194714:T:A	1.99083e-12	0.581706	-1.68486e-09	0.000156792	0.441672	-1.68486e-09
74195254	chr16:74195254:T:G	5.1149e-14	-1.61354	-1.46632	4.18355e-06	-1.63443	-1.54766
74195276	chr16:74195276:G:A	1.88458e-13	-2.4149e-10	-1.77573	1.70461e-05	-2.4149e-10	-1.77733
74195355	chr16:74195355:C:A	3.22239e-13	-2.4149e-10	-1.23931	2.9232e-05	-2.4149e-10	-1.23798
74195630	chr16:74195630:A:G	1.09197e-13	-1.6558	-0.665642	1.03925e-05	-1.61824	-0.653925
74196093	chr16:74196093:C:T	4.17843e-14	-1.5353	-1.74678	3.70812e-06	-1.59313	-1.70959
74196210	chr16:74196210:G:A	1.83356e-13	-2.4149e-10	-1.80317	1.66045e-05	-2.4149e-10	-1.80357
74196453	chr16:74196453:G:A	4.59864e-14	-1.39284	-1.79341	3.86232e-06	-1.45593	-1.80605
74197552	chr16:74197552:A:G	3.78737e-14	-1.57985	-1.80049	3.37702e-06	-1.59509	-1.80117
74197654	chr16:74197654:C:A	7.92569e-14	-0.862075	-1.77983	6.40192e-06	-0.973105	-1.78355
74197832	chr16:74197832:C:T	1.87706e-13	-2.4149e-10	-1.77972	1.69723e-05	-2.4149e-10	-1.78167
74197848	chr16:74197848:A:T	1.82804e-13	-2.4149e-10	-1.80619	1.65754e-05	-2.4149e-10	-1.80533
74198696	chr16:74198696:A:G	3.56108e-13	-2.4149e-10	-1.13937	3.1739e-05	-2.4149e-10	-1.1557
74198731	chr16:74198731:A:T	3.64383e-14	-1.66579	-1.75319	3.28667e-06	-1.66746	-1.75592
74198739	chr16:74198739:A:C	1.10271e-13	-1.59604	-0.715613	1.09059e-05	-1.53104	-0.692906
74199101	chr16:74199101:A:AT	1.83286e-13	-2.4149e-10	-1.80355	1.65589e-05	-2.4149e-10	-1.80632
74199317	chr16:74199317:G:A	5.09392e-14	-1.30847	-1.7755	3.93491e-06	-1.51619	-1.72718
74199365	chr16:74199365:A:T	3.73673e-14	-1.62599	-1.76782	3.34447e-06	-1.63619	-1.76975
74199821	chr16:74199821:A:C	8.94804e-14	-1.58279	-0.937795	8.85625e-06	-1.51272	-0.919405
74199848	chr16:74199848:A:G	2.1875e-13	-2.4149e-10	-1.62667	1.97692e-05	-2.4149e-10	-1.62912
74199960	chr16:74199960:G:A	1.8302e-13	-2.4149e-10	-1.80501	1.65672e-05	-2.4149e-10	-1.80582
74200837	chr16:74200837:CAAAAGAAAATAAGACCTAAACCAGG:C	7.39056e-13	-2.4149e-10	-0.409227	6.58384e-05	-2.4149e-10	-0.426046
74201767	chr16:74201767:C:T	1.45744e-13	-1.63602	-0.396731	1.40309e-05	-1.58619	-0.385801
74201856	chr16:74201856:C:T	3.22201e-13	-2.4149e-10	-1.23943	3.03009e-05	-2.4149e-10	-1.20207
74203269	chr16:74203269:C:T	2.71431e-13	-1.41089	-1.68486e-09	2.32458e-05	-1.46712	-1.68486e-09
74203333	chr16:74203333:T:C	2.67935e-13	-2.4149e-10	-1.42386	2.35427e-05	-2.4149e-10	-1.45443
74203851	chr16:74203851:C:T	2.67568e-12	-2.4149e-10	0.877357	0.000280087	-2.4149e-10	1.02185
74204240	chr16:74204240:A:T	3.18217e-13	-0.654145	-0.597722	2.13244e-05	-0.878227	-0.67517
74204333	chr16:74204333:G:A	1.34413e-12	0.188903	-1.68486e-09	0.000107518	0.0644098	-1.68486e-09
74204562	chr16:74204562:C:T	1.88821e-13	-2.4149e-10	-1.7738	1.72764e-05	-2.4149e-10	-1.76391
74204722	chr16:74204722:G:A	5.3645e-14	-1.22895	-1.80326	3.92212e-06	-1.46621	-1.78041
74204888	chr16:74204888:A:G	8.78976e-14	-1.65733	-0.881102	8.37419e-06	-1.62558	-0.86251
74205188	chr16:74205188:G:A	3.92159e-13	-2.4149e-10	-1.04293	3.61748e-05	-2.4149e-10	-1.02489
74205363	chr16:74205363:T:G	3.07214e-12	-1.35471	2.37024	0.000414347	-1.56681	2.98027
74205654	chr16:74205654:C:T	9.09181e-14	-1.57796	-0.926683	8.73349e-06	-1.52403	-0.922057
74205870	chr16:74205870:G:A	1.0563e-13	-0.617699	-1.73696	8.58387e-06	-0.720262	-1.7431
74206329	chr16:74206329:G:A	2.72424e-13	-1.25359	-0.153652	1.94047e-05	-1.5577	-0.0900388
74206658	chr16:74206658:C:T	1.87529e-13	-2.4149e-10	-1.78066	1.69768e-05	-2.4149e-10	-1.7814
74207006	chr16:74207006:A:G	9.09275e-14	-1.63025	-0.874292	8.82613e-06	-1.5772	-0.858336
74207215	chr16:74207215:T:G	3.52623e-13	-2.4149e-10	-1.1492	3.04898e-05	-2.4149e-10	-1.19586
74207275	chr16:74207275:C:T	1.86727e-13	-2.4149e-10	-1.78495	1.6903e-05	-2.4149e-10	-1.78576
74208576	chr16:74208576:T:A	2.10197e-13	-2.4149e-10	-1.66656	1.871e-05	-2.4149e-10	-1.68419
74208625	chr16:74208625:C:A	1.29567e-13	-1.63165	-0.518753	1.26814e-05	-1.57471	-0.498397
74208783	chr16:74208783:A:G	4.53362e-13	-0.897911	-1.68486e-09	3.89627e-05	-0.950643	-1.68486e-09
74209061	chr16:74209061:T:C	1.15248e-13	-1.62492	-0.642591	1.12398e-05	-1.57002	-0.623762
74209444	chr16:74209444:G:A	1.26761e-13	-1.61124	-0.561055	1.23282e-05	-1.54877	-0.552585
74209972	chr16:74209972:G:A	1.82867e-13	-2.4149e-10	-1.80584	1.65722e-05	-2.4149e-10	-1.80552
74210170	chr16:74210170:A:C	6.17149e-14	-1.6166	-1.27547	5.01386e-06	-1.667	-1.33405
74210591	chr16:74210591:T:G	2.55864e-13	-2.4149e-10	-1.46995	2.25711e-05	-2.4149e-10	-1.49658
74210833	chr16:74210833:C:T	1.27762e-13	-1.60246	-0.561975	1.2429e-05	-1.53512	-0.558099
74211046	chr16:74211046:T:C	2.799e-13	-1.38017	-1.68486e-09	2.75994e-05	-1.29546	-1.68486e-09
74211349	chr16:74211349:C:T	1.182e-13	-1.64589	-0.59633	1.14554e-05	-1.59998	-0.57481
74213008	chr16:74213008:T:C	9.53995e-14	-1.4124	-1.04413	7.8539e-06	-1.45505	-1.09719
74213482	chr16:74213482:T:C	1.0165e-12	-1.46812	1.37764	8.90391e-05	-1.38826	1.26409
74213595	chr16:74213595:A:C	2.16656e-13	-1.63629	-1.68486e-09	1.93096e-05	-1.65265	-1.68486e-09
74213627	chr16:74213627:T:C	7.08808e-14	-1.63492	-1.11868	7.34108e-06	-1.54691	-1.07285
74213805	chr16:74213805:CTGGGAGAT:C	3.40716e-13	-0.63549	-0.548062	2.28666e-05	-0.853183	-0.63039
74214162	chr16:74214162:C:T	3.34663e-13	-2.4149e-10	-1.20148	3.14384e-05	-2.4149e-10	-1.16522
74214434	chr16:74214434:G:A	1.84233e-13	-2.4149e-10	-1.7984	1.67343e-05	-2.4149e-10	-1.79579
74214890	chr16:74214890:C:T	1.15818e-13	-1.66765	-0.594936	1.08635e-05	-1.65106	-0.57678
74215341	chr16:74215341:G:A	3.65625e-13	-0.557787	-0.555207	2.45253e-05	-0.783668	-0.629874
74215934	chr16:74215934:T:C	1.57762e-13	-1.64962	-0.303894	1.42767e-05	-1.66761	-0.287006
74216271	chr16:74216271:C:T	3.37714e-12	-2.4149e-10	1.11019	0.000364076	-2.4149e-10	1.28412
74216354	chr16:74216354:A:G	7.38578e-14	-1.28361	-1.42885	5.73703e-06	-1.45997	-1.40634
74216430	chr16:74216430:C:T	2.12532e-13	-1.65551	-1.68486e-09	1.97421e-05	-1.6305	-1.68486e-09
74217048	chr16:74217048:A:C	3.7091e-13	0.707667	-1.80631	2.98822e-05	0.588133	-1.80412
74217183	chr16:74217183:G:A	2.1081e-13	-1.66364	-1.68486e-09	1.9019e-05	-1.66781	-1.68486e-09
74217225	chr16:74217225:C:T	1.05115e-13	-1.65904	-0.700504	9.51113e-06	-1.66755	-0.693235
74217375	chr16:74217375:T:C	2.19302e-13	-1.62415	-1.68486e-09	2.07865e-05	-1.57894	-1.68486e-09
74218035	chr16:74218035:T:C	1.06727e-13	-1.62402	-0.720307	9.46348e-06	-1.65888	-0.70693
74219274	chr16:74219274:G:C	1.94086e-13	-2.4149e-10	-1.7463	1.76513e-05	-2.4149e-10	-1.74244
74219469	chr16:74219469:T:C	7.37029e-14	-1.52438	-1.19018	5.71017e-06	-1.59606	-1.27494
74220154	chr16:74220154:A:G	2.97074e-13	-2.4149e-10	-1.32062	2.88325e-05	-2.4149e-10	-1.25174
74220327	chr16:74220327:C:T	9.61509e-14	-1.66547	-0.783215	8.90578e-06	-1.64058	-0.785965
74220403	chr16:74220403:A:G	3.44791e-13	-2.4149e-10	-1.17166	2.92768e-05	-2.4149e-10	-1.23645
74220830	chr16:74220830:A:C	9.68999e-14	-1.65319	-0.787727	9.03335e-06	-1.63098	-0.781343
74220960	chr16:74220960:A:G	3.12391e-13	-1.27035	-1.68486e-09	2.40569e-05	-1.43283	-1.68486e-09
74221670	chr16:74221670:C:G	3.00824e-13	-1.30807	-1.68486e-09	2.50668e-05	-1.3917	-1.68486e-09
74223012	chr16:74223012:T:C	2.26477e-13	-2.4149e-10	-1.59196	2.12194e-05	-2.4149e-10	-1.55833
74223280	chr16:74223280:GAAGA:G	3.43926e-13	-2.4149e-10	-1.17417	2.85274e-05	-2.4149e-10	-1.26238
74224409	chr16:74224409:A:G	6.35067e-14	-1.59302	-1.27043	5.15645e-06	-1.66768	-1.30532
74225041	chr16:74225041:C:T	5.58232e-14	-1.59351	-1.3989	5.44762e-06	-1.52195	-1.39612
74225287	chr16:74225287:C:G	7.97063e-14	-1.62597	-1.01028	7.56818e-06	-1.56801	-1.02128
74225295	chr16:74225295:A:C	2.94154e-13	-1.3305	-1.68486e-09	2.49177e-05	-1.39767	-1.68486e-09
74225306	chr16:74225306:C:T	2.52189e-13	-2.4149e-10	-1.48442	2.46851e-05	-2.4149e-10	-1.40705
74225537	chr16:74225537:CT:C	2.11127e-13	-1.66214	-1.68486e-09	1.90174e-05	-1.6679	-1.68486e-09
74226018	chr16:74226018:G:C	4.60751e-13	-2.4149e-10	-0.881742	4.18458e-05	-2.4149e-10	-0.879256
74226907	chr16:74226907:T:C	2.09158e-13	-2.4149e-10	-1.67151	1.91911e-05	-2.4149e-10	-1.6588
74227783	chr16:74227783:G:A	5.42851e-13	-0.717766	-1.68486e-09	4.72632e-05	-0.757516	-1.68486e-09
74228093	chr16:74228093:G:A	1.11618e-13	-1.66524	-0.634275	1.05923e-05	-1.66354	-0.589583
74228155	chr16:74228155:G:A	8.71159e-14	-1.53827	-1.00909	8.52698e-06	-1.44963	-1.02038
74228799	chr16:74228799:A:T	2.1672e-13	-1.636	-1.68486e-09	2.0392e-05	-1.59811	-1.68486e-09
74229120	chr16:74229120:C:T	6.65806e-14	-1.65993	-1.15626	6.191e-06	-1.62937	-1.16078
74229347	chr16:74229347:T:C	1.82955e-13	-2.4149e-10	-1.80536	1.66008e-05	-2.4149e-10	-1.8038
74229485	chr16:74229485:T:C	6.96435e-14	-1.60516	-1.16605	5.59019e-06	-1.66784	-1.2244
74230183	chr16:74230183:A:G	4.34977e-14	-1.5337	-1.7082	4.00484e-06	-1.50939	-1.71636
74230295	chr16:74230295:A:G	4.05568e-13	-1.44211	0.432797	3.34779e-05	-1.61819	0.51583
74230362	chr16:74230362:T:C	7.48886e-14	-1.62841	-1.07019	6.54242e-06	-1.65973	-1.07522
74230652	chr16:74230652:C:A	2.81671e-13	-2.4149e-10	-1.37386	2.47049e-05	-2.4149e-10	-1.40625
74230706	chr16:74230706:C:T	1.66159e-12	0.400929	-1.68486e-09	0.000131991	0.269483	-1.68486e-09
74230897	chr16:74230897:A:T	2.10885e-13	-1.66329	-1.68486e-09	1.90249e-05	-1.6675	-1.68486e-09
74231251	chr16:74231251:G:A	1.83276e-13	-2.4149e-10	-1.8036	1.66228e-05	-2.4149e-10	-1.80247
74232573	chr16:74232573:C:T	1.85981e-13	-2.4149e-10	-1.78895	1.70472e-05	-2.4149e-10	-1.77726
74233346	chr16:74233346:C:T	6.98044e-14	-1.61893	-1.14997	5.66731e-06	-1.66628	-1.21225
74233798	chr16:74233798:T:A	7.5562e-14	-0.916042	-1.77361	6.16823e-06	-1.01545	-1.77839
74233871	chr16:74233871:C:T	1.17125e-13	-0.469646	-1.78172	9.80145e-06	-0.536447	-1.79427
74233956	chr16:74233956:T:G	1.1858e-13	-1.65854	-0.580471	1.08117e-05	-1.66737	-0.565249
74234450	chr16:74234450:C:G	7.75874e-14	-1.62711	-1.03609	7.106e-06	-1.66641	-0.985903
74234651	chr16:74234651:G:A	1.8366e-13	-2.4149e-10	-1.80151	1.66637e-05	-2.4149e-10	-1.80001
74234755	chr16:74234755:C:T	5.25038e-14	-1.24761	-1.80611	4.15689e-06	-1.39687	-1.79161
74234815	chr16:74234815:A:G	1.82796e-13	-2.4149e-10	-1.80623	1.66045e-05	-2.4149e-10	-1.80358
74235003	chr16:74235003:T:C	8.77288e-14	-1.65893	-0.881421	8.03869e-06	-1.66764	-0.861346
74235219	chr16:74235219:A:C	2.15529e-13	-1.6415	-1.68486e-09	1.91418e-05	-1.66137	-1.68486e-09
74235729	chr16:74235729:C:T	1.95474e-13	-2.4149e-10	-1.73917	1.79342e-05	-2.4149e-10	-1.72654
74235929	chr16:74235929:T:C	3.15278e-13	-2.4149e-10	-1.26115	3.08217e-05	-2.4149e-10	-1.18503
74236144	chr16:74236144:G:A	7.34713e-14	-1.66212	-1.05558	6.68541e-06	-1.66668	-1.04664
74236498	chr16:74236498:C:G	1.82845e-13	-2.4149e-10	-1.80596	1.65591e-05	-2.4149e-10	-1.80631
```
