## Supplementary material for "Characterization of shared and ancestry-specific signals driving complex traits using multi-ancestry fine-mapping": susiex_nc3.cs80.snp (part 2 of 2)

```
74236637	chr16:74236637:C:T	6.17985e-14	-1.08484	-1.80588	5.14647e-06	-1.16879	-1.80615
74236897	chr16:74236897:T:C	2.11707e-13	-1.6594	-1.68486e-09	1.91322e-05	-1.66188	-1.68486e-09
74237247	chr16:74237247:T:C	5.84682e-14	-1.66011	-1.28601	5.22567e-06	-1.6382	-1.32146
74237373	chr16:74237373:G:C	1.86053e-13	-2.4149e-10	-1.78857	1.69379e-05	-2.4149e-10	-1.78369
74237704	chr16:74237704:G:A	4.1062e-14	-1.64819	-1.65133	3.63683e-06	-1.65461	-1.66753
74237969	chr16:74237969:G:C	5.13751e-14	-1.58068	-1.49477	4.12864e-06	-1.66517	-1.53013
74237987	chr16:74237987:C:T	2.67441e-13	-2.4149e-10	-1.4257	2.50589e-05	-2.4149e-10	-1.39202
74238192	chr16:74238192:AC:A	2.22864e-13	-1.60804	-1.68486e-09	2.12309e-05	-1.55779	-1.68486e-09
74238319	chr16:74238319:A:G	9.95164e-14	-1.59906	-0.815221	8.17148e-06	-1.66785	-0.844751
74238588	chr16:74238588:C:T	1.9693e-13	-2.4149e-10	-1.73175	1.81939e-05	-2.4149e-10	-1.71216
74238831	chr16:74238831:A:C	7.0055e-14	-1.07142	-1.6939	5.67212e-06	-1.18358	-1.6941
74238959	chr16:74238959:G:A	1.83294e-13	-2.4149e-10	-1.80351	1.66379e-05	-2.4149e-10	-1.80157
74239037	chr16:74239037:T:C	1.90896e-13	-2.4149e-10	-1.76287	1.74598e-05	-2.4149e-10	-1.75335
74239092	chr16:74239092:T:C	1.83305e-13	-2.4149e-10	-1.80345	1.66327e-05	-2.4149e-10	-1.80188
74240099	chr16:74240099:GCCA:G	5.80669e-14	-1.14668	-1.80633	4.5027e-06	-1.31375	-1.79482
74240933	chr16:74240933:G:A	7.71174e-14	-0.91516	-1.75411	6.04345e-06	-1.06508	-1.74919
74241018	chr16:74241018:C:T	2.68517e-13	-2.4149e-10	-1.42169	2.5143e-05	-2.4149e-10	-1.38867
74241055	chr16:74241055:T:C	2.04241e-13	-1.27301	-0.422287	1.7303e-05	-1.332	-0.430373
74241343	chr16:74241343:C:T	2.10002e-13	-1.66749	-1.68486e-09	1.90228e-05	-1.66761	-1.68486e-09
74241369	chr16:74241369:T:C	2.90968e-13	-2.4149e-10	-1.34139	2.72338e-05	-2.4149e-10	-1.30879
74241502	chr16:74241502:C:T	1.83419e-13	-2.4149e-10	-1.80283	1.66616e-05	-2.4149e-10	-1.80014
74242032	chr16:74242032:T:C	2.75078e-13	-2.4149e-10	-1.39755	2.57226e-05	-2.4149e-10	-1.36588
74242504	chr16:74242504:T:C	4.35214e-13	-0.938763	-1.68486e-09	4.31927e-05	-0.847577	-1.68486e-09
74242680	chr16:74242680:C:G	1.94166e-13	-2.4149e-10	-1.74589	1.79628e-05	-2.4149e-10	-1.72494
74242729	chr16:74242729:A:G	2.74972e-13	-2.4149e-10	-1.39793	2.57116e-05	-2.4149e-10	-1.36631
74242805	chr16:74242805:C:A	2.04468e-13	-2.4149e-10	-1.69419	1.9069e-05	-2.4149e-10	-1.66518
74242810	chr16:74242810:T:C	3.95203e-14	-1.65473	-1.68306	3.56228e-06	-1.65936	-1.68349
74242994	chr16:74242994:A:G	2.17096e-13	-2.4149e-10	-1.63426	2.04087e-05	-2.4149e-10	-1.59729
74243005	chr16:74243005:A:G	2.49841e-13	-2.4149e-10	-1.49377	2.32742e-05	-2.4149e-10	-1.4659
74243377	chr16:74243377:T:C	2.73645e-13	-2.4149e-10	-1.40277	2.5583e-05	-2.4149e-10	-1.37132
74243502	chr16:74243502:A:T	2.75078e-13	-2.4149e-10	-1.39755	2.57226e-05	-2.4149e-10	-1.36588
74243700	chr16:74243700:G:A	2.75078e-13	-2.4149e-10	-1.39755	2.57226e-05	-2.4149e-10	-1.36588
74243945	chr16:74243945:C:T	8.70431e-12	-1.28504	3.34202	0.00106978	-1.5679	3.92986
74244020	chr16:74244020:C:T	6.95617e-14	-1.0364	-1.73599	5.74386e-06	-1.13125	-1.73386
74244235	chr16:74244235:ACT:A	1.40576e-12	0.233732	-1.68486e-09	0.000112288	0.107815	-1.68486e-09
74244702	chr16:74244702:C:A	1.82804e-13	-2.4149e-10	-1.80619	1.65588e-05	-2.4149e-10	-1.80633
74245802	chr16:74245802:T:C	1.09241e-13	-1.62988	-0.691168	9.83323e-06	-1.65252	-0.674964
74246043	chr16:74246043:T:C	2.92588e-13	-2.4149e-10	-1.33584	2.83083e-05	-2.4149e-10	-1.27009
74246277	chr16:74246277:T:C	1.89767e-13	-2.4149e-10	-1.7688	1.71074e-05	-2.4149e-10	-1.77374
74246325	chr16:74246325:T:A	1.92e-13	-2.4149e-10	-1.7571	1.73003e-05	-2.4149e-10	-1.76253
74246490	chr16:74246490:A:T	4.73838e-12	1.44885	-1.68486e-09	0.000528122	1.65608	-1.68486e-09
74246733	chr16:74246733:T:G	4.73772e-14	-1.65624	-1.50022	4.18927e-06	-1.6679	-1.51282
74246797	chr16:74246797:T:C	8.62792e-14	-1.15228	-1.40473	5.66217e-06	-1.4465	-1.43294
74247117	chr16:74247117:T:C	1.82825e-13	-2.4149e-10	-1.80607	1.6559e-05	-2.4149e-10	-1.80632
74247780	chr16:74247780:C:T	1.9067e-13	-2.4149e-10	-1.76406	1.71842e-05	-2.4149e-10	-1.76926
74247851	chr16:74247851:T:C	2.10032e-13	-1.66734	-1.68486e-09	1.93454e-05	-1.65079	-1.68486e-09
74247860	chr16:74247860:T:TG	1.9073e-13	-2.4149e-10	-1.76374	1.71881e-05	-2.4149e-10	-1.76903
74248637	chr16:74248637:A:G	3.61254e-14	-1.65547	-1.77213	3.25723e-06	-1.65982	-1.77255
74248650	chr16:74248650:A:C	2.1834e-13	-1.62855	-1.68486e-09	1.94238e-05	-1.64675	-1.68486e-09
74248736	chr16:74248736:T:C	1.90862e-13	-2.4149e-10	-1.76305	1.71996e-05	-2.4149e-10	-1.76836
74248834	chr16:74248834:T:C	1.97559e-13	-2.4149e-10	-1.72857	1.77771e-05	-2.4149e-10	-1.73534
74249089	chr16:74249089:C:G	2.13707e-13	-1.64999	-1.68486e-09	1.90773e-05	-1.66475	-1.68486e-09
74249156	chr16:74249156:A:G	1.92006e-13	-2.4149e-10	-1.75707	1.72118e-05	-2.4149e-10	-1.76765
74249269	chr16:74249269:T:C	1.91012e-13	-2.4149e-10	-1.76226	1.72081e-05	-2.4149e-10	-1.76787
74249378	chr16:74249378:G:A	1.93148e-13	-2.4149e-10	-1.75114	1.73882e-05	-2.4149e-10	-1.75746
74249382	chr16:74249382:G:T	1.93639e-13	-2.4149e-10	-1.74861	1.74298e-05	-2.4149e-10	-1.75507
74249729	chr16:74249729:A:G	2.34401e-13	-1.55757	-1.68486e-09	1.98672e-05	-1.62418	-1.68486e-09
74251140	chr16:74251140:T:C	1.93908e-13	-2.4149e-10	-1.74722	1.74585e-05	-2.4149e-10	-1.75342
74251850	chr16:74251850:T:C	1.92833e-13	-2.4149e-10	-1.75277	1.73838e-05	-2.4149e-10	-1.75771
74252118	chr16:74252118:G:C	1.90657e-13	-2.4149e-10	-1.76412	1.71754e-05	-2.4149e-10	-1.76977
74252678	chr16:74252678:G:A	5.41346e-14	-1.40666	-1.61646	3.79478e-06	-1.64077	-1.63885
74252747	chr16:74252747:A:G	2.91361e-13	-1.17738	-0.162656	2.14691e-05	-1.41633	-0.130299
74252998	chr16:74252998:C:T	6.49441e-14	-1.04784	-1.79323	5.26561e-06	-1.15617	-1.79588
74253058	chr16:74253058:T:C	2.08304e-13	-2.4149e-10	-1.6756	1.91023e-05	-2.4149e-10	-1.66344
74253537	chr16:74253537:A:T	2.12956e-13	-2.4149e-10	-1.65352	1.8442e-05	-2.4149e-10	-1.69862
74253678	chr16:74253678:G:A	4.13493e-14	-1.66111	-1.63144	4.14994e-06	-1.54168	-1.64847
74254526	chr16:74254526:CCTTA:C	1.82808e-13	-2.4149e-10	-1.80616	1.65709e-05	-2.4149e-10	-1.8056
74254862	chr16:74254862:G:A	1.91093e-13	-2.4149e-10	-1.76184	1.72157e-05	-2.4149e-10	-1.76743
74254942	chr16:74254942:T:G	2.42901e-13	-1.52195	-1.68486e-09	2.20501e-05	-1.51993	-1.68486e-09
74254958	chr16:74254958:T:C	1.94388e-13	-2.4149e-10	-1.74475	1.7501e-05	-2.4149e-10	-1.75099
74255344	chr16:74255344:T:C	1.92039e-13	-2.4149e-10	-1.7569	1.72946e-05	-2.4149e-10	-1.76286
74255744	chr16:74255744:T:C	1.8613e-13	-2.4149e-10	-1.78815	1.69972e-05	-2.4149e-10	-1.7802
74255745	chr16:74255745:G:A	1.97068e-13	-2.4149e-10	-1.73105	1.81078e-05	-2.4149e-10	-1.71691
74256580	chr16:74256580:C:T	1.82917e-13	-2.4149e-10	-1.80557	1.65877e-05	-2.4149e-10	-1.80459
74256581	chr16:74256581:G:A	1.84045e-13	-2.4149e-10	-1.79942	1.67247e-05	-2.4149e-10	-1.79636
74256742	chr16:74256742:C:T	1.06195e-13	-1.5888	-0.760526	9.59987e-06	-1.65517	-0.696326
74257204	chr16:74257204:G:A	1.84569e-13	-2.4149e-10	-1.79658	1.67845e-05	-2.4149e-10	-1.7928
74257325	chr16:74257325:C:T	2.09965e-13	-1.66766	-1.68486e-09	1.91641e-05	-1.66021	-1.68486e-09
74257546	chr16:74257546:T:C	2.08914e-13	-2.4149e-10	-1.67268	1.92816e-05	-2.4149e-10	-1.6541
74257710	chr16:74257710:C:A	1.84049e-13	-2.4149e-10	-1.7994	1.67251e-05	-2.4149e-10	-1.79634
74258540	chr16:74258540:C:T	3.70364e-14	-1.65756	-1.74514	3.33363e-06	-1.66173	-1.74746
74258600	chr16:74258600:C:T	3.70695e-14	-1.65517	-1.74663	3.33512e-06	-1.65986	-1.74888
74258975	chr16:74258975:G:A	2.23913e-13	-1.60334	-1.68486e-09	2.01495e-05	-1.61007	-1.68486e-09
74259446	chr16:74259446:TC:T	1.82803e-13	-2.4149e-10	-1.80619	1.65637e-05	-2.4149e-10	-1.80603
74260037	chr16:74260037:C:A	4.21118e-14	-1.65647	-1.61781	3.94454e-06	-1.65466	-1.58625
74260558	chr16:74260558:G:A	2.45526e-13	-2.4149e-10	-1.5112	2.16e-05	-2.4149e-10	-1.54055
74260639	chr16:74260639:C:A	2.19958e-13	-2.4149e-10	-1.62116	2.19402e-05	-2.4149e-10	-1.52493
74261446	chr16:74261446:T:C	2.54182e-13	-1.47655	-1.68486e-09	2.19589e-05	-1.52407	-1.68486e-09
74261482	chr16:74261482:T:C	2.46199e-13	-2.4149e-10	-1.50846	2.2944e-05	-2.4149e-10	-1.48019
74261665	chr16:74261665:C:T	8.48694e-14	-0.813545	-1.75994	6.95638e-06	-0.912615	-1.76098
74262222	chr16:74262222:G:A	2.16986e-13	-2.4149e-10	-1.63477	2.02605e-05	-2.4149e-10	-1.60457
74262456	chr16:74262456:ATGT:A	1.84101e-13	-2.4149e-10	-1.79912	1.67355e-05	-2.4149e-10	-1.79572
74262457	chr16:74262457:T:C	2.3079e-13	-2.4149e-10	-1.57309	2.29175e-05	-2.4149e-10	-1.48135
74262660	chr16:74262660:A:G	5.80518e-14	-1.35436	-1.5989	5.63659e-06	-1.34748	-1.53648
74262750	chr16:74262750:C:G	5.02299e-14	-1.58067	-1.51732	3.96887e-06	-1.63531	-1.59945
74262927	chr16:74262927:G:A	5.61295e-14	-1.58636	-1.40057	4.36945e-06	-1.639	-1.49961
74263042	chr16:74263042:T:C	1.82838e-13	-2.4149e-10	-1.806	1.65767e-05	-2.4149e-10	-1.80525
74263377	chr16:74263377:A:G	1.23198e-12	-2.4149e-10	0.101781	0.000136882	-2.4149e-10	0.305874
74264004	chr16:74264004:A:C	2.30317e-13	-2.4149e-10	-1.57515	2.22984e-05	-2.4149e-10	-1.50873
74264975	chr16:74264975:G:A	6.85203e-14	-1.34196	-1.44551	6.81062e-06	-1.33776	-1.35701
74265076	chr16:74265076:C:A	2.71033e-13	-2.4149e-10	-1.41236	2.48899e-05	-2.4149e-10	-1.39878
74265288	chr16:74265288:T:C	6.37504e-14	-1.34826	-1.51137	6.29067e-06	-1.34435	-1.42983
74265351	chr16:74265351:T:C	2.60893e-13	-2.4149e-10	-1.45049	2.4049e-05	-2.4149e-10	-1.43315
74266117	chr16:74266117:A:G	2.49657e-13	-0.562679	-0.931835	1.73261e-05	-0.764654	-0.996381
74266124	chr16:74266124:C:G	2.42645e-13	-0.571661	-0.95134	1.68633e-05	-0.774608	-1.0135
74266429	chr16:74266429:T:G	5.20737e-13	-2.4149e-10	-0.759356	5.08524e-05	-2.4149e-10	-0.684321
74266635	chr16:74266635:G:A	5.10767e-14	-1.40429	-1.67698	4.01793e-06	-1.55634	-1.66614
74266906	chr16:74266906:T:C	1.85899e-13	-2.4149e-10	-1.7894	1.67524e-05	-2.4149e-10	-1.79471
74267232	chr16:74267232:C:G	1.83386e-13	-2.4149e-10	-1.80301	1.66594e-05	-2.4149e-10	-1.80027
74267397	chr16:74267397:AATGG:A	2.1487e-13	-2.4149e-10	-1.64457	1.9829e-05	-2.4149e-10	-1.6261
74267578	chr16:74267578:G:A	6.54517e-14	-1.49068	-1.34261	5.87323e-06	-1.44054	-1.40231
74267732	chr16:74267732:A:C	4.81932e-14	-1.36226	-1.77712	4.03616e-06	-1.48696	-1.731
74267954	chr16:74267954:C:T	1.83653e-13	-2.4149e-10	-1.80155	1.66778e-05	-2.4149e-10	-1.79917
74268828	chr16:74268828:T:C	5.19714e-13	-1.56581	0.804491	4.8052e-05	-1.66134	0.920373
74268892	chr16:74268892:T:C	2.85499e-13	-0.324675	-1.03569	1.94752e-05	-0.540203	-1.10391
74269781	chr16:74269781:T:G	2.24428e-13	-2.4149e-10	-1.60105	2.03452e-05	-2.4149e-10	-1.6004
74270426	chr16:74270426:G:A	1.38304e-12	0.217437	-1.68486e-09	0.00011086	0.0950221	-1.68486e-09
74270710	chr16:74270710:C:G	5.05305e-13	-2.4149e-10	-0.789439	4.32408e-05	-2.4149e-10	-0.846464
74270966	chr16:74270966:A:G	6.48896e-14	-1.66768	-1.17423	6.31225e-06	-1.63342	-1.13733
74272162	chr16:74272162:G:A	1.82828e-13	-2.4149e-10	-1.80605	1.65593e-05	-2.4149e-10	-1.8063
74272240	chr16:74272240:C:A	1.82826e-13	-2.4149e-10	-1.80606	1.65754e-05	-2.4149e-10	-1.80533
74272553	chr16:74272553:A:C	1.83519e-13	-2.4149e-10	-1.80228	1.66685e-05	-2.4149e-10	-1.79973
74272593	chr16:74272593:C:G	5.2132e-13	-2.4149e-10	-0.758237	4.47413e-05	-2.4149e-10	-0.812352
74272693	chr16:74272693:C:G	4.18322e-14	-1.47481	-1.80612	3.61434e-06	-1.53258	-1.79576
74273438	chr16:74273438:T:G	4.14552e-13	-0.987402	-1.68486e-09	4.26842e-05	-0.859419	-1.68486e-09
74275431	chr16:74275431:A:G	7.73627e-14	-1.43497	-1.23113	7.92115e-06	-1.42586	-1.11785
74275608	chr16:74275608:G:C	4.79506e-14	-1.66789	-1.47654	4.35994e-06	-1.66373	-1.47706
74275694	chr16:74275694:T:C	6.33817e-14	-1.33613	-1.5293	6.21229e-06	-1.32858	-1.45814
74275769	chr16:74275769:C:A	1.88076e-13	-2.4149e-10	-1.77776	1.72097e-05	-2.4149e-10	-1.76777
74276942	chr16:74276942:T:C	6.28789e-14	-1.3847	-1.48869	6.22255e-06	-1.37854	-1.40653
74277555	chr16:74277555:G:A	9.04845e-14	-1.09005	-1.41937	6.99733e-06	-1.23551	-1.43221
74277898	chr16:74277898:T:C	6.46367e-14	-1.47747	-1.36835	6.37862e-06	-1.47384	-1.28646
74278146	chr16:74278146:T:C	1.98316e-13	-1.5259	-0.198834	2.32203e-05	-1.52539	0.0571659
74278181	chr16:74278181:C:T	7.72653e-14	-1.45468	-1.21267	7.88867e-06	-1.44907	-1.09875
74278209	chr16:74278209:G:A	3.45011e-13	-1.17102	-1.68486e-09	2.97744e-05	-1.2196	-1.68486e-09
74278318	chr16:74278318:T:C	8.38111e-14	-1.57613	-1.0099	7.28254e-06	-1.54004	-1.08773
74278605	chr16:74278605:C:T	4.45997e-13	-2.4149e-10	-0.914289	4.32918e-05	-2.4149e-10	-0.845284
74278614	chr16:74278614:G:A	4.14756e-13	-1.38994	0.403025	2.84252e-05	-1.62426	0.358287
74279060	chr16:74279060:C:G	8.21369e-14	-0.851106	-1.75511	6.75772e-06	-0.944584	-1.75798
74279297	chr16:74279297:T:C	1.39799e-12	0.228194	-1.68486e-09	0.000111837	0.103798	-1.68486e-09
74279647	chr16:74279647:C:T	5.77619e-14	-1.39905	-1.55922	5.64618e-06	-1.39303	-1.48924
74279728	chr16:74279728:C:G	4.2177e-14	-1.46717	-1.80556	3.67417e-06	-1.52688	-1.78504
74280366	chr16:74280366:A:G	1.82778e-13	-2.4149e-10	-1.80633	1.65636e-05	-2.4149e-10	-1.80604
74280381	chr16:74280381:T:C	5.42224e-14	-1.33859	-1.68291	3.75198e-06	-1.54498	-1.74599
74280428	chr16:74280428:A:G	5.38733e-13	-2.4149e-10	-0.725381	5.26426e-05	-2.4149e-10	-0.649723
74280582	chr16:74280582:G:A	8.98266e-14	-1.11664	-1.40008	7.93618e-06	-1.19026	-1.35156
74280940	chr16:74280940:A:G	5.51231e-13	-2.4149e-10	-0.702446	5.92216e-05	-2.4149e-10	-0.531963
74281288	chr16:74281288:G:A	2.9425e-13	-1.53076	0.200592	2.30058e-05	-1.66394	0.186442
74281474	chr16:74281474:AC:A	6.87932e-14	-1.44028	-1.34322	6.91833e-06	-1.43445	-1.24463
74282268	chr16:74282268:A:C	5.59375e-14	-1.4074	-1.58296	5.4462e-06	-1.40129	-1.51704
74282665	chr16:74282665:T:C	2.10419e-13	-2.4149e-10	-1.6655	1.82721e-05	-2.4149e-10	-1.70788
74283334	chr16:74283334:C:T	1.83393e-13	-2.4149e-10	-1.80297	1.66506e-05	-2.4149e-10	-1.8008
74283549	chr16:74283549:T:C	7.82932e-14	-0.856719	-1.79742	6.4609e-06	-0.948903	-1.79858
74284372	chr16:74284372:G:C	1.82915e-13	-2.4149e-10	-1.80558	1.65905e-05	-2.4149e-10	-1.80442
74284446	chr16:74284446:T:G	4.69945e-13	-2.4149e-10	-0.861985	4.53983e-05	-2.4149e-10	-0.797775
74285287	chr16:74285287:T:C	3.56087e-12	-1.32453	2.48769	0.000326509	-1.58963	2.76484
74285358	chr16:74285358:C:T	6.36736e-13	-0.558246	-1.68486e-09	6.29723e-05	-0.470554	-1.68486e-09
74285431	chr16:74285431:G:A	2.84764e-13	-2.4149e-10	-1.36294	2.68512e-05	-2.4149e-10	-1.32294
74285620	chr16:74285620:C:T	1.82883e-13	-2.4149e-10	-1.80575	1.6577e-05	-2.4149e-10	-1.80523
74285694	chr16:74285694:C:T	2.0622e-13	-2.4149e-10	-1.68566	1.87769e-05	-2.4149e-10	-1.68062
74285720	chr16:74285720:A:C	5.23807e-14	-1.64846	-1.4076	4.21439e-06	-1.66157	-1.51318
74286664	chr16:74286664:T:C	1.83108e-13	-2.4149e-10	-1.80453	1.66564e-05	-2.4149e-10	-1.80045
74286753	chr16:74286753:A:G	1.22147e-13	-1.05776	-1.15162	1.06354e-05	-1.13914	-1.10992
74286908	chr16:74286908:T:C	9.85555e-14	-0.638522	-1.78546	7.95423e-06	-0.752209	-1.78734
74287327	chr16:74287327:A:T	2.67496e-13	-1.54176	0.11626	2.17073e-05	-1.66581	0.13021
74287522	chr16:74287522:G:A	2.33265e-12	0.740161	-1.68486e-09	0.000271842	0.991972	-1.68486e-09
74287672	chr16:74287672:G:A	8.61702e-14	-0.935197	-1.62308	5.13865e-06	-1.33569	-1.64077
74288448	chr16:74288448:A:G	1.25986e-13	-0.546268	-1.63216	7.21472e-06	-0.895507	-1.74162
74289041	chr16:74289041:C:T	3.79851e-13	-2.4149e-10	-1.07482	3.49388e-05	-2.4149e-10	-1.05965
74289347	chr16:74289347:C:G	6.35586e-14	-1.33358	-1.52906	6.26403e-06	-1.32586	-1.45257
74289569	chr16:74289569:C:T	2.00738e-13	-2.4149e-10	-1.7126	1.80062e-05	-2.4149e-10	-1.72253
74289580	chr16:74289580:AAAC:A	6.20567e-14	-1.49113	-1.39543	6.20439e-06	-1.48667	-1.30132
74290851	chr16:74290851:G:C	5.1475e-14	-1.3994	-1.67411	4.95597e-06	-1.393	-1.61966
74290964	chr16:74290964:T:C	9.32714e-14	-1.45669	-1.0224	7.37517e-06	-1.57489	-1.04024
74291233	chr16:74291233:G:A	7.9297e-14	-1.17281	-1.46859	4.89962e-06	-1.43678	-1.58731
74291283	chr16:74291283:T:C	5.85982e-14	-1.44256	-1.50133	5.8054e-06	-1.43646	-1.418
74291446	chr16:74291446:T:C	5.14505e-14	-1.40007	-1.67391	4.95293e-06	-1.3937	-1.61957
74291454	chr16:74291454:A:G	1.83915e-13	-2.4149e-10	-1.80013	1.66014e-05	-2.4149e-10	-1.80376
74291970	chr16:74291970:C:A	5.87368e-14	-1.44286	-1.49868	5.81652e-06	-1.43678	-1.41576
74292092	chr16:74292092:G:C	5.13486e-14	-1.3996	-1.67636	4.94122e-06	-1.39324	-1.6224
74292110	chr16:74292110:T:C	2.80406e-13	-1.37836	-1.68486e-09	2.39371e-05	-1.43782	-1.68486e-09
74292324	chr16:74292324:G:A	4.97228e-14	-1.43177	-1.67636	4.7802e-06	-1.42637	-1.6224
74292359	chr16:74292359:T:C	1.82967e-13	-2.4149e-10	-1.8053	1.66099e-05	-2.4149e-10	-1.80325
74293094	chr16:74293094:T:A	5.14115e-14	-1.39997	-1.67477	4.94888e-06	-1.39363	-1.62045
74293891	chr16:74293891:C:T	8.84843e-14	-0.731042	-1.80073	7.23689e-06	-0.834725	-1.79933
74294132	chr16:74294132:G:A	1.82813e-13	-2.4149e-10	-1.80614	1.65781e-05	-2.4149e-10	-1.80517
74294679	chr16:74294679:A:C	7.37184e-14	-1.49488	-1.21947	7.48937e-06	-1.48483	-1.11493
74294900	chr16:74294900:G:A	5.0562e-14	-1.38234	-1.70906	4.80444e-06	-1.37989	-1.66382
74295013	chr16:74295013:A:G	1.83264e-13	-2.4149e-10	-1.80367	1.6571e-05	-2.4149e-10	-1.80559
74295103	chr16:74295103:G:C	5.28577e-13	-2.4149e-10	-0.744412	5.12687e-05	-2.4149e-10	-0.676168
74295152	chr16:74295152:GAC:G	3.60052e-14	-1.6584	-1.77254	3.15571e-06	-1.66643	-1.7976
74295304	chr16:74295304:T:G	8.34551e-14	-1.62654	-0.96375	8.63374e-06	-1.62268	-0.834888
74296363	chr16:74296363:A:G	2.32759e-13	-2.4149e-10	-1.5646	2.141e-05	-2.4149e-10	-1.54939
74296823	chr16:74296823:G:A	3.29365e-13	-2.4149e-10	-1.21743	3.10309e-05	-2.4149e-10	-1.17826
74297081	chr16:74297081:G:A	1.54901e-12	0.330774	-1.68486e-09	0.000118342	0.160331	-1.68486e-09
74297101	chr16:74297101:T:A	1.82832e-13	-2.4149e-10	-1.80603	1.65899e-05	-2.4149e-10	-1.80445
74297608	chr16:74297608:C:T	1.83231e-13	-2.4149e-10	-1.80385	1.66417e-05	-2.4149e-10	-1.80134
74297976	chr16:74297976:T:C	1.13094e-12	-2.4149e-10	0.0162023	0.000108325	-2.4149e-10	0.0718857
74298603	chr16:74298603:C:T	2.04329e-13	-2.4149e-10	-1.69487	1.90705e-05	-2.4149e-10	-1.66511
74298663	chr16:74298663:G:A	3.4318e-13	-1.17635	-1.68486e-09	3.59564e-05	-1.03094	-1.68486e-09
74298942	chr16:74298942:T:C	5.48993e-14	-1.40779	-1.6013	5.31681e-06	-1.40078	-1.5416
74298985	chr16:74298985:G:A	5.08815e-13	-2.4149e-10	-0.782515	4.38107e-05	-2.4149e-10	-0.83337
74299112	chr16:74299112:A:G	1.83185e-13	-2.4149e-10	-1.8041	1.66348e-05	-2.4149e-10	-1.80175
74299391	chr16:74299391:T:G	5.50918e-14	-1.20045	-1.80515	3.91908e-06	-1.44646	-1.80093
74299839	chr16:74299839:T:C	1.0766e-13	-0.679081	-1.65654	8.76805e-06	-0.780605	-1.66153
74300471	chr16:74300471:T:C	2.83973e-13	-1.36572	-1.68486e-09	2.49724e-05	-1.39548	-1.68486e-09
74300662	chr16:74300662:A:T	1.86856e-13	-2.4149e-10	-1.78426	1.66897e-05	-2.4149e-10	-1.79845
74300831	chr16:74300831:T:G	1.87664e-13	-2.4149e-10	-1.77995	1.72951e-05	-2.4149e-10	-1.76283
74301210	chr16:74301210:C:T	1.87775e-13	-2.4149e-10	-1.77936	1.70952e-05	-2.4149e-10	-1.77445
74301486	chr16:74301486:A:G	5.75832e-14	-1.2952	-1.66617	5.53587e-06	-1.28749	-1.61451
74301865	chr16:74301865:C:T	2.14543e-13	-2.4149e-10	-1.64609	2.00068e-05	-2.4149e-10	-1.61717
74302120	chr16:74302120:G:C	1.72113e-12	0.436139	-1.68486e-09	0.000130093	0.255004	-1.68486e-09
74302762	chr16:74302762:A:G	1.83843e-13	-2.4149e-10	-1.80052	1.65614e-05	-2.4149e-10	-1.80617
74302764	chr16:74302764:T:C	2.70806e-13	-1.4132	-1.68486e-09	2.38404e-05	-1.44187	-1.68486e-09
74303134	chr16:74303134:C:T	2.28392e-13	-2.4149e-10	-1.58354	2.20859e-05	-2.4149e-10	-1.51831
74303138	chr16:74303138:G:A	5.84752e-14	-1.31861	-1.62738	4.07157e-06	-1.58656	-1.62266
74303188	chr16:74303188:A:G	9.95303e-14	-1.66682	-0.747322	1.12615e-05	-1.66637	-0.52549
74303206	chr16:74303206:G:C	9.26799e-14	-0.812529	-1.67292	7.67787e-06	-0.903868	-1.67104
74303393	chr16:74303393:C:T	2.3966e-13	-2.4149e-10	-1.53538	2.19772e-05	-2.4149e-10	-1.52324
74303623	chr16:74303623:C:T	6.60254e-14	-1.46432	-1.36024	6.62293e-06	-1.45561	-1.2671
74303809	chr16:74303809:C:T	1.52948e-12	0.31808	-1.68486e-09	0.000122402	0.194062	-1.68486e-09
74306683	chr16:74306683:G:C	2.23874e-13	-2.4149e-10	-1.60352	2.09199e-05	-2.4149e-10	-1.57255
74306939	chr16:74306939:T:C	7.7021e-13	-2.4149e-10	-0.367938	6.77223e-05	-2.4149e-10	-0.397833
74307216	chr16:74307216:CAG:C	2.2019e-13	-1.62011	-1.68486e-09	1.94692e-05	-1.64441	-1.68486e-09
74308004	chr16:74308004:A:C	1.20657e-13	-0.706774	-1.51488	6.41217e-06	-1.21219	-1.54287
74309441	chr16:74309441:T:C	6.05191e-14	-1.39399	-1.51765	5.95653e-06	-1.38394	-1.44482
74309723	chr16:74309723:G:A	5.74839e-14	-1.41516	-1.54793	5.6161e-06	-1.40543	-1.48218
74310372	chr16:74310372:C:G	6.81923e-14	-1.30293	-1.48934	6.7245e-06	-1.29437	-1.41312
74310376	chr16:74310376:A:G	9.37603e-14	-0.681219	-1.79264	7.74311e-06	-0.771201	-1.79524
74310529	chr16:74310529:C:T	4.54663e-13	-2.4149e-10	-0.895045	4.76577e-05	-2.4149e-10	-0.749205
74311372	chr16:74311372:T:C	3.06411e-13	-2.4149e-10	-1.28967	2.6458e-05	-2.4149e-10	-1.33769
74311459	chr16:74311459:G:A	2.59807e-13	-2.4149e-10	-1.45466	2.63339e-05	-2.4149e-10	-1.34239
74311465	chr16:74311465:C:T	2.34785e-12	0.746656	-1.68486e-09	0.000271487	0.990667	-1.68486e-09
74311479	chr16:74311479:C:T	4.35337e-14	-1.59433	-1.64674	4.24302e-06	-1.58711	-1.58086
74311523	chr16:74311523:C:T	3.52078e-13	-1.15075	-1.68486e-09	1.90216e-05	-1.66767	-1.68486e-09
74311531	chr16:74311531:T:A	1.91514e-13	-2.4149e-10	-1.75964	1.74357e-05	-2.4149e-10	-1.75473
74312300	chr16:74312300:A:G	1.94807e-13	-2.4149e-10	-1.74259	1.77524e-05	-2.4149e-10	-1.73673
74312465	chr16:74312465:G:A	8.3337e-14	-1.63024	-0.961466	7.76305e-06	-1.59953	-0.964341
74312707	chr16:74312707:T:A	1.83742e-13	-2.4149e-10	-1.80107	1.66963e-05	-2.4149e-10	-1.79806
74312718	chr16:74312718:T:C	2.1014e-13	-1.66682	-1.68486e-09	1.92407e-05	-1.65622	-1.68486e-09
74312960	chr16:74312960:C:T	3.09931e-13	-2.4149e-10	-1.27825	3.01935e-05	-2.4149e-10	-1.20562
74313035	chr16:74313035:G:A	2.384e-13	-1.54065	-1.68486e-09	2.10729e-05	-1.56526	-1.68486e-09
74313333	chr16:74313333:T:A	3.58032e-14	-1.65553	-1.78103	3.15261e-06	-1.66493	-1.80009
74313422	chr16:74313422:C:T	7.19778e-14	-1.61463	-1.12361	7.9505e-06	-1.61369	-0.926327
74313718	chr16:74313718:C:G	3.49456e-13	-2.4149e-10	-1.15822	3.70362e-05	-2.4149e-10	-1.00135
74313928	chr16:74313928:G:A	1.98524e-13	-2.4149e-10	-1.72369	1.8071e-05	-2.4149e-10	-1.71894
74313958	chr16:74313958:C:G	4.34816e-14	-1.57202	-1.67024	4.24897e-06	-1.56361	-1.60297
74314490	chr16:74314490:C:G	7.38302e-14	-1.61625	-1.09658	8.20627e-06	-1.61533	-0.893019
74314611	chr16:74314611:G:A	1.85088e-13	-2.4149e-10	-1.79377	1.68297e-05	-2.4149e-10	-1.7901
74314911	chr16:74314911:G:A	4.25642e-14	-1.59769	-1.6659	4.13899e-06	-1.59063	-1.60217
74315309	chr16:74315309:G:C	1.95592e-13	-2.4149e-10	-1.73857	1.78118e-05	-2.4149e-10	-1.73339
74315733	chr16:74315733:C:G	8.1576e-14	-1.56198	-1.05109	9.11917e-06	-1.56037	-0.8425
74315944	chr16:74315944:T:C	3.71234e-13	-1.09777	-1.68486e-09	2.95243e-05	-1.22804	-1.68486e-09
74315955	chr16:74315955:C:T	1.83307e-13	-2.4149e-10	-1.80344	1.66414e-05	-2.4149e-10	-1.80136
74316115	chr16:74316115:G:T	1.12731e-13	-0.823425	-1.46617	9.87813e-06	-0.742268	-1.58066
74316333	chr16:74316333:G:A	9.00664e-14	-0.710765	-1.80329	7.40504e-06	-0.807963	-1.80312
74316801	chr16:74316801:T:C	2.48253e-13	-1.50015	-1.68486e-09	2.25816e-05	-1.49611	-1.68486e-09
74317008	chr16:74317008:G:A	2.9346e-12	-1.40999	2.37972	0.000288392	-1.63612	2.6872
74317249	chr16:74317249:A:G	6.10127e-14	-1.43528	-1.46824	6.04372e-06	-1.43056	-1.38367
74317599	chr16:74317599:G:A	1.95077e-13	-2.4149e-10	-1.74121	1.7753e-05	-2.4149e-10	-1.73669
74318081	chr16:74318081:G:A	7.96634e-14	-1.32472	-1.31207	7.96457e-06	-1.31863	-1.21962
74318640	chr16:74318640:T:C	6.96949e-14	-1.58858	-1.18189	7.71241e-06	-1.58716	-0.983254
74318912	chr16:74318912:C:T	3.23939e-13	-2.4149e-10	-1.23404	3.15057e-05	-2.4149e-10	-1.16308
74319333	chr16:74319333:G:A	3.49659e-14	-1.65536	-1.80486	3.14908e-06	-1.66639	-1.79975
74319550	chr16:74319550:T:C	8.98027e-14	-1.60868	-0.908305	1.03335e-05	-1.60735	-0.67051
74319679	chr16:74319679:G:A	1.86984e-13	-2.4149e-10	-1.78358	1.70697e-05	-2.4149e-10	-1.77594
74319845	chr16:74319845:T:C	1.84208e-13	-2.4149e-10	-1.79854	1.65687e-05	-2.4149e-10	-1.80574
74320248	chr16:74320248:G:A	2.83061e-13	0.295045	-1.66398	2.98994e-05	0.450172	-1.66558
74320953	chr16:74320953:A:G	1.136e-13	-1.60172	-0.680196	1.32565e-05	-1.6007	-0.428068
74321215	chr16:74321215:G:T	1.40655e-13	-0.372012	-1.69628	1.12266e-05	-0.486781	-1.70818
74321291	chr16:74321291:T:A	4.06274e-14	-1.62656	-1.6836	3.92969e-06	-1.62125	-1.62344
74321632	chr16:74321632:T:A	4.18225e-13	-2.4149e-10	-0.978582	3.80526e-05	-2.4149e-10	-0.974279
74321861	chr16:74321861:A:G	1.02465e-13	-1.42438	-0.960703	8.34722e-06	-1.57001	-0.921307
74322388	chr16:74322388:G:A	1.96959e-13	-2.4149e-10	-1.73161	1.79475e-05	-2.4149e-10	-1.7258
74322936	chr16:74322936:G:A	3.11892e-13	-2.4149e-10	-1.27194	3.21149e-05	-2.4149e-10	-1.14393
74322965	chr16:74322965:A:C	2.44901e-13	-1.46871	-0.0450335	2.06556e-05	-1.65354	0.0682757
74323041	chr16:74323041:C:T	7.2882e-14	-1.64028	-1.08548	7.50759e-06	-1.62453	-0.972803
74323091	chr16:74323091:A:G	4.15585e-14	-1.62433	-1.66317	4.03438e-06	-1.61899	-1.5994
74323524	chr16:74323524:T:A	2.33914e-13	-2.4149e-10	-1.55965	2.14496e-05	-2.4149e-10	-1.54754
74324843	chr16:74324843:T:C	3.82816e-13	-2.4149e-10	-1.06705	3.30335e-05	-2.4149e-10	-1.11573
74325448	chr16:74325448:C:G	2.20717e-13	-1.61772	-1.68486e-09	1.95154e-05	-1.64204	-1.68486e-09
74325462	chr16:74325462:G:A	2.22612e-13	-1.60917	-1.68486e-09	2.06686e-05	-1.58463	-1.68486e-09
74325760	chr16:74325760:T:G	1.68809e-12	0.41675	-1.68486e-09	0.0001795	0.576926	-1.68486e-09
74325852	chr16:74325852:T:C	1.8504e-13	-2.4149e-10	-1.79403	1.6824e-05	-2.4149e-10	-1.79044
74325858	chr16:74325858:T:C	2.82286e-13	-2.4149e-10	-1.37168	2.47558e-05	-2.4149e-10	-1.40419
74325934	chr16:74325934:A:G	2.92648e-13	-2.4149e-10	-1.33563	3.05087e-05	-2.4149e-10	-1.19524
74325944	chr16:74325944:A:G	3.53983e-13	-2.4149e-10	-1.14535	3.31738e-05	-2.4149e-10	-1.11149
74326077	chr16:74326077:G:A	3.47933e-13	-2.4149e-10	-1.16259	3.10982e-05	-2.4149e-10	-1.1761
74326419	chr16:74326419:C:T	5.48469e-14	-1.64982	-1.36024	5.06063e-06	-1.66694	-1.32482
74327031	chr16:74327031:G:A	2.86748e-13	-1.4743	0.1183	2.43696e-05	-1.65575	0.235836
74328277	chr16:74328277:C:T	1.21474e-13	-0.524811	-1.69009	9.87685e-06	-0.627102	-1.69595
74328280	chr16:74328280:G:A	2.08833e-13	-2.4149e-10	-1.67307	2.05493e-05	-2.4149e-10	-1.59042
74328775	chr16:74328775:G:A	2.53685e-13	-1.47851	-1.68486e-09	2.02035e-05	-1.60739	-1.68486e-09
74328852	chr16:74328852:C:A	2.40357e-12	0.770112	-1.68486e-09	0.000190313	0.635419	-1.68486e-09
74328857	chr16:74328857:T:A	1.89027e-13	-2.4149e-10	-1.77271	1.71043e-05	-2.4149e-10	-1.77392
74328898	chr16:74328898:T:A	1.42215e-13	-0.574621	-1.48264	1.23229e-05	-0.697603	-1.40418
74329352	chr16:74329352:T:C	7.30521e-13	-2.4149e-10	-0.420843	6.7778e-05	-2.4149e-10	-0.397011
74330251	chr16:74330251:G:A	1.01235e-13	-0.7294	-1.66776	8.27299e-06	-0.823796	-1.67646
74330456	chr16:74330456:A:G	4.44546e-14	-1.51092	-1.70921	4.27753e-06	-1.50182	-1.65805
74330911	chr16:74330911:C:T	2.12926e-13	-1.48117	-0.172482	1.77094e-05	-1.65714	-0.08201
74330913	chr16:74330913:C:T	2.45555e-13	-1.49477	-0.0163082	2.08868e-05	-1.66031	0.0861817
74331200	chr16:74331200:T:G	1.85902e-13	-2.4149e-10	-1.78938	1.69134e-05	-2.4149e-10	-1.78514
74331333	chr16:74331333:T:C	2.41865e-13	-2.4149e-10	-1.52622	2.40932e-05	-2.4149e-10	-1.43132
74331385	chr16:74331385:A:G	9.97889e-14	-0.85792	-1.55362	8.74864e-06	-0.94921	-1.49514
74331410	chr16:74331410:T:C	3.85844e-14	-1.63468	-1.72707	3.67453e-06	-1.63404	-1.67779
74331850	chr16:74331850:G:A	2.09972e-13	-1.66763	-1.68486e-09	1.91032e-05	-1.66339	-1.68486e-09
74332220	chr16:74332220:A:T	4.76698e-13	-2.4149e-10	-0.847717	4.08352e-05	-2.4149e-10	-0.903705
74332257	chr16:74332257:T:C	2.50178e-13	-1.54478	0.0523533	2.27674e-05	-1.66734	0.179416
74335531	chr16:74335531:C:T	5.83946e-14	-1.15049	-1.79689	4.03373e-06	-1.41225	-1.80631
74335737	chr16:74335737:C:G	2.44458e-13	-1.51556	-1.68486e-09	2.23332e-05	-1.50717	-1.68486e-09
74336191	chr16:74336191:G:A	2.11441e-13	-1.66065	-1.68486e-09	1.90309e-05	-1.66718	-1.68486e-09
74336464	chr16:74336464:T:C	5.63829e-14	-1.48351	-1.49892	5.5317e-06	-1.47656	-1.42619
74337312	chr16:74337312:T:G	2.49408e-13	-2.4149e-10	-1.49551	2.31875e-05	-2.4149e-10	-1.46964
74337363	chr16:74337363:C:T	3.5958e-13	-2.4149e-10	-1.12966	3.83533e-05	-2.4149e-10	-0.966407
74337654	chr16:74337654:T:C	3.45799e-13	-2.4149e-10	-1.16874	3.67394e-05	-2.4149e-10	-1.0094
74337786	chr16:74337786:A:T	4.91382e-12	-1.26876	2.75396	0.000482106	-1.57038	3.1353
74337986	chr16:74337986:G:A	1.84431e-13	-2.4149e-10	-1.79732	1.65993e-05	-2.4149e-10	-1.80389
74338346	chr16:74338346:T:C	4.91577e-13	-2.4149e-10	-0.816982	4.42297e-05	-2.4149e-10	-0.823852
74338679	chr16:74338679:G:A	1.88276e-13	-2.4149e-10	-1.77669	1.71689e-05	-2.4149e-10	-1.77015
74338821	chr16:74338821:G:A	1.88664e-12	0.527953	-1.68486e-09	0.000148231	0.385525	-1.68486e-09
74339180	chr16:74339180:G:A	2.08309e-13	-0.184131	-1.49145	1.00477e-05	-0.797275	-1.50863
74339266	chr16:74339266:C:T	3.85668e-13	-2.4149e-10	-1.05962	4.13884e-05	-2.4149e-10	-0.890249
74339430	chr16:74339430:C:T	1.84097e-13	-2.4149e-10	-1.79914	1.67387e-05	-2.4149e-10	-1.79553
74339516	chr16:74339516:T:C	1.92076e-13	-2.4149e-10	-1.75671	1.76021e-05	-2.4149e-10	-1.74523
74339890	chr16:74339890:T:C	2.72699e-13	-2.4149e-10	-1.40623	2.8292e-05	-2.4149e-10	-1.27067
74340018	chr16:74340018:C:T	2.06629e-13	-2.4149e-10	-1.68368	1.89261e-05	-2.4149e-10	-1.67271
74340176	chr16:74340176:G:A	3.55461e-13	-2.4149e-10	-1.14118	3.77859e-05	-2.4149e-10	-0.981313
74340587	chr16:74340587:T:A	6.21449e-14	-1.56206	-1.32308	6.60686e-06	-1.55109	-1.17405
74340630	chr16:74340630:A:G	7.41818e-13	-0.405497	-1.68486e-09	7.514e-05	-0.293895	-1.68486e-09
74340850	chr16:74340850:G:C	1.98749e-13	-2.4149e-10	-1.72256	1.86059e-05	-2.4149e-10	-1.68977
74341302	chr16:74341302:G:A	2.05563e-13	-2.4149e-10	-1.68885	1.93539e-05	-2.4149e-10	-1.65035
74341742	chr16:74341742:T:C	2.21439e-13	-2.4149e-10	-1.61446	2.0337e-05	-2.4149e-10	-1.60081
74342083	chr16:74342083:G:A	8.50586e-13	-0.268675	-1.68486e-09	6.72689e-05	-0.404551	-1.68486e-09
74342095	chr16:74342095:G:A	2.40845e-13	-1.53045	-1.68486e-09	2.13941e-05	-1.55013	-1.68486e-09
74342166	chr16:74342166:G:A	1.82813e-13	-2.4149e-10	-1.80614	1.65628e-05	-2.4149e-10	-1.80609
74342342	chr16:74342342:A:G	2.98128e-13	-2.4149e-10	-1.31708	2.66968e-05	-2.4149e-10	-1.3287
74342611	chr16:74342611:G:A	4.80075e-12	-1.25752	2.71944	0.000633919	-1.56286	3.40153
74342948	chr16:74342948:A:C	1.06703e-13	-0.560485	-1.78407	8.72831e-06	-0.666645	-1.78003
74342978	chr16:74342978:G:A	2.09756e-13	-2.4149e-10	-1.66866	1.84972e-05	-2.4149e-10	-1.69563
74343580	chr16:74343580:T:C	2.60897e-13	-1.45048	-1.68486e-09	3.9616e-05	-0.934015	-1.68486e-09
74344098	chr16:74344098:G:A	4.65195e-14	-1.52903	-1.6457	3.91015e-06	-1.6242	-1.62547
74344318	chr16:74344318:C:T	1.86626e-13	-2.4149e-10	-1.78549	1.69952e-05	-2.4149e-10	-1.78032
74344333	chr16:74344333:A:C	4.92125e-14	-1.31435	-1.80411	3.68699e-06	-1.52522	-1.78321
74344576	chr16:74344576:T:G	2.69134e-13	-2.4149e-10	-1.41939	2.41781e-05	-2.4149e-10	-1.4278
74344843	chr16:74344843:A:G	3.92897e-13	-2.4149e-10	-1.04105	3.99429e-05	-2.4149e-10	-0.925798
74344882	chr16:74344882:A:G	9.05119e-14	-1.58051	-0.928605	1.03721e-05	-1.57614	-0.697993
74345808	chr16:74345808:C:G	5.62188e-13	-2.4149e-10	-0.682764	5.29916e-05	-2.4149e-10	-0.643115
74346069	chr16:74346069:A:C	8.72791e-13	-2.4149e-10	-0.242905	7.51721e-05	-2.4149e-10	-0.293468
74347182	chr16:74347182:G:T	4.90505e-13	-2.4149e-10	-0.819165	4.06425e-05	-2.4149e-10	-0.908435
74347269	chr16:74347269:G:A	3.60688e-13	-2.4149e-10	-1.12659	3.841e-05	-2.4149e-10	-0.964932
74348150	chr16:74348150:A:T	3.78924e-12	-1.27031	2.49563	0.000361162	-1.57138	2.84746
74348157	chr16:74348157:T:C	2.53076e-13	-2.4149e-10	-1.48091	2.49041e-05	-2.4149e-10	-1.39821
74348929	chr16:74348929:T:C	4.07563e-13	-2.4149e-10	-1.00441	4.45168e-05	-2.4149e-10	-0.817382
74348936	chr16:74348936:T:C	6.6812e-14	-1.55107	-1.26165	7.09878e-06	-1.53619	-1.11714
74349123	chr16:74349123:T:C	2.0419e-13	-2.4149e-10	-1.69555	1.87945e-05	-2.4149e-10	-1.67969
74349722	chr16:74349722:A:T	6.21845e-14	-1.6487	-1.23579	6.15121e-06	-1.64854	-1.14806
```
