## Supplementary material for "Characterization of shared and ancestry-specific signals driving complex traits using multi-ancestry fine-mapping": susiex_nc1.cs80.cs

```
CS_ID	SNP	BP	REF_ALLELE	ALT_ALLELE	REF_FRQ	BETA	SE	-LOG10P	CS_PIP	OVRL_PIP
1	chr16:85382232:T:C	85382232	C,C	T,T	1,1	inf,-inf	inf,inf	8.41638,1.02337	0.248777	0.248777
1	chr16:85647829:T:C	85647829	C,C	T,T	1,1	-inf,inf	inf,inf	8.59784,0.584431	0.179552	0.179552
1	chr16:85382345:A:G	85382345	G,G	A,A	1,1	inf,-inf	inf,inf	8.26974,1.01898	0.17932	0.17932
1	chr16:85382609:A:G	85382609	G,G	A,A	1,1	inf,-inf	inf,inf	8.11596,1.04116	0.13334	0.13334
1	chr16:85382020:A:G	85382020	G,G	A,A	1,1	inf,-inf	inf,inf	8.04227,1.12191	0.130981	0.130981
```
