## Supplementary material for "Characterization of shared and ancestry-specific signals driving complex traits using multi-ancestry fine-mapping": susiex_nc1.cs80.snp

```
BP	SNP	PIP(CS1)	LogBF(CS1,Pop1)	LogBF(CS1,Pop2)
84881943	chr16:84881943:A:T	3.24815e-09	-1.75671	-1.45821
84882156	chr16:84882156:A:T	3.3444e-09	-1.75542	-1.4303
84882252	chr16:84882252:A:G	2.11576e-08	-1.80007e-10	-1.341
84882281	chr16:84882281:T:C	5.9845e-09	-1.79889	-0.804943
84882474	chr16:84882474:G:A	1.10527e-08	-1.58683	-0.403492
84882593	chr16:84882593:C:T	1.88662e-08	-1.80007e-10	-1.45563
84882743	chr16:84882743:G:T	7.68543e-09	-1.79577	-0.557911
84882885	chr16:84882885:G:A	1.95707e-08	-1.80007e-10	-1.41897
84883169	chr16:84883169:G:A	3.93576e-09	-1.7369	-1.286
84883669	chr16:84883669:A:C	1.06991e-08	-1.57199	-0.450851
84883802	chr16:84883802:T:G	3.78978e-09	-1.64737	-1.41332
84883901	chr16:84883901:T:C	5.55714e-09	-1.40616	-1.27176
84884139	chr16:84884139:A:G	7.19572e-09	-1.36599	-1.05353
84884188	chr16:84884188:C:T	3.16318e-08	-1.80007e-10	-0.938839
84884284	chr16:84884284:C:T	1.35894e-08	-1.78371	-4.46292e-10
84884289	chr16:84884289:C:A	5.66343e-08	-0.356388	-4.46292e-10
84884295	chr16:84884295:A:C	2.43161e-08	-1.80007e-10	-1.20187
84884299	chr16:84884299:A:G	4.91884e-09	-1.45327	-1.34666
84884320	chr16:84884320:GATA:G	5.12402e-09	-1.41611	-1.34295
84884372	chr16:84884372:C:T	6.1603e-09	-1.32994	-1.24494
84884386	chr16:84884386:A:G	5.82794e-09	-1.40197	-1.22837
84884473	chr16:84884473:A:G	6.15349e-09	-1.37732	-1.19866
84884621	chr16:84884621:A:G	4.18376e-08	-1.80007e-10	-0.659207
84884745	chr16:84884745:T:A	4.32195e-09	-1.47957	-1.44973
84884841	chr16:84884841:C:T	1.33832e-08	-1.799	-4.46292e-10
84884846	chr16:84884846:A:G	2.29965e-08	-1.80007e-10	-1.25766
84885210	chr16:84885210:C:T	2.40586e-08	-1.80007e-10	-1.21251
84886147	chr16:84886147:C:T	6.64612e-08	-0.196385	-4.46292e-10
84886399	chr16:84886399:A:T	2.93595e-08	-1.80007e-10	-1.01339
84886502	chr16:84886502:C:T	2.80266e-08	-1.80007e-10	-1.05985
84886684	chr16:84886684:G:A	3.17737e-08	-1.80007e-10	-0.934365
84886930	chr16:84886930:C:G	1.96988e-08	-1.80007e-10	-1.41245
84886990	chr16:84886990:C:G	3.06502e-08	-1.80007e-10	-0.970362
84887323	chr16:84887323:C:T	1.94817e-08	-1.80007e-10	-1.42353
84887546	chr16:84887546:T:C	2.22561e-08	-1.80007e-10	-1.29039
84887740	chr16:84887740:G:C	2.95182e-08	-1.008	-4.46292e-10
84887789	chr16:84887789:C:T	3.255e-09	-1.77954	-1.43327
84888420	chr16:84888420:C:T	1.65816e-08	-1.58471	-4.46292e-10
84888508	chr16:84888508:C:G	1.71887e-08	-1.54875	-4.46292e-10
84888558	chr16:84888558:A:AAT	2.41532e-08	-1.80007e-10	-1.20859
84888724	chr16:84888724:T:C	2.69021e-08	-1.80007e-10	-1.1008
84888850	chr16:84888850:G:A	3.28408e-09	-1.77132	-1.4326
84888996	chr16:84888996:T:C	4.80326e-09	-1.49078	-1.33293
84889147	chr16:84889147:A:G	2.4353e-08	-1.80007e-10	-1.20035
84889253	chr16:84889253:C:T	3.24602e-09	-1.78111	-1.43446
84889480	chr16:84889480:A:T	3.13044e-08	-1.80007e-10	-0.949245
84889641	chr16:84889641:T:G	3.17662e-09	-1.7812	-1.45598
84890315	chr16:84890315:C:T	1.97617e-08	-1.80007e-10	-1.40925
84890340	chr16:84890340:CAG:C	3.18778e-09	-1.7915	-1.44218
84890415	chr16:84890415:A:T	2.09618e-08	-1.3503	-4.46292e-10
84890956	chr16:84890956:T:G	4.68513e-09	-1.79755	-1.05106
84891051	chr16:84891051:G:T	2.44043e-08	-1.80007e-10	-1.19824
84891140	chr16:84891140:A:G	3.45947e-09	-1.7958	-1.35609
84891388	chr16:84891388:C:A	3.16445e-09	-1.79797	-1.44306
84891925	chr16:84891925:A:G	1.884e-08	-1.80007e-10	-1.45702
84892020	chr16:84892020:A:G	3.38596e-09	-1.76672	-1.40665
84892239	chr16:84892239:T:C	3.23562e-09	-1.78396	-1.43482
84892402	chr16:84892402:C:G	3.19122e-09	-1.78429	-1.44831
84892537	chr16:84892537:G:T	2.40936e-08	-1.80007e-10	-1.21106
84892620	chr16:84892620:G:A	3.45206e-08	-1.80007e-10	-0.851448
84892781	chr16:84892781:G:A	4.58387e-08	-1.80007e-10	-0.567874
84892902	chr16:84892902:G:A	6.80076e-09	-1.36416	-1.11181
84892932	chr16:84892932:C:T	6.60067e-09	-1.7791	-0.726735
84893124	chr16:84893124:G:A	3.64595e-08	-1.80007e-10	-0.7968
84893167	chr16:84893167:G:C	3.18418e-09	-1.79303	-1.44178
84893201	chr16:84893201:G:A	4.29553e-09	-1.79821	-1.13722
84893214	chr16:84893214:C:T	4.80748e-09	-1.79703	-1.0258
84893257	chr16:84893257:T:C	3.13047e-09	-1.79646	-1.45536
84893559	chr16:84893559:G:A	7.32808e-09	-1.41288	-0.988407
84893573	chr16:84893573:C:T	2.38911e-08	-1.80007e-10	-1.2195
84893689	chr16:84893689:G:A	2.07314e-08	-1.80007e-10	-1.36135
84893738	chr16:84893738:G:A	3.76242e-09	-1.79783	-1.27011
84893856	chr16:84893856:C:T	2.46888e-08	-1.18665	-4.46292e-10
84894050	chr16:84894050:G:A	1.89898e-08	-1.80007e-10	-1.4491
84894279	chr16:84894279:C:T	2.38076e-08	-1.80007e-10	-1.223
84895082	chr16:84895082:A:G	3.84904e-09	-1.79823	-1.24695
84895219	chr16:84895219:C:G	2.5548e-08	-1.80007e-10	-1.15244
84895337	chr16:84895337:C:G	3.37087e-09	-1.78448	-1.39335
84895408	chr16:84895408:C:G	1.39733e-08	-1.75586	-4.46292e-10
84895809	chr16:84895809:C:T	2.37193e-08	-1.80007e-10	-1.22671
84895982	chr16:84895982:G:T	3.13289e-09	-1.7985	-1.45255
84896339	chr16:84896339:G:A	3.40643e-09	-1.72784	-1.4395
84896368	chr16:84896368:A:T	3.32062e-09	-1.79909	-1.39376
84896385	chr16:84896385:G:T	3.3526e-09	-1.79909	-1.38418
84896393	chr16:84896393:C:G	1.6626e-08	-1.58204	-4.46292e-10
84896594	chr16:84896594:G:A	2.90381e-08	-1.80007e-10	-1.02439
84896955	chr16:84896955:C:T	3.78334e-09	-1.76694	-1.29546
84896977	chr16:84896977:T:C	1.88111e-08	-1.80007e-10	-1.45856
84897183	chr16:84897183:C:T	2.28158e-08	-1.80007e-10	-1.26555
84897194	chr16:84897194:G:A	3.10104e-09	-1.7969	-1.46437
84897477	chr16:84897477:C:T	2.28572e-08	-1.72304	0.459306
84897719	chr16:84897719:T:C	3.18699e-09	-1.78189	-1.45204
84897806	chr16:84897806:G:A	2.93679e-08	-1.80007e-10	-1.0131
84897924	chr16:84897924:G:A	3.94068e-09	-1.774	-1.24765
84897937	chr16:84897937:G:A	2.24987e-08	-1.80007e-10	-1.27955
84897942	chr16:84897942:A:T	1.4787e-08	-1.69926	-4.46292e-10
84898115	chr16:84898115:A:G	1.97122e-08	-1.80007e-10	-1.41176
84898195	chr16:84898195:A:G	4.81032e-08	-1.80007e-10	-0.519655
84898265	chr16:84898265:TC:T	1.86468e-08	-1.80007e-10	-1.46733
84898399	chr16:84898399:A:G	5.07638e-07	1.83677	-4.46292e-10
84898483	chr16:84898483:C:T	3.54404e-09	-1.77753	-1.3502
84898529	chr16:84898529:C:T	3.58487e-09	-1.79816	-1.31812
84898541	chr16:84898541:C:A	4.40786e-09	-1.78443	-1.12518
84898686	chr16:84898686:G:A	3.79366e-08	-1.80007e-10	-0.757086
84898861	chr16:84898861:C:G	4.65062e-08	-1.80007e-10	-0.553416
84898916	chr16:84898916:T:G	1.90577e-08	-1.80007e-10	-1.44553
84899109	chr16:84899109:T:C	1.45082e-08	-1.71829	-4.46292e-10
84899246	chr16:84899246:T:G	1.88211e-08	-1.80007e-10	-1.45802
84899255	chr16:84899255:T:C	4.93637e-08	-1.80007e-10	-0.493788
84899359	chr16:84899359:A:AT	2.52165e-08	-1.66961	0.50411
84899462	chr16:84899462:A:G	1.86489e-08	-1.80007e-10	-1.46722
84899574	chr16:84899574:A:G	1.41203e-08	-1.74539	-4.46292e-10
84899601	chr16:84899601:G:A	4.61188e-08	-1.80007e-10	-0.561782
84899757	chr16:84899757:C:G	4.64408e-09	-1.71705	-1.14036
84899837	chr16:84899837:G:A	1.8782e-08	-1.80007e-10	-1.4601
84900130	chr16:84900130:T:A	2.29499e-08	-1.80007e-10	-1.25969
84900289	chr16:84900289:C:T	5.61781e-08	-1.80007e-10	-0.364476
84900293	chr16:84900293:G:T	1.88176e-08	-1.80007e-10	-1.45821
84900412	chr16:84900412:G:A	1.17355e-08	-1.23326	-0.697123
84900579	chr16:84900579:C:T	9.12501e-09	-1.28129	-0.90069
84900799	chr16:84900799:C:A	2.6794e-08	-1.80007e-10	-1.10483
84901047	chr16:84901047:A:C	1.34404e-08	-1.79474	-4.46292e-10
84901077	chr16:84901077:T:G	6.75029e-09	-1.01608	-1.46734
84901170	chr16:84901170:C:T	2.07864e-08	-1.80007e-10	-1.3587
84901226	chr16:84901226:C:T	1.37084e-08	-1.775	-4.46292e-10
84901527	chr16:84901527:A:G	6.49687e-08	-1.80007e-10	-0.219098
84901528	chr16:84901528:A:G	1.95698e-08	-1.80007e-10	-1.41901
84901733	chr16:84901733:C:T	1.37496e-08	-1.77199	-4.46292e-10
84902145	chr16:84902145:GCTGC:G	2.43169e-08	-1.80007e-10	-1.20183
84902332	chr16:84902332:G:A	1.94903e-08	-1.80007e-10	-1.42309
84902583	chr16:84902583:C:G	2.75442e-08	-1.80007e-10	-1.07721
84902588	chr16:84902588:T:C	5.20029e-09	-1.7862	-0.958088
84902915	chr16:84902915:G:GGT	1.86823e-08	-1.80007e-10	-1.46543
84902919	chr16:84902919:C:G	1.86595e-08	-1.80007e-10	-1.46665
84903215	chr16:84903215:G:T	1.36224e-08	-1.78129	-4.46292e-10
84903464	chr16:84903464:T:C	2.09431e-08	-1.80007e-10	-1.35119
84903850	chr16:84903850:A:G	5.9842e-09	-1.31486	-1.28902
84903924	chr16:84903924:A:G	3.01976e-08	-0.985239	-4.46292e-10
84903948	chr16:84903948:C:T	1.06294e-07	-1.80007e-10	0.273207
84904126	chr16:84904126:G:A	1.86743e-08	-1.80007e-10	-1.46585
84904355	chr16:84904355:AG:A	1.97454e-08	-0.140269	-1.26981
84904413	chr16:84904413:A:G	2.64492e-08	-1.20616	0.0883863
84904445	chr16:84904445:G:A	3.27056e-08	-0.564637	-0.34082
84904594	chr16:84904594:AAAAAAAAAAATTT:A	3.88175e-08	-1.80007e-10	-0.734133
84904605	chr16:84904605:T:A	1.70088e-08	-0.0964817	-1.46279
84904610	chr16:84904610:A:T	3.42349e-08	-1.80007e-10	-0.859758
84904611	chr16:84904611:A:ATTTT	2.09443e-08	-1.80007e-10	-1.35113
84904615	chr16:84904615:A:C	3.49547e-08	-1.80007e-10	-0.838951
84904859	chr16:84904859:G:A	1.06896e-08	-0.615904	-1.40782
84904977	chr16:84904977:T:C	3.45871e-08	-1.80007e-10	-0.849522
84905182	chr16:84905182:G:A	2.25784e-08	-1.80007e-10	-1.27601
84905183	chr16:84905183:C:T	7.071e-09	-1.57269	-0.864316
84905242	chr16:84905242:T:G	1.01804e-08	-0.674778	-1.39776
84905306	chr16:84905306:C:T	5.48664e-09	-1.48733	-1.20336
84905315	chr16:84905315:T:C	1.01638e-08	-0.668537	-1.40563
84905346	chr16:84905346:A:G	5.20265e-09	-1.75235	-0.991487
84906135	chr16:84906135:C:T	1.98126e-08	-1.40668	-4.46292e-10
84906273	chr16:84906273:C:G	1.90758e-08	-1.80007e-10	-1.44458
84906377	chr16:84906377:G:C	7.21157e-09	-1.10733	-1.30998
84906410	chr16:84906410:C:G	4.74392e-09	-1.53215	-1.30398
84906427	chr16:84906427:G:T	1.54943e-08	-0.216862	-1.43567
84906919	chr16:84906919:G:C	6.02423e-09	-1.15779	-1.43942
84907283	chr16:84907283:G:A	5.01461e-08	-0.478063	-4.46292e-10
84907458	chr16:84907458:G:A	3.37504e-08	-1.1057	0.231692
84908059	chr16:84908059:A:G	2.75815e-08	-1.80007e-10	-1.07586
84908212	chr16:84908212:C:T	6.75694e-09	-1.0598	-1.42263
84908395	chr16:84908395:C:G	1.8649e-08	-1.80007e-10	-1.46721
84908740	chr16:84908740:G:GT	2.7558e-07	-1.80007e-10	1.22587
84908916	chr16:84908916:T:G	1.49831e-08	-1.68608	-4.46292e-10
84909443	chr16:84909443:A:T	2.32977e-08	0.209152	-1.4538
84909613	chr16:84909613:G:A	3.61263e-09	-1.77713	-1.33144
84909853	chr16:84909853:G:A	3.34777e-09	-1.75592	-1.42878
84910006	chr16:84910006:A:G	2.86868e-08	-1.80007e-10	-1.03657
84910039	chr16:84910039:T:A	6.73378e-09	-1.27016	-1.2157
84910082	chr16:84910082:A:T	1.92266e-08	-1.80007e-10	-1.43671
84910153	chr16:84910153:C:G	3.57689e-09	-1.65334	-1.46517
84910249	chr16:84910249:T:G	3.31261e-09	-1.73319	-1.46208
84910404	chr16:84910404:G:T	3.67277e-09	-1.73934	-1.35272
84910535	chr16:84910535:T:G	6.74114e-09	-1.0505	-1.43428
84910706	chr16:84910706:C:T	4.15013e-08	0.78978	-1.45706
84910869	chr16:84910869:G:A	9.33713e-09	-0.871629	-1.28738
84911610	chr16:84911610:T:G	2.39053e-08	-1.80007e-10	-1.2189
84911705	chr16:84911705:C:T	1.13838e-08	-1.75731	-0.2035
84912199	chr16:84912199:G:C	1.8854e-08	-1.80007e-10	-1.45628
84912236	chr16:84912236:C:T	1.32865e-08	-0.401995	-1.40426
84912600	chr16:84912600:C:T	3.12724e-08	-1.80007e-10	-0.950267
84912641	chr16:84912641:T:TC	2.3581e-08	-1.80007e-10	-1.23256
84912655	chr16:84912655:C:T	4.00783e-09	-1.65308	-1.35167
84912856	chr16:84912856:G:T	4.13782e-09	-1.58948	-1.38335
84912916	chr16:84912916:CCTGGGATTA:C	3.49953e-08	-1.80007e-10	-0.837789
84912970	chr16:84912970:A:G	3.38629e-09	-1.79877	-1.3745
84913015	chr16:84913015:G:C	3.42759e-09	-1.70925	-1.45189
84913130	chr16:84913130:C:A	3.20506e-08	-1.80007e-10	-0.925686
84913454	chr16:84913454:G:C	5.21109e-09	-1.58539	-1.15682
84913486	chr16:84913486:C:T	3.20733e-09	-1.76907	-1.45849
84913649	chr16:84913649:A:G	2.16597e-08	-1.80007e-10	-1.31755
84913701	chr16:84913701:A:G	1.00776e-08	-0.693254	-1.38943
84913892	chr16:84913892:CTAAG:C	2.33478e-08	-1.80007e-10	-1.2425
84914054	chr16:84914054:C:T	5.17782e-08	-1.80007e-10	-0.446033
84914071	chr16:84914071:G:A	6.30527e-09	-1.51777	-1.03384
84914197	chr16:84914197:T:A	1.8237e-08	-1.79891	0.309364
84914593	chr16:84914593:A:T	1.86482e-08	-1.80007e-10	-1.46725
84914597	chr16:84914597:C:A	1.08268e-07	-1.80007e-10	0.291606
84914612	chr16:84914612:G:C	1.91406e-08	-1.44119	-4.46292e-10
84914645	chr16:84914645:C:T	5.5412e-09	-1.72683	-0.953961
84914779	chr16:84914779:T:C	4.17014e-09	-1.51205	-1.45301
84915030	chr16:84915030:A:G	1.98814e-08	-1.80007e-10	-1.40322
84915173	chr16:84915173:C:T	1.96201e-08	-1.80007e-10	-1.41645
84915278	chr16:84915278:G:A	6.77954e-09	-1.11208	-1.36702
84915280	chr16:84915280:A:G	6.2865e-09	-1.08727	-1.46733
84915785	chr16:84915785:C:T	1.98969e-08	-1.80007e-10	-1.40244
84915803	chr16:84915803:G:A	2.64196e-08	-1.1189	-4.46292e-10
84916110	chr16:84916110:G:A	6.7758e-09	-1.22162	-1.25802
84916227	chr16:84916227:T:G	4.9471e-09	-1.32935	-1.46485
84916271	chr16:84916271:C:T	1.99223e-08	-1.80007e-10	-1.40116
84916400	chr16:84916400:T:C	2.10661e-08	-1.80007e-10	-1.34534
84916449	chr16:84916449:G:A	3.77995e-08	-1.80007e-10	-0.760707
84916864	chr16:84916864:C:T	4.51912e-09	-1.73569	-1.149
84917345	chr16:84917345:T:C	7.62136e-09	-0.939198	-1.42285
84918034	chr16:84918034:T:G	1.94868e-08	-1.80007e-10	-1.42326
84918069	chr16:84918069:C:T	3.61409e-08	-0.805578	-4.46292e-10
84918505	chr16:84918505:C:T	1.87834e-08	-1.46003	-4.46292e-10
84918641	chr16:84918641:C:T	1.87227e-08	-1.80007e-10	-1.46327
84918913	chr16:84918913:G:C	4.68845e-09	-1.39941	-1.44849
84918924	chr16:84918924:G:A	3.4344e-09	-1.70608	-1.45308
84919075	chr16:84919075:C:A	1.63964e-08	-1.59594	-4.46292e-10
84919127	chr16:84919127:C:T	2.24804e-08	-1.27345	-0.00690695
84919147	chr16:84919147:A:G	3.94108e-09	-1.55577	-1.46578
84919181	chr16:84919181:T:C	1.87685e-08	-1.80007e-10	-1.46082
84919205	chr16:84919205:T:C	2.11809e-08	-1.3057	-0.0342082
84919211	chr16:84919211:G:A	2.22113e-08	-1.28605	-0.00635636
84919219	chr16:84919219:A:C	3.96563e-09	-1.56757	-1.44777
84919295	chr16:84919295:T:C	3.92546e-09	-1.55894	-1.46658
84919326	chr16:84919326:G:A	2.59413e-08	-1.80007e-10	-1.13717
84919483	chr16:84919483:A:G	3.63708e-07	1.50335	-4.46292e-10
84919539	chr16:84919539:A:G	2.15676e-08	-1.47286	0.151048
84919626	chr16:84919626:C:T	2.78438e-08	-1.41091	0.344518
84919627	chr16:84919627:A:C	2.73724e-08	-1.42963	0.346164
84919745	chr16:84919745:G:A	1.13745e-08	-1.6142	-0.347432
84919818	chr16:84919818:C:T	4.15323e-08	-1.80007e-10	-0.666532
84920054	chr16:84920054:C:G	2.16986e-08	-1.80007e-10	-1.31575
84920152	chr16:84920152:A:C	5.80531e-08	-1.80007e-10	-0.331644
84920485	chr16:84920485:C:T	1.92804e-08	-1.80007e-10	-1.43391
84920500	chr16:84920500:C:T	1.88777e-08	-1.80007e-10	-1.45502
84920725	chr16:84920725:T:C	1.8805e-08	-1.80007e-10	-1.45888
84920804	chr16:84920804:C:A	9.02631e-08	0.109726	-4.46292e-10
84920973	chr16:84920973:T:C	3.21857e-09	-1.75715	-1.46691
84921009	chr16:84921009:T:C	6.97463e-09	-1.19976	-1.25097
84921069	chr16:84921069:C:T	1.97538e-08	-1.80007e-10	-1.40966
84921135	chr16:84921135:G:A	1.37439e-08	-1.77241	-4.46292e-10
84921139	chr16:84921139:A:G	2.9644e-08	-1.80007e-10	-1.00374
84921334	chr16:84921334:C:T	3.16149e-09	-1.79834	-1.44362
84921945	chr16:84921945:C:A	7.86872e-09	-1.37009	-0.960018
84922045	chr16:84922045:C:T	2.20464e-08	-1.29986	-4.46292e-10
84922152	chr16:84922152:T:C	3.56132e-07	-1.80007e-10	1.4823
84922206	chr16:84922206:A:G	1.71693e-08	-1.1959	-0.353987
84922479	chr16:84922479:G:A	4.91286e-09	-1.60092	-1.20022
84922655	chr16:84922655:C:T	4.39466e-09	-1.4702	-1.44242
84922693	chr16:84922693:G:C	1.96451e-08	-1.80007e-10	-1.41517
84922695	chr16:84922695:G:A	4.05612e-09	-1.5816	-1.41117
84922726	chr16:84922726:C:T	3.33091e-09	-1.78476	-1.40499
84922729	chr16:84922729:G:GA	1.96451e-08	-1.80007e-10	-1.41517
84922805	chr16:84922805:C:G	2.27269e-07	-1.40475	2.43788
84922896	chr16:84922896:C:T	5.71968e-09	-1.39167	-1.25742
84923151	chr16:84923151:T:C	1.87914e-08	-1.80007e-10	-1.4596
84923167	chr16:84923167:A:C	8.24272e-09	-1.20339	-1.08028
84923692	chr16:84923692:G:A	3.11881e-08	-1.80007e-10	-0.952967
84923788	chr16:84923788:A:G	7.4407e-09	-1.64416	-0.741878
84923852	chr16:84923852:T:C	6.04276e-09	-1.66342	-0.930718
84924019	chr16:84924019:C:T	1.52522e-08	-1.66828	-4.46292e-10
84924405	chr16:84924405:T:C	2.05479e-08	-0.915803	-0.454442
84924412	chr16:84924412:G:A	1.80655e-08	-0.956493	-0.542504
84924598	chr16:84924598:A:G	4.68704e-09	-1.69265	-1.15555
84924778	chr16:84924778:C:G	4.79817e-09	-1.36778	-1.45699
84924808	chr16:84924808:A:G	3.67473e-09	-1.65047	-1.44106
84924833	chr16:84924833:A:G	3.88766e-09	-1.57094	-1.46426
84924962	chr16:84924962:G:A	1.37862e-08	-1.76933	-4.46292e-10
84925090	chr16:84925090:T:C	5.69951e-09	-1.35668	-1.29594
84925699	chr16:84925699:C:A	3.50578e-07	-1.80007e-10	1.46658
84925729	chr16:84925729:A:G	6.07174e-09	-1.39542	-1.19394
84926059	chr16:84926059:G:A	3.06469e-08	-1.80007e-10	-0.970472
84926336	chr16:84926336:C:A	6.10392e-09	-1.57847	-1.0056
84926515	chr16:84926515:G:A	1.88663e-08	-1.80007e-10	-1.45563
84926698	chr16:84926698:C:T	6.35627e-09	-1.07995	-1.46361
84926760	chr16:84926760:C:T	1.53534e-08	-1.27802	-0.383642
84927073	chr16:84927073:T:C	1.41811e-07	-1.80007e-10	0.561492
84927288	chr16:84927288:A:C	3.69672e-08	-1.80007e-10	-0.782972
84927507	chr16:84927507:C:A	1.03597e-08	-1.15932	-0.895762
84927887	chr16:84927887:G:A	3.25401e-08	-1.80007e-10	-0.91053
84927931	chr16:84927931:G:A	1.48294e-08	-1.12083	-0.575557
84927959	chr16:84927959:G:A	1.86044e-08	-0.830914	-0.638691
84928006	chr16:84928006:C:T	3.00672e-08	-1.80007e-10	-0.989569
84928214	chr16:84928214:G:A	2.32142e-08	-1.80007e-10	-1.24824
84928224	chr16:84928224:C:G	5.22526e-09	-1.7342	-1.0053
84928289	chr16:84928289:A:G	5.93577e-08	-0.309422	-4.46292e-10
84928403	chr16:84928403:G:A	5.63713e-08	-1.80007e-10	-0.361042
84928405	chr16:84928405:G:A	1.98164e-08	-1.80007e-10	-1.40649
84928512	chr16:84928512:T:C	1.53299e-08	-0.596156	-1.06704
84928808	chr16:84928808:G:A	1.96993e-08	-1.80007e-10	-1.41242
84929000	chr16:84929000:G:A	2.29825e-08	-1.80007e-10	-1.25827
84929325	chr16:84929325:C:T	1.89882e-08	-1.80007e-10	-1.44918
84929498	chr16:84929498:G:A	9.89057e-09	-0.816312	-1.28511
84930185	chr16:84930185:G:A	2.0458e-08	-1.80007e-10	-1.37463
84930232	chr16:84930232:C:T	1.19801e-08	-1.79654	-0.113219
84930244	chr16:84930244:G:A	4.56789e-09	-1.798	-1.07595
84930304	chr16:84930304:G:GA	2.02372e-08	-1.80007e-10	-1.38548
84930984	chr16:84930984:G:A	7.2269e-09	-1.57015	-0.845042
84931374	chr16:84931374:T:C	5.36288e-09	-1.79276	-0.920744
84931468	chr16:84931468:G:C	9.28782e-08	0.138286	-4.46292e-10
84931480	chr16:84931480:C:T	2.83635e-08	-1.80007e-10	-1.0479
84931569	chr16:84931569:T:C	1.14282e-08	-1.77867	-0.178247
84932312	chr16:84932312:G:A	8.75022e-09	-1.02969	-1.19423
84932326	chr16:84932326:G:A	4.52524e-08	-1.80007e-10	-0.580747
84932775	chr16:84932775:A:G	1.8672e-08	-1.80007e-10	-1.46598
84932864	chr16:84932864:C:T	1.34059e-08	-1.79731	-4.46292e-10
84932917	chr16:84932917:G:A	1.86618e-08	-1.80007e-10	-1.46653
84933134	chr16:84933134:C:G	1.33822e-08	-1.79908	-4.46292e-10
84933156	chr16:84933156:A:G	1.40235e-08	-1.79825	0.0459824
84933348	chr16:84933348:G:A	1.83444e-07	-1.3898	2.2087
84933383	chr16:84933383:C:T	7.86134e-08	-1.80007e-10	-0.0284605
84933483	chr16:84933483:A:G	3.62594e-09	-1.71352	-1.39137
84933639	chr16:84933639:C:T	5.07809e-08	-1.80007e-10	-0.465482
84933664	chr16:84933664:T:C	1.86544e-08	-1.80007e-10	-1.46692
84933693	chr16:84933693:C:A	8.76938e-08	0.0808481	-4.46292e-10
84933822	chr16:84933822:C:T	2.88722e-08	-1.03012	-4.46292e-10
84933922	chr16:84933922:C:T	2.51301e-08	-1.80007e-10	-1.16894
84934036	chr16:84934036:G:A	2.09395e-08	-1.80007e-10	-1.35137
84934230	chr16:84934230:T:A	3.56793e-08	0.6304	-1.44883
84934379	chr16:84934379:C:A	2.2308e-08	-1.77201	0.483956
84934733	chr16:84934733:A:C	1.95291e-08	-1.80007e-10	-1.4211
84935197	chr16:84935197:C:A	1.92573e-08	-1.80007e-10	-1.43512
84935283	chr16:84935283:A:T	8.80435e-09	-1.75664	-0.461122
84935399	chr16:84935399:C:T	2.09768e-08	-1.80007e-10	-1.34958
84935454	chr16:84935454:T:G	5.98099e-09	-1.61412	-0.990297
84935783	chr16:84935783:G:A	2.18054e-08	-1.78775	0.476902
84936098	chr16:84936098:C:T	9.13564e-08	0.801083	-0.679317
84936349	chr16:84936349:G:T	1.06234e-08	-1.79778	-0.232157
84936403	chr16:84936403:G:A	9.95965e-08	-1.80007e-10	0.208124
84936549	chr16:84936549:A:G	5.2604e-09	-1.32827	-1.40453
84936806	chr16:84936806:T:C	5.3848e-09	-1.24327	-1.46616
84937029	chr16:84937029:C:A	7.32656e-09	-1.62693	-0.774569
84937128	chr16:84937128:A:G	1.84671e-08	-0.0129811	-1.46403
84937236	chr16:84937236:A:G	1.02521e-08	-0.853836	-1.21168
84937671	chr16:84937671:A:G	4.84634e-09	-1.39444	-1.42034
84937817	chr16:84937817:G:A	4.29272e-09	-1.48158	-1.45451
84937979	chr16:84937979:C:G	4.70239e-09	-1.69165	-1.15328
84938101	chr16:84938101:A:C	5.93591e-09	-1.32086	-1.29113
84938170	chr16:84938170:C:T	1.98318e-08	-1.80007e-10	-1.40572
84938381	chr16:84938381:C:T	3.13241e-08	-0.948614	-4.46292e-10
84938583	chr16:84938583:T:C	4.42934e-08	-1.55764	0.95547
84938630	chr16:84938630:C:T	4.84096e-09	-1.39554	-1.42035
84938744	chr16:84938744:A:G	1.95729e-08	-1.80007e-10	-1.41886
84938931	chr16:84938931:TACCCA:T	7.19929e-09	-1.62427	-0.794747
84938937	chr16:84938937:GGAAGGAATTGTAATCGTGTA:G	7.03407e-09	-1.61509	-0.827148
84938967	chr16:84938967:G:C	1.16802e-07	-1.80007e-10	0.367474
84938991	chr16:84938991:CTG:C	5.49181e-08	-1.18858	0.801424
84939068	chr16:84939068:C:T	2.04946e-08	-1.80007e-10	-1.37284
84939097	chr16:84939097:G:T	2.77536e-08	-1.80007e-10	-1.06964
84939219	chr16:84939219:A:T	3.69406e-08	-1.49969	0.715996
84939314	chr16:84939314:A:G	3.19828e-09	-1.76971	-1.46068
84939430	chr16:84939430:A:C	7.83307e-09	-1.79887	-0.535778
84939498	chr16:84939498:A:G	2.02527e-08	-1.54069	0.155975
84939654	chr16:84939654:C:G	1.89347e-08	-1.80007e-10	-1.45201
84939796	chr16:84939796:A:G	7.71419e-09	-1.79909	-0.550855
84939957	chr16:84939957:G:A	3.10199e-09	-1.79672	-1.46424
84940033	chr16:84940033:C:G	1.89504e-08	-1.80007e-10	-1.45118
84940048	chr16:84940048:T:G	1.30791e-08	-1.65078	-0.171213
84940312	chr16:84940312:G:A	2.02333e-08	-1.80007e-10	-1.38567
84940661	chr16:84940661:T:C	5.80725e-09	-1.5455	-1.0884
84940801	chr16:84940801:A:T	2.06776e-08	-1.49282	0.128867
84940919	chr16:84940919:C:T	2.66761e-08	-1.80007e-10	-1.10923
84940973	chr16:84940973:A:G	1.35206e-08	-1.78879	-4.46292e-10
84940986	chr16:84940986:C:T	4.52075e-09	-1.75117	-1.13316
84941031	chr16:84941031:G:A	4.11956e-08	-1.80007e-10	-0.674672
84941283	chr16:84941283:G:A	2.82228e-08	-1.80007e-10	-1.05287
84941445	chr16:84941445:G:C	7.66719e-09	-1.14368	-1.21238
84941446	chr16:84941446:C:T	3.39162e-09	-1.73247	-1.43922
84941737	chr16:84941737:G:A	2.66284e-08	-1.70619	0.595164
84941746	chr16:84941746:T:A	1.86705e-08	-1.80007e-10	-1.46606
84941815	chr16:84941815:G:A	1.02862e-07	-1.80007e-10	0.240383
84941888	chr16:84941888:C:T	2.00801e-08	-1.80007e-10	-1.39327
84942152	chr16:84942152:A:G	3.44725e-09	-1.73779	-1.41763
84942221	chr16:84942221:C:G	6.9951e-08	-0.145207	-4.46292e-10
84942438	chr16:84942438:A:G	4.63674e-09	-1.75972	-1.09927
84942797	chr16:84942797:T:G	8.27764e-08	-0.862329	0.885468
84943007	chr16:84943007:A:G	2.25002e-08	-1.71177	0.432293
84943230	chr16:84943230:G:A	8.50154e-09	-1.33829	-0.91447
84943297	chr16:84943297:T:G	7.21975e-08	-1.64871	1.53512
84943511	chr16:84943511:G:C	1.94198e-08	-1.80007e-10	-1.42671
84943769	chr16:84943769:C:A	9.31195e-09	-1.7989	-0.362802
84943783	chr16:84943783:T:C	3.48184e-08	-1.39451	0.551656
84944442	chr16:84944442:T:C	3.90025e-09	-1.77209	-1.25988
84944593	chr16:84944593:G:A	4.97349e-08	-1.80007e-10	-0.486296
84944732	chr16:84944732:T:C	4.40352e-09	-1.63354	-1.27705
84944835	chr16:84944835:G:T	1.91752e-08	-1.80007e-10	-1.43938
84944872	chr16:84944872:T:G	4.74762e-09	-1.40026	-1.4351
84945100	chr16:84945100:A:G	2.01136e-08	-1.80007e-10	-1.39161
84945113	chr16:84945113:C:T	7.08728e-09	-1.69407	-0.740636
84945224	chr16:84945224:C:T	5.39272e-08	-1.76208	1.35671
84945366	chr16:84945366:A:G	3.47174e-08	-1.80007e-10	-0.845761
84945748	chr16:84945748:A:G	2.10515e-08	-1.80007e-10	-1.34603
84945900	chr16:84945900:C:G	1.89984e-08	-1.80007e-10	-1.44865
84946609	chr16:84946609:A:C	3.12962e-09	-1.79708	-1.45501
84946619	chr16:84946619:T:C	3.41044e-09	-1.74338	-1.42278
84946715	chr16:84946715:C:T	1.06112e-08	-0.791014	-1.24007
84946718	chr16:84946718:C:T	8.4751e-09	-0.92668	-1.32919
84946854	chr16:84946854:A:G	6.32033e-09	-1.57875	-0.970478
84946935	chr16:84946935:G:C	1.93529e-08	-1.80007e-10	-1.43016
84947055	chr16:84947055:G:A	3.45643e-09	-1.7066	-1.44616
84947068	chr16:84947068:A:G	1.88354e-08	-1.80007e-10	-1.45727
84947101	chr16:84947101:G:A	2.47553e-08	0.174381	-1.35834
84947125	chr16:84947125:T:C	8.82964e-08	1.32777	-1.24008
84947244	chr16:84947244:G:A	2.98361e-08	-1.79893	0.801651
84947357	chr16:84947357:C:T	1.89892e-08	-1.80007e-10	-1.44913
84947368	chr16:84947368:C:T	4.40615e-08	0.811597	-1.41901
84947520	chr16:84947520:G:T	4.54274e-09	-1.74205	-1.13742
84947546	chr16:84947546:A:T	4.14642e-09	-1.71754	-1.25321
84947601	chr16:84947601:A:C	1.94871e-08	-1.80007e-10	-1.42325
84947667	chr16:84947667:C:T	7.63742e-08	-1.80007e-10	-0.0573584
84947749	chr16:84947749:G:C	8.35019e-08	-1.69382	1.72568
84947796	chr16:84947796:A:G	2.46979e-08	0.0579571	-1.24424
84947938	chr16:84947938:G:C	2.53093e-08	0.166613	-1.32844
84948054	chr16:84948054:G:A	1.89982e-08	-1.80007e-10	-1.44866
84948253	chr16:84948253:A:G	2.16225e-08	-1.80007e-10	-1.31927
84948345	chr16:84948345:A:G	2.24009e-08	-1.13226	-0.151641
84948351	chr16:84948351:T:C	2.8796e-08	0.324685	-1.35745
84948368	chr16:84948368:T:C	3.4776e-09	-1.68294	-1.46372
84948384	chr16:84948384:G:A	3.43204e-08	-1.72476	0.867497
84948413	chr16:84948413:C:T	3.10459e-08	-1.72873	0.771191
84948547	chr16:84948547:C:T	2.69551e-08	-1.74793	0.649099
84948609	chr16:84948609:C:T	3.50667e-08	-1.80007e-10	-0.835752
84948610	chr16:84948610:T:C	1.89104e-08	-1.45329	-4.46292e-10
84948617	chr16:84948617:G:A	3.81958e-08	-1.80007e-10	-0.750276
84948907	chr16:84948907:T:A	1.57921e-08	-1.70845	0.0749523
84948961	chr16:84948961:C:T	4.37834e-09	-1.50998	-1.40635
84949124	chr16:84949124:G:A	6.8237e-09	-1.06711	-1.40549
84949260	chr16:84949260:G:A	6.65778e-09	-1.10104	-1.39618
84949456	chr16:84949456:CTG:C	9.88212e-09	-0.794907	-1.30737
84949530	chr16:84949530:T:C	5.81481e-08	-1.80007e-10	-0.330009
84949629	chr16:84949629:A:G	8.14285e-09	-0.834027	-1.46184
84949701	chr16:84949701:G:A	7.13315e-09	-1.70356	-0.724694
84949706	chr16:84949706:G:A	2.15098e-08	-0.117235	-1.20726
84949711	chr16:84949711:C:T	1.48264e-08	-1.69659	-4.46292e-10
84949821	chr16:84949821:G:A	4.8546e-09	-1.77367	-1.03941
84949975	chr16:84949975:T:C	1.33861e-08	-1.79879	-4.46292e-10
84950333	chr16:84950333:C:T	4.36018e-09	-1.67347	-1.24702
84950372	chr16:84950372:C:A	1.94666e-08	-1.80007e-10	-1.4243
84950490	chr16:84950490:GA:G	9.93324e-09	-0.816891	-1.28023
84950496	chr16:84950496:T:G	1.04567e-07	-1.80007e-10	0.256825
84950503	chr16:84950503:C:T	7.30359e-09	-0.987662	-1.41698
84950710	chr16:84950710:G:A	1.47911e-08	-1.04865	-0.650324
84950744	chr16:84950744:C:T	8.06688e-09	-1.11231	-1.19293
84950773	chr16:84950773:G:C	5.57674e-09	-1.22486	-1.44954
84950860	chr16:84950860:T:C	1.38094e-07	0.628345	-0.0934098
84951074	chr16:84951074:A:G	2.91761e-08	-1.80007e-10	-1.01965
84951495	chr16:84951495:G:C	2.29392e-08	-1.26016	-4.46292e-10
84951862	chr16:84951862:G:A	1.50164e-08	-1.79815	0.114291
84951940	chr16:84951940:C:A	1.97151e-08	-1.80007e-10	-1.41162
84951950	chr16:84951950:A:G	8.55458e-09	-0.827774	-1.41876
84952778	chr16:84952778:G:C	7.99641e-09	-0.973953	-1.34006
84953516	chr16:84953516:G:A	3.06907e-08	-1.80007e-10	-0.969044
84954073	chr16:84954073:C:A	1.1668e-08	-1.2342	-0.701956
84954139	chr16:84954139:A:G	2.98455e-08	-1.80007e-10	-0.99697
84954341	chr16:84954341:A:G	4.74476e-09	-1.53151	-1.30445
84954368	chr16:84954368:C:A	1.25571e-08	-0.435265	-1.42745
84954615	chr16:84954615:T:C	1.00177e-08	-0.95468	-1.13397
84954784	chr16:84954784:C:T	1.93336e-08	-0.0567695	-1.37439
84954866	chr16:84954866:C:T	2.01113e-08	-1.80007e-10	-1.39172
84954973	chr16:84954973:C:G	6.93255e-09	-1.71814	-0.73863
84955125	chr16:84955125:A:G	1.22317e-08	-0.472559	-1.41641
84956178	chr16:84956178:A:C	8.48258e-09	-1.14341	-1.11158
84956561	chr16:84956561:C:T	1.86641e-08	-1.80007e-10	-1.4664
84956986	chr16:84956986:C:T	2.01626e-08	-1.80007e-10	-1.38918
84957522	chr16:84957522:A:G	1.87146e-08	-1.80007e-10	-1.4637
84958152	chr16:84958152:A:G	1.76772e-08	-1.67642	0.15569
84958283	chr16:84958283:C:A	5.49707e-08	-1.40539	1.01918
84958446	chr16:84958446:G:A	1.33944e-08	-1.79817	-4.46292e-10
84958724	chr16:84958724:C:T	1.89905e-08	-1.80007e-10	-1.44906
84958735	chr16:84958735:G:A	1.87102e-08	-1.80007e-10	-1.46394
84958820	chr16:84958820:A:C	6.09709e-09	-1.12857	-1.45662
84959277	chr16:84959277:T:C	4.04108e-09	-1.62839	-1.3681
84959520	chr16:84959520:T:C	2.33354e-08	-1.80007e-10	-1.24303
84959990	chr16:84959990:G:T	2.05671e-08	-1.80007e-10	-1.36931
84960066	chr16:84960066:CA:C	1.58786e-08	-1.62803	-4.46292e-10
84960213	chr16:84960213:G:A	3.51651e-08	-1.80007e-10	-0.83295
84960331	chr16:84960331:G:A	1.8228e-08	-1.49004	-4.46292e-10
84961022	chr16:84961022:T:A	5.09577e-09	-1.34209	-1.4225
84961124	chr16:84961124:C:T	1.35401e-08	-1.78735	-4.46292e-10
84961356	chr16:84961356:G:C	3.38834e-08	-0.870077	-4.46292e-10
84961667	chr16:84961667:C:G	2.02396e-08	-1.80007e-10	-1.38536
84962276	chr16:84962276:C:A	4.28159e-08	-0.636092	-4.46292e-10
84962746	chr16:84962746:C:T	4.54293e-09	-1.61765	-1.26178
84962783	chr16:84962783:G:C	1.98972e-08	-1.80007e-10	-1.40242
84962841	chr16:84962841:T:C	4.03651e-07	1.54343	0.064119
84962877	chr16:84962877:T:C	2.00457e-08	-1.80007e-10	-1.39499
84963332	chr16:84963332:T:G	2.15223e-08	-1.80007e-10	-1.32391
84963643	chr16:84963643:G:A	3.82194e-09	-1.60667	-1.44557
84963650	chr16:84963650:G:A	2.35595e-08	-1.80007e-10	-1.23347
84963709	chr16:84963709:G:C	2.19433e-08	-1.80007e-10	-1.30454
84963964	chr16:84963964:C:T	1.86682e-08	-1.80007e-10	-1.46618
84964269	chr16:84964269:G:A	3.40624e-09	-1.77063	-1.39676
84965686	chr16:84965686:C:G	1.87893e-08	-1.80007e-10	-1.45971
84965800	chr16:84965800:C:G	1.89878e-08	-1.80007e-10	-1.44921
84965958	chr16:84965958:C:T	2.25916e-08	-1.80007e-10	-1.27542
84966042	chr16:84966042:C:T	3.84128e-08	-0.744612	-4.46292e-10
84966070	chr16:84966070:C:T	6.04221e-08	-0.291647	-4.46292e-10
84966620	chr16:84966620:A:G	1.00517e-08	-1.11218	-0.97308
84966789	chr16:84966789:T:C	4.98093e-08	-0.484801	-4.46292e-10
84966880	chr16:84966880:C:T	3.94652e-07	-1.58052	3.16552
84966914	chr16:84966914:C:T	1.06299e-07	-1.80007e-10	0.273252
84967119	chr16:84967119:T:C	4.0325e-08	-1.80007e-10	-0.696031
84967142	chr16:84967142:C:T	6.06252e-09	-1.36178	-1.22909
84967413	chr16:84967413:G:C	1.8732e-08	-1.80007e-10	-1.46277
84967549	chr16:84967549:T:G	2.92495e-07	-1.80007e-10	1.28545
84967929	chr16:84967929:C:T	3.7266e-08	-1.80007e-10	-0.774922
84967995	chr16:84967995:G:A	2.58973e-08	-1.80007e-10	-1.13886
84968207	chr16:84968207:C:A	1.68671e-08	-1.69744	0.1298
84968255	chr16:84968255:C:T	6.3684e-09	-1.11913	-1.42252
84968406	chr16:84968406:G:A	4.89606e-09	-1.76958	-1.03499
84968462	chr16:84968462:A:G	7.79939e-09	-1.78301	-0.555947
84968480	chr16:84968480:A:G	1.0184e-08	-0.763043	-1.30915
84968660	chr16:84968660:G:C	2.64358e-08	-1.80007e-10	-1.11828
84968720	chr16:84968720:A:G	3.35099e-08	-0.701067	-0.180095
84968989	chr16:84968989:G:A	2.03947e-08	-1.80007e-10	-1.37773
84969150	chr16:84969150:T:C	3.78242e-09	-1.61417	-1.44847
84969318	chr16:84969318:G:A	3.29636e-08	-0.897598	-4.46292e-10
84969415	chr16:84969415:TC:T	2.2864e-08	-1.80007e-10	-1.26344
84969796	chr16:84969796:T:C	2.98728e-08	-0.123794	-0.872261
84969823	chr16:84969823:G:C	3.30657e-08	-1.80007e-10	-0.894505
84970133	chr16:84970133:G:A	4.07315e-08	-1.80007e-10	-0.686001
84970209	chr16:84970209:A:T	5.8752e-07	2.81066	-0.827749
84970437	chr16:84970437:A:G	1.87994e-08	-1.80007e-10	-1.45918
84970637	chr16:84970637:C:G	5.16549e-09	-1.34112	-1.40989
84970668	chr16:84970668:A:ACTT	3.43718e-09	-1.77666	-1.38169
84970996	chr16:84970996:C:T	3.12094e-08	-1.80007e-10	-0.952283
84971062	chr16:84971062:A:G	3.5468e-09	-1.66019	-1.46677
84971111	chr16:84971111:T:C	2.20755e-08	-1.80007e-10	-1.29853
84971294	chr16:84971294:C:T	1.3383e-08	-1.79902	-4.46292e-10
84971427	chr16:84971427:G:C	3.64309e-09	-1.71933	-1.38084
84971555	chr16:84971555:A:G	5.25721e-08	-1.80007e-10	-0.430818
84971969	chr16:84971969:A:G	2.25945e-08	-1.80007e-10	-1.2753
84972110	chr16:84972110:C:T	9.00583e-09	-0.761473	-1.43366
84972139	chr16:84972139:C:T	9.68169e-09	-0.673848	-1.44892
84972144	chr16:84972144:C:T	1.90471e-08	-1.80007e-10	-1.44609
84972194	chr16:84972194:A:C	1.89908e-08	-1.80007e-10	-1.44905
84972239	chr16:84972239:A:C	2.14184e-07	-1.80007e-10	0.973834
84972433	chr16:84972433:A:C	2.3613e-07	2.53703	-1.46566
84972551	chr16:84972551:G:A	4.83403e-08	-1.80007e-10	-0.514736
84972827	chr16:84972827:T:C	3.54767e-09	-1.67892	-1.44779
84972953	chr16:84972953:A:T	2.17002e-08	-1.80007e-10	-1.31568
84973302	chr16:84973302:A:G	1.93799e-08	-1.80007e-10	-1.42877
84973419	chr16:84973419:C:G	1.01757e-07	1.31738	-1.0878
84973813	chr16:84973813:C:T	2.27295e-08	-1.80007e-10	-1.26934
84973931	chr16:84973931:G:A	3.37819e-08	-1.80007e-10	-0.873079
84974379	chr16:84974379:C:T	2.99292e-08	-1.80007e-10	-0.994169
84974709	chr16:84974709:G:T	6.44082e-08	-1.80007e-10	-0.227761
84975039	chr16:84975039:G:A	4.70659e-07	1.16659	0.594539
84975685	chr16:84975685:T:C	3.46872e-09	-1.70069	-1.44853
84975719	chr16:84975719:GCA:G	9.14607e-08	-1.80007e-10	0.122906
84975857	chr16:84975857:T:C	3.5103e-09	-1.77512	-1.36218
84975946	chr16:84975946:T:G	4.48561e-09	-1.7344	-1.15773
84976146	chr16:84976146:T:C	2.49e-08	-1.17813	-4.46292e-10
84976158	chr16:84976158:G:A	1.52094e-07	0.425671	0.205827
84976339	chr16:84976339:C:T	3.01489e-08	-1.80007e-10	-0.986854
84976364	chr16:84976364:A:G	3.53624e-09	-1.6901	-1.43983
84976424	chr16:84976424:G:C	2.74072e-08	-1.80007e-10	-1.0822
84977546	chr16:84977546:G:A	1.87049e-08	-1.80007e-10	-1.46422
84977817	chr16:84977817:CA:C	3.26234e-09	-1.75381	-1.45675
84977942	chr16:84977942:C:T	2.06694e-08	-1.80007e-10	-1.36435
84978016	chr16:84978016:G:A	3.87704e-09	-1.70215	-1.33578
84978106	chr16:84978106:C:A	5.12257e-08	-1.80007e-10	-0.456761
84978155	chr16:84978155:A:G	1.87706e-08	-1.80007e-10	-1.46071
84978225	chr16:84978225:G:C	2.69393e-08	-1.80007e-10	-1.09942
84978263	chr16:84978263:C:T	2.2198e-08	-1.80007e-10	-1.293
84978279	chr16:84978279:C:T	1.99508e-08	-1.80007e-10	-1.39973
84978451	chr16:84978451:T:C	4.61292e-08	-1.80007e-10	-0.561558
84978499	chr16:84978499:C:G	2.03443e-08	-1.80007e-10	-1.3802
84978824	chr16:84978824:T:C	3.69876e-09	-1.69125	-1.39375
84978841	chr16:84978841:A:G	1.55616e-07	1.03994	-0.385554
84978880	chr16:84978880:AAAAAG:A	1.92874e-08	-1.80007e-10	-1.43355
84978883	chr16:84978883:A:C	4.23761e-09	-1.68452	-1.26449
84978960	chr16:84978960:G:A	2.07135e-08	-1.80007e-10	-1.36222
84979515	chr16:84979515:A:C	2.22272e-08	-1.80007e-10	-1.29169
84979651	chr16:84979651:A:G	3.59767e-09	-1.7164	-1.39632
84979674	chr16:84979674:C:T	1.86463e-08	-1.80007e-10	-1.46736
84979908	chr16:84979908:C:T	3.57423e-09	-1.76428	-1.35498
84979955	chr16:84979955:T:G	2.74182e-07	2.54345	-1.32266
84980054	chr16:84980054:G:A	1.90384e-08	-1.80007e-10	-1.44655
84980183	chr16:84980183:T:C	4.79241e-08	-1.80007e-10	-0.523384
84980297	chr16:84980297:G:A	6.55465e-07	1.37607	0.716267
84980309	chr16:84980309:G:A	6.54115e-09	-1.2879	-1.22699
84980317	chr16:84980317:C:A	3.30099e-08	-1.80007e-10	-0.896196
84980476	chr16:84980476:C:T	3.70635e-08	-1.80007e-10	-0.780372
84980585	chr16:84980585:G:A	5.12121e-08	-1.80007e-10	-0.457027
84980679	chr16:84980679:A:C	2.29982e-08	-1.80007e-10	-1.25759
84980837	chr16:84980837:T:C	4.81134e-08	-1.80007e-10	-0.519443
84981028	chr16:84981028:A:AC	5.08999e-08	-1.80007e-10	-0.463143
84981459	chr16:84981459:G:T	2.47795e-08	-1.80007e-10	-1.18298
84981692	chr16:84981692:C:T	2.08438e-08	-1.80007e-10	-1.35595
84981702	chr16:84981702:A:G	4.41403e-08	-1.80007e-10	-0.605631
84981935	chr16:84981935:G:A	5.28054e-09	-1.34969	-1.37928
84982053	chr16:84982053:C:T	2.85008e-08	-1.80007e-10	-1.04307
84982065	chr16:84982065:G:C	3.34998e-07	2.75241	-1.33129
84982454	chr16:84982454:C:T	4.44823e-07	1.70467	-4.46292e-10
84982970	chr16:84982970:G:A	1.40643e-08	-1.74936	-4.46292e-10
84983124	chr16:84983124:C:T	3.11957e-08	-1.80007e-10	-0.952721
84983369	chr16:84983369:C:T	3.40442e-09	-1.78126	-1.38667
84983477	chr16:84983477:A:G	4.72409e-08	-1.80007e-10	-0.537743
84983760	chr16:84983760:GGGA:G	1.34226e-08	-1.79606	-4.46292e-10
84983895	chr16:84983895:G:A	4.63681e-08	-1.80007e-10	-0.556391
84983914	chr16:84983914:C:T	3.70074e-08	-1.80007e-10	-0.781885
84984210	chr16:84984210:G:A	2.13364e-08	-1.80007e-10	-1.33259
84984345	chr16:84984345:C:A	1.39757e-07	1.82441	-1.27751
84984391	chr16:84984391:A:C	2.12973e-07	1.17017	-0.202008
84984805	chr16:84984805:T:C	9.3911e-08	0.149345	-4.46292e-10
84985248	chr16:84985248:A:C	9.0953e-09	-1.29737	-0.887875
84985293	chr16:84985293:G:A	1.93644e-08	-1.80007e-10	-1.42957
84985294	chr16:84985294:C:A	2.3456e-08	-1.80007e-10	-1.23787
84985325	chr16:84985325:T:C	8.39364e-09	-1.38303	-0.8825
84985643	chr16:84985643:A:T	4.43168e-08	-1.80007e-10	-0.601639
84986009	chr16:84986009:A:G	8.75494e-09	-1.34961	-0.873772
84986070	chr16:84986070:T:C	2.5957e-08	-1.80007e-10	-1.13656
84986188	chr16:84986188:T:C	1.90781e-08	-1.80007e-10	-1.44446
84986455	chr16:84986455:G:A	4.51683e-09	-1.50229	-1.38291
84986540	chr16:84986540:G:C	4.63879e-08	-1.80007e-10	-0.555965
84986598	chr16:84986598:G:C	1.92515e-08	-1.80007e-10	-1.43542
84986649	chr16:84986649:T:C	3.82904e-08	-1.80007e-10	-0.747804
84986664	chr16:84986664:A:G	4.73417e-08	-1.80007e-10	-0.535612
84987255	chr16:84987255:T:C	2.42187e-08	-1.80007e-10	-1.20588
84987308	chr16:84987308:C:T	2.18225e-08	-1.80007e-10	-1.31006
84987368	chr16:84987368:T:C	1.12453e-08	-1.20648	-0.766569
84987799	chr16:84987799:A:C	3.39254e-08	-1.80007e-10	-0.86884
84987889	chr16:84987889:A:G	4.96647e-08	-1.80007e-10	-0.487709
84987928	chr16:84987928:G:A	1.50164e-07	-1.80007e-10	0.618724
84990249	chr16:84990249:C:T	5.14861e-09	-1.79906	-0.955219
84990925	chr16:84990925:G:A	2.64849e-08	-1.80007e-10	-1.11643
84990949	chr16:84990949:C:T	2.92253e-08	-1.80007e-10	-1.01797
84990972	chr16:84990972:CT:C	2.27488e-08	-1.80007e-10	-1.26849
84991415	chr16:84991415:A:G	1.99499e-08	-1.39978	-4.46292e-10
84992039	chr16:84992039:G:T	3.17112e-08	-1.80007e-10	-0.936332
84992197	chr16:84992197:G:A	3.68341e-08	-1.80007e-10	-0.786579
84992296	chr16:84992296:G:A	9.62615e-08	1.50382	-1.32976
84992647	chr16:84992647:A:C	7.85184e-08	-0.0296696	-4.46292e-10
84992655	chr16:84992655:T:G	1.03942e-07	1.71317	-1.46234
84992661	chr16:84992661:G:A	2.26049e-08	-1.80007e-10	-1.27484
84992671	chr16:84992671:G:A	2.86804e-08	-1.80007e-10	-1.03679
84992895	chr16:84992895:A:T	4.10045e-08	-1.80007e-10	-0.679322
84992944	chr16:84992944:G:A	2.37644e-08	-1.80007e-10	-1.22481
84993479	chr16:84993479:TG:T	7.99454e-09	-0.993745	-1.3205
84993519	chr16:84993519:A:G	4.0763e-09	-1.61103	-1.37678
84993781	chr16:84993781:C:G	4.51192e-08	-1.80007e-10	-0.583694
84994043	chr16:84994043:C:G	4.44958e-09	-1.43339	-1.4668
84994087	chr16:84994087:C:T	2.10351e-08	-1.80007e-10	-1.34681
84994356	chr16:84994356:T:C	1.33474e-08	-0.52866	-1.27302
84994638	chr16:84994638:C:A	2.40038e-08	-1.80007e-10	-1.21479
84994680	chr16:84994680:G:C	2.14612e-08	-1.80007e-10	-1.32676
84994746	chr16:84994746:T:C	5.28945e-09	-1.26157	-1.46572
84995078	chr16:84995078:T:C	9.06241e-09	-1.07177	-1.1171
84995168	chr16:84995168:C:T	3.52654e-09	-1.67161	-1.46108
84995553	chr16:84995553:G:C	3.03305e-08	-1.80007e-10	-0.98085
84995587	chr16:84995587:T:C	4.92808e-08	-1.80007e-10	-0.495468
84995647	chr16:84995647:C:A	3.54845e-09	-1.66347	-1.46302
84995746	chr16:84995746:G:A	2.26144e-08	-1.80007e-10	-1.27441
84996255	chr16:84996255:T:A	2.20402e-08	-1.80007e-10	-1.30014
84996389	chr16:84996389:C:A	7.84847e-08	1.02188	-1.05198
84996560	chr16:84996560:G:A	2.55542e-08	0.246229	-1.39843
84996794	chr16:84996794:T:C	3.26237e-09	-1.74319	-1.46735
84997080	chr16:84997080:A:T	1.21509e-08	-1.22677	-0.668824
84997629	chr16:84997629:T:C	1.50356e-08	-1.08245	-0.600133
84997669	chr16:84997669:C:T	5.05142e-09	-1.30724	-1.46609
84997775	chr16:84997775:C:G	1.04772e-07	-1.80007e-10	0.258781
84998142	chr16:84998142:C:T	3.11296e-09	-1.79619	-1.46125
84998602	chr16:84998602:C:T	2.13845e-08	-1.80007e-10	-1.33034
84998796	chr16:84998796:C:T	1.00804e-07	1.56078	-1.3406
84998824	chr16:84998824:G:A	2.18543e-08	-1.80007e-10	-1.3086
84998888	chr16:84998888:G:A	1.34217e-08	-1.79613	-4.46292e-10
84999211	chr16:84999211:C:T	4.85594e-09	-1.5907	-1.2221
84999348	chr16:84999348:A:T	1.56811e-08	-1.11725	-0.523296
84999749	chr16:84999749:C:T	2.16599e-08	-1.80007e-10	-1.31754
84999794	chr16:84999794:T:C	6.1979e-09	-1.17037	-1.39842
85000013	chr16:85000013:G:A	1.94263e-08	-1.80007e-10	-1.42638
85000073	chr16:85000073:G:A	6.6459e-09	-1.11723	-1.38178
85000317	chr16:85000317:G:A	2.20739e-08	-1.80007e-10	-1.29861
85000327	chr16:85000327:G:A	1.33954e-08	-1.79809	-4.46292e-10
85000597	chr16:85000597:G:A	6.27712e-09	-1.19013	-1.36596
85000672	chr16:85000672:T:A	1.48186e-08	-1.15958	-0.537543
85000758	chr16:85000758:G:A	2.13821e-08	-1.80007e-10	-1.33045
85000783	chr16:85000783:G:A	4.0999e-08	-1.80007e-10	-0.679454
85000819	chr16:85000819:C:T	5.69043e-08	-1.80007e-10	-0.351632
85001060	chr16:85001060:G:C	3.90301e-09	-1.631	-1.40026
85001203	chr16:85001203:C:G	3.2787e-09	-1.7727	-1.43286
85001368	chr16:85001368:A:G	3.39773e-09	-1.71215	-1.45774
85001505	chr16:85001505:A:C	3.38948e-08	-1.80007e-10	-0.869742
85001656	chr16:85001656:T:C	1.63103e-08	-1.6012	-4.46292e-10
85001766	chr16:85001766:G:A	1.61411e-08	-0.293313	-1.31832
85001806	chr16:85001806:A:G	9.24545e-09	-0.820718	-1.34815
85001883	chr16:85001883:C:T	2.19272e-08	-1.80007e-10	-1.30527
85002015	chr16:85002015:A:G	2.09179e-08	-1.3524	-4.46292e-10
85002097	chr16:85002097:T:C	3.96547e-08	0.598672	-1.31147
85002111	chr16:85002111:G:A	5.24174e-08	-1.80007e-10	-0.433765
85002269	chr16:85002269:G:A	8.58788e-09	-1.78173	-0.460916
85002407	chr16:85002407:A:G	6.59589e-09	-1.50739	-0.999166
85002485	chr16:85002485:G:A	1.90387e-08	-1.44653	-4.46292e-10
85002515	chr16:85002515:T:C	5.35989e-08	0.637659	-1.04913
85002766	chr16:85002766:T:A	8.59239e-09	-0.853258	-1.38887
85002852	chr16:85002852:G:A	5.84872e-08	0.653786	-0.97798
85003042	chr16:85003042:T:G	1.92796e-07	-1.80007e-10	0.868631
85003404	chr16:85003404:C:T	4.17795e-08	0.806455	-1.46705
85003692	chr16:85003692:A:C	4.00761e-09	-1.69074	-1.31407
85003780	chr16:85003780:C:T	2.10568e-08	-1.34578	-4.46292e-10
85003886	chr16:85003886:C:G	2.22249e-08	-1.29179	-4.46292e-10
85003949	chr16:85003949:G:A	3.57866e-08	-1.80007e-10	-0.815431
85004067	chr16:85004067:T:C	1.50055e-07	1.66498	-1.04698
85004459	chr16:85004459:G:A	6.53316e-09	-1.7448	-0.771317
85004494	chr16:85004494:A:G	4.64849e-09	-1.74578	-1.11068
85004721	chr16:85004721:G:T	2.65131e-08	-1.80007e-10	-1.11536
85004766	chr16:85004766:G:C	3.84078e-08	0.712137	-1.45688
85004901	chr16:85004901:A:T	4.39209e-09	-1.5226	-1.39059
85005342	chr16:85005342:C:T	1.34156e-08	-1.26646	-0.530128
85005362	chr16:85005362:C:G	2.29346e-08	-1.80007e-10	-1.26035
85005461	chr16:85005461:G:A	6.30204e-09	-1.69185	-0.860283
85005628	chr16:85005628:A:G	4.04045e-08	-0.694062	-4.46292e-10
85005631	chr16:85005631:C:T	9.57583e-08	0.953177	-0.784352
85006126	chr16:85006126:G:A	9.27415e-09	-1.44569	-0.720078
85006202	chr16:85006202:T:A	2.26463e-08	-1.80007e-10	-1.27301
85006575	chr16:85006575:G:A	3.31621e-08	0.565523	-1.45712
85006653	chr16:85006653:T:C	8.74684e-09	-1.42829	-0.79602
85006721	chr16:85006721:C:T	3.57393e-08	0.646043	-1.4628
85007076	chr16:85007076:T:C	1.07627e-08	-1.04198	-0.974936
85007127	chr16:85007127:C:T	7.25587e-09	-1.49663	-0.914564
85007150	chr16:85007150:A:G	7.09854e-09	-1.47323	-0.95988
85007257	chr16:85007257:CTACAAAAA:C	2.65824e-08	-1.80007e-10	-1.11276
85007323	chr16:85007323:T:C	2.13984e-08	-1.80007e-10	-1.32969
85007392	chr16:85007392:C:T	1.86481e-08	-1.80007e-10	-1.46726
85007492	chr16:85007492:A:C	1.75923e-08	-1.52554	-4.46292e-10
85007625	chr16:85007625:G:A	7.87258e-09	-1.43643	-0.893189
85007653	chr16:85007653:A:G	3.67395e-08	0.676813	-1.46596
85007910	chr16:85007910:C:T	9.82355e-08	1.07401	-0.87965
85008008	chr16:85008008:A:G	7.31216e-09	-1.44843	-0.955033
85008060	chr16:85008060:G:A	3.39112e-09	-1.73828	-1.43356
85008162	chr16:85008162:A:T	3.32871e-08	0.574122	-1.46195
85008432	chr16:85008432:C:G	8.76767e-07	2.38324	-4.46292e-10
85008487	chr16:85008487:G:C	1.89565e-08	-1.80007e-10	-1.45086
85008606	chr16:85008606:A:C	1.36821e-07	1.26694	-0.741273
85008742	chr16:85008742:G:C	3.96587e-08	-1.80007e-10	-0.712693
85008771	chr16:85008771:C:A	4.10403e-09	-1.5158	-1.46523
85008777	chr16:85008777:G:A	1.12823e-08	-1.06009	-0.909679
85008838	chr16:85008838:G:A	2.15903e-08	-1.80007e-10	-1.32076
85008904	chr16:85008904:C:A	8.14202e-09	-1.39622	-0.89975
85009110	chr16:85009110:T:C	7.43702e-09	-1.41946	-0.967076
85009121	chr16:85009121:T:C	3.4965e-08	-1.80007e-10	-0.838656
85009344	chr16:85009344:G:A	2.59199e-08	-1.80007e-10	-1.13799
85009488	chr16:85009488:A:T	3.80108e-08	-1.80007e-10	-0.755132
85009516	chr16:85009516:C:T	3.43171e-08	0.60134	-1.4587
85009551	chr16:85009551:GTCT:G	3.53049e-08	-1.80007e-10	-0.82898
85009749	chr16:85009749:C:A	2.19386e-08	-1.80007e-10	-1.30475
85010170	chr16:85010170:C:T	7.34538e-08	1.36492	-1.46126
85010336	chr16:85010336:C:T	7.01932e-08	1.31538	-1.45713
85010381	chr16:85010381:A:G	2.3257e-08	-1.80007e-10	-1.2464
85010683	chr16:85010683:TCTAA:T	6.94532e-08	1.28026	-1.43261
85010818	chr16:85010818:A:C	8.83833e-08	1.49995	-1.41127
85011055	chr16:85011055:G:A	8.138e-08	1.47185	-1.46572
85011068	chr16:85011068:T:C	5.59787e-09	-1.21386	-1.45676
85011201	chr16:85011201:C:T	8.10963e-09	-1.755	-0.544947
85011402	chr16:85011402:T:C	3.5242e-09	-1.78818	-1.34517
85011450	chr16:85011450:G:A	3.52333e-09	-1.78878	-1.34481
85011497	chr16:85011497:G:A	4.78268e-09	-1.46455	-1.36345
85011617	chr16:85011617:G:C	8.93939e-08	-1.80007e-10	0.10005
85011658	chr16:85011658:A:G	1.89796e-08	-1.80007e-10	-1.44964
85012107	chr16:85012107:C:A	1.95233e-08	-1.80007e-10	-1.42139
85012128	chr16:85012128:C:T	3.15863e-09	-1.78496	-1.45791
85012411	chr16:85012411:A:T	1.95407e-08	-1.80007e-10	-1.42051
85012626	chr16:85012626:A:G	3.37804e-09	-1.79505	-1.38066
85012696	chr16:85012696:G:A	4.80016e-08	-1.80007e-10	-0.521769
85012852	chr16:85012852:G:A	4.30476e-09	-1.46633	-1.46695
85012875	chr16:85012875:C:G	4.90601e-09	-1.34744	-1.4551
85013039	chr16:85013039:C:G	1.92454e-08	-1.80007e-10	-1.43573
85013163	chr16:85013163:T:C	1.87228e-08	-1.80007e-10	-1.46326
85013443	chr16:85013443:A:G	7.15813e-08	-1.80007e-10	-0.122169
85013534	chr16:85013534:C:T	5.74594e-08	1.11319	-1.45511
85013792	chr16:85013792:A:G	5.11689e-08	-1.80007e-10	-0.457871
85013908	chr16:85013908:C:G	4.34459e-09	-1.56393	-1.36014
85013982	chr16:85013982:T:C	4.11057e-09	-1.57672	-1.40272
85014140	chr16:85014140:A:T	2.45708e-08	-1.80007e-10	-1.19145
85014632	chr16:85014632:C:G	7.88476e-08	0.874704	-0.90019
85014957	chr16:85014957:A:T	3.82627e-08	-1.80007e-10	-0.748528
85015936	chr16:85015936:G:A	2.35188e-08	-1.80007e-10	-1.2352
85016122	chr16:85016122:G:A	3.12505e-08	-1.80007e-10	-0.950967
85016679	chr16:85016679:G:A	3.95987e-07	-1.80007e-10	1.58838
85016698	chr16:85016698:G:A	4.67527e-09	-1.40979	-1.44092
85016761	chr16:85016761:G:A	4.10958e-09	-1.56716	-1.41252
85017202	chr16:85017202:T:C	1.92932e-08	-1.80007e-10	-1.43325
85017399	chr16:85017399:T:G	2.49993e-08	-1.80007e-10	-1.17416
85017473	chr16:85017473:C:T	2.55966e-08	-1.80007e-10	-1.15054
85017591	chr16:85017591:T:C	5.14657e-09	-1.30539	-1.44929
85017837	chr16:85017837:C:T	5.43785e-09	-1.30457	-1.39505
85017906	chr16:85017906:A:G	8.79281e-08	1.42603	-1.34251
85017937	chr16:85017937:G:T	2.17219e-08	-1.80007e-10	-1.31468
85018012	chr16:85018012:G:A	2.5034e-08	-1.80007e-10	-1.17277
85018022	chr16:85018022:G:A	1.08248e-07	1.08324	-0.791818
85018048	chr16:85018048:T:C	5.42258e-08	1.06192	-1.46176
85018070	chr16:85018070:G:C	7.56596e-09	-1.05281	-1.31653
85018212	chr16:85018212:A:G	4.73968e-09	-1.53221	-1.30482
85018508	chr16:85018508:C:T	7.72615e-08	-1.69302	1.64722
85018754	chr16:85018754:T:C	8.79376e-09	-1.75224	-0.46672
85018772	chr16:85018772:G:C	1.03046e-08	-1.65829	-0.402121
85018798	chr16:85018798:C:T	2.11744e-08	-1.80007e-10	-1.34021
85019276	chr16:85019276:C:G	7.87674e-09	-1.04804	-1.28105
85019419	chr16:85019419:AAAG:A	4.4363e-08	-1.80007e-10	-0.600596
85019489	chr16:85019489:G:A	1.84112e-08	-1.48005	-4.46292e-10
85019562	chr16:85019562:G:A	6.67435e-09	-1.64827	-0.846462
85020476	chr16:85020476:G:A	1.86965e-08	-1.80007e-10	-1.46467
85020482	chr16:85020482:T:C	4.41661e-08	-0.605046	-4.46292e-10
85020538	chr16:85020538:C:T	2.4851e-08	-1.80007e-10	-1.1801
85020590	chr16:85020590:G:A	2.1394e-08	-1.80007e-10	-1.32989
85020980	chr16:85020980:C:T	1.35573e-06	4.18099	-1.3619
85021749	chr16:85021749:A:G	2.05525e-08	-1.80007e-10	-1.37002
85021837	chr16:85021837:C:G	2.54664e-08	-1.15564	-4.46292e-10
85021845	chr16:85021845:T:C	1.35743e-08	-1.08399	-0.70083
85021861	chr16:85021861:A:G	8.70022e-08	-1.80007e-10	0.0729302
85022135	chr16:85022135:G:C	1.40661e-08	-1.17163	-0.577612
85022350	chr16:85022350:A:G	6.63673e-09	-1.09551	-1.40487
85022674	chr16:85022674:T:G	1.90958e-08	-1.80007e-10	-1.44354
85022824	chr16:85022824:C:T	2.12502e-08	-1.80007e-10	-1.33663
85023205	chr16:85023205:C:T	8.41226e-08	0.911362	-0.87209
85023290	chr16:85023290:C:T	3.69848e-08	-1.80007e-10	-0.782496
85023447	chr16:85023447:A:G	5.03353e-09	-1.30986	-1.46703
85023567	chr16:85023567:T:A	4.32745e-08	-1.80007e-10	-0.625438
85023601	chr16:85023601:C:T	9.14594e-09	-1.03464	-1.14505
85023809	chr16:85023809:G:A	2.65138e-08	0.0648751	-1.18021
85024043	chr16:85024043:A:C	3.2714e-08	-1.80007e-10	-0.9052
85024045	chr16:85024045:G:A	2.77028e-08	-1.80007e-10	-1.07147
85024528	chr16:85024528:G:A	2.40111e-08	-1.21449	-4.46292e-10
85024665	chr16:85024665:CTATCCAGAAACGACCCTCCTTGTTCTG:C	1.9518e-08	-1.80007e-10	-1.42167
85025019	chr16:85025019:G:A	1.26769e-07	-1.80007e-10	0.449361
85025184	chr16:85025184:A:G	4.69201e-09	-1.38147	-1.46568
85025215	chr16:85025215:T:C	2.40725e-08	-1.80007e-10	-1.21193
85025221	chr16:85025221:A:G	2.56508e-08	-1.80007e-10	-1.14843
85025230	chr16:85025230:C:T	2.12309e-08	-1.80007e-10	-1.33755
85025241	chr16:85025241:G:A	1.91577e-08	-1.80007e-10	-1.4403
85025272	chr16:85025272:A:G	1.86949e-08	-1.80007e-10	-1.46475
85025371	chr16:85025371:T:C	2.89767e-08	-1.02651	-4.46292e-10
85025496	chr16:85025496:C:T	8.1254e-09	-0.857237	-1.44077
85025537	chr16:85025537:G:A	5.68432e-08	0.5627	-0.915406
85025787	chr16:85025787:C:A	2.79972e-08	-1.80007e-10	-1.0609
85026113	chr16:85026113:G:A	1.91343e-08	-1.80007e-10	-1.44152
85026859	chr16:85026859:G:T	2.15661e-07	1.96471	-0.984005
85027714	chr16:85027714:A:C	3.17497e-07	-1.80007e-10	1.36747
85027946	chr16:85027946:C:G	8.87285e-08	1.32056	-1.22798
85028119	chr16:85028119:A:C	6.99546e-08	1.23584	-1.381
85028797	chr16:85028797:G:A	1.88983e-08	-1.80007e-10	-1.45393
85029431	chr16:85029431:T:G	3.57763e-08	-0.270149	-0.545567
85029869	chr16:85029869:G:A	2.63467e-08	-1.80007e-10	-1.12166
85030103	chr16:85030103:G:A	7.54764e-08	0.147494	-0.216677
85030534	chr16:85030534:G:C	2.00129e-08	-1.80007e-10	-1.39663
85030550	chr16:85030550:C:T	3.83086e-08	-1.80007e-10	-0.74733
85030640	chr16:85030640:A:G	3.83977e-08	-0.745006	-4.46292e-10
85030688	chr16:85030688:G:A	1.02084e-07	1.39834	-1.16555
85030709	chr16:85030709:A:C	3.93659e-09	-1.79565	-1.22703
85031138	chr16:85031138:G:A	3.9454e-08	-1.80007e-10	-0.717868
85031323	chr16:85031323:A:C	2.40989e-08	-1.80007e-10	-1.21084
85031816	chr16:85031816:C:G	1.88781e-08	-1.80007e-10	-1.455
85031882	chr16:85031882:G:C	6.40414e-08	-0.234507	0.00103415
85031898	chr16:85031898:G:C	5.10789e-09	-1.70514	-1.05708
85031903	chr16:85031903:G:A	4.39857e-09	-1.73333	-1.1784
85032039	chr16:85032039:A:G	2.47551e-07	-1.80007e-10	1.11861
85032473	chr16:85032473:C:G	1.10579e-08	-0.912021	-1.07784
85032544	chr16:85032544:G:A	1.00607e-08	-1.77978	-0.30459
85032552	chr16:85032552:C:T	9.22151e-09	-0.754356	-1.41711
85032556	chr16:85032556:T:G	1.90563e-08	-1.80007e-10	-1.4456
85032690	chr16:85032690:G:A	1.16219e-07	1.53907	-1.1766
85033148	chr16:85033148:A:G	1.98604e-08	-1.80007e-10	-1.40427
85033537	chr16:85033537:C:A	3.93753e-09	-1.77571	-1.24674
85034088	chr16:85034088:A:T	3.47081e-08	-1.80007e-10	-0.84603
85034291	chr16:85034291:A:T	2.04393e-08	-1.80007e-10	-1.37554
85034374	chr16:85034374:C:G	2.48174e-08	-1.80007e-10	-1.18146
85034389	chr16:85034389:G:A	5.09431e-09	-1.31694	-1.44794
85034390	chr16:85034390:C:T	6.01816e-07	2.00695	-4.46292e-10
85034805	chr16:85034805:G:A	3.53862e-09	-1.75904	-1.37023
85034813	chr16:85034813:G:C	2.51081e-08	-0.431869	-0.737941
85035156	chr16:85035156:A:G	3.1646e-09	-1.78523	-1.45575
85035404	chr16:85035404:C:T	1.90592e-08	-1.80007e-10	-1.44545
85035443	chr16:85035443:G:C	4.91763e-08	-0.0286358	-0.468954
85035621	chr16:85035621:G:C	1.01839e-08	-1.751	-0.321199
85035717	chr16:85035717:G:A	5.84007e-09	-1.75925	-0.869008
85035754	chr16:85035754:G:A	2.976e-08	-1.80007e-10	-0.999837
85036324	chr16:85036324:C:T	1.97026e-08	-1.80007e-10	-1.41225
85036387	chr16:85036387:G:A	2.2947e-08	-1.80007e-10	-1.25982
85036771	chr16:85036771:C:T	4.23346e-09	-1.73175	-1.21823
85037043	chr16:85037043:T:C	2.29088e-08	-1.80007e-10	-1.26148
85037061	chr16:85037061:A:G	2.17458e-07	-1.80007e-10	0.989003
85037087	chr16:85037087:A:T	5.28113e-09	-1.64557	-1.08329
85037520	chr16:85037520:A:G	3.17824e-09	-1.76991	-1.46677
85037881	chr16:85037881:A:G	4.34432e-08	-1.80007e-10	-0.621548
85038504	chr16:85038504:C:G	1.95067e-08	-1.80007e-10	-1.42225
85038557	chr16:85038557:A:G	2.08207e-07	-1.80007e-10	0.945531
85038620	chr16:85038620:A:G	3.47918e-08	-1.80007e-10	-0.84362
85038741	chr16:85038741:T:C	6.16289e-08	0.248294	-0.520166
85038763	chr16:85038763:T:C	7.76386e-09	-0.881439	-1.46208
85039105	chr16:85039105:C:T	1.89071e-08	-1.80007e-10	-1.45346
85039190	chr16:85039190:C:T	2.16857e-08	-1.80007e-10	-1.31635
85039535	chr16:85039535:T:C	8.25097e-09	-0.842302	-1.44037
85039596	chr16:85039596:C:T	2.01425e-08	-1.80007e-10	-1.39017
85039701	chr16:85039701:G:A	5.02736e-09	-1.69671	-1.0814
85039721	chr16:85039721:C:T	3.3925e-09	-1.79889	-1.37255
85039775	chr16:85039775:A:G	3.33839e-08	-1.80007e-10	-0.884928
85039893	chr16:85039893:G:A	1.87529e-08	-1.80007e-10	-1.46165
85040295	chr16:85040295:A:T	4.1081e-08	-1.80007e-10	-0.677456
85040446	chr16:85040446:C:G	1.92706e-08	-1.80007e-10	-1.43442
85040808	chr16:85040808:T:C	1.13015e-08	-0.533279	-1.43478
85040909	chr16:85040909:G:A	1.9007e-08	-1.80007e-10	-1.4482
85041529	chr16:85041529:A:G	3.24259e-09	-1.77959	-1.43704
85041613	chr16:85041613:T:C	2.67311e-08	-1.80007e-10	-1.10717
85041774	chr16:85041774:T:G	1.92719e-08	-1.80007e-10	-1.43436
85042138	chr16:85042138:C:T	1.20138e-08	-0.440113	-1.46683
85042168	chr16:85042168:A:C	1.0909e-08	-0.549257	-1.45416
85042210	chr16:85042210:C:T	3.78348e-08	-1.80007e-10	-0.759774
85042298	chr16:85042298:T:A	2.13952e-08	-1.80007e-10	-1.32984
85042310	chr16:85042310:C:G	1.87471e-08	-1.80007e-10	-1.46196
85042343	chr16:85042343:C:T	3.80217e-08	-1.80007e-10	-0.754846
85042655	chr16:85042655:C:T	1.82943e-08	-0.0658804	-1.42053
85042831	chr16:85042831:G:A	3.98368e-08	-1.80007e-10	-0.708213
85042839	chr16:85042839:G:A	4.70196e-09	-1.79638	-1.04864
85043590	chr16:85043590:C:T	4.37319e-09	-1.74719	-1.17032
85043633	chr16:85043633:G:C	2.88465e-08	-1.80007e-10	-1.03101
85043789	chr16:85043789:C:T	1.69688e-08	-0.195524	-1.3661
85043794	chr16:85043794:A:T	1.35913e-08	-1.78357	-4.46292e-10
85044220	chr16:85044220:T:C	2.60537e-08	-1.13284	-4.46292e-10
85044320	chr16:85044320:CCT:C	3.55545e-08	-1.80007e-10	-0.821936
85044347	chr16:85044347:A:G	3.45404e-08	-1.80007e-10	-0.850874
85044539	chr16:85044539:G:A	1.65991e-07	2.02545	-1.30652
85045975	chr16:85045975:C:T	2.40569e-08	-1.80007e-10	-1.21258
85046151	chr16:85046151:G:A	6.31934e-08	-1.80007e-10	-0.246803
85046170	chr16:85046170:G:A	3.92404e-07	1.57929	-4.46292e-10
85046207	chr16:85046207:A:G	5.78076e-08	0.169576	-0.505458
85046564	chr16:85046564:A:G	3.78369e-08	-1.80007e-10	-0.759717
85046789	chr16:85046789:C:T	3.78159e-08	-1.80007e-10	-0.760273
85046878	chr16:85046878:G:A	3.11852e-09	-1.79278	-1.46286
85046936	chr16:85046936:A:C	1.09926e-08	-0.555561	-1.44022
85046995	chr16:85046995:G:T	1.98104e-08	-1.80007e-10	-1.40679
85047242	chr16:85047242:C:T	3.13338e-09	-1.78897	-1.46192
85047566	chr16:85047566:T:C	4.21683e-09	-1.52927	-1.42464
85047871	chr16:85047871:C:G	3.13125e-09	-1.78938	-1.46219
85048290	chr16:85048290:G:A	1.91856e-08	-1.43884	-4.46292e-10
85048306	chr16:85048306:A:G	3.33589e-09	-1.72782	-1.46044
85048661	chr16:85048661:C:T	5.33468e-09	-1.31216	-1.40661
85048688	chr16:85048688:G:A	6.41728e-08	-1.80007e-10	-0.231423
85048768	chr16:85048768:A:C	3.18089e-09	-1.76906	-1.46678
85049078	chr16:85049078:T:C	3.12383e-09	-1.79249	-1.46145
85049143	chr16:85049143:G:A	3.29931e-09	-1.78	-1.4193
85049180	chr16:85049180:G:A	2.1061e-08	-1.80007e-10	-1.34558
85049306	chr16:85049306:C:T	3.12483e-09	-1.78653	-1.46709
85049366	chr16:85049366:G:A	3.14549e-09	-1.7798	-1.46723
85049449	chr16:85049449:A:T	3.1553e-09	-1.77662	-1.4673
85049458	chr16:85049458:T:C	4.3895e-09	-1.65853	-1.25526
85049467	chr16:85049467:G:A	3.85183e-08	-1.80007e-10	-0.741871
85049526	chr16:85049526:C:T	3.182e-09	-1.76964	-1.46585
85049548	chr16:85049548:T:C	3.23076e-09	-1.75292	-1.46737
85049551	chr16:85049551:C:T	3.22005e-09	-1.75624	-1.46737
85049702	chr16:85049702:G:A	3.13128e-09	-1.78517	-1.46639
85050135	chr16:85050135:A:G	3.34603e-09	-1.78462	-1.4006
85050233	chr16:85050233:G:C	3.14006e-09	-1.79725	-1.45151
85050410	chr16:85050410:C:T	3.10667e-09	-1.79689	-1.46256
85050528	chr16:85050528:C:A	5.2547e-09	-1.63091	-1.10297
85050660	chr16:85050660:A:G	3.13679e-09	-1.79899	-1.45081
85050687	chr16:85050687:G:A	3.77496e-08	0.122528	-0.884556
85050784	chr16:85050784:G:A	4.05866e-08	0.129152	-0.818717
85050896	chr16:85050896:C:T	1.89401e-08	-1.80007e-10	-1.45172
85050967	chr16:85050967:G:T	2.66842e-07	2.65402	-1.46036
85051204	chr16:85051204:G:A	1.14858e-07	-1.80007e-10	0.35069
85051411	chr16:85051411:C:T	4.5051e-08	-1.80007e-10	-0.585207
85051553	chr16:85051553:C:T	2.98805e-07	2.75407	-1.44728
85051789	chr16:85051789:G:A	3.10998e-09	-1.79105	-1.46734
85052193	chr16:85052193:G:A	6.56638e-09	-1.05619	-1.45485
85052304	chr16:85052304:A:G	4.00581e-09	-1.54325	-1.46201
85052349	chr16:85052349:G:A	3.12569e-09	-1.79871	-1.45464
85052540	chr16:85052540:A:C	1.86463e-08	-1.80007e-10	-1.46735
85052613	chr16:85052613:C:T	1.88806e-08	-1.80007e-10	-1.45487
85052630	chr16:85052630:C:T	3.12943e-09	-1.79821	-1.45394
85052726	chr16:85052726:C:T	1.88874e-08	-1.80007e-10	-1.45451
85052832	chr16:85052832:A:G	2.27648e-08	-1.80007e-10	-1.26779
85053280	chr16:85053280:A:G	5.42143e-08	0.324875	-0.724933
85053608	chr16:85053608:C:A	3.96548e-08	-1.80007e-10	-0.712792
85053704	chr16:85053704:T:A	3.67397e-08	0.663328	-1.45247
85053811	chr16:85053811:G:A	6.58974e-09	-1.08145	-1.42604
85054191	chr16:85054191:T:A	2.26733e-08	-1.80007e-10	-1.27181
85054383	chr16:85054383:C:T	7.15126e-09	-0.976296	-1.44942
85054563	chr16:85054563:G:A	8.30969e-09	-0.809107	-1.46647
85055063	chr16:85055063:C:T	2.9495e-08	-1.80007e-10	-1.00878
85055936	chr16:85055936:G:T	2.93475e-08	-1.80007e-10	-1.01379
85056061	chr16:85056061:C:T	2.69935e-08	-1.80007e-10	-1.0974
85056072	chr16:85056072:C:A	6.38955e-09	-1.0861	-1.45224
85056078	chr16:85056078:A:G	3.17494e-09	-1.77037	-1.46735
85056106	chr16:85056106:C:A	2.5279e-08	-1.80007e-10	-1.16303
85056256	chr16:85056256:C:A	6.51799e-09	-1.05113	-1.46731
85056320	chr16:85056320:A:G	1.92294e-08	-1.80007e-10	-1.43656
85056472	chr16:85056472:C:T	2.04623e-08	-1.80007e-10	-1.37442
85056521	chr16:85056521:C:G	2.07741e-08	-1.80007e-10	-1.35929
85056588	chr16:85056588:T:C	4.63652e-08	-1.80007e-10	-0.556454
85056589	chr16:85056589:C:G	1.10403e-07	1.66665	-1.35552
85056597	chr16:85056597:C:T	8.15285e-09	-0.965973	-1.32866
85056623	chr16:85056623:G:A	8.85637e-09	-0.810963	-1.4009
85056651	chr16:85056651:C:T	8.61902e-09	-0.868239	-1.37079
85056701	chr16:85056701:G:A	3.15574e-09	-1.77671	-1.46707
85056751	chr16:85056751:A:G	6.74449e-09	-1.03976	-1.44451
85056770	chr16:85056770:G:A	4.19607e-07	3.03104	-1.38472
85056853	chr16:85056853:T:A	4.89056e-09	-1.33974	-1.46595
85056872	chr16:85056872:G:T	2.22307e-08	-1.80007e-10	-1.29153
85056952	chr16:85056952:G:C	1.02156e-08	-0.604754	-1.46433
85057262	chr16:85057262:G:A	9.92549e-09	-0.74919	-1.34871
85057408	chr16:85057408:G:A	1.13768e-08	-0.544193	-1.41723
85057637	chr16:85057637:T:C	1.08969e-08	-0.574648	-1.42987
85057695	chr16:85057695:C:G	1.33515e-07	1.83928	-1.33807
85057715	chr16:85057715:A:G	3.04633e-08	-1.80007e-10	-0.976482
85058073	chr16:85058073:G:A	2.36873e-08	-1.80007e-10	-1.22806
85058619	chr16:85058619:T:TCCAG	2.13001e-08	-1.80007e-10	-1.33429
85058640	chr16:85058640:G:A	1.20763e-08	-0.501191	-1.40056
85058728	chr16:85058728:C:G	2.69117e-07	2.15994	-0.957799
85058877	chr16:85058877:T:G	1.31983e-08	-0.406769	-1.40615
85058969	chr16:85058969:C:T	3.41349e-09	-1.77516	-1.39011
85059028	chr16:85059028:C:T	1.28658e-08	-0.41326	-1.42517
85059142	chr16:85059142:T:C	3.39661e-09	-1.77812	-1.3921
85059286	chr16:85059286:T:C	6.46039e-08	1.18419	-1.40891
85059313	chr16:85059313:C:T	1.21933e-08	-0.466057	-1.42606
85059364	chr16:85059364:T:C	6.32078e-08	1.16528	-1.41185
85059376	chr16:85059376:A:G	1.14754e-08	-0.526565	-1.42623
85059508	chr16:85059508:G:A	1.24561e-08	-0.44552	-1.42528
85059562	chr16:85059562:C:T	2.64171e-08	-1.80007e-10	-1.11899
85059614	chr16:85059614:T:C	1.22937e-08	-0.450064	-1.43385
85059645	chr16:85059645:A:G	1.23256e-08	-0.452496	-1.42883
85059652	chr16:85059652:C:G	1.16154e-08	-0.50811	-1.43256
85059653	chr16:85059653:T:A	1.19116e-08	-0.485951	-1.42954
85059664	chr16:85059664:G:T	1.19336e-08	-0.483429	-1.43022
85059671	chr16:85059671:G:A	1.15685e-08	-0.510932	-1.43379
85059700	chr16:85059700:G:A	1.23443e-08	-0.449498	-1.43031
85059760	chr16:85059760:A:G	1.20212e-08	-0.472694	-1.43364
85059853	chr16:85059853:T:C	1.23545e-08	-0.449767	-1.42921
85060032	chr16:85060032:C:A	1.30534e-08	-0.467999	-1.35596
85060067	chr16:85060067:C:T	1.23259e-08	-0.448711	-1.43259
85060209	chr16:85060209:C:T	1.09993e-08	-0.583117	-1.41206
85060307	chr16:85060307:T:C	3.89749e-09	-1.73321	-1.29946
85060422	chr16:85060422:C:T	1.26241e-08	-0.47328	-1.38411
85060581	chr16:85060581:G:A	1.04793e-08	-0.57657	-1.46703
85060655	chr16:85060655:A:G	6.20928e-09	-1.72213	-0.844832
85060718	chr16:85060718:C:T	8.10955e-09	-0.832868	-1.46709
85060840	chr16:85060840:T:C	1.02196e-08	-0.621505	-1.44719
85061054	chr16:85061054:G:A	5.33616e-08	-0.0762291	-0.339683
85061474	chr16:85061474:A:G	5.04203e-09	-1.73744	-1.03775
85061573	chr16:85061573:G:T	1.04198e-08	-0.599927	-1.44936
85062112	chr16:85062112:C:T	1.08546e-08	-0.732582	-1.27583
85062993	chr16:85062993:C:A	1.87254e-08	-1.80007e-10	-1.46312
85063057	chr16:85063057:C:T	3.18328e-08	-1.80007e-10	-0.932507
85063564	chr16:85063564:C:T	2.17784e-08	-1.80007e-10	-1.31209
85063685	chr16:85063685:T:C	1.42345e-08	-0.50346	-1.23388
85064044	chr16:85064044:C:T	1.86957e-08	-1.80007e-10	-1.46471
85064142	chr16:85064142:A:G	7.69969e-09	-0.968732	-1.38309
85064244	chr16:85064244:G:A	4.08357e-08	-1.80007e-10	-0.683446
85064318	chr16:85064318:T:C	9.1074e-09	-0.732431	-1.45149
85064339	chr16:85064339:T:G	4.08457e-08	-0.0827961	-0.600405
85064397	chr16:85064397:G:C	4.21045e-08	-0.0892684	-0.563579
85064692	chr16:85064692:T:C	3.72161e-08	-0.18869	-0.587572
85064788	chr16:85064788:T:C	3.77911e-08	-0.152035	-0.608893
85064799	chr16:85064799:C:A	3.89077e-09	-1.56718	-1.46722
85064817	chr16:85064817:C:T	9.32854e-08	1.60747	-1.46481
85064894	chr16:85064894:A:G	3.92459e-08	-0.133385	-0.58977
85064929	chr16:85064929:C:T	8.02465e-09	-0.913447	-1.39704
85064975	chr16:85064975:G:A	1.63678e-08	-0.378041	-1.21965
85065476	chr16:85065476:A:G	2.81876e-08	-1.80007e-10	-1.05412
85065477	chr16:85065477:C:T	9.51422e-09	-0.705893	-1.43432
85065645	chr16:85065645:T:C	9.15764e-09	-0.768162	-1.41025
85066230	chr16:85066230:A:G	4.0941e-08	0.190752	-0.871624
85066340	chr16:85066340:G:C	6.36386e-09	-1.62069	-0.921678
85066436	chr16:85066436:C:T	9.26743e-09	-1.01429	-1.1522
85066531	chr16:85066531:T:A	2.16582e-08	-1.80007e-10	-1.31762
85066881	chr16:85066881:G:A	3.51593e-08	-1.80007e-10	-0.833114
85067477	chr16:85067477:G:A	5.3133e-08	0.747076	-1.16728
85068091	chr16:85068091:G:A	9.28763e-08	-1.80007e-10	0.138266
85068418	chr16:85068418:C:T	2.55789e-08	-1.80007e-10	-1.15124
85068575	chr16:85068575:G:A	2.32791e-08	-1.80007e-10	-1.24545
85068628	chr16:85068628:G:T	9.06172e-09	-0.736948	-1.452
85068630	chr16:85068630:C:T	2.81235e-08	-1.80007e-10	-1.0564
85068813	chr16:85068813:T:C	1.29112e-08	-0.582215	-1.2527
85068824	chr16:85068824:A:G	3.47959e-08	0.201534	-1.04504
85068921	chr16:85068921:C:G	1.10674e-08	-1.16788	-0.821116
85069162	chr16:85069162:C:G	1.35221e-08	-1.78867	-4.46292e-10
85069416	chr16:85069416:C:A	2.10609e-08	-1.79803	0.452444
85069704	chr16:85069704:G:A	1.901e-08	-1.80007e-10	-1.44804
85069892	chr16:85069892:C:G	8.02444e-09	-0.913044	-1.39747
85070013	chr16:85070013:C:A	7.24602e-09	-1.33367	-1.07889
85070332	chr16:85070332:G:A	1.4511e-08	-0.706915	-1.01118
85070347	chr16:85070347:A:G	1.36481e-08	-0.696028	-1.08337
85070449	chr16:85070449:A:G	1.51031e-08	-0.243936	-1.43417
85070523	chr16:85070523:C:T	1.44693e-08	-0.638451	-1.08252
85070566	chr16:85070566:T:C	1.56199e-08	-0.588386	-1.05607
85070620	chr16:85070620:A:G	1.45307e-08	-0.659075	-1.05767
85070634	chr16:85070634:C:T	5.88131e-09	-1.1607	-1.46053
85070880	chr16:85070880:A:G	3.49828e-09	-1.79632	-1.34441
85070982	chr16:85070982:T:G	3.32944e-09	-1.79909	-1.39111
85071110	chr16:85071110:G:A	6.47391e-09	-1.10243	-1.42279
85071146	chr16:85071146:G:T	1.04967e-08	-0.93494	-1.107
85071650	chr16:85071650:C:G	2.46066e-08	-1.80007e-10	-1.18999
85071694	chr16:85071694:A:G	5.53107e-08	0.960788	-1.34082
85071730	chr16:85071730:G:GGATTGAAA	2.38221e-08	-1.80007e-10	-1.22239
85071948	chr16:85071948:A:C	1.65506e-08	-0.16309	-1.42349
85072037	chr16:85072037:C:T	1.94627e-08	-0.396831	-1.02767
85072436	chr16:85072436:A:G	1.29407e-08	-0.381213	-1.45141
85073261	chr16:85073261:T:C	1.251e-08	-0.922536	-0.943937
85073404	chr16:85073404:G:A	1.50747e-07	1.14402	-0.52142
85073426	chr16:85073426:A:C	1.8978e-08	-1.80007e-10	-1.44972
85073429	chr16:85073429:A:G	7.76387e-08	-1.80007e-10	-0.040937
85073637	chr16:85073637:A:T	3.53937e-08	-1.80007e-10	-0.826468
85073638	chr16:85073638:G:A	6.34813e-09	-1.09822	-1.44662
85073887	chr16:85073887:G:C	2.29728e-08	-0.359162	-0.89953
85074067	chr16:85074067:C:T	2.01436e-08	-1.80007e-10	-1.39012
85074194	chr16:85074194:C:T	1.86577e-08	-1.80007e-10	-1.46675
85074411	chr16:85074411:G:A	5.34728e-08	-1.80007e-10	-0.41383
85074778	chr16:85074778:G:T	7.98372e-09	-0.996809	-1.31879
85074805	chr16:85074805:T:TGC	1.61807e-08	-0.620825	-0.988358
85075190	chr16:85075190:T:G	1.28775e-07	1.41946	-0.954401
85075630	chr16:85075630:C:G	3.78034e-08	-0.00731138	-0.753294
85075722	chr16:85075722:A:G	1.08664e-08	-0.620171	-1.38716
85075751	chr16:85075751:C:T	7.55905e-08	-0.0097936	-0.057879
85076376	chr16:85076376:T:C	1.88077e-08	-1.45874	-4.46292e-10
85076639	chr16:85076639:C:T	1.79442e-08	-0.580824	-0.924909
85076737	chr16:85076737:G:C	2.208e-08	-1.80007e-10	-1.29833
85077027	chr16:85077027:C:G	2.40684e-08	-0.411955	-0.800148
85077763	chr16:85077763:A:G	2.35538e-08	-1.80007e-10	-1.23372
85078083	chr16:85078083:C:T	3.24309e-08	-0.131129	-0.782763
85078337	chr16:85078337:A:G	8.44424e-09	-1.08826	-1.17126
85078381	chr16:85078381:C:T	3.37386e-08	0.169858	-1.04422
85078462	chr16:85078462:C:G	3.09141e-09	-1.79901	-1.46536
85078491	chr16:85078491:C:G	2.61874e-07	-0.00644225	1.1813
85078550	chr16:85078550:C:T	5.04819e-08	-1.80007e-10	-0.471388
85078652	chr16:85078652:G:A	1.3383e-08	-1.79902	-4.46292e-10
85078764	chr16:85078764:C:T	2.24438e-08	-1.80007e-10	-1.28199
85079167	chr16:85079167:A:C	7.92413e-08	-0.154321	0.133816
85079184	chr16:85079184:C:A	1.92646e-08	-1.80007e-10	-1.43474
85079285	chr16:85079285:G:A	3.49062e-08	-1.80007e-10	-0.840339
85079303	chr16:85079303:G:A	2.54264e-08	-1.15721	-4.46292e-10
85079361	chr16:85079361:G:A	3.8481e-08	-1.80007e-10	-0.742839
85079473	chr16:85079473:G:C	3.92205e-08	-1.80007e-10	-0.723803
85079574	chr16:85079574:G:C	7.81891e-08	-1.80007e-10	-0.0338725
85079897	chr16:85079897:T:C	5.34805e-08	0.583328	-0.997013
85079916	chr16:85079916:C:T	2.06945e-08	-1.80007e-10	-1.36314
85079928	chr16:85079928:ATC:A	1.36426e-08	-1.7798	-4.46292e-10
85080214	chr16:85080214:T:A	3.16599e-08	0.342809	-1.28076
85080406	chr16:85080406:G:A	1.88499e-08	-1.80007e-10	-1.45649
85080434	chr16:85080434:C:G	3.47858e-08	-1.80007e-10	-0.843793
85080571	chr16:85080571:ATT:A	1.89965e-08	-1.80007e-10	-1.44875
85080591	chr16:85080591:C:T	2.63321e-08	0.0877471	-1.20996
85080788	chr16:85080788:C:T	2.56355e-08	-1.80007e-10	-1.14902
85080789	chr16:85080789:A:G	6.23584e-08	0.587487	-0.847592
85080967	chr16:85080967:G:A	3.45568e-08	-1.80007e-10	-0.850398
85081165	chr16:85081165:A:T	3.73135e-09	-1.65606	-1.42017
85081167	chr16:85081167:T:C	3.23125e-09	-1.75278	-1.46736
85081462	chr16:85081462:C:T	3.92101e-08	-1.80007e-10	-0.724069
85081700	chr16:85081700:T:C	1.88784e-08	-1.80007e-10	-1.45499
85081798	chr16:85081798:G:A	2.61015e-08	-1.80007e-10	-1.13101
85081830	chr16:85081830:T:C	5.56718e-08	-0.166335	-0.207194
85081884	chr16:85081884:G:A	4.61167e-08	0.488366	-1.05019
85081943	chr16:85081943:C:G	1.8893e-06	2.94764	0.203324
85082363	chr16:85082363:A:G	2.5405e-08	-1.80007e-10	-1.15806
85082706	chr16:85082706:C:T	3.94914e-09	-1.70516	-1.31434
85082978	chr16:85082978:C:T	2.12931e-08	-1.80007e-10	-1.33462
85083310	chr16:85083310:T:C	2.00502e-08	-1.80007e-10	-1.39476
85083369	chr16:85083369:C:T	5.91377e-08	-1.80007e-10	-0.313135
85083454	chr16:85083454:A:C	1.33691e-07	-1.80007e-10	0.502531
85083504	chr16:85083504:G:C	1.92911e-08	-1.80007e-10	-1.43336
85083717	chr16:85083717:C:T	1.91707e-08	-1.43962	-4.46292e-10
85083848	chr16:85083848:G:T	4.43216e-09	-1.61252	-1.2916
85084024	chr16:85084024:G:T	4.50495e-08	-1.80007e-10	-0.585242
85084816	chr16:85084816:G:T	2.24479e-07	0.29532	0.725459
85084887	chr16:85084887:T:G	2.36966e-08	-1.22767	-4.46292e-10
85084888	chr16:85084888:T:G	3.60311e-07	1.70731	-0.213344
85085124	chr16:85085124:A:G	4.71946e-08	-0.00575176	-0.532971
85085134	chr16:85085134:G:T	1.65191e-08	-1.37388	-0.214611
85085930	chr16:85085930:T:C	1.3464e-08	-1.79298	-4.46292e-10
85086324	chr16:85086324:C:T	2.29071e-08	-1.26155	-4.46292e-10
85086371	chr16:85086371:T:C	3.97185e-09	-1.5531	-1.46067
85086379	chr16:85086379:G:C	3.63633e-09	-1.76416	-1.33787
85086894	chr16:85086894:C:T	3.88133e-08	0.126549	-0.86079
85086904	chr16:85086904:A:G	6.10965e-09	-1.62825	-0.954887
85087003	chr16:85087003:A:G	4.56165e-09	-1.41047	-1.46485
85087042	chr16:85087042:C:T	3.97469e-09	-1.56467	-1.44838
85087117	chr16:85087117:G:A	2.16578e-08	-1.80007e-10	-1.31764
85087209	chr16:85087209:G:C	5.05709e-09	-1.60707	-1.16514
85087267	chr16:85087267:G:A	5.71758e-08	-1.80007e-10	-0.346871
85087276	chr16:85087276:G:A	2.03188e-08	-1.80007e-10	-1.38146
85087397	chr16:85087397:A:G	3.56505e-09	-1.67064	-1.45118
85087692	chr16:85087692:T:C	2.01758e-08	-1.80007e-10	-1.38852
85088002	chr16:85088002:A:T	1.73644e-08	-1.53858	-4.46292e-10
85088060	chr16:85088060:G:A	3.67225e-08	-1.80007e-10	-0.789614
85088090	chr16:85088090:G:A	6.77624e-09	-1.79236	-0.687221
85088201	chr16:85088201:C:T	5.27625e-08	-1.80007e-10	-0.427201
85088393	chr16:85088393:C:T	3.19459e-08	-1.80007e-10	-0.928958
85088513	chr16:85088513:AC:A	1.89511e-08	-1.80007e-10	-1.45114
85088669	chr16:85088669:C:T	9.07239e-07	2.60369	-0.186286
85088730	chr16:85088730:G:A	5.15974e-09	-1.55535	-1.19676
85088809	chr16:85088809:G:T	4.28922e-08	-1.80007e-10	-0.634313
85088911	chr16:85088911:G:T	2.04696e-08	-1.80007e-10	-1.37406
85089473	chr16:85089473:G:T	2.01905e-08	-1.80007e-10	-1.38779
85089542	chr16:85089542:G:C	5.5726e-08	-1.80007e-10	-0.372557
85090156	chr16:85090156:T:G	1.37425e-08	-0.550755	-1.22175
85090375	chr16:85090375:C:T	2.51991e-08	-1.80007e-10	-1.16619
85090455	chr16:85090455:G:A	3.68227e-08	-1.80007e-10	-0.786888
85090741	chr16:85090741:T:C	4.38883e-09	-1.44981	-1.46413
85090914	chr16:85090914:G:A	2.27348e-08	-1.80007e-10	-1.2691
85090918	chr16:85090918:T:C	4.79271e-09	-1.38657	-1.43934
85091106	chr16:85091106:T:C	3.67466e-09	-1.69074	-1.4008
85091159	chr16:85091159:T:C	4.89954e-08	0.782502	-1.28378
85091168	chr16:85091168:C:T	2.08302e-08	-1.80007e-10	-1.3566
85091304	chr16:85091304:C:T	1.92063e-08	-1.43777	-4.46292e-10
85092158	chr16:85092158:G:A	2.05276e-08	-1.37123	-4.46292e-10
85092854	chr16:85092854:C:T	2.58946e-06	2.95942	0.506777
85093201	chr16:85093201:G:A	2.01726e-08	-1.80007e-10	-1.38868
85093376	chr16:85093376:G:A	1.35211e-07	0.513835	-4.46292e-10
85093437	chr16:85093437:A:G	9.47085e-09	-0.787444	-1.35734
85093553	chr16:85093553:TG:T	2.08838e-08	-1.35403	-4.46292e-10
85093622	chr16:85093622:G:A	4.86656e-08	-1.80007e-10	-0.508031
85093632	chr16:85093632:T:C	3.27141e-09	-1.75764	-1.45015
85093719	chr16:85093719:C:T	4.51161e-09	-1.42823	-1.45812
85093726	chr16:85093726:G:A	2.01353e-08	-1.80007e-10	-1.39053
85094023	chr16:85094023:G:A	4.87371e-08	-1.80007e-10	-0.506563
85094055	chr16:85094055:G:A	1.69525e-08	-1.56259	-4.46292e-10
85094219	chr16:85094219:T:G	3.39813e-09	-1.76745	-1.40232
85094598	chr16:85094598:G:A	5.55233e-08	-1.80007e-10	-0.3762
85094995	chr16:85094995:C:G	4.57052e-08	-1.80007e-10	-0.570791
85095105	chr16:85095105:C:T	2.23083e-08	-1.80007e-10	-1.28804
85095247	chr16:85095247:G:C	3.40623e-08	0.167727	-1.03254
85095477	chr16:85095477:C:T	3.78023e-08	0.178724	-0.939357
85095516	chr16:85095516:G:A	1.35447e-08	-1.78701	-4.46292e-10
85095547	chr16:85095547:G:A	1.98199e-08	-1.80007e-10	-1.40632
85095586	chr16:85095586:G:A	1.23191e-07	0.613158	-0.192425
85095644	chr16:85095644:C:T	4.1986e-08	0.298923	-0.954589
85095668	chr16:85095668:A:T	6.00561e-08	-1.80007e-10	-0.297724
85095768	chr16:85095768:AAGGC:A	1.8833e-08	-1.54941	0.0920222
85096016	chr16:85096016:C:T	2.02526e-08	-1.80007e-10	-1.38472
85096155	chr16:85096155:G:A	1.22289e-08	-0.991663	-0.897536
85096414	chr16:85096414:C:T	7.35601e-08	-1.80007e-10	-0.0948995
85096449	chr16:85096449:G:A	2.22162e-08	-1.80007e-10	-1.29218
85096756	chr16:85096756:G:A	4.69849e-08	-1.80007e-10	-0.543177
85096989	chr16:85096989:G:A	1.46051e-08	-1.33925	-0.372378
85097193	chr16:85097193:G:A	3.64189e-09	-1.64341	-1.45709
85097642	chr16:85097642:C:T	2.37882e-08	-1.80007e-10	-1.22381
85097839	chr16:85097839:C:T	8.37842e-09	-0.880885	-1.38646
85098054	chr16:85098054:G:A	2.17279e-08	-1.80007e-10	-1.3144
85098280	chr16:85098280:T:C	2.33157e-08	-1.80007e-10	-1.24387
85098300	chr16:85098300:A:G	4.52144e-09	-1.7867	-1.09747
85098487	chr16:85098487:G:A	3.11949e-09	-1.78809	-1.46725
85098890	chr16:85098890:C:T	2.26386e-08	-1.27335	-4.46292e-10
85099170	chr16:85099170:A:G	1.33059e-08	-0.424099	-1.3807
85100004	chr16:85100004:C:A	2.15464e-07	1.56327	-0.58348
85100179	chr16:85100179:G:C	6.59096e-08	-1.80007e-10	-0.204719
85100363	chr16:85100363:C:T	5.27704e-08	-1.80007e-10	-0.427053
85100532	chr16:85100532:A:C	4.80754e-08	-1.80007e-10	-0.520232
85100611	chr16:85100611:T:C	1.50261e-08	-1.68321	-4.46292e-10
85100698	chr16:85100698:C:T	4.7496e-08	-1.80007e-10	-0.532356
85100780	chr16:85100780:G:A	1.73269e-08	-1.54074	-4.46292e-10
85100787	chr16:85100787:C:T	4.38861e-08	-1.80007e-10	-0.611405
85100817	chr16:85100817:G:A	2.99323e-08	-1.80007e-10	-0.994066
85101086	chr16:85101086:C:G	3.23088e-08	-0.0382324	-0.87943
85101322	chr16:85101322:C:T	4.29975e-08	-1.80007e-10	-0.631861
85101463	chr16:85101463:C:T	3.08024e-08	0.438725	-1.40414
85101682	chr16:85101682:T:TG	3.11527e-09	-1.79491	-1.46178
85101828	chr16:85101828:C:A	3.86583e-08	-1.80007e-10	-0.73824
85102364	chr16:85102364:A:T	2.40417e-08	-1.80007e-10	-1.21321
85102769	chr16:85102769:C:T	2.85316e-08	-1.80007e-10	-1.04199
85103198	chr16:85103198:G:A	1.41292e-08	-1.74476	-4.46292e-10
85103230	chr16:85103230:C:T	4.73197e-08	-1.80007e-10	-0.536076
85103402	chr16:85103402:A:G	4.32147e-08	-1.80007e-10	-0.626822
85103629	chr16:85103629:G:A	5.91134e-08	-1.80007e-10	-0.313546
85103645	chr16:85103645:T:C	4.98545e-07	3.1784	-1.35971
85104051	chr16:85104051:A:C	1.86461e-08	-1.80007e-10	-1.46737
85104422	chr16:85104422:C:T	1.72372e-07	1.9667	-1.21004
85104489	chr16:85104489:A:G	7.94736e-09	-1.66269	-0.657472
85104677	chr16:85104677:T:C	7.07764e-08	-1.80007e-10	-0.133477
85105120	chr16:85105120:C:G	4.04711e-09	-1.59105	-1.40395
85105135	chr16:85105135:C:T	1.94e-08	-1.80007e-10	-1.42773
85105170	chr16:85105170:G:A	1.56683e-08	-1.64136	-4.46292e-10
85105567	chr16:85105567:G:T	2.03507e-08	0.0485649	-1.42845
85105711	chr16:85105711:G:C	4.93173e-09	-1.41661	-1.3807
85105864	chr16:85105864:T:G	4.84892e-09	-1.46429	-1.34996
85105934	chr16:85105934:G:A	2.52516e-08	-1.80007e-10	-1.16412
85106174	chr16:85106174:C:T	1.99127e-08	-1.80007e-10	-1.40165
85106208	chr16:85106208:G:A	4.78505e-09	-1.41953	-1.40798
85106221	chr16:85106221:C:A	4.18852e-08	-1.80007e-10	-0.658069
85106224	chr16:85106224:C:T	4.7213e-09	-1.44249	-1.39843
85106325	chr16:85106325:G:A	4.29004e-08	-1.80007e-10	-0.634122
85106397	chr16:85106397:A:G	4.95885e-09	-1.38805	-1.40378
85106775	chr16:85106775:T:A	2.63001e-08	-1.80007e-10	-1.12343
85106855	chr16:85106855:C:T	4.48427e-09	-1.4946	-1.39782
85107122	chr16:85107122:A:G	3.04335e-08	-0.439392	-0.538068
85107134	chr16:85107134:G:A	1.55385e-08	-0.182495	-1.46719
85107332	chr16:85107332:C:A	2.31384e-08	-0.132152	-1.11936
85107350	chr16:85107350:T:C	7.88105e-09	-1.59195	-0.736591
85107686	chr16:85107686:T:C	1.69237e-08	-0.337108	-1.22718
85107950	chr16:85107950:G:A	1.74048e-08	-1.17151	-0.364749
85108055	chr16:85108055:G:A	1.57733e-08	-0.97688	-0.657806
85108156	chr16:85108156:T:C	2.30654e-08	-1.80007e-10	-1.25467
85108217	chr16:85108217:T:C	3.61083e-09	-1.79646	-1.3126
85108225	chr16:85108225:G:A	1.89474e-08	-1.80007e-10	-1.45134
85108243	chr16:85108243:C:T	1.88102e-08	-1.80007e-10	-1.4586
85108366	chr16:85108366:T:C	2.30803e-08	-0.939162	-0.31486
85108486	chr16:85108486:C:G	1.91719e-08	-1.80007e-10	-1.43956
85108560	chr16:85108560:G:A	2.62731e-08	-1.80007e-10	-1.12446
85108575	chr16:85108575:T:C	6.02839e-08	-1.80007e-10	-0.293937
85108611	chr16:85108611:G:A	1.61769e-08	-1.60942	-4.46292e-10
85108670	chr16:85108670:C:G	1.12145e-08	-1.0165	-0.959297
85108756	chr16:85108756:C:T	1.92734e-08	-1.80007e-10	-1.43428
85108788	chr16:85108788:C:T	2.13099e-08	-1.80007e-10	-1.33383
85109028	chr16:85109028:C:T	6.69839e-09	-1.08334	-1.4078
85109061	chr16:85109061:T:C	7.03896e-09	-1.10479	-1.33675
85109148	chr16:85109148:T:C	8.17681e-09	-0.900225	-1.39148
85109211	chr16:85109211:G:C	4.38295e-08	0.840476	-1.45317
85109239	chr16:85109239:C:T	7.36438e-09	-0.943226	-1.45312
85109240	chr16:85109240:A:G	7.05331e-09	-1.05528	-1.38423
85109370	chr16:85109370:G:A	5.59473e-09	-1.23655	-1.43463
85109395	chr16:85109395:T:C	5.3267e-09	-1.28908	-1.43119
85109615	chr16:85109615:A:G	7.27052e-09	-0.96415	-1.44503
85109781	chr16:85109781:G:A	1.88603e-08	-1.80007e-10	-1.45595
85109827	chr16:85109827:G:T	4.94796e-09	-1.39974	-1.39429
85109903	chr16:85109903:A:G	7.07015e-08	1.12951	-1.26405
85109907	chr16:85109907:G:A	6.78549e-09	-1.11781	-1.36041
85109955	chr16:85109955:T:C	5.17661e-09	-1.3101	-1.43875
85109958	chr16:85109958:G:A	4.38336e-09	-1.46495	-1.45024
85110101	chr16:85110101:G:A	1.86475e-08	-1.80007e-10	-1.46729
85110417	chr16:85110417:C:T	2.5083e-08	-1.80007e-10	-1.17081
85110565	chr16:85110565:C:G	9.0718e-09	-0.829089	-1.35874
85110824	chr16:85110824:C:G	9.46683e-09	-0.90845	-1.23676
85110836	chr16:85110836:G:C	3.79109e-09	-1.62689	-1.43346
85110837	chr16:85110837:T:C	1.95739e-08	-1.80007e-10	-1.41881
85110935	chr16:85110935:C:G	1.43593e-08	-0.313619	-1.41498
85110997	chr16:85110997:G:A	2.02276e-08	-1.80007e-10	-1.38595
85111051	chr16:85111051:G:A	7.70041e-09	-0.935455	-1.41627
85111283	chr16:85111283:C:T	1.97782e-08	-1.80007e-10	-1.40842
85111546	chr16:85111546:G:A	8.43706e-08	-1.80007e-10	0.0422157
85111583	chr16:85111583:C:T	1.6108e-08	-0.233712	-1.37998
85111633	chr16:85111633:C:A	1.8244e-08	-1.48917	-4.46292e-10
85111677	chr16:85111677:C:G	1.1646e-08	-0.601562	-1.33648
85111707	chr16:85111707:G:A	2.75938e-08	-1.80007e-10	-1.07541
85111804	chr16:85111804:G:T	7.25698e-09	-0.945515	-1.46552
85112056	chr16:85112056:G:A	6.34948e-09	-1.17591	-1.36872
85112371	chr16:85112371:T:C	9.79363e-09	-0.751169	-1.3601
85112418	chr16:85112418:C:G	2.87277e-08	-1.80007e-10	-1.03514
85112433	chr16:85112433:G:C	3.1475e-09	-1.77967	-1.46672
85112710	chr16:85112710:C:G	2.2134e-08	-1.29589	-4.46292e-10
85112861	chr16:85112861:A:G	3.54567e-09	-1.79312	-1.33416
85112900	chr16:85112900:A:G	5.14101e-09	-1.30484	-1.45091
85112979	chr16:85112979:A:G	5.04341e-09	-1.3818	-1.39312
85113103	chr16:85113103:C:T	9.9592e-09	-1.26021	-0.834299
85113329	chr16:85113329:C:T	4.00709e-09	-1.7853	-1.21963
85114027	chr16:85114027:C:T	4.27519e-09	-1.71657	-1.2236
85114041	chr16:85114041:C:A	1.95451e-08	-1.80007e-10	-1.42028
85114133	chr16:85114133:G:A	3.5041e-09	-1.69802	-1.44105
85114173	chr16:85114173:C:T	7.88261e-09	-1.38875	-0.939599
85114268	chr16:85114268:A:T	1.89352e-08	-1.80007e-10	-1.45198
85114342	chr16:85114342:G:C	1.86841e-08	-1.80007e-10	-1.46533
85114383	chr16:85114383:A:G	1.8163e-08	-0.033269	-1.46035
85114734	chr16:85114734:A:G	3.57024e-09	-1.79573	-1.32464
85114743	chr16:85114743:G:A	2.90971e-08	-1.80007e-10	-1.02236
85114839	chr16:85114839:T:G	2.25433e-08	-1.80007e-10	-1.27756
85115095	chr16:85115095:C:T	1.35889e-08	-1.78375	-4.46292e-10
85115247	chr16:85115247:G:C	3.06283e-08	-1.80007e-10	-0.971079
85115527	chr16:85115527:T:G	3.27942e-09	-1.74077	-1.46456
85115661	chr16:85115661:T:C	1.93488e-08	-1.80007e-10	-1.43037
85115800	chr16:85115800:G:A	7.95474e-09	-1.791	-0.528234
85115831	chr16:85115831:C:T	3.4643e-09	-1.71182	-1.43867
85115885	chr16:85115885:C:G	2.86598e-08	-1.80007e-10	-1.03751
85116538	chr16:85116538:G:A	2.51617e-07	-1.80007e-10	1.1349
85116557	chr16:85116557:A:G	4.48074e-09	-1.43632	-1.45689
85117032	chr16:85117032:C:G	5.23013e-09	-1.73504	-1.00353
85117134	chr16:85117134:G:T	9.38597e-09	-1.64864	-0.505149
85117361	chr16:85117361:G:T	6.19874e-09	-1.7902	-0.778461
85117555	chr16:85117555:G:A	9.63507e-09	-1.12751	-1.00008
85117572	chr16:85117572:C:CTA	1.88877e-08	-1.80007e-10	-1.45449
85117577	chr16:85117577:C:T	2.48521e-08	-1.80007e-10	-1.18006
85117795	chr16:85117795:T:C	3.96987e-09	-1.78569	-1.22858
85118010	chr16:85118010:A:G	2.2013e-08	-1.80007e-10	-1.30137
85118078	chr16:85118078:T:C	1.89618e-08	-1.80007e-10	-1.45058
85118114	chr16:85118114:C:T	2.31594e-08	-1.80007e-10	-1.2506
85118199	chr16:85118199:A:G	1.98478e-08	-1.80007e-10	-1.40491
85118551	chr16:85118551:C:T	4.21678e-09	-1.76419	-1.18974
85120053	chr16:85120053:G:T	5.31054e-09	-1.46442	-1.25889
85120424	chr16:85120424:T:A	4.93179e-09	-1.76806	-1.02924
85120602	chr16:85120602:G:A	2.37709e-08	-1.80007e-10	-1.22454
85120673	chr16:85120673:G:A	4.54836e-09	-1.41173	-1.4665
85120718	chr16:85120718:A:G	6.50381e-09	-1.10965	-1.41097
85120721	chr16:85120721:A:T	6.45627e-09	-1.1175	-1.41045
85120753	chr16:85120753:G:T	9.26764e-09	-0.726497	-1.43998
85120800	chr16:85120800:A:G	6.75354e-09	-1.07918	-1.40375
85120878	chr16:85120878:G:C	2.46735e-08	-1.80007e-10	-1.18727
85120948	chr16:85120948:T:C	1.02902e-08	-0.618155	-1.44366
85121037	chr16:85121037:A:G	4.70263e-09	-1.38049	-1.46439
85121122	chr16:85121122:G:A	1.90305e-08	-1.80007e-10	-1.44696
85121296	chr16:85121296:C:T	7.56426e-09	-1.6191	-0.750469
85121312	chr16:85121312:C:A	5.5797e-09	-1.21463	-1.45924
85121465	chr16:85121465:G:A	7.05508e-09	-1.13083	-1.30842
85121619	chr16:85121619:C:A	8.3379e-09	-0.899813	-1.37238
85121778	chr16:85121778:G:A	4.02498e-09	-1.70059	-1.2999
85121790	chr16:85121790:C:T	1.46074e-08	-0.480592	-1.23088
85121874	chr16:85121874:G:A	6.88583e-09	-1.00357	-1.45996
85122027	chr16:85122027:A:G	4.59309e-09	-1.6173	-1.25115
85122050	chr16:85122050:G:A	3.15539e-08	-1.80007e-10	-0.941307
85122183	chr16:85122183:C:T	7.18933e-09	-0.958557	-1.46185
85122189	chr16:85122189:G:T	7.66701e-09	-1.51355	-0.842522
85122237	chr16:85122237:G:A	7.71242e-09	-0.888866	-1.4613
85122295	chr16:85122295:C:T	2.97083e-08	-1.80007e-10	-1.00158
85122358	chr16:85122358:TA:T	7.38937e-09	-0.927182	-1.46578
85122448	chr16:85122448:G:T	4.55734e-09	-1.64698	-1.22928
85122471	chr16:85122471:T:C	3.17715e-08	-1.80007e-10	-0.934434
85122499	chr16:85122499:T:G	3.8389e-09	-1.79022	-1.2576
85122560	chr16:85122560:A:G	4.31571e-09	-1.70013	-1.23061
85122821	chr16:85122821:A:G	4.90202e-09	-1.60784	-1.19552
85123149	chr16:85123149:G:A	4.69774e-09	-1.61705	-1.22887
85123495	chr16:85123495:G:A	2.08444e-08	-1.80007e-10	-1.35592
85123706	chr16:85123706:C:A	1.80932e-08	-1.49747	-4.46292e-10
85124066	chr16:85124066:C:T	8.65897e-09	-0.813602	-1.42081
85124085	chr16:85124085:G:A	2.55267e-08	-1.80007e-10	-1.15328
85124403	chr16:85124403:G:T	3.27353e-09	-1.74677	-1.46036
85124435	chr16:85124435:T:G	3.48057e-09	-1.78584	-1.35996
85124521	chr16:85124521:A:G	1.26268e-08	-1.064	-0.793177
85124524	chr16:85124524:G:C	6.48382e-09	-1.63624	-0.887454
85124633	chr16:85124633:C:T	2.97194e-08	-1.80007e-10	-1.0012
85124642	chr16:85124642:A:G	6.48319e-09	-1.65385	-0.869941
85125428	chr16:85125428:G:A	2.47885e-08	-1.18262	-4.46292e-10
85125553	chr16:85125553:G:A	3.91568e-09	-1.74879	-1.27922
85125823	chr16:85125823:C:A	5.24192e-09	-1.67168	-1.06463
85126162	chr16:85126162:C:A	9.47509e-09	-0.823551	-1.32079
85126966	chr16:85126966:A:C	1.94392e-08	-1.80007e-10	-1.42571
85127177	chr16:85127177:C:G	4.41337e-09	-1.49406	-1.4143
85127269	chr16:85127269:A:G	4.57676e-09	-1.65979	-1.21222
85127348	chr16:85127348:A:G	5.80267e-09	-1.4444	-1.19029
85127543	chr16:85127543:T:C	3.37833e-09	-1.72248	-1.45314
85127566	chr16:85127566:T:C	3.23328e-09	-1.77282	-1.44669
85127603	chr16:85127603:G:A	4.01318e-09	-1.5701	-1.43332
85127605	chr16:85127605:T:C	4.1798e-09	-1.55654	-1.4062
85127761	chr16:85127761:G:A	3.98551e-09	-1.56998	-1.44036
85128063	chr16:85128063:T:G	8.72928e-09	-0.875609	-1.35071
85128068	chr16:85128068:G:A	3.72168e-09	-1.79841	-1.28042
85128158	chr16:85128158:G:A	2.2784e-08	-1.80007e-10	-1.26695
85128335	chr16:85128335:T:TG	2.29269e-08	-1.80007e-10	-1.26069
85128336	chr16:85128336:A:G	2.28603e-08	-1.80007e-10	-1.2636
85128402	chr16:85128402:C:T	1.41319e-08	-0.680211	-1.06436
85128486	chr16:85128486:G:C	1.22514e-08	-0.929096	-0.958269
85128785	chr16:85128785:C:G	1.19276e-08	-1.11246	-0.801687
85128787	chr16:85128787:C:A	1.18613e-08	-1.11812	-0.801599
85128830	chr16:85128830:A:G	8.98624e-09	-1.20555	-0.991763
85128865	chr16:85128865:A:G	1.1326e-08	-0.945171	-1.02073
85128866	chr16:85128866:C:T	1.36833e-08	-0.83706	-0.939766
85128940	chr16:85128940:C:T	1.62376e-08	-1.60568	-4.46292e-10
85128957	chr16:85128957:G:C	1.14851e-08	-0.484742	-1.46721
85129003	chr16:85129003:G:T	5.96123e-09	-1.79855	-0.809173
85129197	chr16:85129197:A:C	2.91963e-08	-1.80007e-10	-1.01896
85129665	chr16:85129665:G:A	1.8971e-08	-1.80007e-10	-1.45009
85129766	chr16:85129766:ACT:A	5.67138e-08	-1.80007e-10	-0.354986
85129801	chr16:85129801:G:A	1.08267e-08	-1.11907	-0.891913
85129802	chr16:85129802:G:A	1.90376e-08	-1.80007e-10	-1.44659
85129815	chr16:85129815:T:C	1.96465e-08	-1.80007e-10	-1.4151
85129853	chr16:85129853:C:G	3.71696e-08	-1.80007e-10	-0.777513
85130096	chr16:85130096:T:C	3.50021e-08	-1.80007e-10	-0.837594
85130158	chr16:85130158:C:T	1.8986e-08	-1.80007e-10	-1.4493
85130228	chr16:85130228:C:T	4.88313e-08	-1.80007e-10	-0.504632
85130636	chr16:85130636:T:C	1.90048e-08	-1.80007e-10	-1.44831
85130822	chr16:85130822:A:G	1.90035e-08	-1.80007e-10	-1.44838
85130922	chr16:85130922:A:C	1.05712e-08	-0.78149	-1.25338
85131417	chr16:85131417:T:C	3.59363e-09	-1.77069	-1.34315
85131652	chr16:85131652:C:T	2.60591e-08	-1.80007e-10	-1.13264
85131750	chr16:85131750:G:A	9.54538e-09	-0.97017	-1.16678
85131752	chr16:85131752:G:C	1.90328e-08	-1.80007e-10	-1.44684
85132034	chr16:85132034:T:C	1.8985e-08	-1.80007e-10	-1.44936
85132078	chr16:85132078:G:A	1.61726e-08	-1.39234	-0.217341
85132175	chr16:85132175:T:C	6.90228e-08	-1.80007e-10	-0.158566
85132388	chr16:85132388:T:C	4.28958e-09	-1.64109	-1.29572
85132413	chr16:85132413:A:G	3.80656e-09	-1.7832	-1.27307
85132443	chr16:85132443:C:T	6.05436e-09	-1.51673	-1.0755
85132627	chr16:85132627:G:A	1.34299e-08	-1.79552	-4.46292e-10
85133112	chr16:85133112:G:A	1.88548e-08	-1.80007e-10	-1.45624
85133284	chr16:85133284:G:T	5.2863e-09	-1.44087	-1.28701
85133710	chr16:85133710:C:T	4.20545e-09	-1.48956	-1.46706
85133733	chr16:85133733:GTGCAGATGGGAAGGTGGTCAGGGGGTGCAGAGAGGGAGGTGGGGGC:G	4.13069e-09	-1.50725	-1.46731
85134012	chr16:85134012:G:A	3.39223e-08	-1.80007e-10	-0.86893
85134281	chr16:85134281:C:T	6.34317e-08	-1.80007e-10	-0.243039
85134312	chr16:85134312:G:C	3.94141e-08	-1.80007e-10	-0.71888
85134339	chr16:85134339:C:A	1.42388e-08	-1.73703	-4.46292e-10
85134354	chr16:85134354:C:T	3.99231e-09	-1.78711	-1.22152
85134760	chr16:85134760:C:T	4.55896e-08	-1.80007e-10	-0.573324
85134954	chr16:85134954:G:A	9.94699e-09	-0.747241	-1.34849
85135031	chr16:85135031:C:G	5.09043e-08	-1.80007e-10	-0.463056
85135264	chr16:85135264:G:T	3.39488e-09	-1.78069	-1.39004
85136008	chr16:85136008:C:G	1.30584e-08	-1.52697	-0.2966
85136108	chr16:85136108:G:C	8.69697e-09	-1.30868	-0.921351
85136121	chr16:85136121:G:A	3.5499e-08	-1.80007e-10	-0.823499
85136164	chr16:85136164:C:A	4.78522e-09	-1.60658	-1.22089
85136196	chr16:85136196:C:G	1.40224e-08	-1.53935	-0.212995
85136511	chr16:85136511:C:T	8.78238e-09	-1.62189	-0.598366
85136895	chr16:85136895:A:G	1.96214e-08	-1.80007e-10	-1.41638
85136901	chr16:85136901:C:T	1.97086e-08	-1.80007e-10	-1.41195
85137280	chr16:85137280:G:A	2.09747e-08	-1.80007e-10	-1.34969
85137481	chr16:85137481:C:T	1.03289e-08	-0.733061	-1.325
85137882	chr16:85137882:C:T	4.9185e-08	-1.04938	0.551971
85138396	chr16:85138396:C:T	1.05327e-08	-1.05021	-0.988313
85138758	chr16:85138758:T:A	2.37234e-08	-1.12922	-0.0973217
85139631	chr16:85139631:C:T	2.07533e-08	-1.80007e-10	-1.3603
85139825	chr16:85139825:A:G	1.39021e-08	-0.958164	-0.802799
85140210	chr16:85140210:G:A	2.56862e-08	-1.80007e-10	-1.14705
85140226	chr16:85140226:G:C	4.03841e-09	-1.61341	-1.38374
85140260	chr16:85140260:A:G	4.80997e-09	-1.49308	-1.32923
85140340	chr16:85140340:G:A	3.11174e-08	-1.80007e-10	-0.955237
85140491	chr16:85140491:G:T	5.42394e-08	-1.80007e-10	-0.399594
85140602	chr16:85140602:T:C	2.13181e-08	-1.80007e-10	-1.33345
85140712	chr16:85140712:C:T	1.90803e-08	-1.80007e-10	-1.44435
85140873	chr16:85140873:G:C	6.85999e-09	-1.7129	-0.754399
85140974	chr16:85140974:T:G	2.13581e-08	-1.80007e-10	-1.33157
85141492	chr16:85141492:T:C	8.89464e-08	0.0950309	-4.46292e-10
85141599	chr16:85141599:C:T	3.41538e-08	-0.862128	-4.46292e-10
85141700	chr16:85141700:T:C	2.11107e-08	-1.80007e-10	-1.34322
85141731	chr16:85141731:G:A	1.47192e-08	-1.70385	-4.46292e-10
85142246	chr16:85142246:C:T	1.8889e-08	-0.286158	-1.16826
85142416	chr16:85142416:C:G	2.72357e-08	-1.80007e-10	-1.08847
85142457	chr16:85142457:G:A	7.13332e-08	0.978793	-1.10443
85142573	chr16:85142573:G:A	4.47587e-09	-1.72799	-1.16631
85142751	chr16:85142751:C:G	6.70435e-09	-1.77105	-0.719196
85142759	chr16:85142759:C:A	2.80961e-08	-1.80007e-10	-1.05737
85142818	chr16:85142818:GC:G	1.86736e-08	-1.80007e-10	-1.46589
85142857	chr16:85142857:T:C	2.1544e-08	-1.80007e-10	-1.32291
85143799	chr16:85143799:T:C	3.28965e-08	-1.80007e-10	-0.899637
85144041	chr16:85144041:G:A	2.21679e-06	4.08383	-0.773023
85144176	chr16:85144176:A:G	2.78701e-08	-1.80007e-10	-1.06545
85144838	chr16:85144838:A:G	3.75517e-06	4.54902	-0.711131
85144890	chr16:85144890:G:C	3.7004e-08	-1.80007e-10	-0.781976
85144891	chr16:85144891:A:G	1.37329e-08	-1.77321	-4.46292e-10
85145124	chr16:85145124:T:G	9.46369e-07	3.75211	-1.29248
85145173	chr16:85145173:C:T	2.3094e-06	4.07799	-0.72625
85145299	chr16:85145299:G:A	2.90487e-08	-1.80007e-10	-1.02403
85145441	chr16:85145441:G:A	4.62257e-06	4.67028	-0.624579
85145749	chr16:85145749:C:T	2.00623e-08	-1.80007e-10	-1.39416
85145795	chr16:85145795:G:A	1.48195e-06	4.11191	-1.2038
85145796	chr16:85145796:C:T	2.69607e-08	-1.80007e-10	-1.09862
85145962	chr16:85145962:G:A	3.69293e-08	-1.80007e-10	-0.783998
85146054	chr16:85146054:G:A	7.99844e-06	4.47409	0.119908
85146161	chr16:85146161:G:A	1.88094e-08	-1.80007e-10	-1.45865
85146287	chr16:85146287:C:T	2.09766e-08	-1.80007e-10	-1.34959
85146456	chr16:85146456:G:A	3.71506e-08	-1.80007e-10	-0.778022
85146608	chr16:85146608:C:T	2.05313e-08	-1.80007e-10	-1.37105
85146836	chr16:85146836:C:T	6.78781e-08	-1.80007e-10	-0.17529
85147394	chr16:85147394:C:G	2.30797e-08	-1.80007e-10	-1.25405
85147563	chr16:85147563:T:C	1.91479e-08	-1.80007e-10	-1.44081
85147657	chr16:85147657:G:C	1.95563e-08	-1.80007e-10	-1.41971
85148092	chr16:85148092:C:T	2.25196e-08	-1.80007e-10	-1.27862
85148349	chr16:85148349:T:C	4.33668e-07	3.05795	-1.37867
85148612	chr16:85148612:G:A	7.97664e-07	3.64215	-1.35346
85148654	chr16:85148654:C:A	6.9636e-08	-1.80007e-10	-0.149721
85148807	chr16:85148807:G:A	2.00905e-08	-0.0934349	-1.29932
85148854	chr16:85148854:C:T	4.31622e-08	-1.80007e-10	-0.628037
85149024	chr16:85149024:C:T	3.71857e-08	-1.80007e-10	-0.777079
85149355	chr16:85149355:G:T	7.23674e-08	1.26756	-1.3788
85149365	chr16:85149365:C:T	1.8768e-08	-1.80007e-10	-1.46085
85149470	chr16:85149470:G:C	2.34158e-08	0.208353	-1.44795
85149613	chr16:85149613:CA:C	3.6372e-08	-1.80007e-10	-0.799203
85149672	chr16:85149672:A:G	4.84001e-08	-1.80007e-10	-0.5135
85149833	chr16:85149833:C:G	3.37809e-09	-1.74	-1.43569
85149854	chr16:85149854:T:C	2.32501e-08	-1.80007e-10	-1.2467
85150076	chr16:85150076:A:G	1.88151e-08	-1.80007e-10	-1.45834
85150227	chr16:85150227:A:C	1.87589e-08	-1.80007e-10	-1.46134
85150244	chr16:85150244:G:T	2.0153e-07	2.25312	-1.34019
85150276	chr16:85150276:T:A	5.72513e-08	-1.80007e-10	-0.345553
85150372	chr16:85150372:C:T	1.34821e-08	-1.79164	-4.46292e-10
85150408	chr16:85150408:G:A	3.8024e-08	-1.80007e-10	-0.754784
85150503	chr16:85150503:C:T	1.36427e-08	-1.7798	-4.46292e-10
85150521	chr16:85150521:C:T	2.01791e-08	-1.80007e-10	-1.38836
85150531	chr16:85150531:G:A	1.88209e-08	-1.80007e-10	-1.45803
85150914	chr16:85150914:G:C	2.05983e-08	-1.80007e-10	-1.3678
85151315	chr16:85151315:C:A	1.92683e-08	-1.80007e-10	-1.43454
85151450	chr16:85151450:A:G	3.24114e-09	-1.75597	-1.46111
85151506	chr16:85151506:G:A	4.61711e-07	3.11989	-1.37795
85151821	chr16:85151821:C:G	7.95577e-08	-1.80007e-10	-0.0165206
85152154	chr16:85152154:C:G	3.09843e-08	-1.80007e-10	-0.959521
85152208	chr16:85152208:T:C	4.46658e-07	3.02755	-1.31876
85152302	chr16:85152302:G:A	1.88479e-08	-1.80007e-10	-1.4566
85152349	chr16:85152349:G:A	1.8816e-08	-1.80007e-10	-1.4583
85152382	chr16:85152382:C:T	2.99253e-08	-1.80007e-10	-0.994299
85152484	chr16:85152484:G:A	2.77661e-08	-1.80007e-10	-1.06919
85152658	chr16:85152658:T:C	3.22437e-07	2.12729	-0.744388
85152661	chr16:85152661:C:T	3.03684e-08	-1.80007e-10	-0.979599
85153030	chr16:85153030:C:G	2.11186e-08	-1.80007e-10	-1.34285
85153065	chr16:85153065:A:T	1.73792e-07	2.23124	-1.46638
85153128	chr16:85153128:C:A	1.61286e-07	0.238869	0.451308
85153249	chr16:85153249:C:T	2.48226e-08	-1.80007e-10	-1.18125
85153320	chr16:85153320:C:T	2.87753e-08	-1.80007e-10	-1.03349
85153502	chr16:85153502:C:T	3.32068e-08	-1.80007e-10	-0.890247
85153564	chr16:85153564:G:T	2.55049e-06	4.64823	-1.19719
85154306	chr16:85154306:A:AC	1.62112e-05	4.95892	0.341539
85154688	chr16:85154688:C:T	1.38181e-05	4.67541	0.465318
85154790	chr16:85154790:A:G	2.69117e-08	-1.80007e-10	-1.10044
85154920	chr16:85154920:A:G	1.52304e-05	4.71629	0.521751
85155321	chr16:85155321:G:C	4.19028e-08	-1.80007e-10	-0.657649
85155378	chr16:85155378:T:A	1.7598e-05	4.87497	0.507563
85155425	chr16:85155425:C:A	1.88775e-08	-1.80007e-10	-1.45503
85155549	chr16:85155549:A:G	1.61819e-05	4.81043	0.488213
85155611	chr16:85155611:A:G	1.7391e-05	4.82157	0.54914
85155656	chr16:85155656:G:C	1.1175e-07	1.60476	-1.2815
85155662	chr16:85155662:G:A	3.97768e-08	-1.80007e-10	-0.70972
85155944	chr16:85155944:G:C	1.80809e-05	4.90355	0.506055
85155994	chr16:85155994:T:C	1.71652e-05	4.85484	0.502802
85156071	chr16:85156071:G:A	1.57768e-05	4.77886	0.494435
85156100	chr16:85156100:T:C	1.44404e-05	4.67092	0.513863
85156128	chr16:85156128:C:T	1.22816e-05	4.56539	0.457471
85156330	chr16:85156330:G:A	2.23306e-06	4.0001	-0.681972
85156468	chr16:85156468:C:T	2.3863e-08	-1.80007e-10	-1.22067
85156624	chr16:85156624:C:A	5.35322e-06	4.61313	-0.42068
85156748	chr16:85156748:C:T	3.89016e-08	-1.80007e-10	-0.731967
85156769	chr16:85156769:G:A	5.5989e-09	-1.21208	-1.45835
85156821	chr16:85156821:G:A	3.01334e-08	-1.80007e-10	-0.987368
85156860	chr16:85156860:C:T	6.42082e-06	4.72099	-0.346689
85156869	chr16:85156869:C:T	3.03268e-08	-1.80007e-10	-0.980971
85156950	chr16:85156950:A:T	1.34146e-08	-1.79666	-4.46292e-10
85157214	chr16:85157214:C:G	2.21665e-08	-1.80007e-10	-1.29442
85157222	chr16:85157222:C:T	3.72904e-08	-1.80007e-10	-0.774267
85157319	chr16:85157319:TCTATC:T	2.23405e-08	-1.80007e-10	-1.2866
85157334	chr16:85157334:T:C	2.24201e-08	-1.80007e-10	-1.28304
85157345	chr16:85157345:G:A	2.24291e-08	-1.80007e-10	-1.28265
85157373	chr16:85157373:A:C	2.22533e-08	-1.80007e-10	-1.29051
85157427	chr16:85157427:G:A	1.41839e-08	-1.7409	-4.46292e-10
85157473	chr16:85157473:G:A	2.15721e-08	-1.80007e-10	-1.3216
85157494	chr16:85157494:G:T	2.69766e-08	-1.80007e-10	-1.09803
85157948	chr16:85157948:A:T	2.12015e-08	-1.80007e-10	-1.33893
85158016	chr16:85158016:C:T	1.92073e-08	-1.80007e-10	-1.43771
85158017	chr16:85158017:G:A	3.20656e-08	-1.80007e-10	-0.925219
85158318	chr16:85158318:A:G	1.88244e-08	-1.80007e-10	-1.45785
85158392	chr16:85158392:G:A	2.08331e-08	-1.80007e-10	-1.35646
85158473	chr16:85158473:T:G	3.71153e-08	-1.80007e-10	-0.778974
85158491	chr16:85158491:A:G	2.01939e-08	-1.80007e-10	-1.38762
85158849	chr16:85158849:C:T	1.8688e-08	-1.80007e-10	-1.46512
85158881	chr16:85158881:C:T	1.10608e-07	-1.80007e-10	0.312994
85158949	chr16:85158949:C:T	2.65759e-08	-1.80007e-10	-1.113
85159288	chr16:85159288:G:A	4.89931e-08	-0.501324	-4.46292e-10
85159349	chr16:85159349:T:C	2.01699e-07	1.67356	-0.759787
85159426	chr16:85159426:T:C	2.53546e-08	-1.80007e-10	-1.16004
85159567	chr16:85159567:C:T	2.40115e-08	-1.80007e-10	-1.21447
85159633	chr16:85159633:G:C	1.87042e-08	-1.80007e-10	-1.46425
85159885	chr16:85159885:G:C	2.02113e-08	-1.80007e-10	-1.38676
85159941	chr16:85159941:T:G	2.13012e-08	-1.80007e-10	-1.33424
85160197	chr16:85160197:C:T	2.73848e-08	-1.80007e-10	-1.08301
85160285	chr16:85160285:C:G	7.84981e-08	-1.80007e-10	-0.0299289
85160371	chr16:85160371:A:G	2.03712e-08	-1.80007e-10	-1.37888
85160381	chr16:85160381:TC:T	1.90998e-08	-1.80007e-10	-1.44333
85160975	chr16:85160975:C:G	1.86917e-08	-1.80007e-10	-1.46492
85161028	chr16:85161028:C:T	3.38943e-08	-1.80007e-10	-0.869756
85161351	chr16:85161351:T:C	3.29194e-08	-1.80007e-10	-0.89894
85161365	chr16:85161365:C:T	4.76808e-08	-1.80007e-10	-0.528474
85161368	chr16:85161368:T:C	4.15362e-08	-1.80007e-10	-0.666437
85161504	chr16:85161504:T:C	1.45495e-06	3.10016	-0.210437
85161579	chr16:85161579:A:G	2.78545e-08	-1.80007e-10	-1.06601
85162183	chr16:85162183:G:A	3.92983e-08	-1.80007e-10	-0.721823
85162392	chr16:85162392:A:G	7.4049e-08	-1.80007e-10	-0.0882758
85162937	chr16:85162937:A:G	8.66432e-08	-1.80007e-10	0.0687954
85163205	chr16:85163205:G:C	2.30047e-07	-1.80007e-10	1.04528
85163229	chr16:85163229:G:A	1.90257e-08	-1.80007e-10	-1.44721
85163231	chr16:85163231:A:T	7.17325e-08	-1.80007e-10	-0.120059
85164315	chr16:85164315:A:G	3.13446e-08	-1.80007e-10	-0.947961
85164374	chr16:85164374:A:G	2.3317e-07	2.3215	-1.26273
85164839	chr16:85164839:G:C	2.30331e-08	-1.80007e-10	-1.25607
85164858	chr16:85164858:G:A	2.66275e-08	-1.80007e-10	-1.11106
85165359	chr16:85165359:T:G	3.29609e-09	-1.74533	-1.45494
85165425	chr16:85165425:T:C	1.34687e-08	-1.79264	-4.46292e-10
85165631	chr16:85165631:T:A	2.05269e-08	-1.80007e-10	-1.37127
85166358	chr16:85166358:A:G	1.58126e-08	-1.63219	-4.46292e-10
85166417	chr16:85166417:C:CCCCAT	2.27674e-08	-1.80007e-10	-1.26767
85166739	chr16:85166739:G:A	3.68677e-08	-1.80007e-10	-0.785666
85166782	chr16:85166782:G:T	3.67388e-08	-1.80007e-10	-0.78917
85166975	chr16:85166975:G:A	1.98085e-08	-1.80007e-10	-1.40689
85167122	chr16:85167122:G:C	2.3765e-08	-1.80007e-10	-1.22479
85167176	chr16:85167176:G:C	2.27626e-08	-1.80007e-10	-1.26789
85167184	chr16:85167184:G:C	1.99599e-08	-1.80007e-10	-1.39928
85167255	chr16:85167255:A:G	3.64314e-08	-1.80007e-10	-0.797572
85167276	chr16:85167276:A:G	2.10047e-08	-1.80007e-10	-1.34826
85167438	chr16:85167438:T:G	4.72847e-08	-1.80007e-10	-0.536817
85167799	chr16:85167799:G:A	9.64069e-07	3.90977	-1.43161
85168089	chr16:85168089:T:G	1.88783e-08	-1.80007e-10	-1.45499
85168104	chr16:85168104:G:A	5.42703e-09	-1.26357	-1.43804
85168354	chr16:85168354:T:C	1.96356e-08	-1.80007e-10	-1.41566
85168364	chr16:85168364:C:T	1.20814e-06	3.96963	-1.2658
85168761	chr16:85168761:C:T	1.88353e-08	-1.80007e-10	-1.45727
85168804	chr16:85168804:A:G	1.36904e-08	-1.77631	-4.46292e-10
85168878	chr16:85168878:C:T	1.90583e-08	-1.80007e-10	-1.4455
85170272	chr16:85170272:T:G	1.15442e-06	3.95953	-1.30118
85170615	chr16:85170615:C:T	2.72923e-08	0.340836	-1.42723
85170933	chr16:85170933:A:G	1.90276e-08	-1.80007e-10	-1.44711
85170946	chr16:85170946:C:T	1.7094e-07	-1.80007e-10	0.748312
85171510	chr16:85171510:G:C	1.87407e-08	-1.80007e-10	-1.46231
85171517	chr16:85171517:A:G	1.41862e-07	-1.80007e-10	0.561855
85171649	chr16:85171649:C:T	4.3015e-08	0.764079	-1.39553
85171917	chr16:85171917:G:C	5.74538e-09	-1.4798	-1.1648
85171925	chr16:85171925:C:T	3.18158e-08	-1.80007e-10	-0.933038
85171956	chr16:85171956:G:C	1.86631e-08	-1.80007e-10	-1.46645
85172245	chr16:85172245:C:G	1.87616e-08	-1.80007e-10	-1.46119
85172646	chr16:85172646:C:T	1.86761e-08	-1.80007e-10	-1.46576
85173126	chr16:85173126:C:T	3.57477e-09	-1.73961	-1.37949
85173168	chr16:85173168:C:G	1.97367e-08	-1.80007e-10	-1.41052
85173352	chr16:85173352:G:A	5.36303e-09	-1.79632	-0.917153
85173735	chr16:85173735:G:C	2.11773e-08	-1.80007e-10	-1.34007
85174019	chr16:85174019:T:C	5.04536e-08	-0.47195	-4.46292e-10
85174110	chr16:85174110:A:G	3.17856e-08	0.369658	-1.30365
85174329	chr16:85174329:A:C	1.90333e-08	-1.80007e-10	-1.44681
85174518	chr16:85174518:C:G	1.92835e-08	-1.80007e-10	-1.43375
85174799	chr16:85174799:C:T	2.0761e-08	-1.80007e-10	-1.35993
85174856	chr16:85174856:C:A	9.3325e-08	0.143085	-4.46292e-10
85175026	chr16:85175026:C:T	2.19899e-08	-1.80007e-10	-1.30242
85175051	chr16:85175051:GTTGTTCCCTA:G	2.66247e-08	0.254665	-1.36583
85175224	chr16:85175224:C:T	8.70493e-09	-0.806686	-1.42243
85175346	chr16:85175346:G:A	3.01581e-08	-0.986548	-4.46292e-10
85175387	chr16:85175387:C:T	3.24897e-09	-1.79614	-1.41853
85175613	chr16:85175613:A:G	2.71488e-08	0.370163	-1.46183
85175813	chr16:85175813:G:A	6.85083e-08	1.26136	-1.42741
85175834	chr16:85175834:C:G	1.88837e-08	-1.80007e-10	-1.4547
85176009	chr16:85176009:GACAGGGTCTCACTCTGTTGCCCAGGCTGGCGTGC:G	1.95639e-08	-1.80007e-10	-1.41932
85176298	chr16:85176298:G:A	2.79643e-08	-1.80007e-10	-1.06208
85176540	chr16:85176540:G:A	1.14039e-07	-1.80007e-10	0.343539
85176690	chr16:85176690:C:T	1.09513e-08	-0.749763	-1.24978
85176823	chr16:85176823:A:G	1.98211e-08	-1.80007e-10	-1.40625
85177296	chr16:85177296:G:C	6.70036e-09	-1.40696	-1.08388
85177357	chr16:85177357:C:T	2.05786e-08	-1.80007e-10	-1.36875
85177512	chr16:85177512:T:C	9.84214e-09	-0.887967	-1.21836
85177540	chr16:85177540:C:T	5.83345e-09	-1.79898	-0.830418
85177767	chr16:85177767:C:T	5.48355e-09	-1.37547	-1.31578
85177924	chr16:85177924:A:G	1.98189e-08	-1.80007e-10	-1.40637
85178109	chr16:85178109:C:T	4.79241e-08	-0.523385	-4.46292e-10
85178352	chr16:85178352:A:G	2.29501e-08	-1.25968	-4.46292e-10
85178372	chr16:85178372:G:A	3.14032e-09	-1.7879	-1.46078
85178385	chr16:85178385:G:A	2.15098e-08	-1.80007e-10	-1.3245
85178602	chr16:85178602:A:G	1.98082e-08	-1.80007e-10	-1.40691
85178902	chr16:85178902:C:T	1.87293e-08	-1.80007e-10	-1.46291
85179108	chr16:85179108:A:C	1.89044e-08	-1.80007e-10	-1.45361
85179231	chr16:85179231:G:A	3.70076e-09	-1.79681	-1.28766
85179292	chr16:85179292:A:G	1.98379e-08	-1.80007e-10	-1.40541
85179324	chr16:85179324:G:A	9.65307e-09	-0.662149	-1.46358
85179432	chr16:85179432:T:C	1.93953e-08	-1.80007e-10	-1.42797
85179655	chr16:85179655:T:G	3.14692e-08	-1.80007e-10	-0.943993
85179696	chr16:85179696:T:C	1.9159e-08	-1.80007e-10	-1.44023
85179732	chr16:85179732:T:C	1.93227e-08	-1.80007e-10	-1.43172
85179755	chr16:85179755:G:A	1.9981e-08	-1.80007e-10	-1.39822
85179781	chr16:85179781:T:G	1.93092e-08	-1.80007e-10	-1.43242
85179824	chr16:85179824:C:T	2.26209e-08	-1.80007e-10	-1.27413
85180047	chr16:85180047:C:T	2.21566e-08	-1.80007e-10	-1.29487
85180273	chr16:85180273:G:A	2.0415e-08	-1.80007e-10	-1.37673
85180329	chr16:85180329:G:A	1.4225e-08	-0.39342	-1.34458
85181080	chr16:85181080:C:T	9.55214e-09	-0.752726	-1.38351
85181182	chr16:85181182:G:C	2.02913e-08	-1.80007e-10	-1.38281
85181376	chr16:85181376:G:C	1.43633e-08	-1.72832	-4.46292e-10
85181702	chr16:85181702:C:T	7.83785e-09	-0.915463	-1.41857
85181740	chr16:85181740:G:GA	2.11663e-08	-1.80007e-10	-1.34059
85181836	chr16:85181836:A:G	1.72092e-08	-1.54756	-4.46292e-10
85181971	chr16:85181971:G:A	1.51981e-08	-1.67183	-4.46292e-10
85182185	chr16:85182185:C:T	3.53472e-08	-1.80007e-10	-0.827784
85182512	chr16:85182512:T:C	8.41877e-09	-0.797041	-1.4655
85182596	chr16:85182596:A:G	4.11451e-09	-1.64926	-1.32922
85182794	chr16:85182794:T:C	7.53686e-09	-0.989246	-1.38395
85182839	chr16:85182839:G:A	1.02781e-08	-0.686951	-1.37604
85182954	chr16:85182954:G:A	7.83881e-09	-0.867933	-1.46598
85182969	chr16:85182969:C:G	2.30904e-08	-1.80007e-10	-1.25359
85183098	chr16:85183098:C:T	5.96831e-08	1.15162	-1.45558
85183132	chr16:85183132:G:A	5.42991e-08	-0.398495	-4.46292e-10
85183439	chr16:85183439:A:G	1.04724e-08	-1.25764	-0.786621
85184037	chr16:85184037:C:T	1.86469e-08	-1.80007e-10	-1.46733
85184102	chr16:85184102:G:A	5.25408e-09	-1.32651	-1.40749
85184280	chr16:85184280:C:T	8.0837e-09	-0.986289	-1.31686
85184296	chr16:85184296:G:C	1.86561e-08	-1.80007e-10	-1.46683
85184648	chr16:85184648:G:A	5.14785e-08	-1.80007e-10	-0.451839
85184746	chr16:85184746:C:T	2.11172e-08	-1.80007e-10	-1.34291
85184876	chr16:85184876:C:T	1.03481e-08	-1.31576	-0.740432
85184961	chr16:85184961:A:C	4.78222e-08	0.860747	-1.38626
85185117	chr16:85185117:A:G	2.12676e-08	0.12898	-1.4648
85185264	chr16:85185264:A:G	8.61719e-09	-0.924225	-1.31502
85185333	chr16:85185333:A:G	6.83177e-08	1.24592	-1.41475
85185389	chr16:85185389:T:G	1.98579e-08	-1.80007e-10	-1.4044
85185502	chr16:85185502:A:G	2.34307e-08	-1.80007e-10	-1.23895
85185520	chr16:85185520:C:T	7.48638e-08	1.22414	-1.30147
85185681	chr16:85185681:G:C	3.41817e-08	0.357301	-1.21861
85185713	chr16:85185713:G:A	2.01262e-08	-1.80007e-10	-1.39098
85185865	chr16:85185865:T:A	1.87083e-08	-1.80007e-10	-1.46403
85185987	chr16:85185987:T:C	3.39108e-08	0.491312	-1.36058
85186084	chr16:85186084:A:G	1.99739e-08	-1.80007e-10	-1.39858
85186314	chr16:85186314:TA:T	2.17097e-08	-1.80007e-10	-1.31525
85186325	chr16:85186325:C:T	2.02612e-08	-1.80007e-10	-1.3843
85186448	chr16:85186448:CA:C	5.93208e-09	-1.45228	-1.16035
85186567	chr16:85186567:T:C	2.43439e-08	0.198576	-1.3993
85186582	chr16:85186582:G:A	1.54749e-08	-1.65379	-4.46292e-10
85186920	chr16:85186920:A:ACC	1.95517e-08	-1.80007e-10	-1.41994
85187317	chr16:85187317:T:C	8.21171e-08	-1.80007e-10	0.0151434
85187395	chr16:85187395:C:T	3.64476e-09	-1.79801	-1.3017
85187445	chr16:85187445:G:A	6.52643e-08	1.06186	-1.27641
85187622	chr16:85187622:A:AT	1.97537e-08	-1.80007e-10	-1.40966
85187625	chr16:85187625:G:C	1.97537e-08	-1.80007e-10	-1.40966
85187627	chr16:85187627:G:A	1.88234e-08	-1.80007e-10	-1.4579
85187791	chr16:85187791:G:C	4.98792e-09	-1.4422	-1.34379
85187997	chr16:85187997:A:G	3.71002e-08	0.341683	-1.12106
85188280	chr16:85188280:G:A	2.81704e-08	-1.05473	-4.46292e-10
85188398	chr16:85188398:C:T	5.02172e-08	0.98506	-1.46171
85188410	chr16:85188410:C:T	5.30293e-09	-1.47919	-1.24555
85188421	chr16:85188421:T:G	1.98742e-08	-1.80007e-10	-1.40358
85188437	chr16:85188437:C:T	8.38813e-09	-0.916246	-1.34994
85188614	chr16:85188614:C:A	2.29928e-08	-1.80007e-10	-1.25782
85188718	chr16:85188718:T:G	1.87451e-08	-1.80007e-10	-1.46207
85188819	chr16:85188819:AAC:A	4.13581e-08	-1.75383	1.0831
85188932	chr16:85188932:G:A	2.15601e-08	-1.80007e-10	-1.32216
85189270	chr16:85189270:A:G	3.69357e-09	-1.79584	-1.29057
85189292	chr16:85189292:C:T	7.59654e-09	-1.00302	-1.36229
85189325	chr16:85189325:C:T	5.5245e-09	-1.32965	-1.35416
85189398	chr16:85189398:A:G	2.65412e-08	-1.80007e-10	-1.11431
85189662	chr16:85189662:G:A	1.9077e-08	-1.80007e-10	-1.44452
85190031	chr16:85190031:T:C	4.00086e-08	-1.80007e-10	-0.703909
85190160	chr16:85190160:A:G	4.01834e-09	-1.79273	-1.2094
85190271	chr16:85190271:T:C	4.97536e-08	-0.803578	0.317658
85190511	chr16:85190511:T:C	1.58969e-08	-1.76542	0.138543
85190526	chr16:85190526:T:C	2.46852e-08	-1.80007e-10	-1.1868
85190926	chr16:85190926:A:G	6.13734e-09	-1.25573	-1.32288
85191611	chr16:85191611:A:G	4.55468e-08	-1.80007e-10	-0.574262
85191727	chr16:85191727:G:A	6.68715e-08	-1.80007e-10	-0.19023
85192265	chr16:85192265:A:C	2.68467e-08	0.359642	-1.4625
85192507	chr16:85192507:T:C	2.23023e-08	-0.0575122	-1.2308
85193072	chr16:85193072:A:T	1.54409e-07	1.77028	-1.12368
85193213	chr16:85193213:A:G	6.4565e-08	0.965858	-1.19119
85193247	chr16:85193247:G:A	6.29939e-09	-1.16916	-1.38339
85193257	chr16:85193257:A:G	9.6976e-09	-0.837217	-1.28391
85193498	chr16:85193498:C:T	3.45946e-08	-1.80007e-10	-0.849306
85193546	chr16:85193546:G:A	4.21741e-08	-1.80007e-10	-0.651197
85193552	chr16:85193552:C:T	2.67445e-08	-1.80007e-10	-1.10668
85194142	chr16:85194142:A:G	4.89425e-09	-1.45157	-1.35337
85194493	chr16:85194493:CAG:C	7.28545e-08	-1.80007e-10	-0.104538
85194713	chr16:85194713:G:A	1.86752e-08	-1.80007e-10	-1.46581
85195005	chr16:85195005:A:G	3.01926e-08	-1.80007e-10	-0.985405
85195056	chr16:85195056:T:C	2.73933e-08	-0.0157672	-1.06694
85195212	chr16:85195212:G:C	7.05506e-09	-1.79638	-0.642872
85195415	chr16:85195415:G:A	2.74348e-08	-1.59735	0.516161
85195621	chr16:85195621:A:G	3.40346e-08	0.590323	-1.45595
85195872	chr16:85195872:T:C	1.89531e-08	-1.80007e-10	-1.45104
85196023	chr16:85196023:A:T	4.49807e-09	-1.5454	-1.34396
85196040	chr16:85196040:T:C	6.2226e-09	-1.25889	-1.30593
85196095	chr16:85196095:C:G	3.11342e-08	-1.80007e-10	-0.954695
85196135	chr16:85196135:A:G	1.86507e-08	-1.80007e-10	-1.46712
85196611	chr16:85196611:C:T	6.44757e-08	-1.80007e-10	-0.226715
85196813	chr16:85196813:C:T	3.37207e-09	-1.73947	-1.438
85197675	chr16:85197675:A:T	6.53407e-08	1.24559	-1.45898
85197715	chr16:85197715:A:C	7.88525e-08	1.42216	-1.44758
85197928	chr16:85197928:C:G	3.56689e-09	-1.72692	-1.39439
85198100	chr16:85198100:C:T	4.90471e-08	0.626435	-1.12666
85198371	chr16:85198371:T:C	1.30574e-08	-0.619429	-1.20422
85198552	chr16:85198552:A:G	6.63954e-08	-1.80007e-10	-0.197376
85198631	chr16:85198631:CCCTGGATGCCACGGTTCTTT:C	6.92584e-08	-1.80007e-10	-0.155158
85198643	chr16:85198643:C:T	1.8242e-08	-1.48927	-4.46292e-10
85199167	chr16:85199167:G:A	3.68531e-09	-1.62128	-1.46737
85199255	chr16:85199255:C:T	2.00764e-08	-1.80007e-10	-1.39346
85199421	chr16:85199421:G:A	3.80719e-09	-1.58951	-1.4666
85199504	chr16:85199504:A:G	1.87024e-08	-1.80007e-10	-1.46435
85199786	chr16:85199786:G:C	2.40265e-08	-1.21385	-4.46292e-10
85199858	chr16:85199858:A:T	9.23626e-09	-0.771421	-1.39844
85200080	chr16:85200080:C:G	2.05784e-08	-1.80007e-10	-1.36876
85200135	chr16:85200135:G:A	1.93684e-08	-1.80007e-10	-1.42936
85200230	chr16:85200230:C:A	5.67698e-09	-1.22662	-1.42997
85200251	chr16:85200251:G:A	2.11937e-08	-1.80007e-10	-1.3393
85200439	chr16:85200439:TAGAG:T	3.61639e-09	-1.64609	-1.46143
85200535	chr16:85200535:A:T	3.72735e-09	-1.62064	-1.45667
85200622	chr16:85200622:G:A	2.65224e-08	-1.80007e-10	-1.11501
85200669	chr16:85200669:T:C	1.15499e-08	-0.505746	-1.44058
85200768	chr16:85200768:T:A	1.86529e-08	-1.80007e-10	-1.467
85200952	chr16:85200952:C:G	2.47648e-08	-1.18358	-4.46292e-10
85201473	chr16:85201473:C:T	2.4149e-08	-1.80007e-10	-1.20876
85201733	chr16:85201733:C:A	2.34967e-08	-1.23614	-4.46292e-10
85201954	chr16:85201954:A:G	6.36954e-09	-1.22836	-1.31312
85202148	chr16:85202148:G:A	9.24666e-09	-0.960419	-1.20832
85202177	chr16:85202177:G:T	5.03783e-09	-1.3125	-1.46353
85202459	chr16:85202459:A:G	1.87181e-08	-1.80007e-10	-1.46351
85202864	chr16:85202864:G:A	2.0125e-08	-1.80007e-10	-1.39104
85202871	chr16:85202871:A:T	3.73056e-08	-1.80007e-10	-0.77386
85203193	chr16:85203193:TC:T	3.58808e-09	-1.70462	-1.41076
85203303	chr16:85203303:G:A	1.4307e-07	-1.6952	2.26553
85203334	chr16:85203334:C:T	2.962e-08	-1.80007e-10	-1.00455
85203571	chr16:85203571:G:A	8.41383e-09	-0.837889	-1.42524
85203625	chr16:85203625:T:C	1.87023e-08	-1.80007e-10	-1.46436
85203765	chr16:85203765:T:C	8.83493e-09	-0.778523	-1.43577
85204412	chr16:85204412:T:C	1.31364e-08	-0.696327	-1.12129
85204733	chr16:85204733:C:T	1.94445e-08	-1.80007e-10	-1.42544
85204871	chr16:85204871:G:A	2.57385e-08	-1.80007e-10	-1.14502
85204875	chr16:85204875:G:A	4.64796e-09	-1.59191	-1.26467
85205140	chr16:85205140:A:AT	1.91474e-08	-1.80007e-10	-1.44083
85205320	chr16:85205320:C:T	9.19453e-09	-1.19143	-0.982965
85205371	chr16:85205371:A:T	1.91349e-08	-1.80007e-10	-1.44149
85205556	chr16:85205556:T:A	4.35826e-08	-1.80007e-10	-0.618346
85205779	chr16:85205779:T:G	5.27965e-09	-1.72159	-1.00755
85206200	chr16:85206200:C:T	1.56701e-08	-1.64125	-4.46292e-10
85206218	chr16:85206218:C:T	2.40896e-08	-1.80007e-10	-1.21122
85206353	chr16:85206353:G:A	2.15046e-08	-1.80007e-10	-1.32474
85206389	chr16:85206389:G:T	1.1412e-08	-0.851231	-1.1071
85206992	chr16:85206992:G:A	6.04285e-08	0.827314	-1.11886
85207095	chr16:85207095:C:T	1.9667e-08	-1.80007e-10	-1.41406
85207236	chr16:85207236:C:G	4.12899e-08	-1.80007e-10	-0.672384
85207353	chr16:85207353:G:A	2.18571e-08	-1.30848	-4.46292e-10
85207502	chr16:85207502:G:A	2.25507e-08	-1.80007e-10	-1.27724
85207672	chr16:85207672:C:T	5.04409e-09	-1.63891	-1.13588
85207761	chr16:85207761:G:A	2.87443e-08	-1.80007e-10	-1.03456
85207812	chr16:85207812:C:T	1.89549e-08	-1.80007e-10	-1.45094
85207922	chr16:85207922:C:G	3.90253e-09	-1.61227	-1.41911
85208119	chr16:85208119:C:T	1.92848e-08	-1.80007e-10	-1.43368
85208196	chr16:85208196:G:A	3.8821e-09	-1.58665	-1.44998
85208312	chr16:85208312:G:T	1.86998e-08	-1.80007e-10	-1.46449
85208638	chr16:85208638:T:A	6.71898e-09	-1.75553	-0.732539
85208768	chr16:85208768:G:A	2.23225e-08	-1.28741	-4.46292e-10
85208798	chr16:85208798:CTGTGTTGGGGTTTGCCACGTGTTGGGGTTCGTCTGTGTTGGCGTTCGCCTGTGTTGGGGTTCACCATATGTTGGGGTTCACCACGTGTTGGGGTTTGCCG:C	5.43932e-09	-1.66431	-1.03503
85209028	chr16:85209028:G:A	2.03086e-08	-1.80007e-10	-1.38196
85209118	chr16:85209118:G:A	2.12676e-08	-1.80007e-10	-1.33582
85209999	chr16:85209999:C:T	3.48252e-08	-1.80007e-10	-0.842661
85210343	chr16:85210343:G:C	1.93988e-08	-1.80007e-10	-1.42779
85210362	chr16:85210362:A:G	6.06961e-09	-1.12516	-1.46455
85210739	chr16:85210739:A:G	2.25416e-08	-1.80007e-10	-1.27764
85210741	chr16:85210741:G:A	3.30602e-08	-1.80007e-10	-0.894672
85210786	chr16:85210786:C:A	2.24455e-08	-1.80007e-10	-1.28191
85210787	chr16:85210787:C:T	2.07967e-08	-1.80007e-10	-1.35821
85211130	chr16:85211130:C:T	2.00982e-08	-1.80007e-10	-1.39237
85211300	chr16:85211300:T:G	3.93943e-08	-1.80007e-10	-0.719382
85211319	chr16:85211319:T:G	6.3056e-09	-1.08643	-1.46513
85211361	chr16:85211361:C:T	3.72945e-08	0.602825	-1.37698
85211378	chr16:85211378:T:C	3.31952e-08	-1.80007e-10	-0.890598
85211473	chr16:85211473:G:A	1.91591e-08	-1.80007e-10	-1.44023
85211816	chr16:85211816:C:T	3.30923e-08	-0.893702	-4.46292e-10
85212128	chr16:85212128:G:A	1.86568e-08	-1.80007e-10	-1.46679
85212288	chr16:85212288:C:T	1.88356e-08	-1.80007e-10	-1.45726
85212552	chr16:85212552:G:A	1.87785e-08	-1.80007e-10	-1.46029
85212712	chr16:85212712:C:T	4.22902e-08	-0.648653	0.000204181
85212811	chr16:85212811:T:C	1.86462e-08	-1.80007e-10	-1.46736
85212922	chr16:85212922:G:C	3.71014e-08	-1.80007e-10	-0.779348
85212984	chr16:85212984:C:T	2.17701e-08	-1.80007e-10	-1.31246
85213237	chr16:85213237:C:T	4.16678e-08	-0.663274	-4.46292e-10
85213589	chr16:85213589:C:T	1.21423e-08	-0.525662	-1.37064
85213693	chr16:85213693:C:T	1.89024e-08	-1.80007e-10	-1.45372
85213742	chr16:85213742:G:C	4.84607e-08	-1.80007e-10	-0.51225
85214034	chr16:85214034:C:T	1.46014e-07	-1.80007e-10	0.590702
85214048	chr16:85214048:T:G	2.13945e-08	-1.80007e-10	-1.32987
85214173	chr16:85214173:G:A	1.50006e-08	-1.09167	-0.593238
85214178	chr16:85214178:C:T	1.36028e-08	-1.78273	-4.46292e-10
85214202	chr16:85214202:G:A	2.96402e-08	-1.80007e-10	-1.00387
85214304	chr16:85214304:G:A	1.91365e-08	-1.80007e-10	-1.4414
85214697	chr16:85214697:C:T	2.36722e-08	-1.80007e-10	-1.2287
85214742	chr16:85214742:C:T	2.11857e-08	-1.80007e-10	-1.33968
85214850	chr16:85214850:G:A	3.33667e-09	-1.75214	-1.43589
85215006	chr16:85215006:G:A	2.85687e-08	-1.80007e-10	-1.04069
85215235	chr16:85215235:G:C	1.9354e-08	-1.80007e-10	-1.4301
85215242	chr16:85215242:T:G	4.1039e-09	-1.79757	-1.1835
85215436	chr16:85215436:C:G	1.70626e-08	-1.54393	-0.0121904
85215578	chr16:85215578:A:G	2.34336e-08	-0.023983	-1.21485
85216293	chr16:85216293:A:G	1.99067e-08	-1.80007e-10	-1.40194
85216535	chr16:85216535:T:C	9.6085e-08	-1.80007e-10	0.17223
85216569	chr16:85216569:G:A	6.85799e-08	-1.80007e-10	-0.165003
85216675	chr16:85216675:A:T	2.22118e-08	-1.80007e-10	-1.29238
85216990	chr16:85216990:T:G	4.97639e-09	-1.79808	-0.99022
85217530	chr16:85217530:G:A	3.00117e-08	-0.991415	-4.46292e-10
85217567	chr16:85217567:G:A	2.40842e-07	-1.80007e-10	1.09114
85217730	chr16:85217730:G:A	3.09734e-08	-1.80007e-10	-0.959875
85217905	chr16:85217905:T:A	2.80777e-08	-1.80007e-10	-1.05803
85217961	chr16:85217961:C:T	3.3285e-08	-0.887895	-4.46292e-10
85218048	chr16:85218048:G:A	1.07832e-07	-1.01612	1.3037
85218568	chr16:85218568:A:G	2.3375e-08	-1.80007e-10	-1.24134
85218578	chr16:85218578:T:C	4.00056e-08	-1.80007e-10	-0.703983
85219284	chr16:85219284:G:A	3.88439e-08	-1.80007e-10	-0.733452
85219439	chr16:85219439:C:T	2.37682e-08	-1.80007e-10	-1.22466
85219478	chr16:85219478:C:G	8.19416e-08	-1.80007e-10	0.0130036
85219732	chr16:85219732:T:C	7.77641e-09	-0.897316	-1.44459
85219780	chr16:85219780:A:G	3.64292e-09	-1.77783	-1.32239
85219821	chr16:85219821:G:A	1.3211e-08	-0.36823	-1.44372
85219999	chr16:85219999:T:C	6.74194e-09	-1.14311	-1.34155
85220068	chr16:85220068:A:G	5.85522e-08	-1.80007e-10	-0.323084
85220182	chr16:85220182:C:T	3.65385e-08	-1.80007e-10	-0.794637
85220494	chr16:85220494:C:T	3.2879e-08	-0.90017	-4.46292e-10
85220906	chr16:85220906:C:G	1.88015e-08	-1.80007e-10	-1.45906
85221054	chr16:85221054:C:T	1.56339e-07	0.659025	-4.46292e-10
85221073	chr16:85221073:A:G	2.97883e-08	-1.80007e-10	-0.998887
85221094	chr16:85221094:T:C	2.17646e-08	-1.80007e-10	-1.31272
85221284	chr16:85221284:A:G	1.87426e-08	-1.80007e-10	-1.46221
85221290	chr16:85221290:C:G	2.05333e-08	-1.80007e-10	-1.37096
85221349	chr16:85221349:A:G	3.60187e-08	-0.808965	-4.46292e-10
85221472	chr16:85221472:C:T	1.27713e-07	-1.80007e-10	0.456784
85221496	chr16:85221496:G:T	3.36397e-08	-0.877295	-4.46292e-10
85221846	chr16:85221846:G:A	4.01385e-08	-0.0403668	-0.6603
85221887	chr16:85221887:G:A	1.8652e-08	-1.80007e-10	-1.46705
85222004	chr16:85222004:C:T	1.428e-08	-0.275182	-1.45896
85222205	chr16:85222205:A:G	1.86534e-08	-1.80007e-10	-1.46697
85222343	chr16:85222343:A:G	3.10297e-09	-1.79726	-1.46338
85222443	chr16:85222443:G:A	3.01534e-08	-1.80007e-10	-0.986706
85222867	chr16:85222867:C:T	1.98213e-08	-1.80007e-10	-1.40625
85223149	chr16:85223149:TG:T	3.77828e-08	-0.761149	-4.46292e-10
85223228	chr16:85223228:T:C	4.32295e-09	-1.79281	-1.13625
85223260	chr16:85223260:C:T	5.91923e-09	-1.79035	-0.824443
85223454	chr16:85223454:T:C	5.14199e-09	-1.36343	-1.39213
85223488	chr16:85223488:A:G	1.49939e-07	-1.80007e-10	0.617226
85223804	chr16:85223804:C:A	1.88947e-08	-1.80007e-10	-1.45412
85223955	chr16:85223955:C:G	4.07621e-08	-0.685251	-4.46292e-10
85224022	chr16:85224022:C:G	1.89727e-08	-1.80007e-10	-1.45
85224042	chr16:85224042:A:G	2.23332e-08	-1.80007e-10	-1.28693
85224403	chr16:85224403:T:G	7.46579e-09	-1.71205	-0.670623
85224418	chr16:85224418:G:A	2.94189e-08	-1.80007e-10	-1.01136
85224585	chr16:85224585:C:T	1.92744e-08	-0.376562	-1.05766
85224781	chr16:85224781:A:C	1.87776e-08	-1.80007e-10	-1.46034
85224963	chr16:85224963:A:G	6.77756e-08	-0.273703	0.0969025
85225274	chr16:85225274:T:C	3.50821e-09	-1.79789	-1.34001
85225970	chr16:85225970:G:A	1.50456e-08	-1.68191	-4.46292e-10
85226164	chr16:85226164:C:T	1.97988e-08	-1.80007e-10	-1.40738
85226264	chr16:85226264:C:T	4.14664e-08	-0.668118	-4.46292e-10
85226466	chr16:85226466:C:T	1.80666e-08	-0.0401563	-1.45878
85226602	chr16:85226602:G:T	3.98443e-08	-0.708025	-4.46292e-10
85226656	chr16:85226656:T:A	2.94899e-08	-1.80007e-10	-1.00895
85226930	chr16:85226930:C:T	1.33535e-08	-0.338467	-1.46276
85227053	chr16:85227053:ATCTG:A	7.97225e-09	-0.915283	-1.40175
85227083	chr16:85227083:T:C	1.44162e-08	-0.264707	-1.45994
85227139	chr16:85227139:A:G	1.53207e-08	-1.6638	-4.46292e-10
85227308	chr16:85227308:G:T	2.75183e-08	-1.80007e-10	-1.07815
85227548	chr16:85227548:C:T	3.42474e-08	-1.80007e-10	-0.859392
85227851	chr16:85227851:G:A	1.05211e-08	-0.573649	-1.46597
85228013	chr16:85228013:G:C	2.1742e-08	-1.80007e-10	-1.31376
85228096	chr16:85228096:G:T	4.06994e-08	-0.686789	-4.46292e-10
85228163	chr16:85228163:G:A	1.12049e-07	-1.80007e-10	0.325932
85228510	chr16:85228510:C:T	3.91535e-08	-0.725514	-4.46292e-10
85228684	chr16:85228684:T:C	1.84011e-08	-0.430736	-1.04986
85228697	chr16:85228697:C:T	3.49743e-08	-1.80007e-10	-0.838389
85229136	chr16:85229136:G:A	3.49706e-08	-0.838496	-4.46292e-10
85229239	chr16:85229239:T:C	3.50188e-08	-0.837118	-4.46292e-10
85229308	chr16:85229308:C:T	4.32471e-08	-0.626074	-4.46292e-10
85229357	chr16:85229357:G:A	1.86485e-08	-1.80007e-10	-1.46724
85229371	chr16:85229371:C:T	7.7444e-08	-0.0434473	-4.46292e-10
85229552	chr16:85229552:CAT:C	1.91126e-08	-1.80007e-10	-1.44265
85230202	chr16:85230202:C:T	1.31992e-07	-1.80007e-10	0.489735
85230276	chr16:85230276:C:T	5.06256e-09	-1.778	-0.993134
85230908	chr16:85230908:A:C	4.81207e-08	-0.519291	-4.46292e-10
85230923	chr16:85230923:G:A	1.90569e-08	-1.80007e-10	-1.44557
85232658	chr16:85232658:T:C	3.41059e-09	-1.74674	-1.41938
85232731	chr16:85232731:C:T	6.62831e-09	-1.45524	-1.04641
85233254	chr16:85233254:A:C	8.06971e-09	-1.62494	-0.679948
85233356	chr16:85233356:A:G	4.0354e-08	-1.80007e-10	-0.695313
85233940	chr16:85233940:G:C	2.35594e-08	0.232883	-1.46636
85234191	chr16:85234191:A:G	3.67979e-09	-1.71767	-1.37247
85234218	chr16:85234218:T:C	3.52605e-09	-1.78447	-1.34835
85234692	chr16:85234692:T:C	1.9008e-08	-1.80007e-10	-1.44814
85234838	chr16:85234838:A:C	2.21331e-08	-1.80007e-10	-1.29593
85234859	chr16:85234859:A:G	2.14908e-08	-1.80007e-10	-1.32538
85234914	chr16:85234914:T:C	2.44071e-08	-1.19813	-4.46292e-10
85235612	chr16:85235612:A:C	6.79565e-09	-1.31071	-1.16601
85235787	chr16:85235787:A:G	2.20902e-08	-1.29787	-4.46292e-10
85235895	chr16:85235895:G:A	6.05242e-09	-1.16568	-1.42686
85236277	chr16:85236277:G:A	1.28599e-07	-1.80007e-10	0.463695
85236862	chr16:85236862:C:A	1.86982e-08	-1.80007e-10	-1.46458
85237075	chr16:85237075:C:T	2.80698e-08	-1.80007e-10	-1.05831
85237184	chr16:85237184:G:A	1.89411e-08	-1.80007e-10	-1.45167
85237510	chr16:85237510:T:C	1.41827e-08	-1.74098	-4.46292e-10
85237534	chr16:85237534:A:C	1.47152e-08	-1.70412	-4.46292e-10
85237578	chr16:85237578:C:A	1.99063e-08	-1.80007e-10	-1.40196
85237614	chr16:85237614:A:G	1.91557e-08	-1.80007e-10	-1.4404
85237624	chr16:85237624:G:A	6.87843e-09	-1.08389	-1.38072
85237628	chr16:85237628:G:A	5.85845e-08	-1.80007e-10	-0.322533
85237690	chr16:85237690:T:C	1.93089e-08	-1.80007e-10	-1.43244
85238080	chr16:85238080:G:A	1.93739e-08	-0.101478	-1.3276
85238257	chr16:85238257:CCAGA:C	1.87131e-08	-1.80007e-10	-1.46378
85238411	chr16:85238411:T:C	3.10096e-09	-1.79768	-1.46361
85238565	chr16:85238565:C:T	3.96694e-08	-1.80007e-10	-0.712424
85238638	chr16:85238638:G:A	3.15876e-09	-1.79674	-1.44608
85238694	chr16:85238694:C:T	1.54454e-08	-1.65569	-4.46292e-10
85238762	chr16:85238762:G:C	1.90381e-08	-1.80007e-10	-1.44656
85239113	chr16:85239113:G:A	2.8216e-08	-1.80007e-10	-1.05311
85239116	chr16:85239116:G:C	3.32241e-08	-1.80007e-10	-0.889727
85239277	chr16:85239277:G:C	2.86297e-08	-1.80007e-10	-1.03856
85239620	chr16:85239620:G:A	1.39755e-08	-1.25828	-0.497414
85239680	chr16:85239680:T:C	9.5232e-08	-1.80007e-10	0.163314
85239982	chr16:85239982:C:G	8.87614e-08	-1.80007e-10	0.0929488
85240042	chr16:85240042:C:T	2.75704e-08	-1.80007e-10	-1.07626
85240098	chr16:85240098:G:T	1.50597e-08	-1.0637	-0.617286
85240256	chr16:85240256:C:T	4.45865e-09	-1.45204	-1.44612
85240296	chr16:85240296:A:G	3.32898e-09	-1.75108	-1.43926
85240368	chr16:85240368:GC:G	1.45136e-08	-0.293695	-1.42422
85240528	chr16:85240528:G:A	1.68762e-08	-0.101756	-1.46535
85240615	chr16:85240615:A:G	5.11542e-09	-1.31956	-1.44118
85240633	chr16:85240633:G:A	4.60016e-09	-1.47194	-1.39498
85240673	chr16:85240673:T:C	5.80474e-08	-1.80007e-10	-0.331744
85240792	chr16:85240792:T:G	3.9531e-08	-1.80007e-10	-0.715917
85240928	chr16:85240928:C:G	2.1296e-08	-1.80007e-10	-1.33448
85241421	chr16:85241421:T:G	2.89839e-08	-1.80007e-10	-1.02626
85241485	chr16:85241485:G:A	3.10153e-08	-0.958523	-4.46292e-10
85241650	chr16:85241650:G:A	3.14186e-08	-1.37939	0.433785
85241676	chr16:85241676:A:G	5.65354e-09	-1.42992	-1.2308
85241745	chr16:85241745:G:A	3.02142e-08	-1.80007e-10	-0.984692
85241948	chr16:85241948:C:G	3.55473e-08	-1.80007e-10	-0.822138
85242177	chr16:85242177:C:T	1.38217e-08	-1.76677	-4.46292e-10
85242229	chr16:85242229:T:C	1.04667e-08	-0.9325	-1.1123
85242288	chr16:85242288:T:G	2.34883e-08	0.113417	-1.34992
85242326	chr16:85242326:G:A	3.61866e-08	-1.80007e-10	-0.804315
85242395	chr16:85242395:T:C	2.3072e-08	-1.80007e-10	-1.25438
85242536	chr16:85242536:C:T	2.65755e-08	0.3103	-1.42331
85242740	chr16:85242740:G:A	8.99115e-07	-1.80007e-10	2.40841
85242821	chr16:85242821:T:A	2.82385e-08	-1.05232	-4.46292e-10
85242905	chr16:85242905:G:A	2.24271e-08	-0.46374	-0.818991
85243283	chr16:85243283:C:T	1.5958e-07	-1.80007e-10	0.679542
85243357	chr16:85243357:G:A	1.89233e-08	-1.80007e-10	-1.45261
85243383	chr16:85243383:GC:G	1.50041e-08	-1.68468	-4.46292e-10
85243472	chr16:85243472:C:T	1.86929e-08	-1.80007e-10	-1.46486
85243499	chr16:85243499:G:T	7.72845e-08	-1.80007e-10	-0.0455093
85243728	chr16:85243728:G:A	1.25864e-08	-1.5877	-0.272681
85243768	chr16:85243768:A:G	1.90707e-08	-0.392867	-1.05198
85243865	chr16:85243865:G:A	1.98841e-08	-1.80007e-10	-1.40308
85244077	chr16:85244077:G:C	2.14048e-08	-1.80007e-10	-1.32939
85244719	chr16:85244719:A:G	1.27554e-08	-1.17731	-0.669738
85245153	chr16:85245153:C:A	5.12424e-08	-0.456435	-4.46292e-10
85245212	chr16:85245212:A:G	2.14504e-08	-1.32726	-4.46292e-10
85245268	chr16:85245268:G:A	8.08623e-09	-1.1794	-1.12344
85245321	chr16:85245321:T:G	2.97602e-08	-0.999832	-4.46292e-10
85245549	chr16:85245549:C:G	2.00264e-08	-1.80007e-10	-1.39595
85245611	chr16:85245611:G:T	1.29741e-08	-0.602732	-1.22732
85245972	chr16:85245972:G:T	5.58704e-09	-1.2602	-1.41235
85246037	chr16:85246037:G:T	1.87303e-08	-1.80007e-10	-1.46286
85246039	chr16:85246039:A:G	7.91654e-09	-1.04805	-1.276
85246594	chr16:85246594:G:A	1.0906e-08	-0.631598	-1.37209
85246612	chr16:85246612:T:A	2.84906e-08	-1.80007e-10	-1.04343
85247036	chr16:85247036:T:C	3.10991e-08	-1.80007e-10	-0.955824
85247246	chr16:85247246:C:G	1.91727e-08	-1.80007e-10	-1.43952
85247707	chr16:85247707:C:G	5.69062e-08	-1.80007e-10	-0.351599
85247763	chr16:85247763:C:T	2.00926e-08	-1.80007e-10	-1.39265
85247914	chr16:85247914:C:G	1.06595e-07	-1.80007e-10	0.276032
85248036	chr16:85248036:A:C	2.07271e-08	-1.80007e-10	-1.36156
85248059	chr16:85248059:C:T	4.81823e-08	-0.518011	-4.46292e-10
85248370	chr16:85248370:G:A	2.95674e-08	-1.00633	-4.46292e-10
85248592	chr16:85248592:C:T	2.7682e-08	-1.80007e-10	-1.07222
85248669	chr16:85248669:T:C	5.08942e-08	-1.76921	1.30595
85248803	chr16:85248803:G:GAT	4.93198e-08	-1.80007e-10	-0.494677
85249030	chr16:85249030:G:A	1.61853e-08	-1.6089	-4.46292e-10
85249199	chr16:85249199:G:C	1.92271e-08	-1.80007e-10	-1.43668
85249473	chr16:85249473:G:A	2.52821e-08	-1.80007e-10	-1.16291
85249722	chr16:85249722:G:A	1.13609e-07	-1.80007e-10	0.339761
85249909	chr16:85249909:C:T	7.6127e-09	-1.14452	-1.21866
85250220	chr16:85250220:C:T	2.21912e-08	-1.80007e-10	-1.29331
85250775	chr16:85250775:C:A	4.55734e-09	-1.52795	-1.34832
85250875	chr16:85250875:G:A	1.89884e-08	-1.80007e-10	-1.44917
85250963	chr16:85250963:C:T	2.40691e-08	-1.80007e-10	-1.21207
85251273	chr16:85251273:TGCCCTCAAGGTGACAAA:T	9.78777e-09	-1.29119	-0.820681
85252071	chr16:85252071:G:C	2.2344e-08	-1.80007e-10	-1.28645
85252246	chr16:85252246:C:T	2.09898e-08	-1.80007e-10	-1.34897
85252455	chr16:85252455:AC:A	9.46387e-09	-1.7393	-0.406222
85252757	chr16:85252757:C:A	1.92636e-08	-1.80007e-10	-1.43478
85252856	chr16:85252856:G:A	6.05451e-07	-1.80007e-10	2.01297
85253197	chr16:85253197:G:A	1.83404e-07	-1.80007e-10	0.818689
85253344	chr16:85253344:C:T	2.00812e-08	-1.80007e-10	-1.39322
85253584	chr16:85253584:A:G	1.96686e-08	-1.80007e-10	-1.41398
85253901	chr16:85253901:G:A	2.42355e-08	-1.80007e-10	-1.20519
85254110	chr16:85254110:A:G	5.69595e-08	-1.80007e-10	-0.350662
85254595	chr16:85254595:T:G	1.91348e-08	-1.80007e-10	-1.4415
85254636	chr16:85254636:G:A	5.8955e-09	-1.33978	-1.27903
85255016	chr16:85255016:C:T	5.65256e-08	-1.80007e-10	-0.358309
85255182	chr16:85255182:C:G	1.94448e-08	-1.80007e-10	-1.42542
85255233	chr16:85255233:C:G	5.23185e-08	-1.80007e-10	-0.435652
85255251	chr16:85255251:C:T	2.27334e-08	-1.80007e-10	-1.26917
85255494	chr16:85255494:T:C	1.9621e-08	0.00313493	-1.41954
85255512	chr16:85255512:A:G	6.08834e-08	-1.80007e-10	-0.284042
85255556	chr16:85255556:C:T	1.84821e-08	-1.53961	0.0634166
85255658	chr16:85255658:C:T	1.11622e-08	-0.517508	-1.46296
85255923	chr16:85255923:A:G	3.88943e-09	-1.57865	-1.45609
85255943	chr16:85255943:C:T	2.02846e-08	-1.80007e-10	-1.38314
85256522	chr16:85256522:G:A	4.11415e-08	-1.80007e-10	-0.675986
85257052	chr16:85257052:G:A	1.54805e-08	-1.24341	-0.410013
85257216	chr16:85257216:C:T	1.34193e-08	-1.79631	-4.46292e-10
85257250	chr16:85257250:A:G	3.16062e-08	-1.80007e-10	-0.93965
85257400	chr16:85257400:C:T	1.88855e-08	-1.80007e-10	-1.45461
85257682	chr16:85257682:G:A	1.8646e-08	-1.80007e-10	-1.46737
85257894	chr16:85257894:A:T	3.8144e-09	-1.71025	-1.34397
85257970	chr16:85257970:G:T	8.30741e-09	-1.69741	-0.578448
85258473	chr16:85258473:A:G	4.0311e-08	-1.80007e-10	-0.696379
85258546	chr16:85258546:C:G	6.06882e-09	-1.75943	-0.830409
85258605	chr16:85258605:A:C	2.72999e-08	-1.80007e-10	-1.08612
85258812	chr16:85258812:T:C	1.11701e-08	-1.77161	-0.208153
85258870	chr16:85258870:A:G	4.24262e-09	-1.5383	-1.40952
85258989	chr16:85258989:T:C	2.21402e-08	-1.80007e-10	-1.29561
85259141	chr16:85259141:T:A	3.51199e-09	-1.78897	-1.34785
85259186	chr16:85259186:C:T	6.12771e-08	-1.80007e-10	-0.277596
85259689	chr16:85259689:A:T	2.03378e-08	-1.80007e-10	-1.38052
85259780	chr16:85259780:C:T	2.53621e-08	-1.80007e-10	-1.15975
85259805	chr16:85259805:G:A	3.48589e-08	-1.78539	0.943692
85259817	chr16:85259817:A:G	3.51372e-08	-1.79893	0.965185
85259877	chr16:85259877:T:C	1.28737e-08	-1.78982	-0.0480006
85259901	chr16:85259901:A:G	7.07513e-08	-1.77931	1.64548
85260886	chr16:85260886:G:A	2.00212e-08	-1.80007e-10	-1.39621
85260965	chr16:85260965:A:G	2.2223e-08	-1.80007e-10	-1.29188
85261434	chr16:85261434:A:G	1.88213e-08	-1.80007e-10	-1.45802
85261650	chr16:85261650:A:G	5.4155e-09	-1.73477	-0.96897
85261797	chr16:85261797:A:G	9.07899e-08	-1.80007e-10	0.115545
85261961	chr16:85261961:T:C	1.86664e-08	-1.80007e-10	-1.46628
85262376	chr16:85262376:A:C	4.5748e-09	-1.78089	-1.09155
85262548	chr16:85262548:G:A	3.17894e-09	-1.7691	-1.46736
85262564	chr16:85262564:A:G	2.36694e-08	-1.80007e-10	-1.22882
85262598	chr16:85262598:G:A	6.03284e-09	-1.59904	-0.996745
85262625	chr16:85262625:T:C	3.56597e-09	-1.79852	-1.32305
85262862	chr16:85262862:T:G	2.02302e-07	-1.80007e-10	0.91676
85262895	chr16:85262895:A:C	4.29607e-08	-1.80007e-10	-0.632718
85263095	chr16:85263095:A:T	1.92926e-08	-1.80007e-10	-1.43328
85263356	chr16:85263356:C:T	2.50537e-08	-1.80007e-10	-1.17198
85264022	chr16:85264022:C:G	3.62663e-09	-1.65558	-1.44912
85264081	chr16:85264081:T:G	4.07018e-09	-1.71646	-1.27285
85264212	chr16:85264212:G:A	2.20852e-08	-1.71432	0.416221
85264241	chr16:85264241:G:A	2.90563e-08	-1.80007e-10	-1.02377
85264423	chr16:85264423:C:T	2.73365e-08	-1.08478	-4.46292e-10
85264493	chr16:85264493:C:T	7.66113e-08	-1.80007e-10	-0.0542586
85264525	chr16:85264525:G:A	4.76832e-09	-1.73866	-1.09235
85264726	chr16:85264726:C:T	2.85284e-08	-1.80007e-10	-1.0421
85264958	chr16:85264958:C:T	5.88578e-09	-1.33027	-1.2902
85264974	chr16:85264974:T:C	3.10346e-09	-1.79614	-1.46434
85265047	chr16:85265047:G:A	2.47077e-08	-1.80007e-10	-1.18589
85265639	chr16:85265639:T:C	4.54909e-09	-1.75237	-1.12571
85265668	chr16:85265668:A:G	1.51661e-08	-1.78188	0.107943
85265679	chr16:85265679:GT:G	1.3548e-08	-1.78677	-4.46292e-10
85265771	chr16:85265771:A:G	2.01886e-08	-1.80007e-10	-1.38789
85265782	chr16:85265782:A:G	4.38637e-09	-1.71101	-1.20349
85265867	chr16:85265867:C:G	4.12861e-09	-1.76103	-1.21403
85266003	chr16:85266003:T:C	1.89232e-08	-1.80007e-10	-1.45261
85266039	chr16:85266039:G:A	1.92509e-08	-1.80007e-10	-1.43545
85266041	chr16:85266041:C:T	1.88698e-08	-1.80007e-10	-1.45544
85266064	chr16:85266064:G:A	1.16667e-07	-1.80007e-10	0.366324
85266329	chr16:85266329:T:C	2.77585e-08	-1.80007e-10	-1.06946
85266473	chr16:85266473:C:T	6.88207e-09	-1.05534	-1.40874
85266499	chr16:85266499:T:C	3.45205e-08	-1.80007e-10	-0.851449
85266701	chr16:85266701:G:C	1.01988e-07	-1.80007e-10	0.231853
85266794	chr16:85266794:C:G	3.01522e-08	-1.80007e-10	-0.986746
85266824	chr16:85266824:T:C	4.84567e-09	-1.4325	-1.38241
85266825	chr16:85266825:G:A	3.31098e-09	-1.79081	-1.40495
85268560	chr16:85268560:C:T	3.33177e-09	-1.79372	-1.39578
85268618	chr16:85268618:G:T	3.54317e-08	-1.80007e-10	-0.825396
85268674	chr16:85268674:C:T	7.689e-08	-1.80007e-10	-0.0506277
85268755	chr16:85268755:G:A	1.90494e-08	-1.80007e-10	-1.44597
85269021	chr16:85269021:T:C	1.88338e-08	-1.80007e-10	-1.45735
85269055	chr16:85269055:G:A	2.95745e-08	-1.80007e-10	-1.00609
85269070	chr16:85269070:G:C	2.88026e-08	-1.80007e-10	-1.03254
85269101	chr16:85269101:T:C	2.00744e-08	-1.80007e-10	-1.39356
85269182	chr16:85269182:A:T	2.79794e-08	-1.80007e-10	-1.06153
85269212	chr16:85269212:A:G	1.39001e-07	-1.80007e-10	0.541475
85269230	chr16:85269230:C:T	1.96298e-08	-1.80007e-10	-1.41595
85269497	chr16:85269497:G:A	2.50638e-08	-1.80007e-10	-1.17158
85269617	chr16:85269617:C:G	2.2676e-08	-1.80007e-10	-1.2717
85269643	chr16:85269643:C:A	2.19857e-08	-1.80007e-10	-1.30261
85269710	chr16:85269710:G:A	1.97499e-08	-1.80007e-10	-1.40985
85269755	chr16:85269755:T:C	1.86991e-08	-1.80007e-10	-1.46452
85269786	chr16:85269786:C:T	1.89458e-08	-1.80007e-10	-1.45142
85269814	chr16:85269814:C:T	2.1123e-08	-1.80007e-10	-1.34264
85269848	chr16:85269848:C:A	1.87294e-08	-1.80007e-10	-1.46291
85269957	chr16:85269957:G:A	2.88383e-08	-1.80007e-10	-1.0313
85270043	chr16:85270043:T:G	2.03196e-08	-1.80007e-10	-1.38141
85270050	chr16:85270050:G:A	2.00414e-08	-1.80007e-10	-1.3952
85270120	chr16:85270120:T:C	2.64209e-08	-1.80007e-10	-1.11885
85270375	chr16:85270375:T:C	2.35869e-08	-1.80007e-10	-1.23231
85270394	chr16:85270394:C:T	2.1534e-08	-1.80007e-10	-1.32337
85270431	chr16:85270431:C:T	4.33965e-08	-1.80007e-10	-0.622624
85270519	chr16:85270519:T:C	2.03282e-08	-1.80007e-10	-1.38099
85270720	chr16:85270720:C:T	2.24437e-08	-1.80007e-10	-1.28199
85271105	chr16:85271105:C:T	1.96223e-08	-1.80007e-10	-1.41634
85271249	chr16:85271249:A:G	2.23361e-08	-1.80007e-10	-1.2868
85271273	chr16:85271273:G:C	4.46916e-09	-1.59244	-1.30336
85271321	chr16:85271321:G:A	4.88594e-09	-1.78784	-1.0188
85271485	chr16:85271485:C:T	3.54262e-09	-1.73609	-1.39205
85271528	chr16:85271528:C:T	3.56549e-09	-1.72999	-1.39171
85271603	chr16:85271603:C:T	1.96345e-08	-1.80007e-10	-1.41572
85271608	chr16:85271608:C:T	4.24927e-08	-1.80007e-10	-0.64367
85271693	chr16:85271693:A:G	4.37669e-08	-1.80007e-10	-0.614125
85271811	chr16:85271811:G:T	2.1729e-08	-1.80007e-10	-1.31436
85271970	chr16:85271970:T:C	2.25978e-08	-1.80007e-10	-1.27515
85272032	chr16:85272032:C:T	1.98343e-08	-1.80007e-10	-1.40559
85272092	chr16:85272092:T:G	2.04716e-08	-1.80007e-10	-1.37397
85272116	chr16:85272116:C:T	1.94213e-08	-1.80007e-10	-1.42663
85272196	chr16:85272196:G:C	6.17681e-08	-1.80007e-10	-0.269617
85272215	chr16:85272215:C:A	3.31276e-08	-1.80007e-10	-0.892637
85272274	chr16:85272274:G:A	4.95005e-09	-1.35914	-1.43447
85272310	chr16:85272310:C:T	2.50881e-08	-1.80007e-10	-1.17061
85272446	chr16:85272446:GA:G	4.41216e-09	-1.44915	-1.45948
85272566	chr16:85272566:G:A	5.45142e-08	-1.80007e-10	-0.394542
85272628	chr16:85272628:C:G	4.92093e-09	-1.43357	-1.36594
85272656	chr16:85272656:AGTGCTGGGGGCTTG:A	4.07159e-09	-1.75173	-1.23724
85272735	chr16:85272735:CTTGT:C	9.5294e-09	-1.72934	-0.409281
85272755	chr16:85272755:C:G	4.61989e-09	-1.60899	-1.25364
85272882	chr16:85272882:T:G	9.49515e-09	-1.66225	-0.479969
85273022	chr16:85273022:C:T	9.75105e-07	-1.80007e-10	2.48954
85273147	chr16:85273147:T:C	1.65193e-07	0.714113	-4.46292e-10
85273245	chr16:85273245:T:C	4.64237e-09	-1.61161	-1.24617
85273260	chr16:85273260:G:C	2.05328e-08	-1.80007e-10	-1.37098
85273299	chr16:85273299:TAATTA:T	7.1612e-09	-0.997389	-1.42694
85273308	chr16:85273308:G:A	7.3797e-09	-0.965136	-1.42913
85273345	chr16:85273345:A:G	6.68902e-09	-1.26853	-1.22401
85273406	chr16:85273406:T:C	5.63869e-09	-1.57189	-1.09146
85273454	chr16:85273454:C:T	1.90454e-08	-1.80007e-10	-1.44618
85273515	chr16:85273515:A:G	7.24472e-08	-0.110145	-4.46292e-10
85273519	chr16:85273519:A:T	4.52781e-09	-1.55907	-1.32369
85273614	chr16:85273614:G:A	3.25719e-09	-1.79452	-1.41762
85273644	chr16:85273644:C:A	1.91732e-08	-1.80007e-10	-1.43949
85273714	chr16:85273714:A:C	1.94768e-08	-1.80007e-10	-1.42378
85273722	chr16:85273722:C:T	3.59412e-09	-1.79529	-1.31841
85273752	chr16:85273752:C:T	5.23071e-09	-1.51872	-1.21973
85273759	chr16:85273759:G:A	9.57664e-08	-1.80007e-10	0.168909
85273830	chr16:85273830:C:T	1.97634e-08	-1.80007e-10	-1.40917
85274008	chr16:85274008:T:C	1.86474e-08	-1.80007e-10	-1.4673
85274030	chr16:85274030:G:C	7.18953e-09	-1.59333	-0.82705
85274099	chr16:85274099:T:C	4.25758e-09	-1.60387	-1.34043
85274168	chr16:85274168:G:A	2.22523e-08	-1.80007e-10	-1.29056
85274200	chr16:85274200:A:G	1.97658e-08	-1.80007e-10	-1.40905
85274342	chr16:85274342:G:A	3.09079e-08	-1.80007e-10	-0.961992
85274430	chr16:85274430:G:C	2.03767e-08	-1.80007e-10	-1.37861
85274529	chr16:85274529:G:A	3.25565e-08	-1.80007e-10	-0.910025
85274611	chr16:85274611:C:T	2.56709e-07	-1.80007e-10	1.15494
85274663	chr16:85274663:A:C	1.87889e-08	-1.80007e-10	-1.45974
85274786	chr16:85274786:C:T	1.02492e-08	-1.30356	-0.762242
85274881	chr16:85274881:A:G	2.15471e-08	-1.80007e-10	-1.32276
85274919	chr16:85274919:G:A	2.40312e-07	-1.80007e-10	1.08894
85275115	chr16:85275115:C:T	2.16178e-08	-1.80007e-10	-1.31949
85275193	chr16:85275193:C:G	2.28247e-08	-1.80007e-10	-1.26516
85275207	chr16:85275207:C:G	2.89773e-08	-1.80007e-10	-1.02649
85275219	chr16:85275219:C:T	3.19082e-09	-1.7786	-1.45413
85275284	chr16:85275284:C:T	3.23147e-09	-1.78537	-1.4347
85275381	chr16:85275381:C:T	3.22177e-09	-1.788	-1.43507
85275459	chr16:85275459:C:T	1.97431e-08	-1.80007e-10	-1.4102
85275511	chr16:85275511:A:G	3.56379e-08	-1.80007e-10	-0.819594
85275648	chr16:85275648:C:A	3.96693e-08	-1.80007e-10	-0.712424
85275652	chr16:85275652:G:C	2.40889e-08	0.0965861	-1.30784
85275708	chr16:85275708:A:G	3.3788e-09	-1.72451	-1.45097
85275806	chr16:85275806:C:T	4.049e-08	-1.80007e-10	-0.691947
85276094	chr16:85276094:C:A	2.02177e-08	-1.80007e-10	-1.38644
85276188	chr16:85276188:C:T	3.19676e-09	-1.77021	-1.46065
85276284	chr16:85276284:G:A	1.88737e-08	-1.7678	0.312566
85276342	chr16:85276342:GGT:G	8.7474e-09	-1.25445	-0.969793
85276375	chr16:85276375:C:A	5.02385e-09	-1.79799	-0.980816
85276401	chr16:85276401:T:C	8.51917e-08	-1.80007e-10	0.0519009
85276429	chr16:85276429:G:A	8.17788e-08	-1.80007e-10	0.0110147
85276853	chr16:85276853:G:T	3.13377e-09	-1.78342	-1.46735
85276880	chr16:85276880:G:C	9.10696e-09	-1.56867	-0.615298
85276930	chr16:85276930:C:T	3.65042e-09	-1.65123	-1.44693
85276953	chr16:85276953:T:C	2.35654e-08	-1.39764	0.164418
85277000	chr16:85277000:C:T	4.27751e-08	-1.80007e-10	-0.637048
85277078	chr16:85277078:A:G	1.9334e-08	-1.80007e-10	-1.43114
85277088	chr16:85277088:G:A	4.98148e-09	-1.34123	-1.44605
85277145	chr16:85277145:C:T	1.41533e-08	-1.41826	-0.324798
85277196	chr16:85277196:T:C	2.40037e-08	-1.80007e-10	-1.2148
85277474	chr16:85277474:A:G	1.87214e-08	-1.55174	0.088409
85277493	chr16:85277493:G:A	2.31984e-08	-1.24892	-4.46292e-10
85277539	chr16:85277539:C:T	1.87301e-08	-1.80007e-10	-1.46287
85277565	chr16:85277565:G:A	1.8673e-08	-1.80007e-10	-1.46593
85277622	chr16:85277622:AC:A	1.81395e-07	0.807674	-4.46292e-10
85277682	chr16:85277682:T:C	5.07649e-09	-1.65221	-1.11617
85278065	chr16:85278065:A:G	4.30725e-09	-1.79375	-1.13895
85278078	chr16:85278078:G:A	2.21081e-08	-1.80007e-10	-1.29706
85278106	chr16:85278106:C:G	3.4774e-09	-1.75659	-1.39013
85278164	chr16:85278164:T:C	3.81766e-08	-1.15011	0.399324
85278246	chr16:85278246:A:G	2.7285e-08	-1.80007e-10	-1.08667
85278340	chr16:85278340:G:A	6.12059e-09	-1.53435	-1.04699
85278587	chr16:85278587:T:G	4.44893e-08	-1.12225	0.524501
85279057	chr16:85279057:T:C	1.61995e-08	-1.60802	-4.46292e-10
85279098	chr16:85279098:G:A	2.79976e-08	-1.80007e-10	-1.06088
85279277	chr16:85279277:C:A	3.94925e-09	-1.7467	-1.27278
85279345	chr16:85279345:T:A	3.3166e-08	-1.80007e-10	-0.891479
85279544	chr16:85279544:C:T	2.90034e-08	-1.80007e-10	-1.02559
85279546	chr16:85279546:A:G	2.03798e-08	-1.80007e-10	-1.37846
85279621	chr16:85279621:A:G	1.88988e-08	-1.80007e-10	-1.45391
85279797	chr16:85279797:T:C	2.04095e-08	-1.80007e-10	-1.377
85280018	chr16:85280018:T:C	4.67986e-09	-1.79904	-1.0507
85280056	chr16:85280056:G:A	3.83396e-09	-1.58269	-1.46641
85280163	chr16:85280163:T:C	1.8646e-08	-1.80007e-10	-1.46737
85280181	chr16:85280181:A:G	1.86621e-08	-1.80007e-10	-1.46651
85280201	chr16:85280201:G:T	6.32743e-09	-1.25171	-1.2964
85280238	chr16:85280238:C:T	2.2508e-07	-1.80007e-10	1.02345
85280383	chr16:85280383:T:C	1.86472e-08	-1.80007e-10	-1.46731
85280611	chr16:85280611:C:G	1.35408e-08	-1.7873	-4.46292e-10
85280613	chr16:85280613:C:G	1.50982e-07	-1.80007e-10	0.62416
85280643	chr16:85280643:A:G	7.3268e-08	-1.80007e-10	-0.0988791
85280821	chr16:85280821:T:C	4.76748e-08	-1.80007e-10	-0.528601
85280863	chr16:85280863:A:G	4.94236e-08	-1.80007e-10	-0.492575
85280940	chr16:85280940:C:T	4.88524e-08	-1.80007e-10	-0.5042
85281126	chr16:85281126:C:T	2.16617e-08	-1.80007e-10	-1.31746
85281313	chr16:85281313:G:C	1.96545e-08	-1.80007e-10	-1.4147
85281345	chr16:85281345:A:G	5.77719e-09	-1.77524	-0.863843
85281663	chr16:85281663:T:G	5.65259e-08	-1.80007e-10	-0.358304
85282214	chr16:85282214:G:A	1.97763e-08	-1.80007e-10	-1.40852
85282544	chr16:85282544:C:G	1.90062e-08	-1.3163	-0.131937
85282838	chr16:85282838:C:T	1.7561e-08	-1.52732	-4.46292e-10
85283033	chr16:85283033:T:C	2.03811e-08	-1.80007e-10	-1.37839
85283041	chr16:85283041:A:G	1.9313e-08	-1.80007e-10	-1.43223
85283559	chr16:85283559:C:T	5.02219e-09	-1.54277	-1.23637
85283589	chr16:85283589:G:A	6.67582e-09	-1.47545	-1.01906
85283740	chr16:85283740:T:A	4.54494e-07	-1.80007e-10	1.72618
85283776	chr16:85283776:C:T	7.39304e-08	-1.80007e-10	-0.0898789
85283781	chr16:85283781:A:T	1.41415e-08	-1.30646	-0.43743
85284542	chr16:85284542:A:G	3.39276e-08	-1.80007e-10	-0.868774
85284543	chr16:85284543:C:T	1.88619e-08	-1.80007e-10	-1.45586
85284584	chr16:85284584:G:A	4.45234e-08	-1.80007e-10	-0.596987
85284696	chr16:85284696:C:A	4.30672e-09	-1.46608	-1.46675
85284884	chr16:85284884:A:G	4.41428e-07	-1.80007e-10	1.69701
85284953	chr16:85284953:A:G	3.71821e-09	-1.62246	-1.4573
85285053	chr16:85285053:G:A	2.11805e-08	-1.80007e-10	-1.33992
85285793	chr16:85285793:C:A	1.30233e-08	-0.932428	-0.893835
85286039	chr16:85286039:C:T	3.5548e-08	-1.80007e-10	-0.82212
85286553	chr16:85286553:A:C	1.54668e-08	-1.65431	-4.46292e-10
85286612	chr16:85286612:G:A	2.17906e-08	-1.80007e-10	-1.31152
85286913	chr16:85286913:G:A	1.99319e-08	-1.80007e-10	-1.40068
85286971	chr16:85286971:T:C	6.05406e-08	0.937521	-1.22721
85286992	chr16:85286992:G:A	1.20324e-07	-1.80007e-10	0.397183
85287243	chr16:85287243:G:A	6.54294e-08	-1.80007e-10	-0.212031
85287290	chr16:85287290:G:A	2.08939e-08	-1.80007e-10	-1.35355
85287442	chr16:85287442:A:G	8.34736e-08	-1.80007e-10	0.031527
85287457	chr16:85287457:G:A	9.82459e-08	-1.80007e-10	0.194471
85287679	chr16:85287679:A:G	1.34648e-08	-1.79293	-4.46292e-10
85287877	chr16:85287877:T:C	1.01464e-07	1.37513	-1.14843
85287906	chr16:85287906:G:A	2.78616e-08	-1.80007e-10	-1.06575
85287919	chr16:85287919:G:T	6.09611e-08	-1.80007e-10	-0.282767
85287963	chr16:85287963:G:A	2.11498e-08	-1.80007e-10	-1.34137
85288078	chr16:85288078:A:G	1.70053e-08	-0.90857	-0.650906
85288101	chr16:85288101:G:A	1.94035e-08	-1.80007e-10	-1.42755
85288432	chr16:85288432:G:A	2.37672e-08	-1.80007e-10	-1.2247
85288456	chr16:85288456:TGCCTCTTA:T	4.88887e-08	-0.503456	-4.46292e-10
85288935	chr16:85288935:C:G	3.98241e-08	-1.80007e-10	-0.708531
85288986	chr16:85288986:C:G	1.33945e-08	-1.79816	-4.46292e-10
85289161	chr16:85289161:G:A	1.86834e-08	-1.80007e-10	-1.46537
85289619	chr16:85289619:C:T	1.94683e-08	-1.80007e-10	-1.42421
85289656	chr16:85289656:G:A	2.53249e-08	-1.80007e-10	-1.16121
85289875	chr16:85289875:G:A	1.89357e-08	-1.80007e-10	-1.45195
85289884	chr16:85289884:A:G	1.2929e-08	-0.515437	-1.31809
85289910	chr16:85289910:A:T	1.8237e-08	-1.48955	-4.46292e-10
85290034	chr16:85290034:T:C	3.73955e-08	-1.80007e-10	-0.771452
85290067	chr16:85290067:T:C	6.39333e-08	1.16013	-1.39529
85290489	chr16:85290489:G:A	2.08238e-08	-1.80007e-10	-1.35691
85290808	chr16:85290808:GT:G	4.7547e-09	-1.6062	-1.22767
85290961	chr16:85290961:G:A	4.60519e-09	-1.55518	-1.31064
85291158	chr16:85291158:G:C	2.05671e-08	-1.80007e-10	-1.36931
85291751	chr16:85291751:CCCAGAGG:C	1.91876e-08	-1.80007e-10	-1.43874
85292209	chr16:85292209:G:A	4.78655e-09	-1.74863	-1.07856
85292281	chr16:85292281:G:T	5.26283e-08	-1.80007e-10	-0.429749
85292368	chr16:85292368:C:T	2.01265e-08	-1.80007e-10	-1.39097
85292668	chr16:85292668:C:T	4.01742e-09	-1.78298	-1.21938
85292723	chr16:85292723:G:C	1.86577e-08	-1.80007e-10	-1.46674
85293050	chr16:85293050:C:T	8.25483e-09	-1.75786	-0.524345
85293139	chr16:85293139:C:T	1.34e-08	-1.79775	-4.46292e-10
85293217	chr16:85293217:G:A	1.93864e-08	-1.80007e-10	-1.42843
85293322	chr16:85293322:C:T	2.11328e-08	-1.80007e-10	-1.34217
85293351	chr16:85293351:G:A	1.88688e-08	-1.80007e-10	-1.45549
85293377	chr16:85293377:C:A	1.40501e-08	-1.75038	-4.46292e-10
85293504	chr16:85293504:C:T	1.96361e-08	-1.80007e-10	-1.41563
85293559	chr16:85293559:T:A	2.05563e-08	-1.80007e-10	-1.36983
85294099	chr16:85294099:C:G	1.88654e-08	-1.80007e-10	-1.45567
85294296	chr16:85294296:G:T	7.06851e-09	-0.988031	-1.44932
85294319	chr16:85294319:C:T	1.88007e-08	-1.80007e-10	-1.45911
85294360	chr16:85294360:G:C	2.02276e-08	-1.80007e-10	-1.38595
85294421	chr16:85294421:A:G	3.80327e-09	-1.6152	-1.44194
85294483	chr16:85294483:T:C	2.01529e-08	-1.80007e-10	-1.38965
85294520	chr16:85294520:T:C	7.4763e-08	-1.80007e-10	-0.0786796
85294868	chr16:85294868:T:C	7.64968e-07	2.24683	-4.46292e-10
85295098	chr16:85295098:C:T	5.17046e-09	-1.65481	-1.09523
85295131	chr16:85295131:C:G	2.05571e-08	-1.80007e-10	-1.3698
85295401	chr16:85295401:G:A	7.09266e-09	-1.00722	-1.42672
85295594	chr16:85295594:A:C	2.18727e-08	-1.80007e-10	-1.30776
85296928	chr16:85296928:A:G	8.12486e-09	-1.64533	-0.652742
85296929	chr16:85296929:G:T	8.1414e-09	-1.64517	-0.650875
85297132	chr16:85297132:A:G	2.04323e-08	-1.70332	0.327435
85297385	chr16:85297385:G:GTAAATCCCTTAGACTTTGATCTGAACCCAGATGACGTCTTAGTTA	1.0036e-07	-1.80007e-10	0.21576
85297489	chr16:85297489:A:G	2.07692e-08	-1.64719	0.287658
85297581	chr16:85297581:C:A	5.98592e-09	-1.15736	-1.44623
85298159	chr16:85298159:G:T	2.04651e-08	-1.80007e-10	-1.37428
85298238	chr16:85298238:T:C	1.33051e-08	-0.636252	-1.1686
85298301	chr16:85298301:C:T	3.53921e-08	-1.80007e-10	-0.826514
85298317	chr16:85298317:C:T	1.90406e-08	-1.80007e-10	-1.44643
85298739	chr16:85298739:T:C	2.10234e-08	-1.80007e-10	-1.34737
85299314	chr16:85299314:C:T	7.3269e-09	-1.71762	-0.683834
85299578	chr16:85299578:C:T	1.74451e-08	-1.53394	-4.46292e-10
85299646	chr16:85299646:G:A	6.54104e-09	-1.67481	-0.840101
85299659	chr16:85299659:A:C	8.17687e-09	-0.888183	-1.40351
85300132	chr16:85300132:C:T	9.29378e-08	-1.80007e-10	0.138928
85300154	chr16:85300154:G:A	9.09783e-09	-0.758331	-1.42664
85300377	chr16:85300377:T:G	7.71846e-08	-1.80007e-10	-0.0468033
85300468	chr16:85300468:C:A	1.10745e-08	-1.19539	-0.792965
85300543	chr16:85300543:A:G	7.09365e-08	-1.80007e-10	-0.131217
85300636	chr16:85300636:C:T	2.06252e-08	-1.80007e-10	-1.36649
85301006	chr16:85301006:T:C	3.13196e-08	-1.80007e-10	-0.948759
85301168	chr16:85301168:G:A	1.87795e-08	-1.80007e-10	-1.46024
85301247	chr16:85301247:G:A	1.97512e-08	-1.80007e-10	-1.40979
85301314	chr16:85301314:A:G	1.75279e-08	-1.52921	-4.46292e-10
85301427	chr16:85301427:T:G	8.80481e-09	-1.06618	-1.15152
85301590	chr16:85301590:C:T	3.40794e-09	-1.69957	-1.46733
85302044	chr16:85302044:C:A	1.76682e-08	-0.429544	-1.09169
85302170	chr16:85302170:T:G	9.2856e-09	-1.02548	-1.13906
85302345	chr16:85302345:G:T	7.74444e-09	-1.05386	-1.29217
85302670	chr16:85302670:C:G	1.96593e-08	-1.41445	-4.46292e-10
85302839	chr16:85302839:A:G	1.98382e-08	-1.80007e-10	-1.4054
85302897	chr16:85302897:G:A	2.0104e-08	-1.80007e-10	-1.39208
85303319	chr16:85303319:C:T	5.56928e-09	-1.20947	-1.46626
85303814	chr16:85303814:C:T	7.28488e-09	-1.70581	-0.70139
85304049	chr16:85304049:A:C	9.12476e-09	-0.86557	-1.31644
85304266	chr16:85304266:G:C	2.2554e-08	-1.80007e-10	-1.27709
85304438	chr16:85304438:G:A	1.88736e-08	-1.80007e-10	-1.45524
85304909	chr16:85304909:A:T	1.80181e-08	-1.50163	-4.46292e-10
85304933	chr16:85304933:C:G	2.63751e-08	-1.80007e-10	-1.12058
85305066	chr16:85305066:C:G	2.2731e-08	-1.80007e-10	-1.26927
85305585	chr16:85305585:A:G	2.17654e-08	-0.631103	-0.681576
85305653	chr16:85305653:T:C	8.14901e-09	-1.72629	-0.568813
85306386	chr16:85306386:T:A	7.08513e-09	-1.67216	-0.762848
85306834	chr16:85306834:G:A	9.16064e-09	-1.6507	-0.527383
85307369	chr16:85307369:T:C	1.98648e-08	-1.80007e-10	-1.40405
85307373	chr16:85307373:T:C	4.21308e-09	-1.58257	-1.37224
85307466	chr16:85307466:T:C	2.03244e-08	-1.80007e-10	-1.38118
85307865	chr16:85307865:C:T	1.86463e-08	-1.80007e-10	-1.46735
85308016	chr16:85308016:C:T	3.21441e-08	-1.80007e-10	-0.922775
85308886	chr16:85308886:G:A	1.86461e-08	-1.80007e-10	-1.46737
85309076	chr16:85309076:C:T	1.53783e-08	-1.66004	-4.46292e-10
85309593	chr16:85309593:G:A	3.63565e-09	-1.65632	-1.44589
85309606	chr16:85309606:C:T	1.86832e-08	-1.80007e-10	-1.46538
85309614	chr16:85309614:G:A	4.92239e-09	-1.33197	-1.46724
85309824	chr16:85309824:G:A	3.30104e-08	-1.80007e-10	-0.896182
85310174	chr16:85310174:C:T	3.15838e-08	-1.80007e-10	-0.940357
85310291	chr16:85310291:G:A	8.67224e-09	-1.66215	-0.570727
85310357	chr16:85310357:G:A	1.15262e-08	-0.636422	-1.31196
85310405	chr16:85310405:T:C	4.27737e-08	-1.80007e-10	-0.637079
85310816	chr16:85310816:C:G	1.88377e-08	-1.80007e-10	-1.45714
85310982	chr16:85310982:G:A	2.60568e-08	-1.80007e-10	-1.13272
85311035	chr16:85311035:C:T	1.87007e-08	-1.80007e-10	-1.46444
85311042	chr16:85311042:A:G	3.7117e-08	-1.80007e-10	-0.778927
85311076	chr16:85311076:T:C	1.3412e-08	-1.79685	-4.46292e-10
85311326	chr16:85311326:T:G	1.86664e-08	-1.80007e-10	-1.46628
85311329	chr16:85311329:A:G	3.48309e-08	-1.80007e-10	-0.842499
85311649	chr16:85311649:T:C	1.91964e-08	-1.80007e-10	-1.43828
85311650	chr16:85311650:G:A	2.03863e-08	-1.80007e-10	-1.37814
85311774	chr16:85311774:T:C	8.08058e-09	-1.71958	-0.583957
85311845	chr16:85311845:G:A	1.8816e-08	-1.80007e-10	-1.45829
85311936	chr16:85311936:C:T	1.91517e-08	-1.80007e-10	-1.44061
85311982	chr16:85311982:C:T	1.91173e-08	-1.80007e-10	-1.44241
85312264	chr16:85312264:G:A	3.57607e-08	-0.816153	-4.46292e-10
85312364	chr16:85312364:C:T	1.61337e-08	-1.61209	-4.46292e-10
85312559	chr16:85312559:C:T	1.40751e-08	-1.7486	-4.46292e-10
85313049	chr16:85313049:C:T	1.89579e-08	-1.80007e-10	-1.45078
85313053	chr16:85313053:A:G	5.21608e-09	-1.73733	-1.00392
85313467	chr16:85313467:G:A	1.02705e-08	-1.43461	-0.629119
85313519	chr16:85313519:C:T	1.13165e-07	-1.80007e-10	0.33584
85313711	chr16:85313711:C:T	1.01809e-07	-1.80007e-10	0.230097
85313939	chr16:85313939:TGTGTGTGTGACATAGCCTA:T	2.30846e-08	-1.80007e-10	-1.25384
85313941	chr16:85313941:TGTGTGTGACATAGCCTA:T	9.65656e-08	-1.80007e-10	0.177219
85314042	chr16:85314042:G:A	2.34009e-08	-1.80007e-10	-1.24023
85314363	chr16:85314363:G:A	4.02754e-08	-1.80007e-10	-0.697261
85314449	chr16:85314449:G:C	4.094e-09	-1.52481	-1.45867
85314851	chr16:85314851:G:C	7.30367e-09	-1.79906	-0.605571
85315162	chr16:85315162:C:T	2.35488e-07	-0.0333572	1.10201
85315194	chr16:85315194:A:G	3.94384e-08	0.199319	-0.917582
85315254	chr16:85315254:C:T	8.11935e-09	-1.44854	-0.850208
85315388	chr16:85315388:C:T	2.46967e-08	-1.80007e-10	-1.18633
85316140	chr16:85316140:T:C	8.764e-09	-0.985526	-1.23682
85316205	chr16:85316205:G:A	2.0563e-08	0.056694	-1.4262
85316216	chr16:85316216:G:A	4.81703e-08	-0.51826	-4.46292e-10
85316487	chr16:85316487:C:T	2.01609e-08	-0.845774	-0.543486
85316491	chr16:85316491:G:C	2.03779e-08	-0.824049	-0.554504
85316654	chr16:85316654:G:A	1.36388e-08	-1.78008	-4.46292e-10
85317228	chr16:85317228:A:G	1.50774e-08	-0.620758	-1.05905
85317767	chr16:85317767:C:G	2.24744e-08	-1.80007e-10	-1.28063
85317776	chr16:85317776:C:T	2.25643e-08	-1.80007e-10	-1.27663
85317884	chr16:85317884:G:A	3.97792e-09	-1.79642	-1.21582
85318705	chr16:85318705:A:T	2.10316e-08	-1.80007e-10	-1.34697
85318769	chr16:85318769:C:T	1.96339e-08	-1.80007e-10	-1.41575
85319011	chr16:85319011:G:A	2.27896e-08	-1.80007e-10	-1.2667
85319016	chr16:85319016:T:C	2.33505e-08	-1.24239	-4.46292e-10
85319259	chr16:85319259:C:T	2.54396e-08	-1.80007e-10	-1.1567
85319260	chr16:85319260:G:A	1.35573e-08	-1.78607	-4.46292e-10
85319281	chr16:85319281:C:T	1.0638e-07	-1.80007e-10	0.274012
85319282	chr16:85319282:G:A	4.58053e-09	-1.79158	-1.07961
85319459	chr16:85319459:C:T	4.67952e-08	-1.80007e-10	-0.547223
85319472	chr16:85319472:C:T	5.33447e-08	-1.80007e-10	-0.416229
85319648	chr16:85319648:C:T	7.70906e-08	0.377437	-0.425459
85319856	chr16:85319856:C:T	2.10135e-08	-1.80007e-10	-1.34784
85320102	chr16:85320102:G:A	6.54257e-08	0.0689158	-0.281003
85320274	chr16:85320274:C:A	1.43736e-08	-1.72761	-4.46292e-10
85320291	chr16:85320291:G:A	4.01128e-09	-1.7897	-1.2142
85320368	chr16:85320368:C:T	1.42085e-08	-1.73916	-4.46292e-10
85321161	chr16:85321161:T:G	1.3651e-06	-1.80007e-10	2.82598
85321179	chr16:85321179:G:C	2.2063e-08	-1.80007e-10	-1.2991
85321358	chr16:85321358:C:T	1.00081e-06	-1.80007e-10	2.51557
85321549	chr16:85321549:A:G	1.86888e-08	-1.80007e-10	-1.46508
85321619	chr16:85321619:G:C	4.84057e-09	-1.63361	-1.18236
85321647	chr16:85321647:T:C	2.26529e-08	-1.80007e-10	-1.27271
85321708	chr16:85321708:G:A	4.0014e-08	-0.703774	-4.46292e-10
85321795	chr16:85321795:A:AC	5.22931e-09	-1.62804	-1.11068
85321875	chr16:85321875:C:T	1.90107e-08	-1.80007e-10	-1.448
85322468	chr16:85322468:G:T	4.88504e-07	-1.80007e-10	1.79834
85322523	chr16:85322523:G:T	6.69269e-09	-1.43437	-1.05762
85322546	chr16:85322546:G:A	3.57013e-09	-1.65716	-1.46324
85322643	chr16:85322643:T:C	2.37957e-08	-1.80007e-10	-1.2235
85322673	chr16:85322673:T:C	3.47341e-09	-1.70167	-1.4462
85323385	chr16:85323385:C:T	3.0925e-09	-1.79744	-1.46658
85324092	chr16:85324092:G:T	7.10316e-08	0.850243	-0.980121
85324260	chr16:85324260:A:G	3.13114e-09	-1.79607	-1.45554
85324347	chr16:85324347:T:G	1.91531e-08	-1.80007e-10	-1.44054
85324549	chr16:85324549:C:T	1.92083e-08	-1.80007e-10	-1.43766
85324671	chr16:85324671:T:G	4.23424e-08	-0.647214	-4.46292e-10
85324727	chr16:85324727:G:A	1.89015e-08	-1.80007e-10	-1.45376
85324809	chr16:85324809:G:T	1.88513e-08	-1.80007e-10	-1.45642
85324842	chr16:85324842:T:C	3.61984e-09	-1.64108	-1.46549
85325414	chr16:85325414:A:C	6.18281e-09	-1.11362	-1.45761
85325584	chr16:85325584:A:T	5.55519e-08	0.706586	-1.08227
85325796	chr16:85325796:G:A	2.08617e-08	-1.80007e-10	-1.35509
85325935	chr16:85325935:G:A	2.11548e-08	-1.80007e-10	-1.34114
85325971	chr16:85325971:A:T	3.59936e-06	-1.80007e-10	3.79551
85326065	chr16:85326065:C:T	7.08659e-08	0.458785	-0.590999
85326250	chr16:85326250:G:A	2.92774e-08	-0.293805	-0.722383
85327054	chr16:85327054:C:T	1.34951e-07	0.511906	-4.46292e-10
85327604	chr16:85327604:G:A	7.89521e-08	1.08464	-1.1088
85327621	chr16:85327621:A:G	1.90713e-08	-1.80007e-10	-1.44482
85327926	chr16:85327926:G:T	5.20695e-08	-0.440424	-4.46292e-10
85327927	chr16:85327927:A:T	2.30998e-08	-1.80007e-10	-1.25318
85328150	chr16:85328150:C:T	6.0814e-07	-1.80007e-10	2.0174
85328252	chr16:85328252:C:T	1.871e-08	-1.80007e-10	-1.46394
85328638	chr16:85328638:A:G	2.68548e-08	-1.10256	-4.46292e-10
85328717	chr16:85328717:C:G	3.27385e-07	-1.80007e-10	1.39813
85328790	chr16:85328790:TGGGCGTCCCCGCCCCG:T	1.63344e-08	-1.59973	-4.46292e-10
85328792	chr16:85328792:GGCGTCC:G	5.25554e-07	-1.80007e-10	1.87145
85329003	chr16:85329003:G:A	3.08088e-08	-1.80007e-10	-0.965202
85329203	chr16:85329203:T:C	3.74423e-08	0.645879	-1.41608
85329378	chr16:85329378:C:T	3.50678e-08	0.467931	-1.30365
85330306	chr16:85330306:G:A	3.09154e-09	-1.79807	-1.46627
85330380	chr16:85330380:C:T	1.86515e-08	-1.80007e-10	-1.46708
85330447	chr16:85330447:G:A	2.00457e-08	-1.80007e-10	-1.39499
85330492	chr16:85330492:T:C	2.35284e-08	-0.380931	-0.853865
85330584	chr16:85330584:G:A	1.89306e-08	-1.80007e-10	-1.45222
85330649	chr16:85330649:C:T	1.91358e-08	-1.80007e-10	-1.44144
85330709	chr16:85330709:C:T	1.64924e-07	2.14974	-1.43726
85330832	chr16:85330832:C:T	4.7926e-09	-1.41519	-1.41074
85331612	chr16:85331612:TA:T	2.05565e-08	-1.80007e-10	-1.36983
85331931	chr16:85331931:G:A	5.48076e-09	-1.26537	-1.42639
85332028	chr16:85332028:A:G	4.90942e-08	0.945993	-1.44526
85332046	chr16:85332046:G:A	1.36807e-08	-1.77701	-4.46292e-10
85332558	chr16:85332558:G:A	1.92734e-08	-1.80007e-10	-1.43428
85332561	chr16:85332561:T:A	3.46764e-08	-1.80007e-10	-0.846943
85332631	chr16:85332631:A:G	3.36581e-07	-1.80007e-10	1.42584
85332662	chr16:85332662:A:G	4.12116e-09	-1.52483	-1.45204
85333119	chr16:85333119:G:A	5.19437e-07	-1.80007e-10	1.85974
85333578	chr16:85333578:G:A	2.00785e-08	-1.80007e-10	-1.39336
85333732	chr16:85333732:C:T	1.88897e-08	-1.80007e-10	-1.45439
85333777	chr16:85333777:G:A	6.88133e-09	-1.1099	-1.35429
85334032	chr16:85334032:G:A	1.99262e-08	-1.80007e-10	-1.40097
85334118	chr16:85334118:C:A	3.18888e-08	0.440069	-1.37082
85334169	chr16:85334169:G:A	6.71222e-09	-1.07868	-1.41039
85334428	chr16:85334428:T:G	1.68576e-08	-1.5682	-4.46292e-10
85334490	chr16:85334490:G:A	2.54584e-08	-1.80007e-10	-1.15596
85334703	chr16:85334703:C:T	2.04991e-08	-1.80007e-10	-1.37262
85334969	chr16:85334969:C:A	3.17129e-09	-1.79701	-1.44186
85335368	chr16:85335368:G:A	2.75094e-08	0.303409	-1.38188
85335378	chr16:85335378:A:G	3.26066e-08	0.431812	-1.3403
85335461	chr16:85335461:C:T	4.60423e-09	-1.42279	-1.44323
85335618	chr16:85335618:C:T	2.08404e-08	-1.80007e-10	-1.35611
85335662	chr16:85335662:C:T	5.70636e-07	-1.80007e-10	1.95375
85335868	chr16:85335868:G:A	3.5743e-09	-1.74794	-1.37129
85336641	chr16:85336641:G:A	1.97035e-08	-1.80007e-10	-1.41221
85336904	chr16:85336904:G:A	6.20021e-09	-1.19898	-1.36944
85336922	chr16:85336922:A:G	5.48968e-08	1.06634	-1.45388
85337082	chr16:85337082:A:G	4.54479e-09	-1.45603	-1.42299
85337142	chr16:85337142:C:T	1.94662e-08	-1.80007e-10	-1.42433
85337211	chr16:85337211:T:A	1.96167e-08	-1.80007e-10	-1.41662
85337366	chr16:85337366:C:T	3.15881e-08	-0.940224	-4.46292e-10
85337406	chr16:85337406:C:T	1.95849e-08	-1.80007e-10	-1.41824
85337430	chr16:85337430:T:C	7.91349e-08	1.44536	-1.4672
85337460	chr16:85337460:C:T	7.71055e-09	-1.14144	-1.20897
85337552	chr16:85337552:G:A	5.99354e-09	-1.79892	-0.803401
85337627	chr16:85337627:G:A	1.96229e-08	-1.80007e-10	-1.4163
85337671	chr16:85337671:T:C	7.06613e-09	-1.33268	-1.10501
85337818	chr16:85337818:C:T	1.64037e-08	-1.5955	-4.46292e-10
85337899	chr16:85337899:C:T	6.73637e-09	-1.25334	-1.23214
85337975	chr16:85337975:T:C	7.4568e-08	1.23339	-1.31468
85338177	chr16:85338177:G:A	7.32927e-08	-1.80007e-10	-0.0985413
85338318	chr16:85338318:C:T	1.59548e-08	-0.226225	-1.39702
85338401	chr16:85338401:A:C	6.8567e-08	1.27896	-1.44415
85338548	chr16:85338548:C:T	6.94124e-09	-1.59781	-0.857711
85338754	chr16:85338754:A:G	9.28369e-09	-0.699299	-1.46544
85339253	chr16:85339253:C:T	6.39348e-07	-1.80007e-10	2.06745
85339388	chr16:85339388:C:T	1.96026e-08	-1.80007e-10	-1.41734
85339433	chr16:85339433:C:T	5.50184e-09	-1.28339	-1.40453
85340101	chr16:85340101:T:TA	3.49853e-09	-1.79703	-1.34363
85340181	chr16:85340181:A:G	1.00108e-07	-1.80007e-10	0.213244
85340210	chr16:85340210:T:C	7.2931e-09	-1.58551	-0.820561
85340413	chr16:85340413:G:A	2.27835e-08	-1.80007e-10	-1.26697
85340417	chr16:85340417:A:G	2.27309e-08	-1.80007e-10	-1.26928
85340444	chr16:85340444:A:T	3.38866e-08	-1.80007e-10	-0.869983
85340647	chr16:85340647:A:G	3.46503e-09	-1.68293	-1.46735
85340824	chr16:85340824:G:A	3.58624e-09	-1.74395	-1.37195
85340899	chr16:85340899:T:A	4.44061e-09	-1.50944	-1.39278
85341115	chr16:85341115:C:T	1.55366e-08	-0.227819	-1.42198
85341223	chr16:85341223:G:A	2.45451e-08	-1.80007e-10	-1.19249
85341350	chr16:85341350:G:A	2.1637e-08	-1.80007e-10	-1.3186
85341771	chr16:85341771:A:G	4.40798e-09	-1.77815	-1.13144
85342069	chr16:85342069:C:T	3.34258e-08	-1.80007e-10	-0.883673
85342208	chr16:85342208:G:A	3.66491e-08	-1.80007e-10	-0.791615
85342235	chr16:85342235:C:T	3.5441e-09	-1.66128	-1.46644
85342412	chr16:85342412:C:T	3.33839e-09	-1.72023	-1.46729
85342441	chr16:85342441:G:T	6.11827e-08	-1.80007e-10	-0.279138
85342525	chr16:85342525:A:G	3.42537e-09	-1.73631	-1.42548
85342588	chr16:85342588:A:G	1.86681e-08	-1.80007e-10	-1.46619
85342809	chr16:85342809:C:T	7.43764e-09	-1.77822	-0.608227
85343282	chr16:85343282:A:G	1.53503e-08	-1.30668	-0.355191
85343337	chr16:85343337:A:G	2.53787e-08	-1.80007e-10	-1.15909
85343541	chr16:85343541:C:G	3.1862e-09	-1.79606	-1.43812
85343575	chr16:85343575:C:A	4.73088e-08	-1.80007e-10	-0.536307
85343780	chr16:85343780:T:A	1.88398e-08	-1.80007e-10	-1.45703
85343812	chr16:85343812:A:C	5.64828e-08	-1.80007e-10	-0.359066
85344046	chr16:85344046:T:C	1.87343e-08	-1.80007e-10	-1.46265
85344145	chr16:85344145:C:T	4.75958e-08	-0.530259	-4.46292e-10
85344824	chr16:85344824:G:C	1.43795e-08	-0.366676	-1.36053
85344825	chr16:85344825:G:A	1.91943e-08	-1.80007e-10	-1.43839
85344841	chr16:85344841:A:G	5.06648e-08	0.572733	-1.0405
85345222	chr16:85345222:A:G	1.58369e-08	-1.63066	-4.46292e-10
85345232	chr16:85345232:C:T	3.81372e-09	-1.59074	-1.46366
85345244	chr16:85345244:A:G	1.11085e-07	-1.80007e-10	0.317295
85345359	chr16:85345359:A:T	1.86461e-08	-1.80007e-10	-1.46736
85345504	chr16:85345504:A:G	1.92167e-08	-1.80007e-10	-1.43722
85345525	chr16:85345525:G:A	3.43796e-08	-0.0869834	-0.768557
85345666	chr16:85345666:C:T	9.98635e-09	-0.856067	-1.23572
85345865	chr16:85345865:C:A	3.70847e-09	-1.65566	-1.42672
85346098	chr16:85346098:G:A	3.61926e-08	-0.804147	-4.46292e-10
85346542	chr16:85346542:G:A	1.69837e-07	-1.80007e-10	0.741837
85346931	chr16:85346931:GA:G	1.87226e-08	-1.80007e-10	-1.46327
85348150	chr16:85348150:T:A	4.36137e-09	-1.53889	-1.38132
85348367	chr16:85348367:G:A	1.43454e-07	-1.80007e-10	0.57301
85348534	chr16:85348534:G:T	1.97232e-08	-1.80007e-10	-1.41121
85348569	chr16:85348569:C:T	1.58396e-08	-1.63049	-4.46292e-10
85348584	chr16:85348584:G:A	8.29606e-09	-1.15047	-1.12675
85348713	chr16:85348713:T:C	4.51348e-09	-1.48671	-1.39923
85349153	chr16:85349153:G:A	1.86667e-08	-1.80007e-10	-1.46626
85349357	chr16:85349357:A:G	1.86483e-08	-1.80007e-10	-1.46725
85349435	chr16:85349435:G:A	2.88603e-08	-1.80007e-10	-1.03054
85350114	chr16:85350114:C:T	1.86474e-08	-1.80007e-10	-1.46729
85350360	chr16:85350360:T:G	3.25085e-09	-1.77705	-1.43704
85350532	chr16:85350532:A:G	9.46356e-09	-1.49194	-0.653616
85350611	chr16:85350611:G:A	1.95125e-08	-1.80007e-10	-1.42195
85350691	chr16:85350691:G:A	4.52616e-09	-1.65557	-1.22756
85350698	chr16:85350698:T:C	3.10397e-09	-1.79792	-1.4624
85350745	chr16:85350745:G:A	2.12439e-08	-1.80007e-10	-1.33693
85350794	chr16:85350794:C:T	3.68405e-09	-1.69723	-1.39176
85351170	chr16:85351170:G:A	2.48749e-08	-1.80007e-10	-1.17914
85351357	chr16:85351357:C:G	3.99972e-08	-1.80007e-10	-0.704194
85351870	chr16:85351870:G:A	1.86469e-08	-1.80007e-10	-1.46732
85351928	chr16:85351928:T:G	2.86126e-08	-1.80007e-10	-1.03915
85351964	chr16:85351964:T:G	2.09824e-08	-1.80007e-10	-1.34932
85352008	chr16:85352008:A:C	1.3394e-08	-1.05055	-0.747644
85352097	chr16:85352097:G:A	2.11455e-08	-1.80007e-10	-1.34157
85352106	chr16:85352106:T:A	2.5148e-08	-1.80007e-10	-1.16822
85352262	chr16:85352262:C:T	3.9011e-08	0.589753	-1.31891
85352278	chr16:85352278:C:A	6.49142e-08	-1.80007e-10	-0.219937
85352313	chr16:85352313:C:T	1.86992e-08	-1.80007e-10	-1.46452
85352641	chr16:85352641:A:G	2.31054e-08	-1.80007e-10	-1.25294
85352719	chr16:85352719:G:T	3.29473e-09	-1.73333	-1.46735
85352783	chr16:85352783:C:T	7.79665e-08	-1.80007e-10	-0.0367233
85352912	chr16:85352912:T:G	2.57922e-08	-1.80007e-10	-1.14293
85353200	chr16:85353200:C:T	2.03151e-08	-1.80007e-10	-1.38164
85353298	chr16:85353298:G:T	1.8647e-08	-1.80007e-10	-1.46732
85353519	chr16:85353519:A:G	2.93941e-08	-1.01221	-4.46292e-10
85353657	chr16:85353657:AC:A	4.83372e-08	-1.80007e-10	-0.514802
85353731	chr16:85353731:G:A	3.54163e-09	-1.69669	-1.43173
85353908	chr16:85353908:G:A	3.52419e-08	-1.80007e-10	-0.830767
85354063	chr16:85354063:C:G	2.08527e-07	-1.80007e-10	0.947064
85354185	chr16:85354185:G:A	6.23415e-09	-1.798	-0.764965
85354299	chr16:85354299:C:T	1.92254e-08	-1.80007e-10	-1.43677
85354579	chr16:85354579:C:G	1.87716e-08	-1.80007e-10	-1.46066
85354591	chr16:85354591:C:T	1.70028e-08	-1.55962	-4.46292e-10
85354700	chr16:85354700:C:T	2.56447e-07	2.44856	-1.29465
85354900	chr16:85354900:C:G	2.94645e-08	-1.80007e-10	-1.00982
85354920	chr16:85354920:A:G	1.89053e-08	-1.80007e-10	-1.45356
85354921	chr16:85354921:C:T	1.95369e-08	-1.80007e-10	-1.4207
85354993	chr16:85354993:G:T	5.34449e-08	-1.80007e-10	-0.414352
85355081	chr16:85355081:C:A	1.96566e-08	-1.80007e-10	-1.41459
85355155	chr16:85355155:G:A	1.86867e-08	-1.80007e-10	-1.46519
85355242	chr16:85355242:AC:A	2.26896e-08	-1.80007e-10	-1.27109
85355326	chr16:85355326:G:A	1.90566e-08	-1.80007e-10	-1.44559
85355433	chr16:85355433:C:G	2.12868e-08	-1.80007e-10	-1.33492
85356251	chr16:85356251:G:A	3.13304e-08	-1.80007e-10	-0.948415
85356392	chr16:85356392:G:T	1.90222e-08	-0.821175	-0.626224
85356453	chr16:85356453:G:C	2.87316e-08	-1.80007e-10	-1.03501
85356667	chr16:85356667:A:AT	2.45686e-08	-1.80007e-10	-1.19154
85356771	chr16:85356771:C:T	2.37902e-08	0.201602	-1.42533
85357029	chr16:85357029:T:C	5.11939e-08	0.155198	-0.61258
85357138	chr16:85357138:C:T	1.57934e-08	-1.63341	-4.46292e-10
85357161	chr16:85357161:C:T	1.37811e-08	-1.20598	-0.563726
85357906	chr16:85357906:G:A	1.94461e-08	-1.80007e-10	-1.42536
85358686	chr16:85358686:C:T	6.76661e-09	-1.68865	-0.792356
85358769	chr16:85358769:G:T	1.87417e-08	-1.80007e-10	-1.46225
85358799	chr16:85358799:G:C	3.33946e-09	-1.79822	-1.38898
85358903	chr16:85358903:C:A	1.23037e-08	-0.857688	-1.02541
85358963	chr16:85358963:T:C	2.7122e-08	-1.80007e-10	-1.09266
85359205	chr16:85359205:C:T	2.00862e-08	-1.80007e-10	-1.39297
85359272	chr16:85359272:G:A	1.86469e-08	-1.80007e-10	-1.46732
85359327	chr16:85359327:G:A	1.86569e-08	-1.80007e-10	-1.46679
85359582	chr16:85359582:C:A	2.11328e-08	-1.80007e-10	-1.34218
85359624	chr16:85359624:C:G	3.03421e-08	-1.80007e-10	-0.980468
85359695	chr16:85359695:T:C	3.99358e-08	-1.80007e-10	-0.705729
85359914	chr16:85359914:G:C	3.21692e-08	-1.80007e-10	-0.921993
85359982	chr16:85359982:C:T	2.28698e-07	-1.80007e-10	1.0394
85360254	chr16:85360254:G:A	1.72798e-07	-1.80007e-10	0.759123
85360587	chr16:85360587:G:A	2.37107e-08	-1.80007e-10	-1.22708
85360772	chr16:85360772:G:A	9.11641e-09	-0.71924	-1.46369
85360796	chr16:85360796:C:T	9.58184e-09	-0.749084	-1.38405
85360920	chr16:85360920:A:G	1.54252e-08	-0.625869	-1.03113
85360970	chr16:85360970:T:C	9.84225e-09	-0.913508	-1.19281
85361276	chr16:85361276:C:T	3.12699e-08	-0.276784	-0.673564
85361383	chr16:85361383:C:A	9.57212e-08	-1.80007e-10	0.168437
85361399	chr16:85361399:A:G	4.00089e-08	-1.80007e-10	-0.7039
85361570	chr16:85361570:A:G	6.01097e-08	-0.121099	-0.175732
85361610	chr16:85361610:G:A	7.4541e-09	-1.61529	-0.768948
85361725	chr16:85361725:C:T	2.02964e-08	-1.80007e-10	-1.38256
85361728	chr16:85361728:C:G	4.65109e-08	-1.80007e-10	-0.553316
85361796	chr16:85361796:G:A	2.88604e-08	-1.80007e-10	-1.03053
85361854	chr16:85361854:G:A	4.85451e-08	-0.51051	-4.46292e-10
85361857	chr16:85361857:C:T	1.16702e-07	-1.80007e-10	0.366625
85362061	chr16:85362061:T:C	2.50249e-08	0.0518475	-1.22498
85362665	chr16:85362665:A:G	5.18211e-09	-1.31189	-1.4359
85362731	chr16:85362731:C:T	4.79032e-08	-1.80007e-10	-0.523821
85363176	chr16:85363176:T:C	8.32594e-09	-1.14813	-1.1255
85363214	chr16:85363214:C:G	6.84962e-08	0.73305	-0.899275
85363844	chr16:85363844:A:G	5.49102e-08	-1.80007e-10	-0.387304
85363856	chr16:85363856:G:A	5.89386e-08	-1.80007e-10	-0.316506
85364027	chr16:85364027:C:T	4.16346e-07	-1.80007e-10	1.63851
85364136	chr16:85364136:G:T	3.23946e-07	-1.80007e-10	1.38757
85364181	chr16:85364181:G:A	9.14422e-09	-0.824761	-1.35512
85364184	chr16:85364184:C:T	2.05739e-08	-1.75895	0.389966
85364226	chr16:85364226:G:C	5.20667e-08	-1.80007e-10	-0.440478
85364248	chr16:85364248:C:T	2.63744e-08	-1.80007e-10	-1.12061
85364255	chr16:85364255:C:T	2.03118e-08	-1.80007e-10	-1.3818
85364264	chr16:85364264:C:T	7.08662e-09	-1.196	-1.23879
85364271	chr16:85364271:C:T	2.76105e-08	-1.80007e-10	-1.07481
85364371	chr16:85364371:G:C	4.24656e-08	0.804954	-1.44926
85364431	chr16:85364431:G:A	1.12024e-08	-0.614876	-1.362
85364654	chr16:85364654:G:A	2.06844e-06	-1.80007e-10	3.24155
85364697	chr16:85364697:G:A	4.46882e-08	-1.50658	0.913281
85364709	chr16:85364709:C:A	5.90031e-08	-1.80007e-10	-0.315414
85364820	chr16:85364820:C:T	1.22928e-08	-0.6089	-1.27509
85364857	chr16:85364857:C:T	6.26389e-08	-1.80007e-10	-0.255616
85364867	chr16:85364867:C:T	5.90031e-08	-1.80007e-10	-0.315414
85364872	chr16:85364872:A:G	3.24304e-08	-1.80007e-10	-0.913907
85364980	chr16:85364980:G:T	1.8694e-08	-1.80007e-10	-1.4648
85364993	chr16:85364993:G:A	5.90031e-08	-1.80007e-10	-0.315414
85365211	chr16:85365211:G:A	1.87524e-08	-1.80007e-10	-1.46168
85365549	chr16:85365549:C:G	3.92313e-07	-1.80007e-10	1.57906
85365635	chr16:85365635:G:A	1.34192e-08	-1.79632	-4.46292e-10
85365756	chr16:85365756:C:G	1.88062e-08	-1.80007e-10	-1.45881
85365764	chr16:85365764:G:A	3.92308e-08	-1.80007e-10	-0.723539
85365917	chr16:85365917:A:G	2.1395e-08	-1.80007e-10	-1.32984
85366042	chr16:85366042:C:T	2.19011e-08	-1.80007e-10	-1.30647
85366085	chr16:85366085:G:T	2.68901e-08	-1.80007e-10	-1.10125
85366132	chr16:85366132:C:T	5.47406e-08	-1.80007e-10	-0.390397
85366247	chr16:85366247:C:T	9.73525e-08	0.185335	-4.46292e-10
85366502	chr16:85366502:G:A	2.05452e-08	-1.80007e-10	-1.37038
85366708	chr16:85366708:T:C	2.29909e-07	-1.80007e-10	1.04468
85367220	chr16:85367220:G:C	2.10715e-08	-1.80007e-10	-1.34508
85367318	chr16:85367318:C:T	1.54521e-08	-1.21031	-0.444947
85367724	chr16:85367724:G:A	2.02517e-07	-1.80007e-10	0.917819
85368127	chr16:85368127:T:G	2.88282e-06	0.212666	3.36086
85368244	chr16:85368244:T:C	1.9209e-08	-1.80007e-10	-1.43762
85368415	chr16:85368415:A:G	1.92034e-08	-1.80007e-10	-1.43792
85368799	chr16:85368799:G:A	1.45871e-08	-1.71286	-4.46292e-10
85369047	chr16:85369047:G:C	1.3384e-08	-1.79894	-4.46292e-10
85369319	chr16:85369319:G:C	2.01503e-07	-1.80007e-10	0.912803
85369382	chr16:85369382:A:C	3.0977e-07	2.7922	-1.44937
85369397	chr16:85369397:GT:G	3.69111e-07	2.81879	-1.30069
85369550	chr16:85369550:A:G	4.70171e-08	-1.80007e-10	-0.542492
85369683	chr16:85369683:T:G	1.87086e-08	-1.80007e-10	-1.46402
85369848	chr16:85369848:G:A	5.97524e-07	1.99979	-4.46292e-10
85370435	chr16:85370435:C:A	6.93413e-07	-1.80007e-10	2.14862
85371189	chr16:85371189:G:A	2.6509e-07	-1.80007e-10	1.18707
85371303	chr16:85371303:G:A	1.96588e-08	-1.80007e-10	-1.41448
85371427	chr16:85371427:C:G	1.92761e-08	-1.80007e-10	-1.43414
85371432	chr16:85371432:G:A	2.18488e-08	-1.80007e-10	-1.30886
85371799	chr16:85371799:G:A	2.00245e-08	-1.80007e-10	-1.39605
85371876	chr16:85371876:T:G	6.02207e-09	-1.77496	-0.822616
85371896	chr16:85371896:G:A	5.86214e-07	-1.80007e-10	1.98068
85372128	chr16:85372128:C:G	6.02739e-07	1.92904	0.0794409
85372198	chr16:85372198:A:G	5.84955e-07	-1.80007e-10	1.97853
85372215	chr16:85372215:G:A	2.01645e-08	-1.80007e-10	-1.38908
85372521	chr16:85372521:C:A	3.54465e-07	2.62821	-1.1506
85372572	chr16:85372572:C:T	1.33829e-08	-1.79903	-4.46292e-10
85373208	chr16:85373208:G:A	2.26806e-08	-1.80007e-10	-1.27149
85373468	chr16:85373468:TC:T	5.92931e-07	-1.80007e-10	1.99207
85373732	chr16:85373732:G:A	6.41521e-07	-1.80007e-10	2.07084
85373903	chr16:85373903:C:T	1.88966e-08	-1.80007e-10	-1.45402
85374696	chr16:85374696:G:A	1.95117e-08	-1.80007e-10	-1.42199
85374983	chr16:85374983:G:A	1.59926e-08	-1.62087	-4.46292e-10
85375019	chr16:85375019:C:T	5.97129e-08	-1.80007e-10	-0.303454
85375376	chr16:85375376:C:G	1.02033e-07	-1.80007e-10	0.232296
85375429	chr16:85375429:G:A	3.18783e-08	-0.957545	0.0264676
85375479	chr16:85375479:C:G	2.12055e-08	-1.80007e-10	-1.33874
85375598	chr16:85375598:G:C	1.64277e-07	-1.01751	1.72607
85375976	chr16:85375976:G:C	3.48978e-08	-1.2288	0.388224
85376051	chr16:85376051:A:G	1.07115e-07	-1.80007e-10	0.280904
85376083	chr16:85376083:C:T	2.77265e-07	2.3796	-1.14763
85376250	chr16:85376250:C:T	3.6761e-08	-0.788566	-4.46292e-10
85376493	chr16:85376493:G:A	1.09223e-07	-1.80007e-10	0.300385
85376955	chr16:85376955:C:T	2.36176e-05	-1.80007e-10	5.67675
85376985	chr16:85376985:A:C	2.74208e-08	-1.80007e-10	-1.0817
85377072	chr16:85377072:A:AT	3.24555e-06	-1.80007e-10	3.69204
85377084	chr16:85377084:A:T	1.33862e-07	-1.80007e-10	0.503807
85377336	chr16:85377336:C:T	8.11803e-08	-1.80007e-10	0.00366927
85377411	chr16:85377411:C:T	1.93221e-08	-1.80007e-10	-1.43175
85377414	chr16:85377414:C:G	5.16897e-06	-1.80007e-10	4.15743
85377527	chr16:85377527:T:C	3.29279e-07	1.75415	-0.350243
85378035	chr16:85378035:G:A	0.00505118	4.07463	6.9675
85378060	chr16:85378060:A:G	3.28851e-08	-1.80007e-10	-0.899985
85378196	chr16:85378196:G:A	1.87551e-08	-1.80007e-10	-1.46154
85378700	chr16:85378700:C:T	3.31914e-07	2.44982	-1.03794
85378978	chr16:85378978:T:C	2.04474e-08	-0.900174	-0.474972
85379085	chr16:85379085:G:C	3.22458e-08	-1.80007e-10	-0.919614
85379271	chr16:85379271:G:C	3.29832e-07	-1.80007e-10	1.40558
85379348	chr16:85379348:C:G	8.9544e-07	-1.80007e-10	2.40431
85379634	chr16:85379634:G:A	1.29993e-07	-1.80007e-10	0.47448
85379932	chr16:85379932:C:T	1.09758e-06	-1.80007e-10	2.60786
85380010	chr16:85380010:A:G	9.78871e-06	-1.80007e-10	4.79598
85380078	chr16:85380078:C:T	8.45462e-06	1.74031	2.90915
85380096	chr16:85380096:T:C	5.31342e-08	-1.80007e-10	-0.420182
85380370	chr16:85380370:T:C	1.4878e-07	-1.80007e-10	0.609463
85380393	chr16:85380393:T:C	3.49483e-08	-1.80007e-10	-0.839133
85380639	chr16:85380639:T:C	2.58534e-08	-1.80007e-10	-1.14056
85381391	chr16:85381391:A:G	2.00673e-08	-1.80007e-10	-1.39391
85381895	chr16:85381895:G:A	1.34174e-08	-1.79645	-4.46292e-10
85381898	chr16:85381898:T:G	1.90202e-08	-1.80007e-10	-1.4475
85381913	chr16:85381913:G:A	2.00347e-08	-1.80007e-10	-1.39554
85381973	chr16:85381973:C:A	3.18074e-08	0.242574	-1.17588
85382009	chr16:85382009:A:G	4.11944e-08	-1.80007e-10	-0.6747
85382020	chr16:85382020:A:G	0.130981	14.2694	0.0281516
85382141	chr16:85382141:A:G	1.8842e-08	-1.80007e-10	-1.45692
85382232	chr16:85382232:T:C	0.248777	15.0847	-0.145648
85382345	chr16:85382345:A:G	0.17932	14.765	-0.153322
85382501	chr16:85382501:G:T	7.62034e-07	3.48232	-1.23933
85382505	chr16:85382505:C:G	0.102569	14.1412	-0.0881832
85382512	chr16:85382512:T:A	3.14762e-07	2.41584	-1.05702
85382535	chr16:85382535:G:C	3.93756e-09	-1.67433	-1.34811
85382609	chr16:85382609:A:G	0.13334	14.4299	-0.114514
85382713	chr16:85382713:A:G	4.25052e-08	-1.80007e-10	-0.643375
85382780	chr16:85382780:T:C	8.76838e-07	3.19444	-0.811116
85383070	chr16:85383070:CAT:C	7.28119e-07	2.58965	-0.39219
85383434	chr16:85383434:T:C	1.93951e-08	-1.80007e-10	-1.42798
85383436	chr16:85383436:C:T	2.31446e-08	-1.80007e-10	-1.25124
85383441	chr16:85383441:G:A	2.66083e-08	-1.80007e-10	-1.11178
85383994	chr16:85383994:CTT:C	1.38959e-08	-1.76141	-4.46292e-10
85384102	chr16:85384102:C:G	2.82842e-08	-1.80007e-10	-1.0507
85384351	chr16:85384351:C:A	1.12398e-07	-1.80007e-10	0.329043
85384576	chr16:85384576:T:C	2.02302e-08	-1.80007e-10	-1.38583
85384604	chr16:85384604:C:A	1.97373e-08	-1.80007e-10	-1.41049
85384658	chr16:85384658:T:G	5.35248e-08	-1.80007e-10	-0.412857
85384698	chr16:85384698:G:T	5.44359e-08	-1.80007e-10	-0.395979
85384756	chr16:85384756:A:T	2.00255e-08	-1.78779	0.391791
85384799	chr16:85384799:TC:T	2.31626e-07	-1.80007e-10	1.05212
85384859	chr16:85384859:G:A	7.36335e-08	1.33791	-1.43182
85384889	chr16:85384889:C:T	1.43571e-07	1.50043	-0.926603
85385210	chr16:85385210:T:C	1.90488e-08	-1.80007e-10	-1.446
85385506	chr16:85385506:G:T	7.00347e-09	-1.00418	-1.44242
85385556	chr16:85385556:A:C	2.04353e-08	-1.80007e-10	-1.37574
85385966	chr16:85385966:T:C	2.16248e-08	-1.80007e-10	-1.31916
85386171	chr16:85386171:C:T	2.77963e-08	-1.80007e-10	-1.0681
85386174	chr16:85386174:C:T	1.47893e-07	0.416172	0.187317
85386203	chr16:85386203:G:A	3.21792e-09	-1.77254	-1.45173
85386458	chr16:85386458:T:G	1.86573e-08	-1.80007e-10	-1.46677
85387169	chr16:85387169:G:A	2.11786e-08	-1.80007e-10	-1.34001
85387497	chr16:85387497:C:G	2.1155e-08	-1.80007e-10	-1.34113
85387571	chr16:85387571:C:G	2.25039e-08	-1.80007e-10	-1.27931
85388694	chr16:85388694:A:G	4.20179e-07	-1.80007e-10	1.64768
85388897	chr16:85388897:G:C	8.35023e-07	3.30847	-0.974009
85388996	chr16:85388996:A:G	4.19016e-08	-1.80007e-10	-0.657678
85389080	chr16:85389080:C:A	1.39034e-08	-1.76087	-4.46292e-10
85389147	chr16:85389147:A:T	2.52099e-08	-1.80007e-10	-1.16576
85389288	chr16:85389288:C:T	2.1746e-08	-1.80007e-10	-1.31357
85389447	chr16:85389447:G:A	1.94201e-08	-1.80007e-10	-1.42669
85389673	chr16:85389673:C:T	7.14323e-06	3.44767	1.03324
85389781	chr16:85389781:C:T	8.52197e-09	-0.87532	-1.37504
85389829	chr16:85389829:A:T	7.96377e-09	-0.936601	-1.3815
85390250	chr16:85390250:C:T	2.36288e-08	-1.80007e-10	-1.23054
85390423	chr16:85390423:G:A	4.51601e-08	-1.80007e-10	-0.582788
85390471	chr16:85390471:T:C	1.89371e-08	-1.80007e-10	-1.45188
85390557	chr16:85390557:G:C	1.10482e-08	-1.69737	-0.293362
85390726	chr16:85390726:C:T	1.92467e-08	-1.80007e-10	-1.43566
85390826	chr16:85390826:T:G	2.29167e-07	-1.80007e-10	1.04145
85390950	chr16:85390950:G:A	2.36954e-08	-1.22772	-4.46292e-10
85391631	chr16:85391631:G:A	2.65505e-08	-1.06971	-0.0442489
85392443	chr16:85392443:T:C	1.34395e-08	-1.79481	-4.46292e-10
85392481	chr16:85392481:T:C	5.22661e-08	-1.80007e-10	-0.436655
85393151	chr16:85393151:C:T	1.23349e-07	-1.789	2.21102
85393770	chr16:85393770:A:C	3.16288e-08	-1.80007e-10	-0.938934
85394275	chr16:85394275:A:C	7.34024e-09	-1.75978	-0.63985
85394853	chr16:85394853:C:T	6.48666e-08	-1.80007e-10	-0.22067
85394896	chr16:85394896:A:G	2.81626e-08	-1.80007e-10	-1.05501
85395048	chr16:85395048:C:T	2.29492e-08	-1.80007e-10	-1.25972
85395060	chr16:85395060:G:A	5.03084e-09	-1.4522	-1.32522
85395071	chr16:85395071:A:G	2.55444e-08	-1.80007e-10	-1.15258
85395132	chr16:85395132:G:A	1.93866e-08	-1.80007e-10	-1.42842
85395341	chr16:85395341:A:G	9.98184e-08	1.67283	-1.46248
85395351	chr16:85395351:C:T	2.56135e-07	-1.80007e-10	1.1527
85395963	chr16:85395963:C:T	2.22929e-08	-1.80007e-10	-1.28874
85396304	chr16:85396304:T:C	1.62965e-08	-0.134729	-1.46732
85396340	chr16:85396340:C:T	2.19705e-07	-1.02852	2.02781
85396408	chr16:85396408:A:C	2.21889e-08	-1.80007e-10	-1.29341
85396423	chr16:85396423:T:G	2.23069e-08	-1.80007e-10	-1.2881
85396899	chr16:85396899:CAA:C	2.21006e-08	-1.80007e-10	-1.2974
85397107	chr16:85397107:C:T	3.96249e-09	-1.60442	-1.41171
85397118	chr16:85397118:T:C	2.77526e-08	-1.80007e-10	-1.06967
85397134	chr16:85397134:T:A	2.92366e-08	-1.80007e-10	-1.01758
85397301	chr16:85397301:A:G	3.08037e-08	-1.80007e-10	-0.965369
85397386	chr16:85397386:T:C	5.37864e-08	-1.80007e-10	-0.407982
85397393	chr16:85397393:G:A	1.90071e-08	-1.80007e-10	-1.44819
85397406	chr16:85397406:G:A	2.98385e-08	-0.997204	-4.46292e-10
85398356	chr16:85398356:A:G	2.41621e-08	-1.80007e-10	-1.20822
85398627	chr16:85398627:C:G	1.9068e-08	-1.80007e-10	-1.44499
85398672	chr16:85398672:G:A	1.97691e-08	-1.80007e-10	-1.40888
85398899	chr16:85398899:T:C	0.00184383	6.52771	3.50664
85398902	chr16:85398902:A:G	2.10946e-08	-1.80007e-10	-1.34399
85399135	chr16:85399135:C:T	6.44552e-08	1.00539	-1.23242
85399710	chr16:85399710:A:G	2.19369e-08	-1.80007e-10	-1.30483
85399763	chr16:85399763:C:T	1.86735e-08	-1.80007e-10	-1.4659
85399815	chr16:85399815:C:A	1.88796e-08	-1.80007e-10	-1.45492
85399881	chr16:85399881:G:A	2.75723e-08	-1.80007e-10	-1.07619
85400063	chr16:85400063:G:A	1.59333e-08	-1.62459	-4.46292e-10
85400257	chr16:85400257:G:C	1.89188e-08	-1.80007e-10	-1.45285
85400511	chr16:85400511:G:T	3.19711e-08	-1.80007e-10	-0.92817
85400556	chr16:85400556:C:T	7.8653e-08	-1.80007e-10	-0.0279568
85400616	chr16:85400616:C:T	2.44149e-08	-1.80007e-10	-1.19781
85400696	chr16:85400696:T:C	2.81796e-08	-1.80007e-10	-1.0544
85400731	chr16:85400731:G:A	3.279e-08	-1.80007e-10	-0.902878
85400732	chr16:85400732:T:C	1.9792e-08	-1.80007e-10	-1.40773
85400739	chr16:85400739:G:A	1.88759e-08	-1.80007e-10	-1.45511
85400772	chr16:85400772:G:T	3.13092e-08	-1.80007e-10	-0.949091
85400835	chr16:85400835:G:A	2.16463e-08	-1.80007e-10	-1.31817
85400954	chr16:85400954:G:A	1.51458e-08	-1.67528	-4.46292e-10
85400981	chr16:85400981:C:T	1.564e-08	-1.64317	-4.46292e-10
85401009	chr16:85401009:A:G	3.6882e-08	-1.80007e-10	-0.78528
85401088	chr16:85401088:T:C	6.09449e-08	-1.80007e-10	-0.283033
85401146	chr16:85401146:G:A	2.56532e-07	-1.80007e-10	1.15425
85401172	chr16:85401172:C:T	2.25619e-08	-1.80007e-10	-1.27674
85401203	chr16:85401203:C:T	6.82879e-08	-1.80007e-10	-0.16927
85401885	chr16:85401885:C:T	3.35165e-09	-1.74064	-1.44291
85402045	chr16:85402045:G:C	3.25366e-08	-1.80007e-10	-0.910638
85402059	chr16:85402059:T:C	2.4318e-08	-1.80007e-10	-1.20179
85402191	chr16:85402191:G:A	1.97285e-08	-1.41094	-4.46292e-10
85402240	chr16:85402240:C:T	4.46452e-09	-1.63815	-1.25869
85402241	chr16:85402241:A:G	1.5591e-07	-1.80007e-10	0.656277
85402266	chr16:85402266:G:A	3.27955e-09	-1.74277	-1.46253
85402481	chr16:85402481:G:A	3.4782e-08	-1.80007e-10	-0.843904
85402592	chr16:85402592:G:A	1.0285e-07	-1.80007e-10	0.240265
85402711	chr16:85402711:C:T	2.51734e-08	-1.80007e-10	-1.16721
85402904	chr16:85402904:A:T	1.68066e-08	-1.57123	-4.46292e-10
85402955	chr16:85402955:A:G	4.48048e-08	-1.80007e-10	-0.590688
85403117	chr16:85403117:C:T	2.77555e-07	-1.80007e-10	1.23301
85403511	chr16:85403511:C:T	2.00066e-08	-1.80007e-10	-1.39694
85403672	chr16:85403672:C:T	3.95854e-08	-1.80007e-10	-0.714543
85403997	chr16:85403997:A:G	7.45819e-09	-1.68375	-0.699935
85404010	chr16:85404010:T:C	7.73888e-07	2.25842	-4.46292e-10
85413043	chr16:85413043:T:C	2.76743e-08	-1.80007e-10	-1.0725
85413379	chr16:85413379:T:A	8.60417e-07	3.77966	-1.41524
85413476	chr16:85413476:T:C	2.81374e-08	-1.80007e-10	-1.0559
85413578	chr16:85413578:C:T	5.95387e-09	-1.18204	-1.42692
85413781	chr16:85413781:C:T	1.55315e-08	-0.507991	-1.14214
85413870	chr16:85413870:C:T	2.25531e-08	-1.80007e-10	-1.27713
85413876	chr16:85413876:A:G	6.06996e-08	-0.287066	-4.46292e-10
85414095	chr16:85414095:CA:C	1.94865e-08	-1.80007e-10	-1.42328
85414259	chr16:85414259:G:A	1.98358e-08	-1.80007e-10	-1.40552
85414332	chr16:85414332:A:G	6.48362e-07	3.43638	-1.35493
85414388	chr16:85414388:T:G	7.2632e-09	-0.943365	-1.46682
85414564	chr16:85414564:C:T	2.92538e-08	-1.80007e-10	-1.01699
85414885	chr16:85414885:C:G	3.61863e-07	-1.80007e-10	1.49826
85415095	chr16:85415095:C:T	2.01977e-08	-1.80007e-10	-1.38743
85415104	chr16:85415104:T:C	8.3771e-09	-0.801288	-1.46621
85415341	chr16:85415341:G:A	3.44815e-06	4.76666	-1.01407
85415451	chr16:85415451:G:A	2.20531e-08	-1.80007e-10	-1.29955
85415566	chr16:85415566:A:G	8.00635e-09	-0.845419	-1.46735
85415711	chr16:85415711:G:A	8.04951e-09	-0.84011	-1.46728
85416004	chr16:85416004:G:A	1.06353e-07	-1.80007e-10	0.273757
85416276	chr16:85416276:G:A	1.50609e-07	-1.80007e-10	0.621685
85416461	chr16:85416461:A:C	1.93236e-08	-1.80007e-10	-1.43168
85416681	chr16:85416681:T:C	6.06342e-08	-1.80007e-10	-0.288144
85416983	chr16:85416983:TGGCTG:T	7.60115e-09	-1.45138	-0.913324
85417050	chr16:85417050:C:T	7.84714e-08	1.31348	-1.34375
85417400	chr16:85417400:G:GTT	4.29402e-08	0.8058	-1.43899
85417404	chr16:85417404:G:GCT	4.26948e-08	0.802566	-1.44149
85417405	chr16:85417405:A:T	4.41468e-08	0.836008	-1.44149
85417407	chr16:85417407:G:GCT	4.28607e-08	0.806445	-1.44149
85417408	chr16:85417408:A:C	4.3243e-08	0.815299	-1.44147
85417685	chr16:85417685:C:T	2.13108e-08	-1.80007e-10	-1.33379
85417752	chr16:85417752:C:T	1.13303e-07	1.80396	-1.46689
85417898	chr16:85417898:G:A	3.2901e-08	-1.80007e-10	-0.899501
85417993	chr16:85417993:C:T	2.1028e-08	-1.80007e-10	-1.34715
85418083	chr16:85418083:C:T	8.49865e-08	1.35145	-1.30196
85418127	chr16:85418127:G:A	3.14574e-08	-1.80007e-10	-0.94437
85418322	chr16:85418322:G:A	1.93689e-08	-1.80007e-10	-1.42933
85419089	chr16:85419089:C:T	6.8188e-06	4.20782	0.226618
85419467	chr16:85419467:G:A	1.8651e-08	-1.80007e-10	-1.4671
85419545	chr16:85419545:G:T	5.7459e-09	-1.55738	-1.08714
85419708	chr16:85419708:G:A	3.18793e-09	-1.79843	-1.4352
85419709	chr16:85419709:T:C	3.80202e-09	-1.76538	-1.29209
85419799	chr16:85419799:C:T	3.13967e-08	-1.80007e-10	-0.946301
85419806	chr16:85419806:G:A	4.19761e-08	-1.80007e-10	-0.655902
85419908	chr16:85419908:G:A	1.96504e-08	0.00591392	-1.42082
85419918	chr16:85419918:T:C	1.87029e-08	-1.80007e-10	-1.46432
85420208	chr16:85420208:G:A	1.06645e-07	0.276499	-4.46292e-10
85420393	chr16:85420393:T:G	1.99344e-08	-1.80007e-10	-1.40055
85420473	chr16:85420473:G:A	3.21775e-09	-1.77277	-1.45155
85421223	chr16:85421223:A:T	7.7524e-08	-0.385379	0.342964
85421308	chr16:85421308:C:T	1.86529e-08	-1.80007e-10	-1.467
85421309	chr16:85421309:T:C	3.82506e-09	-1.68675	-1.36467
85421361	chr16:85421361:C:A	1.17995e-07	0.223055	0.154586
85421615	chr16:85421615:G:A	3.64135e-09	-1.63745	-1.4632
85421696	chr16:85421696:G:A	7.31249e-09	-1.0123	-1.39112
85422079	chr16:85422079:T:C	1.8701e-08	-1.80007e-10	-1.46442
85422448	chr16:85422448:T:C	2.65664e-08	-1.80007e-10	-1.11336
85422763	chr16:85422763:A:G	1.86788e-08	-1.80007e-10	-1.46561
85422889	chr16:85422889:T:C	7.82598e-08	-1.80007e-10	-0.0329691
85422992	chr16:85422992:C:G	7.82902e-08	-1.80007e-10	-0.0325808
85423033	chr16:85423033:C:T	2.36257e-08	-1.23067	-4.46292e-10
85423050	chr16:85423050:G:C	1.89058e-08	-1.80007e-10	-1.45354
85423078	chr16:85423078:C:T	8.13221e-08	-1.80007e-10	0.00541541
85423222	chr16:85423222:C:T	1.13906e-07	-1.80007e-10	0.342367
85423335	chr16:85423335:G:A	4.36479e-09	-1.59745	-1.32198
85423351	chr16:85423351:C:T	1.86489e-08	-1.80007e-10	-1.46721
85423449	chr16:85423449:C:A	1.90119e-08	-1.80007e-10	-1.44794
85423563	chr16:85423563:G:A	1.46455e-08	-0.824164	-0.884706
85423673	chr16:85423673:A:G	1.67465e-08	-0.251323	-1.32349
85423686	chr16:85423686:C:T	1.86476e-08	-1.80007e-10	-1.46729
85423984	chr16:85423984:TCTC:T	1.86653e-08	-1.80007e-10	-1.46634
85424191	chr16:85424191:T:C	1.12214e-08	-0.583016	-1.39217
85424483	chr16:85424483:C:T	5.91986e-09	-1.21674	-1.39795
85424759	chr16:85424759:T:C	3.89935e-09	-1.62	-1.4122
85424912	chr16:85424912:G:A	1.32802e-08	-1.51535	-0.291375
85425271	chr16:85425271:C:G	1.88769e-08	-1.80007e-10	-1.45506
85425307	chr16:85425307:G:A	2.66364e-08	-1.80007e-10	-1.11072
85425481	chr16:85425481:T:G	8.69058e-09	-0.818668	-1.4121
85425528	chr16:85425528:T:C	3.17879e-09	-1.78544	-1.45107
85425582	chr16:85425582:G:A	3.76129e-09	-1.74633	-1.32192
85426590	chr16:85426590:A:G	1.40168e-08	-1.75275	-4.46292e-10
85427282	chr16:85427282:T:A	8.36026e-09	-0.803029	-1.46648
85427317	chr16:85427317:A:G	1.45525e-08	-0.249217	-1.46602
85427329	chr16:85427329:A:G	3.02692e-08	-1.80007e-10	-0.982871
85427332	chr16:85427332:G:A	4.22589e-09	-1.72924	-1.22253
85427350	chr16:85427350:A:G	8.46208e-09	-0.790561	-1.46685
85427367	chr16:85427367:C:T	4.19716e-09	-1.62353	-1.33507
85427372	chr16:85427372:G:T	9.10423e-09	-0.716921	-1.46734
85427445	chr16:85427445:T:C	4.8349e-09	-1.49353	-1.32361
85427499	chr16:85427499:G:A	8.33404e-09	-0.808849	-1.4638
85427741	chr16:85427741:G:A	6.94463e-09	-1.04423	-1.4108
85427774	chr16:85427774:G:A	3.23407e-09	-1.75408	-1.46518
85427827	chr16:85427827:G:A	1.89954e-08	-1.80007e-10	-1.44881
85428101	chr16:85428101:A:T	1.97734e-08	-1.80007e-10	-1.40867
85428110	chr16:85428110:C:T	1.98953e-08	-1.40252	-4.46292e-10
85428194	chr16:85428194:C:T	2.74974e-08	-1.80007e-10	-1.07891
85428200	chr16:85428200:A:T	5.49825e-08	-1.80007e-10	-0.385989
85428474	chr16:85428474:G:A	2.82606e-08	-1.80007e-10	-1.05153
85428482	chr16:85428482:T:C	3.11696e-09	-1.78902	-1.46712
85428567	chr16:85428567:A:G	4.24631e-09	-1.48131	-1.46564
85428775	chr16:85428775:T:C	4.48862e-09	-1.42895	-1.4625
85428857	chr16:85428857:G:A	1.86702e-08	-1.80007e-10	-1.46607
85428970	chr16:85428970:C:T	7.01802e-09	-1.05271	-1.39181
85428983	chr16:85428983:G:A	8.41338e-09	-0.988008	-1.27517
85429064	chr16:85429064:G:A	1.8656e-08	-1.80007e-10	-1.46684
85429090	chr16:85429090:C:T	2.01601e-08	-1.80007e-10	-1.3893
85429226	chr16:85429226:C:T	2.757e-08	-1.80007e-10	-1.07627
85429256	chr16:85429256:C:T	2.01093e-07	-1.80007e-10	0.910765
85429278	chr16:85429278:G:A	1.82763e-07	-1.80007e-10	0.815189
85429309	chr16:85429309:C:T	1.86579e-08	-1.80007e-10	-1.46673
85429375	chr16:85429375:A:G	4.40323e-09	-1.45008	-1.46058
85429438	chr16:85429438:G:C	3.10843e-09	-1.79438	-1.4645
85429449	chr16:85429449:A:G	3.12934e-09	-1.79876	-1.45342
85429492	chr16:85429492:C:T	4.86706e-08	-0.507927	-4.46292e-10
85429594	chr16:85429594:T:G	2.88251e-08	-1.80007e-10	-1.03176
85429664	chr16:85429664:C:T	3.70609e-09	-1.6258	-1.45722
85429727	chr16:85429727:C:G	6.8403e-09	-1.63772	-0.83245
85429734	chr16:85429734:G:A	7.63599e-09	-1.7573	-0.602832
85429995	chr16:85429995:G:A	1.88293e-08	-1.80007e-10	-1.45759
85430068	chr16:85430068:C:T	3.6743e-09	-1.62519	-1.46645
85430072	chr16:85430072:G:T	3.86576e-08	-1.80007e-10	-0.73826
85430301	chr16:85430301:G:A	2.97721e-08	-1.80007e-10	-0.999433
85430343	chr16:85430343:A:G	1.87884e-08	-1.80007e-10	-1.45976
85430350	chr16:85430350:C:T	4.22936e-09	-1.56738	-1.38357
85430583	chr16:85430583:G:A	3.57139e-09	-1.66811	-1.45194
85430608	chr16:85430608:G:A	3.65073e-09	-1.64513	-1.45295
85430656	chr16:85430656:G:A	2.42277e-08	-1.80007e-10	-1.20551
85430777	chr16:85430777:G:A	3.46255e-09	-1.79836	-1.35264
85430818	chr16:85430818:G:A	3.72467e-09	-1.64835	-1.42968
85431029	chr16:85431029:C:A	1.15787e-08	-1.06512	-0.878713
85431140	chr16:85431140:T:C	3.61484e-09	-1.65678	-1.45118
85431663	chr16:85431663:G:A	2.14612e-08	-1.80007e-10	-1.32676
85431759	chr16:85431759:C:T	4.14535e-09	-1.59299	-1.37803
85431971	chr16:85431971:G:C	3.24025e-09	-1.79675	-1.42061
85432165	chr16:85432165:A:G	6.06665e-09	-1.35118	-1.23901
85432573	chr16:85432573:C:T	2.71788e-08	-1.80007e-10	-1.09057
85432574	chr16:85432574:G:A	1.81553e-08	-1.2097	-0.284339
85432600	chr16:85432600:A:T	2.33801e-08	-1.80007e-10	-1.24112
85432777	chr16:85432777:G:C	2.96129e-07	1.29779	-4.46292e-10
85432858	chr16:85432858:G:A	4.18032e-09	-1.65667	-1.30595
85432893	chr16:85432893:T:C	1.82637e-08	-1.23219	-0.255895
85432936	chr16:85432936:A:G	1.62405e-07	-1.80007e-10	0.69709
85433043	chr16:85433043:A:G	4.27446e-09	-1.50065	-1.4397
85433121	chr16:85433121:C:A	5.47353e-08	-1.80007e-10	-0.390495
85433701	chr16:85433701:G:A	4.12405e-09	-1.75117	-1.225
85433783	chr16:85433783:G:A	5.08581e-09	-1.75884	-1.00771
85434344	chr16:85434344:T:TC	2.70978e-08	-1.80007e-10	-1.09355
85434475	chr16:85434475:A:G	8.36395e-09	-1.59289	-0.676186
85434505	chr16:85434505:C:T	2.38768e-08	-1.80007e-10	-1.2201
85434961	chr16:85434961:G:A	3.38107e-09	-1.74834	-1.42647
85435143	chr16:85435143:AGGCAGAGGC:A	1.99668e-08	-1.80007e-10	-1.39893
85435149	chr16:85435149:A:G	7.45699e-09	-1.15195	-1.2319
85435651	chr16:85435651:G:A	3.12929e-08	-0.949612	-4.46292e-10
85435900	chr16:85435900:G:T	2.63244e-08	-1.80007e-10	-1.12251
85435995	chr16:85435995:T:G	2.95022e-08	-1.80007e-10	-1.00854
85436173	chr16:85436173:T:C	1.05352e-08	-0.580267	-1.45802
85436181	chr16:85436181:C:G	4.64171e-09	-1.41404	-1.44388
85436263	chr16:85436263:G:A	2.03655e-08	-1.80007e-10	-1.37916
85436410	chr16:85436410:G:A	1.61854e-07	-1.80007e-10	0.693691
85436601	chr16:85436601:G:A	1.3581e-08	-1.78433	-4.46292e-10
85436716	chr16:85436716:C:G	4.153e-08	-1.80007e-10	-0.666588
85437405	chr16:85437405:AAGACCCGGG:A	1.86758e-08	-1.80007e-10	-1.46577
85437459	chr16:85437459:G:T	1.82106e-08	-1.491	-4.46292e-10
85437822	chr16:85437822:C:T	3.48582e-08	-1.80007e-10	-0.841715
85437823	chr16:85437823:G:A	1.96629e-08	-1.80007e-10	-1.41427
85437877	chr16:85437877:T:C	1.00614e-08	-1.67759	-0.406706
85437971	chr16:85437971:T:C	6.21362e-09	-1.52782	-1.03844
85437972	chr16:85437972:G:A	4.25095e-08	-1.80007e-10	-0.643274
85438374	chr16:85438374:C:T	2.68445e-08	-1.80007e-10	-1.10294
85438572	chr16:85438572:A:G	6.83891e-09	-1.79555	-0.674819
85438842	chr16:85438842:G:C	1.93696e-08	-1.80007e-10	-1.4293
85439158	chr16:85439158:T:C	4.86746e-09	-1.43556	-1.37487
85439159	chr16:85439159:G:A	4.69658e-09	-1.47909	-1.36708
85439330	chr16:85439330:G:A	1.88765e-08	-1.80007e-10	-1.45508
85439345	chr16:85439345:C:G	2.73512e-07	1.21834	-4.46292e-10
85439397	chr16:85439397:T:A	2.32674e-08	-1.80007e-10	-1.24595
85439398	chr16:85439398:T:G	1.37434e-07	1.21686	-0.686721
85439512	chr16:85439512:A:G	1.8384e-07	1.26083	-0.439772
85439544	chr16:85439544:A:G	2.35337e-08	-1.80007e-10	-1.23457
85439964	chr16:85439964:A:G	8.01554e-09	-1.5337	-0.777921
85440020	chr16:85440020:A:C	2.41085e-08	-1.80007e-10	-1.21044
85440098	chr16:85440098:A:G	2.75736e-08	-1.80007e-10	-1.07615
85440664	chr16:85440664:C:T	2.0535e-08	-1.37087	-4.46292e-10
85440704	chr16:85440704:T:G	1.08714e-08	-0.658898	-1.34797
85440709	chr16:85440709:A:C	2.33046e-08	-1.80007e-10	-1.24435
85440724	chr16:85440724:T:C	1.15066e-08	-0.726243	-1.22384
85440727	chr16:85440727:C:T	6.77646e-08	0.616922	-0.793886
85440731	chr16:85440731:G:A	2.12056e-08	-1.80007e-10	-1.33874
85440773	chr16:85440773:G:C	1.8806e-08	-1.80007e-10	-1.45882
85441209	chr16:85441209:A:C	2.18047e-08	-0.094689	-1.21619
85441219	chr16:85441219:C:G	2.06071e-08	-1.80007e-10	-1.36737
85441349	chr16:85441349:G:A	2.16514e-08	-0.274189	-1.04374
85441371	chr16:85441371:G:A	4.17624e-09	-1.79742	-1.16617
85441460	chr16:85441460:GC:G	4.91731e-09	-1.33307	-1.46717
85441528	chr16:85441528:G:A	1.94656e-08	-1.42435	-4.46292e-10
85441553	chr16:85441553:G:A	3.20117e-08	-1.80007e-10	-0.926901
85441655	chr16:85441655:AAAAC:A	3.72547e-08	-1.80007e-10	-0.775225
85442096	chr16:85442096:G:T	2.21135e-08	-1.80007e-10	-1.29681
85442169	chr16:85442169:G:A	1.87644e-08	-1.80007e-10	-1.46104
85442298	chr16:85442298:C:T	1.91035e-08	-1.80007e-10	-1.44313
85442751	chr16:85442751:G:A	2.43543e-08	-1.80007e-10	-1.2003
85442788	chr16:85442788:G:A	6.7867e-09	-1.13709	-1.34095
85442833	chr16:85442833:G:A	4.74777e-09	-1.64673	-1.18859
85442882	chr16:85442882:C:G	1.37783e-07	-1.80007e-10	0.53268
85442913	chr16:85442913:C:T	4.85414e-09	-1.58368	-1.22949
85443045	chr16:85443045:G:A	1.02422e-07	-1.80007e-10	0.236101
85443129	chr16:85443129:A:C	2.942e-08	-1.80007e-10	-1.01133
85443140	chr16:85443140:TGAGGTG:CGAGGTG	1.40076e-08	-1.7534	-4.46292e-10
85443144	chr16:85443144:G:A	6.62726e-09	-1.10274	-1.39907
85443404	chr16:85443404:G:A	1.31139e-07	-1.80007e-10	0.483252
85443535	chr16:85443535:G:A	2.10495e-08	-1.34613	-4.46292e-10
85443601	chr16:85443601:T:TG	2.99684e-08	-1.80007e-10	-0.992861
85443602	chr16:85443602:T:A	2.99684e-08	-1.80007e-10	-0.992861
85443693	chr16:85443693:A:G	3.20467e-09	-1.79728	-1.43112
85443899	chr16:85443899:C:T	2.84406e-08	-1.80007e-10	-1.04519
85444108	chr16:85444108:C:T	2.75545e-08	-1.80007e-10	-1.07684
85444307	chr16:85444307:C:T	1.86993e-08	-1.80007e-10	-1.46452
85444670	chr16:85444670:A:T	1.37871e-08	-1.76927	-4.46292e-10
85444707	chr16:85444707:C:T	2.62728e-08	-1.80007e-10	-1.12447
85444936	chr16:85444936:C:A	2.28966e-08	-1.26201	-4.46292e-10
85445062	chr16:85445062:G:T	2.88981e-08	-1.80007e-10	-1.02923
85445085	chr16:85445085:C:T	1.88677e-08	-1.80007e-10	-1.45555
85446080	chr16:85446080:C:T	5.42904e-08	-1.80007e-10	-0.398655
85446187	chr16:85446187:G:A	2.33663e-08	-1.80007e-10	-1.24171
85446205	chr16:85446205:C:G	1.77826e-08	-1.51478	-4.46292e-10
85446259	chr16:85446259:C:T	1.21272e-08	-0.436172	-1.46138
85446334	chr16:85446334:T:A	3.90172e-08	-1.80007e-10	-0.729
85446431	chr16:85446431:C:T	2.00553e-07	-1.80007e-10	0.908073
85446599	chr16:85446599:G:A	8.48277e-09	-1.7014	-0.553564
85446639	chr16:85446639:A:G	3.48026e-09	-1.77753	-1.36837
85446839	chr16:85446839:G:A	3.22455e-08	-0.106876	-0.812749
85446920	chr16:85446920:C:T	1.34532e-08	-1.79378	-4.46292e-10
85447219	chr16:85447219:C:T	1.90876e-08	-1.80007e-10	-1.44397
85447276	chr16:85447276:C:G	3.39115e-09	-1.79149	-1.38034
85447579	chr16:85447579:C:T	7.53266e-08	-1.80007e-10	-0.0711694
85447799	chr16:85447799:A:G	4.40998e-09	-1.79445	-1.11469
85447829	chr16:85447829:T:C	3.44614e-09	-1.73801	-1.41774
85447922	chr16:85447922:T:A	5.10554e-08	-1.80007e-10	-0.460091
85448088	chr16:85448088:G:A	1.89271e-08	-1.80007e-10	-1.45241
85448222	chr16:85448222:C:T	1.87092e-08	-1.80007e-10	-1.46399
85448264	chr16:85448264:T:TG	1.33825e-08	-1.79905	-4.46292e-10
85448306	chr16:85448306:G:C	4.12794e-09	-1.79614	-1.17909
85448357	chr16:85448357:G:A	1.97906e-08	-1.80007e-10	-1.4078
85448981	chr16:85448981:C:T	1.10552e-07	-1.80007e-10	0.312481
85449150	chr16:85449150:C:T	1.91083e-08	-1.80007e-10	-1.44288
85449598	chr16:85449598:G:A	1.86482e-08	-1.80007e-10	-1.46726
85449854	chr16:85449854:C:A	3.17953e-09	-1.79873	-1.43754
85450052	chr16:85450052:C:G	2.55938e-08	-1.80007e-10	-1.15065
85450214	chr16:85450214:C:T	3.85391e-08	-1.80007e-10	-0.74133
85450226	chr16:85450226:G:A	4.01288e-09	-1.79801	-1.20548
85450668	chr16:85450668:C:G	1.98482e-08	-1.40489	-4.46292e-10
85451285	chr16:85451285:C:T	6.62451e-08	-1.80007e-10	-0.199641
85451886	chr16:85451886:C:A	3.68666e-09	-1.64117	-1.44711
85451982	chr16:85451982:T:G	3.8885e-09	-1.59227	-1.44271
85452061	chr16:85452061:A:G	2.31411e-08	-1.80007e-10	-1.25139
85452312	chr16:85452312:C:T	3.74065e-09	-1.69523	-1.37851
85452363	chr16:85452363:C:G	1.93434e-08	-1.80007e-10	-1.43065
85452368	chr16:85452368:T:C	1.90558e-08	-1.80007e-10	-1.44563
85452520	chr16:85452520:G:A	1.87863e-08	-1.80007e-10	-1.45988
85452683	chr16:85452683:C:G	3.85804e-09	-1.668	-1.37484
85452740	chr16:85452740:G:GCT	1.98021e-08	-1.80007e-10	-1.40721
85452910	chr16:85452910:T:TC	1.90935e-08	-1.80007e-10	-1.44365
85453068	chr16:85453068:G:T	2.51476e-08	-1.80007e-10	-1.16824
85453155	chr16:85453155:C:T	1.88852e-08	-1.80007e-10	-1.45462
85453303	chr16:85453303:T:C	3.38737e-08	-1.80007e-10	-0.870363
85453374	chr16:85453374:C:A	2.03171e-08	-1.80007e-10	-1.38154
85453381	chr16:85453381:G:A	5.22928e-08	-1.80007e-10	-0.436145
85453519	chr16:85453519:G:A	2.2506e-08	-1.80007e-10	-1.27922
85453649	chr16:85453649:C:G	2.33783e-08	-1.80007e-10	-1.2412
85454072	chr16:85454072:A:G	4.12187e-08	-1.80007e-10	-0.674111
85454101	chr16:85454101:G:T	1.83155e-08	-1.48525	-4.46292e-10
85454367	chr16:85454367:C:T	2.18002e-08	-1.31108	-4.46292e-10
85454518	chr16:85454518:G:T	4.7635e-09	-1.39844	-1.43358
85454528	chr16:85454528:G:GAGTT	1.94339e-08	-1.80007e-10	-1.42599
85454662	chr16:85454662:G:A	1.97956e-08	-1.80007e-10	-1.40754
85454750	chr16:85454750:G:A	2.74827e-08	-1.80007e-10	-1.07944
85455290	chr16:85455290:G:A	6.60473e-08	-1.80007e-10	-0.202632
85455367	chr16:85455367:A:T	2.7871e-08	-1.80007e-10	-1.06542
85455404	chr16:85455404:A:AG	2.35775e-08	-1.80007e-10	-1.23271
85455463	chr16:85455463:A:G	3.16551e-09	-1.79132	-1.44937
85455561	chr16:85455561:C:T	2.90677e-08	-1.80007e-10	-1.02337
85455567	chr16:85455567:G:A	3.49187e-08	-1.80007e-10	-0.83998
85455944	chr16:85455944:A:T	2.82066e-08	-1.80007e-10	-1.05345
85455964	chr16:85455964:A:G	3.17498e-08	-1.80007e-10	-0.935116
85456042	chr16:85456042:G:A	3.33729e-08	-1.80007e-10	-0.885257
85456308	chr16:85456308:G:C	1.97708e-08	-1.80007e-10	-1.4088
85456408	chr16:85456408:C:T	2.11185e-08	-1.80007e-10	-1.34286
85456525	chr16:85456525:C:T	4.88106e-09	-1.34118	-1.46646
85456936	chr16:85456936:C:T	1.87067e-08	-1.80007e-10	-1.46412
85456952	chr16:85456952:C:T	5.984e-09	-1.22666	-1.37725
85456969	chr16:85456969:C:T	1.93118e-08	-1.80007e-10	-1.43228
85457103	chr16:85457103:A:G	7.77095e-08	-1.80007e-10	-0.0400251
85457147	chr16:85457147:C:T	7.5182e-09	-0.911534	-1.46414
85457589	chr16:85457589:C:T	1.87796e-08	-1.80007e-10	-1.46023
85457704	chr16:85457704:T:C	2.04312e-08	-1.80007e-10	-1.37594
85457708	chr16:85457708:T:C	6.67252e-09	-1.38854	-1.10646
85458097	chr16:85458097:A:G	1.94311e-08	-1.42613	-4.46292e-10
85458551	chr16:85458551:C:T	1.87695e-08	-1.80007e-10	-1.46077
85458671	chr16:85458671:T:C	3.86694e-08	-1.80007e-10	-0.737953
85458720	chr16:85458720:C:T	8.09117e-08	-1.80007e-10	0.000354984
85458734	chr16:85458734:GCAA:G	1.87916e-08	-1.80007e-10	-1.45959
85459032	chr16:85459032:C:T	3.53646e-08	-1.80007e-10	-0.827293
85459162	chr16:85459162:T:C	3.59576e-08	-1.80007e-10	-0.810663
85459182	chr16:85459182:T:G	2.38481e-08	-1.80007e-10	-1.2213
85459231	chr16:85459231:C:T	1.8848e-08	-1.80007e-10	-1.4566
85459239	chr16:85459239:G:A	8.75076e-08	-1.80007e-10	0.0787224
85459276	chr16:85459276:C:T	3.64561e-09	-1.7874	-1.31208
85459360	chr16:85459360:C:T	1.99366e-08	-1.80007e-10	-1.40045
85459366	chr16:85459366:G:C	2.85701e-08	-1.80007e-10	-1.04064
85459461	chr16:85459461:G:A	1.86467e-08	-1.80007e-10	-1.46733
85459471	chr16:85459471:T:C	1.98501e-08	-1.80007e-10	-1.40479
85459610	chr16:85459610:C:A	3.39515e-08	-1.80007e-10	-0.868071
85459715	chr16:85459715:T:C	1.88177e-08	-1.80007e-10	-1.4582
85459740	chr16:85459740:G:A	1.87265e-08	-1.80007e-10	-1.46307
85459773	chr16:85459773:C:T	2.83603e-08	-1.80007e-10	-1.04801
85459931	chr16:85459931:G:A	2.37814e-08	-1.2241	-4.46292e-10
85460012	chr16:85460012:T:C	3.31928e-08	-1.80007e-10	-0.890671
85460106	chr16:85460106:A:G	1.92422e-08	-1.4359	-4.46292e-10
85460112	chr16:85460112:T:A	3.22799e-08	-1.80007e-10	-0.918559
85460153	chr16:85460153:C:T	3.32989e-08	-1.80007e-10	-0.887479
85460434	chr16:85460434:A:G	5.30555e-09	-1.28841	-1.43584
85460506	chr16:85460506:T:C	2.30119e-08	-1.80007e-10	-1.25699
85460588	chr16:85460588:T:A	2.32581e-08	-1.80007e-10	-1.24635
85460640	chr16:85460640:C:T	2.5291e-08	-1.16255	-4.46292e-10
85460720	chr16:85460720:G:A	2.02569e-08	-1.80007e-10	-1.38451
85461367	chr16:85461367:C:G	2.37174e-07	-1.80007e-10	1.07579
85461768	chr16:85461768:C:G	1.86471e-08	-1.80007e-10	-1.46731
85461781	chr16:85461781:T:C	6.24423e-09	-1.13088	-1.43047
85462056	chr16:85462056:G:A	1.89684e-08	-1.80007e-10	-1.45023
85462430	chr16:85462430:C:T	5.10912e-08	-1.80007e-10	-0.45939
85463033	chr16:85463033:G:A	3.27966e-09	-1.79568	-1.40958
85463105	chr16:85463105:C:G	1.68386e-08	-1.56933	-4.46292e-10
85463204	chr16:85463204:C:A	6.42583e-09	-1.63846	-0.894216
85463991	chr16:85463991:C:T	4.02951e-09	-1.72958	-1.26977
85464039	chr16:85464039:G:A	6.61144e-08	-1.80007e-10	-0.201616
85464516	chr16:85464516:G:T	1.35687e-08	-1.78524	-4.46292e-10
85464581	chr16:85464581:G:C	5.56095e-08	-1.80007e-10	-0.37465
85465146	chr16:85465146:G:A	5.51121e-09	-1.73654	-0.949673
85465284	chr16:85465284:C:G	3.95256e-09	-1.79901	-1.21963
85465374	chr16:85465374:G:A	2.38849e-08	-1.80007e-10	-1.21976
85465479	chr16:85465479:G:C	2.40424e-08	-1.80007e-10	-1.21319
85465999	chr16:85465999:T:C	1.23666e-07	-1.80007e-10	0.424584
85466024	chr16:85466024:C:G	3.10279e-09	-1.79878	-1.46192
85466351	chr16:85466351:C:T	2.71817e-08	-1.80007e-10	-1.09046
85466445	chr16:85466445:C:T	9.07865e-09	-1.74676	-0.440319
85466676	chr16:85466676:A:T	1.56064e-08	-1.64532	-4.46292e-10
85466678	chr16:85466678:A:G	4.75222e-08	-1.80007e-10	-0.531805
85466797	chr16:85466797:C:T	3.14657e-09	-1.78926	-1.45743
85466810	chr16:85466810:A:G	2.28014e-08	-1.80007e-10	-1.26618
85467028	chr16:85467028:C:G	6.20414e-09	-1.79817	-0.769614
85467056	chr16:85467056:A:G	2.44983e-08	-1.80007e-10	-1.1944
85467093	chr16:85467093:G:T	1.96733e-08	-1.80007e-10	-1.41374
85467318	chr16:85467318:G:A	3.39142e-08	-1.80007e-10	-0.869171
85467597	chr16:85467597:C:G	1.36416e-07	-1.80007e-10	0.522708
85467728	chr16:85467728:G:T	1.70227e-07	-1.80007e-10	0.744129
85468196	chr16:85468196:CT:C	3.33734e-09	-1.78491	-1.40292
85468380	chr16:85468380:G:A	3.91304e-08	-0.726102	-4.46292e-10
85468567	chr16:85468567:C:T	1.09915e-08	-1.38468	-0.611205
85468614	chr16:85468614:C:A	3.68057e-09	-1.79686	-1.29307
85468682	chr16:85468682:C:T	2.18028e-08	-1.80007e-10	-1.31096
85468822	chr16:85468822:T:C	6.28096e-08	-1.80007e-10	-0.252895
85468903	chr16:85468903:A:C	1.18022e-07	-1.80007e-10	0.377869
85469028	chr16:85469028:G:A	2.87986e-08	-1.80007e-10	-1.03268
85469077	chr16:85469077:A:T	1.88409e-08	-1.80007e-10	-1.45697
85469276	chr16:85469276:G:A	4.34285e-08	-0.621887	-4.46292e-10
85469343	chr16:85469343:G:A	1.95506e-08	-1.80007e-10	-1.42
85469527	chr16:85469527:C:T	2.56956e-08	-1.80007e-10	-1.14668
85469798	chr16:85469798:C:G	7.32289e-09	-1.79579	-0.606207
85469915	chr16:85469915:C:T	1.88972e-08	-1.80007e-10	-1.45399
85470033	chr16:85470033:C:T	3.68286e-09	-1.63613	-1.45318
85470311	chr16:85470311:G:A	4.33802e-09	-1.68819	-1.2374
85470407	chr16:85470407:G:T	2.3e-08	-1.25751	-4.46292e-10
85470422	chr16:85470422:C:CTGGGA	6.26259e-08	-0.887476	0.631653
85470478	chr16:85470478:C:T	2.09772e-08	-1.80007e-10	-1.34957
85470509	chr16:85470509:G:A	5.81766e-07	-1.80007e-10	1.97307
85470558	chr16:85470558:C:T	2.87176e-08	-1.80007e-10	-1.03549
85470812	chr16:85470812:G:A	1.21653e-08	-0.954172	-0.940244
85471076	chr16:85471076:C:T	6.2455e-09	-1.43269	-1.12845
85471264	chr16:85471264:T:C	3.3368e-08	-1.80007e-10	-0.885406
85471335	chr16:85471335:A:G	2.17114e-08	-1.80007e-10	-1.31516
85471919	chr16:85471919:G:T	1.86461e-08	-1.80007e-10	-1.46736
85471964	chr16:85471964:C:T	7.38706e-09	-1.57107	-0.822199
85472201	chr16:85472201:A:G	2.09372e-08	-1.80007e-10	-1.35147
85472569	chr16:85472569:A:G	4.37247e-08	-1.73095	1.11586
85473053	chr16:85473053:A:G	3.72895e-09	-1.79795	-1.27893
85473175	chr16:85473175:C:T	6.43779e-08	-1.80007e-10	-0.228232
85473431	chr16:85473431:G:C	4.18048e-09	-1.78236	-1.18021
85473571	chr16:85473571:G:C	7.48335e-09	-1.64682	-0.733499
85473777	chr16:85473777:G:A	2.00269e-08	-1.80007e-10	-1.39593
85473916	chr16:85473916:G:A	1.01878e-08	-1.76425	-0.30756
85474108	chr16:85474108:C:T	3.97005e-08	-0.711638	-4.46292e-10
85474169	chr16:85474169:G:C	2.67225e-08	-1.80007e-10	-1.1075
85474211	chr16:85474211:G:A	7.93955e-08	1.32676	-1.34532
85474528	chr16:85474528:G:A	3.41887e-08	-0.127839	-0.733268
85475057	chr16:85475057:C:T	2.44647e-08	-1.80007e-10	-1.19577
85475321	chr16:85475321:G:A	4.80899e-08	-1.80007e-10	-0.519931
85475467	chr16:85475467:A:G	3.21804e-07	-1.80007e-10	1.38094
85475507	chr16:85475507:T:G	1.23419e-07	1.06595	-0.643367
85475561	chr16:85475561:A:G	2.21579e-08	-1.80007e-10	-1.29481
85475789	chr16:85475789:T:C	9.82206e-09	-1.18835	-0.920019
85475991	chr16:85475991:C:T	4.02867e-09	-1.75186	-1.24771
85475993	chr16:85475993:C:T	1.94474e-08	-1.42529	-4.46292e-10
85475994	chr16:85475994:G:A	2.95695e-08	-1.76164	0.755377
85476219	chr16:85476219:A:T	5.12956e-09	-1.72692	-1.03106
85476275	chr16:85476275:G:A	1.95266e-08	-1.80007e-10	-1.42123
85476588	chr16:85476588:C:T	1.23554e-08	-1.6017	-0.277207
85476723	chr16:85476723:C:T	2.06302e-08	-1.80007e-10	-1.36625
85477004	chr16:85477004:A:G	3.40699e-08	-0.62714	-0.237448
85477053	chr16:85477053:G:A	3.8297e-08	-1.80007e-10	-0.747632
85477140	chr16:85477140:G:A	1.31555e-08	-0.556619	-1.25954
85477238	chr16:85477238:C:T	1.86473e-08	-1.80007e-10	-1.4673
85477318	chr16:85477318:T:C	3.68617e-09	-1.68243	-1.40598
85477353	chr16:85477353:G:C	4.23666e-09	-1.68383	-1.2654
85477398	chr16:85477398:T:C	1.05056e-08	-0.62212	-1.41898
85477430	chr16:85477430:T:G	1.17457e-08	-0.654679	-1.27484
85477453	chr16:85477453:G:A	2.20571e-08	-1.80007e-10	-1.29937
85477503	chr16:85477503:C:T	1.26445e-08	-0.660856	-1.19492
85477561	chr16:85477561:T:A	1.9773e-08	-1.80007e-10	-1.40869
85477638	chr16:85477638:G:A	1.4653e-08	-0.779802	-0.928558
85477721	chr16:85477721:C:T	2.1533e-08	-1.80007e-10	-1.32342
85477767	chr16:85477767:G:A	1.86666e-08	-1.80007e-10	-1.46627
85477903	chr16:85477903:C:G	1.86971e-08	-1.80007e-10	-1.46464
85478045	chr16:85478045:G:T	1.8766e-08	-1.80007e-10	-1.46096
85478236	chr16:85478236:A:G	2.72408e-07	2.65347	-1.43917
85478254	chr16:85478254:C:T	3.61732e-08	-1.80007e-10	-0.804684
85478555	chr16:85478555:C:G	3.26328e-09	-1.79863	-1.41164
85478600	chr16:85478600:G:A	5.63993e-08	-1.80007e-10	-0.360547
85478656	chr16:85478656:A:T	1.88454e-08	-1.80007e-10	-1.45673
85478691	chr16:85478691:G:A	1.86908e-08	-1.80007e-10	-1.46497
85479223	chr16:85479223:G:A	2.05791e-08	-1.36873	-4.46292e-10
85479432	chr16:85479432:G:T	1.35292e-08	-1.78815	-4.46292e-10
85479758	chr16:85479758:A:G	2.18044e-08	-1.80007e-10	-1.31089
85479948	chr16:85479948:C:G	2.25737e-07	2.46216	-1.43579
85480016	chr16:85480016:G:A	2.57683e-08	-1.80007e-10	-1.14386
85480230	chr16:85480230:C:T	6.162e-08	-1.80007e-10	-0.272016
85480249	chr16:85480249:C:T	1.88031e-08	-1.80007e-10	-1.45898
85480267	chr16:85480267:T:A	3.3129e-09	-1.79068	-1.4045
85480480	chr16:85480480:T:G	1.34529e-08	-1.79381	-4.46292e-10
85480724	chr16:85480724:T:C	1.8841e-08	-1.80007e-10	-1.45697
85480752	chr16:85480752:G:C	4.44996e-08	-1.80007e-10	-0.597522
85481149	chr16:85481149:A:G	2.27833e-08	-1.80007e-10	-1.26698
85481252	chr16:85481252:A:G	3.32007e-09	-1.78301	-1.41001
85481601	chr16:85481601:A:C	6.89448e-08	-1.80007e-10	-0.159697
85481624	chr16:85481624:T:C	2.20437e-08	-1.80007e-10	-1.29998
85481724	chr16:85481724:A:T	1.47748e-08	-1.53988	-0.160206
85481866	chr16:85481866:G:A	3.48633e-09	-1.74044	-1.40371
85482109	chr16:85482109:G:A	2.06208e-08	-1.80007e-10	-1.3667
85482218	chr16:85482218:T:A	1.41687e-08	-1.74197	-4.46292e-10
85482220	chr16:85482220:A:AG	2.10137e-08	-1.80007e-10	-1.34783
85482580	chr16:85482580:G:A	3.84574e-08	-0.743452	-4.46292e-10
85482656	chr16:85482656:T:C	3.53355e-09	-1.73582	-1.39488
85482671	chr16:85482671:C:T	3.50353e-09	-1.72804	-1.41119
85482966	chr16:85482966:A:C	3.37811e-08	-0.8731	-4.46292e-10
85483157	chr16:85483157:G:A	1.94836e-08	-1.80007e-10	-1.42343
85483237	chr16:85483237:C:G	2.73874e-08	-1.08292	-4.46292e-10
85483319	chr16:85483319:G:C	1.98936e-08	-1.80007e-10	-1.40261
85483393	chr16:85483393:C:A	4.70911e-08	-1.80007e-10	-0.54092
85483527	chr16:85483527:A:G	2.04996e-08	-1.80007e-10	-1.3726
85483582	chr16:85483582:C:T	1.94072e-08	-1.80007e-10	-1.42736
85483611	chr16:85483611:G:A	1.91786e-08	-1.80007e-10	-1.43921
85483819	chr16:85483819:G:T	2.06349e-08	-1.80007e-10	-1.36602
85483902	chr16:85483902:G:A	1.88925e-08	-1.80007e-10	-1.45424
85483908	chr16:85483908:A:G	3.42274e-09	-1.71629	-1.44627
85483927	chr16:85483927:C:T	3.46128e-08	-1.80007e-10	-0.84878
85484412	chr16:85484412:C:T	2.13653e-08	-1.80007e-10	-1.33124
85484810	chr16:85484810:G:T	2.72418e-08	-1.80007e-10	-1.08825
85484897	chr16:85484897:C:G	1.76851e-08	-1.20505	-0.315233
85484924	chr16:85484924:A:G	4.46635e-08	-1.80007e-10	-0.593845
85484991	chr16:85484991:A:G	9.07429e-08	-1.80007e-10	0.115028
85485149	chr16:85485149:CA:C	2.25792e-08	-1.80007e-10	-1.27597
85485207	chr16:85485207:A:G	2.48805e-08	-1.80007e-10	-1.17892
85485377	chr16:85485377:CA:C	1.99845e-08	-1.80007e-10	-1.39805
85485462	chr16:85485462:G:A	5.43226e-09	-1.61538	-1.08527
85485662	chr16:85485662:C:T	4.69022e-08	-1.80007e-10	-0.544938
85485953	chr16:85485953:T:C	3.59849e-09	-1.78082	-1.33167
85486591	chr16:85486591:T:C	3.67093e-09	-1.75193	-1.34063
85486613	chr16:85486613:C:T	7.07737e-09	-1.7383	-0.697798
85486623	chr16:85486623:T:C	3.26395e-09	-1.79702	-1.41305
85486661	chr16:85486661:G:A	1.98429e-08	-1.11304	-0.292118
85486919	chr16:85486919:G:T	1.89133e-08	-1.80007e-10	-1.45314
85487095	chr16:85487095:C:T	4.01423e-08	-1.80007e-10	-0.700573
85487305	chr16:85487305:C:T	2.00911e-08	-1.80007e-10	-1.39273
85487313	chr16:85487313:G:A	2.39064e-08	-1.80007e-10	-1.21885
85487349	chr16:85487349:T:G	3.09305e-09	-1.7982	-1.46564
85487375	chr16:85487375:G:A	5.03846e-08	-1.80007e-10	-0.473318
85487900	chr16:85487900:G:T	3.78614e-08	-1.80007e-10	-0.75907
85488088	chr16:85488088:C:G	8.93478e-09	-1.28891	-0.914138
85488100	chr16:85488100:A:G	2.26562e-08	-1.80007e-10	-1.27257
85488436	chr16:85488436:C:G	3.35309e-08	-1.80007e-10	-0.880536
85488570	chr16:85488570:A:G	1.91482e-08	-1.80007e-10	-1.44079
85488723	chr16:85488723:G:C	2.15058e-08	-1.80007e-10	-1.32468
85488738	chr16:85488738:G:A	4.46495e-09	-1.56087	-1.33587
85489021	chr16:85489021:G:A	2.59447e-08	-1.80007e-10	-1.13703
85489023	chr16:85489023:A:G	2.48447e-08	-1.80007e-10	-1.18036
85489043	chr16:85489043:C:T	3.80132e-09	-1.79211	-1.26555
85489090	chr16:85489090:G:A	2.54294e-08	-1.80007e-10	-1.1571
85489364	chr16:85489364:G:A	1.86939e-08	-1.80007e-10	-1.4648
85489673	chr16:85489673:G:A	2.10692e-08	-1.80007e-10	-1.34519
85489710	chr16:85489710:A:T	5.32535e-09	-1.29418	-1.42635
85489768	chr16:85489768:T:C	1.87039e-08	-1.47873	0.0144603
85489870	chr16:85489870:A:G	3.24924e-08	-1.17902	0.267024
85490067	chr16:85490067:G:A	3.25945e-09	-1.74427	-1.46717
85490231	chr16:85490231:C:T	4.2138e-08	-1.80007e-10	-0.652053
85490251	chr16:85490251:T:C	4.17288e-09	-1.50299	-1.4614
85490261	chr16:85490261:A:G	2.55877e-08	-1.80007e-10	-1.15089
85490593	chr16:85490593:G:A	7.27324e-09	-1.35244	-1.05636
85490691	chr16:85490691:G:T	1.9387e-08	-1.80007e-10	-1.4284
85490970	chr16:85490970:G:A	2.73875e-08	-1.80007e-10	-1.08291
85491721	chr16:85491721:GTCC:G	2.08009e-08	-1.80007e-10	-1.35801
85491754	chr16:85491754:G:A	4.01231e-09	-1.77397	-1.22967
85492019	chr16:85492019:G:A	4.33297e-08	-1.80007e-10	-0.624165
85492430	chr16:85492430:G:A	1.87944e-08	-1.80007e-10	-1.45944
85492594	chr16:85492594:G:A	6.24761e-08	-1.80007e-10	-0.258218
85492684	chr16:85492684:G:A	4.43987e-09	-1.79413	-1.10825
85492746	chr16:85492746:G:C	4.38751e-09	-1.77303	-1.14122
85492747	chr16:85492747:G:T	4.43549e-09	-1.77345	-1.12992
85492757	chr16:85492757:A:G	4.34279e-09	-1.78059	-1.14389
85492759	chr16:85492759:A:T	4.32502e-09	-1.78233	-1.14626
85493528	chr16:85493528:C:T	4.5009e-09	-1.76892	-1.11981
85493744	chr16:85493744:C:T	2.11181e-08	-1.80007e-10	-1.34287
85493772	chr16:85493772:G:A	4.89242e-08	-1.80007e-10	-0.502731
85493954	chr16:85493954:T:A	4.48928e-09	-1.5971	-1.29422
85494499	chr16:85494499:C:G	1.87972e-08	-1.80007e-10	-1.4593
85494539	chr16:85494539:A:G	9.8697e-09	-1.66495	-0.438582
85494592	chr16:85494592:G:T	3.41465e-09	-1.79712	-1.3678
85494644	chr16:85494644:C:T	3.58645e-09	-1.72153	-1.39431
85494855	chr16:85494855:C:T	6.24869e-08	-0.258046	-4.46292e-10
85494909	chr16:85494909:C:G	3.27325e-08	-0.904635	-4.46292e-10
85494942	chr16:85494942:CT:C	3.8205e-09	-1.79909	-1.25353
85495335	chr16:85495335:G:A	3.18232e-08	-1.80007e-10	-0.932808
85495552	chr16:85495552:A:G	3.30165e-08	-1.80007e-10	-0.895994
85495664	chr16:85495664:A:T	1.94428e-08	-1.80007e-10	-1.42553
85495805	chr16:85495805:G:T	9.22155e-09	-1.77113	-0.40033
85496081	chr16:85496081:G:A	1.9771e-08	-1.80007e-10	-1.40879
85496328	chr16:85496328:TGAGCGATGGCGTTTGCATGGCTGACGCC:T	7.84901e-08	-1.80007e-10	-0.0300302
85496339	chr16:85496339:G:A	6.5653e-09	-1.71649	-0.794715
85496462	chr16:85496462:G:T	2.70267e-08	-1.80007e-10	-1.09618
85496496	chr16:85496496:G:A	2.67942e-08	-1.80007e-10	-1.10482
85496714	chr16:85496714:G:T	3.21963e-09	-1.75773	-1.466
85496782	chr16:85496782:C:G	1.865e-08	-1.80007e-10	-1.46716
85496955	chr16:85496955:G:A	3.31001e-09	-1.74894	-1.44711
85497045	chr16:85497045:C:T	2.20636e-08	-1.80007e-10	-1.29907
85497049	chr16:85497049:C:G	7.78639e-08	-1.80007e-10	-0.0380403
85497344	chr16:85497344:G:C	1.06824e-08	-1.70887	-0.315534
85497521	chr16:85497521:G:A	1.93185e-08	-1.80007e-10	-1.43194
85497756	chr16:85497756:A:G	3.53516e-09	-1.76189	-1.36836
85497808	chr16:85497808:C:T	3.53627e-09	-1.71155	-1.41838
85497957	chr16:85497957:T:A	1.02802e-08	-1.78997	-0.272815
85497982	chr16:85497982:G:A	2.4278e-08	-1.80007e-10	-1.20343
85498032	chr16:85498032:A:C	1.86839e-08	-1.80007e-10	-1.46534
85498067	chr16:85498067:C:T	1.88685e-08	-1.80007e-10	-1.45551
85498178	chr16:85498178:G:T	1.88678e-08	-1.80007e-10	-1.45555
85498276	chr16:85498276:C:G	1.88071e-08	-1.80007e-10	-1.45877
85498286	chr16:85498286:G:C	2.59282e-08	-1.80007e-10	-1.13767
85498387	chr16:85498387:A:G	1.8868e-08	-1.80007e-10	-1.45553
85498645	chr16:85498645:C:G	3.17534e-09	-1.79118	-1.44641
85499092	chr16:85499092:C:T	2.52975e-08	-1.80007e-10	-1.1623
85499132	chr16:85499132:A:AGTAT	3.20284e-09	-1.76811	-1.46086
85499147	chr16:85499147:C:T	2.46388e-08	-1.80007e-10	-1.18868
85499342	chr16:85499342:A:G	2.90628e-08	-1.80007e-10	-1.02355
85499459	chr16:85499459:C:T	3.32653e-09	-1.77568	-1.41539
85499527	chr16:85499527:C:T	2.0502e-08	-1.80007e-10	-1.37248
85499543	chr16:85499543:T:G	1.35042e-08	-1.79	-4.46292e-10
85499591	chr16:85499591:C:T	1.88019e-08	-1.80007e-10	-1.45904
85499699	chr16:85499699:C:T	3.77006e-08	-1.80007e-10	-0.763326
85499818	chr16:85499818:T:C	1.86508e-08	-1.80007e-10	-1.46712
85500077	chr16:85500077:A:G	1.91883e-08	-1.80007e-10	-1.4387
85500136	chr16:85500136:A:G	1.87882e-08	-1.80007e-10	-1.45977
85500720	chr16:85500720:A:G	3.5457e-09	-1.7985	-1.32877
85500761	chr16:85500761:A:G	1.42979e-08	-1.73289	-4.46292e-10
85500829	chr16:85500829:A:G	4.58503e-08	-1.80007e-10	-0.567621
85501093	chr16:85501093:C:T	1.17323e-07	-1.80007e-10	0.371925
85501161	chr16:85501161:C:T	3.86791e-09	-1.75634	-1.28395
85501162	chr16:85501162:A:G	3.34279e-09	-1.77115	-1.41505
85501192	chr16:85501192:C:T	5.10369e-09	-1.79399	-0.969049
85501237	chr16:85501237:C:T	3.23056e-09	-1.75555	-1.4648
85501267	chr16:85501267:G:A	2.17964e-08	-1.80007e-10	-1.31126
85501437	chr16:85501437:G:T	1.87303e-08	-1.80007e-10	-1.46286
85501516	chr16:85501516:T:C	1.90435e-08	-1.80007e-10	-1.44627
85501652	chr16:85501652:C:T	2.31342e-08	-1.80007e-10	-1.25169
85501782	chr16:85501782:A:C	1.94638e-08	-1.80007e-10	-1.42445
85501785	chr16:85501785:G:T	1.93393e-08	-1.80007e-10	-1.43086
85501845	chr16:85501845:C:T	2.01668e-08	-1.80007e-10	-1.38897
85502027	chr16:85502027:C:G	3.31974e-09	-1.73804	-1.45508
85502277	chr16:85502277:A:G	3.81014e-08	-1.80007e-10	-0.752752
85502525	chr16:85502525:T:C	3.11393e-08	-1.80007e-10	-0.954533
85502774	chr16:85502774:G:A	3.49963e-08	0.621138	-1.4589
85502798	chr16:85502798:C:T	1.35866e-08	-1.78392	-4.46292e-10
85502856	chr16:85502856:A:T	1.86943e-08	-1.80007e-10	-1.46478
85502924	chr16:85502924:C:T	2.20745e-08	-1.80007e-10	-1.29858
85502944	chr16:85502944:G:A	5.57026e-09	-1.2845	-1.39106
85502952	chr16:85502952:G:A	3.16094e-08	-1.80007e-10	-0.939549
85503046	chr16:85503046:G:C	1.92737e-08	-0.225196	-1.20907
85503283	chr16:85503283:G:T	2.84471e-08	-1.80007e-10	-1.04496
85503376	chr16:85503376:C:G	4.3883e-09	-1.5871	-1.32697
85503399	chr16:85503399:C:G	2.6094e-08	-0.438767	-0.692529
85503544	chr16:85503544:T:A	1.96208e-08	-1.80007e-10	-1.41641
85503657	chr16:85503657:C:T	1.96977e-08	-1.80007e-10	-1.4125
85503704	chr16:85503704:A:G	2.30811e-08	-0.476849	-0.777139
85503815	chr16:85503815:A:G	2.13923e-08	-0.508499	-0.821471
85504044	chr16:85504044:C:T	5.81508e-07	2.98031	-1.00769
85504473	chr16:85504473:C:T	1.07018e-06	2.58258	-4.46292e-10
85504611	chr16:85504611:A:G	6.14229e-09	-1.24997	-1.32784
85504945	chr16:85504945:T:C	2.74045e-08	-1.80007e-10	-1.08229
85505192	chr16:85505192:T:C	7.23549e-09	-1.54006	-0.873947
85505220	chr16:85505220:G:C	2.85228e-08	-1.80007e-10	-1.0423
85505895	chr16:85505895:C:T	3.43112e-09	-1.76305	-1.39706
85506042	chr16:85506042:G:A	2.68448e-08	-1.80007e-10	-1.10293
85506303	chr16:85506303:A:G	2.35827e-08	-1.23249	-4.46292e-10
85506332	chr16:85506332:C:T	1.65134e-08	-1.58883	-4.46292e-10
85506447	chr16:85506447:G:T	2.95534e-08	-1.80007e-10	-1.0068
85506581	chr16:85506581:G:T	3.46526e-08	-1.80007e-10	-0.847631
85506740	chr16:85506740:C:CATTG	3.40684e-09	-1.74643	-1.42078
85506803	chr16:85506803:A:G	1.97784e-08	-1.80007e-10	-1.40841
85507496	chr16:85507496:A:G	5.11531e-09	-1.2948	-1.46596
85507778	chr16:85507778:C:T	5.05851e-09	-1.61211	-1.15982
85508109	chr16:85508109:A:C	7.20744e-09	-1.49023	-0.927664
85508124	chr16:85508124:C:T	1.30079e-08	-1.57957	-0.247881
85508389	chr16:85508389:T:G	2.10861e-08	-1.80007e-10	-1.34439
85508722	chr16:85508722:T:C	4.54219e-09	-1.58672	-1.29288
85508836	chr16:85508836:T:C	2.19905e-08	-1.80007e-10	-1.30239
85508994	chr16:85508994:T:G	1.99616e-08	-1.80007e-10	-1.39919
85509027	chr16:85509027:A:G	1.99631e-08	-1.80007e-10	-1.39912
85509093	chr16:85509093:T:C	1.95722e-08	-1.80007e-10	-1.41889
85509479	chr16:85509479:C:T	3.86462e-08	-1.20297	0.46442
85509825	chr16:85509825:GGAA:G	1.92429e-08	-1.80007e-10	-1.43586
85510225	chr16:85510225:G:C	3.73646e-09	-1.79554	-1.27932
85510372	chr16:85510372:G:A	1.86478e-08	-1.80007e-10	-1.46727
85510574	chr16:85510574:G:C	1.31352e-07	-1.80007e-10	0.48488
85510629	chr16:85510629:G:A	1.25567e-08	-1.02645	-0.836302
85510680	chr16:85510680:C:G	2.80323e-08	-1.80007e-10	-1.05964
85510764	chr16:85510764:G:A	2.45615e-08	-1.80007e-10	-1.19182
85511070	chr16:85511070:A:G	1.94143e-08	-1.80007e-10	-1.427
85511157	chr16:85511157:G:A	1.87191e-08	-1.80007e-10	-1.46346
85511256	chr16:85511256:G:T	1.86773e-08	-1.80007e-10	-1.4657
85511713	chr16:85511713:G:A	1.34827e-07	-1.80007e-10	0.510991
85512011	chr16:85512011:C:T	7.71966e-09	-1.12584	-1.22339
85512035	chr16:85512035:G:A	3.84593e-08	-1.80007e-10	-0.743401
85512053	chr16:85512053:G:A	2.02078e-08	-1.80007e-10	-1.38693
85512187	chr16:85512187:G:T	4.62477e-09	-1.79822	-1.06335
85512693	chr16:85512693:C:T	2.03417e-08	-1.80007e-10	-1.38033
85512984	chr16:85512984:C:T	2.50068e-08	-1.80007e-10	-1.17385
85513078	chr16:85513078:G:A	3.70331e-09	-1.79785	-1.28592
85513261	chr16:85513261:G:A	2.72721e-08	-1.80007e-10	-1.08714
85513328	chr16:85513328:C:T	2.06228e-08	-1.80007e-10	-1.3666
85513367	chr16:85513367:A:G	1.88822e-08	-1.80007e-10	-1.45478
85513494	chr16:85513494:C:T	1.88534e-08	-1.80007e-10	-1.45631
85513499	chr16:85513499:A:T	6.94397e-09	-1.71397	-0.741158
85513501	chr16:85513501:G:A	4.11387e-08	-1.80007e-10	-0.676054
85513698	chr16:85513698:C:A	1.29947e-07	-1.80007e-10	0.474127
85513741	chr16:85513741:C:T	3.46436e-09	-1.70564	-1.44484
85514108	chr16:85514108:C:G	2.4184e-08	-1.80007e-10	-1.20731
85514180	chr16:85514180:TC:T	4.54913e-08	-1.80007e-10	-0.575481
85514209	chr16:85514209:G:GTCTCCCC	3.28835e-09	-1.74118	-1.46144
85514291	chr16:85514291:A:G	5.61697e-09	-1.47473	-1.19248
85514457	chr16:85514457:G:A	2.35206e-08	-0.0555966	-1.17953
85514479	chr16:85514479:G:T	2.10031e-08	-1.80007e-10	-1.34834
85514578	chr16:85514578:G:A	1.17068e-08	-0.846701	-1.08613
85514726	chr16:85514726:G:A	2.15108e-08	-1.27408	-0.0503746
85514819	chr16:85514819:T:C	4.07284e-08	-1.80007e-10	-0.686077
85514926	chr16:85514926:T:G	2.64296e-08	-1.80007e-10	-1.11852
85515045	chr16:85515045:A:G	1.87515e-08	-1.80007e-10	-1.46173
85515320	chr16:85515320:A:G	2.36704e-08	-1.80007e-10	-1.22878
85515576	chr16:85515576:C:T	1.88864e-08	-1.80007e-10	-1.45456
85515638	chr16:85515638:G:A	1.79121e-07	-1.80007e-10	0.79506
85515726	chr16:85515726:T:C	1.29436e-08	-1.40409	-0.428319
85515905	chr16:85515905:T:C	1.8762e-08	-1.80007e-10	-1.46117
85516821	chr16:85516821:G:A	1.91338e-08	-1.80007e-10	-1.44155
85516827	chr16:85516827:T:C	2.3732e-08	-1.80007e-10	-1.22618
85516998	chr16:85516998:C:T	1.92878e-08	-1.80007e-10	-1.43353
85517063	chr16:85517063:C:T	4.51894e-09	-1.43126	-1.45346
85517097	chr16:85517097:A:G	3.61102e-08	-1.80007e-10	-0.806426
85517460	chr16:85517460:G:C	5.05869e-09	-1.33297	-1.43893
85517463	chr16:85517463:C:T	5.92635e-09	-1.44844	-1.16515
85517606	chr16:85517606:C:CAG	4.8454e-09	-1.37159	-1.44338
85517930	chr16:85517930:G:A	5.22377e-08	-1.56151	1.12431
85518027	chr16:85518027:G:A	2.81244e-08	-1.80007e-10	-1.05637
85518070	chr16:85518070:C:T	6.77928e-09	-1.59201	-0.88712
85518076	chr16:85518076:G:A	1.87035e-08	-1.80007e-10	-1.46429
85518174	chr16:85518174:G:T	1.82066e-08	-0.900791	-0.590426
85518231	chr16:85518231:G:A	1.86573e-08	-1.80007e-10	-1.46676
85518476	chr16:85518476:C:G	9.33157e-09	-1.72133	-0.438267
85518511	chr16:85518511:C:T	3.51125e-09	-1.68517	-1.45186
85518556	chr16:85518556:T:C	3.88428e-09	-1.72279	-1.31327
85518772	chr16:85518772:A:G	4.35798e-09	-1.68476	-1.23624
85518825	chr16:85518825:G:A	3.93138e-09	-1.56849	-1.45552
85518983	chr16:85518983:C:G	3.93843e-09	-1.75671	-1.26551
85519796	chr16:85519796:A:G	2.09074e-08	-1.80007e-10	-1.3529
85519839	chr16:85519839:T:G	6.55273e-08	-1.80007e-10	-0.210535
85520104	chr16:85520104:T:C	2.15126e-08	-1.80007e-10	-1.32436
85520137	chr16:85520137:T:C	3.1357e-08	-1.80007e-10	-0.947565
85520233	chr16:85520233:G:A	4.40089e-09	-1.55114	-1.36006
85520257	chr16:85520257:C:T	8.56086e-08	-1.57468	1.63146
85520335	chr16:85520335:G:GAAT	9.02899e-08	-1.56387	1.67389
85520345	chr16:85520345:C:T	9.02869e-08	-1.5639	1.67389
85520361	chr16:85520361:TGG:T	9.08192e-08	-1.56583	1.6817
85520364	chr16:85520364:A:C	8.2133e-08	-1.56322	1.57855
85520375	chr16:85520375:C:T	9.02869e-08	-1.5639	1.67389
85520392	chr16:85520392:G:A	8.89806e-08	-1.56624	1.66166
85520459	chr16:85520459:G:T	5.92862e-08	-1.55516	1.24454
85520627	chr16:85520627:T:A	2.32301e-08	-1.80007e-10	-1.24755
85520637	chr16:85520637:G:T	6.70303e-08	-1.58383	1.39598
85520666	chr16:85520666:A:G	6.55709e-08	-1.54678	1.33691
85520714	chr16:85520714:C:T	1.68355e-08	-1.6643	0.0947864
85520867	chr16:85520867:G:T	3.18866e-08	-1.57249	0.641674
85520908	chr16:85520908:C:T	2.15543e-08	-1.80007e-10	-1.32243
85521084	chr16:85521084:A:G	1.3652e-08	-1.77912	-4.46292e-10
85521168	chr16:85521168:C:T	1.82942e-07	-1.01217	1.82834
85521255	chr16:85521255:A:G	1.86507e-08	-1.80007e-10	-1.46712
85521489	chr16:85521489:A:G	9.67108e-08	-1.07161	1.25033
85521674	chr16:85521674:T:C	8.7433e-09	-1.56187	-0.662842
85522226	chr16:85522226:G:A	2.277e-08	-0.600411	-0.667146
85522245	chr16:85522245:A:C	6.01497e-08	1.02187	-1.31804
85522662	chr16:85522662:T:C	1.86818e-08	-1.80007e-10	-1.46545
85523295	chr16:85523295:C:T	6.34997e-08	-1.80007e-10	-0.241968
85524058	chr16:85524058:A:C	1.86995e-08	-1.80007e-10	-1.4645
85524586	chr16:85524586:C:T	9.811e-08	0.193087	-4.46292e-10
85524600	chr16:85524600:C:T	1.86491e-08	-1.80007e-10	-1.46721
85524626	chr16:85524626:C:T	4.61098e-08	-1.80007e-10	-0.561977
85525028	chr16:85525028:A:C	3.37166e-08	-1.80007e-10	-0.875014
85525057	chr16:85525057:G:A	2.53645e-08	-1.80007e-10	-1.15965
85525168	chr16:85525168:G:A	1.86486e-08	-1.80007e-10	-1.46723
85525243	chr16:85525243:T:C	2.08457e-08	-1.00417	-0.351684
85525284	chr16:85525284:G:T	4.94102e-09	-1.3368	-1.45863
85525480	chr16:85525480:G:A	5.97827e-08	-1.80007e-10	-0.302287
85525586	chr16:85525586:G:A	1.86946e-08	-1.80007e-10	-1.46477
85525603	chr16:85525603:C:T	2.48673e-08	-1.80007e-10	-1.17945
85525651	chr16:85525651:G:A	1.87422e-08	-1.80007e-10	-1.46223
85526023	chr16:85526023:T:G	2.6829e-08	-1.80007e-10	-1.10352
85526145	chr16:85526145:G:A	3.47119e-08	-1.80007e-10	-0.84592
85526320	chr16:85526320:C:T	1.51054e-08	-1.67795	-4.46292e-10
85526372	chr16:85526372:G:A	3.53178e-08	-1.80007e-10	-0.828617
85526386	chr16:85526386:C:T	2.19096e-08	-1.80007e-10	-1.30608
85526506	chr16:85526506:A:G	4.25925e-09	-1.49628	-1.44763
85526516	chr16:85526516:G:A	4.53384e-08	-1.80007e-10	-0.578848
85526570	chr16:85526570:G:C	1.88238e-08	-1.80007e-10	-1.45788
85527225	chr16:85527225:C:T	2.09375e-08	-1.80007e-10	-1.35146
85527447	chr16:85527447:A:G	5.01047e-09	-1.34184	-1.43964
85527747	chr16:85527747:C:T	7.1483e-09	-1.41027	-1.01586
85527794	chr16:85527794:A:G	7.86476e-08	-0.0280252	-4.46292e-10
85527825	chr16:85527825:T:C	1.94613e-08	-1.80007e-10	-1.42457
85528579	chr16:85528579:C:G	2.44738e-08	-1.80007e-10	-1.1954
85528762	chr16:85528762:C:T	1.89252e-08	-1.80007e-10	-1.45251
85528774	chr16:85528774:G:T	3.78128e-09	-1.71219	-1.35076
85529721	chr16:85529721:G:A	1.86462e-08	-1.80007e-10	-1.46736
85529734	chr16:85529734:C:T	1.86473e-08	-1.80007e-10	-1.4673
85529785	chr16:85529785:A:G	5.93869e-09	-1.71413	-0.897384
85529958	chr16:85529958:A:G	1.19036e-08	-0.670377	-1.24578
85530086	chr16:85530086:T:G	6.72132e-09	-1.52819	-0.959525
85530154	chr16:85530154:G:A	2.00033e-08	-1.80007e-10	-1.3971
85530347	chr16:85530347:C:G	1.44961e-08	-1.71912	-4.46292e-10
85530593	chr16:85530593:G:A	1.87227e-08	-1.80007e-10	-1.46327
85530690	chr16:85530690:G:A	3.78448e-09	-1.59785	-1.46424
85530709	chr16:85530709:C:T	3.32172e-08	-1.80007e-10	-0.889935
85530906	chr16:85530906:C:T	3.51568e-08	-1.80007e-10	-0.833184
85530967	chr16:85530967:T:G	1.00557e-08	-0.821521	-1.26334
85531481	chr16:85531481:C:G	3.59324e-09	-1.72104	-1.39291
85531619	chr16:85531619:G:A	3.59051e-09	-1.77025	-1.34446
85532109	chr16:85532109:A:G	1.6193e-08	-1.60843	-4.46292e-10
85532329	chr16:85532329:T:C	7.53761e-09	-1.67884	-0.69426
85532535	chr16:85532535:C:T	2.28706e-08	-1.80007e-10	-1.26315
85532947	chr16:85532947:T:C	1.92049e-08	-1.80007e-10	-1.43784
85532983	chr16:85532983:G:A	4.24717e-09	-1.79578	-1.15097
85533049	chr16:85533049:A:C	1.44748e-08	-0.42241	-1.29818
85533139	chr16:85533139:G:A	1.90295e-08	-1.80007e-10	-1.44701
85533187	chr16:85533187:G:A	1.56445e-08	-1.64288	-4.46292e-10
85533231	chr16:85533231:G:A	3.11901e-09	-1.79555	-1.45994
85533432	chr16:85533432:AAAAC:A	6.99065e-09	-1.79761	-0.650819
85533548	chr16:85533548:A:C	2.47974e-08	-1.80007e-10	-1.18226
85533550	chr16:85533550:G:A	1.54641e-08	-0.424311	-1.23017
85533726	chr16:85533726:G:A	7.60781e-09	-1.4588	-0.905024
85533801	chr16:85533801:G:T	2.0508e-08	-1.80007e-10	-1.37219
85533905	chr16:85533905:T:G	1.5055e-08	-0.398112	-1.28318
85534345	chr16:85534345:C:T	2.12308e-08	-1.80007e-10	-1.33755
85534350	chr16:85534350:G:C	1.99577e-08	-1.80007e-10	-1.39939
85534367	chr16:85534367:C:T	2.50895e-08	-1.80007e-10	-1.17055
85534383	chr16:85534383:A:G	2.27966e-08	-1.80007e-10	-1.26639
85534571	chr16:85534571:A:T	1.39551e-08	-1.75716	-4.46292e-10
85534704	chr16:85534704:G:A	3.56436e-09	-1.78077	-1.34125
85535083	chr16:85535083:C:CA	2.92685e-08	-1.80007e-10	-1.01649
85535198	chr16:85535198:G:A	7.52542e-09	-0.908108	-1.46661
85535329	chr16:85535329:C:T	1.98728e-08	-1.80007e-10	-1.40365
85535648	chr16:85535648:G:A	1.91789e-08	-1.80007e-10	-1.43919
85535948	chr16:85535948:C:A	2.09261e-08	-1.80007e-10	-1.35201
85535966	chr16:85535966:T:C	1.22441e-08	-1.27542	-0.612532
85536073	chr16:85536073:G:A	1.86565e-08	-1.80007e-10	-1.46681
85536242	chr16:85536242:C:T	1.88617e-08	-1.80007e-10	-1.45587
85536638	chr16:85536638:G:A	3.39137e-09	-1.70454	-1.46723
85536648	chr16:85536648:T:C	1.88869e-08	-1.80007e-10	-1.45453
85536738	chr16:85536738:C:T	3.58667e-09	-1.7284	-1.38738
85536782	chr16:85536782:C:T	3.73754e-09	-1.7203	-1.35427
85537261	chr16:85537261:T:C	1.86546e-08	-1.80007e-10	-1.46691
85537683	chr16:85537683:G:A	3.81387e-08	-1.80007e-10	-0.751772
85537855	chr16:85537855:C:T	1.96161e-08	-1.80007e-10	-1.41665
85538011	chr16:85538011:G:T	4.0881e-09	-1.52157	-1.46335
85538326	chr16:85538326:G:A	3.17195e-08	-1.80007e-10	-0.936072
85538515	chr16:85538515:C:T	5.19642e-09	-1.79334	-0.951693
85538534	chr16:85538534:C:T	5.10482e-09	-1.77793	-0.984883
85538570	chr16:85538570:G:A	7.54541e-09	-1.74099	-0.631075
85538784	chr16:85538784:C:G	1.92248e-08	-1.80007e-10	-1.4368
85538805	chr16:85538805:G:A	1.32609e-08	-1.6329	-0.175287
85538871	chr16:85538871:C:T	1.95167e-08	-1.80007e-10	-1.42173
85539207	chr16:85539207:A:G	1.3382e-08	-1.79909	-4.46292e-10
85539482	chr16:85539482:A:G	8.78079e-08	-1.80007e-10	0.0821482
85539608	chr16:85539608:T:G	3.53119e-08	-1.80007e-10	-0.828784
85539622	chr16:85539622:G:A	3.89978e-09	-1.6637	-1.36838
85539706	chr16:85539706:G:A	3.00834e-08	-1.80007e-10	-0.98903
85539990	chr16:85539990:G:C	1.45479e-08	-1.71556	-4.46292e-10
85540233	chr16:85540233:C:T	2.37484e-08	-1.80007e-10	-1.22549
85540429	chr16:85540429:C:T	2.95688e-08	-1.80007e-10	-1.00628
85540610	chr16:85540610:C:T	4.2987e-09	-1.74268	-1.19201
85540861	chr16:85540861:T:C	3.27272e-09	-1.75218	-1.4552
85540922	chr16:85540922:T:A	4.25538e-09	-1.72177	-1.22305
85541108	chr16:85541108:G:A	2.02381e-08	-1.38543	-4.46292e-10
85541388	chr16:85541388:G:A	3.2965e-08	-1.80007e-10	-0.897558
85541447	chr16:85541447:T:C	3.3199e-09	-1.78984	-1.40323
85541679	chr16:85541679:G:A	1.44663e-08	-1.72118	-4.46292e-10
85542112	chr16:85542112:GT:G	3.77291e-09	-1.72491	-1.34024
85542547	chr16:85542547:G:A	3.12645e-08	-1.80007e-10	-0.950518
85543318	chr16:85543318:T:C	2.19785e-08	-1.80007e-10	-1.30294
85543486	chr16:85543486:C:T	3.10004e-09	-1.79542	-1.46617
85543833	chr16:85543833:A:ATC	3.48882e-09	-1.71687	-1.42657
85544054	chr16:85544054:C:T	1.44903e-08	-1.71952	-4.46292e-10
85544126	chr16:85544126:C:T	2.50039e-08	-1.80007e-10	-1.17397
85544195	chr16:85544195:G:A	2.30247e-08	-1.80007e-10	-1.25644
85544237	chr16:85544237:G:A	2.76486e-08	-1.80007e-10	-1.07343
85544379	chr16:85544379:T:G	2.16804e-08	-1.80007e-10	-1.31659
85544422	chr16:85544422:C:T	4.44093e-09	-1.72093	-1.18121
85544462	chr16:85544462:G:C	9.11622e-09	-1.62032	-0.562627
85544634	chr16:85544634:T:C	6.31554e-09	-1.19555	-1.35444
85544718	chr16:85544718:AC:A	4.17846e-08	-1.80007e-10	-0.660475
85544810	chr16:85544810:C:T	2.23471e-08	-1.80007e-10	-1.2863
85544879	chr16:85544879:C:T	3.42122e-09	-1.70979	-1.45321
85545001	chr16:85545001:C:T	2.34711e-08	-1.80007e-10	-1.23723
85545014	chr16:85545014:C:T	3.18148e-09	-1.79909	-1.43656
85545076	chr16:85545076:C:A	1.88511e-08	-1.80007e-10	-1.45643
85545125	chr16:85545125:G:A	4.32416e-08	-1.80007e-10	-0.6262
85545460	chr16:85545460:A:G	2.57003e-08	-1.80007e-10	-1.1465
85545776	chr16:85545776:G:T	6.40578e-09	-1.78549	-0.750315
85545986	chr16:85545986:T:C	2.07046e-08	-1.80007e-10	-1.36265
85546077	chr16:85546077:G:A	1.43631e-08	-1.72834	-4.46292e-10
85546275	chr16:85546275:G:A	5.24087e-08	-1.80007e-10	-0.433931
85547149	chr16:85547149:G:A	3.69648e-09	-1.72843	-1.35719
85547257	chr16:85547257:AC:A	1.58398e-08	-1.63047	-4.46292e-10
85547441	chr16:85547441:A:G	3.43307e-09	-1.75375	-1.4058
85547690	chr16:85547690:G:A	1.97117e-08	-1.80007e-10	-1.41179
85547953	chr16:85547953:C:T	1.94522e-08	-1.80007e-10	-1.42504
85547999	chr16:85547999:G:A	3.69531e-08	-1.80007e-10	-0.783354
85548479	chr16:85548479:T:A	1.70733e-08	-0.104073	-1.45141
85548821	chr16:85548821:C:G	1.87218e-08	-1.80007e-10	-1.46332
85548962	chr16:85548962:A:G	3.8756e-09	-1.58032	-1.45798
85549326	chr16:85549326:G:A	5.02578e-09	-1.72533	-1.05309
85549793	chr16:85549793:T:C	4.34073e-09	-1.5542	-1.37076
85549817	chr16:85549817:C:T	3.70553e-09	-1.76293	-1.32024
85549967	chr16:85549967:A:C	1.94535e-08	-1.80007e-10	-1.42498
85550150	chr16:85550150:A:G	2.18146e-08	-1.80007e-10	-1.31043
85550174	chr16:85550174:G:C	2.0863e-08	-1.80007e-10	-1.35502
85550581	chr16:85550581:G:A	9.80149e-09	-1.79909	-0.311376
85551591	chr16:85551591:G:A	5.72653e-09	-1.76561	-0.88228
85552580	chr16:85552580:T:C	4.26355e-09	-1.7876	-1.1553
85552589	chr16:85552589:C:A	1.91783e-08	-1.60162	0.162394
85552631	chr16:85552631:C:A	6.16832e-08	-1.80007e-10	-0.270991
85552659	chr16:85552659:A:G	1.99046e-08	-1.80007e-10	-1.40205
85553870	chr16:85553870:G:A	1.42939e-08	-1.73317	-4.46292e-10
85553880	chr16:85553880:G:A	5.15159e-08	-1.80007e-10	-0.451113
85554619	chr16:85554619:G:T	2.38816e-08	-1.21989	-4.46292e-10
85554649	chr16:85554649:T:C	2.30846e-08	-1.25384	-4.46292e-10
85555474	chr16:85555474:G:T	6.42732e-08	-1.80007e-10	-0.22986
85557180	chr16:85557180:C:T	1.06519e-08	-0.847437	-1.17983
85557314	chr16:85557314:G:C	1.15235e-07	-1.80007e-10	0.353972
85557819	chr16:85557819:T:G	2.76412e-08	-1.07369	-4.46292e-10
85557946	chr16:85557946:T:A	1.79267e-07	0.795871	-4.46292e-10
85558142	chr16:85558142:C:T	1.86549e-08	-1.80007e-10	-1.46689
85558341	chr16:85558341:G:T	2.00884e-08	-1.80007e-10	-1.39286
85558822	chr16:85558822:G:A	2.84781e-08	-1.80007e-10	-1.04387
85558827	chr16:85558827:C:T	3.51691e-08	-1.80007e-10	-0.832835
85558931	chr16:85558931:C:T	2.98569e-08	-1.80007e-10	-0.996587
85559437	chr16:85559437:G:GC	1.8648e-08	-1.80007e-10	-1.46726
85559578	chr16:85559578:A:G	1.86233e-07	-1.80007e-10	0.833996
85560458	chr16:85560458:T:C	1.04621e-07	-1.80007e-10	0.257339
85560622	chr16:85560622:A:G	2.41629e-08	-1.80007e-10	-1.20819
85561303	chr16:85561303:A:G	1.63599e-08	-1.42395	-0.17422
85561963	chr16:85561963:T:C	3.18516e-07	-1.80007e-10	1.37067
85561987	chr16:85561987:C:T	2.01553e-08	-1.80007e-10	-1.38954
85562097	chr16:85562097:A:G	6.60486e-07	-1.80007e-10	2.09997
85562412	chr16:85562412:T:C	1.99255e-08	-1.80007e-10	-1.401
85562569	chr16:85562569:A:C	2.02586e-08	-1.80007e-10	-1.38442
85562661	chr16:85562661:C:A	4.35261e-09	-1.4751	-1.44712
85562687	chr16:85562687:C:T	1.93711e-08	-1.80007e-10	-1.42922
85562824	chr16:85562824:G:A	4.24998e-09	-1.72124	-1.22485
85563227	chr16:85563227:T:TTA	5.01463e-09	-1.73793	-1.04272
85563402	chr16:85563402:T:TC	5.50765e-08	-1.80007e-10	-0.38428
85563820	chr16:85563820:T:G	1.48477e-08	-1.69516	-4.46292e-10
85564128	chr16:85564128:C:A	4.13452e-09	-1.54952	-1.42411
85564198	chr16:85564198:G:A	5.62705e-09	-1.25597	-1.40945
85564278	chr16:85564278:G:A	3.76905e-09	-1.73748	-1.3287
85565074	chr16:85565074:T:C	3.12339e-08	-1.80007e-10	-0.951498
85565793	chr16:85565793:T:G	6.13467e-09	-1.43721	-1.14184
85566056	chr16:85566056:G:A	3.86071e-09	-1.64676	-1.39539
85566389	chr16:85566389:G:A	4.76188e-09	-1.36544	-1.46692
85566589	chr16:85566589:C:T	1.88051e-08	-1.80007e-10	-1.45887
85566703	chr16:85566703:T:C	1.99962e-08	-1.80007e-10	-1.39746
85566891	chr16:85566891:C:T	1.96464e-08	-1.80007e-10	-1.41511
85568430	chr16:85568430:C:T	1.89191e-08	-1.80007e-10	-1.45283
85568837	chr16:85568837:C:T	3.14377e-08	-1.80007e-10	-0.944996
85569137	chr16:85569137:G:A	3.65726e-09	-1.68707	-1.40922
85569613	chr16:85569613:G:T	1.8739e-08	-1.80007e-10	-1.4624
85569757	chr16:85569757:A:G	3.25454e-09	-1.78341	-1.42954
85569906	chr16:85569906:G:A	2.99636e-08	-1.80007e-10	-0.993021
85570445	chr16:85570445:G:A	3.51558e-08	-1.80007e-10	-0.833213
85570621	chr16:85570621:C:T	1.63902e-07	-1.80007e-10	0.706269
85570635	chr16:85570635:G:A	3.05739e-08	-1.80007e-10	-0.972857
85570653	chr16:85570653:C:T	4.30521e-08	0.499067	-1.12966
85570675	chr16:85570675:T:C	1.88921e-08	-1.80007e-10	-1.45426
85571344	chr16:85571344:A:C	1.08011e-07	-1.80007e-10	0.289234
85573032	chr16:85573032:G:C	5.91657e-07	-1.80007e-10	1.98992
85573086	chr16:85573086:ACTCCTGAC:A	1.86513e-08	-1.80007e-10	-1.46709
85573346	chr16:85573346:T:A	3.09185e-09	-1.79834	-1.4659
85574022	chr16:85574022:C:T	1.97082e-08	-1.80007e-10	-1.41197
85574207	chr16:85574207:G:T	2.16271e-08	-1.80007e-10	-1.31906
85574365	chr16:85574365:G:C	5.4946e-08	-1.80007e-10	-0.386651
85574554	chr16:85574554:G:A	6.47764e-09	-1.68895	-0.835693
85574765	chr16:85574765:T:G	2.78191e-07	-1.80007e-10	1.23531
85576132	chr16:85576132:A:G	1.73004e-07	-1.80007e-10	0.760315
85576338	chr16:85576338:G:C	5.0519e-08	-1.80007e-10	-0.470653
85576533	chr16:85576533:T:G	5.05191e-08	-1.80007e-10	-0.470651
85576777	chr16:85576777:G:A	4.73023e-09	-1.69408	-1.14495
85576855	chr16:85576855:C:T	1.86461e-08	-1.80007e-10	-1.46737
85577101	chr16:85577101:G:A	3.20328e-08	-1.80007e-10	-0.926243
85577256	chr16:85577256:A:G	5.97135e-09	-1.75025	-0.855779
85577553	chr16:85577553:C:G	1.90443e-08	-1.80007e-10	-1.44624
85577830	chr16:85577830:C:T	3.57242e-08	-1.80007e-10	-0.817175
85577831	chr16:85577831:T:C	3.34975e-08	-1.80007e-10	-0.881533
85577853	chr16:85577853:C:A	1.96725e-08	-1.80007e-10	-1.41378
85578211	chr16:85578211:G:A	2.75903e-08	-1.80007e-10	-1.07554
85578254	chr16:85578254:A:G	1.0513e-08	-1.75774	-0.282649
85578255	chr16:85578255:T:G	2.68337e-08	-1.10334	-4.46292e-10
85578272	chr16:85578272:T:A	1.64394e-08	-1.79722	0.203902
85578445	chr16:85578445:T:A	8.80805e-08	-1.80007e-10	0.0852484
85578570	chr16:85578570:AG:A	1.36017e-08	-1.78281	-4.46292e-10
85578723	chr16:85578723:A:G	1.43028e-08	-1.77797	0.0454153
85579011	chr16:85579011:A:G	5.50627e-09	-1.79034	-0.896779
85579188	chr16:85579188:A:G	1.96885e-08	-1.80007e-10	-1.41297
85579357	chr16:85579357:A:G	1.49397e-08	-1.68898	-4.46292e-10
85579528	chr16:85579528:G:A	1.54176e-07	-1.80007e-10	0.645092
85579650	chr16:85579650:C:T	1.86529e-08	-1.80007e-10	-1.467
85579737	chr16:85579737:C:T	2.42178e-08	-1.80007e-10	-1.20592
85579821	chr16:85579821:A:G	2.23522e-08	-1.80007e-10	-1.28608
85579983	chr16:85579983:A:G	3.06042e-08	-1.80007e-10	-0.971864
85580057	chr16:85580057:A:G	3.07837e-08	-1.80007e-10	-0.966017
85580547	chr16:85580547:T:C	4.96232e-08	-1.80007e-10	-0.488545
85580588	chr16:85580588:G:A	1.86661e-08	-1.80007e-10	-1.46629
85580797	chr16:85580797:G:A	2.12772e-08	-1.80007e-10	-1.33537
85580865	chr16:85580865:G:A	1.87061e-08	-1.80007e-10	-1.46416
85580973	chr16:85580973:C:G	1.98317e-08	-1.80007e-10	-1.40572
85581075	chr16:85581075:G:T	2.12167e-08	-1.80007e-10	-1.33821
85581466	chr16:85581466:G:A	1.05426e-07	-1.80007e-10	0.26501
85581500	chr16:85581500:T:TGTTTCTG	2.73246e-08	-1.80007e-10	-1.08521
85581584	chr16:85581584:C:T	2.29515e-08	-1.80007e-10	-1.25962
85581656	chr16:85581656:T:C	2.28484e-08	-1.80007e-10	-1.26412
85581904	chr16:85581904:C:G	2.79716e-08	-1.80007e-10	-1.06181
85582087	chr16:85582087:C:T	1.98343e-08	-1.80007e-10	-1.40559
85582436	chr16:85582436:T:TG	2.25561e-08	-1.80007e-10	-1.277
85582838	chr16:85582838:T:C	2.15594e-08	-1.80007e-10	-1.32219
85583005	chr16:85583005:G:A	2.3977e-08	-1.80007e-10	-1.21591
85583379	chr16:85583379:C:T	1.87427e-08	-1.80007e-10	-1.4622
85583504	chr16:85583504:CA:C	2.10636e-08	-1.80007e-10	-1.34546
85583524	chr16:85583524:CACAA:C	2.07932e-08	-1.80007e-10	-1.35838
85584483	chr16:85584483:T:C	4.64411e-08	-1.80007e-10	-0.554818
85584648	chr16:85584648:G:A	8.79125e-08	-1.80007e-10	0.0833391
85584783	chr16:85584783:C:T	1.51759e-08	-1.67329	-4.46292e-10
85584869	chr16:85584869:A:G	1.87089e-08	-1.80007e-10	-1.46401
85584966	chr16:85584966:G:A	2.36061e-08	-1.80007e-10	-1.2315
85585175	chr16:85585175:G:A	1.86485e-08	-1.80007e-10	-1.46724
85585518	chr16:85585518:G:A	1.93479e-08	-1.80007e-10	-1.43042
85586124	chr16:85586124:G:A	8.78856e-09	-1.79184	-0.427716
85586133	chr16:85586133:T:C	4.34175e-09	-1.77765	-1.14707
85586437	chr16:85586437:G:A	2.40614e-08	-1.21239	-4.46292e-10
85586700	chr16:85586700:C:A	1.90517e-08	-1.80007e-10	-1.44585
85587214	chr16:85587214:G:A	1.97671e-08	-1.80007e-10	-1.40899
85587296	chr16:85587296:C:T	4.04345e-09	-1.58612	-1.40979
85587442	chr16:85587442:A:G	1.97987e-08	-1.76381	0.356425
85588419	chr16:85588419:G:A	1.72334e-08	-1.54616	-4.46292e-10
85588495	chr16:85588495:G:A	2.30353e-08	-1.80007e-10	-1.25597
85588905	chr16:85588905:A:G	2.30058e-08	-1.80007e-10	-1.25726
85589475	chr16:85589475:C:T	1.34813e-08	-1.7917	-4.46292e-10
85589614	chr16:85589614:T:C	5.26444e-08	-1.80007e-10	-0.429443
85589620	chr16:85589620:C:A	8.40071e-08	-1.80007e-10	0.0378983
85589913	chr16:85589913:GTGAT:G	1.82166e-08	-1.49067	-4.46292e-10
85590180	chr16:85590180:A:G	5.88362e-08	-1.80007e-10	-0.318246
85590284	chr16:85590284:G:A	2.64736e-08	-1.80007e-10	-1.11686
85590295	chr16:85590295:T:C	1.95143e-08	-1.80007e-10	-1.42185
85590323	chr16:85590323:TGTGA:T	3.23054e-08	-1.80007e-10	-0.917768
85590347	chr16:85590347:G:A	6.32978e-08	-1.80007e-10	-0.245153
85590368	chr16:85590368:TGA:T	2.36623e-08	-1.80007e-10	-1.22912
85591696	chr16:85591696:T:C	4.46998e-08	-1.80007e-10	-0.593034
85591850	chr16:85591850:G:A	2.1203e-08	-1.33886	-4.46292e-10
85592249	chr16:85592249:G:A	3.87634e-09	-1.76883	-1.26928
85592297	chr16:85592297:G:C	1.86491e-08	-1.80007e-10	-1.46721
85592500	chr16:85592500:A:C	2.05346e-08	-1.80007e-10	-1.37089
85592880	chr16:85592880:G:C	1.98248e-08	-1.80007e-10	-1.40607
85592944	chr16:85592944:C:G	1.87543e-08	-1.80007e-10	-1.46158
85593456	chr16:85593456:A:T	4.79721e-09	-1.4142	-1.41077
85593966	chr16:85593966:C:T	2.2152e-08	-1.80007e-10	-1.29507
85594151	chr16:85594151:C:T	2.34586e-08	-1.80007e-10	-1.23777
85594324	chr16:85594324:A:G	1.91951e-08	-1.80007e-10	-1.43835
85594326	chr16:85594326:C:T	4.87924e-09	-1.35784	-1.45017
85594414	chr16:85594414:C:T	2.39807e-08	-1.80007e-10	-1.21575
85595103	chr16:85595103:C:T	2.36841e-08	-1.80007e-10	-1.2282
85595122	chr16:85595122:G:A	8.04173e-08	-1.80007e-10	-0.00577332
85595260	chr16:85595260:C:T	2.3041e-08	-1.80007e-10	-1.25573
85595928	chr16:85595928:C:T	2.50498e-08	-1.17214	-4.46292e-10
85596011	chr16:85596011:C:T	1.86466e-08	-1.80007e-10	-1.46734
85596070	chr16:85596070:A:G	1.8654e-08	-1.80007e-10	-1.46694
85596157	chr16:85596157:C:T	2.75489e-08	-1.80007e-10	-1.07704
85596352	chr16:85596352:C:T	2.00498e-08	-1.80007e-10	-1.39479
85596826	chr16:85596826:A:G	2.10985e-08	-1.80007e-10	-1.3438
85596882	chr16:85596882:A:G	2.12602e-08	-1.80007e-10	-1.33617
85596908	chr16:85596908:C:T	1.86591e-08	-1.80007e-10	-1.46667
85597175	chr16:85597175:C:T	1.27684e-07	-1.80007e-10	0.456555
85597414	chr16:85597414:G:A	3.3435e-09	-1.79586	-1.39012
85597655	chr16:85597655:G:T	1.0648e-07	-1.80007e-10	0.274956
85597669	chr16:85597669:C:A	1.97604e-08	-1.80007e-10	-1.40932
85597987	chr16:85597987:G:A	5.75139e-09	-1.77915	-0.86441
85598022	chr16:85598022:C:G	1.64661e-07	-1.80007e-10	0.710886
85598389	chr16:85598389:A:G	2.35255e-08	-1.80007e-10	-1.23492
85598635	chr16:85598635:CCTT:C	2.02655e-08	-1.80007e-10	-1.38408
85598772	chr16:85598772:T:C	1.99031e-08	-1.80007e-10	-1.40213
85598783	chr16:85598783:T:C	2.23311e-08	-1.80007e-10	-1.28702
85598852	chr16:85598852:T:C	1.8782e-08	-1.80007e-10	-1.46011
85598907	chr16:85598907:T:C	2.26028e-08	-1.80007e-10	-1.27493
85599123	chr16:85599123:AC:A	3.69918e-08	-1.80007e-10	-0.782307
85599128	chr16:85599128:A:G	2.78444e-08	-1.80007e-10	-1.06637
85599277	chr16:85599277:T:G	1.87842e-08	-1.80007e-10	-1.45999
85599336	chr16:85599336:G:C	8.13682e-08	-1.80007e-10	0.00598146
85599429	chr16:85599429:C:T	2.32974e-08	-1.24466	-4.46292e-10
85600349	chr16:85600349:T:C	3.59557e-09	-1.64639	-1.46691
85600374	chr16:85600374:T:C	2.41564e-08	-1.80007e-10	-1.20845
85600713	chr16:85600713:A:G	3.84623e-09	-1.58848	-1.45743
85600935	chr16:85600935:A:C	3.6211e-08	-0.80364	-4.46292e-10
85601109	chr16:85601109:C:G	3.29596e-09	-1.75572	-1.44459
85601555	chr16:85601555:C:T	2.57624e-08	-1.80007e-10	-1.14409
85601564	chr16:85601564:T:C	2.11765e-08	-1.80007e-10	-1.34011
85601591	chr16:85601591:A:G	2.07563e-08	-1.80007e-10	-1.36015
85601616	chr16:85601616:T:C	4.54681e-08	-1.80007e-10	-0.575993
85601705	chr16:85601705:T:A	3.21361e-09	-1.7703	-1.4553
85601912	chr16:85601912:T:G	1.33883e-08	-1.79863	-4.46292e-10
85601996	chr16:85601996:G:A	2.14211e-08	-1.80007e-10	-1.32862
85602007	chr16:85602007:G:A	3.53514e-08	-1.80007e-10	-0.827664
85602061	chr16:85602061:G:A	5.22515e-08	-1.80007e-10	-0.436935
85602245	chr16:85602245:G:A	1.97508e-08	-1.80007e-10	-1.40981
85602378	chr16:85602378:A:G	2.84102e-08	-1.60854	0.56229
85602509	chr16:85602509:C:A	1.36963e-08	-1.77588	-4.46292e-10
85602517	chr16:85602517:G:T	1.6009e-07	-1.80007e-10	0.682736
85602527	chr16:85602527:C:T	1.25217e-07	-1.80007e-10	0.437049
85602638	chr16:85602638:A:G	2.24053e-08	-1.80007e-10	-1.2837
85602674	chr16:85602674:G:A	1.33828e-08	-1.79903	-4.46292e-10
85602775	chr16:85602775:C:T	2.01653e-08	-1.80007e-10	-1.38904
85602799	chr16:85602799:C:G	2.00177e-08	-1.80007e-10	-1.39638
85602942	chr16:85602942:T:C	2.23207e-08	-1.80007e-10	-1.28749
85603074	chr16:85603074:C:T	4.80479e-08	-1.80007e-10	-0.520805
85603251	chr16:85603251:C:T	1.93247e-08	-1.80007e-10	-1.43162
85603343	chr16:85603343:G:A	5.3156e-09	-1.63545	-1.0869
85603719	chr16:85603719:C:G	1.9313e-08	-1.80007e-10	-1.43222
85603771	chr16:85603771:T:G	3.00849e-08	-1.80007e-10	-0.98898
85603801	chr16:85603801:C:A	2.44825e-07	-1.80007e-10	1.10754
85603812	chr16:85603812:T:G	3.31799e-08	-1.80007e-10	-0.891058
85604123	chr16:85604123:A:T	1.87876e-08	-1.80007e-10	-1.45981
85604298	chr16:85604298:T:G	2.29902e-08	-1.80007e-10	-1.25793
85604962	chr16:85604962:C:T	2.52797e-08	-1.80007e-10	-1.163
85604992	chr16:85604992:T:A	5.73382e-08	-1.80007e-10	-0.344037
85605018	chr16:85605018:C:T	2.39419e-08	-1.80007e-10	-1.21737
85605193	chr16:85605193:C:G	1.91311e-08	-1.80007e-10	-1.44169
85605408	chr16:85605408:G:A	4.9098e-08	-1.80007e-10	-0.499184
85605787	chr16:85605787:G:T	1.88326e-08	-1.45741	-4.46292e-10
85605844	chr16:85605844:C:A	2.98216e-08	-1.80007e-10	-0.99777
85606120	chr16:85606120:C:T	2.2504e-08	-1.80007e-10	-1.27931
85606440	chr16:85606440:C:G	5.57566e-08	-1.80007e-10	-0.372007
85606705	chr16:85606705:G:A	5.73125e-08	-1.80007e-10	-0.344485
85606845	chr16:85606845:C:T	2.63007e-08	-1.80007e-10	-1.12341
85607697	chr16:85607697:AG:A	4.25511e-08	-1.80007e-10	-0.642298
85607960	chr16:85607960:C:T	2.0545e-08	-1.80007e-10	-1.37038
85607986	chr16:85607986:C:A	2.94562e-07	-1.80007e-10	1.29249
85608493	chr16:85608493:G:A	1.98632e-08	-1.80007e-10	-1.40413
85608869	chr16:85608869:C:T	5.49041e-08	-1.80007e-10	-0.387415
85609141	chr16:85609141:G:A	6.42261e-08	-1.80007e-10	-0.230594
85609282	chr16:85609282:A:G	3.48621e-08	-1.80007e-10	-0.841604
85609423	chr16:85609423:G:T	1.36357e-08	-1.78031	-4.46292e-10
85609472	chr16:85609472:G:A	3.89264e-08	-1.80007e-10	-0.73133
85609757	chr16:85609757:G:T	2.71807e-08	-1.80007e-10	-1.09049
85610188	chr16:85610188:C:G	1.89191e-08	-1.80007e-10	-1.45283
85610637	chr16:85610637:C:T	2.51507e-08	-1.80007e-10	-1.16812
85611572	chr16:85611572:T:C	3.55657e-08	-1.80007e-10	-0.821621
85611842	chr16:85611842:C:G	2.69985e-08	-1.80007e-10	-1.09722
85612004	chr16:85612004:G:A	8.95722e-07	-1.80007e-10	2.40463
85612098	chr16:85612098:A:C	2.57378e-08	-1.80007e-10	-1.14504
85612361	chr16:85612361:C:G	2.23031e-08	-1.80007e-10	-1.28828
85612702	chr16:85612702:G:T	2.97912e-08	-0.998789	-4.46292e-10
85612812	chr16:85612812:C:T	7.43543e-07	-1.80007e-10	2.21842
85612926	chr16:85612926:T:C	3.81251e-09	-1.7335	-1.32122
85613157	chr16:85613157:G:A	1.38576e-08	-1.76417	-4.46292e-10
85613450	chr16:85613450:G:C	1.87507e-08	-1.80007e-10	-1.46177
85613739	chr16:85613739:C:T	4.53533e-08	-1.80007e-10	-0.57852
85614182	chr16:85614182:C:T	1.88933e-08	-1.80007e-10	-1.4542
85614570	chr16:85614570:GC:G	2.21054e-08	-1.80007e-10	-1.29718
85615102	chr16:85615102:C:T	3.11289e-08	-1.80007e-10	-0.954868
85615402	chr16:85615402:TCTC:T	1.80326e-06	-1.80007e-10	3.10435
85616467	chr16:85616467:C:T	2.80245e-08	-1.80007e-10	-1.05992
85616550	chr16:85616550:G:A	4.87116e-08	-1.80007e-10	-0.507087
85617016	chr16:85617016:C:T	2.31063e-08	-1.80007e-10	-1.2529
85617060	chr16:85617060:C:G	1.36931e-08	-1.77611	-4.46292e-10
85617078	chr16:85617078:T:A	2.45538e-08	-1.80007e-10	-1.19214
85617188	chr16:85617188:C:T	2.62509e-08	-1.80007e-10	-1.1253
85617211	chr16:85617211:C:G	1.93941e-08	-1.80007e-10	-1.42803
85617962	chr16:85617962:G:A	2.97792e-08	-1.80007e-10	-0.999192
85618333	chr16:85618333:A:G	2.04902e-08	-1.80007e-10	-1.37306
85618427	chr16:85618427:A:G	1.96643e-08	-1.80007e-10	-1.4142
85618763	chr16:85618763:TC:T	3.12964e-08	-0.949501	-4.46292e-10
85618998	chr16:85618998:C:T	2.46677e-08	-1.80007e-10	-1.18751
85619003	chr16:85619003:C:T	2.38599e-08	-1.80007e-10	-1.2208
85619100	chr16:85619100:C:A	3.02864e-08	-1.80007e-10	-0.982303
85619501	chr16:85619501:C:T	2.14007e-08	-1.80007e-10	-1.32958
85619525	chr16:85619525:A:T	1.94095e-08	-1.80007e-10	-1.42724
85619830	chr16:85619830:AG:A	2.15126e-08	-1.80007e-10	-1.32436
85620643	chr16:85620643:T:C	1.87461e-08	-1.80007e-10	-1.46202
85620652	chr16:85620652:A:G	2.50809e-08	-1.80007e-10	-1.1709
85620697	chr16:85620697:C:G	8.26652e-09	-1.58995	-0.690838
85620780	chr16:85620780:A:G	1.09407e-08	-0.909441	-1.09107
85621329	chr16:85621329:G:A	1.46171e-08	-1.71081	-4.46292e-10
85621902	chr16:85621902:A:G	2.0164e-08	-1.80007e-10	-1.3891
85622071	chr16:85622071:C:T	1.86482e-08	-1.80007e-10	-1.46725
85622128	chr16:85622128:C:T	2.59483e-07	1.16569	-4.46292e-10
85622129	chr16:85622129:G:A	1.92574e-08	-1.80007e-10	-1.43511
85622385	chr16:85622385:TC:T	1.95204e-08	-1.80007e-10	-1.42154
85622668	chr16:85622668:T:C	2.044e-08	-1.80007e-10	-1.37551
85622963	chr16:85622963:G:C	5.94397e-08	-1.80007e-10	-0.308041
85623108	chr16:85623108:C:T	2.03851e-08	-1.80007e-10	-1.3782
85623428	chr16:85623428:CTG:C	2.21356e-08	-1.80007e-10	-1.29581
85623484	chr16:85623484:T:A	1.87053e-08	-1.80007e-10	-1.4642
85623573	chr16:85623573:C:T	3.26437e-09	-1.78858	-1.42135
85623641	chr16:85623641:A:C	4.03054e-09	-1.78044	-1.21866
85623792	chr16:85623792:C:T	1.88768e-08	-1.80007e-10	-1.45507
85624027	chr16:85624027:T:C	2.15907e-08	-1.80007e-10	-1.32074
85624377	chr16:85624377:T:C	3.5427e-09	-1.72899	-1.39913
85624460	chr16:85624460:G:A	9.13988e-08	0.122229	-4.46292e-10
85625059	chr16:85625059:C:T	1.88917e-08	-1.80007e-10	-1.45428
85625149	chr16:85625149:G:A	1.35354e-08	-1.78769	-4.46292e-10
85625364	chr16:85625364:C:T	4.90636e-09	-1.33534	-1.46713
85625548	chr16:85625548:C:G	3.90804e-09	-1.60101	-1.42896
85625549	chr16:85625549:C:T	3.61011e-09	-1.6746	-1.43466
85625926	chr16:85625926:G:A	2.2418e-08	-1.80007e-10	-1.28314
85626103	chr16:85626103:G:T	2.67387e-08	-1.80007e-10	-1.10689
85626259	chr16:85626259:C:G	4.80591e-09	-1.63019	-1.19297
85626272	chr16:85626272:A:G	7.13301e-09	-1.44241	-0.985855
85626283	chr16:85626283:A:G	2.03619e-08	-1.80007e-10	-1.37934
85626313	chr16:85626313:C:T	1.88651e-08	-1.80007e-10	-1.45569
85626437	chr16:85626437:G:A	3.25295e-09	-1.79766	-1.41578
85626722	chr16:85626722:C:T	1.91643e-08	-1.43995	-4.46292e-10
85627267	chr16:85627267:C:A	3.34125e-09	-1.7835	-1.40316
85627937	chr16:85627937:G:C	2.42198e-08	-0.0678516	-1.13798
85628026	chr16:85628026:C:A	2.43305e-08	-1.80007e-10	-1.20127
85628469	chr16:85628469:G:A	1.89112e-08	-1.80007e-10	-1.45325
85628833	chr16:85628833:C:T	1.16192e-08	-1.18692	-0.753416
85629142	chr16:85629142:C:A	1.90059e-08	-1.80007e-10	-1.44826
85629304	chr16:85629304:A:G	1.94053e-08	-1.80007e-10	-1.42746
85629422	chr16:85629422:C:T	2.57416e-08	-1.80007e-10	-1.14489
85629579	chr16:85629579:G:T	1.95431e-08	-1.80007e-10	-1.42038
85629636	chr16:85629636:G:T	3.39828e-08	-1.49542	0.628268
85630287	chr16:85630287:A:G	1.01765e-07	-1.80007e-10	0.229666
85630337	chr16:85630337:A:G	1.46422e-08	-1.71777	0.00867738
85630410	chr16:85630410:T:C	1.73093e-08	-0.376898	-1.16486
85630555	chr16:85630555:A:G	2.37276e-08	-1.80007e-10	-1.22636
85630667	chr16:85630667:C:T	2.00448e-08	-1.80007e-10	-1.39503
85630847	chr16:85630847:C:T	5.1705e-09	-1.54651	-1.20352
85631249	chr16:85631249:G:A	2.18159e-08	-1.80007e-10	-1.31036
85631373	chr16:85631373:C:T	6.65577e-08	-1.80007e-10	-0.194933
85631821	chr16:85631821:A:G	4.52126e-08	-1.80007e-10	-0.581628
85631853	chr16:85631853:G:A	1.8836e-08	-1.80007e-10	-1.45723
85632330	chr16:85632330:T:C	8.69358e-09	-0.997081	-1.23334
85632483	chr16:85632483:G:A	1.2236e-07	-1.56167	1.97563
85632510	chr16:85632510:C:T	2.04436e-08	-1.80007e-10	-1.37534
85632813	chr16:85632813:G:A	6.81639e-09	-1.25751	-1.21616
85632934	chr16:85632934:G:A	2.0561e-08	-1.80007e-10	-1.36961
85633079	chr16:85633079:G:A	1.9913e-08	-1.40163	-4.46292e-10
85633175	chr16:85633175:G:A	2.44791e-08	-1.80007e-10	-1.19518
85633589	chr16:85633589:C:T	1.86489e-08	-1.80007e-10	-1.46722
85634198	chr16:85634198:C:T	1.86803e-08	-1.80007e-10	-1.46553
85634596	chr16:85634596:C:G	1.95073e-08	-1.80007e-10	-1.42222
85634758	chr16:85634758:C:T	2.37079e-08	-1.80007e-10	-1.2272
85634988	chr16:85634988:C:T	7.40274e-09	-1.57974	-0.811415
85635272	chr16:85635272:T:C	1.8993e-08	-1.44893	-4.46292e-10
85635384	chr16:85635384:C:G	1.41206e-07	1.43127	-0.874055
85635594	chr16:85635594:T:C	2.84917e-08	-1.56309	0.519702
85635630	chr16:85635630:C:T	3.61106e-08	-1.56671	0.760298
85635636	chr16:85635636:C:T	4.41217e-08	-1.80007e-10	-0.606051
85635696	chr16:85635696:G:A	2.25953e-08	-1.27526	-4.46292e-10
85635708	chr16:85635708:G:A	1.76887e-08	-1.52008	-4.46292e-10
85635749	chr16:85635749:T:C	9.98373e-08	-1.80007e-10	0.210538
85635770	chr16:85635770:C:T	1.01715e-07	1.47381	-1.24464
85635901	chr16:85635901:C:T	6.44579e-08	-1.80007e-10	-0.22699
85635998	chr16:85635998:T:C	1.79715e-06	4.33475	-1.2338
85636499	chr16:85636499:G:A	6.88313e-08	-1.80007e-10	-0.161344
85636569	chr16:85636569:G:A	3.47842e-08	-1.80007e-10	-0.843841
85636592	chr16:85636592:G:A	1.87701e-08	-1.80007e-10	-1.46074
85636740	chr16:85636740:G:A	1.33364e-07	-1.80007e-10	0.500083
85636846	chr16:85636846:C:T	2.218e-08	-1.80007e-10	-1.29381
85636858	chr16:85636858:C:G	1.875e-08	-1.80007e-10	-1.46181
85636977	chr16:85636977:G:A	3.61895e-08	-1.80007e-10	-0.804235
85637281	chr16:85637281:T:C	3.63214e-08	-0.800596	-4.46292e-10
85637330	chr16:85637330:C:T	1.94197e-05	6.88382	-1.40278
85637642	chr16:85637642:C:T	7.02598e-07	3.22636	-1.06458
85637687	chr16:85637687:T:C	3.72577e-09	-1.79423	-1.2835
85637851	chr16:85637851:C:T	2.44535e-08	-1.19623	-4.46292e-10
85637852	chr16:85637852:G:A	2.89367e-08	-1.80007e-10	-1.02789
85637856	chr16:85637856:G:T	6.87394e-06	5.89542	-1.45293
85638027	chr16:85638027:G:A	3.36189e-08	-1.80007e-10	-0.877914
85638107	chr16:85638107:A:G	1.71265e-07	0.150561	0.599651
85638599	chr16:85638599:C:T	3.43648e-08	-1.80007e-10	-0.85597
85638632	chr16:85638632:C:T	3.78146e-08	-0.760308	-4.46292e-10
85638786	chr16:85638786:C:T	3.08546e-09	-1.79903	-1.46727
85638818	chr16:85638818:C:T	7.23679e-07	3.40876	-1.21741
85638862	chr16:85638862:C:T	4.61478e-09	-1.76387	-1.09987
85638914	chr16:85638914:C:G	5.07757e-08	-1.80007e-10	-0.465586
85638936	chr16:85638936:G:C	4.60855e-08	-1.80007e-10	-0.562505
85639039	chr16:85639039:G:A	1.95919e-08	-1.80007e-10	-1.41789
85639218	chr16:85639218:C:T	1.5445e-08	-1.65572	-4.46292e-10
85639287	chr16:85639287:A:G	2.14235e-08	-1.80007e-10	-1.32852
85639384	chr16:85639384:A:T	3.92414e-08	-1.80007e-10	-0.723271
85639482	chr16:85639482:C:T	6.64495e-09	-1.45214	-1.04701
85639484	chr16:85639484:A:G	1.17273e-08	-1.7917	-0.139379
85639493	chr16:85639493:GGGCGCCA:G	3.5381e-07	2.63541	-1.15965
85639619	chr16:85639619:C:T	2.91734e-08	-1.80007e-10	-1.01974
85639745	chr16:85639745:C:T	2.16442e-08	-1.80007e-10	-1.31826
85639851	chr16:85639851:A:G	1.8672e-08	-1.80007e-10	-1.46598
85639861	chr16:85639861:C:T	5.50581e-09	-1.79904	-0.888159
85640363	chr16:85640363:T:C	7.28311e-07	3.61138	-1.41366
85640387	chr16:85640387:G:A	2.13851e-08	-1.80007e-10	-1.33031
85640672	chr16:85640672:C:T	1.88097e-08	-1.80007e-10	-1.45863
85640910	chr16:85640910:A:G	5.58027e-08	1.09493	-1.46612
85641238	chr16:85641238:C:T	1.67769e-08	-1.573	-4.46292e-10
85641316	chr16:85641316:G:A	3.41202e-07	1.43947	-4.46292e-10
85641410	chr16:85641410:G:A	2.62063e-06	3.09121	0.386952
85641628	chr16:85641628:C:T	3.73794e-08	-1.80007e-10	-0.771883
85642048	chr16:85642048:C:T	2.29566e-08	-1.80007e-10	-1.2594
85642189	chr16:85642189:A:G	1.97262e-08	-1.80007e-10	-1.41105
85642266	chr16:85642266:A:G	8.75228e-08	1.54361	-1.46472
85642461	chr16:85642461:GC:G	4.29176e-09	-1.75607	-1.18023
85642513	chr16:85642513:G:A	2.35443e-08	-1.80007e-10	-1.23412
85642514	chr16:85642514:C:A	2.47058e-07	2.19895	-1.08233
85642521	chr16:85642521:A:G	3.45667e-08	-1.80007e-10	-0.850111
85642756	chr16:85642756:T:G	2.21387e-08	-1.80007e-10	-1.29568
85642785	chr16:85642785:G:A	1.94518e-08	-1.80007e-10	-1.42507
85642861	chr16:85642861:T:C	3.59662e-08	-1.80007e-10	-0.810423
85643411	chr16:85643411:G:A	1.58385e-08	-1.74317	0.112604
85643905	chr16:85643905:G:A	1.66588e-07	-1.80007e-10	0.722524
85644053	chr16:85644053:C:T	1.97795e-08	-1.80007e-10	-1.40836
85644433	chr16:85644433:G:A	4.34421e-08	-1.80007e-10	-0.621573
85644825	chr16:85644825:C:T	1.99383e-08	-1.80007e-10	-1.40036
85645174	chr16:85645174:C:T	3.1456e-09	-1.78073	-1.46627
85645180	chr16:85645180:T:C	4.86371e-08	0.0836065	-0.592222
85645312	chr16:85645312:G:A	1.87366e-08	-1.80007e-10	-1.46253
85645466	chr16:85645466:C:T	4.5912e-08	-1.80007e-10	-0.566277
85645537	chr16:85645537:C:G	2.4161e-08	-1.80007e-10	-1.20826
85645571	chr16:85645571:GC:G	2.37604e-08	-1.80007e-10	-1.22498
85645878	chr16:85645878:A:G	2.54217e-08	-1.80007e-10	-1.1574
85646116	chr16:85646116:CT:C	2.89028e-08	-1.80007e-10	-1.02906
85646241	chr16:85646241:T:G	2.71772e-08	-1.80007e-10	-1.09062
85646270	chr16:85646270:A:G	2.39798e-08	-1.80007e-10	-1.21579
85646282	chr16:85646282:G:A	1.04221e-08	-1.26088	-0.788196
85646338	chr16:85646338:C:T	1.32631e-08	-0.494537	-1.31348
85646386	chr16:85646386:T:G	2.99826e-08	0.343759	-1.33615
85646497	chr16:85646497:T:C	5.23459e-08	-0.435129	-4.46292e-10
85646766	chr16:85646766:G:A	0.00371021	12.2008	-1.46722
85646785	chr16:85646785:C:A	1.49947e-07	-1.80007e-10	0.617279
85646809	chr16:85646809:A:G	5.76093e-09	-1.43835	-1.20356
85647225	chr16:85647225:A:G	2.03308e-08	-1.80007e-10	-1.38087
85647247	chr16:85647247:C:T	2.75693e-07	-1.80007e-10	1.22629
85647767	chr16:85647767:A:G	6.70182e-08	-1.80007e-10	-0.188038
85647809	chr16:85647809:A:T	6.7284e-09	-1.07246	-1.41421
85647829	chr16:85647829:T:C	0.179552	15.4805	-0.867552
85647863	chr16:85647863:G:C	9.97184e-08	-1.80007e-10	0.209348
85647918	chr16:85647918:G:A	2.97768e-08	-1.80007e-10	-0.999274
85647951	chr16:85647951:G:A	0.00015058	8.99652	-1.46728
85648084	chr16:85648084:C:T	5.1394e-08	-1.80007e-10	-0.453482
85648185	chr16:85648185:G:T	1.45195e-08	-1.71751	-4.46292e-10
85648262	chr16:85648262:C:T	6.22704e-09	-1.19271	-1.3714
85648371	chr16:85648371:C:T	1.98021e-08	-1.80007e-10	-1.40721
85648465	chr16:85648465:G:C	2.1318e-07	1.73375	-0.764616
85648865	chr16:85648865:C:T	4.9865e-09	-1.5461	-1.24017
85649012	chr16:85649012:G:A	9.2328e-09	-0.762196	-1.40804
85649210	chr16:85649210:C:T	1.92854e-08	-1.80007e-10	-1.43365
85649565	chr16:85649565:C:T	1.65911e-08	-0.390193	-1.19394
85649599	chr16:85649599:C:T	1.11523e-07	1.24498	-0.923756
85649604	chr16:85649604:C:T	3.76669e-08	-1.16365	0.399432
85649663	chr16:85649663:G:A	2.80086e-08	-1.80007e-10	-1.06049
85649970	chr16:85649970:G:T	2.13709e-08	-1.80007e-10	-1.33097
85650289	chr16:85650289:GC:G	1.34721e-08	-0.671923	-1.12046
85650729	chr16:85650729:T:C	1.37913e-08	-0.401601	-1.36736
85650974	chr16:85650974:C:T	2.12567e-08	-1.80007e-10	-1.33633
85651276	chr16:85651276:G:T	2.60159e-08	-1.80007e-10	-1.13429
85651287	chr16:85651287:C:T	3.29751e-09	-1.78137	-1.41847
85651391	chr16:85651391:C:T	3.67117e-09	-1.63947	-1.45302
85651595	chr16:85651595:C:T	1.79285e-08	-1.50661	-4.46292e-10
85651820	chr16:85651820:C:G	3.55038e-09	-1.66032	-1.46563
85652150	chr16:85652150:T:C	8.44918e-07	3.38018	-1.03395
85652288	chr16:85652288:G:C	2.34112e-08	-1.80007e-10	-1.23979
85652295	chr16:85652295:C:T	1.10408e-08	-0.529088	-1.46232
85652404	chr16:85652404:C:T	1.82851e-07	-1.80007e-10	0.815667
85652539	chr16:85652539:G:A	4.13458e-06	5.26532	-1.33118
85652724	chr16:85652724:G:A	4.3461e-08	-0.621139	-4.46292e-10
85652884	chr16:85652884:G:T	2.31007e-08	-1.80007e-10	-1.25314
85652974	chr16:85652974:C:T	1.86536e-08	-1.80007e-10	-1.46697
85653896	chr16:85653896:C:G	9.25682e-09	-0.840201	-1.32744
85653923	chr16:85653923:G:A	6.8528e-08	-0.16576	-4.46292e-10
85655550	chr16:85655550:C:T	2.31969e-08	-1.80007e-10	-1.24898
85655888	chr16:85655888:G:A	1.89686e-08	-1.80007e-10	-1.45022
85656045	chr16:85656045:C:T	4.27695e-08	-1.80007e-10	-0.637177
85656057	chr16:85656057:A:G	2.11727e-08	-1.80007e-10	-1.34029
85656300	chr16:85656300:T:C	2.07663e-08	-1.80007e-10	-1.35967
85656331	chr16:85656331:C:T	2.07635e-08	-1.80007e-10	-1.35981
85656563	chr16:85656563:C:G	2.07131e-08	-1.80007e-10	-1.36224
85656583	chr16:85656583:C:T	2.46545e-08	-1.80007e-10	-1.18804
85656906	chr16:85656906:G:C	2.0064e-08	-1.80007e-10	-1.39407
85657153	chr16:85657153:T:A	2.27112e-08	-1.80007e-10	-1.27014
85657180	chr16:85657180:G:C	2.35016e-08	-1.05532	-0.180611
85657294	chr16:85657294:G:A	2.49511e-08	-1.80007e-10	-1.17609
85658330	chr16:85658330:C:T	2.40552e-06	4.85461	-1.46209
85658655	chr16:85658655:G:A	2.88853e-08	-1.02967	-4.46292e-10
85658727	chr16:85658727:A:C	1.9818e-08	-1.80007e-10	-1.40641
85658863	chr16:85658863:G:A	2.01375e-08	-1.80007e-10	-1.39042
85659633	chr16:85659633:G:A	1.8673e-08	-1.80007e-10	-1.46592
85660865	chr16:85660865:T:C	0.00887696	12.328	-0.721994
85660876	chr16:85660876:C:G	2.27662e-08	-1.80007e-10	-1.26772
85662253	chr16:85662253:G:T	2.00145e-08	-1.80007e-10	-1.39654
85662351	chr16:85662351:G:A	3.92534e-08	-1.80007e-10	-0.722964
85662360	chr16:85662360:T:C	2.07403e-08	-1.80007e-10	-1.36093
85662582	chr16:85662582:C:CTG	4.26568e-08	-1.80007e-10	-0.639816
85662598	chr16:85662598:C:T	1.99166e-08	-1.80007e-10	-1.40145
85662806	chr16:85662806:C:T	8.27562e-09	-1.0024	-1.27729
85663114	chr16:85663114:C:T	1.27545e-08	-0.595221	-1.2519
85663652	chr16:85663652:G:A	2.37194e-08	-1.80007e-10	-1.22671
85664209	chr16:85664209:C:T	1.87509e-08	-1.80007e-10	-1.46176
85665234	chr16:85665234:T:C	2.64997e-08	-1.80007e-10	-1.11587
85665269	chr16:85665269:C:T	1.94638e-08	-1.80007e-10	-1.42445
85665296	chr16:85665296:T:G	1.87704e-08	-1.80007e-10	-1.46072
85665833	chr16:85665833:G:A	1.92319e-08	-1.80007e-10	-1.43643
85666149	chr16:85666149:G:A	2.22133e-08	-1.80007e-10	-1.29231
85666470	chr16:85666470:A:G	1.52834e-07	-1.80007e-10	0.636348
85666501	chr16:85666501:C:T	2.02763e-08	-1.80007e-10	-1.38355
85666754	chr16:85666754:G:A	0.000282129	9.58165	-1.42453
85666799	chr16:85666799:A:G	2.69814e-08	-1.80007e-10	-1.09785
85666843	chr16:85666843:T:G	1.44421e-07	-1.80007e-10	0.579729
85666943	chr16:85666943:T:C	1.96265e-08	-1.80007e-10	-1.41612
85666985	chr16:85666985:G:A	4.14127e-08	-1.80007e-10	-0.669415
85667027	chr16:85667027:T:C	1.9337e-08	-1.80007e-10	-1.43098
85667293	chr16:85667293:G:GCCATACCA	1.97278e-08	-1.80007e-10	-1.41098
85667363	chr16:85667363:C:A	7.06878e-09	-1.03774	-1.39957
85667409	chr16:85667409:C:T	2.94235e-08	-1.80007e-10	-1.01121
85668423	chr16:85668423:A:C	1.88105e-08	-1.80007e-10	-1.45859
85668582	chr16:85668582:G:A	1.95809e-08	-1.80007e-10	-1.41845
85669073	chr16:85669073:G:A	1.4498e-08	-1.71899	-4.46292e-10
85669084	chr16:85669084:T:C	1.05256e-06	3.44057	-0.874588
85669086	chr16:85669086:G:A	1.95671e-08	-1.80007e-10	-1.41915
85669459	chr16:85669459:C:T	1.10013e-07	-1.80007e-10	0.307593
85670104	chr16:85670104:G:C	3.50017e-08	-1.80007e-10	-0.837607
85671115	chr16:85671115:T:C	2.02848e-08	-1.80007e-10	-1.38313
85672274	chr16:85672274:C:T	1.21707e-08	-0.850904	-1.04306
85672295	chr16:85672295:G:A	1.60431e-08	-0.640158	-0.977565
85672441	chr16:85672441:A:C	5.74428e-07	2.66029	-0.699915
85672617	chr16:85672617:C:T	6.55926e-08	-1.80007e-10	-0.209539
85672697	chr16:85672697:A:C	4.26238e-08	-1.80007e-10	-0.640591
85672958	chr16:85672958:G:A	3.72658e-05	7.5963	-1.46347
85673254	chr16:85673254:T:G	2.49205e-08	-1.80007e-10	-1.17731
85674071	chr16:85674071:A:G	2.28756e-08	-1.80007e-10	-1.26293
85674261	chr16:85674261:T:C	1.21769e-07	-1.80007e-10	0.409126
85674566	chr16:85674566:A:C	2.19056e-08	-1.80007e-10	-1.30626
85675048	chr16:85675048:C:G	2.11871e-08	-1.80007e-10	-1.33961
85675059	chr16:85675059:T:A	1.28595e-07	1.37481	-0.911147
85675226	chr16:85675226:G:T	2.06214e-08	-1.80007e-10	-1.36667
85675412	chr16:85675412:T:C	2.20326e-08	-1.80007e-10	-1.30048
85675938	chr16:85675938:G:C	7.9409e-09	-0.912156	-1.40882
85676901	chr16:85676901:G:A	3.66691e-08	-1.80007e-10	-0.791069
85676966	chr16:85676966:G:A	5.15072e-08	-1.80007e-10	-0.451281
85677377	chr16:85677377:C:T	0.000173772	9.12194	-1.44944
85677805	chr16:85677805:C:G	4.75652e-09	-1.43411	-1.39938
85677896	chr16:85677896:T:C	8.17614e-05	8.26672	-1.34817
85678163	chr16:85678163:G:A	1.94641e-08	-0.119514	-1.30492
85678642	chr16:85678642:T:G	8.71758e-08	-1.80007e-10	0.0749239
85678806	chr16:85678806:G:A	3.10394e-08	-1.80007e-10	-0.957747
85679453	chr16:85679453:G:C	2.70774e-08	-1.80007e-10	-1.0943
85679608	chr16:85679608:G:A	1.16401e-08	-0.493765	-1.44478
85679769	chr16:85679769:T:C	3.34309e-08	-1.80007e-10	-0.883523
85680140	chr16:85680140:T:C	1.3912e-08	-1.76025	-4.46292e-10
85680356	chr16:85680356:G:A	1.89145e-08	-1.80007e-10	-1.45307
85680640	chr16:85680640:A:C	2.21206e-05	5.51891	0.0923557
85681118	chr16:85681118:A:G	1.8646e-08	-1.80007e-10	-1.46737
85681191	chr16:85681191:G:A	8.96405e-08	-1.80007e-10	0.102804
85681204	chr16:85681204:A:G	1.88735e-08	-1.80007e-10	-1.45524
85681834	chr16:85681834:T:A	8.04398e-05	8.35995	-1.45769
85681958	chr16:85681958:T:C	3.54349e-08	-1.80007e-10	-0.825305
85682153	chr16:85682153:A:T	1.89279e-08	-1.80007e-10	-1.45237
85682170	chr16:85682170:C:T	1.92285e-08	-1.80007e-10	-1.43661
85682273	chr16:85682273:T:C	2.32705e-08	-1.80007e-10	-1.24582
85682515	chr16:85682515:G:A	2.82677e-08	-1.80007e-10	-1.05128
85682697	chr16:85682697:C:A	3.47617e-08	-1.80007e-10	-0.844487
85682760	chr16:85682760:A:G	0.000629806	10.4026	-1.44245
85682857	chr16:85682857:A:G	1.04258e-08	-0.908512	-1.14021
85682995	chr16:85682995:A:G	3.9263e-08	-0.72272	-4.46292e-10
85683006	chr16:85683006:T:A	0.000437344	9.99818	-1.40271
85683226	chr16:85683226:A:G	0.000524563	10.1971	-1.41974
85683241	chr16:85683241:T:C	3.22366e-08	-0.627975	-0.291927
85683401	chr16:85683401:C:CT	1.89394e-08	-1.80007e-10	-1.45176
85684199	chr16:85684199:T:C	5.44891e-09	-1.23038	-1.46721
85684260	chr16:85684260:G:A	2.246e-08	-0.693185	-0.588081
85684549	chr16:85684549:C:A	3.33487e-08	-0.555822	-0.330161
85684620	chr16:85684620:G:A	2.44121e-08	-0.633428	-0.564496
85684768	chr16:85684768:T:C	1.86555e-08	-1.80007e-10	-1.46686
85685094	chr16:85685094:C:G	1.7671e-08	-1.52108	-4.46292e-10
85685192	chr16:85685192:G:C	3.73609e-09	-1.67856	-1.3964
85685275	chr16:85685275:A:T	9.53339e-09	-0.778466	-1.35974
85685312	chr16:85685312:C:A	0.00014075	8.86266	-1.40092
85685458	chr16:85685458:T:G	2.07189e-08	0.0662009	-1.42816
85686052	chr16:85686052:A:G	8.13105e-05	8.23574	-1.32272
85686242	chr16:85686242:G:C	3.42667e-08	-1.80007e-10	-0.858828
85686380	chr16:85686380:T:C	2.02301e-08	-1.80007e-10	-1.38583
85686550	chr16:85686550:C:G	2.22962e-08	-1.80007e-10	-1.28859
85687182	chr16:85687182:C:T	1.00284e-06	3.75396	-1.23636
85687391	chr16:85687391:C:T	2.00426e-08	-1.80007e-10	-1.39514
85687828	chr16:85687828:G:A	2.04728e-08	-1.80007e-10	-1.3739
85687962	chr16:85687962:G:A	1.89626e-08	-1.80007e-10	-1.45054
85688163	chr16:85688163:G:A	6.74167e-09	-1.09513	-1.38956
85688273	chr16:85688273:C:A	4.63942e-08	-1.80007e-10	-0.555828
85688432	chr16:85688432:G:C	9.45116e-08	-1.80007e-10	0.15572
85688441	chr16:85688441:G:C	2.38382e-08	-0.0728418	-1.14887
85688801	chr16:85688801:G:A	7.16092e-08	-1.80007e-10	-0.121779
85688890	chr16:85688890:A:C	9.61167e-09	-1.67703	-0.452992
85688927	chr16:85688927:A:T	7.4577e-09	-1.19129	-1.19246
85689043	chr16:85689043:T:C	1.03277e-08	-1.58589	-0.472281
85689090	chr16:85689090:C:G	4.71823e-09	-1.55573	-1.28584
85689106	chr16:85689106:G:C	2.69408e-08	-1.09936	-4.46292e-10
85689210	chr16:85689210:C:T	2.00698e-08	-1.80007e-10	-1.39379
85689287	chr16:85689287:A:G	1.23279e-08	-1.64209	-0.239049
85689315	chr16:85689315:C:T	1.86517e-08	-1.80007e-10	-1.46707
85689436	chr16:85689436:C:T	1.96109e-05	6.41284	-0.922004
85689439	chr16:85689439:T:C	7.27561e-09	-1.53924	-0.869238
85689458	chr16:85689458:C:A	9.09352e-09	-0.902148	-1.28329
85689989	chr16:85689989:GTC:CTC	6.89895e-09	-1.66352	-0.798113
85690420	chr16:85690420:A:G	1.98638e-08	-1.80007e-10	-1.40411
85690854	chr16:85690854:G:A	2.92353e-07	1.28496	-4.46292e-10
85690859	chr16:85690859:T:C	2.03198e-08	-1.80007e-10	-1.3814
85691131	chr16:85691131:C:G	6.68464e-09	-1.41872	-1.07447
85692440	chr16:85692440:C:T	2.51634e-08	-1.80007e-10	-1.16761
85692626	chr16:85692626:C:T	1.93021e-08	-1.80007e-10	-1.43279
85692635	chr16:85692635:G:T	1.92556e-08	-1.80007e-10	-1.4352
85692872	chr16:85692872:C:T	1.90725e-08	-1.80007e-10	-1.44475
85693991	chr16:85693991:G:A	1.9361e-08	-1.80007e-10	-1.42974
85694088	chr16:85694088:T:C	3.72514e-08	-0.775312	-4.46292e-10
85694517	chr16:85694517:G:A	2.1375e-08	-1.80007e-10	-1.33078
85694546	chr16:85694546:T:C	0.000117271	8.56164	-1.2824
85695025	chr16:85695025:G:A	2.15454e-08	-1.80007e-10	-1.32284
85695045	chr16:85695045:T:C	0.000141791	8.7972	-1.3281
85695073	chr16:85695073:G:A	3.2015e-05	7.43007	-1.44912
85695675	chr16:85695675:A:G	3.08983e-05	7.33803	-1.39257
85695692	chr16:85695692:A:T	4.7682e-08	-1.80007e-10	-0.52845
85696070	chr16:85696070:C:G	1.90689e-08	-1.80007e-10	-1.44494
85696303	chr16:85696303:G:A	2.1018e-08	-1.80007e-10	-1.34762
85696595	chr16:85696595:A:G	4.99864e-09	-1.38372	-1.40012
85696952	chr16:85696952:G:A	1.52495e-05	6.6427	-1.4034
85697425	chr16:85697425:G:A	2.88765e-08	-1.80007e-10	-1.02998
85697743	chr16:85697743:A:T	2.53891e-08	-1.80007e-10	-1.15868
85697804	chr16:85697804:G:A	5.53404e-09	-1.2313	-1.45078
85697882	chr16:85697882:A:G	2.89501e-08	-1.80007e-10	-1.02743
85697907	chr16:85697907:G:T	2.09527e-08	-1.80007e-10	-1.35074
85698307	chr16:85698307:G:C	2.26342e-08	-1.27354	-4.46292e-10
85698850	chr16:85698850:C:A	5.33421e-08	0.848821	-1.2651
85698903	chr16:85698903:T:C	3.47271e-08	-1.80007e-10	-0.845481
85699089	chr16:85699089:C:T	3.80976e-05	7.50001	-1.3451
85699102	chr16:85699102:T:G	0.000784917	10.3829	-1.20254
85699161	chr16:85699161:C:T	0.000125074	8.80529	-1.46164
85699245	chr16:85699245:TC:T	0.000593645	10.1208	-1.21979
85699256	chr16:85699256:A:G	3.3974e-05	7.45416	-1.41381
85699336	chr16:85699336:C:T	8.81263e-09	-0.783659	-1.43316
85699383	chr16:85699383:G:C	3.05074e-05	7.3755	-1.44278
85699584	chr16:85699584:C:T	4.10997e-05	7.64606	-1.4153
85699585	chr16:85699585:G:A	3.55245e-08	-1.80007e-10	-0.82278
85699678	chr16:85699678:G:C	1.14823e-05	6.38229	-1.42674
85699704	chr16:85699704:T:C	2.67848e-05	7.15173	-1.34914
85699764	chr16:85699764:C:A	3.13023e-08	-1.80007e-10	-0.949311
85699861	chr16:85699861:G:A	3.80488e-05	7.58368	-1.43006
85699966	chr16:85699966:T:C	1.05843e-05	6.02919	-1.15506
85700046	chr16:85700046:G:A	3.21228e-08	-1.80007e-10	-0.923438
85700125	chr16:85700125:A:T	2.28987e-08	-1.80007e-10	-1.26192
85700316	chr16:85700316:A:G	5.71164e-09	-1.18534	-1.46516
85700338	chr16:85700338:G:A	2.49707e-08	-1.80007e-10	-1.1753
85700379	chr16:85700379:A:G	2.73108e-08	-1.80007e-10	-1.08572
85700408	chr16:85700408:C:T	1.03593e-05	6.2146	-1.36196
85700907	chr16:85700907:G:T	7.31398e-09	-0.989202	-1.41401
85700925	chr16:85700925:C:T	3.23314e-08	-1.80007e-10	-0.916964
85700966	chr16:85700966:A:C	4.71855e-09	-1.59251	-1.249
85701012	chr16:85701012:G:C	5.43565e-09	-1.36346	-1.33656
85701017	chr16:85701017:C:T	1.91319e-08	-1.80007e-10	-1.44165
85701093	chr16:85701093:A:C	1.66265e-08	-1.582	-4.46292e-10
85701200	chr16:85701200:A:G	2.15237e-08	-1.80007e-10	-1.32385
85701224	chr16:85701224:A:G	4.37324e-09	-1.74662	-1.17088
85701531	chr16:85701531:C:G	1.87194e-08	-1.80007e-10	-1.46344
85701777	chr16:85701777:A:C	2.7572e-08	-1.80007e-10	-1.0762
85702036	chr16:85702036:G:A	4.28269e-09	-1.60616	-1.33226
85702046	chr16:85702046:A:G	7.568e-09	-1.61866	-0.750415
85702104	chr16:85702104:G:A	7.32776e-05	7.80068	-0.991668
85702393	chr16:85702393:TTCCCTTCCTTCCCTTCCTTCC:T	3.30486e-08	-1.80007e-10	-0.895025
85702504	chr16:85702504:C:T	5.51831e-05	6.52541	-4.46292e-10
85702557	chr16:85702557:C:T	1.86955e-08	-1.80007e-10	-1.46472
85702823	chr16:85702823:C:T	9.82505e-09	-1.70643	-0.401642
85702834	chr16:85702834:G:C	1.89346e-08	-1.80007e-10	-1.45201
85702837	chr16:85702837:T:A	1.96784e-08	-1.80007e-10	-1.41348
85702867	chr16:85702867:A:G	1.86613e-08	-1.80007e-10	-1.46655
85702875	chr16:85702875:T:C	6.40041e-07	3.4535	-1.38498
85703265	chr16:85703265:C:T	0.000147313	7.17491	0.332406
85703315	chr16:85703315:C:G	3.59135e-08	-1.80007e-10	-0.811889
85703661	chr16:85703661:C:T	0.00020838	7.28884	0.565275
85703745	chr16:85703745:G:A	1.69715e-07	0.741117	-4.46292e-10
85703784	chr16:85703784:C:T	7.20196e-07	3.61829	-1.43177
85703853	chr16:85703853:G:A	2.97068e-08	-1.80007e-10	-1.00163
85703896	chr16:85703896:C:T	5.71931e-09	-1.65268	-0.996473
85704682	chr16:85704682:C:T	3.33274e-08	-1.80007e-10	-0.886622
85705091	chr16:85705091:G:A	1.91872e-08	-1.80007e-10	-1.43876
85705189	chr16:85705189:T:A	1.35361e-08	-1.71018	-0.0774682
85705325	chr16:85705325:C:T	1.98304e-08	-1.80007e-10	-1.40579
85705922	chr16:85705922:T:C	2.75151e-08	-1.80007e-10	-1.07827
85706342	chr16:85706342:A:C	5.57528e-08	-1.80007e-10	-0.372076
85706394	chr16:85706394:T:C	2.12828e-08	-1.80007e-10	-1.33511
85706437	chr16:85706437:C:T	2.87419e-08	-1.80007e-10	-1.03465
85706626	chr16:85706626:ACAC:A	9.4185e-07	3.43354	-0.978702
85706654	chr16:85706654:ATGCACACACC:A	1.86545e-08	-1.80007e-10	-1.46692
85706747	chr16:85706747:A:G	1.91482e-08	-1.80007e-10	-1.44079
85707144	chr16:85707144:C:T	7.11018e-09	-1.14415	-1.28733
85707220	chr16:85707220:C:T	2.45954e-08	-1.80007e-10	-1.19044
85707259	chr16:85707259:G:C	4.23427e-08	-1.80007e-10	-0.647206
85707269	chr16:85707269:T:C	1.90578e-08	-1.80007e-10	-1.44553
85707370	chr16:85707370:C:G	3.43986e-08	-1.80007e-10	-0.854987
85707651	chr16:85707651:C:G	8.5269e-05	7.33945	-0.378891
85708130	chr16:85708130:C:T	1.95124e-08	-1.80007e-10	-1.42195
85708299	chr16:85708299:C:T	2.16892e-08	-1.80007e-10	-1.31619
85708331	chr16:85708331:A:G	3.28988e-08	-1.80007e-10	-0.899566
85708362	chr16:85708362:T:C	2.90836e-08	-1.80007e-10	-1.02283
85708383	chr16:85708383:G:C	2.27461e-08	-1.80007e-10	-1.26861
85708424	chr16:85708424:G:A	2.73608e-08	-1.80007e-10	-1.08389
85708655	chr16:85708655:G:A	6.4991e-08	-1.80007e-10	-0.218754
85709082	chr16:85709082:T:C	3.45766e-08	-1.80007e-10	-0.849825
85709287	chr16:85709287:G:C	4.80502e-08	-1.80007e-10	-0.520756
85709344	chr16:85709344:A:C	9.37754e-09	-1.26772	-0.886965
85709553	chr16:85709553:G:A	1.93866e-08	-1.80007e-10	-1.42842
85710126	chr16:85710126:C:G	5.22826e-07	3.12414	-1.25789
85710213	chr16:85710213:C:T	1.86891e-08	-1.80007e-10	-1.46506
85710614	chr16:85710614:C:T	2.73554e-07	2.6493	-1.43081
85710687	chr16:85710687:A:G	1.95573e-08	-1.80007e-10	-1.41966
85710790	chr16:85710790:C:T	2.81235e-08	-1.80007e-10	-1.0564
85711171	chr16:85711171:C:T	4.12927e-07	3.09577	-1.46551
85711212	chr16:85711212:C:G	3.83585e-08	-1.80007e-10	-0.746026
85711490	chr16:85711490:G:A	1.958e-08	-1.80007e-10	-1.4185
85711882	chr16:85711882:C:T	7.00027e-08	-1.80007e-10	-0.144469
85712007	chr16:85712007:C:T	2.31473e-08	-1.80007e-10	-1.25112
85712474	chr16:85712474:G:A	5.52767e-07	3.38659	-1.46465
85712748	chr16:85712748:C:T	1.26516e-07	-1.80007e-10	0.447365
85713039	chr16:85713039:C:T	1.28363e-07	-1.80007e-10	0.46186
85713222	chr16:85713222:A:G	1.14998e-05	5.99764	-1.04056
85713615	chr16:85713615:G:C	1.35075e-07	-1.80007e-10	0.512826
85713733	chr16:85713733:A:G	1.00955e-07	-1.80007e-10	0.221677
85713819	chr16:85713819:G:A	3.0225e-07	2.78562	-1.46737
85714059	chr16:85714059:G:A	5.39205e-08	-1.80007e-10	-0.405493
85714326	chr16:85714326:G:C	7.31515e-08	1.20755	-1.30802
85714789	chr16:85714789:G:A	4.12621e-08	-1.80007e-10	-0.673059
85714798	chr16:85714798:A:G	2.31094e-08	-1.80007e-10	-1.25276
85714894	chr16:85714894:C:T	7.4323e-08	1.37615	-1.46073
85715767	chr16:85715767:A:G	2.52291e-08	-1.80007e-10	-1.165
85715799	chr16:85715799:C:T	4.58517e-08	-1.80007e-10	-0.56759
85716060	chr16:85716060:G:A	4.40858e-08	-1.80007e-10	-0.606865
85716990	chr16:85716990:G:A	1.97249e-08	-1.80007e-10	-1.41112
85717045	chr16:85717045:C:T	2.7494e-08	-1.80007e-10	-1.07903
85717184	chr16:85717184:T:C	2.06738e-08	-1.80007e-10	-1.36414
85717400	chr16:85717400:C:T	1.98969e-08	-1.80007e-10	-1.40244
85717485	chr16:85717485:T:A	2.61337e-08	-1.80007e-10	-1.12978
85718135	chr16:85718135:C:T	3.19478e-08	-1.80007e-10	-0.928898
85718343	chr16:85718343:G:A	4.54539e-08	-0.576305	-4.46292e-10
85718512	chr16:85718512:C:T	2.18642e-06	4.56256	-1.26555
85718943	chr16:85718943:T:A	2.94619e-08	-1.80007e-10	-1.0099
85719110	chr16:85719110:G:A	5.11865e-08	-0.457528	-4.46292e-10
85719140	chr16:85719140:A:G	1.58831e-07	1.47043	-0.795592
85719174	chr16:85719174:G:C	4.0068e-08	-1.80007e-10	-0.702426
85719411	chr16:85719411:G:A	2.22892e-08	-1.80007e-10	-1.2889
85719632	chr16:85719632:G:C	2.28155e-08	-1.80007e-10	-1.26556
85719642	chr16:85719642:A:G	2.08549e-08	-1.80007e-10	-1.35541
85719659	chr16:85719659:A:G	7.85466e-08	1.33084	-1.36015
85719660	chr16:85719660:C:G	3.31246e-08	-1.80007e-10	-0.892727
85719789	chr16:85719789:G:A	1.95801e-08	-1.80007e-10	-1.41849
85719959	chr16:85719959:A:C	2.79632e-08	-1.80007e-10	-1.06212
85720114	chr16:85720114:T:C	2.78176e-08	-1.80007e-10	-1.06733
85720163	chr16:85720163:C:T	2.89588e-08	-1.80007e-10	-1.02713
85720462	chr16:85720462:C:G	2.84002e-08	-1.80007e-10	-1.04661
85720737	chr16:85720737:C:T	2.21602e-07	1.37854	-0.370663
85720752	chr16:85720752:G:A	2.37273e-08	-1.80007e-10	-1.22638
85720899	chr16:85720899:C:T	4.37748e-07	1.27753	0.411116
85721046	chr16:85721046:G:A	2.55251e-06	4.76328	-1.31146
85721065	chr16:85721065:T:A	2.09262e-08	-1.80007e-10	-1.352
85721310	chr16:85721310:T:G	1.29292e-07	1.10924	-0.640173
85721401	chr16:85721401:A:G	4.88565e-08	0.82162	-1.32574
85721511	chr16:85721511:T:C	2.77306e-08	-1.80007e-10	-1.07047
85721783	chr16:85721783:T:C	3.97671e-08	0.689117	-1.39908
85722189	chr16:85722189:A:G	1.89223e-08	-1.80007e-10	-1.45266
85722368	chr16:85722368:G:A	4.88856e-08	-1.80007e-10	-0.50352
85722401	chr16:85722401:G:A	3.04762e-08	-1.80007e-10	-0.976058
85722417	chr16:85722417:G:A	3.25361e-08	-0.910654	-4.46292e-10
85722826	chr16:85722826:T:C	2.38132e-08	-1.80007e-10	-1.22276
85722918	chr16:85722918:C:T	2.19949e-08	-1.80007e-10	-1.30219
85722959	chr16:85722959:C:G	1.92815e-08	-1.80007e-10	-1.43386
85723222	chr16:85723222:T:C	1.47954e-07	1.64054	-1.03665
85723374	chr16:85723374:C:T	3.6775e-09	-1.63622	-1.45455
85723778	chr16:85723778:T:C	2.1558e-08	-1.80007e-10	-1.32226
85723952	chr16:85723952:G:A	2.08576e-08	-1.80007e-10	-1.35528
85723964	chr16:85723964:C:T	9.38841e-08	0.149058	-4.46292e-10
85724650	chr16:85724650:G:A	2.52137e-07	2.05766	-0.920695
85724710	chr16:85724710:G:A	2.90586e-08	-1.80007e-10	-1.02369
85724751	chr16:85724751:C:G	7.85415e-08	1.05971	-1.08909
85724778	chr16:85724778:C:T	5.38006e-09	-1.68658	-1.02372
85724841	chr16:85724841:C:G	9.26837e-08	1.55975	-1.42356
85724857	chr16:85724857:T:C	3.22796e-07	2.19914	-0.815125
85724986	chr16:85724986:C:A	2.98254e-08	-1.80007e-10	-0.997642
85725073	chr16:85725073:G:A	6.45963e-08	-1.80007e-10	-0.224845
85725179	chr16:85725179:T:C	5.10629e-07	2.01748	-0.174842
85725361	chr16:85725361:A:C	2.9461e-08	-1.80007e-10	-1.00994
85725377	chr16:85725377:G:C	1.07692e-07	1.48138	-1.19511
85725538	chr16:85725538:T:C	1.90393e-08	-1.80007e-10	-1.4465
85725781	chr16:85725781:C:A	2.71586e-08	-1.80007e-10	-1.09131
85725807	chr16:85725807:T:C	1.89349e-08	-1.80007e-10	-1.452
85725834	chr16:85725834:C:T	3.33331e-09	-1.72992	-1.45912
85725848	chr16:85725848:C:A	1.89171e-08	-1.80007e-10	-1.45294
85725986	chr16:85725986:T:C	1.87688e-08	-1.80007e-10	-1.46081
85726286	chr16:85726286:C:T	2.02503e-08	-1.80007e-10	-1.38483
85726340	chr16:85726340:G:A	1.6415e-08	-1.59481	-4.46292e-10
85726621	chr16:85726621:T:A	5.58818e-08	-1.80007e-10	-0.369765
85726665	chr16:85726665:T:C	4.68891e-08	-1.80007e-10	-0.545217
85726700	chr16:85726700:G:T	1.96035e-08	-1.80007e-10	-1.4173
85726778	chr16:85726778:C:G	2.15057e-08	0.118642	-1.44333
85726970	chr16:85726970:C:T	2.72683e-08	-1.80007e-10	-1.08728
85726987	chr16:85726987:A:G	1.98891e-08	-1.80007e-10	-1.40283
85727033	chr16:85727033:C:T	8.02562e-08	1.42029	-1.42807
85727217	chr16:85727217:C:T	1.93777e-08	-1.80007e-10	-1.42888
85727323	chr16:85727323:A:C	8.9025e-08	1.43709	-1.34117
85727807	chr16:85727807:C:A	3.45226e-09	-1.77762	-1.37636
85727904	chr16:85727904:C:G	2.33292e-08	-1.80007e-10	-1.2433
85728018	chr16:85728018:A:C	5.2689e-09	-1.517	-1.21418
85728113	chr16:85728113:G:C	2.87532e-07	2.16244	-0.894111
85728144	chr16:85728144:A:G	2.26264e-08	-1.80007e-10	-1.27388
85728228	chr16:85728228:C:T	3.47395e-08	-1.80007e-10	-0.845125
85728265	chr16:85728265:G:A	1.896e-08	-1.80007e-10	-1.45067
85728369	chr16:85728369:A:C	2.17726e-08	-1.80007e-10	-1.31235
85728521	chr16:85728521:C:T	1.92573e-08	-1.80007e-10	-1.43511
85728651	chr16:85728651:T:G	1.89046e-08	-1.80007e-10	-1.4536
85728792	chr16:85728792:G:A	1.13035e-07	-1.80007e-10	0.334692
85729335	chr16:85729335:G:A	1.87531e-08	-1.80007e-10	-1.46165
85729369	chr16:85729369:A:T	6.83359e-08	-1.80007e-10	-0.168567
85729381	chr16:85729381:C:A	1.86461e-08	-1.80007e-10	-1.46737
85729646	chr16:85729646:C:G	1.88683e-08	-1.80007e-10	-1.45552
85729827	chr16:85729827:G:A	7.73868e-09	-0.892784	-1.45399
85729841	chr16:85729841:T:C	5.96266e-09	-1.18684	-1.42065
85729988	chr16:85729988:C:G	2.02435e-08	-1.80007e-10	-1.38517
85729994	chr16:85729994:G:A	6.48784e-09	-1.13377	-1.38931
85730058	chr16:85730058:G:C	1.3944e-08	-1.75795	-4.46292e-10
85730207	chr16:85730207:C:T	3.32641e-08	0.203642	-1.09217
85730344	chr16:85730344:C:T	2.44965e-08	-1.80007e-10	-1.19447
85730400	chr16:85730400:T:C	2.96362e-08	-1.80007e-10	-1.00401
85730448	chr16:85730448:C:A	1.19639e-07	0.131951	0.259525
85730454	chr16:85730454:G:A	1.93205e-08	-1.80007e-10	-1.43183
85730865	chr16:85730865:C:A	2.51622e-08	-1.80007e-10	-1.16766
85730878	chr16:85730878:G:A	1.4496e-08	-1.71913	-4.46292e-10
85730969	chr16:85730969:T:A	2.02295e-08	-1.80007e-10	-1.38586
85731256	chr16:85731256:G:C	2.04532e-08	-1.80007e-10	-1.37486
85731698	chr16:85731698:T:C	2.00613e-08	-1.80007e-10	-1.39421
85731710	chr16:85731710:C:T	1.64406e-08	-1.59325	-4.46292e-10
85731741	chr16:85731741:G:A	1.78293e-08	-1.51216	-4.46292e-10
85731759	chr16:85731759:C:G	1.37758e-08	-1.77009	-4.46292e-10
85731761	chr16:85731761:C:T	1.41786e-08	-0.448119	-1.29315
85731931	chr16:85731931:T:G	1.97849e-08	-1.40808	-4.46292e-10
85732441	chr16:85732441:G:A	9.65667e-07	3.86949	-1.38967
85732487	chr16:85732487:G:A	1.86727e-08	-1.80007e-10	-1.46594
85732528	chr16:85732528:T:A	8.48015e-08	0.183631	-0.136321
85732596	chr16:85732596:G:A	1.41206e-06	4.2928	-1.433
85732840	chr16:85732840:C:T	1.04019e-06	3.92745	-1.3733
85733027	chr16:85733027:G:C	1.86471e-08	-1.80007e-10	-1.46731
85733278	chr16:85733278:A:G	2.27026e-08	-1.80007e-10	-1.27052
85733509	chr16:85733509:C:T	3.15292e-08	-1.80007e-10	-0.942087
85733569	chr16:85733569:T:TA	1.86655e-08	-1.80007e-10	-1.46633
85733570	chr16:85733570:A:G	2.85402e-08	-1.80007e-10	-1.04169
85733712	chr16:85733712:C:G	1.6421e-06	4.1408	-1.13007
85733781	chr16:85733781:G:A	1.15681e-06	4.11499	-1.45457
85733885	chr16:85733885:G:C	1.8851e-08	-1.80007e-10	-1.45644
85733964	chr16:85733964:T:C	1.4307e-08	-1.73225	-4.46292e-10
85733976	chr16:85733976:G:A	2.57342e-08	-1.80007e-10	-1.14518
85734479	chr16:85734479:A:G	2.40618e-08	-1.80007e-10	-1.21238
85734497	chr16:85734497:ACT:A	1.90483e-08	-1.80007e-10	-1.44602
85734500	chr16:85734500:G:A	1.90304e-08	-1.80007e-10	-1.44697
85734542	chr16:85734542:G:A	1.9078e-08	-1.80007e-10	-1.44447
85734565	chr16:85734565:G:A	2.08809e-08	-1.80007e-10	-1.35417
85734659	chr16:85734659:T:C	4.30806e-08	0.142788	-0.772717
85734663	chr16:85734663:G:A	1.8672e-08	-1.80007e-10	-1.46598
85735111	chr16:85735111:C:T	7.10926e-07	3.53905	-1.36548
85735334	chr16:85735334:A:G	2.20497e-08	-1.80007e-10	-1.29971
85735411	chr16:85735411:C:T	1.90872e-08	-1.80007e-10	-1.44398
85735428	chr16:85735428:A:C	1.88858e-08	-1.80007e-10	-1.45459
85735483	chr16:85735483:G:C	1.86583e-08	-1.80007e-10	-1.46671
85735581	chr16:85735581:C:T	1.94714e-08	-1.80007e-10	-1.42406
85735782	chr16:85735782:C:T	1.877e-08	-1.80007e-10	-1.46075
85735966	chr16:85735966:G:A	2.73331e-08	-1.80007e-10	-1.0849
85735972	chr16:85735972:G:A	1.92227e-06	3.88764	-0.719375
85736053	chr16:85736053:G:T	1.95031e-08	-1.80007e-10	-1.42243
85736810	chr16:85736810:T:G	5.94712e-09	-1.21763	-1.39247
85736826	chr16:85736826:C:G	1.9811e-06	4.65308	-1.45467
85737185	chr16:85737185:A:T	1.8648e-08	-1.80007e-10	-1.46726
85737744	chr16:85737744:T:C	4.30454e-09	-1.77089	-1.16244
85737802	chr16:85737802:G:C	2.54546e-08	-1.80007e-10	-1.15611
85738204	chr16:85738204:C:T	2.73048e-08	-0.152173	-0.933767
85738606	chr16:85738606:C:G	2.76732e-08	-0.380693	-0.691847
85738620	chr16:85738620:C:T	2.91678e-08	-1.80007e-10	-1.01994
85738727	chr16:85738727:G:A	2.44474e-08	-1.80007e-10	-1.19648
85738785	chr16:85738785:A:C	1.95266e-08	-1.80007e-10	-1.42122
85738871	chr16:85738871:C:T	3.66131e-08	-1.80007e-10	-0.792596
85738992	chr16:85738992:C:T	1.91247e-08	-1.80007e-10	-1.44202
85739111	chr16:85739111:G:A	1.97276e-08	-1.80007e-10	-1.41099
85739133	chr16:85739133:C:T	1.14001e-06	4.0764	-1.43061
85739366	chr16:85739366:C:T	3.05934e-08	-0.0958788	-0.876339
85739551	chr16:85739551:G:A	1.96291e-08	-1.80007e-10	-1.41599
85739750	chr16:85739750:C:T	6.45547e-08	0.0734424	-0.298933
85739782	chr16:85739782:G:C	4.65056e-09	-1.64133	-1.21468
85739897	chr16:85739897:T:C	4.2154e-08	0.411251	-1.06293
85739932	chr16:85739932:G:A	1.92938e-08	-1.80007e-10	-1.43322
85740087	chr16:85740087:G:A	2.19118e-08	-1.80007e-10	-1.30598
85740271	chr16:85740271:T:C	4.10128e-08	-1.80007e-10	-0.679118
85740325	chr16:85740325:A:T	9.93538e-08	1.31268	-1.10699
85740424	chr16:85740424:C:T	1.94173e-08	-1.80007e-10	-1.42684
85740476	chr16:85740476:G:A	2.52198e-08	-1.80007e-10	-1.16537
85740570	chr16:85740570:C:T	5.22222e-09	-1.38076	-1.35932
85740597	chr16:85740597:C:A	3.13611e-08	-0.947433	-4.46292e-10
85740602	chr16:85740602:G:T	2.73736e-08	-1.08342	-4.46292e-10
85740931	chr16:85740931:T:C	2.26827e-08	-0.388753	-0.882647
85741055	chr16:85741055:T:A	2.41139e-08	-1.80007e-10	-1.21021
85741148	chr16:85741148:A:G	1.3713e-08	-0.34858	-1.42608
85741302	chr16:85741302:C:G	2.14024e-08	-1.80007e-10	-1.3295
85741311	chr16:85741311:T:C	7.02e-09	-0.996369	-1.44787
85741443	chr16:85741443:G:A	1.97111e-08	-1.41182	-4.46292e-10
85741511	chr16:85741511:A:G	1.90625e-08	-1.80007e-10	-1.44528
85741569	chr16:85741569:G:A	2.43764e-08	-1.80007e-10	-1.19939
85741580	chr16:85741580:T:C	2.15661e-08	-1.80007e-10	-1.32188
85742033	chr16:85742033:G:C	2.24419e-08	-1.80007e-10	-1.28207
85742168	chr16:85742168:T:C	7.3413e-09	-1.33128	-1.06821
85742302	chr16:85742302:G:A	1.98484e-08	-1.80007e-10	-1.40488
85742367	chr16:85742367:C:T	2.13156e-06	4.41548	-1.14387
85742428	chr16:85742428:C:T	1.86931e-08	-1.80007e-10	-1.46485
85742494	chr16:85742494:C:T	1.74951e-06	4.13777	-1.06368
85742610	chr16:85742610:C:T	2.11103e-06	4.41408	-1.15215
85742667	chr16:85742667:G:A	2.86701e-06	4.64175	-1.07373
85742737	chr16:85742737:T:C	1.95593e-08	-1.80007e-10	-1.41955
85742990	chr16:85742990:C:T	1.87514e-08	-1.80007e-10	-1.46174
85743162	chr16:85743162:T:A	2.07616e-08	-1.80007e-10	-1.3599
85743501	chr16:85743501:C:G	1.87625e-08	-1.80007e-10	-1.46114
85743641	chr16:85743641:G:A	2.0423e-08	-1.80007e-10	-1.37634
85743995	chr16:85743995:A:T	2.52566e-08	-0.377137	-0.786779
85744311	chr16:85744311:G:C	1.00069e-08	-0.641724	-1.44801
85744574	chr16:85744574:A:T	1.45037e-08	-1.7186	-4.46292e-10
85744591	chr16:85744591:G:C	2.12575e-08	-1.80007e-10	-1.33629
85744593	chr16:85744593:G:A	8.12185e-09	-0.882365	-1.41608
85744637	chr16:85744637:T:C	2.64915e-08	-1.80007e-10	-1.11618
85744925	chr16:85744925:T:C	1.23707e-07	-1.80007e-10	0.424914
85745010	chr16:85745010:G:A	1.73103e-08	-1.5417	-4.46292e-10
85745045	chr16:85745045:G:A	3.4963e-09	-1.79871	-1.34259
85745061	chr16:85745061:A:G	2.95778e-08	-1.00598	-4.46292e-10
85745558	chr16:85745558:A:G	2.75501e-08	-1.80007e-10	-1.077
85746184	chr16:85746184:T:C	7.55488e-09	-1.02854	-1.34227
85746269	chr16:85746269:G:C	1.91768e-08	-1.80007e-10	-1.4393
85746850	chr16:85746850:T:C	2.12628e-08	-1.80007e-10	-1.33605
85747025	chr16:85747025:T:A	1.90663e-08	-1.80007e-10	-1.44508
85747229	chr16:85747229:T:C	2.15336e-08	-1.80007e-10	-1.32339
85747814	chr16:85747814:G:A	2.99335e-08	-1.80007e-10	-0.994023
85748087	chr16:85748087:AAAAAATATATATATATATACATATATATATATGTGTGTGTGTATATATATATGTGTGTGTATATATATATATGTGTATATATATATATATACACATACAT:A	1.32726e-05	-1.80007e-10	5.10046
85748301	chr16:85748301:G:C	2.85421e-08	-1.80007e-10	-1.04162
85748413	chr16:85748413:C:T	2.04744e-08	-1.80007e-10	-1.37383
85748566	chr16:85748566:C:G	4.1095e-09	-1.51501	-1.46469
85748683	chr16:85748683:T:C	1.96285e-08	-1.80007e-10	-1.41602
85749117	chr16:85749117:A:G	1.86869e-08	-1.80007e-10	-1.46518
85749241	chr16:85749241:A:T	6.75914e-09	-1.05455	-1.42756
85749324	chr16:85749324:T:G	2.05269e-08	-1.80007e-10	-1.37127
85749334	chr16:85749334:G:A	4.93521e-09	-1.56273	-1.23388
85749416	chr16:85749416:G:C	6.53861e-09	-1.08255	-1.43273
85749632	chr16:85749632:G:T	4.45474e-09	-1.59551	-1.30353
85749835	chr16:85749835:G:C	1.86645e-08	-1.80007e-10	-1.46638
85750162	chr16:85750162:T:A	4.34469e-09	-1.71882	-1.20523
85750250	chr16:85750250:T:C	1.38067e-08	-1.76785	-4.46292e-10
85750264	chr16:85750264:G:A	3.82415e-09	-1.7837	-1.26797
85750297	chr16:85750297:A:G	1.1965e-08	-1.52944	-0.38158
85750385	chr16:85750385:CAGG:C	2.80605e-08	-1.80007e-10	-1.05864
85750412	chr16:85750412:G:A	1.90135e-08	-1.80007e-10	-1.44786
85750517	chr16:85750517:T:G	4.44198e-09	-1.76664	-1.13526
85750542	chr16:85750542:C:T	1.98194e-08	-1.80007e-10	-1.40634
85751154	chr16:85751154:G:A	3.14091e-09	-1.78258	-1.46591
85751293	chr16:85751293:C:T	1.03908e-08	-0.710812	-1.34127
85751481	chr16:85751481:A:G	3.56476e-08	-1.80007e-10	-0.81932
85751488	chr16:85751488:A:G	3.1923e-08	-1.80007e-10	-0.929676
85752358	chr16:85752358:G:C	1.43098e-08	-1.73206	-4.46292e-10
85752653	chr16:85752653:C:G	4.74022e-09	-1.48898	-1.34793
85752692	chr16:85752692:A:G	2.44363e-08	-1.80007e-10	-1.19694
85752917	chr16:85752917:GA:G	8.82516e-07	2.38977	-4.46292e-10
85753085	chr16:85753085:G:A	2.02813e-08	-1.80007e-10	-1.3833
85753274	chr16:85753274:G:A	3.3633e-08	-1.80007e-10	-0.877494
85753282	chr16:85753282:G:A	2.12207e-08	-1.80007e-10	-1.33803
85753355	chr16:85753355:C:T	8.17693e-08	-1.80007e-10	0.010899
85753889	chr16:85753889:C:T	1.93795e-08	-1.80007e-10	-1.42879
85754003	chr16:85754003:T:G	4.90993e-08	-0.499159	-4.46292e-10
85754182	chr16:85754182:G:A	2.04855e-08	-1.80007e-10	-1.37328
85754455	chr16:85754455:C:A	4.72675e-08	-1.80007e-10	-0.53718
85754782	chr16:85754782:T:C	1.26197e-08	-1.00904	-0.848706
85754952	chr16:85754952:A:G	2.27741e-08	-1.80007e-10	-1.26738
85755211	chr16:85755211:C:T	1.86532e-08	-1.80007e-10	-1.46698
85755260	chr16:85755260:G:C	1.88068e-08	-1.80007e-10	-1.45878
85755653	chr16:85755653:G:A	1.91648e-08	-1.80007e-10	-1.43993
85755689	chr16:85755689:C:T	1.39685e-08	-0.291318	-1.46488
85755738	chr16:85755738:C:G	1.49718e-08	-0.236138	-1.45069
85755933	chr16:85755933:G:T	8.1865e-09	-1.13048	-1.16003
85756142	chr16:85756142:C:T	2.05954e-08	-1.80007e-10	-1.36793
85756197	chr16:85756197:G:A	2.01577e-08	-1.80007e-10	-1.38942
85756215	chr16:85756215:T:G	3.37688e-08	-1.80007e-10	-0.873466
85756274	chr16:85756274:A:G	3.6535e-08	-1.80007e-10	-0.794733
85757037	chr16:85757037:C:A	6.55939e-09	-1.45287	-1.05924
85757136	chr16:85757136:A:G	1.18023e-08	-0.457343	-1.46736
85757375	chr16:85757375:A:G	8.43007e-09	-1.79083	-0.470365
85757630	chr16:85757630:C:A	3.56474e-08	-1.80007e-10	-0.819328
85758027	chr16:85758027:G:A	3.14929e-08	-1.80007e-10	-0.943242
85758133	chr16:85758133:A:G	2.07725e-08	-1.80007e-10	-1.35937
85758604	chr16:85758604:C:T	4.01087e-09	-1.5455	-1.45849
85759282	chr16:85759282:C:A	7.34221e-09	-1.27365	-1.12571
85759361	chr16:85759361:A:G	5.12018e-09	-1.79886	-0.960951
85759421	chr16:85759421:A:G	2.10611e-08	-1.80007e-10	-1.34557
85760040	chr16:85760040:G:A	4.03167e-09	-1.57224	-1.42658
85760155	chr16:85760155:G:A	3.40405e-09	-1.78529	-1.38275
85760166	chr16:85760166:AC:A	3.50088e-09	-1.76394	-1.37605
85760176	chr16:85760176:C:T	1.88202e-08	-1.80007e-10	-1.45807
85760308	chr16:85760308:A:G	2.5971e-08	-1.80007e-10	-1.13602
85761014	chr16:85761014:G:A	1.91923e-08	-1.80007e-10	-1.4385
85761076	chr16:85761076:C:T	6.63599e-09	-1.19832	-1.30218
85761109	chr16:85761109:T:C	1.9385e-08	-1.80007e-10	-1.4285
85761531	chr16:85761531:G:A	2.53468e-08	-1.80007e-10	-1.16035
85761666	chr16:85761666:A:C	2.02706e-08	-1.80007e-10	-1.38383
85762163	chr16:85762163:C:A	5.15679e-08	-1.80007e-10	-0.450104
85762334	chr16:85762334:G:A	2.71253e-08	-1.80007e-10	-1.09254
85762971	chr16:85762971:T:G	9.46857e-09	-0.677674	-1.46735
85762978	chr16:85762978:T:G	2.05741e-08	-1.80007e-10	-1.36897
85763004	chr16:85763004:G:A	1.8718e-08	-1.80007e-10	-1.46352
85763570	chr16:85763570:C:G	3.39862e-08	-1.80007e-10	-0.867047
85763626	chr16:85763626:C:T	1.55589e-08	-1.64837	-4.46292e-10
85764094	chr16:85764094:C:T	2.08473e-08	-1.80007e-10	-1.35578
85764122	chr16:85764122:C:T	2.20668e-08	-1.80007e-10	-1.29893
85764380	chr16:85764380:C:G	1.9671e-08	-1.80007e-10	-1.41386
85764734	chr16:85764734:G:A	2.65972e-08	-1.80007e-10	-1.1122
85764746	chr16:85764746:C:T	1.6569e-08	-1.58547	-4.46292e-10
85764849	chr16:85764849:G:A	2.16085e-08	-1.80007e-10	-1.31992
85764920	chr16:85764920:A:C	1.88527e-08	-1.80007e-10	-1.45635
85765381	chr16:85765381:C:G	1.96709e-08	-1.80007e-10	-1.41386
85765637	chr16:85765637:ATT:A	5.27286e-09	-1.5967	-1.13373
85766259	chr16:85766259:G:A	2.00463e-08	-1.80007e-10	-1.39496
85766699	chr16:85766699:C:G	1.98805e-08	-1.80007e-10	-1.40327
85766789	chr16:85766789:T:C	1.98004e-08	-1.80007e-10	-1.4073
85767474	chr16:85767474:C:A	1.89045e-08	-1.80007e-10	-1.4536
85767612	chr16:85767612:C:T	2.17502e-08	-1.80007e-10	-1.31338
85767759	chr16:85767759:C:A	2.39124e-08	-1.80007e-10	-1.21861
85768160	chr16:85768160:G:A	4.513e-09	-1.77548	-1.11056
85768392	chr16:85768392:C:G	1.91835e-08	-1.80007e-10	-1.43895
85768869	chr16:85768869:G:A	1.42946e-08	-1.73312	-4.46292e-10
85768922	chr16:85768922:G:A	1.86612e-08	-1.80007e-10	-1.46656
85769022	chr16:85769022:C:T	1.8202e-08	-1.49147	-4.46292e-10
85769308	chr16:85769308:C:T	3.20186e-08	-1.80007e-10	-0.926687
85769714	chr16:85769714:A:G	1.9498e-08	-1.42269	-4.46292e-10
85770073	chr16:85770073:C:A	4.01971e-09	-1.58281	-1.41898
85770240	chr16:85770240:C:T	2.30478e-08	-1.80007e-10	-1.25543
85770641	chr16:85770641:C:G	1.99551e-08	-1.80007e-10	-1.39952
85770822	chr16:85770822:G:A	2.37317e-08	-1.80007e-10	-1.22619
85771305	chr16:85771305:T:C	2.0088e-08	-1.39288	-4.46292e-10
85771692	chr16:85771692:C:T	2.13982e-08	-1.80007e-10	-1.3297
85771807	chr16:85771807:A:G	2.70655e-08	-1.80007e-10	-1.09474
85771862	chr16:85771862:C:T	4.78065e-08	-1.80007e-10	-0.525842
85772300	chr16:85772300:A:C	1.86925e-08	-1.80007e-10	-1.46488
85772703	chr16:85772703:T:A	2.14041e-08	-1.80007e-10	-1.32942
85772710	chr16:85772710:C:CTGAGATG	1.87988e-08	-1.80007e-10	-1.45921
85772851	chr16:85772851:C:T	3.24809e-08	-1.80007e-10	-0.91235
85772921	chr16:85772921:T:A	2.30392e-08	-1.80007e-10	-1.25581
85773040	chr16:85773040:G:A	4.5598e-09	-1.63131	-1.24441
85773047	chr16:85773047:C:T	5.52986e-09	-1.40013	-1.28271
85773272	chr16:85773272:G:C	8.3077e-08	-1.80007e-10	0.0267644
85773333	chr16:85773333:A:G	2.04308e-08	-1.80007e-10	-1.37596
85773362	chr16:85773362:C:T	2.84308e-08	-1.80007e-10	-1.04553
85773393	chr16:85773393:T:C	2.0976e-08	-1.80007e-10	-1.34963
85773889	chr16:85773889:G:A	2.59496e-08	-1.80007e-10	-1.13685
85774057	chr16:85774057:G:A	2.70451e-08	-1.80007e-10	-1.0955
85774204	chr16:85774204:A:T	4.03946e-08	-1.80007e-10	-0.694307
85774490	chr16:85774490:G:A	2.0122e-08	-1.80007e-10	-1.39119
85774507	chr16:85774507:G:C	1.03864e-07	-1.80007e-10	0.250075
85774716	chr16:85774716:C:T	2.2828e-08	-1.80007e-10	-1.26501
85774956	chr16:85774956:C:T	2.65732e-08	-1.80007e-10	-1.1131
85774975	chr16:85774975:C:T	4.02216e-09	-1.78133	-1.21985
85775576	chr16:85775576:G:C	2.26555e-08	-1.80007e-10	-1.2726
85775684	chr16:85775684:G:A	5.71122e-09	-1.70494	-0.945634
85775688	chr16:85775688:G:A	3.11681e-09	-1.79466	-1.46153
85775787	chr16:85775787:A:C	2.39029e-08	-1.80007e-10	-1.219
85775955	chr16:85775955:C:T	1.89635e-08	-1.80007e-10	-1.45049
85776251	chr16:85776251:A:T	1.89012e-08	-1.80007e-10	-1.45378
85776637	chr16:85776637:A:G	1.86489e-08	-1.80007e-10	-1.46721
85776643	chr16:85776643:G:A	2.22711e-08	-1.80007e-10	-1.28971
85776743	chr16:85776743:G:A	3.49625e-09	-1.69408	-1.44723
85776746	chr16:85776746:T:C	1.55556e-08	-1.64858	-4.46292e-10
85777041	chr16:85777041:A:G	4.09272e-09	-1.60897	-1.37483
85777894	chr16:85777894:T:C	1.87603e-08	-1.80007e-10	-1.46126
85778231	chr16:85778231:G:A	1.88088e-08	-1.80007e-10	-1.45868
85778460	chr16:85778460:A:G	3.96957e-09	-1.54757	-1.46678
85779056	chr16:85779056:G:C	3.66079e-08	-1.80007e-10	-0.792739
85779469	chr16:85779469:A:G	2.05455e-08	-1.80007e-10	-1.37036
85780070	chr16:85780070:G:A	3.28884e-08	-1.80007e-10	-0.899882
85780073	chr16:85780073:GAATTCTGAGA:G	1.92004e-08	-1.80007e-10	-1.43807
85780247	chr16:85780247:A:C	1.89888e-08	-1.80007e-10	-1.44915
85780274	chr16:85780274:T:C	1.86704e-08	-1.80007e-10	-1.46606
85780357	chr16:85780357:C:T	1.87661e-08	-1.80007e-10	-1.46095
85780764	chr16:85780764:T:C	1.91432e-08	-1.80007e-10	-1.44105
85780915	chr16:85780915:T:C	1.86949e-08	-1.80007e-10	-1.46475
85780977	chr16:85780977:G:A	2.36438e-08	-1.80007e-10	-1.2299
85781011	chr16:85781011:G:C	1.91052e-08	-1.80007e-10	-1.44304
85781389	chr16:85781389:A:G	7.7783e-08	-1.80007e-10	-0.0390806
85781461	chr16:85781461:T:C	2.11771e-08	-1.80007e-10	-1.34008
85781492	chr16:85781492:G:A	7.06067e-09	-1.69211	-0.746348
85781878	chr16:85781878:A:G	4.15166e-08	-1.80007e-10	-0.66691
85782228	chr16:85782228:C:G	1.89391e-08	-1.80007e-10	-1.45177
85782462	chr16:85782462:C:A	2.73113e-08	-1.80007e-10	-1.0857
85782488	chr16:85782488:C:G	2.09943e-08	-1.80007e-10	-1.34875
85782581	chr16:85782581:T:C	2.16765e-08	-1.80007e-10	-1.31677
85782620	chr16:85782620:T:A	2.71131e-08	-1.80007e-10	-1.09298
85782751	chr16:85782751:AC:A	2.32581e-08	-1.80007e-10	-1.24635
85783037	chr16:85783037:C:T	2.00785e-08	-1.80007e-10	-1.39335
85783068	chr16:85783068:G:A	1.86539e-08	-1.80007e-10	-1.46695
85783313	chr16:85783313:GAC:G	2.004e-08	-1.80007e-10	-1.39527
85783365	chr16:85783365:G:A	1.93603e-08	-1.80007e-10	-1.42978
85783644	chr16:85783644:T:C	2.01691e-08	-1.80007e-10	-1.38885
85783718	chr16:85783718:G:A	3.94152e-09	-1.65361	-1.36783
85783734	chr16:85783734:A:T	3.83004e-09	-1.68412	-1.36601
85783772	chr16:85783772:T:G	2.69251e-08	-1.80007e-10	-1.09994
85783856	chr16:85783856:C:T	1.98956e-08	-1.80007e-10	-1.4025
85784146	chr16:85784146:C:T	2.12345e-08	-1.80007e-10	-1.33738
85784247	chr16:85784247:G:A	3.326e-08	-1.80007e-10	-0.888647
85784277	chr16:85784277:C:T	2.03766e-08	-1.80007e-10	-1.37861
85784299	chr16:85784299:C:A	3.94377e-09	-1.67368	-1.34718
85784454	chr16:85784454:C:T	2.91579e-08	-1.80007e-10	-1.02028
85784637	chr16:85784637:G:A	1.37927e-08	-1.76887	-4.46292e-10
85784756	chr16:85784756:C:T	1.3827e-08	-1.76638	-4.46292e-10
85784799	chr16:85784799:G:A	2.28524e-08	-1.80007e-10	-1.26395
85784888	chr16:85784888:A:G	1.88689e-08	-1.80007e-10	-1.45549
85785485	chr16:85785485:C:G	4.17094e-09	-1.49881	-1.46605
85785782	chr16:85785782:C:A	1.95605e-08	-1.80007e-10	-1.41949
85785915	chr16:85785915:G:A	5.10429e-09	-1.3081	-1.45482
85786032	chr16:85786032:T:C	1.97785e-08	-1.80007e-10	-1.40841
85786389	chr16:85786389:T:C	2.64705e-08	-1.80007e-10	-1.11697
85786596	chr16:85786596:G:A	3.77945e-09	-1.64031	-1.42312
85786642	chr16:85786642:G:C	2.05017e-08	-1.80007e-10	-1.3725
85786915	chr16:85786915:G:C	2.10138e-08	-1.80007e-10	-1.34782
85787044	chr16:85787044:C:G	2.31537e-08	-1.80007e-10	-1.25085
85787599	chr16:85787599:A:G	4.88235e-09	-1.67289	-1.13448
85787617	chr16:85787617:C:T	1.9612e-08	-1.80007e-10	-1.41686
85787650	chr16:85787650:G:A	2.09969e-08	-1.80007e-10	-1.34863
85788023	chr16:85788023:T:C	3.27243e-09	-1.79824	-1.40923
85788368	chr16:85788368:C:G	4.28154e-09	-1.47172	-1.46696
85788409	chr16:85788409:T:G	2.93434e-08	-1.80007e-10	-1.01394
85789183	chr16:85789183:A:G	2.19285e-08	-1.80007e-10	-1.30522
85789367	chr16:85789367:G:A	3.56547e-09	-1.65475	-1.46696
85789588	chr16:85789588:T:TCTC	2.17725e-08	-1.80007e-10	-1.31236
85790345	chr16:85790345:T:A	2.75751e-08	-1.80007e-10	-1.07609
85790584	chr16:85790584:G:C	4.86434e-09	-1.34373	-1.46734
85791029	chr16:85791029:T:C	2.89844e-08	-1.80007e-10	-1.02625
85791145	chr16:85791145:G:A	2.29224e-08	-1.26089	-4.46292e-10
85791331	chr16:85791331:TG:T	2.02073e-08	-1.80007e-10	-1.38696
85791380	chr16:85791380:T:C	3.95682e-09	-1.62384	-1.39372
85791417	chr16:85791417:G:C	8.08506e-09	-1.37596	-0.92703
85791561	chr16:85791561:G:A	3.13136e-09	-1.78855	-1.46298
85791923	chr16:85791923:G:T	2.80634e-08	-1.80007e-10	-1.05854
85792114	chr16:85792114:T:C	1.87088e-08	-1.80007e-10	-1.46401
85792207	chr16:85792207:T:C	2.89554e-08	-1.80007e-10	-1.02725
85792456	chr16:85792456:C:T	1.89141e-08	-1.80007e-10	-1.4531
85792491	chr16:85792491:G:A	2.63845e-08	-1.80007e-10	-1.12023
85792926	chr16:85792926:GA:G	1.94269e-08	-1.80007e-10	-1.42634
85793248	chr16:85793248:A:G	2.58782e-08	-1.80007e-10	-1.1396
85793267	chr16:85793267:A:G	4.76155e-09	-1.47903	-1.3534
85793322	chr16:85793322:A:G	2.8399e-08	-1.80007e-10	-1.04665
85793447	chr16:85793447:G:C	2.28755e-08	-1.80007e-10	-1.26293
85793493	chr16:85793493:G:A	8.24024e-09	-1.42359	-0.860383
85793794	chr16:85793794:G:A	8.59597e-09	-1.34256	-0.899153
85794055	chr16:85794055:T:C	1.98063e-08	-1.80007e-10	-1.407
85794081	chr16:85794081:C:G	1.51925e-08	-1.6722	-4.46292e-10
85794363	chr16:85794363:C:A	2.68068e-08	-1.80007e-10	-1.10435
85794459	chr16:85794459:C:T	7.77032e-09	-1.42467	-0.91802
85794523	chr16:85794523:C:G	2.49427e-08	-1.80007e-10	-1.17642
85794622	chr16:85794622:A:G	4.93932e-09	-1.50543	-1.29034
85794802	chr16:85794802:CAT:C	4.36838e-09	-1.5079	-1.41071
85794858	chr16:85794858:G:C	1.0235e-08	-1.20457	-0.862621
85795129	chr16:85795129:C:T	3.41209e-08	-1.80007e-10	-0.863092
85795200	chr16:85795200:A:ATTCCAAATGAGGT	3.47958e-08	-1.80007e-10	-0.843506
85795387	chr16:85795387:G:C	1.9766e-08	-1.80007e-10	-1.40904
85795530	chr16:85795530:T:G	6.58343e-09	-1.60694	-0.901505
85795614	chr16:85795614:A:G	1.28018e-08	-1.30876	-0.534652
85795626	chr16:85795626:G:A	2.21862e-08	-1.80007e-10	-1.29353
85795628	chr16:85795628:C:T	1.11851e-08	-0.975377	-1.00304
85795693	chr16:85795693:G:A	1.88052e-08	-1.80007e-10	-1.45887
85795725	chr16:85795725:T:G	4.92905e-09	-1.43438	-1.36348
85795848	chr16:85795848:A:T	2.92038e-08	-1.01871	-4.46292e-10
85795954	chr16:85795954:C:T	5.41405e-09	-1.31309	-1.39091
85796142	chr16:85796142:C:T	1.88133e-08	-0.425382	-1.03306
85796268	chr16:85796268:G:A	1.86683e-08	-1.80007e-10	-1.46618
85796298	chr16:85796298:A:T	2.05526e-08	-1.80007e-10	-1.37002
85796431	chr16:85796431:A:C	1.88887e-08	-1.80007e-10	-1.45444
85796459	chr16:85796459:T:C	2.28682e-08	-1.80007e-10	-1.26325
85797279	chr16:85797279:A:G	7.07622e-09	-1.16564	-1.27063
85797382	chr16:85797382:T:G	2.46455e-08	-1.80007e-10	-1.18841
85797495	chr16:85797495:C:T	2.18094e-08	-1.80007e-10	-1.31066
85798041	chr16:85798041:G:C	2.30549e-08	-1.80007e-10	-1.25512
85798255	chr16:85798255:G:C	1.86632e-08	-1.80007e-10	-1.46645
85798284	chr16:85798284:G:C	2.20289e-08	-1.80007e-10	-1.30065
85798742	chr16:85798742:G:A	1.92754e-08	-1.80007e-10	-1.43417
85799185	chr16:85799185:C:T	1.94592e-08	-1.80007e-10	-1.42469
85799427	chr16:85799427:G:T	2.41168e-08	-1.80007e-10	-1.2101
85799671	chr16:85799671:G:A	2.73744e-08	-1.08339	-4.46292e-10
85799993	chr16:85799993:C:T	1.34815e-08	-1.79169	-4.46292e-10
85800037	chr16:85800037:AGGCTGCGGGGAGGCGGGCCCGCGCTCTGTGCCTGCAGCCTCC:A	2.21725e-08	-1.80007e-10	-1.29415
85800554	chr16:85800554:T:C	4.21986e-09	-1.48803	-1.46517
85800596	chr16:85800596:CAG:C	1.94077e-08	-1.80007e-10	-1.42733
85800612	chr16:85800612:G:A	1.95582e-08	-1.80007e-10	-1.41961
85800692	chr16:85800692:C:T	2.06693e-08	-1.80007e-10	-1.36436
85800734	chr16:85800734:C:G	1.97946e-08	-1.80007e-10	-1.40759
85800758	chr16:85800758:G:A	2.04345e-08	-1.80007e-10	-1.37578
85800782	chr16:85800782:C:T	2.03917e-08	-1.80007e-10	-1.37788
85801212	chr16:85801212:G:A	4.58253e-09	-1.47326	-1.39749
85801391	chr16:85801391:C:G	3.42926e-08	-1.80007e-10	-0.858072
85801825	chr16:85801825:T:G	2.65031e-08	-1.80007e-10	-1.11574
85802161	chr16:85802161:C:G	1.90233e-08	-1.80007e-10	-1.44734
85802212	chr16:85802212:G:A	2.36911e-08	-1.80007e-10	-1.2279
85802278	chr16:85802278:A:G	1.72369e-08	-1.54595	-4.46292e-10
85802411	chr16:85802411:G:A	1.87708e-08	-1.80007e-10	-1.4607
85802468	chr16:85802468:G:A	2.81564e-08	-1.80007e-10	-1.05523
85802477	chr16:85802477:G:A	2.38171e-08	-1.80007e-10	-1.2226
85802506	chr16:85802506:A:T	2.33876e-08	-1.80007e-10	-1.2408
85802543	chr16:85802543:G:C	2.33262e-08	-1.80007e-10	-1.24343
85802618	chr16:85802618:G:C	1.94713e-08	-1.80007e-10	-1.42406
85802764	chr16:85802764:T:A	2.48814e-08	-1.80007e-10	-1.17888
85802884	chr16:85802884:G:A	2.26544e-08	-1.80007e-10	-1.27265
85803004	chr16:85803004:G:C	2.27798e-08	-1.80007e-10	-1.26713
85803138	chr16:85803138:G:A	2.18678e-08	-1.80007e-10	-1.30799
85803245	chr16:85803245:T:C	2.22263e-08	-1.80007e-10	-1.29172
85803416	chr16:85803416:T:C	2.29752e-08	-1.80007e-10	-1.25859
85803512	chr16:85803512:A:G	2.27816e-08	-1.80007e-10	-1.26705
85803526	chr16:85803526:G:C	1.75434e-08	-1.52832	-4.46292e-10
85803612	chr16:85803612:T:C	2.2713e-08	-1.80007e-10	-1.27007
85803795	chr16:85803795:G:A	2.4907e-08	-1.80007e-10	-1.17785
85803818	chr16:85803818:C:T	2.22155e-08	-1.80007e-10	-1.29221
85803906	chr16:85803906:G:C	2.2713e-08	-1.80007e-10	-1.27007
85804022	chr16:85804022:G:C	2.30905e-08	-1.80007e-10	-1.25358
85804142	chr16:85804142:C:T	2.2713e-08	-1.80007e-10	-1.27007
85804181	chr16:85804181:T:C	2.2714e-08	-1.80007e-10	-1.27002
85804224	chr16:85804224:C:CT	2.2713e-08	-1.80007e-10	-1.27007
85804333	chr16:85804333:C:T	2.2713e-08	-1.80007e-10	-1.27007
85804380	chr16:85804380:C:T	2.01392e-08	-1.80007e-10	-1.39034
85804420	chr16:85804420:G:A	3.29768e-09	-1.73687	-1.46291
85804487	chr16:85804487:G:A	2.27358e-08	-1.80007e-10	-1.26906
85804560	chr16:85804560:G:A	2.25121e-08	-1.80007e-10	-1.27895
85804630	chr16:85804630:A:G	1.87615e-08	-1.80007e-10	-1.4612
85804654	chr16:85804654:C:T	2.68944e-08	-1.80007e-10	-1.10108
85804687	chr16:85804687:C:T	1.86962e-08	-1.80007e-10	-1.46468
85804926	chr16:85804926:A:G	2.3075e-08	-1.80007e-10	-1.25425
85805047	chr16:85805047:T:C	2.3075e-08	-1.80007e-10	-1.25425
85805091	chr16:85805091:T:C	1.86461e-08	-1.80007e-10	-1.46737
85805513	chr16:85805513:C:T	2.09685e-08	-1.80007e-10	-1.34998
85805534	chr16:85805534:T:C	2.2713e-08	-1.80007e-10	-1.27007
85805605	chr16:85805605:G:C	2.26042e-08	-1.80007e-10	-1.27487
85805909	chr16:85805909:C:G	1.95021e-08	-1.80007e-10	-1.42248
85805937	chr16:85805937:C:G	2.2713e-08	-1.80007e-10	-1.27007
85806166	chr16:85806166:G:A	2.24949e-08	-1.80007e-10	-1.27971
85806216	chr16:85806216:G:T	2.77718e-08	-1.80007e-10	-1.06898
85806304	chr16:85806304:G:A	1.25337e-07	-1.80007e-10	0.438003
85806371	chr16:85806371:G:C	4.05918e-09	-1.79829	-1.19373
85806429	chr16:85806429:CA:C	2.88157e-08	-1.80007e-10	-1.03208
85807411	chr16:85807411:T:C	3.41374e-09	-1.75718	-1.40802
85807597	chr16:85807597:C:T	1.88782e-08	-1.80007e-10	-1.45499
85808087	chr16:85808087:C:G	1.88854e-08	-1.80007e-10	-1.45462
85808549	chr16:85808549:T:C	3.29573e-08	-1.80007e-10	-0.89779
85808628	chr16:85808628:G:A	6.70144e-08	-1.80007e-10	-0.188095
85808879	chr16:85808879:G:A	3.0533e-08	-1.80007e-10	-0.974196
85809155	chr16:85809155:C:T	1.99915e-08	-1.80007e-10	-1.3977
85809580	chr16:85809580:G:A	3.25095e-08	-1.80007e-10	-0.911469
85809618	chr16:85809618:T:C	1.09871e-07	-1.80007e-10	0.3063
85809887	chr16:85809887:G:T	1.64606e-08	-1.59203	-4.46292e-10
85809996	chr16:85809996:A:C	1.87779e-08	-1.80007e-10	-1.46032
85810036	chr16:85810036:C:T	2.06926e-08	-1.80007e-10	-1.36323
85810219	chr16:85810219:G:A	3.24807e-09	-1.74897	-1.46598
85810310	chr16:85810310:C:T	3.13935e-09	-1.78416	-1.46483
85810673	chr16:85810673:A:G	2.48293e-08	-1.80007e-10	-1.18098
85811026	chr16:85811026:C:A	2.0393e-08	-1.80007e-10	-1.37781
85811299	chr16:85811299:C:T	3.87903e-09	-1.78651	-1.2509
85811328	chr16:85811328:G:A	5.6313e-09	-1.79734	-0.867325
85811453	chr16:85811453:G:A	2.23956e-08	-1.80007e-10	-1.28414
85811479	chr16:85811479:A:G	2.2002e-08	-1.80007e-10	-1.30187
85811545	chr16:85811545:A:AC	1.8647e-08	-1.80007e-10	-1.46732
85811937	chr16:85811937:T:A	2.28104e-08	-1.80007e-10	-1.26578
85812608	chr16:85812608:G:C	2.3831e-08	-1.22202	-4.46292e-10
85813382	chr16:85813382:T:C	2.90039e-08	-1.80007e-10	-1.02557
85813459	chr16:85813459:C:T	4.21836e-09	-1.78614	-1.16742
85813882	chr16:85813882:C:T	4.96851e-09	-1.79833	-0.991549
85814659	chr16:85814659:C:T	3.2882e-09	-1.79889	-1.40377
85814947	chr16:85814947:A:T	4.55062e-09	-1.79464	-1.0831
85815058	chr16:85815058:A:C	3.31301e-08	-1.80007e-10	-0.89256
85815549	chr16:85815549:C:G	3.26411e-09	-1.7945	-1.41552
85815676	chr16:85815676:T:G	5.97481e-09	-1.69945	-0.905999
85815775	chr16:85815775:C:T	1.00899e-07	-1.80007e-10	0.221116
85816133	chr16:85816133:C:T	1.89559e-08	-1.80007e-10	-1.45089
85816281	chr16:85816281:CCAT:C	5.11311e-08	-1.80007e-10	-0.458609
85816595	chr16:85816595:T:TA	2.85572e-08	-1.80007e-10	-1.04109
85816682	chr16:85816682:T:G	4.16517e-08	-1.80007e-10	-0.66366
85816811	chr16:85816811:C:T	2.33755e-08	-1.80007e-10	-1.24131
85816841	chr16:85816841:C:T	1.93542e-08	-1.80007e-10	-1.43009
85817375	chr16:85817375:C:T	2.05093e-08	-1.80007e-10	-1.37213
85818023	chr16:85818023:G:A	4.40004e-08	-1.80007e-10	-0.608804
85818073	chr16:85818073:T:C	1.93832e-08	-1.80007e-10	-1.4286
85818194	chr16:85818194:G:A	3.68994e-09	-1.78718	-1.30021
85818735	chr16:85818735:T:C	6.26298e-08	-1.80007e-10	-0.255762
85818979	chr16:85818979:T:G	4.02071e-08	-1.80007e-10	-0.69896
85819185	chr16:85819185:A:G	2.12127e-08	-1.3384	-4.46292e-10
85819352	chr16:85819352:A:G	3.98086e-08	-1.80007e-10	-0.708921
85819553	chr16:85819553:T:C	4.01784e-08	-1.80007e-10	-0.699673
85819581	chr16:85819581:C:A	1.88398e-08	-1.45703	-4.46292e-10
85819779	chr16:85819779:T:A	3.44121e-08	-1.80007e-10	-0.854596
85820206	chr16:85820206:C:T	3.03911e-08	-0.978853	-4.46292e-10
85820507	chr16:85820507:G:A	2.67713e-08	-1.10567	-4.46292e-10
85820521	chr16:85820521:C:T	2.65986e-08	-1.80007e-10	-1.11214
85820701	chr16:85820701:G:A	2.33383e-08	-1.80007e-10	-1.24291
85820862	chr16:85820862:AC:A	4.03963e-09	-1.79875	-1.1981
85821553	chr16:85821553:T:A	5.68888e-08	-1.80007e-10	-0.351904
85821725	chr16:85821725:G:A	1.7007e-08	-1.55938	-4.46292e-10
85821795	chr16:85821795:G:A	1.78053e-07	0.789077	-4.46292e-10
85822567	chr16:85822567:C:A	1.52632e-07	-1.80007e-10	0.635025
85822776	chr16:85822776:C:G	1.93463e-08	-1.80007e-10	-1.4305
85823141	chr16:85823141:G:C	2.39287e-08	-1.80007e-10	-1.21793
85823147	chr16:85823147:G:A	2.85746e-08	-1.80007e-10	-1.04049
85823895	chr16:85823895:C:T	1.8647e-08	-1.80007e-10	-1.46732
85824014	chr16:85824014:A:G	1.87199e-08	-1.80007e-10	-1.46342
85824073	chr16:85824073:G:A	4.33971e-09	-1.71256	-1.21264
85824829	chr16:85824829:G:A	2.556e-08	-1.80007e-10	-1.15197
85824952	chr16:85824952:G:A	3.77923e-09	-1.78917	-1.27431
85824976	chr16:85824976:C:T	1.42993e-08	-1.73279	-4.46292e-10
85825022	chr16:85825022:C:T	2.66738e-08	-1.80007e-10	-1.10932
85825304	chr16:85825304:A:C	4.47044e-09	-1.58194	-1.31357
85825343	chr16:85825343:C:A	3.88837e-08	-1.80007e-10	-0.732427
85825417	chr16:85825417:A:G	1.92254e-08	-1.80007e-10	-1.43677
85826391	chr16:85826391:A:C	1.96783e-08	-1.80007e-10	-1.41349
85826400	chr16:85826400:G:C	2.10064e-08	-1.80007e-10	-1.34817
85826401	chr16:85826401:A:T	2.1175e-08	-1.80007e-10	-1.34018
85826620	chr16:85826620:T:A	3.11793e-08	-1.80007e-10	-0.953248
85826864	chr16:85826864:A:C	3.09805e-09	-1.79878	-1.46345
85827140	chr16:85827140:C:A	1.87941e-08	-1.80007e-10	-1.45946
85827155	chr16:85827155:ACACT:A	1.99805e-08	-1.80007e-10	-1.39825
85827182	chr16:85827182:A:T	1.89935e-08	-1.80007e-10	-1.44891
85827238	chr16:85827238:C:T	4.5114e-08	-0.583811	-4.46292e-10
85827605	chr16:85827605:G:A	1.86473e-08	-1.80007e-10	-1.4673
85827646	chr16:85827646:G:A	2.38366e-08	-1.80007e-10	-1.22178
85827689	chr16:85827689:A:G	1.94108e-08	-1.80007e-10	-1.42718
85827842	chr16:85827842:C:G	2.58916e-08	-1.80007e-10	-1.13909
85827892	chr16:85827892:G:A	8.8114e-08	-1.80007e-10	0.0856289
85827965	chr16:85827965:G:A	1.07572e-07	-1.80007e-10	0.285153
85828055	chr16:85828055:T:C	2.1796e-08	-1.80007e-10	-1.31128
85828112	chr16:85828112:C:T	8.81654e-08	-1.80007e-10	0.0862116
85828452	chr16:85828452:C:A	1.30258e-07	-1.80007e-10	0.476515
85828514	chr16:85828514:G:C	2.17842e-08	-1.31182	-4.46292e-10
85828534	chr16:85828534:A:C	2.47558e-08	-1.80007e-10	-1.18394
85829174	chr16:85829174:T:G	1.87209e-08	-1.80007e-10	-1.46336
85829329	chr16:85829329:G:A	2.19997e-08	-1.80007e-10	-1.30198
85830442	chr16:85830442:G:A	4.80243e-08	-1.80007e-10	-0.521296
85830671	chr16:85830671:G:A	2.58587e-08	-1.80007e-10	-1.14035
85830885	chr16:85830885:C:T	1.53456e-07	-1.80007e-10	0.64041
85831009	chr16:85831009:C:A	7.82287e-08	-1.80007e-10	-0.0333667
85831518	chr16:85831518:T:A	2.89841e-08	-1.80007e-10	-1.02626
85832089	chr16:85832089:T:C	2.93979e-08	-1.80007e-10	-1.01208
85832242	chr16:85832242:G:T	3.63287e-08	-1.80007e-10	-0.800395
85832424	chr16:85832424:C:G	1.86594e-08	-1.80007e-10	-1.46665
85833320	chr16:85833320:G:C	3.74381e-08	-1.80007e-10	-0.770314
85833503	chr16:85833503:C:T	1.86461e-08	-1.80007e-10	-1.46737
85833594	chr16:85833594:C:T	3.69577e-07	-1.80007e-10	1.51936
85833630	chr16:85833630:C:T	1.9231e-08	-1.80007e-10	-1.43648
85833681	chr16:85833681:T:G	1.90345e-08	-1.80007e-10	-1.44675
85833812	chr16:85833812:C:G	2.54311e-08	-1.80007e-10	-1.15703
85833983	chr16:85833983:A:G	4.23585e-08	-1.80007e-10	-0.646834
85834538	chr16:85834538:C:T	4.00733e-08	-1.80007e-10	-0.702292
85834539	chr16:85834539:G:A	9.12731e-09	-0.994371	-1.18736
85834603	chr16:85834603:C:T	3.27823e-08	-1.80007e-10	-0.903115
85834859	chr16:85834859:C:T	1.87604e-08	-1.80007e-10	-1.46125
85834868	chr16:85834868:G:A	1.87072e-08	-1.80007e-10	-1.4641
85834896	chr16:85834896:G:A	1.8753e-08	-1.80007e-10	-1.46165
85834974	chr16:85834974:G:A	7.70542e-08	0.397725	-0.446218
85834976	chr16:85834976:C:G	1.8753e-08	-1.80007e-10	-1.46165
85835570	chr16:85835570:G:A	3.75797e-09	-1.75413	-1.315
85836274	chr16:85836274:C:T	4.47136e-08	-1.80007e-10	-0.592726
85836275	chr16:85836275:T:C	9.02894e-09	-0.858388	-1.33418
85836501	chr16:85836501:T:C	2.01289e-08	-1.80007e-10	-1.39084
85836720	chr16:85836720:T:C	1.87397e-08	-1.80007e-10	-1.46236
85836879	chr16:85836879:G:A	2.88693e-08	-1.80007e-10	-1.03023
85836942	chr16:85836942:C:G	1.86607e-08	-1.80007e-10	-1.46658
85837165	chr16:85837165:T:C	3.05676e-08	-1.80007e-10	-0.973061
85837426	chr16:85837426:G:A	5.36447e-08	-1.80007e-10	-0.41062
85837514	chr16:85837514:G:A	1.89261e-08	-1.80007e-10	-1.45246
85837788	chr16:85837788:T:C	6.87477e-08	-1.80007e-10	-0.16256
85838463	chr16:85838463:T:C	4.0773e-09	-1.54763	-1.43993
85838720	chr16:85838720:C:A	1.33857e-08	-1.79881	-4.46292e-10
85839322	chr16:85839322:G:A	1.52454e-07	-1.80007e-10	0.633862
85839556	chr16:85839556:A:G	1.87723e-08	-1.80007e-10	-1.46062
85839740	chr16:85839740:T:C	1.97427e-08	-1.80007e-10	-1.41022
85840122	chr16:85840122:G:C	2.55758e-08	-1.80007e-10	-1.15136
85840311	chr16:85840311:G:A	5.25644e-09	-1.5527	-1.18085
85840722	chr16:85840722:A:G	2.15939e-08	-1.80007e-10	-1.32059
85840868	chr16:85840868:G:A	7.27636e-08	-1.80007e-10	-0.105787
85841211	chr16:85841211:A:G	2.33614e-08	-1.754	0.512087
85841247	chr16:85841247:G:A	1.57518e-08	-1.61863	-0.0174232
85841640	chr16:85841640:G:A	2.62775e-08	-1.80007e-10	-1.12429
85841878	chr16:85841878:G:T	6.00532e-09	-1.58911	-1.01124
85841937	chr16:85841937:G:C	1.3577e-08	-1.78462	-4.46292e-10
85842498	chr16:85842498:A:G	6.6132e-09	-1.57425	-0.929684
85842767	chr16:85842767:A:G	4.38493e-09	-1.49994	-1.41489
85842774	chr16:85842774:T:C	7.79242e-09	-1.52908	-0.810771
85842877	chr16:85842877:G:A	2.09152e-08	-1.80007e-10	-1.35253
85843281	chr16:85843281:G:A	2.18222e-08	-1.80007e-10	-1.31007
85843489	chr16:85843489:C:T	6.11862e-09	-1.56016	-1.02151
85843640	chr16:85843640:G:A	4.09849e-08	-1.80007e-10	-0.6798
85843659	chr16:85843659:TC:T	2.01276e-08	-1.80007e-10	-1.39091
85843733	chr16:85843733:A:G	2.00717e-08	-1.80007e-10	-1.39369
85843885	chr16:85843885:C:T	1.46379e-08	-1.19675	-0.512638
85844793	chr16:85844793:C:T	1.90258e-08	-1.80007e-10	-1.4472
85844991	chr16:85844991:C:A	2.5191e-08	-1.80007e-10	-1.16652
85845246	chr16:85845246:G:C	2.28897e-08	-1.80007e-10	-1.26232
85845339	chr16:85845339:C:A	1.93262e-08	-1.80007e-10	-1.43154
85845743	chr16:85845743:A:C	4.04337e-08	-0.257884	-0.435456
85845856	chr16:85845856:A:G	9.38513e-09	-0.926176	-1.2277
85845894	chr16:85845894:G:C	3.70937e-09	-1.7307	-1.35144
85846428	chr16:85846428:G:A	2.57116e-08	-1.80007e-10	-1.14606
85846571	chr16:85846571:C:T	2.70854e-08	-1.80007e-10	-1.09401
85846668	chr16:85846668:G:T	2.59572e-08	-1.80007e-10	-1.13655
85846819	chr16:85846819:A:T	1.90231e-08	-1.80007e-10	-1.44735
85846830	chr16:85846830:T:C	2.69779e-08	-1.80007e-10	-1.09798
85846894	chr16:85846894:C:T	2.14e-08	-1.80007e-10	-1.32961
85846991	chr16:85846991:T:C	2.29754e-08	-1.80007e-10	-1.25858
85847065	chr16:85847065:C:T	2.48391e-08	-1.80007e-10	-1.18058
85847195	chr16:85847195:G:T	2.79687e-08	-1.80007e-10	-1.06192
85847216	chr16:85847216:A:G	1.94386e-08	-1.80007e-10	-1.42574
85847235	chr16:85847235:C:T	1.89127e-08	-1.80007e-10	-1.45317
85847396	chr16:85847396:T:G	2.20034e-08	-1.80007e-10	-1.3018
85847429	chr16:85847429:C:G	1.95123e-08	-1.80007e-10	-1.42196
85847510	chr16:85847510:C:T	2.6359e-08	-1.80007e-10	-1.12119
85847875	chr16:85847875:C:T	9.45891e-09	-0.721789	-1.42426
85848050	chr16:85848050:T:C	4.1142e-09	-1.75733	-1.22123
85848162	chr16:85848162:C:T	2.7586e-08	-1.80007e-10	-1.07569
85848232	chr16:85848232:A:C	3.412e-09	-1.78004	-1.38566
85848353	chr16:85848353:G:A	2.2972e-08	-1.80007e-10	-1.25873
85848546	chr16:85848546:C:T	2.60277e-08	-1.80007e-10	-1.13384
85848612	chr16:85848612:G:A	2.04122e-08	-1.80007e-10	-1.37687
85848694	chr16:85848694:G:A	2.16996e-08	-1.80007e-10	-1.31571
85849341	chr16:85849341:G:T	1.36733e-07	-1.80007e-10	0.525027
85849405	chr16:85849405:A:T	3.11941e-08	-1.80007e-10	-0.952774
85849431	chr16:85849431:T:C	2.66031e-08	-1.80007e-10	-1.11198
85849705	chr16:85849705:T:C	2.2752e-08	-1.80007e-10	-1.26835
85849728	chr16:85849728:G:A	2.48415e-08	-1.80007e-10	-1.18049
85849809	chr16:85849809:A:G	2.15882e-08	-1.80007e-10	-1.32086
85849909	chr16:85849909:A:G	2.34358e-08	-1.80007e-10	-1.23874
85850020	chr16:85850020:A:C	2.61535e-08	-1.80007e-10	-1.12902
85850022	chr16:85850022:G:A	2.05192e-08	-1.80007e-10	-1.37164
85850203	chr16:85850203:T:C	7.32716e-09	-1.21052	-1.1909
85850448	chr16:85850448:C:G	3.53758e-08	-0.826974	-4.46292e-10
85850591	chr16:85850591:G:A	2.00498e-08	-1.80007e-10	-1.39478
85850706	chr16:85850706:C:G	2.43911e-08	-1.80007e-10	-1.19878
85850941	chr16:85850941:A:G	5.81431e-09	-1.41824	-1.21444
85850942	chr16:85850942:A:G	2.71022e-08	-1.80007e-10	-1.09339
85851115	chr16:85851115:A:G	3.58312e-09	-1.79832	-1.31845
85851229	chr16:85851229:C:T	5.31672e-08	-1.80007e-10	-0.419561
85851392	chr16:85851392:A:T	9.30008e-09	-1.11122	-1.05176
85851758	chr16:85851758:C:T	3.63851e-09	-1.79671	-1.30471
85851759	chr16:85851759:A:G	3.63136e-09	-1.79664	-1.30675
85851837	chr16:85851837:A:G	2.36371e-08	-1.80007e-10	-1.23018
85851897	chr16:85851897:A:G	5.16381e-08	-1.80007e-10	-0.448744
85851921	chr16:85851921:T:C	4.48378e-09	-1.53226	-1.36028
85852098	chr16:85852098:C:T	8.97699e-09	-0.730976	-1.46736
85852330	chr16:85852330:T:G	2.04234e-08	-1.37632	-4.46292e-10
85852489	chr16:85852489:C:T	3.4402e-08	-1.80007e-10	-0.854889
85852544	chr16:85852544:T:C	1.91539e-08	-1.11344	-0.327061
85852932	chr16:85852932:A:G	1.30755e-08	-0.807516	-1.01474
85852966	chr16:85852966:G:A	4.14383e-09	-1.77754	-1.19384
85853012	chr16:85853012:C:T	1.91192e-08	-1.80007e-10	-1.44231
85853062	chr16:85853062:G:A	2.32229e-08	-1.80007e-10	-1.24787
85853265	chr16:85853265:C:T	2.22055e-08	-1.80007e-10	-1.29266
85853315	chr16:85853315:A:G	1.86774e-08	-1.80007e-10	-1.46569
85853800	chr16:85853800:GT:G	2.21574e-07	-1.80007e-10	1.00775
85854050	chr16:85854050:T:G	2.59834e-08	-1.80007e-10	-1.13555
85854084	chr16:85854084:C:A	2.15298e-08	-1.80007e-10	-1.32356
85854087	chr16:85854087:C:T	1.91065e-08	-1.28874	-0.154233
85854140	chr16:85854140:A:T	4.42239e-08	-1.80007e-10	-0.603737
85854392	chr16:85854392:T:C	3.74286e-08	-1.80007e-10	-0.770569
85854405	chr16:85854405:A:G	1.44627e-07	-1.80007e-10	0.581158
85854607	chr16:85854607:A:T	3.63182e-08	-1.80007e-10	-0.800684
85855187	chr16:85855187:T:G	2.11558e-08	-1.80007e-10	-1.34109
85855742	chr16:85855742:G:T	1.19716e-07	-1.80007e-10	0.392122
85856401	chr16:85856401:C:T	1.13948e-08	-0.49248	-1.46737
85856456	chr16:85856456:T:C	1.02586e-07	-1.80007e-10	0.237696
85856836	chr16:85856836:C:T	7.30736e-08	-1.80007e-10	-0.101536
85857034	chr16:85857034:T:C	1.72136e-08	-1.5473	-4.46292e-10
85857101	chr16:85857101:C:T	5.00247e-09	-1.32692	-1.45615
85857213	chr16:85857213:C:T	2.0546e-08	-1.37034	-4.46292e-10
85857235	chr16:85857235:G:A	9.00357e-08	-1.80007e-10	0.107203
85857574	chr16:85857574:G:A	5.64273e-09	-1.28111	-1.38153
85857597	chr16:85857597:G:C	4.04989e-09	-1.56066	-1.43365
85857994	chr16:85857994:A:G	7.45309e-08	-1.80007e-10	-0.0817888
85858210	chr16:85858210:C:T	4.94859e-08	0.356764	-0.848079
85858271	chr16:85858271:C:T	2.50355e-08	-1.80007e-10	-1.17271
85858478	chr16:85858478:G:A	3.99559e-09	-1.58059	-1.42722
85858611	chr16:85858611:C:A	1.97483e-08	-1.80007e-10	-1.40993
85858766	chr16:85858766:T:TCTC	7.91141e-08	-1.80007e-10	-0.0221119
85858877	chr16:85858877:A:G	5.67622e-09	-1.76921	-0.887511
85858885	chr16:85858885:G:A	8.86896e-09	-0.764382	-1.44606
85858927	chr16:85858927:T:C	1.09889e-07	0.306465	-4.46292e-10
85859025	chr16:85859025:T:C	1.03803e-08	-0.589375	-1.46372
85859232	chr16:85859232:T:C	7.46276e-08	-1.80007e-10	-0.0804921
85859254	chr16:85859254:A:C	5.04325e-09	-1.42611	-1.34884
85859382	chr16:85859382:CT:C	4.96021e-08	-1.80007e-10	-0.48897
85859481	chr16:85859481:C:T	6.38588e-08	-1.80007e-10	-0.236329
85859555	chr16:85859555:G:C	1.8649e-08	-1.80007e-10	-1.46721
85859584	chr16:85859584:G:C	4.26091e-08	-1.80007e-10	-0.640934
85859621	chr16:85859621:G:A	4.67775e-08	0.259961	-0.807561
85859633	chr16:85859633:C:T	2.40016e-08	-1.80007e-10	-1.21488
85859688	chr16:85859688:T:G	6.17671e-08	-1.80007e-10	-0.269631
85859881	chr16:85859881:T:G	2.62123e-08	-1.80007e-10	-1.12677
85860069	chr16:85860069:G:A	7.99158e-09	-0.87375	-1.44087
85860317	chr16:85860317:G:A	5.69011e-09	-1.21129	-1.44298
85860577	chr16:85860577:C:T	2.16964e-08	-1.80007e-10	-1.31585
85860814	chr16:85860814:G:A	2.63847e-08	-1.80007e-10	-1.12022
85860973	chr16:85860973:C:T	1.93328e-08	-1.80007e-10	-1.4312
85861007	chr16:85861007:C:T	1.58052e-08	-1.63267	-4.46292e-10
85861040	chr16:85861040:C:T	6.53915e-09	-1.14894	-1.36626
85861217	chr16:85861217:A:G	6.50072e-09	-1.14072	-1.38037
85861342	chr16:85861342:G:C	2.29029e-08	-1.80007e-10	-1.26174
85861406	chr16:85861406:G:C	2.19975e-08	-1.80007e-10	-1.30207
85861635	chr16:85861635:C:T	5.04661e-09	-1.35093	-1.42336
85861787	chr16:85861787:G:A	2.14848e-08	-1.80007e-10	-1.32566
85861935	chr16:85861935:C:T	1.557e-08	-1.64766	-4.46292e-10
85862054	chr16:85862054:G:C	1.9052e-08	-1.80007e-10	-1.44583
85862149	chr16:85862149:C:T	2.72894e-08	-1.80007e-10	-1.0865
85862253	chr16:85862253:G:A	4.99946e-09	-1.39465	-1.38902
85862433	chr16:85862433:T:C	2.05241e-08	-1.80007e-10	-1.37141
85862783	chr16:85862783:A:G	1.92962e-08	-1.80007e-10	-1.4331
85862887	chr16:85862887:G:A	2.36244e-07	-1.80007e-10	1.07186
85863265	chr16:85863265:C:G	5.47724e-09	-1.75451	-0.937889
85863304	chr16:85863304:C:T	8.49724e-08	-1.80007e-10	0.0493234
85863523	chr16:85863523:A:C	1.89172e-08	-1.80007e-10	-1.45293
85863966	chr16:85863966:C:T	3.19736e-08	-1.80007e-10	-0.928093
85864078	chr16:85864078:C:A	4.98607e-09	-1.62453	-1.16183
85864630	chr16:85864630:G:A	4.50906e-09	-1.78363	-1.10328
85864676	chr16:85864676:G:A	1.8919e-08	-1.80007e-10	-1.45284
85865158	chr16:85865158:T:C	5.64821e-08	-1.80007e-10	-0.35908
85865173	chr16:85865173:G:T	1.92934e-08	-1.80007e-10	-1.43324
85865474	chr16:85865474:A:G	2.24552e-08	-1.80007e-10	-1.28148
85865670	chr16:85865670:C:T	1.05485e-07	-1.80007e-10	0.265564
85865716	chr16:85865716:A:T	2.29877e-08	-1.80007e-10	-1.25805
85865796	chr16:85865796:T:C	2.35131e-08	-1.80007e-10	-1.23544
85866074	chr16:85866074:T:C	1.91192e-08	-1.80007e-10	-1.44231
85866328	chr16:85866328:C:T	1.99628e-08	-1.80007e-10	-1.39913
85866444	chr16:85866444:C:A	1.48016e-08	-1.69827	-4.46292e-10
85866621	chr16:85866621:C:T	2.10302e-08	-1.80007e-10	-1.34704
85867002	chr16:85867002:A:C	2.41575e-08	-1.80007e-10	-1.20841
85867103	chr16:85867103:G:A	2.11375e-08	-1.80007e-10	-1.34195
85867301	chr16:85867301:G:A	2.75583e-08	-1.80007e-10	-1.0767
85867433	chr16:85867433:C:T	7.07289e-09	-1.77134	-0.665395
85867438	chr16:85867438:AG:A	2.11164e-08	-1.80007e-10	-1.34295
85867459	chr16:85867459:T:C	6.25093e-09	-1.77903	-0.781239
85867578	chr16:85867578:T:C	4.53203e-08	-1.80007e-10	-0.579249
85867630	chr16:85867630:A:G	1.82348e-08	-0.482931	-1.00674
85867727	chr16:85867727:T:C	1.90615e-08	-1.44533	-4.46292e-10
85867796	chr16:85867796:T:C	6.12296e-09	-1.15635	-1.42461
85868050	chr16:85868050:T:G	1.37534e-08	-1.05368	-0.718041
85868225	chr16:85868225:C:T	2.6426e-08	-1.80007e-10	-1.11865
85868377	chr16:85868377:A:C	2.14741e-08	-1.80007e-10	-1.32616
85868435	chr16:85868435:T:A	4.9373e-09	-1.58739	-1.2088
85868890	chr16:85868890:T:C	2.00637e-08	-1.80007e-10	-1.39409
85868940	chr16:85868940:T:C	3.18058e-09	-1.77701	-1.45893
85868951	chr16:85868951:C:A	5.00582e-09	-1.79085	-0.991554
85869333	chr16:85869333:T:C	1.86486e-08	-1.80007e-10	-1.46723
85870070	chr16:85870070:T:C	1.50353e-08	-1.68867	0.0060638
85870084	chr16:85870084:A:G	3.00978e-08	-1.80007e-10	-0.988549
85870115	chr16:85870115:C:T	3.09199e-08	-1.80007e-10	-0.961603
85870597	chr16:85870597:T:C	1.94427e-08	-1.80007e-10	-1.42553
85870720	chr16:85870720:A:G	2.64528e-08	-1.80007e-10	-1.11764
85870871	chr16:85870871:CAT:C	2.86315e-08	-1.80007e-10	-1.0385
85871226	chr16:85871226:A:G	4.21809e-09	-1.55177	-1.40185
85871239	chr16:85871239:T:A	3.40999e-07	-1.80007e-10	1.43888
85871966	chr16:85871966:C:A	1.52435e-08	-1.66885	-4.46292e-10
85872322	chr16:85872322:T:C	9.60016e-08	-1.77726	1.94863
85872526	chr16:85872526:T:C	2.03847e-08	-0.36129	-1.01693
85872665	chr16:85872665:A:G	1.87035e-08	-1.80007e-10	-1.46429
85872846	chr16:85872846:C:T	1.74993e-08	-1.53084	-4.46292e-10
85873010	chr16:85873010:A:G	5.74072e-09	-1.49847	-1.14695
85873290	chr16:85873290:C:T	3.5036e-09	-1.70513	-1.43408
85873492	chr16:85873492:G:A	4.94699e-09	-1.79694	-0.997284
85873969	chr16:85873969:T:C	4.77738e-09	-1.79713	-1.03198
85874044	chr16:85874044:CAAG:C	1.02269e-07	-1.75379	1.98839
85874202	chr16:85874202:T:G	1.86504e-08	-1.80007e-10	-1.46714
85874208	chr16:85874208:T:C	1.94966e-08	-1.80007e-10	-1.42276
85874304	chr16:85874304:G:A	3.37394e-09	-1.79898	-1.37794
85874364	chr16:85874364:T:A	4.332e-08	-1.80007e-10	-0.624388
85874836	chr16:85874836:T:C	1.99466e-08	-1.80007e-10	-1.39994
85875451	chr16:85875451:TG:T	3.74684e-08	-1.80007e-10	-0.769505
85875452	chr16:85875452:G:A	1.39759e-08	-1.75567	-4.46292e-10
85875453	chr16:85875453:T:A	3.77138e-08	-1.80007e-10	-0.762976
85875471	chr16:85875471:T:C	1.89401e-08	-1.80007e-10	-1.45172
85875542	chr16:85875542:T:C	6.43944e-08	-1.7985	1.57053
85875907	chr16:85875907:A:G	1.38369e-08	-1.776	0.0103367
85876009	chr16:85876009:A:G	1.76168e-08	-1.7451	0.220947
85876103	chr16:85876103:G:A	9.85549e-09	-1.75075	-0.354221
85876254	chr16:85876254:G:C	1.86507e-08	-1.80007e-10	-1.46712
85876262	chr16:85876262:C:T	2.04402e-08	-1.77549	0.399986
85876439	chr16:85876439:C:T	7.63946e-08	-1.80007e-10	-0.0570903
85876506	chr16:85876506:A:G	6.88657e-08	-1.80007e-10	-0.160844
85876545	chr16:85876545:C:T	1.82619e-08	-1.79579	0.307604
85876983	chr16:85876983:G:A	1.95829e-08	-1.80007e-10	-1.41835
85877135	chr16:85877135:A:T	1.9823e-08	-1.80007e-10	-1.40616
85877494	chr16:85877494:G:A	7.76547e-08	-1.73413	1.69339
85877526	chr16:85877526:G:A	2.00529e-08	-1.7899	0.395267
85877779	chr16:85877779:G:A	1.03775e-08	-1.74782	-0.305541
85877800	chr16:85877800:G:A	1.00518e-08	-1.73098	-0.35427
85877927	chr16:85877927:T:C	2.12035e-08	-1.67614	0.337302
85878316	chr16:85878316:AAAAAAGT:A	5.88831e-08	-1.80007e-10	-0.317448
85878422	chr16:85878422:G:A	1.86897e-08	-1.80007e-10	-1.46503
85878691	chr16:85878691:T:C	1.76931e-08	-1.78135	0.261524
85878996	chr16:85878996:C:T	2.03582e-08	-1.79765	0.418129
85879011	chr16:85879011:A:G	2.0555e-08	-1.79165	0.421755
85879264	chr16:85879264:G:A	8.0141e-08	-1.75019	1.74097
85879281	chr16:85879281:T:C	5.11763e-08	-1.80007e-10	-0.457727
85879487	chr16:85879487:A:C	5.23655e-08	-1.80007e-10	-0.434754
85879499	chr16:85879499:GA:G	6.90364e-08	-1.79009	1.63172
85879807	chr16:85879807:C:T	1.97677e-08	-1.80007e-10	-1.40895
85880451	chr16:85880451:G:A	2.05144e-08	-1.80007e-10	-1.37188
85880543	chr16:85880543:G:A	1.90682e-08	-1.80007e-10	-1.44498
85880568	chr16:85880568:G:A	1.88293e-08	-1.80007e-10	-1.45759
85880800	chr16:85880800:G:C	4.8143e-08	-1.80007e-10	-0.518828
85880972	chr16:85880972:G:A	1.88997e-08	-1.80007e-10	-1.45386
85881198	chr16:85881198:T:A	1.96964e-08	-1.80007e-10	-1.41257
85881478	chr16:85881478:A:C	4.62547e-08	-1.80007e-10	-0.55884
85881604	chr16:85881604:C:T	6.38505e-09	-1.72244	-0.816606
85881771	chr16:85881771:T:C	8.55461e-09	-1.79858	-0.447953
85882175	chr16:85882175:A:G	4.46685e-09	-1.72397	-1.17234
85882223	chr16:85882223:A:G	1.95079e-08	-1.80007e-10	-1.42218
85882812	chr16:85882812:T:C	1.92883e-08	-1.80007e-10	-1.43351
85882894	chr16:85882894:GC:G	3.95966e-08	-1.79209	1.07784
85883015	chr16:85883015:G:T	5.07023e-07	-1.80007e-10	1.83555
85883799	chr16:85883799:C:T	1.8652e-08	-1.80007e-10	-1.46705
85884217	chr16:85884217:G:A	3.71467e-09	-1.78654	-1.29418
85884318	chr16:85884318:C:T	1.88948e-08	-1.80007e-10	-1.45412
85884338	chr16:85884338:A:G	5.80988e-09	-1.62883	-1.00461
85884421	chr16:85884421:G:A	1.53911e-08	-1.65921	-4.46292e-10
85884514	chr16:85884514:G:T	1.42681e-08	-1.79875	0.0637739
85884521	chr16:85884521:T:C	1.90533e-08	-1.80007e-10	-1.44576
85884662	chr16:85884662:G:A	1.90143e-08	-1.80007e-10	-1.44781
85884828	chr16:85884828:G:C	3.24868e-08	-1.80007e-10	-0.912168
85885236	chr16:85885236:C:T	6.33392e-08	-1.12453	0.880028
85885271	chr16:85885271:C:T	2.97438e-08	-1.80007e-10	-1.00038
85885437	chr16:85885437:CCATGAA:C	5.44663e-07	0.474199	1.43297
85885600	chr16:85885600:A:G	6.32421e-09	-1.43714	-1.11147
85885647	chr16:85885647:A:AT	3.89674e-09	-1.61216	-1.4207
85885696	chr16:85885696:A:G	2.07372e-08	-1.80007e-10	-1.36107
85885864	chr16:85885864:G:C	2.53246e-08	-1.80007e-10	-1.16123
85886006	chr16:85886006:G:A	1.47429e-08	-1.70224	-4.46292e-10
85886118	chr16:85886118:G:A	2.28041e-08	-1.80007e-10	-1.26606
85886209	chr16:85886209:G:A	1.86467e-08	-1.80007e-10	-1.46733
85886254	chr16:85886254:C:T	3.36284e-08	-1.80007e-10	-0.877631
85886504	chr16:85886504:G:T	9.12342e-08	-1.80007e-10	0.120427
85886605	chr16:85886605:T:A	7.12788e-08	-1.80007e-10	-0.126404
85886712	chr16:85886712:T:A	2.09574e-08	-1.80007e-10	-1.35051
85886722	chr16:85886722:T:C	7.15696e-08	-1.80007e-10	-0.122332
85886791	chr16:85886791:A:C	2.69597e-08	-1.79901	0.700351
85886874	chr16:85886874:C:T	1.12861e-08	-1.20874	-0.76069
85886993	chr16:85886993:C:T	3.67827e-08	-1.80007e-10	-0.787976
85887019	chr16:85887019:C:T	1.15186e-06	-1.80007e-10	2.65613
85887073	chr16:85887073:G:C	1.69051e-08	-1.69572	0.130332
85887194	chr16:85887194:G:A	2.24233e-08	-1.80007e-10	-1.2829
85887196	chr16:85887196:T:C	1.89875e-08	-1.33132	-0.117907
85887320	chr16:85887320:T:C	1.8651e-08	-1.80007e-10	-1.4671
85887494	chr16:85887494:AG:A	9.25579e-09	-1.76454	-0.403217
85887741	chr16:85887741:A:C	1.11382e-08	-1.62474	-0.357882
85888421	chr16:85888421:G:T	7.27118e-09	-1.79715	-0.611936
85888508	chr16:85888508:C:CAA	1.86612e-08	-1.80007e-10	-1.46656
85888563	chr16:85888563:T:C	1.87109e-08	-1.80007e-10	-1.4639
85888589	chr16:85888589:C:T	3.64824e-09	-1.65707	-1.44169
85888637	chr16:85888637:T:C	1.90138e-08	-1.80007e-10	-1.44784
85888730	chr16:85888730:C:T	1.87665e-08	-1.80007e-10	-1.46093
85888820	chr16:85888820:C:T	1.79345e-06	-1.80007e-10	3.09889
85889250	chr16:85889250:C:T	1.94776e-08	-1.80007e-10	-1.42374
85889253	chr16:85889253:A:G	3.45991e-09	-1.68474	-1.46702
85889596	chr16:85889596:A:G	4.74953e-08	-1.80007e-10	-0.532372
85889674	chr16:85889674:A:T	2.3432e-08	-1.80007e-10	-1.2389
85889702	chr16:85889702:C:T	3.15588e-08	-1.80007e-10	-0.941151
85889773	chr16:85889773:A:C	1.03061e-07	-1.80007e-10	0.242314
85890136	chr16:85890136:C:T	2.47066e-08	-1.80007e-10	-1.18593
85890621	chr16:85890621:C:A	1.8569e-08	-1.47151	-4.46292e-10
85890690	chr16:85890690:G:C	1.9951e-08	-1.39972	-4.46292e-10
85890754	chr16:85890754:TG:T	1.58646e-08	-1.62891	-4.46292e-10
85891357	chr16:85891357:T:A	1.37115e-07	-1.80007e-10	0.527815
85891391	chr16:85891391:A:C	1.9685e-08	-1.80007e-10	-1.41315
85891552	chr16:85891552:A:G	2.90227e-08	-1.80007e-10	-1.02492
85891664	chr16:85891664:G:A	3.29865e-08	-1.80007e-10	-0.896904
85892067	chr16:85892067:T:G	1.07045e-07	-1.62669	1.90693
85892131	chr16:85892131:C:T	3.07847e-08	-1.80007e-10	-0.965983
85892132	chr16:85892132:G:A	2.03775e-08	-1.80007e-10	-1.37857
85892332	chr16:85892332:C:T	7.40414e-09	-1.05873	-1.33223
85892430	chr16:85892430:T:C	4.97734e-09	-1.74979	-1.03831
85892795	chr16:85892795:T:C	5.67168e-09	-1.74975	-0.907771
85893056	chr16:85893056:A:G	2.35461e-08	-1.80007e-10	-1.23404
85893089	chr16:85893089:C:T	6.41844e-07	0.00591065	2.06543
85893113	chr16:85893113:G:A	6.19116e-09	-1.75949	-0.810395
85893115	chr16:85893115:A:G	8.03953e-09	-1.73929	-0.569343
85893236	chr16:85893236:C:A	3.33717e-09	-1.73851	-1.44937
85893473	chr16:85893473:C:T	5.16245e-08	-1.80007e-10	-0.449007
85893524	chr16:85893524:G:A	1.86611e-08	-1.80007e-10	-1.46656
85893620	chr16:85893620:G:A	1.04789e-08	-1.69459	-0.349045
85893888	chr16:85893888:A:G	3.25616e-08	-1.46771	0.557836
85894022	chr16:85894022:G:A	1.47293e-07	-0.813815	1.41324
85894208	chr16:85894208:C:T	2.32752e-08	-1.68079	0.435174
85894561	chr16:85894561:A:G	2.13373e-08	-1.80007e-10	-1.33255
85894764	chr16:85894764:G:A	1.97778e-08	-1.80007e-10	-1.40844
85894958	chr16:85894958:A:G	4.31229e-09	-1.78833	-1.1432
85895015	chr16:85895015:A:T	1.85423e-08	-1.56176	0.0888107
85895099	chr16:85895099:C:G	1.53692e-07	0.0937963	0.548152
85895413	chr16:85895413:G:A	1.8669e-08	-1.80007e-10	-1.46614
85895467	chr16:85895467:C:G	1.9981e-08	-1.80007e-10	-1.39822
85895594	chr16:85895594:G:A	1.11905e-06	-0.383048	3.01028
85895676	chr16:85895676:T:G	3.18943e-08	-1.7685	0.837927
85895678	chr16:85895678:A:C	3.37281e-08	-1.76893	0.894263
85895828	chr16:85895828:T:C	9.29522e-07	-0.355902	2.79757
85896224	chr16:85896224:G:T	7.48094e-07	0.199023	2.0255
85896288	chr16:85896288:T:C	1.14751e-06	-0.348462	3.00081
85896291	chr16:85896291:G:A	1.18139e-06	-0.353962	3.0354
85896308	chr16:85896308:A:C	1.89156e-08	-1.80007e-10	-1.45301
85896375	chr16:85896375:G:A	1.38036e-07	-1.80007e-10	0.534511
85896579	chr16:85896579:T:C	1.86541e-08	-1.80007e-10	-1.46694
85896649	chr16:85896649:A:C	2.55632e-08	-1.15185	-4.46292e-10
85896794	chr16:85896794:T:C	1.18899e-06	-0.299645	2.9875
85896965	chr16:85896965:G:C	2.14965e-06	0.0769082	3.20315
85897084	chr16:85897084:G:A	1.18753e-06	-0.298695	2.98532
85897629	chr16:85897629:A:G	5.00073e-08	-1.80007e-10	-0.480835
85897999	chr16:85897999:A:T	3.97107e-08	-1.80007e-10	-0.711383
85898232	chr16:85898232:A:G	1.90688e-08	-1.80007e-10	-1.44495
85898350	chr16:85898350:C:G	4.11127e-09	-1.74898	-1.2303
85898423	chr16:85898423:C:G	1.14378e-07	-0.305706	0.652211
85898526	chr16:85898526:C:G	3.53652e-08	-1.56579	0.738516
85898745	chr16:85898745:C:T	1.40964e-07	-0.503952	1.05945
85898864	chr16:85898864:G:A	2.69633e-07	0.0261956	1.17786
85899046	chr16:85899046:C:T	1.47329e-08	-1.70292	-4.46292e-10
85899269	chr16:85899269:G:T	1.9242e-08	-1.80007e-10	-1.43591
85899432	chr16:85899432:C:T	4.14331e-08	-0.580111	-0.0888123
85899504	chr16:85899504:A:G	3.13528e-08	-1.80007e-10	-0.947698
85899637	chr16:85899637:G:A	7.56442e-08	-1.80007e-10	-0.0669621
85899975	chr16:85899975:C:A	4.45582e-09	-1.57007	-1.32872
85900112	chr16:85900112:C:A	4.71263e-07	1.76241	-4.46292e-10
85900145	chr16:85900145:C:G	8.72198e-08	-1.80007e-10	0.0754283
85900572	chr16:85900572:G:A	2.69224e-08	-1.80007e-10	-1.10005
85900977	chr16:85900977:T:G	7.76905e-08	-1.80007e-10	-0.0402702
85901531	chr16:85901531:T:C	1.94661e-08	-1.80007e-10	-1.42433
85901536	chr16:85901536:T:G	4.61913e-08	-1.80007e-10	-0.560212
85901772	chr16:85901772:G:A	2.13569e-08	-1.80007e-10	-1.33163
85901900	chr16:85901900:C:T	2.44884e-08	-1.80007e-10	-1.1948
85901967	chr16:85901967:T:C	1.11682e-08	-1.51698	-0.462958
85902272	chr16:85902272:A:G	4.11295e-09	-1.55241	-1.42645
85902859	chr16:85902859:T:G	2.76867e-08	-1.80007e-10	-1.07205
85903495	chr16:85903495:C:T	3.53013e-07	-1.80007e-10	1.4735
85903976	chr16:85903976:A:G	2.46163e-08	-1.80007e-10	-1.18959
85904456	chr16:85904456:T:G	2.44362e-08	-1.80007e-10	-1.19694
85904989	chr16:85904989:T:G	1.26212e-08	-1.61213	-0.245493
85905149	chr16:85905149:A:G	6.21767e-09	-1.662	-0.903607
85905226	chr16:85905226:C:T	2.25072e-08	-1.80007e-10	-1.27917
85905229	chr16:85905229:G:A	1.0619e-07	-1.69614	1.96837
85906044	chr16:85906044:T:A	6.34137e-09	-1.60107	-0.944842
85906060	chr16:85906060:G:A	7.01218e-09	-1.54469	-0.900663
85906257	chr16:85906257:G:A	2.22781e-08	-1.80007e-10	-1.2894
85906404	chr16:85906404:C:T	3.76555e-09	-1.63779	-1.42932
85906857	chr16:85906857:C:T	2.6286e-08	-1.80007e-10	-1.12397
85907623	chr16:85907623:G:A	2.06446e-08	-1.80007e-10	-1.36555
85907635	chr16:85907635:G:A	1.90267e-08	-1.80007e-10	-1.44716
85907724	chr16:85907724:A:C	2.0461e-08	-1.80007e-10	-1.37448
85908145	chr16:85908145:T:A	2.66942e-08	-1.80007e-10	-1.10856
85908168	chr16:85908168:C:T	5.90709e-09	-1.51424	-1.10261
85908875	chr16:85908875:G:A	2.46261e-08	-1.80007e-10	-1.1892
85908890	chr16:85908890:T:C	4.61792e-09	-1.47249	-1.39057
85909537	chr16:85909537:A:G	3.09356e-08	-1.80007e-10	-0.961096
85909818	chr16:85909818:A:G	2.08862e-08	-1.80007e-10	-1.35392
85909853	chr16:85909853:T:G	1.86955e-08	-1.80007e-10	-1.46472
85910417	chr16:85910417:A:G	3.03164e-08	-1.80007e-10	-0.981315
85911217	chr16:85911217:T:G	4.73739e-09	-1.65226	-1.18525
85911414	chr16:85911414:C:T	3.80838e-08	-1.80007e-10	-0.753214
85911598	chr16:85911598:C:T	3.83743e-08	-1.80007e-10	-0.745615
85911781	chr16:85911781:G:C	1.63082e-08	-1.60134	-4.46292e-10
85911947	chr16:85911947:C:G	3.96583e-08	-1.80007e-10	-0.712703
85912069	chr16:85912069:T:G	3.18537e-09	-1.76757	-1.46686
85912083	chr16:85912083:C:G	1.88438e-08	-1.80007e-10	-1.45682
85912233	chr16:85912233:T:C	3.87824e-09	-1.7508	-1.28682
85912718	chr16:85912718:T:C	4.91745e-09	-1.55239	-1.24782
85912844	chr16:85912844:T:C	3.48829e-09	-1.76709	-1.37651
85912888	chr16:85912888:A:G	4.60145e-09	-1.53392	-1.33271
85913288	chr16:85913288:G:A	2.06081e-08	-1.80007e-10	-1.36732
85913501	chr16:85913501:C:T	1.53073e-08	-1.66468	-4.46292e-10
85913869	chr16:85913869:C:T	4.19729e-09	-1.62088	-1.33768
85914173	chr16:85914173:T:C	6.48924e-09	-1.79758	-0.725278
85914306	chr16:85914306:G:A	2.69805e-08	-1.80007e-10	-1.09789
85914372	chr16:85914372:G:A	2.21101e-08	-1.80007e-10	-1.29697
85914871	chr16:85914871:TG:T	1.26446e-07	-1.80007e-10	0.446813
85914874	chr16:85914874:T:A	1.14519e-07	-1.80007e-10	0.34774
85915035	chr16:85915035:G:A	9.20129e-09	-1.68866	-0.484998
85915408	chr16:85915408:C:G	2.01432e-08	-1.80007e-10	-1.39014
85915465	chr16:85915465:G:A	5.12484e-09	-1.79708	-0.961826
85915501	chr16:85915501:C:G	3.95193e-09	-1.55496	-1.46384
85915583	chr16:85915583:G:T	8.74009e-08	-1.80007e-10	0.0775024
85915698	chr16:85915698:A:T	4.72357e-08	-1.80007e-10	-0.537853
85915818	chr16:85915818:A:G	4.77046e-09	-1.79677	-1.03379
85915853	chr16:85915853:G:T	4.9592e-08	-1.80007e-10	-0.489173
85915867	chr16:85915867:G:T	3.40687e-09	-1.7857	-1.38151
85915952	chr16:85915952:T:C	3.69742e-09	-1.79908	-1.28628
85916104	chr16:85916104:A:G	1.33874e-08	-1.79869	-4.46292e-10
85916129	chr16:85916129:T:G	2.35459e-08	-1.80007e-10	-1.23405
85916290	chr16:85916290:A:G	3.03065e-08	-1.7818	0.800156
85916538	chr16:85916538:T:C	4.72979e-08	-1.80007e-10	-0.536537
85916841	chr16:85916841:C:T	4.35922e-08	-1.80007e-10	-0.618124
85917292	chr16:85917292:A:G	2.92363e-08	-1.80007e-10	-1.01759
85917370	chr16:85917370:A:T	4.66285e-09	-1.40154	-1.45184
85917589	chr16:85917589:A:G	5.21946e-08	-1.80007e-10	-0.438024
85917652	chr16:85917652:A:G	1.23896e-08	-1.44981	-0.426337
85917748	chr16:85917748:A:G	3.16937e-09	-1.77263	-1.46684
85918041	chr16:85918041:G:A	2.14872e-08	-1.80007e-10	-1.32555
85918051	chr16:85918051:A:G	1.88436e-08	-1.80007e-10	-1.45683
85918076	chr16:85918076:A:G	3.6807e-09	-1.64423	-1.44567
85918142	chr16:85918142:C:G	5.49728e-09	-1.26382	-1.42493
85919323	chr16:85919323:A:C	6.21341e-09	-1.61581	-0.950482
85919345	chr16:85919345:G:T	6.19463e-09	-1.32463	-1.2447
85919404	chr16:85919404:C:T	3.1014e-09	-1.79909	-1.46206
85919504	chr16:85919504:G:A	2.19769e-08	-1.80007e-10	-1.30301
85919506	chr16:85919506:G:T	1.87645e-08	-1.80007e-10	-1.46103
85919590	chr16:85919590:C:T	3.50517e-09	-1.79032	-1.34845
85919887	chr16:85919887:G:T	2.35953e-08	-1.80007e-10	-1.23196
85920015	chr16:85920015:G:T	2.22167e-08	-1.29216	-4.46292e-10
85920076	chr16:85920076:G:C	3.25412e-09	-1.78963	-1.42345
85920303	chr16:85920303:A:G	3.12257e-09	-1.79899	-1.45536
85920349	chr16:85920349:T:C	4.23312e-09	-1.6028	-1.34727
85920460	chr16:85920460:A:G	1.96129e-08	-1.80007e-10	-1.41682
85920470	chr16:85920470:T:C	4.31329e-09	-1.57787	-1.35343
85920542	chr16:85920542:G:A	3.33338e-08	-1.80007e-10	-0.886431
85920613	chr16:85920613:A:G	2.43938e-08	-1.80007e-10	-1.19867
85920681	chr16:85920681:C:T	1.86472e-08	-1.80007e-10	-1.46731
85920982	chr16:85920982:G:C	2.16039e-08	-1.80007e-10	-1.32013
85921028	chr16:85921028:C:G	2.09113e-08	-1.80007e-10	-1.35272
85921195	chr16:85921195:G:A	1.38617e-08	-1.76388	-4.46292e-10
85921237	chr16:85921237:A:G	2.05728e-08	-1.80007e-10	-1.36903
85921636	chr16:85921636:C:T	5.80082e-09	-1.22827	-1.40673
85921701	chr16:85921701:T:G	3.67613e-08	-1.80007e-10	-0.788558
85921939	chr16:85921939:C:T	2.63561e-08	-1.80007e-10	-1.1213
85921996	chr16:85921996:G:A	2.06814e-08	-1.80007e-10	-1.36377
85922061	chr16:85922061:A:G	2.09815e-08	-1.80007e-10	-1.34936
85922065	chr16:85922065:C:T	7.26507e-09	-1.57814	-0.831786
85922123	chr16:85922123:CA:C	4.63549e-09	-1.52481	-1.33445
85922303	chr16:85922303:A:G	1.39545e-08	-1.7572	-4.46292e-10
85922438	chr16:85922438:A:T	3.59792e-09	-1.67255	-1.4401
85922791	chr16:85922791:T:C	5.6635e-09	-1.19595	-1.46301
85922792	chr16:85922792:C:T	4.58842e-08	-0.566881	-4.46292e-10
85922841	chr16:85922841:C:T	2.63267e-08	-1.80007e-10	-1.12242
85923037	chr16:85923037:C:T	5.1621e-08	-1.80007e-10	-0.449075
85923210	chr16:85923210:G:A	2.32283e-08	-1.80007e-10	-1.24763
85923315	chr16:85923315:C:T	5.72896e-09	-1.23376	-1.41371
85923895	chr16:85923895:C:T	2.46001e-08	-1.80007e-10	-1.19025
85923914	chr16:85923914:G:A	2.88903e-08	-1.80007e-10	-1.0295
85924187	chr16:85924187:C:T	3.46479e-09	-1.6938	-1.45655
85924214	chr16:85924214:T:C	3.28844e-09	-1.74637	-1.45622
85924318	chr16:85924318:C:G	6.59091e-09	-1.16368	-1.34363
85924575	chr16:85924575:A:G	5.13687e-08	-1.80007e-10	-0.453974
85924718	chr16:85924718:C:G	5.62602e-09	-1.23194	-1.43366
85925108	chr16:85925108:C:T	1.12848e-06	-1.80007e-10	2.63563
85925123	chr16:85925123:C:T	1.10611e-08	-1.6121	-0.377462
85925218	chr16:85925218:C:A	6.17587e-08	-1.80007e-10	-0.269768
85925364	chr16:85925364:A:G	1.21212e-08	-1.57716	-0.320881
85925414	chr16:85925414:G:A	1.34585e-08	-1.53694	-0.25645
85925832	chr16:85925832:T:C	4.37553e-09	-1.63932	-1.27766
85926029	chr16:85926029:T:G	3.96739e-09	-1.60447	-1.41043
85926202	chr16:85926202:A:C	1.11202e-07	-1.80007e-10	0.318344
85926303	chr16:85926303:A:T	2.11252e-08	-1.80007e-10	-1.34253
85926673	chr16:85926673:C:T	5.37961e-09	-1.24729	-1.4631
85926763	chr16:85926763:G:A	1.58959e-08	-1.62694	-4.46292e-10
85927023	chr16:85927023:G:A	2.20508e-08	-1.80007e-10	-1.29965
85927361	chr16:85927361:G:A	3.11566e-09	-1.79613	-1.46043
85927444	chr16:85927444:T:G	1.86507e-08	-1.80007e-10	-1.46712
85927853	chr16:85927853:G:A	1.14331e-08	-1.46795	-0.488542
85928188	chr16:85928188:C:T	2.37704e-07	-1.80007e-10	1.07802
85928436	chr16:85928436:C:T	4.89234e-08	-1.80007e-10	-0.502747
85928482	chr16:85928482:G:A	2.51111e-08	-1.80007e-10	-1.16969
85929130	chr16:85929130:T:C	2.23737e-08	-1.80007e-10	-1.28512
85929244	chr16:85929244:G:C	7.16513e-09	-1.7835	-0.640277
85929375	chr16:85929375:C:T	2.48823e-08	-1.80007e-10	-1.17885
85929391	chr16:85929391:C:T	1.87501e-08	-1.80007e-10	-1.4618
85929409	chr16:85929409:G:A	3.60124e-09	-1.64701	-1.46472
85929759	chr16:85929759:G:A	5.65751e-08	-1.80007e-10	-0.357434
85929966	chr16:85929966:G:A	1.86841e-08	-1.80007e-10	-1.46533
85930269	chr16:85930269:C:T	2.37586e-08	-1.22506	-4.46292e-10
85930702	chr16:85930702:A:G	1.37751e-08	-0.656847	-1.1133
85930747	chr16:85930747:T:C	1.02831e-07	0.527073	-0.286993
85930957	chr16:85930957:T:C	3.59711e-08	-1.63394	0.823652
85931076	chr16:85931076:C:G	1.92206e-08	-1.80007e-10	-1.43702
85931172	chr16:85931172:G:A	2.07346e-08	-1.80007e-10	-1.3612
85931179	chr16:85931179:T:C	3.34344e-08	-1.5906	0.70718
85931220	chr16:85931220:G:A	3.94371e-08	-1.49144	0.773142
85931392	chr16:85931392:C:G	5.42394e-08	-1.46909	1.06949
85931413	chr16:85931413:G:A	2.92801e-08	-1.80007e-10	-1.01609
85931433	chr16:85931433:T:C	8.92367e-09	-0.73838	-1.46592
85932143	chr16:85932143:G:A	2.81267e-08	-1.80007e-10	-1.05628
85932153	chr16:85932153:T:C	1.89045e-08	-1.80007e-10	-1.4536
85932457	chr16:85932457:G:A	3.47707e-08	-1.80007e-10	-0.844228
85932557	chr16:85932557:T:C	1.9246e-07	-0.215047	1.08193
85932566	chr16:85932566:G:A	1.67851e-08	-0.448218	-1.12429
85932678	chr16:85932678:T:C	2.99745e-08	-1.68647	0.693819
85932687	chr16:85932687:T:G	3.1769e-08	-1.70243	0.767919
85932827	chr16:85932827:C:T	1.60517e-08	-1.7507	0.133513
85932852	chr16:85932852:A:C	4.50496e-09	-1.75239	-1.13543
85932893	chr16:85932893:A:G	1.53153e-08	-1.7082	0.0440456
85932921	chr16:85932921:T:G	2.29861e-08	-1.76262	0.504506
85932936	chr16:85932936:G:A	1.43483e-08	-1.72937	-4.46292e-10
85932942	chr16:85932942:A:G	1.35521e-08	-1.79877	0.0123131
85933077	chr16:85933077:A:G	1.17951e-08	-1.76262	-0.162702
85933104	chr16:85933104:G:A	1.02646e-08	-1.60238	-0.461921
85933195	chr16:85933195:G:A	6.23495e-09	-1.17524	-1.3876
85933644	chr16:85933644:G:A	2.09784e-08	-1.80007e-10	-1.34951
85933679	chr16:85933679:C:T	6.02426e-09	-1.78479	-0.81242
85933902	chr16:85933902:T:C	1.65624e-08	-0.522587	-1.06328
85933988	chr16:85933988:G:A	6.6493e-09	-1.79232	-0.706169
85934034	chr16:85934034:A:G	1.8719e-08	-0.068993	-1.39447
85934083	chr16:85934083:G:A	1.14193e-08	-0.796685	-1.16101
85934116	chr16:85934116:C:G	1.36295e-08	-0.316609	-1.46415
85934138	chr16:85934138:T:C	1.07312e-08	-0.843381	-1.17646
85934159	chr16:85934159:A:G	1.08916e-08	-0.802942	-1.20207
85934222	chr16:85934222:A:G	2.07713e-08	-1.80007e-10	-1.35943
85934272	chr16:85934272:C:T	1.14179e-08	-0.763485	-1.19434
85934280	chr16:85934280:G:A	1.17032e-08	-0.755432	-1.1777
85934285	chr16:85934285:G:A	1.96555e-08	-0.240669	-1.17398
85934314	chr16:85934314:A:G	6.19878e-08	-0.147833	-0.118232
85934654	chr16:85934654:A:C	2.02821e-08	-1.80007e-10	-1.38327
85934676	chr16:85934676:A:G	1.13481e-08	-0.804806	-1.15915
85934858	chr16:85934858:A:C	1.86712e-08	-1.80007e-10	-1.46602
85934951	chr16:85934951:T:C	1.45243e-08	-0.251583	-1.4656
85935068	chr16:85935068:G:A	1.3616e-08	-0.620913	-1.16085
85935285	chr16:85935285:T:G	1.04275e-08	-0.817609	-1.23095
85935328	chr16:85935328:A:G	1.0009e-08	-0.855565	-1.23395
85936132	chr16:85936132:A:G	4.64619e-09	-1.79889	-1.05806
85936213	chr16:85936213:A:G	3.69816e-08	-1.80007e-10	-0.782583
85936364	chr16:85936364:TTC:T	2.13094e-08	-1.80007e-10	-1.33385
85936397	chr16:85936397:C:G	1.89922e-08	-1.80007e-10	-1.44898
85936870	chr16:85936870:T:C	6.64374e-09	-1.72889	-0.770435
85936907	chr16:85936907:C:G	2.04007e-08	-1.80007e-10	-1.37743
85936947	chr16:85936947:T:C	1.98e-08	-1.80007e-10	-1.40732
85937112	chr16:85937112:C:G	6.47273e-09	-1.69536	-0.830049
85937614	chr16:85937614:C:G	8.0773e-09	-1.69616	-0.607785
85937815	chr16:85937815:C:T	6.99523e-09	-1.67895	-0.768826
85937920	chr16:85937920:AAAAAG:A	1.01027e-08	-1.79445	-0.28575
85938030	chr16:85938030:C:T	1.8717e-08	-1.80007e-10	-1.46357
85938088	chr16:85938088:C:T	1.86537e-08	-1.80007e-10	-1.46696
85938234	chr16:85938234:C:G	2.26212e-08	-0.114244	-1.15987
85938354	chr16:85938354:G:A	8.006e-09	-1.69024	-0.622573
85938407	chr16:85938407:G:C	3.60743e-09	-1.7967	-1.31331
85938575	chr16:85938575:T:C	7.58583e-09	-1.69681	-0.66991
85938631	chr16:85938631:A:G	7.40943e-09	-1.68467	-0.705583
85938665	chr16:85938665:C:T	7.21931e-09	-1.69127	-0.724971
85938801	chr16:85938801:C:T	8.59557e-09	-1.68806	-0.553696
85938949	chr16:85938949:G:T	1.89457e-08	-1.80007e-10	-1.45142
85939006	chr16:85939006:G:A	3.77491e-09	-1.79449	-1.27014
85939023	chr16:85939023:C:T	2.03255e-08	-1.80007e-10	-1.38113
85939168	chr16:85939168:C:T	1.9079e-08	-1.80007e-10	-1.44441
85939173	chr16:85939173:C:G	5.07186e-09	-1.72956	-1.03973
85939324	chr16:85939324:A:G	3.3258e-08	-1.80007e-10	-0.888708
85939386	chr16:85939386:C:T	3.5737e-09	-1.71068	-1.40872
85939534	chr16:85939534:A:G	4.80588e-09	-1.79862	-1.02454
85939546	chr16:85939546:A:G	4.84578e-09	-1.79786	-1.01704
85939598	chr16:85939598:A:G	4.29079e-09	-1.51973	-1.4168
85939860	chr16:85939860:C:T	1.36322e-08	-1.78057	-4.46292e-10
85939870	chr16:85939870:C:T	4.94073e-08	-1.61343	1.12053
85940050	chr16:85940050:C:T	3.76073e-08	-1.80007e-10	-0.765805
85940228	chr16:85940228:A:T	6.27962e-08	-1.80007e-10	-0.253108
85940260	chr16:85940260:G:C	2.59781e-08	0.0671098	-1.20286
85940645	chr16:85940645:C:T	2.05614e-08	-1.80007e-10	-1.36959
85940763	chr16:85940763:C:T	5.89868e-08	-1.56046	1.24477
85940901	chr16:85940901:C:T	1.01696e-08	-1.44504	-0.628563
85940998	chr16:85940998:C:T	1.87041e-08	-1.80007e-10	-1.46426
85941006	chr16:85941006:G:T	1.96583e-08	-1.80007e-10	-1.4145
85941046	chr16:85941046:G:A	3.36328e-08	-1.80007e-10	-0.877501
85941170	chr16:85941170:A:G	3.75759e-08	-1.51102	0.744376
85941279	chr16:85941279:A:G	1.23299e-08	-1.60362	-0.277352
85941292	chr16:85941292:T:C	1.87632e-08	-1.80007e-10	-1.46111
85941355	chr16:85941355:C:T	4.44522e-09	-1.79209	-1.10908
85941469	chr16:85941469:G:A	1.41916e-08	-1.16932	-0.571031
85941535	chr16:85941535:G:A	4.49678e-09	-1.79545	-1.09419
85941644	chr16:85941644:C:A	3.14183e-08	-1.80007e-10	-0.945612
85941896	chr16:85941896:G:A	1.55122e-08	-1.65138	-4.46292e-10
85942288	chr16:85942288:G:A	2.04298e-08	-1.80007e-10	-1.37601
85942334	chr16:85942334:T:C	4.7614e-09	-1.77699	-1.05547
85942353	chr16:85942353:C:T	4.45207e-09	-1.44415	-1.45549
85942412	chr16:85942412:G:A	2.91965e-08	-0.515569	-0.503384
85942697	chr16:85942697:T:C	4.31915e-09	-1.49432	-1.43563
85942973	chr16:85942973:T:G	2.28099e-08	-1.80007e-10	-1.26581
85943117	chr16:85943117:C:A	3.41773e-09	-1.79368	-1.37035
85943206	chr16:85943206:G:A	2.59308e-08	-1.80007e-10	-1.13757
85943269	chr16:85943269:G:T	3.99967e-08	-1.80007e-10	-0.704205
85943300	chr16:85943300:A:G	1.8652e-08	-1.80007e-10	-1.46705
85943415	chr16:85943415:A:G	2.17016e-08	-1.31562	-4.46292e-10
85943634	chr16:85943634:C:T	2.62634e-08	-1.12483	-4.46292e-10
85943896	chr16:85943896:G:T	4.33304e-09	-1.7967	-1.13003
85944244	chr16:85944244:A:T	2.31651e-08	-1.80007e-10	-1.25036
85944280	chr16:85944280:C:T	2.26703e-08	-1.80007e-10	-1.27195
85944326	chr16:85944326:C:T	1.86767e-08	-1.80007e-10	-1.46573
85944393	chr16:85944393:C:T	7.47713e-09	-0.955303	-1.42585
85944394	chr16:85944394:C:T	3.12807e-08	-1.80007e-10	-0.950001
85944499	chr16:85944499:C:T	4.83065e-08	-0.870033	0.354597
85944519	chr16:85944519:A:G	4.74785e-09	-1.42363	-1.41168
85944603	chr16:85944603:G:T	6.0068e-09	-1.41401	-1.1861
85944604	chr16:85944604:G:T	4.07398e-09	-1.57983	-1.40855
85944921	chr16:85944921:G:T	2.28977e-08	-1.80007e-10	-1.26197
85945198	chr16:85945198:C:G	7.67956e-08	-1.40698	1.35513
85945637	chr16:85945637:A:G	2.60616e-08	-1.05356	-0.0789767
85945740	chr16:85945740:T:C	4.53019e-08	-0.635064	0.0554103
85945755	chr16:85945755:G:A	1.9646e-08	-1.80007e-10	-1.41513
85945967	chr16:85945967:T:C	2.37698e-08	-1.80007e-10	-1.22459
85946105	chr16:85946105:G:A	3.56806e-08	-1.80007e-10	-0.818395
85946545	chr16:85946545:C:T	1.70442e-08	-1.55719	-4.46292e-10
85946600	chr16:85946600:C:T	1.28829e-08	-0.996307	-0.840795
85946643	chr16:85946643:C:A	2.50769e-08	-1.80007e-10	-1.17105
85946732	chr16:85946732:T:C	2.06989e-08	-1.80007e-10	-1.36292
85946928	chr16:85946928:C:A	3.1751e-09	-1.78126	-1.4564
85947362	chr16:85947362:T:C	1.28193e-08	-0.85859	-0.983464
85947837	chr16:85947837:C:T	2.12129e-08	-1.80007e-10	-1.3384
85947876	chr16:85947876:C:T	3.7371e-09	-1.61313	-1.46157
85947995	chr16:85947995:T:C	4.42009e-09	-1.44672	-1.46012
85948199	chr16:85948199:G:A	4.37024e-09	-1.47918	-1.439
85948640	chr16:85948640:T:C	5.49888e-09	-1.67916	-1.0093
85948910	chr16:85948910:A:G	1.87172e-06	-1.70165	4.84325
85948915	chr16:85948915:G:A	7.28924e-09	-1.34545	-1.06116
85949107	chr16:85949107:C:CA	1.90223e-08	-1.80007e-10	-1.44739
85949358	chr16:85949358:T:C	2.37524e-08	-1.80007e-10	-1.22532
85949383	chr16:85949383:G:A	7.7325e-09	-1.17654	-1.17103
85949450	chr16:85949450:T:C	3.13589e-09	-1.79611	-1.45398
85949550	chr16:85949550:C:T	1.99406e-08	-1.80007e-10	-1.40025
85949598	chr16:85949598:C:T	1.12913e-06	-1.80007e-10	2.6362
85949672	chr16:85949672:C:T	6.24612e-09	-1.41612	-1.14492
85949735	chr16:85949735:G:T	5.72166e-09	-1.36663	-1.28212
85949852	chr16:85949852:A:G	9.12935e-09	-1.10409	-1.07742
85950072	chr16:85950072:G:T	4.34982e-09	-1.68141	-1.24145
85950074	chr16:85950074:A:G	4.29879e-09	-1.68592	-1.24875
85950409	chr16:85950409:G:A	7.17609e-09	-1.08678	-1.33547
85950449	chr16:85950449:T:A	2.4312e-08	-1.80007e-10	-1.20203
85950562	chr16:85950562:T:C	3.033e-08	-1.80007e-10	-0.980866
85950994	chr16:85950994:G:A	3.86576e-09	-1.57663	-1.46421
85951136	chr16:85951136:C:T	1.94287e-08	-1.80007e-10	-1.42625
85951362	chr16:85951362:C:A	1.8863e-08	-1.80007e-10	-1.4558
85951396	chr16:85951396:T:C	4.06229e-09	-1.52595	-1.46531
85951423	chr16:85951423:T:A	4.19956e-09	-1.52495	-1.43308
85951476	chr16:85951476:G:A	3.6549e-09	-1.69268	-1.40425
85951594	chr16:85951594:G:A	3.57412e-09	-1.70652	-1.41276
85951657	chr16:85951657:G:A	2.63529e-08	-1.80007e-10	-1.12143
85951741	chr16:85951741:T:C	2.02093e-08	-1.80007e-10	-1.38686
85951755	chr16:85951755:A:C	3.96061e-09	-1.6677	-1.34891
85951829	chr16:85951829:C:T	2.72012e-08	-1.80007e-10	-1.08974
85951859	chr16:85951859:T:C	2.92719e-08	-1.80007e-10	-1.01637
85951999	chr16:85951999:A:G	3.94891e-08	-1.80007e-10	-0.716979
85952065	chr16:85952065:A:G	4.11835e-09	-1.54051	-1.43704
85952070	chr16:85952070:C:T	2.1418e-08	-1.80007e-10	-1.32877
85952118	chr16:85952118:T:G	3.96196e-08	-1.80007e-10	-0.713678
85952165	chr16:85952165:C:T	3.5056e-09	-1.68425	-1.45439
85952222	chr16:85952222:C:T	3.72136e-07	-1.80007e-10	1.52626
85952313	chr16:85952313:G:A	3.66145e-09	-1.73298	-1.36216
85952351	chr16:85952351:C:T	5.25137e-09	-1.75817	-0.976344
85952907	chr16:85952907:C:T	6.20117e-09	-1.76964	-0.798626
85953081	chr16:85953081:A:G	4.50625e-09	-1.79435	-1.09319
85953208	chr16:85953208:C:A	5.49112e-08	-1.80007e-10	-0.387285
85953483	chr16:85953483:C:T	2.27608e-08	-1.80007e-10	-1.26796
85953636	chr16:85953636:A:G	2.71939e-08	-1.80007e-10	-1.09001
85953690	chr16:85953690:C:T	5.29985e-09	-1.72775	-0.997576
85953892	chr16:85953892:G:C	3.25774e-09	-1.74752	-1.46444
85954416	chr16:85954416:A:G	4.82548e-09	-1.75171	-1.06738
85954754	chr16:85954754:T:C	5.76799e-09	-1.49467	-1.14601
85954959	chr16:85954959:G:A	1.89015e-08	-1.80007e-10	-1.45376
85954992	chr16:85954992:C:T	4.99931e-09	-1.62729	-1.15641
85955017	chr16:85955017:G:C	1.89164e-08	-1.80007e-10	-1.45298
85955059	chr16:85955059:C:A	3.42336e-09	-1.69576	-1.46662
85955068	chr16:85955068:G:A	2.73286e-08	-1.80007e-10	-1.08507
85955133	chr16:85955133:G:A	3.45636e-07	-1.80007e-10	1.45238
85955289	chr16:85955289:T:C	6.75102e-09	-1.44474	-1.03857
85955349	chr16:85955349:A:C	2.60659e-08	-1.80007e-10	-1.13238
85955356	chr16:85955356:G:C	2.01723e-08	-1.80007e-10	-1.38869
85955578	chr16:85955578:G:T	6.68214e-09	-1.57508	-0.918483
85955936	chr16:85955936:G:A	3.37005e-08	-1.80007e-10	-0.87549
85956292	chr16:85956292:C:T	3.4974e-09	-1.79844	-1.34255
85956336	chr16:85956336:C:T	1.86865e-08	-0.183262	-1.28194
85956546	chr16:85956546:C:G	3.74254e-09	-1.79105	-1.28219
85956819	chr16:85956819:G:C	2.74623e-08	-1.80007e-10	-1.08019
85956951	chr16:85956951:G:A	4.65893e-09	-1.59897	-1.25524
85956974	chr16:85956974:T:C	3.21234e-09	-1.76386	-1.46214
85957266	chr16:85957266:G:A	9.90528e-08	-1.80007e-10	0.20265
85957317	chr16:85957317:T:G	8.54403e-07	-1.25221	3.60961
85957484	chr16:85957484:A:G	3.23251e-09	-1.799	-1.42074
85957955	chr16:85957955:T:A	9.49691e-08	-1.80007e-10	0.160548
85958061	chr16:85958061:C:T	1.97913e-08	-1.80007e-10	-1.40776
85958099	chr16:85958099:A:C	3.6057e-09	-1.6919	-1.41858
85958213	chr16:85958213:G:C	1.09842e-08	-0.823988	-1.17256
85958221	chr16:85958221:A:G	3.16191e-09	-1.78943	-1.4524
85958881	chr16:85958881:T:G	1.94101e-08	-1.80007e-10	-1.42721
85958892	chr16:85958892:T:C	3.00313e-08	-1.80007e-10	-0.990762
85959126	chr16:85959126:T:A	9.36822e-09	-1.79893	-0.356752
85959223	chr16:85959223:T:C	4.8593e-08	-0.680478	0.170955
85959329	chr16:85959329:A:C	3.88435e-08	-1.80007e-10	-0.733462
85959626	chr16:85959626:C:G	3.12921e-09	-1.78543	-1.46679
85959689	chr16:85959689:T:C	7.9394e-09	-1.7908	-0.530363
85959742	chr16:85959742:G:T	1.98369e-08	-1.80007e-10	-1.40546
85959974	chr16:85959974:T:C	3.15615e-09	-1.77705	-1.4666
85960111	chr16:85960111:A:G	2.2665e-08	-1.80007e-10	-1.27218
85960277	chr16:85960277:A:C	2.00717e-08	-1.80007e-10	-1.39369
85960283	chr16:85960283:C:T	1.86556e-08	-1.80007e-10	-1.46686
85960620	chr16:85960620:C:T	1.984e-08	-1.80007e-10	-1.4053
85960914	chr16:85960914:C:T	5.8832e-09	-1.78456	-0.836344
85961118	chr16:85961118:T:C	4.53774e-09	-1.74807	-1.1325
85961273	chr16:85961273:T:G	7.2135e-09	-1.56382	-0.85323
85961277	chr16:85961277:A:C	6.38974e-09	-1.62327	-0.915044
85961317	chr16:85961317:C:T	1.89291e-08	-1.4523	-4.46292e-10
85961431	chr16:85961431:C:T	2.91628e-08	-1.80007e-10	-1.02011
85961621	chr16:85961621:A:G	1.0786e-08	-1.4293	-0.585454
85961734	chr16:85961734:C:A	3.65833e-08	-1.80007e-10	-0.79341
85961819	chr16:85961819:T:C	9.37408e-09	-1.47321	-0.681848
85961940	chr16:85961940:G:A	1.86995e-08	-1.80007e-10	-1.46451
85961978	chr16:85961978:G:A	9.99412e-09	-1.55139	-0.539619
85962003	chr16:85962003:G:C	1.11568e-08	-0.948813	-1.03214
85962048	chr16:85962048:T:C	2.91261e-08	-1.80007e-10	-1.02137
85962053	chr16:85962053:A:G	9.12978e-09	-1.58663	-0.59483
85962056	chr16:85962056:C:G	8.98401e-09	-1.58617	-0.611383
85962521	chr16:85962521:C:T	2.23198e-08	-1.80007e-10	-1.28753
85962575	chr16:85962575:G:A	2.21482e-08	-1.80007e-10	-1.29525
85962651	chr16:85962651:C:T	3.53498e-09	-1.79874	-1.33156
85962689	chr16:85962689:G:A	1.061e-08	-1.68305	-0.348158
85962966	chr16:85962966:C:T	3.70766e-07	-1.80007e-10	1.52257
85963247	chr16:85963247:A:G	3.34589e-08	-1.80007e-10	-0.882685
85963285	chr16:85963285:G:A	2.20238e-08	-1.30088	-4.46292e-10
85963398	chr16:85963398:C:T	3.09995e-08	-1.80007e-10	-0.959031
85963521	chr16:85963521:T:A	1.98623e-08	-1.80007e-10	-1.40418
85963669	chr16:85963669:G:T	6.80939e-08	-0.172115	-4.46292e-10
85963675	chr16:85963675:T:G	2.23838e-08	-1.80007e-10	-1.28466
85963990	chr16:85963990:C:A	4.14102e-09	-1.79745	-1.17461
85964194	chr16:85964194:G:T	1.05643e-07	-1.80007e-10	0.267061
85964434	chr16:85964434:T:C	6.11489e-09	-1.20323	-1.37904
85964672	chr16:85964672:G:C	8.29281e-08	-0.189241	0.214212
85964792	chr16:85964792:G:A	2.46173e-08	-1.80007e-10	-1.18955
85964949	chr16:85964949:C:T	5.32847e-08	-1.80007e-10	-0.417355
85965405	chr16:85965405:G:A	1.64671e-07	-1.80007e-10	0.710947
85965803	chr16:85965803:G:A	8.13572e-09	-0.935731	-1.36101
85965861	chr16:85965861:C:G	2.97653e-08	-1.80007e-10	-0.999658
85966123	chr16:85966123:A:AG	2.14097e-08	-1.80007e-10	-1.32916
85966191	chr16:85966191:C:T	7.70304e-08	-1.80007e-10	-0.0488022
85966225	chr16:85966225:T:C	2.41135e-08	-1.21023	-4.46292e-10
85966403	chr16:85966403:C:T	8.48255e-08	-1.80007e-10	0.0475932
85966425	chr16:85966425:C:T	7.53278e-08	1.27591	-1.34707
85966434	chr16:85966434:G:A	9.80256e-08	-1.80007e-10	0.192226
85966756	chr16:85966756:C:T	1.3746e-08	-0.439223	-1.33303
85966776	chr16:85966776:G:A	4.19659e-09	-1.79231	-1.16642
85966801	chr16:85966801:C:T	1.59006e-08	-0.354333	-1.27231
85966953	chr16:85966953:T:A	7.18487e-08	-1.80007e-10	-0.11844
85966984	chr16:85966984:TC:T	1.46231e-08	-0.396845	-1.31355
85967133	chr16:85967133:G:A	9.35304e-09	-0.690171	-1.46713
85967187	chr16:85967187:T:C	9.66105e-08	-1.80007e-10	0.177685
85967358	chr16:85967358:C:T	3.74049e-09	-1.79795	-1.27583
85967438	chr16:85967438:T:G	8.79247e-09	-0.755502	-1.4636
85967606	chr16:85967606:A:G	1.37218e-08	-0.479364	-1.29465
85967769	chr16:85967769:C:T	2.53097e-08	-1.80007e-10	-1.16182
85967883	chr16:85967883:G:A	7.77965e-08	-1.80007e-10	-0.0389066
85968015	chr16:85968015:C:T	2.21657e-08	-1.29446	-4.46292e-10
85968097	chr16:85968097:AGGAGGAGACTTATCTAC:A	1.97973e-08	-1.80007e-10	-1.40746
85968246	chr16:85968246:G:A	1.76061e-08	-1.52476	-4.46292e-10
85968273	chr16:85968273:T:A	1.38475e-08	-0.298366	-1.46653
85968511	chr16:85968511:A:T	5.41745e-09	-1.79884	-0.904534
85968918	chr16:85968918:C:T	4.64785e-09	-1.6692	-1.1874
85969425	chr16:85969425:T:C	3.61423e-09	-1.69753	-1.4106
85969452	chr16:85969452:T:C	3.63488e-09	-1.75738	-1.34504
85969587	chr16:85969587:C:T	1.02437e-07	0.712813	-0.476568
85969786	chr16:85969786:T:C	6.09261e-09	-1.55099	-1.03494
85969840	chr16:85969840:T:C	4.48474e-09	-1.76658	-1.12574
85969867	chr16:85969867:G:A	1.5856e-08	-1.62946	-4.46292e-10
85969938	chr16:85969938:C:T	8.09039e-08	0.473652	-0.473393
85970242	chr16:85970242:C:A	2.97945e-08	-1.80007e-10	-0.998678
85970283	chr16:85970283:C:A	7.03584e-08	-1.80007e-10	-0.139401
85970359	chr16:85970359:G:A	3.23772e-08	-1.80007e-10	-0.915548
85970504	chr16:85970504:T:C	4.2423e-09	-1.79576	-1.15214
85970633	chr16:85970633:C:T	3.19235e-09	-1.79763	-1.43461
85970796	chr16:85970796:A:G	6.7741e-08	-1.80007e-10	-0.177311
85970920	chr16:85970920:C:G	4.29243e-09	-1.79159	-1.14456
85971337	chr16:85971337:G:C	1.89115e-08	-1.80007e-10	-1.45323
85971645	chr16:85971645:G:A	1.87974e-08	-1.80007e-10	-1.45928
85971858	chr16:85971858:C:T	8.20375e-08	-1.80007e-10	0.0141734
85971924	chr16:85971924:A:G	4.44644e-09	-1.77762	-1.12328
85971942	chr16:85971942:A:G	1.95243e-08	-0.265128	-1.15622
85972056	chr16:85972056:G:T	1.90344e-08	-1.80007e-10	-1.44676
85972327	chr16:85972327:C:G	6.15958e-08	1.1208	-1.39321
85972358	chr16:85972358:T:G	7.25148e-09	-1.65422	-0.757582
85972378	chr16:85972378:G:A	7.73004e-08	-0.0917907	0.0464864
85972607	chr16:85972607:C:A	2.38054e-08	-1.80007e-10	-1.22309
85974453	chr16:85974453:G:A	4.41562e-08	-1.80007e-10	-0.60527
85974769	chr16:85974769:G:A	2.73677e-08	-1.80007e-10	-1.08364
85974952	chr16:85974952:A:T	3.43045e-08	-1.80007e-10	-0.857726
85974962	chr16:85974962:A:C	2.16818e-08	-1.80007e-10	-1.31653
85975063	chr16:85975063:A:C	1.40982e-08	-1.74696	-4.46292e-10
85975124	chr16:85975124:A:C	2.4416e-08	-1.80007e-10	-1.19776
85975208	chr16:85975208:A:G	1.58045e-08	-1.59494	-0.0377682
85975521	chr16:85975521:C:T	2.45328e-08	-1.80007e-10	-1.19299
85975708	chr16:85975708:C:T	2.53301e-08	-1.80007e-10	-1.16101
85975766	chr16:85975766:C:A	2.52529e-08	-1.80007e-10	-1.16406
85975874	chr16:85975874:G:A	6.75258e-08	-0.560465	0.379973
85975904	chr16:85975904:T:C	2.35014e-08	-1.80007e-10	-1.23594
85975913	chr16:85975913:G:A	6.72391e-08	-0.534481	0.349733
85976134	chr16:85976134:T:C	2.67126e-08	-1.69838	0.590509
85976219	chr16:85976219:C:T	2.68817e-08	-1.80007e-10	-1.10156
85976230	chr16:85976230:A:G	2.58412e-08	-1.80007e-10	-1.14103
85976277	chr16:85976277:A:G	2.67614e-08	-1.80007e-10	-1.10604
85976283	chr16:85976283:C:T	2.19719e-08	-1.80007e-10	-1.30324
85976502	chr16:85976502:A:G	3.93855e-08	-1.80007e-10	-0.719605
85976823	chr16:85976823:A:C	3.77e-08	-0.763344	-4.46292e-10
85977184	chr16:85977184:G:A	2.01959e-08	-1.80007e-10	-1.38752
85977322	chr16:85977322:C:T	2.01269e-08	-1.80007e-10	-1.39095
85977540	chr16:85977540:G:A	1.89346e-08	-1.45201	-4.46292e-10
85977674	chr16:85977674:A:G	8.05849e-08	-1.80007e-10	-0.00369142
85977857	chr16:85977857:T:C	2.45623e-08	-1.80007e-10	-1.19179
85978510	chr16:85978510:C:A	1.86734e-08	-1.80007e-10	-1.4659
85978911	chr16:85978911:C:T	4.16972e-08	-1.80007e-10	-0.66257
85978915	chr16:85978915:G:C	3.37206e-09	-1.74335	-1.43413
85979242	chr16:85979242:G:A	2.35167e-08	-1.80007e-10	-1.23529
85979729	chr16:85979729:T:C	4.99995e-08	-0.30973	-0.17126
85979737	chr16:85979737:G:A	5.92059e-09	-1.46474	-1.14982
85979783	chr16:85979783:A:G	1.85181e-07	-1.80007e-10	0.828333
85979844	chr16:85979844:C:T	1.90258e-08	-1.80007e-10	-1.44721
85979945	chr16:85979945:G:C	3.15709e-09	-1.77599	-1.46736
85980009	chr16:85980009:G:A	1.90839e-08	-1.80007e-10	-1.44416
85980029	chr16:85980029:T:C	1.98528e-08	-1.80007e-10	-1.40466
85980489	chr16:85980489:C:G	2.01214e-08	-1.80007e-10	-1.39122
85980635	chr16:85980635:T:C	4.16656e-09	-1.78276	-1.18316
85980849	chr16:85980849:A:G	7.87503e-09	-1.48937	-0.839931
85981109	chr16:85981109:C:T	1.88154e-08	-1.80007e-10	-1.45833
85981113	chr16:85981113:A:G	4.11335e-08	-0.0911149	-0.585065
85981275	chr16:85981275:C:G	4.6355e-09	-1.41514	-1.44412
85982024	chr16:85982024:G:C	9.34825e-08	-1.80007e-10	0.144772
85982485	chr16:85982485:G:A	1.02976e-06	2.76647	-0.222384
85982491	chr16:85982491:G:A	7.66797e-08	-1.80007e-10	-0.0533658
85982795	chr16:85982795:C:G	3.75924e-07	2.6249	-1.08852
85983084	chr16:85983084:C:T	1.99916e-08	-1.80007e-10	-1.39769
85983088	chr16:85983088:C:T	6.67139e-09	-1.51518	-0.979991
85983536	chr16:85983536:C:G	2.45618e-08	-1.80007e-10	-1.19181
85983625	chr16:85983625:C:T	1.92313e-08	-1.80007e-10	-1.43646
85983922	chr16:85983922:C:T	2.47247e-08	-1.80007e-10	-1.1852
85984051	chr16:85984051:A:C	1.88408e-08	-1.80007e-10	-1.45698
85984057	chr16:85984057:G:A	3.17651e-09	-1.79522	-1.442
85984109	chr16:85984109:C:T	6.69635e-09	-1.7338	-0.757641
85984238	chr16:85984238:C:T	1.88754e-08	-1.80007e-10	-1.45514
85984548	chr16:85984548:C:T	2.88018e-08	-1.80007e-10	-1.03256
85984610	chr16:85984610:A:G	3.88942e-07	1.57043	-4.46292e-10
85984640	chr16:85984640:A:T	2.15589e-08	-1.80007e-10	-1.32221
85984778	chr16:85984778:G:C	3.76452e-09	-1.60914	-1.45824
85984870	chr16:85984870:G:A	2.05354e-08	-1.37085	-4.46292e-10
85985172	chr16:85985172:C:T	1.28129e-07	-0.222483	0.682514
85985481	chr16:85985481:T:A	1.73037e-07	2.09008	-1.32958
85985665	chr16:85985665:G:A	3.26324e-09	-1.77781	-1.43247
85985739	chr16:85985739:G:A	2.58513e-08	-1.80007e-10	-1.14064
85986050	chr16:85986050:C:T	8.50913e-09	-1.47283	-0.779034
85986132	chr16:85986132:C:T	1.94497e-08	-1.80007e-10	-1.42517
85986350	chr16:85986350:C:T	5.0811e-08	-1.80007e-10	-0.46489
85986675	chr16:85986675:T:C	1.90521e-08	-1.80007e-10	-1.44582
85986771	chr16:85986771:A:G	5.23273e-08	-1.80007e-10	-0.435484
85986823	chr16:85986823:T:A	2.01094e-08	-1.80007e-10	-1.39181
85987006	chr16:85987006:C:T	3.08487e-08	-1.80007e-10	-0.963909
85987266	chr16:85987266:ACTTTCT:A	5.31111e-08	-1.80007e-10	-0.420618
85987447	chr16:85987447:G:A	3.09354e-08	-1.80007e-10	-0.961102
85987660	chr16:85987660:G:C	2.66518e-08	-1.80007e-10	-1.11015
85987725	chr16:85987725:C:T	3.51921e-08	-1.80007e-10	-0.832183
85987899	chr16:85987899:G:A	1.77692e-08	-1.47303	-0.0425062
85987970	chr16:85987970:C:T	1.43086e-07	0.0924437	0.478001
85988018	chr16:85988018:T:C	1.73063e-07	1.96652	-1.20587
85988290	chr16:85988290:C:T	3.0456e-08	-1.80007e-10	-0.976719
85988299	chr16:85988299:G:A	4.40106e-08	-1.80007e-10	-0.608572
85988326	chr16:85988326:C:T	3.22154e-08	-1.80007e-10	-0.920559
85988347	chr16:85988347:A:G	1.88936e-08	-1.80007e-10	-1.45418
85988491	chr16:85988491:G:T	6.58767e-09	-1.19429	-1.31351
85988505	chr16:85988505:C:T	2.03738e-08	-1.80007e-10	-1.37875
85988507	chr16:85988507:A:G	3.53214e-09	-1.67711	-1.45398
85988698	chr16:85988698:C:T	2.42301e-08	-1.80007e-10	-1.20541
85988826	chr16:85988826:A:G	3.1537e-08	-1.80007e-10	-0.941843
85988827	chr16:85988827:C:T	4.20174e-08	-1.80007e-10	-0.65492
85988996	chr16:85988996:C:T	1.88882e-08	-1.80007e-10	-1.45447
85989053	chr16:85989053:A:G	1.16661e-07	-1.80007e-10	0.36627
85989145	chr16:85989145:G:C	5.14742e-08	-1.80007e-10	-0.451922
85989276	chr16:85989276:A:G	1.61908e-08	-1.60856	-4.46292e-10
85989423	chr16:85989423:C:T	2.03682e-08	-1.80007e-10	-1.37903
85989454	chr16:85989454:G:GGA	9.25199e-09	-0.902027	-1.26614
85989680	chr16:85989680:C:T	1.98327e-08	-1.40567	-4.46292e-10
85989776	chr16:85989776:A:G	9.8322e-08	-1.80007e-10	0.195244
85989872	chr16:85989872:G:A	5.60438e-08	-1.80007e-10	-0.366869
85990222	chr16:85990222:C:T	1.52429e-08	-1.66889	-4.46292e-10
85990399	chr16:85990399:A:G	1.88626e-08	-1.80007e-10	-1.45582
85990566	chr16:85990566:G:A	2.21911e-08	-1.29331	-4.46292e-10
85990788	chr16:85990788:G:A	3.65185e-09	-1.65749	-1.44028
85990927	chr16:85990927:A:G	1.89991e-08	-1.80007e-10	-1.44861
85990974	chr16:85990974:C:T	2.54486e-08	-1.80007e-10	-1.15634
85991034	chr16:85991034:C:T	1.43993e-08	-1.72582	-4.46292e-10
85991128	chr16:85991128:T:C	5.74811e-09	-1.78953	-0.854598
85991232	chr16:85991232:A:G	8.26761e-09	-1.7418	-0.538856
85991454	chr16:85991454:C:T	1.87891e-08	-1.80007e-10	-1.45973
85991831	chr16:85991831:C:T	4.3065e-08	-1.80007e-10	-0.630291
85992140	chr16:85992140:C:T	1.89233e-08	-1.80007e-10	-1.45261
85992169	chr16:85992169:C:G	2.24487e-08	-1.80007e-10	-1.28177
85992180	chr16:85992180:C:T	1.8646e-08	-1.80007e-10	-1.46737
85992368	chr16:85992368:C:T	1.86612e-08	-1.80007e-10	-1.46656
85992370	chr16:85992370:G:C	1.87753e-08	-1.80007e-10	-1.46046
85992909	chr16:85992909:C:A	1.8915e-08	-1.80007e-10	-1.45305
85993227	chr16:85993227:C:T	1.74358e-08	-1.1841	-0.350374
85993901	chr16:85993901:G:A	1.89757e-08	-1.80007e-10	-1.44984
85994168	chr16:85994168:C:T	4.35219e-08	-1.80007e-10	-0.619738
85994171	chr16:85994171:T:G	2.57764e-08	-1.80007e-10	-1.14354
85994190	chr16:85994190:C:T	1.89094e-08	-1.80007e-10	-1.45335
85994287	chr16:85994287:A:G	1.89339e-08	-1.80007e-10	-1.45205
85994589	chr16:85994589:A:C	2.11915e-08	-1.80007e-10	-1.3394
85994591	chr16:85994591:A:C	1.41885e-08	-1.74057	-4.46292e-10
85994613	chr16:85994613:A:C	2.26981e-08	0.0800597	-1.35078
85994631	chr16:85994631:A:G	5.50431e-09	-1.57403	-1.11344
85994677	chr16:85994677:C:T	2.02159e-08	-1.80007e-10	-1.38653
85994778	chr16:85994778:G:A	2.09987e-08	-0.567596	-0.780947
85994910	chr16:85994910:A:C	1.06014e-08	-1.57064	-0.461377
85994922	chr16:85994922:G:A	2.38507e-08	-1.80007e-10	-1.22119
85995056	chr16:85995056:G:A	1.9732e-08	-1.80007e-10	-1.41076
85995375	chr16:85995375:C:T	2.68844e-08	-1.80007e-10	-1.10146
85995376	chr16:85995376:G:A	1.86473e-08	-1.80007e-10	-1.4673
85995482	chr16:85995482:T:G	2.17881e-08	-1.80007e-10	-1.31164
85995508	chr16:85995508:T:C	2.19645e-08	-1.80007e-10	-1.30358
85995563	chr16:85995563:A:G	1.87445e-08	-1.80007e-10	-1.4621
85995687	chr16:85995687:G:A	1.87961e-08	-1.80007e-10	-1.45935
85995886	chr16:85995886:G:A	4.61884e-08	-1.80007e-10	-0.560275
85996067	chr16:85996067:C:G	2.51688e-08	-1.80007e-10	-1.1674
85996072	chr16:85996072:T:C	3.32752e-08	-0.888189	-4.46292e-10
85996116	chr16:85996116:A:T	4.73253e-08	-1.80007e-10	-0.535957
85996494	chr16:85996494:C:T	2.05911e-08	-0.508344	-0.859801
85996887	chr16:85996887:C:T	3.37479e-08	-0.874084	-4.46292e-10
85996906	chr16:85996906:T:C	3.84014e-09	-1.67245	-1.37505
85996945	chr16:85996945:C:T	4.34039e-08	-1.80007e-10	-0.622454
85997003	chr16:85997003:C:T	4.44538e-08	-1.80007e-10	-0.598552
85997337	chr16:85997337:C:T	7.31186e-09	-1.0407	-1.36281
85997587	chr16:85997587:G:A	3.98262e-09	-1.65064	-1.36043
85998252	chr16:85998252:A:G	1.88409e-08	-1.80007e-10	-1.45697
85998358	chr16:85998358:TAGAC:T	5.98735e-08	-1.80007e-10	-0.300768
85998368	chr16:85998368:G:A	6.25321e-08	-1.80007e-10	-0.257323
85998379	chr16:85998379:T:C	1.38259e-08	-1.76646	-4.46292e-10
85998493	chr16:85998493:T:C	5.05508e-09	-1.61957	-1.15303
85998550	chr16:85998550:G:A	3.92959e-09	-1.6132	-1.41127
85998764	chr16:85998764:C:G	8.45803e-08	-1.80007e-10	0.0446987
85998899	chr16:85998899:T:C	5.03592e-09	-1.72224	-1.05417
85999075	chr16:85999075:G:A	3.13892e-09	-1.78461	-1.46452
85999580	chr16:85999580:T:G	3.26978e-09	-1.79809	-1.41019
86000204	chr16:86000204:A:G	4.43473e-09	-1.77933	-1.12421
86000443	chr16:86000443:A:G	2.18544e-08	-1.80007e-10	-1.3086
86000633	chr16:86000633:A:G	1.93172e-08	-1.80007e-10	-1.43201
86000655	chr16:86000655:A:G	2.48316e-08	-1.80007e-10	-1.18089
86001744	chr16:86001744:A:C	4.6977e-09	-1.47495	-1.37098
86002114	chr16:86002114:G:A	1.03655e-08	-1.58343	-0.471087
86002325	chr16:86002325:C:T	2.03519e-08	-1.80007e-10	-1.37983
86002457	chr16:86002457:C:T	3.25325e-09	-1.79834	-1.41501
86002918	chr16:86002918:C:T	5.10112e-09	-1.34711	-1.41644
86003141	chr16:86003141:TC:T	1.35148e-08	-1.78921	-4.46292e-10
86003766	chr16:86003766:A:G	1.92165e-08	-1.80007e-10	-1.43724
86003954	chr16:86003954:C:A	4.98715e-09	-1.35744	-1.4287
86004134	chr16:86004134:C:T	5.58346e-09	-1.7312	-0.941996
86004258	chr16:86004258:C:T	2.96402e-08	-1.80007e-10	-1.00387
86004307	chr16:86004307:G:A	5.74512e-09	-1.40041	-1.24424
86004990	chr16:86004990:T:C	6.19093e-09	-1.63285	-0.937073
86005125	chr16:86005125:A:G	2.18563e-08	-1.0915	-0.217007
86005212	chr16:86005212:A:G	2.03891e-08	-1.80007e-10	-1.378
86005617	chr16:86005617:T:C	6.19524e-09	-1.73657	-0.83265
86005738	chr16:86005738:A:G	2.16008e-08	-1.80007e-10	-1.32027
86005751	chr16:86005751:T:C	2.21555e-08	-1.80007e-10	-1.29492
86005784	chr16:86005784:A:C	6.6064e-09	-1.58828	-0.91668
86005787	chr16:86005787:G:A	3.75439e-09	-1.79814	-1.27194
86005914	chr16:86005914:T:A	3.73111e-08	-1.80007e-10	-0.773711
86005997	chr16:86005997:T:C	1.89308e-07	-1.80007e-10	0.85037
86006102	chr16:86006102:A:T	1.88559e-08	-1.80007e-10	-1.45618
86006742	chr16:86006742:T:C	1.87952e-08	-1.80007e-10	-1.4594
86006770	chr16:86006770:T:C	1.91474e-08	-1.80007e-10	-1.44083
86006905	chr16:86006905:T:C	6.64423e-08	-1.80007e-10	-0.196669
86007546	chr16:86007546:T:C	1.75105e-08	-1.5302	-4.46292e-10
86007879	chr16:86007879:G:A	4.45821e-08	-1.80007e-10	-0.595671
86007953	chr16:86007953:T:A	2.15195e-08	-1.80007e-10	-1.32404
86008372	chr16:86008372:C:T	3.51879e-08	-1.80007e-10	-0.832302
86008788	chr16:86008788:C:A	4.66122e-08	-1.80007e-10	-0.55114
86009046	chr16:86009046:G:A	3.25519e-08	-1.80007e-10	-0.910166
86009127	chr16:86009127:G:A	3.77521e-08	-1.80007e-10	-0.761962
86009170	chr16:86009170:T:G	4.51922e-08	-1.80007e-10	-0.582078
86009214	chr16:86009214:G:A	1.68443e-08	-1.40437	-0.164615
86009240	chr16:86009240:C:T	2.29125e-08	-1.80007e-10	-1.26132
86009633	chr16:86009633:C:T	2.43771e-08	-1.80007e-10	-1.19936
86009915	chr16:86009915:G:A	1.79858e-08	-1.50342	-4.46292e-10
86010300	chr16:86010300:C:T	1.87459e-08	-1.80007e-10	-1.46203
86010459	chr16:86010459:C:A	6.66599e-08	-1.80007e-10	-0.193399
86010869	chr16:86010869:A:C	2.22238e-08	-1.80007e-10	-1.29184
86011020	chr16:86011020:G:C	2.31453e-08	-1.80007e-10	-1.25121
86011253	chr16:86011253:T:C	2.13664e-08	-1.80007e-10	-1.33118
86011538	chr16:86011538:T:C	1.90919e-08	-1.80007e-10	-1.44374
86012056	chr16:86012056:G:A	4.01591e-08	-1.80007e-10	-0.700154
86012333	chr16:86012333:C:T	1.86639e-08	-1.80007e-10	-1.46641
86012863	chr16:86012863:C:G	2.02827e-08	-1.80007e-10	-1.38323
86013206	chr16:86013206:C:G	6.25655e-08	-1.80007e-10	-0.256789
86013365	chr16:86013365:T:C	3.52107e-08	-1.80007e-10	-0.831652
86013406	chr16:86013406:T:C	1.87649e-08	-1.80007e-10	-1.46102
86013435	chr16:86013435:G:T	3.34565e-08	-1.80007e-10	-0.882756
86014370	chr16:86014370:A:G	4.00882e-08	-1.80007e-10	-0.70192
86014398	chr16:86014398:T:C	5.77967e-08	-1.80007e-10	-0.336072
86014473	chr16:86014473:A:G	8.39339e-09	-1.28229	-0.983269
86014656	chr16:86014656:G:A	2.99563e-08	-1.80007e-10	-0.993265
86015012	chr16:86015012:G:C	3.80829e-08	-1.80007e-10	-0.753238
86015045	chr16:86015045:C:G	1.87417e-08	-1.80007e-10	-1.46225
86015364	chr16:86015364:A:C	2.43878e-08	-1.80007e-10	-1.19892
86015426	chr16:86015426:T:G	4.50469e-09	-1.49926	-1.38862
86016015	chr16:86016015:T:C	3.24468e-09	-1.79543	-1.42056
86016103	chr16:86016103:C:G	1.89627e-08	-1.80007e-10	-1.45053
86016145	chr16:86016145:T:C	3.6788e-09	-1.79126	-1.29915
86016186	chr16:86016186:A:T	3.23775e-08	-1.80007e-10	-0.915538
86016222	chr16:86016222:G:A	4.36285e-09	-1.79724	-1.12264
86016275	chr16:86016275:A:C	1.8646e-08	-1.80007e-10	-1.46737
86016341	chr16:86016341:A:C	6.08518e-09	-1.37409	-1.21305
86016595	chr16:86016595:A:G	1.97509e-08	-1.80007e-10	-1.40981
86016694	chr16:86016694:C:A	1.45577e-08	-1.71488	-4.46292e-10
86016737	chr16:86016737:T:C	2.86685e-08	-1.80007e-10	-1.03721
86016746	chr16:86016746:A:T	3.21707e-08	-1.80007e-10	-0.921946
86016753	chr16:86016753:C:G	6.83869e-09	-1.07959	-1.39081
86016789	chr16:86016789:A:C	1.95743e-08	-1.80007e-10	-1.41879
86016955	chr16:86016955:G:A	5.305e-08	-1.80007e-10	-0.421767
86016984	chr16:86016984:T:C	3.0776e-08	-1.67157	0.705302
86017606	chr16:86017606:C:T	1.98968e-08	-1.80007e-10	-1.40244
86017647	chr16:86017647:G:A	4.73579e-08	0.821753	-1.35702
86017655	chr16:86017655:C:T	3.09623e-08	-1.80007e-10	-0.960234
86017932	chr16:86017932:G:A	1.86656e-08	-1.80007e-10	-1.46632
86018180	chr16:86018180:C:A	1.75373e-08	-0.447463	-1.08121
86018246	chr16:86018246:G:C	7.83722e-08	-1.80007e-10	-0.0315333
86018276	chr16:86018276:C:T	8.78392e-09	-0.875203	-1.34488
86018562	chr16:86018562:G:T	3.13822e-08	-0.946761	-4.46292e-10
86018814	chr16:86018814:C:A	6.99547e-09	-1.30708	-1.14066
86018817	chr16:86018817:T:C	1.93299e-08	-1.80007e-10	-1.43135
86018953	chr16:86018953:G:C	2.04077e-08	-1.80007e-10	-1.37709
86018978	chr16:86018978:A:G	1.86463e-08	-1.80007e-10	-1.46735
86019428	chr16:86019428:A:G	1.86931e-08	-1.80007e-10	-1.46485
86019498	chr16:86019498:C:G	3.37942e-08	-1.80007e-10	-0.872713
86019669	chr16:86019669:C:G	1.67297e-07	-1.80007e-10	0.726769
86019720	chr16:86019720:G:A	1.18822e-07	-1.80007e-10	0.384622
86019799	chr16:86019799:A:G	2.65564e-08	-1.80007e-10	-1.11373
86019871	chr16:86019871:C:G	3.02246e-08	-1.80007e-10	-0.984348
86019930	chr16:86019930:A:G	2.08252e-08	-1.80007e-10	-1.35684
86020043	chr16:86020043:A:G	2.46459e-08	-1.80007e-10	-1.18839
86020046	chr16:86020046:G:T	4.48974e-08	-0.588623	-4.46292e-10
86020087	chr16:86020087:C:T	1.86539e-08	-1.80007e-10	-1.46695
86020144	chr16:86020144:G:T	8.8737e-08	-1.80007e-10	0.0926736
86020569	chr16:86020569:G:T	1.88497e-08	-1.80007e-10	-1.45651
86021152	chr16:86021152:G:C	1.51004e-08	-1.67828	-4.46292e-10
86021280	chr16:86021280:C:G	4.93751e-09	-1.33845	-1.45769
86021765	chr16:86021765:C:T	1.89921e-08	-1.44898	-4.46292e-10
86021926	chr16:86021926:C:T	2.58716e-08	-1.80007e-10	-1.13986
86022071	chr16:86022071:C:T	1.86879e-08	-1.80007e-10	-1.46513
86023251	chr16:86023251:G:C	3.95594e-09	-1.66885	-1.34893
86023338	chr16:86023338:G:A	4.17849e-09	-1.67845	-1.2846
86023375	chr16:86023375:A:G	2.09148e-08	-1.80007e-10	-1.35255
86023476	chr16:86023476:C:A	3.06326e-08	-1.80007e-10	-0.970937
86023529	chr16:86023529:T:C	3.91142e-09	-1.67257	-1.35653
86023531	chr16:86023531:T:C	4.49466e-09	-1.43893	-1.45118
86023615	chr16:86023615:T:G	4.60132e-09	-1.51934	-1.34732
86023683	chr16:86023683:G:A	1.35731e-08	-1.78492	-4.46292e-10
86023692	chr16:86023692:C:T	1.64681e-08	-1.59158	-4.46292e-10
86024011	chr16:86024011:A:G	2.49213e-08	-1.80007e-10	-1.17728
86025280	chr16:86025280:C:T	1.86767e-08	-1.80007e-10	-1.46573
86025356	chr16:86025356:T:C	1.86514e-08	-1.80007e-10	-1.46708
86025357	chr16:86025357:G:C	4.54633e-09	-1.62032	-1.25837
86025671	chr16:86025671:G:A	8.95663e-08	0.101976	-4.46292e-10
86025711	chr16:86025711:C:T	1.43382e-07	-1.80007e-10	0.572509
86025726	chr16:86025726:G:A	2.18503e-08	-1.80007e-10	-1.30879
86025835	chr16:86025835:C:A	6.4888e-09	-1.24095	-1.28197
86026006	chr16:86026006:T:G	6.16647e-09	-1.32852	-1.24536
86026354	chr16:86026354:A:G	4.32514e-08	-1.80007e-10	-0.625974
86026400	chr16:86026400:G:A	8.82438e-08	-1.80007e-10	0.0871002
86026580	chr16:86026580:C:T	2.88984e-08	-1.80007e-10	-1.02922
86026728	chr16:86026728:C:G	2.11174e-08	-1.80007e-10	-1.34291
86026805	chr16:86026805:C:T	2.90649e-08	-1.80007e-10	-1.02347
86026922	chr16:86026922:C:T	1.94531e-08	-1.80007e-10	-1.425
86026973	chr16:86026973:T:C	3.74716e-09	-1.64816	-1.42385
86027634	chr16:86027634:C:T	1.93367e-08	-1.80007e-10	-1.431
86027652	chr16:86027652:C:T	1.86461e-08	-1.80007e-10	-1.46736
86027859	chr16:86027859:C:T	1.04807e-07	-1.80007e-10	0.259113
86027995	chr16:86027995:G:A	5.98724e-08	-1.80007e-10	-0.300787
86028065	chr16:86028065:A:G	1.93854e-08	-1.80007e-10	-1.42848
86028147	chr16:86028147:T:C	3.53145e-08	-1.80007e-10	-0.828708
86028443	chr16:86028443:T:C	7.29632e-09	-1.29481	-1.11082
86029545	chr16:86029545:A:G	1.92487e-08	-1.80007e-10	-1.43556
86029586	chr16:86029586:C:A	1.86512e-08	-1.80007e-10	-1.46709
86029778	chr16:86029778:C:T	1.79153e-08	-1.50735	-4.46292e-10
86029841	chr16:86029841:A:G	1.06661e-07	-1.80007e-10	0.276654
86029903	chr16:86029903:A:G	1.47131e-08	-1.70426	-4.46292e-10
86029912	chr16:86029912:C:A	2.76431e-08	-1.80007e-10	-1.07363
86030137	chr16:86030137:T:C	2.24461e-08	-1.80007e-10	-1.28189
86030158	chr16:86030158:T:C	2.29902e-08	-1.80007e-10	-1.25794
86030202	chr16:86030202:C:G	5.01221e-09	-1.79876	-0.982361
86030332	chr16:86030332:T:C	2.24841e-08	-1.80007e-10	-1.28019
86030457	chr16:86030457:G:A	1.89033e-08	-1.80007e-10	-1.45366
86031027	chr16:86031027:C:T	1.8708e-08	-1.80007e-10	-1.46405
86031236	chr16:86031236:C:T	4.21111e-09	-1.57619	-1.37909
86031657	chr16:86031657:C:T	2.88562e-08	-1.80007e-10	-1.03068
86031809	chr16:86031809:C:T	2.22776e-08	-1.80007e-10	-1.28942
86032299	chr16:86032299:T:C	2.2232e-08	-1.80007e-10	-1.29147
86032422	chr16:86032422:T:C	9.1645e-09	-1.20289	-0.974776
86032812	chr16:86032812:T:C	3.10627e-09	-1.7962	-1.46338
86032929	chr16:86032929:G:A	2.27398e-08	-1.80007e-10	-1.26889
86033005	chr16:86033005:C:G	7.13059e-08	-1.38598	1.25996
86033143	chr16:86033143:C:G	5.0145e-08	-1.80007e-10	-0.478083
86033213	chr16:86033213:G:T	2.98449e-08	-1.80007e-10	-0.996988
86033533	chr16:86033533:G:T	1.93122e-08	-1.80007e-10	-1.43227
86033690	chr16:86033690:G:C	1.92616e-08	-1.80007e-10	-1.43489
86033783	chr16:86033783:G:C	8.21714e-09	-1.75742	-0.529362
86033973	chr16:86033973:G:C	2.96966e-08	-1.80007e-10	-1.00197
86034575	chr16:86034575:G:A	8.50275e-09	-0.788777	-1.46384
86034844	chr16:86034844:T:C	2.87004e-08	-1.80007e-10	-1.03609
86034916	chr16:86034916:A:G	2.39269e-08	-0.703453	-0.514548
86034989	chr16:86034989:C:T	3.44032e-07	-1.80007e-10	1.44773
86034990	chr16:86034990:G:A	2.53852e-08	-1.80007e-10	-1.15884
86035021	chr16:86035021:T:C	3.37795e-09	-1.78429	-1.39144
86035125	chr16:86035125:C:T	2.97496e-08	-1.80007e-10	-1.00019
86035223	chr16:86035223:C:G	2.29236e-08	-1.80007e-10	-1.26084
86035271	chr16:86035271:C:A	9.77119e-09	-0.660822	-1.45274
86035353	chr16:86035353:A:G	1.9058e-08	-1.80007e-10	-1.44551
86035488	chr16:86035488:A:G	3.21065e-09	-1.7988	-1.42773
86035667	chr16:86035667:A:C	4.94e-09	-1.34072	-1.45491
86035803	chr16:86035803:A:G	5.40305e-09	-1.79117	-0.914866
86036132	chr16:86036132:C:G	6.1077e-09	-1.43821	-1.14524
86036182	chr16:86036182:G:T	2.84592e-08	-1.80007e-10	-1.04453
86036523	chr16:86036523:TTTTAA:T	2.05427e-08	-1.80007e-10	-1.3705
86036717	chr16:86036717:C:A	2.27012e-08	-1.80007e-10	-1.27059
86036824	chr16:86036824:C:T	2.3643e-08	-1.80007e-10	-1.22994
86036837	chr16:86036837:T:C	2.41032e-08	-1.80007e-10	-1.21066
86036840	chr16:86036840:A:G	6.72597e-09	-1.25285	-1.23417
86036843	chr16:86036843:C:A	6.99922e-09	-1.27378	-1.17342
86037051	chr16:86037051:C:G	1.95001e-08	-1.80007e-10	-1.42258
86037068	chr16:86037068:G:C	5.79379e-09	-1.41279	-1.22343
86037102	chr16:86037102:T:G	1.99508e-08	-1.80007e-10	-1.39973
86037160	chr16:86037160:A:G	2.42981e-08	-1.80007e-10	-1.20261
86037173	chr16:86037173:A:G	4.31266e-09	-1.47049	-1.46096
86037192	chr16:86037192:T:C	4.82697e-09	-1.79354	-1.02524
86037207	chr16:86037207:C:G	4.16801e-09	-1.50387	-1.46169
86037286	chr16:86037286:G:A	2.50974e-08	-1.80007e-10	-1.17024
86037346	chr16:86037346:G:C	4.33962e-08	-1.80007e-10	-0.622632
86037595	chr16:86037595:G:A	1.54242e-08	-1.65706	-4.46292e-10
86037596	chr16:86037596:C:T	2.67948e-08	-1.80007e-10	-1.10479
86037625	chr16:86037625:C:T	2.9575e-08	-1.80007e-10	-1.00607
86037663	chr16:86037663:G:A	2.01101e-08	-1.80007e-10	-1.39178
86037726	chr16:86037726:T:C	3.55312e-08	-0.822592	-4.46292e-10
86037839	chr16:86037839:G:A	2.20117e-08	-1.80007e-10	-1.30143
86037884	chr16:86037884:C:T	1.35301e-08	-1.78808	-4.46292e-10
86037897	chr16:86037897:G:A	3.39135e-08	-1.80007e-10	-0.869189
86037983	chr16:86037983:G:A	3.80481e-09	-1.69459	-1.36215
86038108	chr16:86038108:C:A	1.3667e-08	-1.77802	-4.46292e-10
86038144	chr16:86038144:G:A	2.42709e-08	-1.80007e-10	-1.20372
86038189	chr16:86038189:T:C	3.64049e-09	-1.69383	-1.40706
86038207	chr16:86038207:T:C	2.02002e-08	-1.80007e-10	-1.38731
86038366	chr16:86038366:G:T	2.19756e-08	-1.80007e-10	-1.30307
86038549	chr16:86038549:G:T	2.31491e-08	-1.80007e-10	-1.25105
86038752	chr16:86038752:C:T	2.50569e-07	-1.80007e-10	1.13073
86039509	chr16:86039509:C:G	1.30576e-08	-0.683687	-1.13995
86039765	chr16:86039765:G:A	2.19785e-08	-1.80007e-10	-1.30294
86039846	chr16:86039846:C:T	2.1861e-08	-1.80007e-10	-1.3083
86040047	chr16:86040047:A:G	1.86503e-08	-1.80007e-10	-1.46714
86040051	chr16:86040051:A:G	4.59309e-08	-1.80007e-10	-0.565865
86040106	chr16:86040106:TTG:T	1.4024e-08	-1.75224	-4.46292e-10
86040636	chr16:86040636:T:C	2.16141e-08	-1.80007e-10	-1.31966
86040712	chr16:86040712:A:G	2.24057e-08	-1.80007e-10	-1.28369
86041078	chr16:86041078:G:T	6.42283e-09	-1.17005	-1.36309
86041335	chr16:86041335:G:A	1.45731e-08	-1.71382	-4.46292e-10
86041495	chr16:86041495:A:G	5.41341e-09	-1.30559	-1.39853
86041578	chr16:86041578:T:G	4.7621e-09	-1.40355	-1.42876
86041585	chr16:86041585:C:T	1.25127e-08	-1.28999	-0.576273
86041843	chr16:86041843:A:G	1.59719e-08	-0.463339	-1.15883
86041877	chr16:86041877:AAAT:A	2.2724e-08	-0.835043	-0.434536
86041935	chr16:86041935:T:C	3.21338e-08	-1.25021	0.327117
86041970	chr16:86041970:TC:T	1.2038e-08	-1.08963	-0.815298
86042023	chr16:86042023:G:A	2.0901e-08	-1.80007e-10	-1.35321
86042356	chr16:86042356:G:A	1.88052e-08	-1.80007e-10	-1.45887
86042420	chr16:86042420:C:T	4.34278e-08	-1.80007e-10	-0.621902
86042502	chr16:86042502:G:A	6.38941e-09	-1.18136	-1.357
86042685	chr16:86042685:C:T	6.60647e-09	-1.64313	-0.861822
86042966	chr16:86042966:G:A	3.6409e-08	-1.80007e-10	-0.798186
86043172	chr16:86043172:G:T	1.86513e-08	-1.80007e-10	-1.46709
86043395	chr16:86043395:C:T	5.16989e-08	-1.80007e-10	-0.447567
86043494	chr16:86043494:G:A	5.0638e-09	-1.79631	-0.974573
86043702	chr16:86043702:G:C	4.29969e-09	-1.79809	-1.13637
86043857	chr16:86043857:G:A	4.02799e-08	-1.80007e-10	-0.697149
86043905	chr16:86043905:A:G	5.18336e-08	-1.80007e-10	-0.444964
86044013	chr16:86044013:A:G	6.66898e-09	-1.09286	-1.40268
86044480	chr16:86044480:C:T	1.11335e-07	-1.80007e-10	0.319544
86044910	chr16:86044910:G:A	9.5922e-08	-1.80007e-10	0.170533
86045014	chr16:86045014:A:T	4.64516e-08	-1.80007e-10	-0.554592
86045398	chr16:86045398:T:C	4.31731e-08	-1.80007e-10	-0.627786
86045492	chr16:86045492:C:T	3.25298e-09	-1.74609	-1.46735
86045644	chr16:86045644:T:C	1.88131e-08	-1.80007e-10	-1.45845
86045779	chr16:86045779:A:G	1.28965e-08	-1.63365	-0.202396
86045785	chr16:86045785:G:A	1.50255e-08	-1.68325	-4.46292e-10
86045793	chr16:86045793:T:TCAGCAGATCCTGTAAGGTGGTTTC	1.98875e-08	-1.80007e-10	-1.40291
86045800	chr16:86045800:T:G	4.00288e-08	-1.80007e-10	-0.703404
86046081	chr16:86046081:G:A	3.59681e-08	-0.81037	-4.46292e-10
86046230	chr16:86046230:G:A	1.99953e-08	-1.80007e-10	-1.39751
86046444	chr16:86046444:C:T	3.54707e-09	-1.74344	-1.38344
86046577	chr16:86046577:A:G	5.30423e-08	-1.80007e-10	-0.421914
86046879	chr16:86046879:C:A	2.1576e-08	-1.80007e-10	-1.32142
86047213	chr16:86047213:T:C	3.36929e-08	-1.80007e-10	-0.875717
86047375	chr16:86047375:A:G	3.36552e-09	-1.71528	-1.46413
86047434	chr16:86047434:T:A	3.77871e-09	-1.59876	-1.46486
86047651	chr16:86047651:A:G	3.88536e-09	-1.6788	-1.35699
86047709	chr16:86047709:G:A	8.93187e-09	-1.48265	-0.720724
86047816	chr16:86047816:G:A	4.06599e-09	-1.77929	-1.21105
86048407	chr16:86048407:C:A	1.87982e-08	-1.80007e-10	-1.45924
86048551	chr16:86048551:T:C	3.4903e-09	-1.76943	-1.37358
86048783	chr16:86048783:A:G	3.1694e-08	-1.80007e-10	-0.936876
86048838	chr16:86048838:AG:A	1.86962e-08	-1.80007e-10	-1.46468
86048923	chr16:86048923:G:C	4.44052e-09	-1.68761	-1.21462
86048926	chr16:86048926:T:C	3.94097e-08	-1.80007e-10	-0.718992
86048974	chr16:86048974:C:T	2.49085e-08	-1.80007e-10	-1.17779
86049023	chr16:86049023:G:T	2.63655e-08	-1.80007e-10	-1.12095
86049042	chr16:86049042:A:G	2.20136e-08	-1.80007e-10	-1.30134
86049091	chr16:86049091:C:T	3.90719e-09	-1.71749	-1.31269
86049205	chr16:86049205:G:C	3.54096e-09	-1.6614	-1.46721
86049310	chr16:86049310:G:T	2.09039e-08	-1.80007e-10	-1.35307
86049413	chr16:86049413:T:A	1.48981e-08	-1.69177	-4.46292e-10
86049495	chr16:86049495:C:T	4.37885e-08	-1.80007e-10	-0.613632
86049543	chr16:86049543:G:A	2.05791e-08	-1.80007e-10	-1.36872
86049644	chr16:86049644:C:T	2.67793e-08	-1.80007e-10	-1.10537
86049651	chr16:86049651:G:A	2.09361e-08	-1.80007e-10	-1.35153
86050153	chr16:86050153:A:G	1.98757e-08	-1.80007e-10	-1.40351
86050261	chr16:86050261:C:T	1.86516e-08	-1.80007e-10	-1.46707
86050276	chr16:86050276:G:A	4.23084e-09	-1.51563	-1.43497
86050333	chr16:86050333:C:T	1.91341e-08	-1.80007e-10	-1.44153
86050356	chr16:86050356:C:T	4.75071e-09	-1.3687	-1.46601
86050413	chr16:86050413:G:T	2.27068e-08	-1.80007e-10	-1.27034
86050540	chr16:86050540:A:G	4.41307e-08	-1.80007e-10	-0.605848
86051070	chr16:86051070:C:T	1.86519e-08	-1.80007e-10	-1.46705
86051255	chr16:86051255:G:T	1.94834e-08	-1.80007e-10	-1.42344
86051304	chr16:86051304:C:G	2.79276e-08	-1.80007e-10	-1.06339
86051414	chr16:86051414:A:G	1.87302e-08	-1.80007e-10	-1.46287
86051525	chr16:86051525:C:T	2.59446e-08	-1.80007e-10	-1.13704
86051799	chr16:86051799:A:G	3.77874e-08	-1.80007e-10	-0.761027
86051877	chr16:86051877:G:A	6.16059e-08	-1.80007e-10	-0.272245
86052054	chr16:86052054:G:A	1.96101e-08	-1.80007e-10	-1.41696
86052081	chr16:86052081:A:G	2.34586e-08	-1.80007e-10	-1.23776
86052130	chr16:86052130:C:T	2.86047e-08	-1.80007e-10	-1.03943
86052386	chr16:86052386:C:A	5.88374e-09	-1.76716	-0.853647
86052481	chr16:86052481:G:A	2.93872e-08	-1.80007e-10	-1.01244
86052821	chr16:86052821:A:G	1.91388e-08	-1.80007e-10	-1.44129
86052841	chr16:86052841:TA:T	1.86584e-08	-1.80007e-10	-1.4667
86052885	chr16:86052885:G:A	2.3191e-08	-1.80007e-10	-1.24924
86053241	chr16:86053241:G:A	4.84067e-09	-1.73308	-1.08287
86053592	chr16:86053592:T:C	2.35254e-08	-1.80007e-10	-1.23492
86054273	chr16:86054273:G:A	3.48596e-09	-1.7288	-1.41546
86054701	chr16:86054701:C:T	3.31608e-09	-1.77423	-1.41999
86054797	chr16:86054797:A:G	4.0839e-09	-1.52333	-1.46262
86055033	chr16:86055033:A:T	8.01353e-09	-1.23793	-1.07394
86055142	chr16:86055142:C:T	1.92062e-08	-1.80007e-10	-1.43777
86055143	chr16:86055143:C:G	3.17446e-09	-1.77142	-1.46645
86055425	chr16:86055425:G:A	1.46396e-07	-1.80007e-10	0.59331
86055533	chr16:86055533:T:C	1.93666e-08	-1.80007e-10	-1.42945
86055798	chr16:86055798:AAAG:A	2.0013e-08	-1.80007e-10	-1.39662
86056274	chr16:86056274:G:A	1.86472e-08	-1.80007e-10	-1.46731
86056487	chr16:86056487:A:C	2.76566e-08	-1.65863	0.585491
86056678	chr16:86056678:T:A	4.70037e-09	-1.79336	-1.052
86056895	chr16:86056895:C:T	3.15253e-09	-1.78264	-1.46216
86057051	chr16:86057051:A:G	2.62447e-08	-1.12554	-4.46292e-10
86057172	chr16:86057172:T:G	2.52264e-08	-1.80007e-10	-1.16511
86057414	chr16:86057414:T:A	3.98141e-09	-1.63185	-1.37952
86057465	chr16:86057465:G:A	6.31325e-09	-1.71305	-0.837305
86058024	chr16:86058024:C:T	2.33704e-08	-1.80007e-10	-1.24153
86058250	chr16:86058250:A:C	2.06723e-08	-1.80007e-10	-1.36421
86058255	chr16:86058255:T:C	4.14156e-08	-1.80007e-10	-0.669346
86058781	chr16:86058781:A:G	8.77969e-08	0.0820238	-4.46292e-10
86059260	chr16:86059260:G:A	5.77289e-09	-1.75265	-0.887179
86059605	chr16:86059605:A:G	2.06264e-08	-1.80007e-10	-1.36643
86059922	chr16:86059922:C:T	3.18439e-09	-1.79873	-1.43601
86060061	chr16:86060061:G:A	1.97177e-08	-1.80007e-10	-1.41149
86060114	chr16:86060114:CA:C	2.64398e-08	-1.80007e-10	-1.11813
86060115	chr16:86060115:A:G	9.02877e-09	-1.51069	-0.681892
86060136	chr16:86060136:ACCCCTG:A	4.41456e-09	-1.74355	-1.16455
86060198	chr16:86060198:G:C	5.99603e-09	-1.68062	-0.921284
86060345	chr16:86060345:C:T	7.88844e-09	-1.40632	-0.921284
86060493	chr16:86060493:G:A	7.12581e-09	-1.47873	-0.950546
86060544	chr16:86060544:G:A	1.92043e-08	-1.80007e-10	-1.43787
86060873	chr16:86060873:A:G	5.52123e-08	-1.7958	1.41399
86060899	chr16:86060899:G:T	3.40706e-09	-1.78154	-1.38561
86061148	chr16:86061148:G:A	3.84551e-09	-1.63681	-1.40929
86061208	chr16:86061208:C:T	3.1701e-08	-1.80007e-10	-0.936654
86061265	chr16:86061265:T:C	1.97197e-08	-1.80007e-10	-1.41139
86061466	chr16:86061466:C:G	5.56541e-09	-1.49077	-1.18566
86061507	chr16:86061507:T:C	1.76966e-08	-1.68388	0.164242
86062073	chr16:86062073:C:G	3.80546e-09	-1.7639	-1.29267
86062337	chr16:86062337:G:T	1.99345e-08	-1.80007e-10	-1.40055
86062392	chr16:86062392:G:C	1.92792e-08	-1.80007e-10	-1.43398
86062450	chr16:86062450:G:A	1.99074e-08	-1.80007e-10	-1.40191
86062640	chr16:86062640:A:C	1.34678e-08	-1.7927	-4.46292e-10
86062677	chr16:86062677:C:T	1.86889e-08	-1.7112	0.246125
86062687	chr16:86062687:C:G	3.05298e-08	-1.80007e-10	-0.974298
86062723	chr16:86062723:C:T	1.9416e-08	-1.80007e-10	-1.42691
86062774	chr16:86062774:A:T	7.80315e-08	-0.0358897	-4.46292e-10
86062788	chr16:86062788:G:A	7.0341e-09	-1.63262	-0.80961
86062950	chr16:86062950:C:G	5.80525e-09	-1.17732	-1.45692
86063022	chr16:86063022:C:T	1.1732e-08	-1.73781	-0.192873
86063237	chr16:86063237:T:C	4.36961e-09	-1.45649	-1.46184
86063872	chr16:86063872:C:T	6.47403e-09	-1.08459	-1.44062
86064025	chr16:86064025:A:G	1.86715e-08	-1.80007e-10	-1.46601
86064190	chr16:86064190:G:A	1.86596e-08	-1.46664	-4.46292e-10
86064353	chr16:86064353:C:T	5.74508e-09	-1.5963	-1.04836
86064636	chr16:86064636:G:T	1.84449e-08	-0.851463	-0.62675
86064637	chr16:86064637:A:C	8.12157e-09	-1.64121	-0.657268
86064804	chr16:86064804:A:G	5.24348e-09	-1.57553	-1.16049
86064846	chr16:86064846:T:G	9.062e-09	-1.48442	-0.704497
86065507	chr16:86065507:G:A	7.78412e-09	-1.64363	-0.697289
86065526	chr16:86065526:T:C	2.04512e-08	-1.80007e-10	-1.37496
86065560	chr16:86065560:C:T	8.92061e-09	-0.881394	-1.32324
86066162	chr16:86066162:T:A	5.1084e-09	-1.31592	-1.4462
86066293	chr16:86066293:C:T	1.87032e-08	-1.80007e-10	-1.46431
86066309	chr16:86066309:C:G	2.35033e-08	-1.80007e-10	-1.23586
86066538	chr16:86066538:T:G	9.39278e-08	1.39159	-1.24206
86066614	chr16:86066614:G:C	2.1722e-08	-1.80007e-10	-1.31468
86066674	chr16:86066674:G:A	4.14031e-08	-1.80007e-10	-0.669646
86066868	chr16:86066868:C:T	3.23755e-09	-1.78172	-1.43647
86066889	chr16:86066889:G:A	2.20178e-08	-1.80007e-10	-1.30115
86067010	chr16:86067010:G:A	5.33621e-09	-1.25341	-1.46508
86067146	chr16:86067146:C:A	5.39821e-08	-1.80007e-10	-0.404351
86067337	chr16:86067337:A:G	3.92773e-08	-1.80007e-10	-0.722357
86067396	chr16:86067396:T:C	1.87215e-08	-1.80007e-10	-1.46333
86067428	chr16:86067428:T:C	7.3702e-09	-0.936966	-1.45859
86067652	chr16:86067652:C:G	8.51139e-08	-1.80007e-10	0.0509875
86067678	chr16:86067678:T:C	3.20032e-09	-1.76265	-1.4671
86068079	chr16:86068079:C:G	2.10107e-08	-1.80007e-10	-1.34797
86068085	chr16:86068085:T:C	1.943e-08	-1.80007e-10	-1.42618
86068171	chr16:86068171:G:A	1.25844e-08	-1.72171	-0.138835
86068217	chr16:86068217:T:C	3.72405e-09	-1.61253	-1.46566
86068336	chr16:86068336:C:G	7.90643e-09	-1.79905	-0.526277
86068563	chr16:86068563:TAC:T	9.60168e-09	-0.855056	-1.27601
86068615	chr16:86068615:T:C	4.44653e-09	-1.50297	-1.39791
86069007	chr16:86069007:G:A	1.8755e-08	-1.80007e-10	-1.46154
86069221	chr16:86069221:G:A	1.86786e-08	-1.80007e-10	-1.46562
86069375	chr16:86069375:A:G	7.69102e-09	-1.74089	-0.612057
86069478	chr16:86069478:C:T	7.02704e-09	-1.76652	-0.676722
86069593	chr16:86069593:T:C	1.87828e-08	-1.80007e-10	-1.46006
86069657	chr16:86069657:TTGTC:T	3.23764e-09	-1.75079	-1.46737
86069746	chr16:86069746:G:A	3.60877e-09	-1.64637	-1.46326
86069759	chr16:86069759:C:A	1.97361e-08	-1.80007e-10	-1.41055
86069939	chr16:86069939:G:A	6.41194e-09	-1.77967	-0.755167
86070221	chr16:86070221:T:C	3.12568e-09	-1.78994	-1.46341
86070228	chr16:86070228:G:C	5.04012e-09	-1.34543	-1.43014
86070237	chr16:86070237:G:A	6.1412e-09	-1.7754	-0.802586
86070253	chr16:86070253:A:T	2.30597e-08	-1.80007e-10	-1.25492
86070281	chr16:86070281:C:T	1.54097e-08	-1.65801	-4.46292e-10
86070351	chr16:86070351:T:C	1.87455e-08	-1.80007e-10	-1.46205
86070432	chr16:86070432:C:T	3.22114e-09	-1.75876	-1.46451
86070445	chr16:86070445:T:C	4.01355e-09	-1.64329	-1.36004
86070558	chr16:86070558:T:C	6.53648e-09	-1.14553	-1.37008
86071232	chr16:86071232:T:G	1.27159e-08	-1.79653	-0.0536237
86071310	chr16:86071310:A:G	3.6859e-09	-1.72593	-1.36256
86071476	chr16:86071476:G:A	9.03125e-09	-1.79804	-0.394269
86071597	chr16:86071597:C:T	1.91389e-08	-1.80007e-10	-1.44128
86071840	chr16:86071840:C:T	3.14789e-08	-1.80007e-10	-0.943686
86071926	chr16:86071926:T:C	2.72232e-08	-1.80007e-10	-1.08893
86072310	chr16:86072310:G:A	1.95372e-08	-1.80007e-10	-1.42068
86072485	chr16:86072485:C:T	3.77706e-08	-1.80007e-10	-0.761472
86072623	chr16:86072623:C:T	3.44295e-09	-1.73315	-1.42353
86072647	chr16:86072647:T:C	1.25349e-08	-1.77483	-0.0896553
86072844	chr16:86072844:T:C	2.17637e-08	-1.80007e-10	-1.31276
86072961	chr16:86072961:C:T	2.0088e-08	-1.80007e-10	-1.39288
86073073	chr16:86073073:C:G	1.51912e-07	-1.80007e-10	0.6303
86073281	chr16:86073281:G:A	1.8926e-08	-1.80007e-10	-1.45247
86073345	chr16:86073345:C:A	3.70769e-09	-1.77023	-1.31237
86073386	chr16:86073386:C:G	1.87067e-08	-1.80007e-10	-1.46412
86073440	chr16:86073440:A:G	6.03534e-09	-1.32406	-1.27131
86073646	chr16:86073646:A:G	1.95182e-08	-1.03793	-0.383731
86074211	chr16:86074211:A:G	1.17445e-07	-1.80007e-10	0.372968
86074290	chr16:86074290:TG:T	3.42279e-08	-1.80007e-10	-0.85996
86074314	chr16:86074314:AGT:A	3.31065e-08	-1.80007e-10	-0.893273
86074463	chr16:86074463:A:T	2.42224e-08	-1.80007e-10	-1.20572
86074553	chr16:86074553:C:T	2.84853e-08	-1.80007e-10	-1.04361
86074561	chr16:86074561:T:C	1.7402e-08	-1.53642	-4.46292e-10
86074642	chr16:86074642:A:G	9.02449e-08	-1.80007e-10	0.109524
86074753	chr16:86074753:T:C	8.71699e-08	-1.80007e-10	0.0748556
86074825	chr16:86074825:T:G	1.32998e-07	-1.80007e-10	0.497332
86074914	chr16:86074914:C:T	4.47699e-09	-1.50111	-1.39294
86075021	chr16:86075021:C:T	4.46182e-09	-1.49847	-1.39897
86075081	chr16:86075081:A:C	2.23335e-08	-1.80007e-10	-1.28691
86075114	chr16:86075114:C:A	3.49749e-08	-1.80007e-10	-0.838374
86075213	chr16:86075213:A:C	1.18437e-07	-1.80007e-10	0.381382
86075238	chr16:86075238:T:C	1.53508e-07	-1.80007e-10	0.640752
86075253	chr16:86075253:C:T	1.97637e-08	-1.80007e-10	-1.40916
86075508	chr16:86075508:C:A	1.95529e-08	-1.80007e-10	-1.41988
86075510	chr16:86075510:G:C	2.60356e-08	0.266418	-1.39995
86075601	chr16:86075601:C:A	2.69076e-08	-1.80007e-10	-1.1006
86075605	chr16:86075605:T:G	2.42593e-08	-1.16302	-0.0411842
86075629	chr16:86075629:G:A	1.186e-08	-0.455613	-1.46422
86075664	chr16:86075664:G:A	1.63347e-08	-1.59971	-4.46292e-10
86075679	chr16:86075679:G:A	3.53725e-08	-1.80007e-10	-0.827068
86075953	chr16:86075953:A:C	1.89386e-08	-1.80007e-10	-1.4518
86075975	chr16:86075975:A:G	1.21602e-07	-1.80007e-10	0.40775
86076013	chr16:86076013:G:A	3.52206e-08	-1.80007e-10	-0.831371
86076233	chr16:86076233:G:A	1.22107e-07	-1.80007e-10	0.411896
86076587	chr16:86076587:G:C	6.93839e-08	-1.80007e-10	-0.153348
86076805	chr16:86076805:T:C	5.15598e-09	-1.31275	-1.4401
86076824	chr16:86076824:A:C	2.49367e-08	-1.80007e-10	-1.17666
86077252	chr16:86077252:T:C	2.83645e-08	-1.80007e-10	-1.04786
86077333	chr16:86077333:C:T	1.94565e-08	-1.80007e-10	-1.42482
86077434	chr16:86077434:C:T	2.45856e-08	-1.80007e-10	-1.19084
86077730	chr16:86077730:G:A	3.52263e-08	-1.80007e-10	-0.831209
86077788	chr16:86077788:C:T	1.03766e-07	-1.80007e-10	0.249138
86077796	chr16:86077796:G:A	2.10241e-08	-1.34734	-4.46292e-10
86077917	chr16:86077917:C:G	4.18024e-07	-1.80007e-10	1.64254
86077995	chr16:86077995:C:T	3.51417e-09	-1.79872	-1.33748
86078267	chr16:86078267:C:T	2.29861e-08	-1.80007e-10	-1.25811
86078385	chr16:86078385:C:CT	2.36627e-08	-1.80007e-10	-1.2291
86078403	chr16:86078403:G:A	8.59152e-08	0.0603573	-4.46292e-10
86078637	chr16:86078637:G:A	4.94451e-09	-1.47524	-1.31948
86079344	chr16:86079344:G:A	4.66724e-09	-1.42002	-1.43241
86079377	chr16:86079377:G:A	1.86522e-08	-1.80007e-10	-1.46704
86079604	chr16:86079604:C:G	3.20686e-09	-1.7845	-1.44321
86079745	chr16:86079745:C:T	4.03677e-08	-1.80007e-10	-0.694974
86079786	chr16:86079786:T:A	2.34265e-08	-1.80007e-10	-1.23914
86079808	chr16:86079808:C:T	4.36406e-09	-1.75126	-1.16834
86079809	chr16:86079809:G:A	3.81474e-09	-1.75749	-1.29664
86079846	chr16:86079846:T:C	2.32408e-08	-1.80007e-10	-1.24709
86079894	chr16:86079894:G:A	2.37198e-08	-1.80007e-10	-1.22669
86079895	chr16:86079895:T:G	2.36254e-08	-1.80007e-10	-1.23068
86080055	chr16:86080055:G:A	3.37844e-09	-1.75731	-1.41828
86080287	chr16:86080287:A:T	1.86579e-08	-1.80007e-10	-1.46673
86080300	chr16:86080300:C:T	1.9398e-08	-1.80007e-10	-1.42783
86080346	chr16:86080346:G:A	1.91943e-08	-1.80007e-10	-1.43839
86080627	chr16:86080627:A:G	3.77641e-09	-1.69083	-1.3734
86080655	chr16:86080655:A:T	3.01915e-08	-1.80007e-10	-0.985442
86080837	chr16:86080837:G:A	2.04363e-08	-1.80007e-10	-1.37569
86080881	chr16:86080881:C:T	3.09079e-08	-1.80007e-10	-0.961993
86080914	chr16:86080914:T:C	1.34199e-08	-1.79626	-4.46292e-10
86080967	chr16:86080967:A:T	4.08379e-09	-1.59236	-1.39362
86081013	chr16:86081013:TA:T	4.52465e-09	-1.66979	-1.21367
86081048	chr16:86081048:T:C	3.22526e-09	-1.7602	-1.46179
86081064	chr16:86081064:C:T	2.07056e-08	-1.80007e-10	-1.3626
86081080	chr16:86081080:G:A	1.98366e-08	-1.80007e-10	-1.40548
86081301	chr16:86081301:G:A	3.94807e-09	-1.55543	-1.46434
86081338	chr16:86081338:G:A	5.90767e-09	-1.44552	-1.17123
86081461	chr16:86081461:C:T	3.6945e-09	-1.619	-1.46716
86081703	chr16:86081703:T:C	1.04409e-08	-1.55706	-0.490218
86081884	chr16:86081884:T:G	3.2728e-09	-1.75072	-1.45664
86081981	chr16:86081981:T:G	5.4166e-09	-1.60366	-1.09988
86082001	chr16:86082001:T:C	3.38507e-09	-1.74165	-1.43198
86082004	chr16:86082004:T:C	3.63378e-09	-1.73381	-1.36892
86082099	chr16:86082099:C:G	3.53725e-09	-1.70338	-1.42627
86082103	chr16:86082103:A:G	3.26176e-09	-1.75262	-1.45811
86082164	chr16:86082164:T:C	5.38556e-09	-1.78049	-0.928786
86082218	chr16:86082218:A:G	4.09557e-09	-1.64194	-1.34115
86082349	chr16:86082349:T:C	3.19657e-08	-0.928338	-4.46292e-10
86082589	chr16:86082589:G:A	3.28589e-09	-1.75853	-1.44484
86082702	chr16:86082702:C:T	2.69143e-08	-1.80007e-10	-1.10035
86082850	chr16:86082850:T:A	2.66241e-08	-1.80007e-10	-1.11119
86082938	chr16:86082938:G:A	6.17532e-09	-1.50364	-1.0688
86083091	chr16:86083091:A:G	3.08377e-08	-1.80007e-10	-0.964264
86083142	chr16:86083142:A:G	4.36386e-08	-1.80007e-10	-0.617061
86083199	chr16:86083199:G:A	1.65395e-08	-1.58725	-4.46292e-10
86083218	chr16:86083218:G:T	2.10161e-08	-1.80007e-10	-1.34771
86083394	chr16:86083394:C:T	3.81818e-09	-1.66084	-1.39239
86083514	chr16:86083514:C:G	3.05877e-08	-1.80007e-10	-0.972404
86083771	chr16:86083771:C:T	3.4391e-09	-1.70354	-1.45425
86083911	chr16:86083911:G:T	6.28431e-08	-1.80007e-10	-0.252363
86084089	chr16:86084089:A:G	1.88842e-08	-1.80007e-10	-1.45468
86084180	chr16:86084180:T:C	3.37745e-09	-1.7272	-1.44868
86084213	chr16:86084213:A:G	3.28893e-09	-1.73916	-1.46328
86084237	chr16:86084237:T:C	1.91233e-08	-1.80007e-10	-1.4421
86084259	chr16:86084259:T:A	1.87328e-08	-1.77561	0.312881
86084290	chr16:86084290:C:T	2.23692e-08	-1.80007e-10	-1.28532
86084691	chr16:86084691:C:G	4.02036e-09	-1.74809	-1.25354
86085069	chr16:86085069:C:A	2.07336e-08	-1.80007e-10	-1.36125
86085239	chr16:86085239:G:A	4.09215e-09	-1.60537	-1.37856
86085247	chr16:86085247:C:T	1.92193e-08	-1.80007e-10	-1.43709
86085298	chr16:86085298:C:T	1.86999e-08	-1.80007e-10	-1.46449
86085326	chr16:86085326:T:A	5.69963e-09	-1.29987	-1.35273
86085442	chr16:86085442:G:A	2.30952e-08	-1.80007e-10	-1.25338
86085474	chr16:86085474:C:T	2.46657e-08	-1.80007e-10	-1.18759
86085495	chr16:86085495:A:G	6.99541e-09	-1.06596	-1.38178
86085560	chr16:86085560:C:A	2.17481e-08	-1.80007e-10	-1.31348
86085639	chr16:86085639:A:G	2.09188e-08	-1.80007e-10	-1.35235
86085862	chr16:86085862:C:T	2.1643e-08	-1.80007e-10	-1.31832
86086079	chr16:86086079:G:A	2.18595e-08	-1.30837	-4.46292e-10
86086205	chr16:86086205:AT:A	6.04016e-08	-1.05487	0.76288
86086225	chr16:86086225:G:A	1.35084e-07	-1.80007e-10	0.512894
86086419	chr16:86086419:T:C	5.22707e-09	-1.45018	-1.28898
86086474	chr16:86086474:A:G	6.13254e-09	-1.45733	-1.12207
86086506	chr16:86086506:G:A	8.03501e-09	-1.6064	-0.702794
86086639	chr16:86086639:T:C	1.89041e-08	-1.80007e-10	-1.45363
86086769	chr16:86086769:A:G	8.59828e-09	-1.61263	-0.628814
86086888	chr16:86086888:C:G	1.89464e-08	-1.80007e-10	-1.45139
86087149	chr16:86087149:C:A	2.19829e-08	-1.80007e-10	-1.30274
86087459	chr16:86087459:A:T	1.93497e-08	-1.80007e-10	-1.43032
86087585	chr16:86087585:G:A	1.99328e-08	-1.80007e-10	-1.40064
86087680	chr16:86087680:C:T	3.11771e-09	-1.78942	-1.46648
86087940	chr16:86087940:A:G	1.86461e-08	-1.80007e-10	-1.46737
86088220	chr16:86088220:C:T	3.28027e-09	-1.78656	-1.41852
86088524	chr16:86088524:G:A	1.41668e-08	-1.7421	-4.46292e-10
86088595	chr16:86088595:A:G	6.75815e-09	-1.60562	-0.876639
86088604	chr16:86088604:C:T	6.06826e-09	-1.62806	-0.961874
86088918	chr16:86088918:G:A	6.23656e-09	-1.31388	-1.2487
86089016	chr16:86089016:G:A	4.28579e-09	-1.5526	-1.3851
86089137	chr16:86089137:T:C	3.46177e-09	-1.68515	-1.46608
86089476	chr16:86089476:A:G	3.17711e-09	-1.7703	-1.46673
86089635	chr16:86089635:G:C	6.78166e-09	-1.15223	-1.32655
86089735	chr16:86089735:C:T	2.3965e-08	-1.80007e-10	-1.21641
86089785	chr16:86089785:C:A	3.38564e-08	-1.80007e-10	-0.870875
86089795	chr16:86089795:A:G	2.03145e-08	-1.80007e-10	-1.38167
86090749	chr16:86090749:G:A	4.36783e-09	-1.61451	-1.30422
86090893	chr16:86090893:A:G	4.28592e-08	-1.80007e-10	-0.635083
86090976	chr16:86090976:A:C	6.2785e-08	-1.80007e-10	-0.253287
86091019	chr16:86091019:AG:A	3.13189e-09	-1.79565	-1.45572
86091160	chr16:86091160:G:T	3.32454e-09	-1.73654	-1.45513
86091297	chr16:86091297:A:G	5.09278e-08	-1.80007e-10	-0.462595
86091307	chr16:86091307:C:T	1.87807e-08	-1.80007e-10	-1.46018
86091541	chr16:86091541:A:G	3.96803e-09	-1.71093	-1.30381
86091559	chr16:86091559:G:A	4.35555e-09	-1.77295	-1.1486
86091674	chr16:86091674:C:T	3.34702e-08	-1.80007e-10	-0.882348
86091746	chr16:86091746:T:C	2.00194e-08	-1.80007e-10	-1.3963
86091793	chr16:86091793:C:T	4.22124e-09	-1.48739	-1.46549
86091817	chr16:86091817:G:T	3.80933e-09	-1.78997	-1.26558
86091847	chr16:86091847:G:A	2.22262e-08	-1.80007e-10	-1.29173
86091871	chr16:86091871:T:C	3.60031e-09	-1.64633	-1.46565
86092151	chr16:86092151:A:G	4.29852e-09	-1.65978	-1.27495
86092268	chr16:86092268:T:C	4.46103e-08	-1.80007e-10	-0.595038
86092392	chr16:86092392:A:T	5.0667e-09	-1.799	-0.971316
86092411	chr16:86092411:G:A	4.41052e-09	-1.53086	-1.37815
86092639	chr16:86092639:C:T	1.35657e-08	-1.78546	-4.46292e-10
86092698	chr16:86092698:C:T	3.90495e-09	-1.70956	-1.3212
86092718	chr16:86092718:C:T	3.32626e-09	-1.7346	-1.45656
86092723	chr16:86092723:C:T	1.88691e-08	-1.80007e-10	-1.45548
86092914	chr16:86092914:G:A	7.56568e-09	-1.72476	-0.644617
86092915	chr16:86092915:T:C	7.8567e-09	-1.69564	-0.636
86093005	chr16:86093005:G:A	2.04396e-08	-1.80007e-10	-1.37553
86093170	chr16:86093170:G:C	1.67215e-08	-1.57631	-4.46292e-10
86093278	chr16:86093278:G:A	3.02581e-08	0.229082	-1.21232
86093290	chr16:86093290:G:C	2.33597e-08	-1.80007e-10	-1.24199
86093451	chr16:86093451:G:A	3.35883e-08	-0.310709	-0.568115
86093479	chr16:86093479:G:A	1.34798e-08	-1.79181	-4.46292e-10
86093511	chr16:86093511:C:A	3.64778e-08	-0.172955	-0.623343
86093515	chr16:86093515:A:G	2.43388e-08	-0.577726	-0.623207
86093647	chr16:86093647:A:G	7.06183e-08	-0.401125	0.265411
86093801	chr16:86093801:C:T	4.92188e-09	-1.48528	-1.31403
86093807	chr16:86093807:C:A	3.13461e-09	-1.791	-1.4595
86093836	chr16:86093836:C:T	3.54168e-09	-1.75418	-1.37423
86093912	chr16:86093912:G:T	1.99604e-08	-1.80007e-10	-1.39925
86093992	chr16:86093992:G:A	4.75195e-08	-0.60862	0.0767574
86094005	chr16:86094005:G:A	2.49904e-08	-1.17451	-4.46292e-10
86094134	chr16:86094134:G:A	2.01818e-08	-1.80007e-10	-1.38822
86094302	chr16:86094302:A:G	2.80806e-08	-1.80007e-10	-1.05792
86094633	chr16:86094633:GT:G	5.42277e-09	-1.77513	-0.927271
86094755	chr16:86094755:T:C	2.62168e-08	-1.1266	-4.46292e-10
86094873	chr16:86094873:T:A	5.87516e-09	-1.75319	-0.86908
86095026	chr16:86095026:G:T	4.83375e-08	-1.80007e-10	-0.514795
86095138	chr16:86095138:C:G	1.90475e-08	-1.80007e-10	-1.44606
86095160	chr16:86095160:C:T	2.91312e-08	-1.80007e-10	-1.02119
86095204	chr16:86095204:G:A	3.06448e-08	-1.80007e-10	-0.97054
86095569	chr16:86095569:G:A	2.23709e-08	-1.80007e-10	-1.28524
86095901	chr16:86095901:A:G	2.47018e-08	-1.80007e-10	-1.18613
86096008	chr16:86096008:C:T	2.52483e-08	-1.80007e-10	-1.16424
86096064	chr16:86096064:C:T	2.47009e-08	-0.392502	-0.79366
86096218	chr16:86096218:C:T	2.19738e-08	-1.80007e-10	-1.30315
86096236	chr16:86096236:G:A	2.42698e-08	-1.80007e-10	-1.20377
86096241	chr16:86096241:G:C	5.5663e-08	-0.855701	0.482014
86096258	chr16:86096258:A:G	1.87047e-08	-1.80007e-10	-1.46423
86096303	chr16:86096303:G:T	2.2569e-08	-1.80007e-10	-1.27643
86096368	chr16:86096368:C:T	2.54577e-08	-1.80007e-10	-1.15598
86096400	chr16:86096400:G:A	2.4845e-08	-1.80007e-10	-1.18035
86096656	chr16:86096656:A:G	4.7438e-09	-1.73908	-1.09709
86096716	chr16:86096716:G:T	1.05785e-08	-0.656477	-1.3777
86096925	chr16:86096925:T:C	2.45551e-08	-1.80007e-10	-1.19208
86096931	chr16:86096931:A:G	3.07899e-08	-1.80007e-10	-0.965816
86097042	chr16:86097042:G:C	2.34097e-08	-1.80007e-10	-1.23985
86097186	chr16:86097186:A:G	2.05621e-08	-1.80007e-10	-1.36955
86097212	chr16:86097212:C:T	2.61661e-08	-1.12854	-4.46292e-10
86097270	chr16:86097270:G:A	2.05815e-08	-1.80007e-10	-1.36861
86097458	chr16:86097458:G:A	1.69256e-08	-0.864058	-0.700118
86097488	chr16:86097488:C:T	4.16939e-09	-1.62338	-1.34185
86097536	chr16:86097536:G:A	2.72737e-08	-1.80007e-10	-1.08708
86097618	chr16:86097618:G:C	2.91733e-08	-1.80007e-10	-1.01975
86097750	chr16:86097750:T:A	3.96715e-09	-1.54913	-1.46583
86097772	chr16:86097772:A:G	2.59043e-08	-1.80007e-10	-1.13859
86098009	chr16:86098009:G:T	3.39818e-09	-1.79137	-1.37839
86098153	chr16:86098153:C:T	2.05397e-08	-1.80007e-10	-1.37064
86098303	chr16:86098303:G:A	8.55025e-08	0.0555429	-4.46292e-10
86098359	chr16:86098359:G:A	3.15756e-09	-1.77708	-1.46612
86098370	chr16:86098370:T:A	2.21474e-08	-1.80007e-10	-1.29528
86098417	chr16:86098417:A:C	3.45027e-09	-1.77747	-1.37708
86098465	chr16:86098465:C:G	3.37871e-09	-1.73112	-1.44438
86098546	chr16:86098546:G:T	2.05474e-08	-1.80007e-10	-1.37027
86098620	chr16:86098620:T:C	1.95421e-08	-1.80007e-10	-1.42043
86098691	chr16:86098691:T:TA	3.23968e-09	-1.79706	-1.42047
86098787	chr16:86098787:T:A	3.17633e-09	-1.7973	-1.43998
86098889	chr16:86098889:C:A	1.27665e-08	-0.392363	-1.45382
86099022	chr16:86099022:A:G	1.97528e-08	-1.80007e-10	-1.40971
86099127	chr16:86099127:C:T	2.1361e-08	-1.80007e-10	-1.33144
86099430	chr16:86099430:C:T	3.36524e-09	-1.72661	-1.4529
86099506	chr16:86099506:C:T	2.53849e-08	-1.80007e-10	-1.15885
86099511	chr16:86099511:C:T	1.93633e-08	-1.80007e-10	-1.42963
86099531	chr16:86099531:G:C	3.39195e-09	-1.71091	-1.46069
86099634	chr16:86099634:CAGG:C	2.20151e-08	-1.80007e-10	-1.30128
86099727	chr16:86099727:T:A	2.13271e-08	-1.80007e-10	-1.33303
86099806	chr16:86099806:G:A	2.14202e-08	-1.80007e-10	-1.32867
86099970	chr16:86099970:C:T	3.8508e-09	-1.7837	-1.26103
86100135	chr16:86100135:C:G	2.92478e-08	-1.80007e-10	-1.0172
86100154	chr16:86100154:C:G	8.8983e-09	-1.79502	-0.412121
86100224	chr16:86100224:G:C	5.33694e-08	-0.415765	-4.46292e-10
86100250	chr16:86100250:A:G	2.26519e-08	-1.80007e-10	-1.27276
86100330	chr16:86100330:T:C	3.72578e-09	-1.64543	-1.43229
86100974	chr16:86100974:G:A	2.39817e-08	-1.40698	0.191267
86101178	chr16:86101178:C:G	1.50304e-08	-0.227389	-1.45554
86101189	chr16:86101189:C:T	4.29969e-09	-1.61621	-1.31825
86101753	chr16:86101753:C:T	3.22363e-08	-1.80007e-10	-0.919911
86102219	chr16:86102219:C:T	2.11373e-08	-1.80007e-10	-1.34197
86102399	chr16:86102399:A:G	1.87848e-08	-1.80007e-10	-1.45996
86102479	chr16:86102479:G:T	1.91209e-08	-1.80007e-10	-1.44222
86102750	chr16:86102750:T:C	1.86461e-08	-1.80007e-10	-1.46737
86103041	chr16:86103041:T:C	1.87413e-08	-1.80007e-10	-1.46227
86103066	chr16:86103066:G:A	6.89278e-08	-0.462107	0.302164
86103093	chr16:86103093:C:G	1.56057e-08	-0.231582	-1.41378
86103336	chr16:86103336:G:T	1.93434e-08	-1.80007e-10	-1.43065
86103562	chr16:86103562:G:A	1.92735e-08	-1.80007e-10	-1.43427
86103683	chr16:86103683:G:A	8.68591e-09	-1.15936	-1.07194
86103757	chr16:86103757:A:G	3.04701e-08	-1.80007e-10	-0.976258
86103885	chr16:86103885:T:C	4.21374e-08	-1.80007e-10	-0.652067
86103955	chr16:86103955:A:G	3.13211e-09	-1.78839	-1.46291
86104150	chr16:86104150:G:A	3.5283e-08	-1.7456	0.915994
86104206	chr16:86104206:A:C	1.87637e-08	-1.80007e-10	-1.46108
86104226	chr16:86104226:A:G	3.38266e-08	-1.80007e-10	-0.871754
86104339	chr16:86104339:C:G	3.72252e-08	-0.7478	-0.0282165
86104496	chr16:86104496:C:G	4.64862e-09	-1.4398	-1.41664
86104684	chr16:86104684:A:G	6.8542e-09	-1.22227	-1.24587
86104697	chr16:86104697:T:C	2.03194e-08	-1.80007e-10	-1.38143
86104883	chr16:86104883:C:T	6.37959e-09	-1.33583	-1.20407
86104988	chr16:86104988:G:T	5.75099e-09	-1.19402	-1.44961
86105021	chr16:86105021:T:C	6.88575e-09	-1.0782	-1.38535
86105075	chr16:86105075:A:G	1.90712e-08	-1.80007e-10	-1.44482
86105084	chr16:86105084:G:A	2.42552e-08	-1.80007e-10	-1.20437
86105261	chr16:86105261:A:G	5.50757e-09	-1.79581	-0.891071
86105385	chr16:86105385:G:C	1.93433e-08	-1.80007e-10	-1.43066
86105456	chr16:86105456:A:G	2.45219e-08	0.138035	-1.33147
86105692	chr16:86105692:G:A	1.88558e-08	-0.487523	-0.968661
86105716	chr16:86105716:C:T	3.09894e-08	-1.80007e-10	-0.959357
86106079	chr16:86106079:C:T	6.98018e-09	-1.77319	-0.676743
86106122	chr16:86106122:C:T	3.04716e-08	-0.976207	-4.46292e-10
86106132	chr16:86106132:G:A	1.87831e-08	-1.80007e-10	-1.46004
86106186	chr16:86106186:G:A	1.36714e-08	-1.7777	-4.46292e-10
86106327	chr16:86106327:TGGGTGGA:T	1.54497e-08	-1.65542	-4.46292e-10
86106475	chr16:86106475:G:T	2.74364e-08	-1.80007e-10	-1.08113
86106577	chr16:86106577:A:G	1.9822e-08	-1.80007e-10	-1.40621
86106623	chr16:86106623:C:G	3.18173e-08	-1.80007e-10	-0.932992
86106659	chr16:86106659:A:C	1.23399e-08	-0.41409	-1.46608
86106689	chr16:86106689:A:G	2.68643e-08	-1.80007e-10	-1.10221
86106703	chr16:86106703:T:G	2.50889e-08	-1.80007e-10	-1.17058
86106866	chr16:86106866:G:A	2.28973e-08	-1.80007e-10	-1.26198
86106882	chr16:86106882:C:T	1.97133e-08	-1.80007e-10	-1.41171
86107212	chr16:86107212:C:G	1.8648e-08	-1.80007e-10	-1.46727
86107427	chr16:86107427:T:G	7.37414e-09	-1.38775	-1.00727
86107504	chr16:86107504:G:C	1.998e-08	-1.73847	0.340197
86107603	chr16:86107603:C:G	3.22254e-08	-1.80007e-10	-0.920247
86108436	chr16:86108436:T:C	3.4805e-09	-1.78257	-1.36326
86108765	chr16:86108765:CTAT:C	3.77565e-08	-0.29206	-0.469786
86108787	chr16:86108787:TGCTACTATTACC:T	9.01232e-09	-0.745466	-1.44894
86109002	chr16:86109002:A:C	1.63698e-08	-1.79672	0.199148
86109010	chr16:86109010:T:C	2.67204e-08	-1.80007e-10	-1.10758
86109157	chr16:86109157:A:T	3.21396e-08	-0.922914	-4.46292e-10
86109185	chr16:86109185:G:T	1.91069e-08	-1.80007e-10	-1.44296
86109249	chr16:86109249:T:C	1.8652e-08	-1.80007e-10	-1.46705
86109343	chr16:86109343:C:T	1.12013e-08	-0.60591	-1.37106
86109659	chr16:86109659:A:G	5.56427e-08	-1.80007e-10	-0.374053
86109679	chr16:86109679:A:C	1.10486e-08	-0.558093	-1.43261
86109930	chr16:86109930:G:A	1.86706e-08	-1.80007e-10	-1.46605
86109947	chr16:86109947:T:C	5.92537e-08	-1.80007e-10	-0.311174
86109951	chr16:86109951:C:T	5.31727e-08	-1.80007e-10	-0.419459
86110022	chr16:86110022:C:G	1.11964e-07	-1.80007e-10	0.325174
86110119	chr16:86110119:T:G	1.91299e-08	-1.80007e-10	-1.44175
86110127	chr16:86110127:G:T	1.93588e-08	-1.80007e-10	-1.42985
86110287	chr16:86110287:C:G	1.88154e-08	-1.80007e-10	-1.45833
86110477	chr16:86110477:G:C	1.93402e-08	-1.80007e-10	-1.43082
86110491	chr16:86110491:T:G	3.546e-08	-1.80007e-10	-0.824596
86110660	chr16:86110660:T:C	2.6102e-08	-0.0828386	-1.04815
86110704	chr16:86110704:G:A	1.38146e-07	0.535309	-4.46292e-10
86110805	chr16:86110805:C:T	1.9961e-08	-1.80007e-10	-1.39922
86110832	chr16:86110832:C:T	3.45177e-08	-1.80007e-10	-0.851531
86110930	chr16:86110930:C:T	3.83403e-08	-1.80007e-10	-0.746503
86111325	chr16:86111325:G:A	2.1047e-08	-1.80007e-10	-1.34625
86111353	chr16:86111353:G:A	3.28628e-08	-1.80007e-10	-0.900661
86111692	chr16:86111692:A:G	2.75898e-08	-1.80007e-10	-1.07556
86111749	chr16:86111749:C:T	3.72283e-08	-1.80007e-10	-0.775933
86111869	chr16:86111869:C:A	1.60215e-08	-1.61907	-4.46292e-10
86111909	chr16:86111909:C:G	1.95078e-08	-1.80007e-10	-1.42219
86111946	chr16:86111946:C:T	2.86906e-08	-1.80007e-10	-1.03643
86112056	chr16:86112056:C:T	3.3232e-09	-1.79493	-1.39715
86112139	chr16:86112139:C:T	1.88068e-08	-1.80007e-10	-1.45878
86112249	chr16:86112249:T:G	2.00299e-08	-1.80007e-10	-1.39578
86112259	chr16:86112259:A:G	2.23573e-08	-1.80007e-10	-1.28585
86112350	chr16:86112350:G:A	7.30624e-08	-1.80007e-10	-0.101689
86112360	chr16:86112360:G:A	3.64897e-09	-1.71794	-1.38062
86112413	chr16:86112413:G:A	2.06623e-08	-1.80007e-10	-1.36469
86112544	chr16:86112544:A:G	2.01279e-08	-1.80007e-10	-1.3909
86112612	chr16:86112612:T:G	2.30452e-08	-0.0576925	-1.19785
86112977	chr16:86112977:A:G	9.96068e-08	-1.80007e-10	0.208228
86113198	chr16:86113198:C:T	2.09578e-08	-1.80007e-10	-1.35049
86113261	chr16:86113261:G:A	1.95308e-08	-1.80007e-10	-1.42101
86113734	chr16:86113734:C:G	5.97104e-08	0.621933	-0.92543
86113735	chr16:86113735:T:C	7.85599e-08	0.905549	-0.934691
86113831	chr16:86113831:T:G	1.68145e-08	-1.48792	-0.0828344
86113940	chr16:86113940:C:T	1.90355e-08	-1.80007e-10	-1.4467
86113984	chr16:86113984:G:A	8.75082e-08	0.364426	-0.285696
86114035	chr16:86114035:A:G	1.04934e-08	-1.73504	-0.30722
86114143	chr16:86114143:T:G	1.21304e-08	-0.536603	-1.36068
86114252	chr16:86114252:G:A	3.96673e-08	-1.80007e-10	-0.712477
86114281	chr16:86114281:C:T	3.20577e-09	-1.79549	-1.43256
86114327	chr16:86114327:G:T	1.05181e-07	0.618645	-0.355966
86114436	chr16:86114436:G:C	3.14016e-08	-1.80007e-10	-0.946145
86114448	chr16:86114448:T:C	5.07141e-08	0.220239	-0.687037
86114527	chr16:86114527:T:A	5.38408e-08	-1.80007e-10	-0.406971
86114575	chr16:86114575:C:T	2.46773e-08	-1.80007e-10	-1.18712
86114853	chr16:86114853:A:G	2.9772e-08	-1.80007e-10	-0.999433
86114916	chr16:86114916:G:T	2.34298e-08	-1.80007e-10	-1.23899
86114980	chr16:86114980:A:G	3.1987e-08	-1.80007e-10	-0.927673
86114986	chr16:86114986:G:A	2.95171e-08	-1.80007e-10	-1.00803
86114989	chr16:86114989:A:C	4.4493e-08	0.500149	-1.09782
86115164	chr16:86115164:G:A	5.37939e-08	0.714453	-1.1223
86115165	chr16:86115165:T:G	5.60261e-09	-1.64882	-1.02096
86115297	chr16:86115297:C:G	3.16293e-08	0.356556	-1.29548
86115418	chr16:86115418:T:C	3.3132e-09	-1.73942	-1.45566
86115508	chr16:86115508:G:A	2.88163e-08	-0.975654	-0.0564087
86115568	chr16:86115568:C:T	2.6603e-08	0.261869	-1.37385
86115641	chr16:86115641:C:G	1.48326e-08	-1.69617	-4.46292e-10
86115789	chr16:86115789:A:G	9.28077e-09	-1.42372	-0.741335
86115812	chr16:86115812:T:C	1.76186e-08	-0.968246	-0.555801
86115878	chr16:86115878:C:G	5.97047e-09	-1.79094	-0.815236
86115884	chr16:86115884:C:G	3.174e-08	-1.80007e-10	-0.935424
86115986	chr16:86115986:T:C	4.16934e-08	-1.80007e-10	-0.66266
86116117	chr16:86116117:A:G	1.94261e-08	-1.80007e-10	-1.42639
86116151	chr16:86116151:G:A	1.47838e-08	-1.69947	-4.46292e-10
86116157	chr16:86116157:G:C	2.04775e-08	-0.0485745	-1.3251
86116353	chr16:86116353:G:T	2.56193e-08	-1.80007e-10	-1.14966
86116622	chr16:86116622:T:C	4.02386e-09	-1.74471	-1.25605
86116670	chr16:86116670:A:G	3.23221e-09	-1.75479	-1.46505
86116842	chr16:86116842:A:G	3.43241e-09	-1.6989	-1.46085
86116843	chr16:86116843:G:T	1.87671e-08	-1.80007e-10	-1.4609
86116878	chr16:86116878:G:C	4.64957e-09	-1.79505	-1.06118
86116891	chr16:86116891:T:A	4.28804e-09	-1.62455	-1.31262
86116919	chr16:86116919:T:G	3.92963e-09	-1.76412	-1.26033
86117210	chr16:86117210:C:T	2.55163e-08	0.209125	-1.36281
86117472	chr16:86117472:C:T	4.17931e-09	-1.76921	-1.19364
86117613	chr16:86117613:C:T	5.22012e-08	-1.80007e-10	-0.437898
86117772	chr16:86117772:A:G	3.50172e-09	-1.72455	-1.4152
86118135	chr16:86118135:C:T	3.55254e-09	-1.70894	-1.4164
86118732	chr16:86118732:C:A	4.25212e-08	-1.80007e-10	-0.643001
86118797	chr16:86118797:C:A	2.02499e-08	-1.80007e-10	-1.38485
86119176	chr16:86119176:C:A	2.3151e-08	-1.80007e-10	-1.25096
86119550	chr16:86119550:T:A	2.19478e-08	-1.80007e-10	-1.30433
86119552	chr16:86119552:G:T	2.20763e-08	-1.80007e-10	-1.2985
86119562	chr16:86119562:T:C	2.05277e-08	-1.80007e-10	-1.37123
86119713	chr16:86119713:A:G	1.86499e-08	-1.80007e-10	-1.46716
86119820	chr16:86119820:C:T	1.87539e-08	-1.80007e-10	-1.4616
86120313	chr16:86120313:C:G	2.13024e-08	-1.80007e-10	-1.33418
86120371	chr16:86120371:A:G	1.33908e-08	-1.79843	-4.46292e-10
86120372	chr16:86120372:G:A	3.70941e-09	-1.61491	-1.46722
86120413	chr16:86120413:T:G	2.03546e-08	-1.80007e-10	-1.3797
86120472	chr16:86120472:A:G	5.6325e-09	-1.35212	-1.31232
86120496	chr16:86120496:G:C	1.52627e-08	-1.66759	-4.46292e-10
86120521	chr16:86120521:A:G	5.54746e-09	-1.4309	-1.24877
86120625	chr16:86120625:G:GTGGC	3.46201e-08	-1.80007e-10	-0.848569
86120633	chr16:86120633:G:A	3.49669e-08	-1.80007e-10	-0.838601
86120643	chr16:86120643:G:A	3.45243e-09	-1.78414	-1.36978
86121093	chr16:86121093:G:A	5.20887e-08	-1.80007e-10	-0.440055
86121251	chr16:86121251:G:A	1.86889e-08	-1.80007e-10	-1.46507
86121323	chr16:86121323:T:C	5.75308e-09	-1.76928	-0.873985
86121974	chr16:86121974:G:A	2.01468e-08	-1.80007e-10	-1.38996
86122078	chr16:86122078:G:A	3.14976e-08	-1.80007e-10	-0.94309
86122087	chr16:86122087:T:C	3.41871e-08	-1.80007e-10	-0.861153
86122129	chr16:86122129:C:A	3.05167e-07	-1.80007e-10	1.32786
86122283	chr16:86122283:A:T	9.99235e-09	-1.19913	-0.892048
86122358	chr16:86122358:T:C	3.46356e-09	-1.77587	-1.37483
86122563	chr16:86122563:A:G	2.26356e-08	-1.80007e-10	-1.27348
86122701	chr16:86122701:G:A	2.22676e-08	-1.80007e-10	-1.28987
86122845	chr16:86122845:C:T	5.67811e-08	-1.80007e-10	-0.353799
86122955	chr16:86122955:A:C	2.83324e-08	-1.80007e-10	-1.049
86123070	chr16:86123070:C:T	6.23068e-09	-1.59618	-0.967339
86123074	chr16:86123074:T:C	7.17084e-09	-1.64858	-0.774402
86123088	chr16:86123088:G:A	1.2331e-08	-0.968999	-0.911884
86123254	chr16:86123254:T:C	1.14085e-08	-1.67678	-0.28186
86123530	chr16:86123530:A:C	2.19824e-08	-1.80007e-10	-1.30276
86123562	chr16:86123562:G:A	3.25575e-09	-1.75239	-1.46019
86123668	chr16:86123668:G:C	2.23173e-07	-1.48224	2.49718
86123671	chr16:86123671:A:G	6.56012e-08	-1.74139	1.53198
86123749	chr16:86123749:T:C	3.8802e-08	-0.734532	-4.46292e-10
86123757	chr16:86123757:T:C	2.37055e-08	-1.80007e-10	-1.2273
86123920	chr16:86123920:C:T	2.12524e-08	-1.80007e-10	-1.33653
86124142	chr16:86124142:C:T	1.06116e-07	-1.09455	1.36608
86124151	chr16:86124151:A:G	3.35041e-07	-1.38265	2.8039
86124715	chr16:86124715:G:A	5.88546e-09	-1.57849	-1.04203
86125176	chr16:86125176:C:G	1.89705e-08	-1.80007e-10	-1.45012
86125244	chr16:86125244:T:C	1.11959e-08	-1.635	-0.342461
86125285	chr16:86125285:G:C	3.15706e-09	-1.79415	-1.44922
86125396	chr16:86125396:G:C	3.64316e-09	-1.63508	-1.46507
86125633	chr16:86125633:A:C	4.95244e-08	-1.71084	1.2203
86125932	chr16:86125932:A:C	2.22e-08	-1.29291	-4.46292e-10
86126116	chr16:86126116:C:T	8.63303e-09	-1.2468	-0.990606
86126263	chr16:86126263:T:C	3.3729e-08	-1.80007e-10	-0.874644
86126384	chr16:86126384:C:T	2.72302e-08	-1.80007e-10	-1.08868
86126493	chr16:86126493:G:A	1.19516e-08	-1.34321	-0.568932
86126521	chr16:86126521:G:A	7.08503e-09	-1.59018	-0.844836
86126747	chr16:86126747:AAAAG:A	3.29106e-08	-1.80007e-10	-0.899208
86126945	chr16:86126945:G:A	1.89678e-08	-1.80007e-10	-1.45026
86127134	chr16:86127134:C:G	1.18799e-07	-1.80007e-10	0.384426
86127136	chr16:86127136:G:A	3.3542e-08	-1.80007e-10	-0.880203
86127195	chr16:86127195:C:G	3.2215e-08	-1.80007e-10	-0.92057
86127784	chr16:86127784:C:T	5.75855e-09	-1.6561	-0.986213
86128061	chr16:86128061:C:A	4.49499e-09	-1.46712	-1.42292
86128155	chr16:86128155:C:T	1.88952e-08	-1.80007e-10	-1.45409
86128363	chr16:86128363:C:G	2.04784e-08	-1.80007e-10	-1.37363
86128401	chr16:86128401:G:A	1.14326e-08	-1.79717	-0.159361
86129367	chr16:86129367:A:G	5.19878e-09	-1.44439	-1.30019
86129615	chr16:86129615:G:A	3.7993e-09	-1.69168	-1.36651
86129759	chr16:86129759:A:G	2.08979e-08	-1.80007e-10	-1.35335
86129895	chr16:86129895:G:A	2.31804e-08	-1.2497	-4.46292e-10
86130017	chr16:86130017:G:A	1.5447e-07	0.646994	-4.46292e-10
86130456	chr16:86130456:C:G	1.87652e-08	-1.80007e-10	-1.461
86130485	chr16:86130485:C:T	1.3817e-08	-1.76711	-4.46292e-10
86130525	chr16:86130525:C:T	1.9588e-08	-1.80007e-10	-1.41809
86130984	chr16:86130984:A:G	4.76258e-09	-1.41668	-1.41553
86131089	chr16:86131089:C:T	1.97443e-08	-1.80007e-10	-1.41014
86131157	chr16:86131157:C:G	2.85988e-08	-1.03964	-4.46292e-10
86131287	chr16:86131287:A:C	1.89618e-08	-1.80007e-10	-1.45058
86131352	chr16:86131352:A:G	1.88399e-08	-1.80007e-10	-1.45702
86131879	chr16:86131879:T:G	2.25413e-08	-1.80007e-10	-1.27766
86131897	chr16:86131897:G:A	1.35196e-08	-1.78886	-4.46292e-10
86132115	chr16:86132115:G:A	1.8657e-08	-1.80007e-10	-1.46678
86132207	chr16:86132207:C:T	1.96375e-08	-1.80007e-10	-1.41556
86132806	chr16:86132806:G:C	3.15373e-08	-1.80007e-10	-0.941832
86132928	chr16:86132928:T:A	2.19347e-08	-1.80007e-10	-1.30493
86132937	chr16:86132937:C:G	6.85833e-08	-1.80007e-10	-0.164954
86133193	chr16:86133193:C:T	1.42136e-08	-1.73881	-4.46292e-10
86133283	chr16:86133283:T:G	1.93026e-08	-1.80007e-10	-1.43276
86133482	chr16:86133482:C:T	2.11707e-08	-1.80007e-10	-1.34039
86133498	chr16:86133498:T:C	4.82095e-09	-1.72647	-1.09356
86133526	chr16:86133526:A:G	9.46592e-09	-1.72879	-0.416515
86133571	chr16:86133571:G:A	3.02878e-08	-1.80007e-10	-0.982258
86133606	chr16:86133606:C:T	1.12878e-08	-1.72442	-0.244861
86133680	chr16:86133680:C:G	2.91261e-08	-1.80007e-10	-1.02137
86133910	chr16:86133910:A:G	2.33363e-08	-1.80007e-10	-1.24299
86134198	chr16:86134198:G:A	3.12467e-09	-1.79067	-1.46301
86134278	chr16:86134278:C:T	4.75944e-09	-1.64946	-1.18341
86134548	chr16:86134548:C:T	3.5073e-09	-1.69109	-1.44707
86134670	chr16:86134670:T:G	1.88368e-08	-1.80007e-10	-1.45719
86134696	chr16:86134696:G:A	1.96952e-08	-1.80007e-10	-1.41263
86134731	chr16:86134731:A:G	6.21311e-08	-1.80007e-10	-0.263756
86134846	chr16:86134846:G:C	1.86751e-08	-1.80007e-10	-1.46581
86135065	chr16:86135065:C:T	1.98303e-08	-1.80007e-10	-1.40579
86135076	chr16:86135076:C:T	1.45419e-08	-1.71597	-4.46292e-10
86135121	chr16:86135121:T:C	3.31347e-09	-1.76584	-1.42916
86135195	chr16:86135195:T:C	3.1977e-09	-1.78969	-1.44088
86135219	chr16:86135219:G:A	1.89057e-08	-1.80007e-10	-1.45354
86135248	chr16:86135248:C:G	1.90084e-08	-1.80007e-10	-1.44812
86135391	chr16:86135391:T:C	1.39335e-08	-1.75871	-4.46292e-10
86135462	chr16:86135462:G:A	7.65126e-09	-1.78044	-0.577693
86135466	chr16:86135466:A:C	2.12384e-08	-1.80007e-10	-1.33719
86135474	chr16:86135474:A:G	2.07084e-08	-1.80007e-10	-1.36246
86135481	chr16:86135481:A:G	3.09887e-09	-1.79715	-1.46481
86135542	chr16:86135542:A:G	1.87951e-08	-1.80007e-10	-1.4594
86135585	chr16:86135585:G:T	1.88403e-08	-1.80007e-10	-1.457
86135602	chr16:86135602:G:A	1.95039e-08	-1.80007e-10	-1.42239
86135733	chr16:86135733:G:A	3.5656e-08	-1.80007e-10	-0.819084
86135804	chr16:86135804:G:A	2.97971e-08	-1.80007e-10	-0.998592
86135813	chr16:86135813:C:T	3.12496e-09	-1.78635	-1.46724
86135831	chr16:86135831:G:C	3.13734e-09	-1.7828	-1.46682
86135989	chr16:86135989:A:T	3.31848e-09	-1.79655	-1.39694
86136092	chr16:86136092:A:G	1.89036e-08	-1.80007e-10	-1.45365
86136274	chr16:86136274:C:G	3.7542e-08	-1.80007e-10	-0.767544
86136417	chr16:86136417:A:G	1.91595e-08	-1.80007e-10	-1.4402
86136438	chr16:86136438:T:C	6.36285e-09	-1.67449	-0.868033
86136728	chr16:86136728:A:G	1.37804e-08	-1.76975	-4.46292e-10
86137062	chr16:86137062:A:G	1.04562e-07	-1.80007e-10	0.25678
86137128	chr16:86137128:T:C	1.34108e-08	-1.79694	-4.46292e-10
86137160	chr16:86137160:T:C	1.87329e-08	-1.80007e-10	-1.46272
86137292	chr16:86137292:A:G	5.83204e-09	-1.62066	-1.00898
86137296	chr16:86137296:C:T	3.51162e-08	-1.80007e-10	-0.834341
86137597	chr16:86137597:A:G	7.14903e-09	-1.35492	-1.0711
86137674	chr16:86137674:A:G	1.0628e-08	-1.79168	-0.237833
86137876	chr16:86137876:A:G	5.40563e-09	-1.77473	-0.930835
86137904	chr16:86137904:C:A	3.1192e-09	-1.79232	-1.46311
86138361	chr16:86138361:T:G	1.92001e-08	-1.80007e-10	-1.43809
86138375	chr16:86138375:A:C	7.1394e-09	-1.78657	-0.640807
86138802	chr16:86138802:A:T	1.96831e-08	-1.80007e-10	-1.41324
86138965	chr16:86138965:T:G	1.27376e-08	-1.07487	-0.773578
86139142	chr16:86139142:G:A	6.97875e-08	-1.64883	1.50129
86139251	chr16:86139251:G:A	5.76778e-09	-1.67294	-0.967781
86139291	chr16:86139291:A:G	5.57947e-09	-1.69442	-0.979492
86139632	chr16:86139632:A:G	1.92451e-08	-1.80007e-10	-1.43575
86139695	chr16:86139695:T:A	3.10684e-09	-1.7985	-1.4609
86139820	chr16:86139820:T:C	1.88123e-08	-1.80007e-10	-1.45849
86139899	chr16:86139899:A:G	1.88591e-08	-1.80007e-10	-1.45601
86140321	chr16:86140321:C:A	4.86354e-08	-1.80007e-10	-0.508652
86140323	chr16:86140323:A:G	3.88186e-09	-1.74703	-1.28966
86140418	chr16:86140418:A:T	1.10782e-07	-1.80007e-10	0.314565
86140610	chr16:86140610:C:G	7.91672e-09	-1.75294	-0.571089
86140658	chr16:86140658:C:T	6.01717e-08	1.17131	-1.46711
86140742	chr16:86140742:AT:A	3.68845e-09	-1.63129	-1.4565
86140758	chr16:86140758:G:T	2.24059e-08	-1.80007e-10	-1.28368
86140860	chr16:86140860:G:A	1.04766e-08	-1.57009	-0.473771
86140874	chr16:86140874:C:T	2.44501e-08	-1.19637	-4.46292e-10
86141578	chr16:86141578:A:C	6.56861e-08	-1.80007e-10	-0.208115
86141748	chr16:86141748:G:T	4.70938e-09	-1.79746	-1.04598
86141771	chr16:86141771:TGTGTGTGCACGCGTGTGTGTGTGC:T	4.29357e-09	-1.79687	-1.13901
86141893	chr16:86141893:C:T	4.80406e-08	-1.80007e-10	-0.520957
86141899	chr16:86141899:C:T	2.26677e-08	-1.80007e-10	-1.27206
86142001	chr16:86142001:C:G	9.79464e-09	-1.79812	-0.313048
86142041	chr16:86142041:T:C	2.15319e-08	-1.80007e-10	-1.32347
86142065	chr16:86142065:C:T	1.36511e-07	-1.80007e-10	0.523401
86142155	chr16:86142155:T:A	1.93408e-08	-1.80007e-10	-1.43079
86142623	chr16:86142623:G:A	1.39e-08	-1.7902	0.0290884
86142630	chr16:86142630:T:A	1.40496e-08	-1.75041	-4.46292e-10
86142685	chr16:86142685:G:T	3.77257e-09	-1.60746	-1.45778
86143025	chr16:86143025:T:C	1.28728e-08	-1.70151	-0.136374
86143039	chr16:86143039:G:A	1.87361e-08	-1.80007e-10	-1.46255
86143098	chr16:86143098:A:G	1.47926e-08	-1.78835	0.0894758
86143109	chr16:86143109:C:G	1.86835e-08	-1.80007e-10	-1.46536
86143114	chr16:86143114:G:A	2.88466e-08	-1.27094	0.239926
86143442	chr16:86143442:C:T	1.89726e-08	-1.80007e-10	-1.45001
86143443	chr16:86143443:G:A	2.35737e-08	-1.80007e-10	-1.23287
86143603	chr16:86143603:T:C	1.90463e-08	-1.80007e-10	-1.44613
86143679	chr16:86143679:G:T	1.2991e-08	-1.71223	-0.116519
86143740	chr16:86143740:G:A	1.88161e-08	-1.80007e-10	-1.45829
86143846	chr16:86143846:G:C	9.58877e-09	-1.76837	-0.364041
86143861	chr16:86143861:C:T	1.3348e-08	-1.79472	-0.00691013
86143890	chr16:86143890:C:T	2.60077e-08	-1.80007e-10	-1.13461
86144130	chr16:86144130:C:T	3.68069e-09	-1.65206	-1.43784
86144167	chr16:86144167:C:T	1.12084e-08	-1.69562	-0.280716
86144300	chr16:86144300:C:T	1.86467e-08	-1.80007e-10	-1.46734
86144552	chr16:86144552:A:G	1.43354e-08	-1.63012	-0.100145
86145479	chr16:86145479:TATA:T	2.96763e-08	-1.80007e-10	-1.00265
86145697	chr16:86145697:A:T	2.28884e-08	-1.80007e-10	-1.26237
86145779	chr16:86145779:G:T	4.421e-09	-1.60301	-1.30363
86145832	chr16:86145832:C:T	4.15038e-09	-1.7598	-1.21
86146013	chr16:86146013:C:T	1.97344e-08	-1.80007e-10	-1.41064
86146065	chr16:86146065:G:C	1.8873e-08	-1.80007e-10	-1.45527
86146176	chr16:86146176:G:A	5.49287e-09	-1.59252	-1.09703
86146223	chr16:86146223:T:G	1.40227e-08	-1.75232	-4.46292e-10
86146279	chr16:86146279:G:A	1.97242e-08	-1.80007e-10	-1.41116
86146313	chr16:86146313:C:T	3.42946e-09	-1.70162	-1.45898
86146545	chr16:86146545:T:C	1.96418e-08	-1.80007e-10	-1.41534
86146840	chr16:86146840:G:C	1.07386e-08	-1.74493	-0.274235
86147161	chr16:86147161:C:G	2.01331e-08	-1.80007e-10	-1.39064
86147222	chr16:86147222:C:T	1.87815e-08	-1.80007e-10	-1.46013
86147423	chr16:86147423:T:G	1.91334e-08	-1.80007e-10	-1.44157
86147695	chr16:86147695:CCA:C	3.11654e-09	-1.7984	-1.45788
86147816	chr16:86147816:G:A	2.68532e-07	-1.80007e-10	1.19997
```
