## Supplementary material for "Characterization of shared and ancestry-specific signals driving complex traits using multi-ancestry fine-mapping": susiex_nc2.cs80.snp

```
BP	SNP	PIP(CS1)	LogBF(CS1,Pop1)	LogBF(CS1,Pop2)	PIP(CS2)	LogBF(CS2,Pop1)	LogBF(CS2,Pop2)
84881943	chr16:84881943:A:T	9.47639e-10	-1.78435	-1.45871	4.13802e-09	-1.70237	-1.45812
84882156	chr16:84882156:A:T	9.7459e-10	-1.78333	-1.43169	4.26087e-09	-1.70111	-1.43013
84882252	chr16:84882252:A:G	6.42698e-09	-1.80007e-10	-1.32877	2.52165e-08	-1.80007e-10	-1.35321
84882281	chr16:84882281:T:C	1.8325e-09	-1.79697	-0.786627	7.12127e-09	-1.79806	-0.819563
84882474	chr16:84882474:G:A	3.21845e-09	-1.62448	-0.395902	1.54499e-08	-1.40974	-0.433362
84882593	chr16:84882593:C:T	5.67031e-09	-1.80007e-10	-1.45404	2.27327e-08	-1.80007e-10	-1.45691
84882743	chr16:84882743:G:T	2.33607e-09	-1.79924	-0.541574	9.26827e-09	-1.79343	-0.560688
84882885	chr16:84882885:G:A	5.8934e-09	-1.80007e-10	-1.41545	2.33054e-08	-1.80007e-10	-1.43203
84883169	chr16:84883169:G:A	1.1389e-09	-1.77909	-1.28012	5.51007e-09	-1.58913	-1.285
84883669	chr16:84883669:A:C	2.99734e-09	-1.67273	-0.418825	1.62038e-08	-1.31085	-0.484615
84883802	chr16:84883802:T:G	1.06048e-09	-1.7224	-1.40815	5.65716e-09	-1.43697	-1.41082
84883901	chr16:84883901:T:C	1.47043e-09	-1.53905	-1.26467	9.07815e-09	-1.09958	-1.27526
84884139	chr16:84884139:A:G	1.89719e-09	-1.51342	-1.03548	1.19588e-08	-1.02893	-1.07032
84884188	chr16:84884188:C:T	9.57778e-09	-1.80007e-10	-0.929834	3.84336e-08	-1.80007e-10	-0.931777
84884284	chr16:84884284:C:T	4.05088e-09	-1.79035	-4.46292e-10	1.63912e-08	-1.78396	-4.46292e-10
84884289	chr16:84884289:C:A	1.81374e-08	-0.291303	-4.46292e-10	5.9217e-08	-0.4995	-4.46292e-10
84884295	chr16:84884295:A:C	7.37439e-09	-1.80007e-10	-1.19127	2.95239e-08	-1.80007e-10	-1.19551
84884299	chr16:84884299:A:G	1.31213e-09	-1.57611	-1.34152	7.90529e-09	-1.16435	-1.34883
84884320	chr16:84884320:GATA:G	1.35765e-09	-1.54554	-1.33799	8.34264e-09	-1.11373	-1.3456
84884372	chr16:84884372:C:T	1.60346e-09	-1.47913	-1.23799	1.03869e-08	-0.9954	-1.24477
84884386	chr16:84884386:A:G	1.54088e-09	-1.53504	-1.22189	9.53599e-09	-1.09459	-1.23105
84884473	chr16:84884473:A:G	1.61749e-09	-1.5151	-1.1933	1.01472e-08	-1.06115	-1.20236
84884621	chr16:84884621:A:G	1.29501e-08	-1.80007e-10	-0.628174	4.84988e-08	-1.80007e-10	-0.69917
84884745	chr16:84884745:T:A	1.17121e-09	-1.58499	-1.44625	6.74472e-09	-1.21795	-1.454
84884841	chr16:84884841:C:T	4.02623e-09	-1.79645	-4.46292e-10	1.61425e-08	-1.79925	-4.46292e-10
84884846	chr16:84884846:A:G	6.98278e-09	-1.80007e-10	-1.24583	2.74645e-08	-1.80007e-10	-1.26781
84885210	chr16:84885210:C:T	7.33508e-09	-1.80007e-10	-1.19661	2.89399e-08	-1.80007e-10	-1.21549
84886147	chr16:84886147:C:T	2.27935e-08	-0.0628027	-4.46292e-10	6.46752e-08	-0.411332	-4.46292e-10
84886399	chr16:84886399:A:T	8.91064e-09	-1.80007e-10	-1.00203	3.46387e-08	-1.80007e-10	-1.03574
84886502	chr16:84886502:C:T	8.54383e-09	-1.80007e-10	-1.04407	3.38797e-08	-1.80007e-10	-1.05789
84886684	chr16:84886684:G:A	9.66316e-09	-1.80007e-10	-0.920959	3.73592e-08	-1.80007e-10	-0.960131
84886930	chr16:84886930:C:G	5.89174e-09	-1.80007e-10	-1.41573	2.35845e-08	-1.80007e-10	-1.42012
84886990	chr16:84886990:C:G	9.32134e-09	-1.80007e-10	-0.956973	3.60712e-08	-1.80007e-10	-0.995215
84887323	chr16:84887323:C:T	5.85308e-09	-1.80007e-10	-1.42231	2.34252e-08	-1.80007e-10	-1.4269
84887546	chr16:84887546:T:C	6.7012e-09	-1.80007e-10	-1.28699	2.6909e-08	-1.80007e-10	-1.28825
84887740	chr16:84887740:G:C	8.8513e-09	-1.00872	-4.46292e-10	4.0398e-08	-0.88193	-4.46292e-10
84887789	chr16:84887789:C:T	1.00465e-09	-1.75445	-1.43019	3.89756e-09	-1.78504	-1.43532
84888420	chr16:84888420:C:T	4.2727e-09	-1.73703	-4.46292e-10	4.10404e-08	-0.866154	-4.46292e-10
84888508	chr16:84888508:C:G	4.36489e-09	-1.71569	-4.46292e-10	4.41885e-08	-0.792245	-4.46292e-10
84888558	chr16:84888558:A:AAT	7.1973e-09	-1.80007e-10	-1.21557	2.89204e-08	-1.80007e-10	-1.21616
84888724	chr16:84888724:T:C	8.06632e-09	-1.80007e-10	-1.10158	3.25089e-08	-1.80007e-10	-1.09919
84888850	chr16:84888850:G:A	9.71588e-10	-1.78433	-1.43377	4.11152e-09	-1.73433	-1.43259
84888996	chr16:84888996:T:C	1.47578e-09	-1.47645	-1.32364	6.08847e-09	-1.44379	-1.33053
84889147	chr16:84889147:A:G	7.3507e-09	-1.80007e-10	-1.19448	2.89816e-08	-1.80007e-10	-1.21405
84889253	chr16:84889253:C:T	9.99792e-10	-1.75719	-1.4323	3.87018e-09	-1.79052	-1.43688
84889480	chr16:84889480:A:T	9.52137e-09	-1.80007e-10	-0.935741	3.68199e-08	-1.80007e-10	-0.97467
84889641	chr16:84889641:T:G	9.3734e-10	-1.79528	-1.45871	3.84746e-09	-1.78059	-1.45271
84890315	chr16:84890315:C:T	5.97036e-09	-1.80007e-10	-1.40247	2.35782e-08	-1.80007e-10	-1.42039
84890340	chr16:84890340:CAG:C	9.47748e-10	-1.79591	-1.44704	3.86761e-09	-1.79479	-1.43328
84890415	chr16:84890415:A:T	6.96256e-09	-1.24873	-4.46292e-10	2.34499e-08	-1.42584	-4.46292e-10
84890956	chr16:84890956:T:G	1.42476e-09	-1.79261	-1.04266	5.51406e-09	-1.79916	-1.07425
84891051	chr16:84891051:G:T	7.24627e-09	-1.80007e-10	-1.20879	2.92269e-08	-1.80007e-10	-1.20562
84891140	chr16:84891140:A:G	1.04607e-09	-1.7989	-1.34535	4.15055e-09	-1.78836	-1.36911
84891388	chr16:84891388:C:A	9.45977e-10	-1.79915	-1.44566	3.8284e-09	-1.79916	-1.4391
84891925	chr16:84891925:A:G	5.6623e-09	-1.80007e-10	-1.45545	2.26461e-08	-1.80007e-10	-1.46072
84892020	chr16:84892020:A:G	9.8444e-10	-1.78866	-1.4163	4.15041e-09	-1.76069	-1.39682
84892239	chr16:84892239:T:C	9.51953e-10	-1.79718	-1.44134	3.95113e-09	-1.78001	-1.4267
84892402	chr16:84892402:C:G	9.51218e-10	-1.78832	-1.45097	3.82313e-09	-1.79449	-1.44515
84892537	chr16:84892537:G:T	7.22636e-09	-1.80007e-10	-1.21154	2.90446e-08	-1.80007e-10	-1.21188
84892620	chr16:84892620:G:A	1.02154e-08	-1.80007e-10	-0.865384	4.10648e-08	-1.80007e-10	-0.865557
84892781	chr16:84892781:G:A	1.41561e-08	-1.80007e-10	-0.539131	5.67759e-08	-1.80007e-10	-0.541598
84892902	chr16:84892902:G:A	1.93319e-09	-1.43435	-1.09576	8.5676e-09	-1.28641	-1.14631
84892932	chr16:84892932:C:T	2.01543e-09	-1.78861	-0.699837	7.82067e-09	-1.76569	-0.75825
84893124	chr16:84893124:G:A	1.077e-08	-1.80007e-10	-0.812512	4.33517e-08	-1.80007e-10	-0.811364
84893167	chr16:84893167:G:C	9.45458e-10	-1.79926	-1.4461	3.86564e-09	-1.79204	-1.43654
84893201	chr16:84893201:G:A	1.29127e-09	-1.79001	-1.14365	5.18751e-09	-1.79877	-1.13569
84893214	chr16:84893214:C:T	1.42367e-09	-1.79861	-1.03743	5.87565e-09	-1.79634	-1.01355
84893257	chr16:84893257:T:C	9.38974e-10	-1.79911	-1.45314	3.75919e-09	-1.79686	-1.45965
84893559	chr16:84893559:G:A	2.251e-09	-1.39614	-0.981768	9.34334e-09	-1.3566	-0.989442
84893573	chr16:84893573:C:T	7.09396e-09	-1.80007e-10	-1.23004	2.86211e-08	-1.80007e-10	-1.22657
84893689	chr16:84893689:G:A	6.27161e-09	-1.80007e-10	-1.35325	2.51768e-08	-1.80007e-10	-1.35479
84893738	chr16:84893738:G:A	1.1175e-09	-1.79924	-1.27894	4.6094e-09	-1.79897	-1.25364
84893856	chr16:84893856:C:T	7.45832e-09	-1.17995	-4.46292e-10	3.2225e-08	-1.10797	-4.46292e-10
84894050	chr16:84894050:G:A	5.7102e-09	-1.80007e-10	-1.44703	2.27923e-08	-1.80007e-10	-1.45429
84894279	chr16:84894279:C:T	7.06466e-09	-1.80007e-10	-1.23417	2.84794e-08	-1.80007e-10	-1.23153
84895082	chr16:84895082:A:G	1.17031e-09	-1.79922	-1.2328	4.58097e-09	-1.79359	-1.26521
84895219	chr16:84895219:C:G	7.57963e-09	-1.80007e-10	-1.16382	3.05518e-08	-1.80007e-10	-1.16129
84895337	chr16:84895337:C:G	1.0168e-09	-1.77845	-1.39417	4.06277e-09	-1.77994	-1.39891
84895408	chr16:84895408:C:G	4.30053e-09	-1.73054	-4.46292e-10	1.64345e-08	-1.78133	-4.46292e-10
84895809	chr16:84895809:C:T	7.04371e-09	-1.80007e-10	-1.23715	2.84228e-08	-1.80007e-10	-1.23352
84895982	chr16:84895982:G:T	9.38691e-10	-1.79747	-1.45507	3.78649e-09	-1.79763	-1.45164
84896339	chr16:84896339:G:A	1.04134e-09	-1.70318	-1.44559	3.95964e-09	-1.76964	-1.43492
84896368	chr16:84896368:A:T	1.0023e-09	-1.79476	-1.39222	3.98978e-09	-1.79574	-1.40124
84896385	chr16:84896385:G:T	1.00324e-09	-1.79916	-1.38688	4.04774e-09	-1.79746	-1.38509
84896393	chr16:84896393:C:G	4.98713e-09	-1.58242	-4.46292e-10	2.10942e-08	-1.53171	-4.46292e-10
84896594	chr16:84896594:G:A	8.67123e-09	-1.80007e-10	-1.02927	3.43894e-08	-1.80007e-10	-1.04296
84896955	chr16:84896955:C:T	1.11951e-09	-1.7854	-1.29099	4.66253e-09	-1.73708	-1.30407
84896977	chr16:84896977:T:C	5.64905e-09	-1.80007e-10	-1.45779	2.27073e-08	-1.80007e-10	-1.45803
84897183	chr16:84897183:C:T	6.83007e-09	-1.80007e-10	-1.26794	2.73616e-08	-1.80007e-10	-1.27157
84897194	chr16:84897194:G:A	9.41724e-10	-1.78584	-1.46348	3.73262e-09	-1.7986	-1.465
84897477	chr16:84897477:C:T	7.02269e-09	-1.72664	0.486509	2.70085e-08	-1.68748	0.402918
84897719	chr16:84897719:T:C	9.80086e-10	-1.75929	-1.45011	3.81933e-09	-1.78728	-1.45335
84897806	chr16:84897806:G:A	8.709e-09	-1.80007e-10	-1.02492	3.51161e-08	-1.80007e-10	-1.02205
84897924	chr16:84897924:G:A	1.18342e-09	-1.77542	-1.24545	4.78396e-09	-1.75483	-1.26061
84897937	chr16:84897937:G:A	6.7501e-09	-1.80007e-10	-1.27972	2.71436e-08	-1.80007e-10	-1.27957
84897942	chr16:84897942:A:T	4.43529e-09	-1.69969	-4.46292e-10	1.83945e-08	-1.66866	-4.46292e-10
84898115	chr16:84898115:A:G	5.90304e-09	-1.80007e-10	-1.41381	2.3812e-08	-1.80007e-10	-1.41052
84898195	chr16:84898195:A:G	1.47844e-08	-1.80007e-10	-0.495705	5.72081e-08	-1.80007e-10	-0.534014
84898265	chr16:84898265:TC:T	5.59513e-09	-1.80007e-10	-1.46738	2.25008e-08	-1.80007e-10	-1.46716
84898399	chr16:84898399:A:G	1.27898e-07	1.66196	-4.46292e-10	8.35159e-07	2.14691	-4.46292e-10
84898483	chr16:84898483:C:T	1.07456e-09	-1.76906	-1.34831	4.28346e-09	-1.77101	-1.35494
84898529	chr16:84898529:C:T	1.08028e-09	-1.79833	-1.31373	4.33496e-09	-1.78801	-1.32598
84898541	chr16:84898541:C:A	1.32095e-09	-1.79604	-1.11489	5.31124e-09	-1.76849	-1.14239
84898686	chr16:84898686:G:A	1.1433e-08	-1.80007e-10	-0.752775	4.46686e-08	-1.80007e-10	-0.781438
84898861	chr16:84898861:C:G	1.3734e-08	-1.80007e-10	-0.569405	5.56978e-08	-1.80007e-10	-0.560769
84898916	chr16:84898916:T:G	5.70671e-09	-1.80007e-10	-1.44764	2.31401e-08	-1.80007e-10	-1.43914
84899109	chr16:84899109:T:C	4.35441e-09	-1.71809	-4.46292e-10	1.79834e-08	-1.69126	-4.46292e-10
84899246	chr16:84899246:T:G	5.65216e-09	-1.80007e-10	-1.45724	2.27134e-08	-1.80007e-10	-1.45776
84899255	chr16:84899255:T:C	1.44864e-08	-1.80007e-10	-0.516071	6.13634e-08	-1.80007e-10	-0.463896
84899359	chr16:84899359:A:AT	7.66898e-09	-1.66737	0.515272	3.11771e-08	-1.62885	0.487825
84899462	chr16:84899462:A:G	5.59732e-09	-1.80007e-10	-1.46699	2.24959e-08	-1.80007e-10	-1.46738
84899574	chr16:84899574:A:G	4.354e-09	-1.71818	-4.46292e-10	1.65546e-08	-1.77405	-4.46292e-10
84899601	chr16:84899601:G:A	1.36866e-08	-1.80007e-10	-0.572861	5.41806e-08	-1.80007e-10	-0.588386
84899757	chr16:84899757:C:G	1.41522e-09	-1.72009	-1.12191	5.65484e-09	-1.68039	-1.16781
84899837	chr16:84899837:G:A	5.63153e-09	-1.80007e-10	-1.4609	2.26498e-08	-1.80007e-10	-1.46056
84900130	chr16:84900130:T:A	6.90275e-09	-1.80007e-10	-1.25736	2.73268e-08	-1.80007e-10	-1.27284
84900289	chr16:84900289:C:T	1.67757e-08	-1.80007e-10	-0.369351	6.61104e-08	-1.80007e-10	-0.389383
84900293	chr16:84900293:G:T	5.64407e-09	-1.80007e-10	-1.45867	2.26817e-08	-1.80007e-10	-1.45915
84900412	chr16:84900412:G:A	3.14987e-09	-1.38587	-0.656048	1.56674e-08	-1.10645	-0.722676
84900579	chr16:84900579:C:T	2.46641e-09	-1.42174	-0.864782	1.21307e-08	-1.1605	-0.924468
84900799	chr16:84900799:C:A	8.00514e-09	-1.80007e-10	-1.1092	3.18097e-08	-1.80007e-10	-1.12094
84901047	chr16:84901047:A:C	4.02958e-09	-1.79562	-4.46292e-10	1.61661e-08	-1.79779	-4.46292e-10
84901077	chr16:84901077:T:G	1.99335e-09	-1.03268	-1.46678	7.97414e-09	-1.0374	-1.4671
84901170	chr16:84901170:C:T	6.24115e-09	-1.80007e-10	-1.35812	2.52349e-08	-1.80007e-10	-1.35248
84901226	chr16:84901226:C:T	4.08702e-09	-1.78146	-4.46292e-10	1.67593e-08	-1.76176	-4.46292e-10
84901527	chr16:84901527:A:G	2.00269e-08	-1.80007e-10	-0.192203	7.52236e-08	-1.80007e-10	-0.260245
84901528	chr16:84901528:A:G	5.83485e-09	-1.80007e-10	-1.42543	2.38955e-08	-1.80007e-10	-1.40702
84901733	chr16:84901733:C:T	4.1363e-09	-1.76948	-4.46292e-10	1.68542e-08	-1.75611	-4.46292e-10
84902145	chr16:84902145:GCTGC:G	7.34316e-09	-1.80007e-10	-1.19551	2.90014e-08	-1.80007e-10	-1.21337
84902332	chr16:84902332:G:A	5.82979e-09	-1.80007e-10	-1.4263	2.35715e-08	-1.80007e-10	-1.42067
84902583	chr16:84902583:C:G	8.23101e-09	-1.80007e-10	-1.08137	3.26806e-08	-1.80007e-10	-1.09393
84902588	chr16:84902588:T:C	1.57806e-09	-1.76453	-0.968553	6.30985e-09	-1.79186	-0.946734
84902915	chr16:84902915:G:GGT	5.60659e-09	-1.80007e-10	-1.46534	2.25106e-08	-1.80007e-10	-1.46672
84902919	chr16:84902919:C:G	5.59962e-09	-1.80007e-10	-1.46658	2.24975e-08	-1.80007e-10	-1.4673
84903215	chr16:84903215:G:T	4.09643e-09	-1.77916	-4.46292e-10	1.66554e-08	-1.76798	-4.46292e-10
84903464	chr16:84903464:T:C	6.30961e-09	-1.80007e-10	-1.34721	2.53681e-08	-1.80007e-10	-1.34722
84903850	chr16:84903850:A:G	1.6086e-09	-1.45746	-1.25646	8.12391e-09	-1.18116	-1.30474
84903924	chr16:84903924:A:G	8.80986e-09	-1.01341	-4.46292e-10	4.28887e-08	-0.822102	-4.46292e-10
84903948	chr16:84903948:C:T	3.09326e-08	-1.80007e-10	0.242532	1.25817e-07	-1.80007e-10	0.254115
84904126	chr16:84904126:G:A	5.60249e-09	-1.80007e-10	-1.46607	2.25685e-08	-1.80007e-10	-1.46415
84904355	chr16:84904355:AG:A	6.67105e-09	-0.0209446	-1.27056	2.35845e-08	-0.153994	-1.26613
84904413	chr16:84904413:A:G	8.46897e-09	-1.13674	0.0838691	3.15251e-08	-1.23614	0.106217
84904445	chr16:84904445:G:A	1.09251e-08	-0.457134	-0.341079	3.9634e-08	-0.582785	-0.318237
84904594	chr16:84904594:AAAAAAAAAAATTT:A	1.15589e-08	-1.80007e-10	-0.741823	4.59128e-08	-1.80007e-10	-0.753965
84904605	chr16:84904605:T:A	4.72937e-09	-0.169959	-1.46553	2.40064e-08	0.0566258	-1.45902
84904610	chr16:84904610:A:T	1.00149e-08	-1.80007e-10	-0.88521	4.16639e-08	-1.80007e-10	-0.851075
84904611	chr16:84904611:A:ATTTT	6.2717e-09	-1.80007e-10	-1.35323	2.52894e-08	-1.80007e-10	-1.35033
84904615	chr16:84904615:A:C	1.04114e-08	-1.80007e-10	-0.846383	4.13556e-08	-1.80007e-10	-0.858501
84904859	chr16:84904859:G:A	3.17705e-09	-0.615792	-1.41753	1.37156e-08	-0.564068	-1.39811
84904977	chr16:84904977:T:C	1.02342e-08	-1.80007e-10	-0.863549	4.34778e-08	-1.80007e-10	-0.808458
84905182	chr16:84905182:G:A	6.82501e-09	-1.80007e-10	-1.26869	2.72518e-08	-1.80007e-10	-1.27559
84905183	chr16:84905183:C:T	2.26607e-09	-1.52116	-0.850076	7.7327e-09	-1.64265	-0.892604
84905242	chr16:84905242:T:G	3.03214e-09	-0.671494	-1.40852	1.30635e-08	-0.623795	-1.38709
84905306	chr16:84905306:C:T	1.76422e-09	-1.40694	-1.21463	5.69322e-09	-1.63966	-1.20178
84905315	chr16:84905315:T:C	3.02409e-09	-0.666973	-1.4157	1.30298e-08	-0.6177	-1.39577
84905346	chr16:84905346:A:G	1.68242e-09	-1.70867	-0.960373	5.99193e-09	-1.77978	-1.01052
84906135	chr16:84906135:C:T	5.70497e-09	-1.44794	-4.46292e-10	2.63072e-08	-1.31087	-4.46292e-10
84906273	chr16:84906273:C:G	5.73637e-09	-1.80007e-10	-1.44245	2.29014e-08	-1.80007e-10	-1.44951
84906377	chr16:84906377:G:C	2.34489e-09	-1.0105	-1.32654	7.29456e-09	-1.28922	-1.30436
84906410	chr16:84906410:C:G	1.34481e-09	-1.60409	-1.28894	7.21742e-09	-1.27347	-1.33074
84906427	chr16:84906427:G:T	4.62741e-09	-0.232063	-1.42522	1.54124e-08	-0.405914	-1.43962
84906919	chr16:84906919:G:C	1.5679e-09	-1.29789	-1.44165	8.87652e-09	-0.958736	-1.43856
84907283	chr16:84907283:G:A	1.49994e-08	-0.481273	-4.46292e-10	5.52942e-08	-0.568041	-4.46292e-10
84907458	chr16:84907458:G:A	9.94006e-09	-1.12593	0.233219	4.8415e-08	-0.941613	0.240712
84908059	chr16:84908059:A:G	8.21441e-09	-1.80007e-10	-1.08339	3.43388e-08	-1.80007e-10	-1.04443
84908212	chr16:84908212:C:T	1.76736e-09	-1.19911	-1.42069	9.94965e-09	-0.853392	-1.42978
84908395	chr16:84908395:C:G	5.59619e-09	-1.80007e-10	-1.46719	2.24966e-08	-1.80007e-10	-1.46735
84908740	chr16:84908740:G:GT	8.35306e-08	-1.80007e-10	1.23593	3.09507e-07	-1.80007e-10	1.15427
84908916	chr16:84908916:T:G	4.50976e-09	-1.68304	-4.46292e-10	1.83819e-08	-1.66934	-4.46292e-10
84909443	chr16:84909443:A:T	5.6173e-09	-0.0105646	-1.45286	3.9527e-08	0.553749	-1.45748
84909613	chr16:84909613:G:A	1.09769e-09	-1.76065	-1.33542	4.31408e-09	-1.79843	-1.3204
84909853	chr16:84909853:G:A	1.02265e-09	-1.73508	-1.4318	3.93248e-09	-1.78908	-1.42236
84910006	chr16:84910006:A:G	8.4533e-09	-1.80007e-10	-1.05472	3.50617e-08	-1.80007e-10	-1.0236
84910039	chr16:84910039:T:A	2.06455e-09	-1.2432	-1.22117	8.57317e-09	-1.22687	-1.20521
84910082	chr16:84910082:A:T	5.76125e-09	-1.80007e-10	-1.43813	2.31628e-08	-1.80007e-10	-1.43816
84910153	chr16:84910153:C:G	1.13681e-09	-1.59545	-1.46561	3.9891e-09	-1.73167	-1.46548
84910249	chr16:84910249:T:G	1.02098e-09	-1.7088	-1.45971	3.85029e-09	-1.76752	-1.46504
84910404	chr16:84910404:G:T	1.12434e-09	-1.71415	-1.35794	4.28788e-09	-1.78063	-1.34428
84910535	chr16:84910535:T:G	2.04376e-09	-1.03686	-1.43762	8.79225e-09	-0.978394	-1.42844
84910706	chr16:84910706:C:T	1.08894e-08	0.646568	-1.44806	6.37475e-08	1.03669	-1.46247
84910869	chr16:84910869:G:A	2.91359e-09	-0.831497	-1.2884	1.15923e-08	-0.839054	-1.29131
84911610	chr16:84911610:T:G	7.11052e-09	-1.80007e-10	-1.2277	2.91766e-08	-1.80007e-10	-1.20734
84911705	chr16:84911705:C:T	3.74919e-09	-1.71886	-0.148881	1.29464e-08	-1.79221	-0.227683
84912199	chr16:84912199:G:C	5.65693e-09	-1.80007e-10	-1.4564	2.27087e-08	-1.80007e-10	-1.45796
84912236	chr16:84912236:C:T	3.93526e-09	-0.399779	-1.41953	1.3638e-08	-0.572453	-1.3954
84912600	chr16:84912600:C:T	9.31053e-09	-1.80007e-10	-0.958134	3.87932e-08	-1.80007e-10	-0.922465
84912641	chr16:84912641:T:TC	7.06778e-09	-1.80007e-10	-1.23373	2.84359e-08	-1.80007e-10	-1.23306
84912655	chr16:84912655:C:T	1.2591e-09	-1.58508	-1.3738	4.64715e-09	-1.70825	-1.3362
84912856	chr16:84912856:G:T	1.18246e-09	-1.64682	-1.37486	5.94799e-09	-1.3965	-1.40116
84912916	chr16:84912916:CCTGGGATTA:C	1.04756e-08	-1.80007e-10	-0.840234	4.13137e-08	-1.80007e-10	-0.859516
84912970	chr16:84912970:A:G	9.99829e-10	-1.79721	-1.39224	4.11661e-09	-1.79895	-1.36673
84913015	chr16:84913015:G:C	9.94758e-10	-1.74273	-1.45181	4.69616e-09	-1.57853	-1.45543
84913130	chr16:84913130:C:A	9.53215e-09	-1.80007e-10	-0.934609	3.98064e-08	-1.80007e-10	-0.896682
84913454	chr16:84913454:G:C	1.54495e-09	-1.63236	-1.12193	6.98113e-09	-1.43566	-1.20184
84913486	chr16:84913486:C:T	9.85501e-10	-1.75114	-1.45274	3.81706e-09	-1.78124	-1.45999
84913649	chr16:84913649:A:G	6.42433e-09	-1.80007e-10	-1.32919	2.66432e-08	-1.80007e-10	-1.29818
84913701	chr16:84913701:A:G	2.46773e-09	-0.893685	-1.3923	1.64939e-08	-0.388034	-1.38969
84913892	chr16:84913892:CTAAG:C	6.99737e-09	-1.80007e-10	-1.24375	2.81592e-08	-1.80007e-10	-1.24284
84914054	chr16:84914054:C:T	1.52255e-08	-1.80007e-10	-0.466305	6.32758e-08	-1.80007e-10	-0.433207
84914071	chr16:84914071:G:A	1.78624e-09	-1.56677	-1.0424	9.06731e-09	-1.32578	-1.05025
84914197	chr16:84914197:T:A	5.61517e-09	-1.79923	0.335419	2.15543e-08	-1.79881	0.288672
84914593	chr16:84914593:A:T	5.59578e-09	-1.80007e-10	-1.46727	2.25008e-08	-1.80007e-10	-1.46716
84914597	chr16:84914597:C:A	3.2539e-08	-1.80007e-10	0.293159	1.25571e-07	-1.80007e-10	0.252165
84914612	chr16:84914612:G:C	4.69953e-09	-1.64182	-4.46292e-10	5.29502e-08	-0.611357	-4.46292e-10
84914645	chr16:84914645:C:T	1.73822e-09	-1.70236	-0.934062	6.24577e-09	-1.76444	-0.984368
84914779	chr16:84914779:T:C	1.1592e-09	-1.58441	-1.45713	6.36718e-09	-1.28884	-1.44071
84915030	chr16:84915030:A:G	6.02004e-09	-1.80007e-10	-1.39419	2.41464e-08	-1.80007e-10	-1.39657
84915173	chr16:84915173:C:T	5.93993e-09	-1.80007e-10	-1.40758	2.37962e-08	-1.80007e-10	-1.41119
84915278	chr16:84915278:G:A	1.83218e-09	-1.22201	-1.36176	1.03223e-08	-0.87715	-1.36925
84915280	chr16:84915280:A:G	1.68423e-09	-1.20076	-1.46721	9.67969e-09	-0.843353	-1.46733
84915785	chr16:84915785:C:T	5.95642e-09	-1.80007e-10	-1.40481	2.41916e-08	-1.80007e-10	-1.3947
84915803	chr16:84915803:G:A	6.96344e-09	-1.24861	-4.46292e-10	3.93009e-08	-0.909462	-4.46292e-10
84916110	chr16:84916110:G:A	1.79025e-09	-1.35176	-1.25517	1.0188e-08	-1.00153	-1.25797
84916227	chr16:84916227:T:G	1.57955e-09	-1.27049	-1.46165	5.18231e-09	-1.46978	-1.46568
84916271	chr16:84916271:C:T	5.95201e-09	-1.80007e-10	-1.40555	2.41905e-08	-1.80007e-10	-1.39475
84916400	chr16:84916400:T:C	6.29266e-09	-1.80007e-10	-1.3499	2.53431e-08	-1.80007e-10	-1.3482
84916449	chr16:84916449:G:A	1.12412e-08	-1.80007e-10	-0.76969	4.60441e-08	-1.80007e-10	-0.75111
84916864	chr16:84916864:C:T	1.3547e-09	-1.73406	-1.15164	5.54963e-09	-1.69819	-1.16878
84917345	chr16:84917345:T:C	1.93047e-09	-1.11155	-1.41997	1.19069e-08	-0.683051	-1.42054
84918034	chr16:84918034:T:G	5.8821e-09	-1.80007e-10	-1.41737	2.33543e-08	-1.80007e-10	-1.42993
84918069	chr16:84918069:C:T	9.2717e-09	-0.962313	-4.46292e-10	5.60487e-08	-0.554489	-4.46292e-10
84918505	chr16:84918505:C:T	5.74533e-09	-1.44089	-4.46292e-10	2.379e-08	-1.41144	-4.46292e-10
84918641	chr16:84918641:C:T	5.61006e-09	-1.80007e-10	-1.46472	2.25888e-08	-1.80007e-10	-1.46326
84918913	chr16:84918913:G:C	1.29517e-09	-1.48128	-1.44936	7.40812e-09	-1.12461	-1.45352
84918924	chr16:84918924:G:A	1.0183e-09	-1.71549	-1.45565	4.37146e-09	-1.65451	-1.4511
84919075	chr16:84919075:C:A	4.66353e-09	-1.64951	-4.46292e-10	2.15658e-08	-1.5096	-4.46292e-10
84919127	chr16:84919127:C:T	6.01318e-09	-1.34994	-0.045386	3.58245e-08	-0.979271	-0.022807
84919147	chr16:84919147:A:G	1.13355e-09	-1.59704	-1.46689	5.25064e-09	-1.45755	-1.46481
84919181	chr16:84919181:T:C	5.6377e-09	-1.80007e-10	-1.4598	2.26934e-08	-1.80007e-10	-1.45864
84919205	chr16:84919205:T:C	5.67704e-09	-1.37982	-0.0730289	3.35359e-08	-1.01977	-0.0483212
84919211	chr16:84919211:G:A	5.93861e-09	-1.36227	-0.0455329	3.53199e-08	-0.995227	-0.0210354
84919219	chr16:84919219:A:C	1.13712e-09	-1.60857	-1.45221	5.30142e-09	-1.4679	-1.44483
84919295	chr16:84919295:T:C	1.12749e-09	-1.60203	-1.46726	5.23763e-09	-1.45889	-1.46595
84919326	chr16:84919326:G:A	7.66374e-09	-1.80007e-10	-1.15278	3.1686e-08	-1.80007e-10	-1.12483
84919483	chr16:84919483:A:G	1.21017e-07	1.60665	-4.46292e-10	3.64528e-07	1.31789	-4.46292e-10
84919539	chr16:84919539:A:G	5.86777e-09	-1.53118	0.11138	3.26963e-08	-1.23294	0.139493
84919626	chr16:84919626:C:T	7.51627e-09	-1.47391	0.301698	4.28962e-08	-1.15285	0.330925
84919627	chr16:84919627:A:C	7.40224e-09	-1.49111	0.303612	4.19169e-08	-1.17718	0.332155
84919745	chr16:84919745:G:A	3.1941e-09	-1.65187	-0.376101	1.57991e-08	-1.46148	-0.359277
84919818	chr16:84919818:C:T	1.25858e-08	-1.80007e-10	-0.656714	4.91236e-08	-1.80007e-10	-0.686371
84920054	chr16:84920054:C:G	6.60795e-09	-1.80007e-10	-1.30101	2.57764e-08	-1.80007e-10	-1.33125
84920152	chr16:84920152:A:C	1.7792e-08	-1.80007e-10	-0.310532	6.72106e-08	-1.80007e-10	-0.372878
84920485	chr16:84920485:C:T	5.78313e-09	-1.80007e-10	-1.43433	2.32935e-08	-1.80007e-10	-1.43253
84920500	chr16:84920500:C:T	5.65728e-09	-1.80007e-10	-1.45634	2.27421e-08	-1.80007e-10	-1.45649
84920725	chr16:84920725:T:C	5.63676e-09	-1.80007e-10	-1.45997	2.2639e-08	-1.80007e-10	-1.46104
84920804	chr16:84920804:C:A	2.35384e-08	-0.0306464	-4.46292e-10	1.28954e-07	0.278742	-4.46292e-10
84920973	chr16:84920973:T:C	9.45843e-10	-1.7779	-1.46706	4.09624e-09	-1.70345	-1.46719
84921009	chr16:84921009:T:C	1.83575e-09	-1.32373	-1.25809	1.0666e-08	-0.947013	-1.26664
84921069	chr16:84921069:C:T	5.90692e-09	-1.80007e-10	-1.41316	2.39712e-08	-1.80007e-10	-1.40386
84921135	chr16:84921135:G:A	4.05499e-09	-1.78933	-4.46292e-10	1.71148e-08	-1.74077	-4.46292e-10
84921139	chr16:84921139:A:G	9.00981e-09	-1.80007e-10	-0.990966	3.56559e-08	-1.80007e-10	-1.0068
84921334	chr16:84921334:C:T	9.51379e-10	-1.79864	-1.44048	3.8746e-09	-1.78276	-1.44351
84921945	chr16:84921945:C:A	2.09729e-09	-1.46474	-0.983887	1.15126e-08	-1.19004	-0.94723
84922045	chr16:84922045:C:T	6.89222e-09	-1.25889	-4.46292e-10	2.30987e-08	-1.44093	-4.46292e-10
84922152	chr16:84922152:T:C	1.0728e-07	-1.80007e-10	1.48616	4.04511e-07	-1.80007e-10	1.42197
84922206	chr16:84922206:A:G	4.90971e-09	-1.26279	-0.335279	2.59891e-08	-0.986506	-0.336525
84922479	chr16:84922479:G:A	1.40722e-09	-1.64897	-1.19869	6.26955e-09	-1.54498	-1.20002
84922655	chr16:84922655:C:T	1.21379e-09	-1.55255	-1.44298	5.79582e-09	-1.38192	-1.44166
84922693	chr16:84922693:G:C	5.88961e-09	-1.80007e-10	-1.41609	2.39404e-08	-1.80007e-10	-1.40514
84922695	chr16:84922695:G:A	1.1618e-09	-1.6295	-1.40981	5.18548e-09	-1.52247	-1.41238
84922726	chr16:84922726:C:T	9.99434e-10	-1.78095	-1.40889	4.09197e-09	-1.77075	-1.40094
84922729	chr16:84922729:G:GA	5.88961e-09	-1.80007e-10	-1.41609	2.39404e-08	-1.80007e-10	-1.40514
84922805	chr16:84922805:C:G	6.2903e-08	-1.47608	2.42839	2.87786e-07	-1.39457	2.47608
84922896	chr16:84922896:C:T	1.57595e-09	-1.48297	-1.25146	7.61865e-09	-1.29617	-1.25394
84923151	chr16:84923151:T:C	5.63429e-09	-1.80007e-10	-1.46041	2.2702e-08	-1.80007e-10	-1.45826
84923167	chr16:84923167:A:C	2.31535e-09	-1.28481	-1.06491	1.09683e-08	-1.1086	-1.07711
84923692	chr16:84923692:G:A	9.6403e-09	-1.80007e-10	-0.923327	3.62908e-08	-1.80007e-10	-0.989145
84923788	chr16:84923788:A:G	2.22023e-09	-1.66471	-0.72696	8.72818e-09	-1.66762	-0.746536
84923852	chr16:84923852:T:C	1.80908e-09	-1.68059	-0.915876	7.11251e-09	-1.68438	-0.934478
84924019	chr16:84924019:C:T	4.48864e-09	-1.68773	-4.46292e-10	1.89756e-08	-1.63756	-4.46292e-10
84924405	chr16:84924405:T:C	6.7566e-09	-0.869376	-0.409384	2.01174e-08	-1.10645	-0.472674
84924412	chr16:84924412:G:A	5.86688e-09	-0.917513	-0.502444	1.76799e-08	-1.14053	-0.567751
84924598	chr16:84924598:A:G	1.43841e-09	-1.6921	-1.13364	5.57538e-09	-1.68612	-1.17623
84924778	chr16:84924778:C:G	1.38486e-09	-1.41104	-1.45264	6.06434e-09	-1.31774	-1.46054
84924808	chr16:84924808:A:G	1.05113e-09	-1.70263	-1.43678	4.8664e-09	-1.55779	-1.44057
84924833	chr16:84924833:A:G	1.13656e-09	-1.60022	-1.46106	4.78437e-09	-1.54895	-1.4664
84924962	chr16:84924962:G:A	4.17738e-09	-1.7596	-4.46292e-10	1.63578e-08	-1.786	-4.46292e-10
84925090	chr16:84925090:T:C	1.80359e-09	-1.29516	-1.30434	5.8032e-09	-1.5235	-1.2988
84925699	chr16:84925699:C:A	1.05875e-07	-1.80007e-10	1.47298	4.20468e-07	-1.80007e-10	1.46066
84925729	chr16:84925729:A:G	2.19731e-09	-1.23877	-1.16328	6.39576e-09	-1.51981	-1.20526
84926059	chr16:84926059:G:A	9.36927e-09	-1.80007e-10	-0.951845	3.56796e-08	-1.80007e-10	-1.00613
84926336	chr16:84926336:C:A	2.13642e-09	-1.46509	-0.965061	6.68781e-09	-1.65854	-1.02188
84926515	chr16:84926515:G:A	5.65672e-09	-1.80007e-10	-1.45644	2.28057e-08	-1.80007e-10	-1.4537
84926698	chr16:84926698:C:T	1.85408e-09	-1.10865	-1.46324	8.11034e-09	-1.02661	-1.46096
84926760	chr16:84926760:C:T	4.74856e-09	-1.34128	-0.290164	1.85322e-08	-1.1923	-0.468899
84927073	chr16:84927073:T:C	4.31123e-08	-1.80007e-10	0.574528	1.64023e-07	-1.80007e-10	0.519298
84927288	chr16:84927288:A:C	1.11293e-08	-1.80007e-10	-0.779702	4.47694e-08	-1.80007e-10	-0.779185
84927507	chr16:84927507:C:A	3.08711e-09	-1.22939	-0.832656	1.28691e-08	-1.06119	-0.964685
84927887	chr16:84927887:G:A	9.78644e-09	-1.80007e-10	-0.908282	3.94401e-08	-1.80007e-10	-0.905927
84927931	chr16:84927931:G:A	4.49875e-09	-1.19306	-0.492418	1.81296e-08	-1.02244	-0.660719
84927959	chr16:84927959:G:A	7.0141e-09	-0.649571	-0.591787	1.61059e-08	-1.13223	-0.669298
84928006	chr16:84928006:C:T	9.16433e-09	-1.80007e-10	-0.973961	3.52825e-08	-1.80007e-10	-1.01732
84928214	chr16:84928214:G:A	7.07767e-09	-1.80007e-10	-1.23233	2.80219e-08	-1.80007e-10	-1.24772
84928224	chr16:84928224:C:G	1.70829e-09	-1.64373	-1.01005	5.99245e-09	-1.79925	-0.990959
84928289	chr16:84928289:A:G	1.59979e-08	-0.416824	-4.46292e-10	8.12718e-08	-0.182911	-4.46292e-10
84928403	chr16:84928403:G:A	1.71305e-08	-1.80007e-10	-0.348417	6.59744e-08	-1.80007e-10	-0.391443
84928405	chr16:84928405:G:A	5.95716e-09	-1.80007e-10	-1.40469	2.36765e-08	-1.80007e-10	-1.41623
84928512	chr16:84928512:T:C	6.84837e-09	-0.189464	-1.0758	1.06815e-08	-1.16152	-1.05068
84928808	chr16:84928808:G:A	5.91391e-09	-1.80007e-10	-1.41197	2.37876e-08	-1.80007e-10	-1.41155
84929000	chr16:84929000:G:A	6.85775e-09	-1.80007e-10	-1.2639	2.76523e-08	-1.80007e-10	-1.261
84929325	chr16:84929325:C:T	5.68598e-09	-1.80007e-10	-1.45128	2.29879e-08	-1.80007e-10	-1.44574
84929498	chr16:84929498:G:A	3.47929e-09	-0.653896	-1.28855	1.04122e-08	-0.950368	-1.28737
84930185	chr16:84930185:G:A	6.15207e-09	-1.80007e-10	-1.37249	2.44799e-08	-1.80007e-10	-1.38286
84930232	chr16:84930232:C:T	3.87831e-09	-1.77647	-0.0574145	1.3835e-08	-1.78191	-0.1716
84930244	chr16:84930244:G:A	1.41255e-09	-1.76671	-1.07717	5.83873e-09	-1.75697	-1.05922
84930304	chr16:84930304:G:GA	6.09934e-09	-1.80007e-10	-1.3811	2.40771e-08	-1.80007e-10	-1.39945
84930984	chr16:84930984:G:A	2.49143e-09	-1.46866	-0.807766	7.51787e-09	-1.68556	-0.877872
84931374	chr16:84931374:T:C	1.64107e-09	-1.77553	-0.918396	6.56639e-09	-1.79882	-0.899923
84931468	chr16:84931468:G:C	2.51685e-08	0.036313	-4.46292e-10	1.41094e-07	0.368714	-4.46292e-10
84931480	chr16:84931480:C:T	8.62797e-09	-1.80007e-10	-1.03427	3.33894e-08	-1.80007e-10	-1.07247
84931569	chr16:84931569:T:C	3.52093e-09	-1.79689	-0.133663	1.45649e-08	-1.69631	-0.205787
84932312	chr16:84932312:G:A	3.02466e-09	-0.887026	-1.19546	9.46122e-09	-1.14659	-1.18692
84932326	chr16:84932326:G:A	1.43446e-08	-1.80007e-10	-0.525903	5.28782e-08	-1.80007e-10	-0.612718
84932775	chr16:84932775:A:G	5.60559e-09	-1.80007e-10	-1.46551	2.25187e-08	-1.80007e-10	-1.46636
84932864	chr16:84932864:C:T	4.03754e-09	-1.79364	-4.46292e-10	1.61533e-08	-1.79859	-4.46292e-10
84932917	chr16:84932917:G:A	5.598e-09	-1.80007e-10	-1.46687	2.25257e-08	-1.80007e-10	-1.46605
84933134	chr16:84933134:C:G	4.0184e-09	-1.7984	-4.46292e-10	1.62241e-08	-1.79421	-4.46292e-10
84933156	chr16:84933156:A:G	4.56836e-09	-1.7933	0.123176	1.61907e-08	-1.78156	-0.0147122
84933348	chr16:84933348:G:A	6.29263e-08	-1.37619	2.32887	1.98842e-07	-1.41245	2.12425
84933383	chr16:84933383:C:T	2.34228e-08	-1.80007e-10	-0.0355717	9.91341e-08	-1.80007e-10	0.0157635
84933483	chr16:84933483:A:G	1.1728e-09	-1.64712	-1.38277	4.0502e-09	-1.78532	-1.39663
84933639	chr16:84933639:C:T	1.61581e-08	-1.80007e-10	-0.406857	5.85645e-08	-1.80007e-10	-0.510581
84933664	chr16:84933664:T:C	5.59634e-09	-1.80007e-10	-1.46717	2.25141e-08	-1.80007e-10	-1.46657
84933693	chr16:84933693:C:A	2.38498e-08	-0.017504	-4.46292e-10	1.36431e-07	0.335108	-4.46292e-10
84933822	chr16:84933822:C:T	9.56992e-09	-0.930654	-4.46292e-10	3.30453e-08	-1.08283	-4.46292e-10
84933922	chr16:84933922:C:T	7.48759e-09	-1.80007e-10	-1.17603	3.07048e-08	-1.80007e-10	-1.15629
84934036	chr16:84934036:G:A	6.33493e-09	-1.80007e-10	-1.3432	2.50452e-08	-1.80007e-10	-1.36003
84934230	chr16:84934230:T:A	1.13328e-08	0.685223	-1.4468	3.93035e-08	0.539346	-1.44874
84934379	chr16:84934379:C:A	6.92971e-09	-1.79535	0.541883	2.73865e-08	-1.67815	0.40749
84934733	chr16:84934733:A:C	5.87295e-09	-1.80007e-10	-1.41892	2.35983e-08	-1.80007e-10	-1.41954
84935197	chr16:84935197:C:A	5.7698e-09	-1.80007e-10	-1.43664	2.33004e-08	-1.80007e-10	-1.43224
84935283	chr16:84935283:A:T	2.66625e-09	-1.78611	-0.422501	1.15011e-08	-1.65235	-0.485921
84935399	chr16:84935399:C:T	6.29866e-09	-1.80007e-10	-1.34894	2.50716e-08	-1.80007e-10	-1.35898
84935454	chr16:84935454:T:G	1.75173e-09	-1.65583	-0.972851	8.05204e-09	-1.46209	-1.0327
84935783	chr16:84935783:G:A	6.89878e-09	-1.79923	0.541298	2.68984e-08	-1.71158	0.422936
84936098	chr16:84936098:C:T	2.94345e-08	0.865768	-0.672879	1.01913e-07	0.749591	-0.70618
84936349	chr16:84936349:G:T	3.37448e-09	-1.79476	-0.178276	1.29058e-08	-1.74878	-0.274255
84936403	chr16:84936403:G:A	3.03254e-08	-1.80007e-10	0.222708	1.18746e-07	-1.80007e-10	0.196276
84936549	chr16:84936549:A:G	1.4931e-09	-1.37688	-1.41155	6.60068e-09	-1.29016	-1.40338
84936806	chr16:84936806:T:C	1.37036e-09	-1.40735	-1.46686	9.00865e-09	-0.916756	-1.46577
84937029	chr16:84937029:C:A	2.31315e-09	-1.6099	-0.740766	8.46517e-09	-1.63217	-0.812579
84937128	chr16:84937128:A:G	3.67579e-09	-0.422434	-1.46508	6.23138e-08	1.01502	-1.46355
84937236	chr16:84937236:A:G	3.5532e-09	-0.710456	-1.21097	1.11684e-08	-0.967749	-1.19987
84937671	chr16:84937671:A:G	1.18283e-09	-1.60553	-1.41584	1.12179e-08	-0.732916	-1.43028
84937817	chr16:84937817:G:A	1.32403e-09	-1.4479	-1.4607	4.54241e-09	-1.61871	-1.44855
84937979	chr16:84937979:C:G	1.45178e-09	-1.67583	-1.14066	5.44745e-09	-1.71643	-1.16914
84938101	chr16:84938101:A:C	1.89012e-09	-1.24936	-1.30328	6.46856e-09	-1.43836	-1.2754
84938170	chr16:84938170:C:T	5.93045e-09	-1.80007e-10	-1.40918	2.39882e-08	-1.80007e-10	-1.40315
84938381	chr16:84938381:C:T	9.52876e-09	-0.934965	-4.46292e-10	4.0781e-08	-0.872494	-4.46292e-10
84938583	chr16:84938583:T:C	1.3795e-08	-1.56972	1.00475	5.1238e-08	-1.51147	0.867237
84938630	chr16:84938630:C:T	1.42834e-09	-1.40707	-1.4257	5.71429e-09	-1.4207	-1.41704
84938744	chr16:84938744:A:G	5.90413e-09	-1.80007e-10	-1.41363	2.34751e-08	-1.80007e-10	-1.42477
84938931	chr16:84938931:TACCCA:T	2.18379e-09	-1.58064	-0.827581	8.3675e-09	-1.70481	-0.751549
84938937	chr16:84938937:GGAAGGAATTGTAATCGTGTA:G	2.14004e-09	-1.56921	-0.859247	8.14509e-09	-1.69824	-0.785052
84938967	chr16:84938967:G:C	3.5195e-08	-1.80007e-10	0.371625	1.34374e-07	-1.80007e-10	0.31992
84938991	chr16:84938991:CTG:C	1.67717e-08	-1.20847	0.838882	6.63564e-08	-1.11821	0.732536
84939068	chr16:84939068:C:T	6.13445e-09	-1.80007e-10	-1.37536	2.45787e-08	-1.80007e-10	-1.37883
84939097	chr16:84939097:G:T	8.32066e-09	-1.80007e-10	-1.07054	3.34956e-08	-1.80007e-10	-1.0693
84939219	chr16:84939219:A:T	1.1495e-08	-1.50423	0.756867	4.39042e-08	-1.45762	0.658916
84939314	chr16:84939314:A:G	9.90038e-10	-1.74081	-1.45848	3.75343e-09	-1.79586	-1.46218
84939430	chr16:84939430:A:C	2.33418e-09	-1.79921	-0.542406	9.63431e-09	-1.77658	-0.538798
84939498	chr16:84939498:A:G	6.27254e-09	-1.54584	0.192745	2.41814e-08	-1.50123	0.106104
84939654	chr16:84939654:C:G	5.67581e-09	-1.80007e-10	-1.45307	2.28934e-08	-1.80007e-10	-1.44986
84939796	chr16:84939796:A:G	2.30109e-09	-1.79888	-0.55702	9.45324e-09	-1.77976	-0.554593
84939957	chr16:84939957:G:A	9.28225e-10	-1.7989	-1.46486	4.00755e-09	-1.72904	-1.46349
84940033	chr16:84940033:C:G	5.70455e-09	-1.80007e-10	-1.44802	2.29146e-08	-1.80007e-10	-1.44893
84940048	chr16:84940048:T:G	4.20631e-09	-1.59985	-0.15284	1.3722e-08	-1.75134	-0.21037
84940312	chr16:84940312:G:A	6.05642e-09	-1.80007e-10	-1.38816	2.4345e-08	-1.80007e-10	-1.38838
84940661	chr16:84940661:T:C	1.82247e-09	-1.53224	-1.05684	6.34758e-09	-1.61107	-1.12157
84940801	chr16:84940801:A:T	6.39166e-09	-1.49796	0.163674	2.46834e-08	-1.45471	0.080131
84940919	chr16:84940919:C:T	8.09596e-09	-1.80007e-10	-1.09791	3.18143e-08	-1.80007e-10	-1.12079
84940973	chr16:84940973:A:G	4.11567e-09	-1.77448	-4.46292e-10	1.61549e-08	-1.79849	-4.46292e-10
84940986	chr16:84940986:C:T	1.44328e-09	-1.7142	-1.10816	5.15253e-09	-1.79915	-1.14207
84941031	chr16:84941031:G:A	1.26583e-08	-1.80007e-10	-0.650965	4.767e-08	-1.80007e-10	-0.716407
84941283	chr16:84941283:G:A	8.57252e-09	-1.80007e-10	-1.04072	3.36486e-08	-1.80007e-10	-1.06474
84941445	chr16:84941445:G:C	2.3222e-09	-1.12918	-1.21758	8.71735e-09	-1.20345	-1.21194
84941446	chr16:84941446:C:T	1.06873e-09	-1.68963	-1.43318	3.82126e-09	-1.79852	-1.4416
84941737	chr16:84941737:G:A	8.19977e-09	-1.71056	0.625382	3.11224e-08	-1.67673	0.533948
84941746	chr16:84941746:T:A	5.6e-09	-1.80007e-10	-1.46651	2.25097e-08	-1.80007e-10	-1.46676
84941815	chr16:84941815:G:A	3.13606e-08	-1.80007e-10	0.256274	1.20472e-07	-1.80007e-10	0.210711
84941888	chr16:84941888:C:T	6.01735e-09	-1.80007e-10	-1.39463	2.40704e-08	-1.80007e-10	-1.39973
84942152	chr16:84942152:A:G	1.08673e-09	-1.69512	-1.41099	3.9033e-09	-1.79899	-1.41989
84942221	chr16:84942221:C:G	2.40625e-08	-0.00862622	-4.46292e-10	7.12161e-08	-0.31499	-4.46292e-10
84942438	chr16:84942438:A:G	1.38851e-09	-1.74644	-1.11461	5.41541e-09	-1.7954	-1.09606
84942797	chr16:84942797:T:G	2.97854e-08	-0.755365	0.960105	6.91388e-08	-1.156	0.811411
84943007	chr16:84943007:A:G	6.80444e-09	-1.71722	0.445514	2.6561e-08	-1.68369	0.382422
84943230	chr16:84943230:G:A	2.83079e-09	-1.25795	-0.890773	8.24132e-09	-1.5391	-0.932449
84943297	chr16:84943297:T:G	2.63628e-08	-1.53883	1.6215	7.15087e-08	-1.79207	1.48118
84943511	chr16:84943511:G:C	5.80164e-09	-1.80007e-10	-1.43114	2.36138e-08	-1.80007e-10	-1.41888
84943769	chr16:84943769:C:A	2.74216e-09	-1.79802	-0.382512	1.13636e-08	-1.78588	-0.364409
84943783	chr16:84943783:T:C	1.20542e-08	-1.30911	0.609244	3.27703e-08	-1.58324	0.492053
84944442	chr16:84944442:T:C	1.19344e-09	-1.78232	-1.23012	4.94797e-09	-1.70285	-1.27888
84944593	chr16:84944593:G:A	1.52852e-08	-1.80007e-10	-0.462396	5.91469e-08	-1.80007e-10	-0.500685
84944732	chr16:84944732:T:C	1.28503e-09	-1.65095	-1.28755	5.29842e-09	-1.63435	-1.27895
84944835	chr16:84944835:G:T	5.74447e-09	-1.80007e-10	-1.44104	2.32194e-08	-1.80007e-10	-1.43572
84944872	chr16:84944872:T:G	1.45707e-09	-1.37368	-1.43917	5.66358e-09	-1.4203	-1.42635
84945100	chr16:84945100:A:G	6.01684e-09	-1.80007e-10	-1.39472	2.43856e-08	-1.80007e-10	-1.38672
84945113	chr16:84945113:C:T	2.10114e-09	-1.65752	-0.789279	8.80682e-09	-1.72613	-0.679054
84945224	chr16:84945224:C:T	1.69652e-08	-1.75116	1.39304	5.90714e-08	-1.77165	1.26969
84945366	chr16:84945366:A:G	1.06452e-08	-1.80007e-10	-0.824169	3.94459e-08	-1.80007e-10	-0.90578
84945748	chr16:84945748:A:G	6.2939e-09	-1.80007e-10	-1.3497	2.55297e-08	-1.80007e-10	-1.34087
84945900	chr16:84945900:C:G	5.71524e-09	-1.80007e-10	-1.44614	2.27211e-08	-1.80007e-10	-1.45742
84946609	chr16:84946609:A:C	9.48774e-10	-1.79851	-1.44335	3.74204e-09	-1.79851	-1.46257
84946619	chr16:84946619:T:C	1.00897e-09	-1.75612	-1.42423	4.68269e-09	-1.61907	-1.41777
84946715	chr16:84946715:C:T	3.51245e-09	-0.689427	-1.24354	9.89303e-09	-1.05034	-1.23853
84946718	chr16:84946718:C:T	2.82603e-09	-0.819456	-1.33095	7.94559e-09	-1.17566	-1.33243
84946854	chr16:84946854:A:G	2.08326e-09	-1.48321	-0.972143	6.99568e-09	-1.66284	-0.972576
84946935	chr16:84946935:G:C	5.7946e-09	-1.80007e-10	-1.43235	2.31696e-08	-1.80007e-10	-1.43787
84947055	chr16:84947055:G:A	1.04859e-09	-1.69603	-1.4458	4.14215e-09	-1.71404	-1.44546
84947068	chr16:84947068:A:G	5.66753e-09	-1.80007e-10	-1.45453	2.26318e-08	-1.80007e-10	-1.46135
84947101	chr16:84947101:G:A	1.30821e-08	0.733212	-1.35125	1.31364e-08	-0.627143	-1.37818
84947125	chr16:84947125:T:C	5.13061e-08	1.96673	-1.2182	4.33161e-08	0.461784	-1.27397
84947244	chr16:84947244:G:A	9.36279e-09	-1.79927	0.846736	3.49905e-08	-1.77549	0.749854
84947357	chr16:84947357:C:T	5.69239e-09	-1.80007e-10	-1.45015	2.28569e-08	-1.80007e-10	-1.45145
84947368	chr16:84947368:C:T	1.16724e-08	0.684355	-1.41641	6.47303e-08	1.0094	-1.41988
84947520	chr16:84947520:G:T	1.3552e-09	-1.70841	-1.17692	5.51899e-09	-1.78173	-1.09079
84947546	chr16:84947546:A:T	1.2568e-09	-1.67769	-1.28303	4.94733e-09	-1.76729	-1.21457
84947601	chr16:84947601:A:C	5.81855e-09	-1.80007e-10	-1.42823	2.33818e-08	-1.80007e-10	-1.42875
84947667	chr16:84947667:C:T	2.36679e-08	-1.80007e-10	-0.025161	9.07208e-08	-1.80007e-10	-0.072923
84947749	chr16:84947749:G:C	2.4411e-08	-1.68067	1.68643	9.69002e-08	-1.75955	1.75252
84947796	chr16:84947796:A:G	9.9462e-09	0.344604	-1.23669	2.09172e-08	-0.297385	-1.24275
84947938	chr16:84947938:G:C	1.02579e-08	0.458662	-1.31989	2.11167e-08	-0.202288	-1.32836
84948054	chr16:84948054:G:A	5.6875e-09	-1.80007e-10	-1.45101	2.28834e-08	-1.80007e-10	-1.4503
84948253	chr16:84948253:A:G	6.4334e-09	-1.80007e-10	-1.32778	2.59117e-08	-1.80007e-10	-1.32601
84948345	chr16:84948345:A:G	7.05072e-09	-1.04131	-0.194844	2.71447e-08	-1.13884	-0.140684
84948351	chr16:84948351:T:C	1.17896e-08	0.629457	-1.35152	2.37429e-08	-0.0575662	-1.35586
84948368	chr16:84948368:T:C	1.014e-09	-1.71275	-1.46263	4.91157e-09	-1.52366	-1.46545
84948384	chr16:84948384:G:A	1.00158e-08	-1.7134	0.828279	4.00609e-08	-1.77497	0.884664
84948413	chr16:84948413:C:T	9.05972e-09	-1.71785	0.732411	3.62946e-08	-1.77703	0.787988
84948547	chr16:84948547:C:T	7.86512e-09	-1.73903	0.612189	3.19202e-08	-1.78781	0.670337
84948609	chr16:84948609:C:T	1.06579e-08	-1.80007e-10	-0.822983	4.28661e-08	-1.80007e-10	-0.822628
84948610	chr16:84948610:T:C	5.63327e-09	-1.46059	-4.46292e-10	2.19886e-08	-1.49019	-4.46292e-10
84948617	chr16:84948617:G:A	1.16093e-08	-1.80007e-10	-0.737477	4.67438e-08	-1.80007e-10	-0.736028
84948907	chr16:84948907:T:A	4.62039e-09	-1.69751	0.0387057	1.81417e-08	-1.76453	0.0820323
84948961	chr16:84948961:C:T	1.3639e-09	-1.47541	-1.40352	4.68493e-09	-1.62048	-1.41588
84949124	chr16:84949124:G:A	2.15584e-09	-1.00574	-1.41536	7.3972e-09	-1.18728	-1.39233
84949260	chr16:84949260:G:A	2.13331e-09	-1.02382	-1.40778	7.16062e-09	-1.2272	-1.38492
84949456	chr16:84949456:CTG:C	3.23257e-09	-0.682143	-1.33386	1.04368e-08	-0.962715	-1.27266
84949530	chr16:84949530:T:C	1.72345e-08	-1.80007e-10	-0.342368	6.86812e-08	-1.80007e-10	-0.351234
84949629	chr16:84949629:A:G	2.17073e-09	-0.952161	-1.46206	1.57272e-08	-0.36664	-1.45868
84949701	chr16:84949701:G:A	2.2073e-09	-1.69668	-0.700828	7.85555e-09	-1.7518	-0.767688
84949706	chr16:84949706:G:A	8.24976e-09	0.122955	-1.20205	1.85583e-08	-0.439845	-1.21995
84949711	chr16:84949711:C:T	4.51583e-09	-1.68169	-4.46292e-10	1.87043e-08	-1.65196	-4.46292e-10
84949821	chr16:84949821:G:A	1.4617e-09	-1.77494	-1.03474	5.62869e-09	-1.79223	-1.06061
84949975	chr16:84949975:T:C	4.0192e-09	-1.7982	-4.46292e-10	1.62229e-08	-1.79428	-4.46292e-10
84950333	chr16:84950333:C:T	1.28573e-09	-1.69597	-1.24198	5.34453e-09	-1.64784	-1.2568
84950372	chr16:84950372:C:A	5.87327e-09	-1.80007e-10	-1.41887	2.3244e-08	-1.80007e-10	-1.43466
84950490	chr16:84950490:GA:G	3.19046e-09	-0.704859	-1.32426	1.05105e-08	-0.991482	-1.23686
84950496	chr16:84950496:T:G	3.14273e-08	-1.80007e-10	0.258397	1.20616e-07	-1.80007e-10	0.211906
84950503	chr16:84950503:C:T	2.53853e-09	-0.862384	-1.39531	7.2613e-09	-1.16196	-1.43619
84950710	chr16:84950710:G:A	4.72335e-09	-0.951891	-0.68487	1.60898e-08	-1.19228	-0.610241
84950744	chr16:84950744:C:T	2.58617e-09	-1.00229	-1.23681	8.66319e-09	-1.2726	-1.14903
84950773	chr16:84950773:G:C	1.84097e-09	-1.13447	-1.44452	5.87462e-09	-1.35581	-1.45425
84950860	chr16:84950860:T:C	5.61668e-08	0.934874	-0.0958282	1.13331e-07	0.227851	-0.0782508
84951074	chr16:84951074:A:G	8.80945e-09	-1.80007e-10	-1.01345	3.50888e-08	-1.80007e-10	-1.02283
84951495	chr16:84951495:G:C	7.43444e-09	-1.18316	-4.46292e-10	2.52974e-08	-1.35001	-4.46292e-10
84951862	chr16:84951862:G:A	4.29269e-09	-1.79798	0.0656099	1.82437e-08	-1.79547	0.118582
84951940	chr16:84951940:C:A	5.9473e-09	-1.80007e-10	-1.40634	2.37096e-08	-1.80007e-10	-1.41483
84951950	chr16:84951950:A:G	3.20986e-09	-0.633905	-1.38915	7.94732e-09	-1.06904	-1.43883
84952778	chr16:84952778:G:C	2.70414e-09	-0.879683	-1.31481	8.10492e-09	-1.13338	-1.35486
84953516	chr16:84953516:G:A	9.31991e-09	-1.80007e-10	-0.957126	3.71242e-08	-1.80007e-10	-0.966441
84954073	chr16:84954073:C:A	3.97364e-09	-1.08375	-0.725853	1.06744e-08	-1.53529	-0.677577
84954139	chr16:84954139:A:G	9.21669e-09	-1.80007e-10	-0.968263	3.50923e-08	-1.80007e-10	-1.02273
84954341	chr16:84954341:A:G	1.62414e-09	-1.41421	-1.29009	4.67049e-09	-1.7178	-1.32164
84954368	chr16:84954368:C:A	3.44167e-09	-0.532241	-1.42108	1.64797e-08	-0.338172	-1.44041
84954615	chr16:84954615:T:C	2.94566e-09	-1.00771	-1.10124	1.39396e-08	-0.764486	-1.18149
84954784	chr16:84954784:C:T	6.08978e-09	-0.0275882	-1.35508	2.1849e-08	-0.100243	-1.39631
84954866	chr16:84954866:C:T	6.07374e-09	-1.80007e-10	-1.38531	2.41911e-08	-1.80007e-10	-1.39473
84954973	chr16:84954973:C:G	2.04007e-09	-1.74771	-0.728585	9.46247e-09	-1.60257	-0.730811
84955125	chr16:84955125:A:G	3.4924e-09	-0.514818	-1.42387	1.70219e-08	-0.341136	-1.40507
84956178	chr16:84956178:A:C	2.42719e-09	-1.18338	-1.11917	1.10842e-08	-1.08369	-1.09149
84956561	chr16:84956561:C:T	5.60535e-09	-1.80007e-10	-1.46556	2.25029e-08	-1.80007e-10	-1.46706
84956986	chr16:84956986:C:T	6.08334e-09	-1.80007e-10	-1.38373	2.39077e-08	-1.80007e-10	-1.40651
84957522	chr16:84957522:A:G	5.623e-09	-1.80007e-10	-1.46241	2.26362e-08	-1.80007e-10	-1.46116
84958152	chr16:84958152:A:G	6.15431e-09	-1.57503	0.202903	1.89324e-08	-1.77242	0.132584
84958283	chr16:84958283:C:A	1.89022e-08	-1.30221	1.05221	5.77918e-08	-1.51625	0.992387
84958446	chr16:84958446:G:A	4.01572e-09	-1.79906	-4.46292e-10	1.62321e-08	-1.79372	-4.46292e-10
84958724	chr16:84958724:C:T	5.70502e-09	-1.80007e-10	-1.44793	2.28217e-08	-1.80007e-10	-1.453
84958735	chr16:84958735:G:A	5.60975e-09	-1.80007e-10	-1.46477	2.25685e-08	-1.80007e-10	-1.46416
84958820	chr16:84958820:A:C	2.54585e-09	-0.802239	-1.45258	4.9522e-09	-1.52375	-1.45713
84959277	chr16:84959277:T:C	1.15149e-09	-1.67238	-1.37584	5.8135e-09	-1.45408	-1.36644
84959520	chr16:84959520:T:C	6.91328e-09	-1.80007e-10	-1.25584	2.90204e-08	-1.80007e-10	-1.21271
84959990	chr16:84959990:G:T	6.13577e-09	-1.80007e-10	-1.37514	2.50638e-08	-1.80007e-10	-1.35928
84960066	chr16:84960066:CA:C	4.78608e-09	-1.62357	-4.46292e-10	1.85361e-08	-1.66099	-4.46292e-10
84960213	chr16:84960213:G:A	1.05185e-08	-1.80007e-10	-0.836145	4.34669e-08	-1.80007e-10	-0.808711
84960331	chr16:84960331:G:A	7.26739e-09	-1.20588	-4.46292e-10	1.61599e-08	-1.79818	-4.46292e-10
84961022	chr16:84961022:T:A	1.42259e-09	-1.41324	-1.42356	6.80088e-09	-1.23891	-1.42474
84961124	chr16:84961124:C:T	4.05918e-09	-1.7883	-4.46292e-10	1.61971e-08	-1.79588	-4.46292e-10
84961356	chr16:84961356:G:C	1.12364e-08	-0.770119	-4.46292e-10	3.43537e-08	-1.044	-4.46292e-10
84961667	chr16:84961667:C:G	6.03177e-09	-1.80007e-10	-1.39224	2.45455e-08	-1.80007e-10	-1.38018
84962276	chr16:84962276:C:A	1.4451e-08	-0.518519	-4.46292e-10	4.25039e-08	-0.831114	-4.46292e-10
84962746	chr16:84962746:C:T	1.46135e-09	-1.53383	-1.27609	5.14422e-09	-1.69733	-1.24551
84962783	chr16:84962783:G:C	5.94211e-09	-1.80007e-10	-1.40722	2.44336e-08	-1.80007e-10	-1.38475
84962841	chr16:84962841:T:C	8.87275e-08	1.22289	0.0733952	1.19407e-06	2.45027	0.0541482
84962877	chr16:84962877:T:C	5.98754e-09	-1.80007e-10	-1.3996	2.45367e-08	-1.80007e-10	-1.38054
84963332	chr16:84963332:T:G	6.40005e-09	-1.80007e-10	-1.33297	2.66948e-08	-1.80007e-10	-1.29624
84963643	chr16:84963643:G:A	1.19512e-09	-1.56533	-1.4457	4.32889e-09	-1.67132	-1.44408
84963650	chr16:84963650:G:A	6.99513e-09	-1.80007e-10	-1.24407	2.84342e-08	-1.80007e-10	-1.23312
84963709	chr16:84963709:G:C	6.62542e-09	-1.80007e-10	-1.29837	2.62869e-08	-1.80007e-10	-1.31164
84963964	chr16:84963964:C:T	5.60489e-09	-1.80007e-10	-1.46564	2.25189e-08	-1.80007e-10	-1.46635
84964269	chr16:84964269:G:A	1.03068e-09	-1.76182	-1.39725	4.05443e-09	-1.78346	-1.39744
84965686	chr16:84965686:C:G	5.65294e-09	-1.80007e-10	-1.4571	2.25922e-08	-1.80007e-10	-1.46311
84965800	chr16:84965800:C:G	5.68784e-09	-1.80007e-10	-1.45095	2.29247e-08	-1.80007e-10	-1.44849
84965958	chr16:84965958:C:T	6.74046e-09	-1.80007e-10	-1.28115	2.76903e-08	-1.80007e-10	-1.25963
84966042	chr16:84966042:C:T	1.14467e-08	-0.751576	-4.46292e-10	5.4382e-08	-0.584677	-4.46292e-10
84966070	chr16:84966070:C:T	2.06706e-08	-0.160567	-4.46292e-10	5.68716e-08	-0.539914	-4.46292e-10
84966620	chr16:84966620:A:G	2.97905e-09	-1.10247	-0.995206	1.09562e-08	-1.2443	-0.942509
84966789	chr16:84966789:T:C	1.70215e-08	-0.354802	-4.46292e-10	5.10183e-08	-0.648525	-4.46292e-10
84966880	chr16:84966880:C:T	1.19973e-07	-1.65132	3.24931	5.08826e-07	-1.39836	3.04976
84966914	chr16:84966914:C:T	3.22559e-08	-1.80007e-10	0.28442	1.23729e-07	-1.80007e-10	0.237382
84967119	chr16:84967119:T:C	1.19213e-08	-1.80007e-10	-0.710953	5.08456e-08	-1.80007e-10	-0.651916
84967142	chr16:84967142:C:T	1.62868e-09	-1.48876	-1.21276	9.54656e-09	-1.07474	-1.24979
84967413	chr16:84967413:G:C	5.6311e-09	-1.80007e-10	-1.46097	2.25522e-08	-1.80007e-10	-1.46488
84967549	chr16:84967549:T:G	9.37304e-08	-1.80007e-10	1.35114	3.60365e-07	-1.80007e-10	1.30641
84967929	chr16:84967929:C:T	1.09796e-08	-1.80007e-10	-0.793239	4.60579e-08	-1.80007e-10	-0.75081
84967995	chr16:84967995:G:A	7.86904e-09	-1.80007e-10	-1.12634	3.07981e-08	-1.80007e-10	-1.15326
84968207	chr16:84968207:C:A	4.73063e-09	-1.73883	0.103608	2.25722e-08	-1.6565	0.192515
84968255	chr16:84968255:C:T	1.41989e-09	-1.40943	-1.42927	1.56208e-08	-0.416693	-1.41541
84968406	chr16:84968406:G:A	1.55523e-09	-1.7311	-1.01656	5.6644e-09	-1.79421	-1.0523
84968462	chr16:84968462:A:G	2.47729e-09	-1.7915	-0.490613	8.90191e-09	-1.78512	-0.609321
84968480	chr16:84968480:A:G	3.46814e-09	-0.633134	-1.31253	1.0111e-08	-0.966491	-1.3006
84968660	chr16:84968660:G:C	7.98059e-09	-1.80007e-10	-1.11227	3.22123e-08	-1.80007e-10	-1.10836
84968720	chr16:84968720:A:G	1.10683e-08	-0.627052	-0.158139	3.41745e-08	-0.864399	-0.184831
84968989	chr16:84968989:G:A	6.07951e-09	-1.80007e-10	-1.38436	2.45334e-08	-1.80007e-10	-1.38068
84969150	chr16:84969150:T:C	1.03498e-09	-1.72161	-1.43329	6.22384e-09	-1.29347	-1.45885
84969318	chr16:84969318:G:A	1.11876e-08	-0.774471	-4.46292e-10	3.68057e-08	-0.975057	-4.46292e-10
84969415	chr16:84969415:TC:T	6.92529e-09	-1.80007e-10	-1.2541	2.72398e-08	-1.80007e-10	-1.27603
84969796	chr16:84969796:T:C	6.30471e-09	-0.501081	-0.846902	8.46774e-08	0.733721	-0.875582
84969823	chr16:84969823:G:C	1.00284e-08	-1.80007e-10	-0.883861	4.00685e-08	-1.80007e-10	-0.89012
84970133	chr16:84970133:G:A	1.22128e-08	-1.80007e-10	-0.686792	4.97128e-08	-1.80007e-10	-0.674448
84970209	chr16:84970209:A:T	1.64333e-07	2.71396	-0.801349	8.5391e-07	3.0253	-0.856186
84970437	chr16:84970437:A:G	5.62944e-09	-1.80007e-10	-1.46127	2.28226e-08	-1.80007e-10	-1.45296
84970637	chr16:84970637:C:G	1.66175e-09	-1.27966	-1.40175	5.9857e-09	-1.3661	-1.42524
84970668	chr16:84970668:A:ACTT	1.03031e-09	-1.79924	-1.36017	4.81751e-09	-1.6112	-1.39726
84970996	chr16:84970996:C:T	9.54706e-09	-1.80007e-10	-0.933046	3.69182e-08	-1.80007e-10	-0.972004
84971062	chr16:84971062:A:G	9.79889e-10	-1.74273	-1.46687	5.30091e-09	-1.45027	-1.46256
84971111	chr16:84971111:T:C	6.68523e-09	-1.80007e-10	-1.28938	2.63222e-08	-1.80007e-10	-1.3103
84971294	chr16:84971294:C:T	4.02255e-09	-1.79736	-4.46292e-10	1.61524e-08	-1.79864	-4.46292e-10
84971427	chr16:84971427:G:C	1.02012e-09	-1.79311	-1.37624	5.80793e-09	-1.43672	-1.38476
84971555	chr16:84971555:A:G	1.58541e-08	-1.80007e-10	-0.425851	6.45157e-08	-1.80007e-10	-0.413801
84971969	chr16:84971969:A:G	6.70933e-09	-1.80007e-10	-1.28578	2.70499e-08	-1.80007e-10	-1.28303
84972110	chr16:84972110:C:T	2.34733e-09	-0.912491	-1.42351	1.3648e-08	-0.524034	-1.44308
84972139	chr16:84972139:C:T	2.52206e-09	-0.823158	-1.44105	1.486e-08	-0.42663	-1.4554
84972144	chr16:84972144:C:T	5.7418e-09	-1.80007e-10	-1.44151	2.2899e-08	-1.80007e-10	-1.44962
84972194	chr16:84972194:A:C	5.69599e-09	-1.80007e-10	-1.44952	2.29932e-08	-1.80007e-10	-1.44551
84972239	chr16:84972239:A:C	6.50262e-08	-1.80007e-10	0.98551	2.42888e-07	-1.80007e-10	0.911892
84972433	chr16:84972433:A:C	7.47717e-08	2.58697	-1.46181	2.99335e-07	2.58822	-1.46737
84972551	chr16:84972551:G:A	1.45246e-08	-1.80007e-10	-0.513435	5.81536e-08	-1.80007e-10	-0.517621
84972827	chr16:84972827:T:C	9.9932e-10	-1.75788	-1.43208	5.34766e-09	-1.44529	-1.45877
84972953	chr16:84972953:A:T	6.48449e-09	-1.80007e-10	-1.31987	2.61876e-08	-1.80007e-10	-1.31542
84973302	chr16:84973302:A:G	5.79645e-09	-1.80007e-10	-1.43203	2.33967e-08	-1.80007e-10	-1.42811
84973419	chr16:84973419:C:G	3.69843e-08	1.49743	-1.07621	8.71056e-08	0.994201	-1.10779
84973813	chr16:84973813:C:T	6.77124e-09	-1.80007e-10	-1.2766	2.79787e-08	-1.80007e-10	-1.24927
84973931	chr16:84973931:G:A	1.02852e-08	-1.80007e-10	-0.858574	4.02599e-08	-1.80007e-10	-0.885354
84974379	chr16:84974379:C:T	8.9932e-09	-1.80007e-10	-0.992811	3.6397e-08	-1.80007e-10	-0.986222
84974709	chr16:84974709:G:T	1.99938e-08	-1.80007e-10	-0.193859	7.67553e-08	-1.80007e-10	-0.240087
84975039	chr16:84975039:G:A	2.09757e-07	1.51223	0.644437	4.07669e-07	0.907494	0.522252
84975685	chr16:84975685:T:C	1.09872e-09	-1.64286	-1.45227	4.02359e-09	-1.74396	-1.44457
84975719	chr16:84975719:GCA:G	2.75353e-08	-1.80007e-10	0.126189	1.06452e-07	-1.80007e-10	0.0869872
84975857	chr16:84975857:T:C	1.02006e-09	-1.79754	-1.37188	5.16309e-09	-1.58805	-1.35113
84975946	chr16:84975946:T:G	1.39048e-09	-1.68564	-1.17399	5.33958e-09	-1.76814	-1.13742
84976146	chr16:84976146:T:C	8.16496e-09	-1.08943	-4.46292e-10	2.7781e-08	-1.25636	-4.46292e-10
84976158	chr16:84976158:G:A	6.37839e-08	0.721552	0.24467	1.41486e-07	0.224391	0.147102
84976339	chr16:84976339:C:T	9.05508e-09	-1.80007e-10	-0.985954	3.67689e-08	-1.80007e-10	-0.976058
84976364	chr16:84976364:A:G	9.69858e-10	-1.76592	-1.45397	5.45538e-09	-1.46293	-1.42118
84976424	chr16:84976424:G:C	8.33544e-09	-1.80007e-10	-1.06876	3.28332e-08	-1.80007e-10	-1.08927
84977546	chr16:84977546:G:A	5.61896e-09	-1.80007e-10	-1.46313	2.25545e-08	-1.80007e-10	-1.46477
84977817	chr16:84977817:CA:C	9.32863e-10	-1.79899	-1.45978	4.96483e-09	-1.52586	-1.45247
84977942	chr16:84977942:C:T	6.24096e-09	-1.80007e-10	-1.35815	2.48139e-08	-1.80007e-10	-1.3693
84978016	chr16:84978016:G:A	1.11665e-09	-1.76825	-1.3107	5.59362e-09	-1.4919	-1.36718
84978106	chr16:84978106:C:A	1.53836e-08	-1.80007e-10	-0.455979	6.15322e-08	-1.80007e-10	-0.46115
84978155	chr16:84978155:A:G	5.64004e-09	-1.80007e-10	-1.45939	2.2576e-08	-1.80007e-10	-1.46382
84978225	chr16:84978225:G:C	8.17663e-09	-1.80007e-10	-1.088	3.24574e-08	-1.80007e-10	-1.10078
84978263	chr16:84978263:C:T	6.60326e-09	-1.80007e-10	-1.30172	2.67046e-08	-1.80007e-10	-1.29587
84978279	chr16:84978279:C:T	5.94654e-09	-1.80007e-10	-1.40647	2.41267e-08	-1.80007e-10	-1.39739
84978451	chr16:84978451:T:C	1.41156e-08	-1.80007e-10	-0.541997	5.42401e-08	-1.80007e-10	-0.587289
84978499	chr16:84978499:C:G	6.1405e-09	-1.80007e-10	-1.37437	2.44332e-08	-1.80007e-10	-1.38476
84978824	chr16:84978824:T:C	1.03513e-09	-1.7576	-1.39715	5.49137e-09	-1.48515	-1.39238
84978841	chr16:84978841:A:G	6.62923e-08	1.36106	-0.356261	1.48296e-07	0.820629	-0.40213
84978880	chr16:84978880:AAAAAG:A	5.79226e-09	-1.80007e-10	-1.43276	2.3386e-08	-1.80007e-10	-1.42857
84978883	chr16:84978883:A:C	1.33526e-09	-1.6231	-1.27705	4.94296e-09	-1.73078	-1.25197
84978960	chr16:84978960:G:A	6.25538e-09	-1.80007e-10	-1.35584	2.48669e-08	-1.80007e-10	-1.36717
84979515	chr16:84979515:A:C	6.74689e-09	-1.80007e-10	-1.2802	2.65443e-08	-1.80007e-10	-1.30189
84979651	chr16:84979651:A:G	9.901e-10	-1.77874	-1.42049	5.44343e-09	-1.51909	-1.36721
84979674	chr16:84979674:C:T	5.59531e-09	-1.80007e-10	-1.46735	2.24978e-08	-1.80007e-10	-1.46729
84979908	chr16:84979908:C:T	1.02586e-09	-1.79906	-1.36469	5.41331e-09	-1.54783	-1.34401
84979955	chr16:84979955:T:G	7.55049e-08	2.47064	-1.33572	4.01027e-07	2.71124	-1.29792
84980054	chr16:84980054:G:A	5.72916e-09	-1.80007e-10	-1.44371	2.29324e-08	-1.80007e-10	-1.44816
84980183	chr16:84980183:T:C	1.46627e-08	-1.80007e-10	-0.503972	5.6338e-08	-1.80007e-10	-0.549341
84980297	chr16:84980297:G:A	2.92119e-07	1.72821	0.759668	5.70503e-07	1.11984	0.645969
84980309	chr16:84980309:G:A	1.67283e-09	-1.46681	-1.20796	1.24558e-08	-0.809636	-1.24888
84980317	chr16:84980317:C:A	9.95158e-09	-1.80007e-10	-0.891549	3.95449e-08	-1.80007e-10	-0.903272
84980476	chr16:84980476:C:T	1.11553e-08	-1.80007e-10	-0.777369	4.54783e-08	-1.80007e-10	-0.763474
84980585	chr16:84980585:G:A	1.56752e-08	-1.80007e-10	-0.437202	6.01249e-08	-1.80007e-10	-0.484285
84980679	chr16:84980679:A:C	6.87164e-09	-1.80007e-10	-1.26188	2.78412e-08	-1.80007e-10	-1.25419
84980837	chr16:84980837:T:C	1.47227e-08	-1.80007e-10	-0.499887	5.65813e-08	-1.80007e-10	-0.545031
84981028	chr16:84981028:A:AC	1.55772e-08	-1.80007e-10	-0.443469	5.97649e-08	-1.80007e-10	-0.490291
84981459	chr16:84981459:G:T	7.45075e-09	-1.80007e-10	-1.18096	2.93626e-08	-1.80007e-10	-1.20099
84981692	chr16:84981692:C:T	6.25606e-09	-1.80007e-10	-1.35573	2.46014e-08	-1.80007e-10	-1.37791
84981702	chr16:84981702:A:G	1.35e-08	-1.80007e-10	-0.586591	5.19714e-08	-1.80007e-10	-0.630017
84981935	chr16:84981935:G:A	1.37558e-09	-1.50419	-1.36621	9.30661e-09	-0.958448	-1.39154
84982053	chr16:84982053:C:T	8.56309e-09	-1.80007e-10	-1.04182	3.47853e-08	-1.80007e-10	-1.03152
84982065	chr16:84982065:G:C	8.96903e-08	2.62379	-1.31671	5.74566e-07	3.12313	-1.35022
84982454	chr16:84982454:C:T	1.39054e-07	1.74558	-4.46292e-10	6.17708e-07	1.84531	-4.46292e-10
84982970	chr16:84982970:G:A	4.34949e-09	-1.71922	-4.46292e-10	1.69517e-08	-1.75034	-4.46292e-10
84983124	chr16:84983124:C:T	9.21437e-09	-1.80007e-10	-0.968516	3.72093e-08	-1.80007e-10	-0.96415
84983369	chr16:84983369:C:T	1.00154e-09	-1.79502	-1.39272	5.04815e-09	-1.58369	-1.378
84983477	chr16:84983477:A:G	1.44415e-08	-1.80007e-10	-0.519177	5.55321e-08	-1.80007e-10	-0.563748
84983760	chr16:84983760:GGGA:G	4.01521e-09	-1.79919	-4.46292e-10	1.64991e-08	-1.77741	-4.46292e-10
84983895	chr16:84983895:G:A	1.41784e-08	-1.80007e-10	-0.537557	5.43701e-08	-1.80007e-10	-0.584895
84983914	chr16:84983914:C:T	1.08099e-08	-1.80007e-10	-0.808821	4.42634e-08	-1.80007e-10	-0.790551
84984210	chr16:84984210:G:A	6.40378e-09	-1.80007e-10	-1.33239	2.58845e-08	-1.80007e-10	-1.32707
84984345	chr16:84984345:C:A	3.82948e-08	1.75101	-1.29497	2.10246e-07	2.0241	-1.25654
84984391	chr16:84984391:A:C	9.12148e-08	1.49591	-0.171969	2.0652e-07	0.964237	-0.214548
84984805	chr16:84984805:T:C	3.38305e-08	0.332084	-4.46292e-10	8.51272e-08	-0.136563	-4.46292e-10
84985248	chr16:84985248:A:C	2.30089e-09	-1.47259	-0.883395	1.70231e-08	-0.865942	-0.880195
84985293	chr16:84985293:G:A	5.82453e-09	-1.80007e-10	-1.4272	2.36055e-08	-1.80007e-10	-1.41923
84985294	chr16:84985294:C:A	7.00439e-09	-1.80007e-10	-1.24274	2.84658e-08	-1.80007e-10	-1.23201
84985325	chr16:84985325:T:C	2.14093e-09	-1.53396	-0.894079	1.48431e-08	-1.01998	-0.863201
84985643	chr16:84985643:A:T	1.35506e-08	-1.80007e-10	-0.582852	5.26369e-08	-1.80007e-10	-0.617292
84986009	chr16:84986009:A:G	2.24397e-09	-1.51254	-0.868491	1.61077e-08	-0.936618	-0.864797
84986070	chr16:84986070:T:C	7.73561e-09	-1.80007e-10	-1.14344	3.14679e-08	-1.80007e-10	-1.13174
84986188	chr16:84986188:T:C	5.73544e-09	-1.80007e-10	-1.44262	2.32065e-08	-1.80007e-10	-1.43628
84986455	chr16:84986455:G:A	1.18955e-09	-1.62536	-1.39035	7.70273e-09	-1.16262	-1.37652
84986540	chr16:84986540:G:C	1.41627e-08	-1.80007e-10	-0.538669	5.60648e-08	-1.80007e-10	-0.554202
84986598	chr16:84986598:G:C	5.74923e-09	-1.80007e-10	-1.44021	2.32643e-08	-1.80007e-10	-1.43379
84986649	chr16:84986649:T:C	1.16593e-08	-1.80007e-10	-0.73318	4.71372e-08	-1.80007e-10	-0.727647
84986664	chr16:84986664:A:G	1.44567e-08	-1.80007e-10	-0.51812	5.71941e-08	-1.80007e-10	-0.534259
84987255	chr16:84987255:T:C	7.22242e-09	-1.80007e-10	-1.21209	2.93104e-08	-1.80007e-10	-1.20277
84987308	chr16:84987308:C:T	6.55317e-09	-1.80007e-10	-1.30933	2.64628e-08	-1.80007e-10	-1.30497
84987368	chr16:84987368:T:C	2.78042e-09	-1.40047	-0.766209	2.11488e-08	-0.772794	-0.756335
84987799	chr16:84987799:A:C	1.00759e-08	-1.80007e-10	-0.879129	4.07271e-08	-1.80007e-10	-0.873816
84987889	chr16:84987889:A:G	1.51774e-08	-1.80007e-10	-0.469469	5.99147e-08	-1.80007e-10	-0.487788
84987928	chr16:84987928:G:A	4.51282e-08	-1.80007e-10	0.620228	1.75128e-07	-1.80007e-10	0.584806
84990249	chr16:84990249:C:T	1.6413e-09	-1.78231	-0.911477	6.1401e-09	-1.7508	-1.01507
84990925	chr16:84990925:G:A	7.83686e-09	-1.80007e-10	-1.13044	3.18543e-08	-1.80007e-10	-1.11954
84990949	chr16:84990949:C:T	8.87528e-09	-1.80007e-10	-1.00601	3.53936e-08	-1.80007e-10	-1.01418
84990972	chr16:84990972:CT:C	6.79161e-09	-1.80007e-10	-1.27359	2.75011e-08	-1.80007e-10	-1.26648
84991415	chr16:84991415:A:G	5.48936e-09	-1.48647	-4.46292e-10	2.81894e-08	-1.24176	-4.46292e-10
84992039	chr16:84992039:G:T	9.47968e-09	-1.80007e-10	-0.940129	3.88289e-08	-1.80007e-10	-0.921545
84992197	chr16:84992197:G:A	1.10059e-08	-1.80007e-10	-0.790846	4.51995e-08	-1.80007e-10	-0.769625
84992296	chr16:84992296:G:A	2.61904e-08	1.41861	-1.34249	1.43385e-07	1.69702	-1.31219
84992647	chr16:84992647:A:C	2.93493e-08	0.18999	-4.46292e-10	5.99915e-08	-0.486506	-4.46292e-10
84992655	chr16:84992655:T:G	2.84874e-08	1.61993	-1.45974	1.52059e-07	1.90867	-1.46511
84992661	chr16:84992661:G:A	6.75285e-09	-1.80007e-10	-1.27932	2.70574e-08	-1.80007e-10	-1.28275
84992671	chr16:84992671:G:A	8.6301e-09	-1.80007e-10	-1.03402	3.53706e-08	-1.80007e-10	-1.01483
84992895	chr16:84992895:A:T	1.25296e-08	-1.80007e-10	-0.661182	4.94039e-08	-1.80007e-10	-0.680681
84992944	chr16:84992944:G:A	7.20372e-09	-1.80007e-10	-1.21468	2.8548e-08	-1.80007e-10	-1.22912
84993479	chr16:84993479:TG:T	3.04199e-09	-0.759674	-1.31709	7.12547e-09	-1.28609	-1.33095
84993519	chr16:84993519:A:G	1.38312e-09	-1.49776	-1.36718	4.31235e-09	-1.7357	-1.38353
84993781	chr16:84993781:C:G	1.38029e-08	-1.80007e-10	-0.564403	5.44087e-08	-1.80007e-10	-0.584185
84994043	chr16:84994043:C:G	1.15826e-09	-1.57515	-1.46722	7.3522e-09	-1.1193	-1.46641
84994087	chr16:84994087:C:T	6.26198e-09	-1.80007e-10	-1.35478	2.54773e-08	-1.80007e-10	-1.34292
84994356	chr16:84994356:T:C	5.3193e-09	-0.235316	-1.28262	1.11291e-08	-0.914582	-1.25657
84994638	chr16:84994638:C:A	7.15938e-09	-1.80007e-10	-1.22086	2.89846e-08	-1.80007e-10	-1.21394
84994680	chr16:84994680:G:C	6.49123e-09	-1.80007e-10	-1.31883	2.58191e-08	-1.80007e-10	-1.3296
84994746	chr16:84994746:T:C	1.33765e-09	-1.43369	-1.46467	9.28705e-09	-0.885642	-1.46645
84995078	chr16:84995078:T:C	3.96843e-09	-0.717032	-1.09388	7.11285e-09	-1.47989	-1.13891
84995168	chr16:84995168:C:T	9.71854e-10	-1.75138	-1.46645	5.52617e-09	-1.42064	-1.45057
84995553	chr16:84995553:G:C	9.01782e-09	-1.80007e-10	-0.990077	3.81002e-08	-1.80007e-10	-0.940491
84995587	chr16:84995587:T:C	1.48863e-08	-1.80007e-10	-0.488839	5.93407e-08	-1.80007e-10	-0.497414
84995647	chr16:84995647:C:A	9.76493e-10	-1.74598	-1.46708	5.57699e-09	-1.40819	-1.45387
84995746	chr16:84995746:G:A	6.84793e-09	-1.80007e-10	-1.26533	2.71611e-08	-1.80007e-10	-1.27892
84996255	chr16:84996255:T:A	6.67109e-09	-1.80007e-10	-1.2915	2.64374e-08	-1.80007e-10	-1.30593
84996389	chr16:84996389:C:A	2.0421e-08	0.889007	-1.06172	1.21329e-07	1.24233	-1.02454
84996560	chr16:84996560:G:A	9.45382e-09	0.459406	-1.40227	2.79216e-08	0.136776	-1.38808
84996794	chr16:84996794:T:C	9.36236e-10	-1.78985	-1.46531	4.76771e-09	-1.55446	-1.46439
84997080	chr16:84997080:A:T	4.67899e-09	-0.998757	-0.647441	1.12105e-08	-1.482	-0.681864
84997629	chr16:84997629:T:C	5.29956e-09	-0.943858	-0.577798	1.73007e-08	-1.10955	-0.620415
84997669	chr16:84997669:C:T	1.86442e-09	-1.09957	-1.46675	4.83909e-09	-1.5385	-1.46548
84997775	chr16:84997775:C:G	3.16198e-08	-1.80007e-10	0.264503	1.3041e-07	-1.80007e-10	0.28997
84998142	chr16:84998142:C:T	9.32804e-10	-1.79243	-1.46641	4.15053e-09	-1.70633	-1.45114
84998602	chr16:84998602:C:T	6.46906e-09	-1.80007e-10	-1.32225	2.56571e-08	-1.80007e-10	-1.33589
84998796	chr16:84998796:C:T	2.73005e-08	1.4716	-1.35397	1.50894e-07	1.75953	-1.32366
84998824	chr16:84998824:G:A	6.61059e-09	-1.80007e-10	-1.30061	2.63001e-08	-1.80007e-10	-1.31114
84998888	chr16:84998888:G:A	4.02353e-09	-1.79712	-4.46292e-10	1.61447e-08	-1.79912	-4.46292e-10
84999211	chr16:84999211:C:T	1.4832e-09	-1.54279	-1.25229	5.63228e-09	-1.66475	-1.18744
84999348	chr16:84999348:A:T	6.20395e-09	-0.864356	-0.499737	1.41239e-08	-1.3963	-0.53654
84999749	chr16:84999749:C:T	6.55357e-09	-1.80007e-10	-1.30927	2.59822e-08	-1.80007e-10	-1.3233
84999794	chr16:84999794:T:C	2.33283e-09	-0.947027	-1.39517	5.73501e-09	-1.43153	-1.40259
85000013	chr16:85000013:G:A	5.79825e-09	-1.80007e-10	-1.43172	2.35552e-08	-1.80007e-10	-1.42136
85000073	chr16:85000073:G:A	2.51405e-09	-0.889154	-1.37823	6.09967e-09	-1.38602	-1.38646
85000317	chr16:85000317:G:A	6.6815e-09	-1.80007e-10	-1.28994	2.65511e-08	-1.80007e-10	-1.30164
85000327	chr16:85000327:G:A	4.02832e-09	-1.79593	-4.46292e-10	1.61441e-08	-1.79916	-4.46292e-10
85000597	chr16:85000597:G:A	2.35699e-09	-0.969969	-1.36192	5.8654e-09	-1.44051	-1.37113
85000672	chr16:85000672:T:A	5.80505e-09	-0.916813	-0.513738	1.34608e-08	-1.43002	-0.550908
85000758	chr16:85000758:G:A	6.41758e-09	-1.80007e-10	-1.33024	2.59634e-08	-1.80007e-10	-1.32402
85000783	chr16:85000783:G:A	1.20521e-08	-1.80007e-10	-0.700045	4.90842e-08	-1.80007e-10	-0.687172
85000819	chr16:85000819:C:T	1.74569e-08	-1.80007e-10	-0.329542	6.862e-08	-1.80007e-10	-0.352126
85001060	chr16:85001060:G:C	1.12526e-09	-1.68462	-1.38664	5.55757e-09	-1.45088	-1.41467
85001203	chr16:85001203:C:G	9.44148e-10	-1.79859	-1.44816	4.71157e-09	-1.61955	-1.41114
85001368	chr16:85001368:A:G	9.51779e-10	-1.77357	-1.46513	5.17632e-09	-1.49155	-1.44506
85001505	chr16:85001505:A:C	1.01203e-08	-1.80007e-10	-0.874733	4.15924e-08	-1.80007e-10	-0.852792
85001656	chr16:85001656:T:C	4.54266e-09	-1.67577	-4.46292e-10	2.12966e-08	-1.52216	-4.46292e-10
85001766	chr16:85001766:G:A	6.63075e-09	0.0286111	-1.32617	1.30269e-08	-0.711709	-1.30198
85001806	chr16:85001806:A:G	4.37824e-09	-0.385614	-1.32702	6.60915e-09	-1.3247	-1.36756
85001883	chr16:85001883:C:T	6.63531e-09	-1.80007e-10	-1.29687	2.62991e-08	-1.80007e-10	-1.31118
85002015	chr16:85002015:A:G	6.83575e-09	-1.26711	-4.46292e-10	2.38253e-08	-1.40996	-4.46292e-10
85002097	chr16:85002097:T:C	1.53901e-08	0.858419	-1.31397	4.13174e-08	0.448986	-1.30841
85002111	chr16:85002111:G:A	1.59511e-08	-1.80007e-10	-0.419753	6.5059e-08	-1.80007e-10	-0.405415
85002269	chr16:85002269:G:A	2.52373e-09	-1.7881	-0.475437	1.04836e-08	-1.77559	-0.455308
85002407	chr16:85002407:A:G	1.95783e-09	-1.55195	-0.965493	8.79418e-09	-1.384	-1.02262
85002485	chr16:85002485:G:A	5.31945e-09	-1.51791	-4.46292e-10	2.67209e-08	-1.29526	-4.46292e-10
85002515	chr16:85002515:T:C	2.0985e-08	0.904821	-1.05029	5.55329e-08	0.482	-1.04573
85002766	chr16:85002766:T:A	2.26503e-09	-0.998615	-1.37308	1.3135e-08	-0.602722	-1.40271
85002852	chr16:85002852:G:A	2.28365e-08	0.91837	-0.97929	6.06545e-08	0.498778	-0.974293
85003042	chr16:85003042:T:G	5.73009e-08	-1.80007e-10	0.859037	2.22974e-07	-1.80007e-10	0.826344
85003404	chr16:85003404:C:T	1.65362e-08	1.08337	-1.4671	4.32664e-08	0.653572	-1.4669
85003692	chr16:85003692:A:C	1.2736e-09	-1.66869	-1.27875	4.45785e-09	-1.73806	-1.34798
85003780	chr16:85003780:C:T	5.66194e-09	-1.45551	-4.46292e-10	3.1312e-08	-1.13671	-4.46292e-10
85003886	chr16:85003886:C:G	5.93864e-09	-1.4078	-4.46292e-10	3.34015e-08	-1.07211	-4.46292e-10
85003949	chr16:85003949:G:A	1.04733e-08	-1.80007e-10	-0.840451	4.36508e-08	-1.80007e-10	-0.804489
85004067	chr16:85004067:T:C	6.8826e-08	2.05735	-1.01505	1.09807e-07	1.19642	-1.07841
85004459	chr16:85004459:G:A	2.07316e-09	-1.73511	-0.725095	7.28729e-09	-1.7733	-0.821278
85004494	chr16:85004494:A:G	1.50284e-09	-1.69545	-1.08647	5.30081e-09	-1.784	-1.12885
85004721	chr16:85004721:G:T	7.9611e-09	-1.80007e-10	-1.11471	3.20396e-08	-1.80007e-10	-1.11374
85004766	chr16:85004766:G:C	1.51477e-08	0.985085	-1.45651	4.00374e-08	0.567224	-1.45812
85004901	chr16:85004901:A:T	1.16712e-09	-1.6433	-1.39144	6.97535e-09	-1.24376	-1.39456
85005342	chr16:85005342:C:T	5.14473e-09	-1.04307	-0.508234	1.24447e-08	-1.5127	-0.546716
85005362	chr16:85005362:C:G	6.95101e-09	-1.80007e-10	-1.25039	2.75183e-08	-1.80007e-10	-1.26586
85005461	chr16:85005461:G:A	1.99473e-09	-1.65503	-0.84374	7.16122e-09	-1.72312	-0.888906
85005628	chr16:85005628:A:G	1.32938e-08	-0.601978	-4.46292e-10	4.25695e-08	-0.829571	-4.46292e-10
85005631	chr16:85005631:C:T	3.61575e-08	1.16177	-0.76316	8.30459e-08	0.649141	-0.810457
85006126	chr16:85006126:G:A	3.14482e-09	-1.2917	-0.751825	9.63758e-09	-1.6323	-0.682743
85006202	chr16:85006202:T:A	6.90181e-09	-1.80007e-10	-1.2575	2.70793e-08	-1.80007e-10	-1.28194
85006575	chr16:85006575:G:A	1.28801e-08	0.823311	-1.45691	3.46338e-08	0.422172	-1.45805
85006653	chr16:85006653:T:C	3.22673e-09	-1.24274	-0.77507	8.50517e-09	-1.62805	-0.811983
85006721	chr16:85006721:C:T	1.39411e-08	0.908191	-1.46263	3.71812e-08	0.498528	-1.46343
85007076	chr16:85007076:T:C	3.10945e-09	-1.09931	-0.955528	1.53646e-08	-0.854502	-0.994139
85007127	chr16:85007127:C:T	2.62498e-09	-1.32901	-0.895192	7.2487e-09	-1.67215	-0.92774
85007150	chr16:85007150:A:G	2.57789e-09	-1.30078	-0.941525	7.03557e-09	-1.65693	-0.972797
85007257	chr16:85007257:CTACAAAAA:C	8.07731e-09	-1.80007e-10	-1.10022	3.1823e-08	-1.80007e-10	-1.12052
85007323	chr16:85007323:T:C	6.4208e-09	-1.80007e-10	-1.32974	2.59735e-08	-1.80007e-10	-1.32363
85007392	chr16:85007392:C:T	5.59514e-09	-1.80007e-10	-1.46738	2.25313e-08	-1.80007e-10	-1.4658
85007492	chr16:85007492:A:C	5.55994e-09	-1.47369	-4.46292e-10	1.9891e-08	-1.59044	-4.46292e-10
85007625	chr16:85007625:G:A	2.891e-09	-1.25409	-0.873582	7.70509e-09	-1.63236	-0.906465
85007653	chr16:85007653:A:G	1.43142e-08	0.937808	-1.46583	3.81698e-08	0.527759	-1.46642
85007910	chr16:85007910:C:T	3.70091e-08	1.28246	-0.860579	8.48315e-08	0.762509	-0.902553
85008008	chr16:85008008:A:G	2.67321e-09	-1.26926	-0.936743	7.18731e-09	-1.64031	-0.968079
85008060	chr16:85008060:G:A	9.54237e-10	-1.78657	-1.44955	5.07974e-09	-1.54299	-1.41246
85008162	chr16:85008162:A:T	1.27524e-08	0.818181	-1.46174	3.5427e-08	0.450875	-1.46411
85008432	chr16:85008432:C:G	5.72066e-07	3.15998	-4.46292e-10	2.45845e-07	0.923993	-4.46292e-10
85008487	chr16:85008487:G:C	5.71842e-09	-1.80007e-10	-1.44559	2.28189e-08	-1.80007e-10	-1.45312
85008606	chr16:85008606:A:C	3.52894e-08	1.12723	-0.752927	2.14183e-07	1.48737	-0.701248
85008742	chr16:85008742:G:C	1.17062e-08	-1.80007e-10	-0.729162	5.02573e-08	-1.80007e-10	-0.663554
85008771	chr16:85008771:C:A	1.10005e-09	-1.63129	-1.46264	6.56303e-09	-1.23259	-1.46667
85008777	chr16:85008777:G:A	3.24683e-09	-1.12196	-0.889642	1.60432e-08	-0.863457	-0.941969
85008838	chr16:85008838:G:A	6.47934e-09	-1.80007e-10	-1.32066	2.62227e-08	-1.80007e-10	-1.31408
85008904	chr16:85008904:C:A	3.01449e-09	-1.20529	-0.880556	7.8674e-09	-1.6057	-0.912278
85009110	chr16:85009110:T:C	2.7369e-09	-1.23392	-0.948535	7.24848e-09	-1.62089	-0.979032
85009121	chr16:85009121:T:C	1.03251e-08	-1.80007e-10	-0.854707	4.16357e-08	-1.80007e-10	-0.851751
85009344	chr16:85009344:G:A	7.64804e-09	-1.80007e-10	-1.15483	3.1462e-08	-1.80007e-10	-1.13193
85009488	chr16:85009488:A:T	1.125e-08	-1.80007e-10	-0.768914	4.79858e-08	-1.80007e-10	-0.709805
85009516	chr16:85009516:C:T	1.31727e-08	0.847276	-1.45841	3.64058e-08	0.475494	-1.46148
85009551	chr16:85009551:GTCT:G	1.05309e-08	-1.80007e-10	-0.834966	4.34324e-08	-1.80007e-10	-0.809505
85009749	chr16:85009749:C:A	6.63794e-09	-1.80007e-10	-1.29648	2.63551e-08	-1.80007e-10	-1.30905
85010170	chr16:85010170:C:T	2.91382e-08	1.64409	-1.46132	7.8292e-08	1.24265	-1.46292
85010336	chr16:85010336:C:T	2.77709e-08	1.59195	-1.45724	7.4822e-08	1.19364	-1.45924
85010381	chr16:85010381:A:G	6.92537e-09	-1.80007e-10	-1.25409	2.86837e-08	-1.80007e-10	-1.22438
85010683	chr16:85010683:TCTAA:T	2.75918e-08	1.55995	-1.43171	7.42021e-08	1.1549	-1.42882
85010818	chr16:85010818:A:C	3.50052e-08	1.77717	-1.41095	9.36131e-08	1.37461	-1.41615
85011055	chr16:85011055:G:A	3.25448e-08	1.75921	-1.46588	8.61937e-08	1.34228	-1.46639
85011068	chr16:85011068:T:C	2.11049e-09	-0.984495	-1.45787	5.20501e-09	-1.47673	-1.45435
85011201	chr16:85011201:C:T	2.37294e-09	-1.76782	-0.55733	9.99213e-09	-1.7378	-0.541116
85011402	chr16:85011402:T:C	1.04808e-09	-1.78373	-1.35859	4.32775e-09	-1.79887	-1.3168
85011450	chr16:85011450:G:A	1.0484e-09	-1.7843	-1.35771	4.32665e-09	-1.79894	-1.31698
85011497	chr16:85011497:G:A	1.25986e-09	-1.58262	-1.37566	7.61954e-09	-1.20172	-1.34827
85011617	chr16:85011617:G:C	2.70313e-08	-1.80007e-10	0.107714	1.11239e-07	-1.80007e-10	0.130973
85011658	chr16:85011658:A:G	5.69323e-09	-1.80007e-10	-1.45	2.28413e-08	-1.80007e-10	-1.45214
85012107	chr16:85012107:C:A	5.85694e-09	-1.80007e-10	-1.42165	2.33147e-08	-1.80007e-10	-1.43163
85012128	chr16:85012128:C:T	9.50511e-10	-1.7777	-1.46234	3.80327e-09	-1.79805	-1.4468
85012411	chr16:85012411:A:T	5.8567e-09	-1.80007e-10	-1.42169	2.37325e-08	-1.80007e-10	-1.41386
85012626	chr16:85012626:A:G	1.00541e-09	-1.7921	-1.39179	4.15911e-09	-1.79907	-1.35634
85012696	chr16:85012696:G:A	1.43105e-08	-1.80007e-10	-0.528284	5.7966e-08	-1.80007e-10	-0.520853
85012852	chr16:85012852:G:A	1.12866e-09	-1.60182	-1.46643	7.46177e-09	-1.10819	-1.46273
85012875	chr16:85012875:C:G	1.80674e-09	-1.14144	-1.45631	4.72063e-09	-1.5764	-1.45237
85013039	chr16:85013039:C:G	5.77765e-09	-1.80007e-10	-1.43528	2.30633e-08	-1.80007e-10	-1.44247
85013163	chr16:85013163:T:C	5.6115e-09	-1.80007e-10	-1.46446	2.26562e-08	-1.80007e-10	-1.46028
85013443	chr16:85013443:A:G	2.19932e-08	-1.80007e-10	-0.0985481	8.59635e-08	-1.80007e-10	-0.126787
85013534	chr16:85013534:C:T	2.29361e-08	1.39805	-1.45462	5.98405e-08	0.965823	-1.45485
85013792	chr16:85013792:A:G	1.53158e-08	-1.80007e-10	-0.460395	5.97941e-08	-1.80007e-10	-0.489802
85013908	chr16:85013908:C:G	1.20416e-09	-1.67612	-1.32738	6.94579e-09	-1.25249	-1.39008
85013982	chr16:85013982:T:C	1.13457e-09	-1.68643	-1.3766	6.57849e-09	-1.27147	-1.42544
85014140	chr16:85014140:A:T	7.41396e-09	-1.80007e-10	-1.18591	2.9342e-08	-1.80007e-10	-1.20169
85014632	chr16:85014632:C:G	2.04902e-08	0.741814	-0.911148	1.21336e-07	1.08388	-0.866023
85014957	chr16:85014957:A:T	1.1675e-08	-1.80007e-10	-0.731826	4.61042e-08	-1.80007e-10	-0.749805
85015936	chr16:85015936:G:A	6.95816e-09	-1.80007e-10	-1.24936	2.85449e-08	-1.80007e-10	-1.22923
85016122	chr16:85016122:G:A	9.51562e-09	-1.80007e-10	-0.936345	3.74277e-08	-1.80007e-10	-0.9583
85016679	chr16:85016679:G:A	1.20384e-07	-1.80007e-10	1.60141	4.69391e-07	-1.80007e-10	1.57073
85016698	chr16:85016698:G:A	1.24723e-09	-1.53617	-1.43218	7.40258e-09	-1.12954	-1.44934
85016761	chr16:85016761:G:A	1.11659e-09	-1.67218	-1.40682	6.2779e-09	-1.33322	-1.41045
85017202	chr16:85017202:T:C	5.76858e-09	-1.80007e-10	-1.43685	2.36204e-08	-1.80007e-10	-1.4186
85017399	chr16:85017399:T:G	7.44194e-09	-1.80007e-10	-1.18215	3.00695e-08	-1.80007e-10	-1.1772
85017473	chr16:85017473:C:T	7.77767e-09	-1.80007e-10	-1.13802	3.03549e-08	-1.80007e-10	-1.16775
85017591	chr16:85017591:T:C	1.3532e-09	-1.4507	-1.4361	8.78125e-09	-0.949755	-1.45834
85017837	chr16:85017837:C:T	1.39315e-09	-1.45433	-1.40339	9.13702e-09	-0.98725	-1.38113
85017906	chr16:85017906:A:G	3.47004e-08	1.69978	-1.34231	8.91529e-08	1.25544	-1.34579
85017937	chr16:85017937:G:T	6.52129e-09	-1.80007e-10	-1.31421	2.63887e-08	-1.80007e-10	-1.30777
85018012	chr16:85018012:G:A	7.5352e-09	-1.80007e-10	-1.16969	2.99227e-08	-1.80007e-10	-1.18209
85018022	chr16:85018022:G:A	4.37655e-08	1.36763	-0.778062	1.06048e-07	0.897268	-0.814086
85018048	chr16:85018048:T:C	2.45568e-08	1.46856	-1.45685	3.92618e-08	0.555842	-1.4663
85018070	chr16:85018070:G:C	3.36837e-09	-0.685773	-1.28908	5.85373e-09	-1.46922	-1.34441
85018212	chr16:85018212:A:G	1.27526e-09	-1.64558	-1.30055	7.38583e-09	-1.28354	-1.2976
85018508	chr16:85018508:C:T	2.62579e-08	-1.65235	1.73104	8.3907e-08	-1.69448	1.54348
85018754	chr16:85018754:T:C	2.65592e-09	-1.73417	-0.478317	1.02151e-08	-1.78312	-0.473725
85018772	chr16:85018772:G:C	3.15353e-09	-1.62409	-0.416666	1.17324e-08	-1.71745	-0.400911
85018798	chr16:85018798:C:T	6.37363e-09	-1.80007e-10	-1.33711	2.52975e-08	-1.80007e-10	-1.35
85019276	chr16:85019276:C:G	3.04596e-09	-0.801889	-1.27357	6.77844e-09	-1.38071	-1.28625
85019419	chr16:85019419:AAAG:A	1.31923e-08	-1.80007e-10	-0.609644	5.34518e-08	-1.80007e-10	-0.601929
85019489	chr16:85019489:G:A	5.11517e-09	-1.55707	-4.46292e-10	2.49056e-08	-1.36562	-4.46292e-10
85019562	chr16:85019562:G:A	1.94358e-09	-1.69596	-0.828789	8.53226e-09	-1.5868	-0.850053
85020476	chr16:85020476:G:A	5.61872e-09	-1.80007e-10	-1.46318	2.25098e-08	-1.80007e-10	-1.46676
85020482	chr16:85020482:T:C	1.29676e-08	-0.626827	-4.46292e-10	5.49118e-08	-0.574982	-4.46292e-10
85020538	chr16:85020538:C:T	7.37325e-09	-1.80007e-10	-1.19142	3.07269e-08	-1.80007e-10	-1.15557
85020590	chr16:85020590:G:A	6.46092e-09	-1.80007e-10	-1.32351	2.55481e-08	-1.80007e-10	-1.34015
85020980	chr16:85020980:C:T	4.22899e-07	4.20986	-1.35201	1.81738e-06	4.29004	-1.3656
85021749	chr16:85021749:A:G	6.13669e-09	-1.80007e-10	-1.37499	2.46831e-08	-1.80007e-10	-1.37459
85021837	chr16:85021837:C:G	6.96098e-09	-1.24896	-4.46292e-10	3.8003e-08	-0.943044	-4.46292e-10
85021845	chr16:85021845:T:C	3.45163e-09	-1.35325	-0.597187	2.76525e-08	-0.4542	-0.806794
85021861	chr16:85021861:A:G	2.70056e-08	-1.80007e-10	0.106764	1.08761e-07	-1.80007e-10	0.108439
85022135	chr16:85022135:G:C	3.45411e-09	-1.3997	-0.550009	2.67123e-08	-0.698898	-0.596688
85022350	chr16:85022350:A:G	1.57903e-09	-1.35059	-1.38188	1.46244e-08	-0.478291	-1.41973
85022674	chr16:85022674:T:G	5.73439e-09	-1.80007e-10	-1.4428	2.29876e-08	-1.80007e-10	-1.44575
85022824	chr16:85022824:C:T	6.36705e-09	-1.80007e-10	-1.33814	2.52839e-08	-1.80007e-10	-1.35054
85023205	chr16:85023205:C:T	2.1663e-08	0.762372	-0.876046	1.29105e-07	1.12743	-0.847513
85023290	chr16:85023290:C:T	1.10404e-08	-1.80007e-10	-0.787715	4.54999e-08	-1.80007e-10	-0.763
85023447	chr16:85023447:A:G	1.34861e-09	-1.42429	-1.46591	7.3887e-09	-1.11361	-1.46715
85023567	chr16:85023567:T:A	1.28816e-08	-1.80007e-10	-0.633476	5.23227e-08	-1.80007e-10	-0.62328
85023601	chr16:85023601:C:T	2.1699e-09	-1.2501	-1.1645	1.77105e-08	-0.582863	-1.12369
85023809	chr16:85023809:G:A	6.32473e-09	-0.204071	-1.14074	5.60876e-08	0.651919	-1.20571
85024043	chr16:85024043:A:C	9.74169e-09	-1.80007e-10	-0.912865	3.95829e-08	-1.80007e-10	-0.902312
85024045	chr16:85024045:G:A	8.22679e-09	-1.80007e-10	-1.08188	3.35083e-08	-1.80007e-10	-1.06892
85024528	chr16:85024528:G:A	6.76441e-09	-1.2776	-4.46292e-10	3.49555e-08	-1.02663	-4.46292e-10
85024665	chr16:85024665:CTATCCAGAAACGACCCTCCTTGTTCTG:C	5.87687e-09	-1.80007e-10	-1.41826	2.34686e-08	-1.80007e-10	-1.42505
85025019	chr16:85025019:G:A	3.89401e-08	-1.80007e-10	0.472744	1.53782e-07	-1.80007e-10	0.454824
85025184	chr16:85025184:A:G	1.17775e-09	-1.56711	-1.45857	9.41111e-09	-0.872156	-1.46666
85025215	chr16:85025215:T:C	7.12562e-09	-1.80007e-10	-1.22558	2.94889e-08	-1.80007e-10	-1.19669
85025221	chr16:85025221:A:G	7.56955e-09	-1.80007e-10	-1.16515	3.17274e-08	-1.80007e-10	-1.12353
85025230	chr16:85025230:C:T	6.40903e-09	-1.80007e-10	-1.33157	2.53888e-08	-1.80007e-10	-1.3464
85025241	chr16:85025241:G:A	5.73429e-09	-1.80007e-10	-1.44282	2.30258e-08	-1.80007e-10	-1.4441
85025272	chr16:85025272:A:G	5.6169e-09	-1.80007e-10	-1.4635	2.25367e-08	-1.80007e-10	-1.46557
85025371	chr16:85025371:T:C	8.2485e-09	-1.07925	-4.46292e-10	4.28583e-08	-0.822811	-4.46292e-10
85025496	chr16:85025496:C:T	2.50743e-09	-0.826317	-1.4437	9.7133e-09	-0.868148	-1.43907
85025537	chr16:85025537:G:A	1.52873e-08	0.458425	-0.920682	8.1789e-08	0.718483	-0.895051
85025787	chr16:85025787:C:A	8.56036e-09	-1.80007e-10	-1.04214	3.27082e-08	-1.80007e-10	-1.09309
85026113	chr16:85026113:G:A	5.7187e-09	-1.80007e-10	-1.44554	2.32995e-08	-1.80007e-10	-1.43228
85026859	chr16:85026859:G:T	8.96889e-08	2.28068	-0.973611	1.69716e-07	1.55884	-1.00543
85027714	chr16:85027714:A:C	9.8017e-08	-1.80007e-10	1.39586	3.8792e-07	-1.80007e-10	1.38009
85027946	chr16:85027946:C:G	3.48272e-08	1.58087	-1.21975	7.65918e-08	0.994877	-1.2371
85028119	chr16:85028119:A:C	2.70823e-08	1.48646	-1.37685	6.05579e-08	0.910888	-1.388
85028797	chr16:85028797:G:A	5.68207e-09	-1.80007e-10	-1.45196	2.27029e-08	-1.80007e-10	-1.45822
85029431	chr16:85029431:T:G	9.75649e-09	-0.349738	-0.561609	4.97268e-08	-0.144608	-0.529558
85029869	chr16:85029869:G:A	7.84347e-09	-1.80007e-10	-1.1296	3.15951e-08	-1.80007e-10	-1.12771
85030103	chr16:85030103:G:A	2.07925e-08	0.101541	-0.25623	1.02037e-07	0.221867	-0.177246
85030534	chr16:85030534:G:C	5.99772e-09	-1.80007e-10	-1.3979	2.44334e-08	-1.80007e-10	-1.38476
85030550	chr16:85030550:C:T	1.15974e-08	-1.80007e-10	-0.738495	4.58004e-08	-1.80007e-10	-0.756418
85030640	chr16:85030640:A:G	1.20411e-08	-0.700957	-4.46292e-10	4.17001e-08	-0.850207	-4.46292e-10
85030688	chr16:85030688:G:A	4.00814e-08	1.65945	-1.15782	8.73782e-08	1.06489	-1.17536
85030709	chr16:85030709:A:C	1.18867e-09	-1.79509	-1.22136	4.70126e-09	-1.79566	-1.23722
85031138	chr16:85031138:G:A	1.19447e-08	-1.80007e-10	-0.708995	4.71248e-08	-1.80007e-10	-0.727911
85031323	chr16:85031323:A:C	7.13694e-09	-1.80007e-10	-1.22399	2.93437e-08	-1.80007e-10	-1.20163
85031816	chr16:85031816:C:G	5.65214e-09	-1.80007e-10	-1.45724	2.28197e-08	-1.80007e-10	-1.45308
85031882	chr16:85031882:G:C	1.75815e-08	-0.308733	-0.0137009	8.9767e-08	-0.100919	0.0174265
85031898	chr16:85031898:G:C	1.55106e-09	-1.70973	-1.04061	6.03313e-09	-1.70067	-1.08278
85031903	chr16:85031903:G:A	1.33364e-09	-1.73735	-1.16402	5.209e-09	-1.73011	-1.20021
85032039	chr16:85032039:A:G	7.57487e-08	-1.80007e-10	1.13814	3.02207e-07	-1.80007e-10	1.1304
85032473	chr16:85032473:C:G	3.20596e-09	-0.930112	-1.09416	1.5058e-08	-0.800378	-1.06842
85032544	chr16:85032544:G:A	3.08205e-09	-1.7814	-0.282285	1.16579e-08	-1.77833	-0.346389
85032552	chr16:85032552:C:T	2.79596e-09	-0.747596	-1.41351	1.19241e-08	-0.687335	-1.41481
85032556	chr16:85032556:T:G	5.73763e-09	-1.80007e-10	-1.44223	2.30859e-08	-1.80007e-10	-1.44149
85032690	chr16:85032690:G:A	4.58238e-08	1.80493	-1.16941	9.89207e-08	1.20122	-1.18762
85033148	chr16:85033148:A:G	5.9958e-09	-1.80007e-10	-1.39822	2.41435e-08	-1.80007e-10	-1.3967
85033537	chr16:85033537:C:A	1.21598e-09	-1.77445	-1.21928	4.66726e-09	-1.77766	-1.26248
85034088	chr16:85034088:A:T	1.05498e-08	-1.80007e-10	-0.833177	4.15688e-08	-1.80007e-10	-0.853361
85034291	chr16:85034291:A:T	6.19224e-09	-1.80007e-10	-1.36598	2.43266e-08	-1.80007e-10	-1.38914
85034374	chr16:85034374:C:G	7.34437e-09	-1.80007e-10	-1.19535	3.06594e-08	-1.80007e-10	-1.15777
85034389	chr16:85034389:G:A	1.31413e-09	-1.48566	-1.43044	9.50249e-09	-0.867557	-1.4616
85034390	chr16:85034390:C:T	2.55965e-07	2.35576	-4.46292e-10	4.85926e-07	1.60535	-4.46292e-10
85034805	chr16:85034805:G:A	1.07252e-09	-1.75459	-1.36468	4.1895e-09	-1.76585	-1.38227
85034813	chr16:85034813:G:C	6.95341e-09	-0.494728	-0.755318	3.4107e-08	-0.307551	-0.743656
85035156	chr16:85035156:A:G	9.49874e-10	-1.78786	-1.45285	3.81832e-09	-1.78044	-1.46046
85035404	chr16:85035404:C:T	5.73811e-09	-1.80007e-10	-1.44215	2.30914e-08	-1.80007e-10	-1.44125
85035443	chr16:85035443:G:C	1.33435e-08	-0.11455	-0.483698	6.97851e-08	0.118526	-0.453816
85035621	chr16:85035621:G:C	3.10791e-09	-1.75348	-0.301847	1.18222e-08	-1.75051	-0.360218
85035717	chr16:85035717:G:A	1.76017e-09	-1.76346	-0.860404	6.94188e-09	-1.75512	-0.888017
85035754	chr16:85035754:G:A	8.86774e-09	-1.80007e-10	-1.00686	3.7172e-08	-1.80007e-10	-0.965153
85036324	chr16:85036324:C:T	5.90733e-09	-1.80007e-10	-1.41309	2.40066e-08	-1.80007e-10	-1.40238
85036387	chr16:85036387:G:A	6.82254e-09	-1.80007e-10	-1.26905	2.78671e-08	-1.80007e-10	-1.25326
85036771	chr16:85036771:C:T	1.30544e-09	-1.71446	-1.20827	4.96816e-09	-1.7466	-1.23106
85037043	chr16:85037043:T:C	6.84195e-09	-1.80007e-10	-1.26621	2.79658e-08	-1.80007e-10	-1.24973
85037061	chr16:85037061:A:G	6.50509e-08	-1.80007e-10	0.985891	2.81463e-07	-1.80007e-10	1.05929
85037087	chr16:85037087:A:T	1.59357e-09	-1.65657	-1.06674	6.33246e-09	-1.63017	-1.10485
85037520	chr16:85037520:A:G	9.5488e-10	-1.7681	-1.46735	3.83901e-09	-1.77108	-1.46442
85037881	chr16:85037881:A:G	1.29829e-08	-1.80007e-10	-0.625648	5.38761e-08	-1.80007e-10	-0.594023
85038504	chr16:85038504:C:G	5.84953e-09	-1.80007e-10	-1.42292	2.37396e-08	-1.80007e-10	-1.41357
85038557	chr16:85038557:A:G	6.31931e-08	-1.80007e-10	0.956915	2.60407e-07	-1.80007e-10	0.981536
85038620	chr16:85038620:A:G	1.06614e-08	-1.80007e-10	-0.822652	4.19672e-08	-1.80007e-10	-0.843821
85038741	chr16:85038741:T:C	1.65526e-08	0.152827	-0.535564	8.89437e-08	0.411922	-0.504629
85038763	chr16:85038763:T:C	2.50994e-09	-0.803626	-1.46539	8.56636e-09	-0.975941	-1.45693
85039105	chr16:85039105:C:T	5.67832e-09	-1.80007e-10	-1.45262	2.28073e-08	-1.80007e-10	-1.45363
85039190	chr16:85039190:C:T	6.45723e-09	-1.80007e-10	-1.32408	2.62724e-08	-1.80007e-10	-1.31219
85039535	chr16:85039535:T:C	2.66597e-09	-0.760607	-1.4481	9.12559e-09	-0.939098	-1.43053
85039596	chr16:85039596:C:T	6.07748e-09	-1.80007e-10	-1.38469	2.42385e-08	-1.80007e-10	-1.39277
85039701	chr16:85039701:G:A	1.53482e-09	-1.68766	-1.07321	5.81482e-09	-1.71049	-1.10981
85039721	chr16:85039721:C:T	1.01213e-09	-1.79193	-1.38529	4.15131e-09	-1.79629	-1.36099
85039775	chr16:85039775:A:G	1.02215e-08	-1.80007e-10	-0.86479	4.02383e-08	-1.80007e-10	-0.88589
85039893	chr16:85039893:G:A	5.62207e-09	-1.80007e-10	-1.46258	2.25588e-08	-1.80007e-10	-1.46458
85040295	chr16:85040295:A:T	1.26632e-08	-1.80007e-10	-0.650579	4.90736e-08	-1.80007e-10	-0.687389
85040446	chr16:85040446:C:G	5.75445e-09	-1.80007e-10	-1.43931	2.34045e-08	-1.80007e-10	-1.42778
85040808	chr16:85040808:T:C	3.68346e-09	-0.44215	-1.44328	1.2336e-08	-0.645347	-1.42284
85040909	chr16:85040909:G:A	5.70312e-09	-1.80007e-10	-1.44827	2.29282e-08	-1.80007e-10	-1.44834
85041529	chr16:85041529:A:G	9.84117e-10	-1.77307	-1.43222	3.84939e-09	-1.78706	-1.44573
85041613	chr16:85041613:T:C	8.13224e-09	-1.80007e-10	-1.09344	3.20481e-08	-1.80007e-10	-1.11347
85041774	chr16:85041774:T:G	5.80063e-09	-1.80007e-10	-1.43131	2.3209e-08	-1.80007e-10	-1.43617
85042138	chr16:85042138:C:T	3.71709e-09	-0.409469	-1.46687	1.47163e-08	-0.424898	-1.46686
85042168	chr16:85042168:A:C	3.37147e-09	-0.519392	-1.45454	1.33449e-08	-0.53622	-1.45335
85042210	chr16:85042210:C:T	1.12309e-08	-1.80007e-10	-0.770607	4.51422e-08	-1.80007e-10	-0.770892
85042298	chr16:85042298:T:A	6.41538e-09	-1.80007e-10	-1.33058	2.58144e-08	-1.80007e-10	-1.32978
85042310	chr16:85042310:C:G	5.61567e-09	-1.80007e-10	-1.46372	2.26352e-08	-1.80007e-10	-1.4612
85042343	chr16:85042343:C:T	1.16051e-08	-1.80007e-10	-0.737839	4.5684e-08	-1.80007e-10	-0.758963
85042655	chr16:85042655:C:T	8.2147e-09	0.338133	-1.42149	1.15308e-08	-0.720901	-1.41478
85042831	chr16:85042831:G:A	1.18206e-08	-1.80007e-10	-0.719434	4.75119e-08	-1.80007e-10	-0.719729
85042839	chr16:85042839:G:A	1.42025e-09	-1.7963	-1.04215	5.55903e-09	-1.79626	-1.06902
85043590	chr16:85043590:C:T	1.35539e-09	-1.7394	-1.14579	5.18315e-09	-1.74939	-1.1859
85043633	chr16:85043633:G:C	8.61579e-09	-1.80007e-10	-1.03568	3.56566e-08	-1.80007e-10	-1.00678
85043789	chr16:85043789:C:T	5.8007e-09	-0.07824	-1.35306	1.79328e-08	-0.317638	-1.37644
85043794	chr16:85043794:A:T	4.05117e-09	-1.79027	-4.46292e-10	1.65626e-08	-1.77356	-4.46292e-10
85044220	chr16:85044220:T:C	7.80666e-09	-1.1343	-4.46292e-10	3.73915e-08	-0.959266	-4.46292e-10
85044320	chr16:85044320:CCT:C	1.08967e-08	-1.80007e-10	-0.800823	4.27856e-08	-1.80007e-10	-0.824508
85044347	chr16:85044347:A:G	1.05829e-08	-1.80007e-10	-0.830039	4.15841e-08	-1.80007e-10	-0.852991
85044539	chr16:85044539:G:A	6.78501e-08	2.32927	-1.30125	1.34477e-07	1.63159	-1.31091
85045975	chr16:85045975:C:T	7.18156e-09	-1.80007e-10	-1.21776	2.96952e-08	-1.80007e-10	-1.18972
85046151	chr16:85046151:G:A	1.88512e-08	-1.80007e-10	-0.252706	8.00954e-08	-1.80007e-10	-0.197492
85046170	chr16:85046170:G:A	1.59877e-07	1.88512	-4.46292e-10	3.30983e-07	1.22136	-4.46292e-10
85046207	chr16:85046207:A:G	1.55771e-08	0.0752715	-0.518749	8.37303e-08	0.334814	-0.487922
85046564	chr16:85046564:A:G	1.16098e-08	-1.80007e-10	-0.73743	4.55922e-08	-1.80007e-10	-0.760972
85046789	chr16:85046789:C:T	1.16014e-08	-1.80007e-10	-0.738155	4.55462e-08	-1.80007e-10	-0.761983
85046878	chr16:85046878:G:A	9.34347e-10	-1.79129	-1.4659	3.77916e-09	-1.79338	-1.45782
85046936	chr16:85046936:A:C	3.59908e-09	-0.460567	-1.44803	1.20892e-08	-0.659864	-1.42853
85046995	chr16:85046995:G:T	5.97602e-09	-1.80007e-10	-1.40152	2.38494e-08	-1.80007e-10	-1.40895
85047242	chr16:85047242:C:T	9.38685e-10	-1.78706	-1.4655	3.80108e-09	-1.78907	-1.45635
85047566	chr16:85047566:T:C	1.14589e-09	-1.65198	-1.40111	7.12863e-09	-1.1691	-1.44749
85047871	chr16:85047871:C:G	9.37715e-10	-1.78797	-1.46562	3.80091e-09	-1.78944	-1.45603
85048290	chr16:85048290:G:A	6.17941e-09	-1.36806	-4.46292e-10	2.24293e-08	-1.47034	-4.46292e-10
85048306	chr16:85048306:A:G	9.57737e-10	-1.76784	-1.46462	4.66316e-09	-1.5876	-1.45342
85048661	chr16:85048661:C:T	1.38859e-09	-1.48221	-1.37879	9.94888e-09	-0.848652	-1.4346
85048688	chr16:85048688:G:A	1.89447e-08	-1.80007e-10	-0.247753	8.13334e-08	-1.80007e-10	-0.182153
85048768	chr16:85048768:A:C	9.56096e-10	-1.76683	-1.46735	3.84963e-09	-1.76876	-1.46397
85049078	chr16:85049078:T:C	9.4374e-10	-1.79129	-1.4559	3.75364e-09	-1.79254	-1.46544
85049143	chr16:85049143:G:A	9.81841e-10	-1.77724	-1.43036	4.0401e-09	-1.78053	-1.40391
85049180	chr16:85049180:G:A	6.38617e-09	-1.80007e-10	-1.33514	2.5101e-08	-1.80007e-10	-1.3578
85049306	chr16:85049306:C:T	9.39359e-10	-1.78464	-1.4672	3.77716e-09	-1.78682	-1.46492
85049366	chr16:85049366:G:A	9.46377e-10	-1.77735	-1.46704	3.80112e-09	-1.78004	-1.46537
85049449	chr16:85049449:A:T	9.49799e-10	-1.7739	-1.46689	3.81259e-09	-1.77673	-1.46567
85049458	chr16:85049458:T:C	1.34647e-09	-1.6489	-1.2429	5.09611e-09	-1.67268	-1.27955
85049467	chr16:85049467:G:A	1.18298e-08	-1.80007e-10	-0.718654	4.64257e-08	-1.80007e-10	-0.742856
85049526	chr16:85049526:C:T	9.56334e-10	-1.76661	-1.46731	3.85269e-09	-1.7697	-1.46224
85049548	chr16:85049548:T:C	9.74016e-10	-1.7492	-1.46641	3.90193e-09	-1.75286	-1.46638
85049551	chr16:85049551:C:T	9.70665e-10	-1.75247	-1.46658	3.88954e-09	-1.75624	-1.46617
85049702	chr16:85049702:G:A	9.44938e-10	-1.78134	-1.46458	3.76564e-09	-1.78742	-1.46737
85050135	chr16:85050135:A:G	1.02254e-09	-1.78459	-1.3824	3.96944e-09	-1.78398	-1.4181
85050233	chr16:85050233:G:C	9.37164e-10	-1.79664	-1.45754	3.82051e-09	-1.79765	-1.44268
85050410	chr16:85050410:C:T	9.29879e-10	-1.79623	-1.46575	3.76954e-09	-1.79721	-1.45655
85050528	chr16:85050528:C:A	1.62494e-09	-1.63561	-1.0682	6.34298e-09	-1.59821	-1.13515
85050660	chr16:85050660:A:G	9.49542e-10	-1.79908	-1.44197	3.7606e-09	-1.79905	-1.45708
85050687	chr16:85050687:G:A	1.00977e-08	0.0198513	-0.89682	5.42756e-08	0.28328	-0.869916
85050784	chr16:85050784:G:A	1.08733e-08	0.026909	-0.829878	5.85268e-08	0.292705	-0.80393
85050896	chr16:85050896:C:T	5.70373e-09	-1.80007e-10	-1.44816	2.28125e-08	-1.80007e-10	-1.4534
85050967	chr16:85050967:G:T	1.04508e-07	2.92079	-1.4608	2.34225e-07	2.33727	-1.46169
85051204	chr16:85051204:G:A	3.37539e-08	-1.80007e-10	0.329816	1.47e-07	-1.80007e-10	0.409724
85051411	chr16:85051411:C:T	1.3842e-08	-1.80007e-10	-0.561575	5.39997e-08	-1.80007e-10	-0.59173
85051553	chr16:85051553:C:T	1.16213e-07	3.01467	-1.44853	2.61057e-07	2.43389	-1.44986
85051789	chr16:85051789:G:A	9.32453e-10	-1.79242	-1.46679	3.75425e-09	-1.79182	-1.466
85052193	chr16:85052193:G:A	1.94407e-09	-1.07524	-1.44926	8.38484e-09	-0.994182	-1.4601
85052304	chr16:85052304:A:G	1.05379e-09	-1.67026	-1.46663	7.24982e-09	-1.14946	-1.45028
85052349	chr16:85052349:G:A	9.446e-10	-1.79911	-1.44716	3.74623e-09	-1.799	-1.46096
85052540	chr16:85052540:A:C	5.59542e-09	-1.80007e-10	-1.46733	2.24981e-08	-1.80007e-10	-1.46728
85052613	chr16:85052613:C:T	5.66939e-09	-1.80007e-10	-1.4542	2.27891e-08	-1.80007e-10	-1.45443
85052630	chr16:85052630:C:T	9.32898e-10	-1.79877	-1.45997	3.80785e-09	-1.79855	-1.4451
85052726	chr16:85052726:C:T	5.65896e-09	-1.80007e-10	-1.45604	2.26793e-08	-1.80007e-10	-1.45926
85052832	chr16:85052832:A:G	6.92708e-09	-1.80007e-10	-1.25384	2.73475e-08	-1.80007e-10	-1.27209
85053280	chr16:85053280:A:G	1.43814e-08	0.212258	-0.735602	7.85838e-08	0.4936	-0.710144
85053608	chr16:85053608:C:A	1.20197e-08	-1.80007e-10	-0.702734	4.7057e-08	-1.80007e-10	-0.72935
85053704	chr16:85053704:T:A	9.90506e-09	0.558573	-1.45481	5.2835e-08	0.837197	-1.45073
85053811	chr16:85053811:G:A	2.01383e-09	-1.05371	-1.43553	8.13026e-09	-1.07291	-1.41221
85054191	chr16:85054191:T:A	6.86071e-09	-1.80007e-10	-1.26347	2.69239e-08	-1.80007e-10	-1.2877
85054383	chr16:85054383:C:T	2.1452e-09	-0.978203	-1.44784	8.80389e-09	-0.957729	-1.44779
85054563	chr16:85054563:G:A	2.48948e-09	-0.811005	-1.4662	1.02356e-08	-0.788744	-1.46609
85055063	chr16:85055063:C:T	8.85783e-09	-1.80007e-10	-1.00798	3.55853e-08	-1.80007e-10	-1.00878
85055936	chr16:85055936:G:T	8.81191e-09	-1.80007e-10	-1.01318	3.54226e-08	-1.80007e-10	-1.01336
85056061	chr16:85056061:C:T	8.22162e-09	-1.80007e-10	-1.08251	3.25125e-08	-1.80007e-10	-1.09909
85056072	chr16:85056072:C:A	1.91087e-09	-1.08866	-1.45306	7.79701e-09	-1.07417	-1.4528
85056078	chr16:85056078:A:G	9.50608e-10	-1.77315	-1.46679	3.82505e-09	-1.77314	-1.466
85056106	chr16:85056106:C:A	7.5983e-09	-1.80007e-10	-1.16136	3.02621e-08	-1.80007e-10	-1.17081
85056256	chr16:85056256:C:A	1.95487e-09	-1.0517	-1.46726	7.96736e-09	-1.03806	-1.4673
85056320	chr16:85056320:A:G	5.76501e-09	-1.80007e-10	-1.43747	2.33484e-08	-1.80007e-10	-1.43018
85056472	chr16:85056472:C:T	6.19255e-09	-1.80007e-10	-1.36593	2.46466e-08	-1.80007e-10	-1.37607
85056521	chr16:85056521:C:G	6.29098e-09	-1.80007e-10	-1.35016	2.50199e-08	-1.80007e-10	-1.36104
85056588	chr16:85056588:T:C	1.40214e-08	-1.80007e-10	-0.548698	5.41681e-08	-1.80007e-10	-0.588617
85056589	chr16:85056589:C:G	3.24266e-08	1.6594	-1.3697	1.3963e-07	1.69317	-1.33489
85056597	chr16:85056597:C:T	2.50804e-09	-0.946581	-1.3232	9.9647e-09	-0.951269	-1.33039
85056623	chr16:85056623:G:A	2.72155e-09	-0.792181	-1.3959	1.09854e-08	-0.781082	-1.40306
85056651	chr16:85056651:C:T	2.63115e-09	-0.837539	-1.38432	1.08014e-08	-0.849203	-1.35183
85056701	chr16:85056701:G:A	9.4437e-10	-1.77929	-1.46723	3.80723e-09	-1.77876	-1.46505
85056751	chr16:85056751:A:G	2.18754e-09	-0.971901	-1.4346	7.6937e-09	-1.08492	-1.45539
85056770	chr16:85056770:G:A	1.65262e-07	3.30462	-1.38637	3.62248e-07	2.70167	-1.39005
85056853	chr16:85056853:T:A	1.23583e-09	-1.51021	-1.46732	9.83326e-09	-0.83676	-1.45818
85056872	chr16:85056872:G:T	6.61564e-09	-1.80007e-10	-1.29984	2.72858e-08	-1.80007e-10	-1.27434
85056952	chr16:85056952:G:C	3.8436e-09	-0.381317	-1.46155	9.60049e-09	-0.852238	-1.46666
85057262	chr16:85057262:G:A	3.49214e-09	-0.601819	-1.33695	9.78734e-09	-0.934237	-1.36538
85057408	chr16:85057408:G:A	4.15447e-09	-0.357858	-1.40724	1.07924e-08	-0.772801	-1.42907
85057637	chr16:85057637:T:C	3.96956e-09	-0.389372	-1.42125	1.04056e-08	-0.798029	-1.44033
85057695	chr16:85057695:C:G	5.36889e-08	2.13405	-1.34012	1.13595e-07	1.49063	-1.3387
85057715	chr16:85057715:A:G	9.15803e-09	-1.80007e-10	-0.974649	3.67789e-08	-1.80007e-10	-0.975784
85058073	chr16:85058073:G:A	7.17198e-09	-1.80007e-10	-1.2191	2.81097e-08	-1.80007e-10	-1.24459
85058619	chr16:85058619:T:TCCAG	6.33712e-09	-1.80007e-10	-1.34285	2.60073e-08	-1.80007e-10	-1.32233
85058640	chr16:85058640:G:A	4.43827e-09	-0.310663	-1.38835	1.14135e-08	-0.731955	-1.41396
85058728	chr16:85058728:C:G	1.14134e-07	2.48496	-0.93687	2.06542e-07	1.73905	-0.989257
85058877	chr16:85058877:T:G	4.87483e-09	-0.2104	-1.39479	1.23692e-08	-0.646175	-1.41932
85058969	chr16:85058969:C:T	1.00094e-09	-1.78783	-1.4005	4.28585e-09	-1.74837	-1.37703
85059028	chr16:85059028:C:T	4.74146e-09	-0.217177	-1.41576	1.21403e-08	-0.648289	-1.43589
85059142	chr16:85059142:T:C	9.97206e-10	-1.78897	-1.40311	4.26036e-09	-1.75538	-1.37598
85059286	chr16:85059286:T:C	1.93388e-08	1.1929	-1.42007	7.97018e-08	1.19116	-1.39358
85059313	chr16:85059313:C:T	4.47539e-09	-0.27382	-1.41687	1.15458e-08	-0.697633	-1.43675
85059364	chr16:85059364:T:C	1.89375e-08	1.17454	-1.42268	7.83139e-08	1.17683	-1.39681
85059376	chr16:85059376:A:G	4.19407e-09	-0.33857	-1.41704	1.09267e-08	-0.752563	-1.43694
85059508	chr16:85059508:G:A	4.57856e-09	-0.251882	-1.41601	1.17714e-08	-0.678935	-1.4361
85059562	chr16:85059562:C:T	8.00436e-09	-1.80007e-10	-1.10929	3.11392e-08	-1.80007e-10	-1.14224
85059614	chr16:85059614:T:C	4.51745e-09	-0.255793	-1.42554	1.16472e-08	-0.682346	-1.44329
85059645	chr16:85059645:A:G	4.53093e-09	-0.25841	-1.41994	1.16709e-08	-0.684601	-1.43901
85059652	chr16:85059652:C:G	4.26122e-09	-0.315618	-1.42411	1.10679e-08	-0.734448	-1.44221
85059653	chr16:85059653:T:A	4.36826e-09	-0.294176	-1.42074	1.13146e-08	-0.714984	-1.43963
85059664	chr16:85059664:G:T	4.37655e-09	-0.291491	-1.42153	1.13338e-08	-0.71267	-1.44025
85059671	chr16:85059671:G:A	4.23476e-09	-0.320468	-1.42549	1.10241e-08	-0.737357	-1.44327
85059700	chr16:85059700:G:A	4.53812e-09	-0.255171	-1.4216	1.16884e-08	-0.681823	-1.44029
85059760	chr16:85059760:A:G	4.41027e-09	-0.280048	-1.42529	1.14116e-08	-0.702993	-1.44309
85059853	chr16:85059853:T:C	4.54206e-09	-0.255565	-1.42033	1.16974e-08	-0.682044	-1.4393
85060032	chr16:85060032:C:A	4.82325e-09	-0.274324	-1.34151	1.22641e-08	-0.70009	-1.37394
85060067	chr16:85060067:C:T	4.53075e-09	-0.254319	-1.42407	1.16744e-08	-0.681073	-1.44223
85060209	chr16:85060209:C:T	4.01193e-09	-0.398333	-1.40167	1.04906e-08	-0.80545	-1.42478
85060307	chr16:85060307:T:C	1.12382e-09	-1.75793	-1.31462	4.94979e-09	-1.69983	-1.28154
85060422	chr16:85060422:C:T	4.63288e-09	-0.284371	-1.37173	1.17604e-08	-0.7159	-1.40007
85060581	chr16:85060581:G:A	3.81287e-09	-0.385139	-1.46576	1.00584e-08	-0.805019	-1.46729
85060655	chr16:85060655:A:G	1.95066e-09	-1.67223	-0.848886	7.15744e-09	-1.77181	-0.840747
85060718	chr16:85060718:C:T	2.42308e-09	-0.837344	-1.46689	9.95756e-09	-0.815541	-1.46684
85060840	chr16:85060840:T:C	3.70956e-09	-0.437757	-1.44061	9.84266e-09	-0.839404	-1.45458
85061054	chr16:85061054:G:A	1.41093e-08	-0.185872	-0.356573	7.66367e-08	0.0865551	-0.328189
85061474	chr16:85061474:A:G	1.57335e-09	-1.69351	-1.04256	5.84144e-09	-1.78025	-1.03548
85061573	chr16:85061573:G:T	3.76094e-09	-0.421319	-1.44329	9.99083e-09	-0.823042	-1.456
85062112	chr16:85062112:C:T	3.177e-09	-0.762938	-1.2704	1.36949e-08	-0.665987	-1.2977
85062993	chr16:85062993:C:A	5.62719e-09	-1.80007e-10	-1.46167	2.25703e-08	-1.80007e-10	-1.46407
85063057	chr16:85063057:C:T	9.46105e-09	-1.80007e-10	-0.942096	3.92523e-08	-1.80007e-10	-0.910699
85063564	chr16:85063564:C:T	6.47812e-09	-1.80007e-10	-1.32085	2.62596e-08	-1.80007e-10	-1.31268
85063685	chr16:85063685:T:C	4.21574e-09	-0.522258	-1.2282	1.80776e-08	-0.427118	-1.25892
85064044	chr16:85064044:C:T	5.62488e-09	-1.80007e-10	-1.46208	2.25053e-08	-1.80007e-10	-1.46696
85064142	chr16:85064142:A:G	2.69165e-09	-0.827683	-1.37144	7.76481e-09	-1.13268	-1.39843
85064244	chr16:85064244:G:A	1.22409e-08	-1.80007e-10	-0.684499	4.94194e-08	-1.80007e-10	-0.680367
85064318	chr16:85064318:T:C	3.25436e-09	-0.563595	-1.44569	8.88188e-09	-0.938774	-1.45792
85064339	chr16:85064339:T:G	1.10364e-08	-0.168964	-0.619115	5.71815e-08	0.0612377	-0.595718
85064397	chr16:85064397:G:C	1.13898e-08	-0.173955	-0.582602	5.88962e-08	0.0540182	-0.558952
85064692	chr16:85064692:T:C	1.01059e-08	-0.269335	-0.606823	5.1895e-08	-0.049272	-0.582215
85064788	chr16:85064788:T:C	1.0246e-08	-0.23505	-0.627346	5.27821e-08	-0.0101769	-0.604361
85064799	chr16:85064799:C:A	1.02301e-09	-1.69935	-1.46718	7.39214e-09	-1.11291	-1.46738
85064817	chr16:85064817:C:T	2.34291e-08	1.42942	-1.46472	2.07208e-07	2.21776	-1.46475
85064894	chr16:85064894:A:G	1.06212e-08	-0.217724	-0.608704	5.48182e-08	0.00854155	-0.585229
85064929	chr16:85064929:C:T	2.77073e-09	-0.781602	-1.38857	8.12009e-09	-1.0748	-1.41157
85064975	chr16:85064975:G:A	4.82242e-09	-0.403107	-1.2129	2.10785e-08	-0.288157	-1.2443
85065476	chr16:85065476:A:G	8.42887e-09	-1.80007e-10	-1.05762	3.40666e-08	-1.80007e-10	-1.05239
85065477	chr16:85065477:C:T	2.61827e-09	-0.801267	-1.4255	1.57986e-08	-0.373603	-1.44719
85065645	chr16:85065645:T:C	2.80029e-09	-0.760279	-1.39928	1.08328e-08	-0.7711	-1.42703
85066230	chr16:85066230:A:G	1.11183e-08	0.103123	-0.883815	5.84956e-08	0.35158	-0.863339
85066340	chr16:85066340:G:C	1.93989e-09	-1.61527	-0.911379	7.73611e-09	-1.61467	-0.920145
85066436	chr16:85066436:C:T	2.33897e-09	-1.23214	-1.10742	1.93301e-08	-0.40747	-1.21158
85066531	chr16:85066531:T:A	6.51411e-09	-1.80007e-10	-1.31531	2.62007e-08	-1.80007e-10	-1.31492
85066881	chr16:85066881:G:A	1.0439e-08	-1.80007e-10	-0.84373	4.1609e-08	-1.80007e-10	-0.852393
85067477	chr16:85067477:G:A	2.15091e-08	1.03315	-1.15395	4.85439e-08	0.48408	-1.18232
85068091	chr16:85068091:G:A	2.75755e-08	-1.80007e-10	0.12765	1.18933e-07	-1.80007e-10	0.197848
85068418	chr16:85068418:C:T	7.56995e-09	-1.80007e-10	-1.16509	3.10964e-08	-1.80007e-10	-1.14362
85068575	chr16:85068575:G:A	6.90024e-09	-1.80007e-10	-1.25772	2.82825e-08	-1.80007e-10	-1.23847
85068628	chr16:85068628:G:T	2.88002e-09	-0.683962	-1.44752	1.12261e-08	-0.705944	-1.45652
85068630	chr16:85068630:C:T	8.38837e-09	-1.80007e-10	-1.06243	3.44455e-08	-1.80007e-10	-1.04133
85068813	chr16:85068813:T:C	3.06878e-09	-0.859438	-1.20856	3.2024e-08	0.185828	-1.30005
85068824	chr16:85068824:A:G	2.04316e-08	0.836322	-1.00852	1.77102e-08	-0.606977	-1.09959
85068921	chr16:85068921:C:G	4.0712e-09	-0.995186	-0.790155	1.08448e-08	-1.33549	-0.861541
85069162	chr16:85069162:C:G	4.07298e-09	-1.78491	-4.46292e-10	1.61481e-08	-1.79891	-4.46292e-10
85069416	chr16:85069416:C:A	6.77786e-09	-1.78722	0.511598	2.51964e-08	-1.7638	0.409791
85069704	chr16:85069704:G:A	5.72223e-09	-1.80007e-10	-1.44492	2.28881e-08	-1.80007e-10	-1.45009
85069892	chr16:85069892:C:G	3.04005e-09	-0.689922	-1.38748	7.72825e-09	-1.12229	-1.41354
85070013	chr16:85070013:C:A	2.6011e-09	-1.17704	-1.0563	7.34922e-09	-1.47983	-1.10628
85070332	chr16:85070332:G:A	6.51234e-09	-0.286488	-1.02909	1.04214e-08	-1.25555	-0.981306
85070347	chr16:85070347:A:G	6.13786e-09	-0.274107	-1.1007	9.73273e-09	-1.24665	-1.05856
85070449	chr16:85070449:A:G	3.50345e-09	-0.506849	-1.42868	4.09574e-08	0.569674	-1.43785
85070523	chr16:85070523:C:T	6.57251e-09	-0.206254	-1.10013	1.01566e-08	-1.20449	-1.05809
85070566	chr16:85070566:T:C	7.12913e-09	-0.151236	-1.07385	1.08281e-08	-1.16819	-1.03038
85070620	chr16:85070620:A:G	6.57335e-09	-0.230388	-1.07587	1.02752e-08	-1.21866	-1.03232
85070634	chr16:85070634:C:T	2.14339e-09	-0.969867	-1.45702	5.91182e-09	-1.33901	-1.46475
85070880	chr16:85070880:A:G	1.03565e-09	-1.79608	-1.35818	4.65273e-09	-1.72846	-1.3148
85070982	chr16:85070982:T:G	1.00078e-09	-1.78681	-1.40169	4.29214e-09	-1.75635	-1.36758
85071110	chr16:85071110:G:A	2.38076e-09	-0.907486	-1.41437	6.42732e-09	-1.28472	-1.43543
85071146	chr16:85071146:G:T	3.2109e-09	-0.884472	-1.13826	1.33571e-08	-0.917129	-1.07153
85071650	chr16:85071650:C:G	7.28284e-09	-1.80007e-10	-1.20376	2.98975e-08	-1.80007e-10	-1.18293
85071694	chr16:85071694:A:G	2.28526e-08	1.27216	-1.33238	5.02371e-08	0.684353	-1.34831
85071730	chr16:85071730:G:GGATTGAAA	7.21589e-09	-1.80007e-10	-1.21299	2.92597e-08	-1.80007e-10	-1.2045
85071948	chr16:85071948:A:C	6.12806e-09	0.0419044	-1.41831	1.74412e-08	-0.296308	-1.42557
85072037	chr16:85072037:C:T	5.45699e-09	-0.458101	-1.03428	3.25187e-08	-0.0946115	-1.00428
85072436	chr16:85072436:A:G	6.03385e-09	0.0608787	-1.45277	8.49507e-09	-0.996868	-1.44436
85073261	chr16:85073261:T:C	3.40655e-09	-1.01413	-0.94945	1.7107e-08	-0.811372	-0.929847
85073404	chr16:85073404:G:A	5.84044e-08	1.38778	-0.509672	1.51797e-07	0.995301	-0.553464
85073426	chr16:85073426:A:C	5.68023e-09	-1.80007e-10	-1.45229	2.28964e-08	-1.80007e-10	-1.44973
85073429	chr16:85073429:A:G	2.30688e-08	-1.80007e-10	-0.0507964	9.86643e-08	-1.80007e-10	0.0110131
85073637	chr16:85073637:A:T	1.07489e-08	-1.80007e-10	-0.814479	4.25595e-08	-1.80007e-10	-0.829807
85073638	chr16:85073638:G:A	1.81449e-09	-1.15153	-1.44195	8.14404e-09	-1.03195	-1.45147
85073887	chr16:85073887:G:C	7.05315e-09	-0.339914	-0.895892	3.72421e-08	-0.0630948	-0.900175
85074067	chr16:85074067:C:T	6.01601e-09	-1.80007e-10	-1.39486	2.44182e-08	-1.80007e-10	-1.38538
85074194	chr16:85074194:C:T	5.60121e-09	-1.80007e-10	-1.4663	2.25027e-08	-1.80007e-10	-1.46708
85074411	chr16:85074411:G:A	1.59535e-08	-1.80007e-10	-0.4196	6.85465e-08	-1.80007e-10	-0.353197
85074778	chr16:85074778:G:T	2.09518e-09	-1.13096	-1.31868	1.14694e-08	-0.841585	-1.29944
85074805	chr16:85074805:T:TGC	7.2137e-09	-0.225667	-0.98763	1.06588e-08	-1.19448	-1.01984
85075190	chr16:85075190:T:G	5.00871e-08	1.67951	-0.955031	1.32844e-07	1.28167	-0.973201
85075630	chr16:85075630:C:G	1.51877e-08	0.251469	-0.720266	3.47529e-08	-0.221432	-0.811016
85075722	chr16:85075722:A:G	3.11808e-09	-0.663231	-1.38883	1.72195e-08	-0.348769	-1.3859
85075751	chr16:85075751:C:T	2.71335e-08	0.179992	-0.0685032	7.80111e-08	-0.178501	-0.0453572
85076376	chr16:85076376:T:C	6.00639e-09	-1.39646	-4.46292e-10	2.18657e-08	-1.49579	-4.46292e-10
85076639	chr16:85076639:C:T	8.04372e-09	-0.179175	-0.925213	1.16314e-08	-1.16926	-0.957743
85076737	chr16:85076737:G:C	6.57299e-09	-1.80007e-10	-1.30631	2.66467e-08	-1.80007e-10	-1.29805
85077027	chr16:85077027:C:G	1.10932e-08	0.016996	-0.799948	1.48749e-08	-1.04303	-0.838008
85077763	chr16:85077763:A:G	7.12199e-09	-1.80007e-10	-1.22609	2.81925e-08	-1.80007e-10	-1.24165
85078083	chr16:85078083:C:T	1.56182e-08	0.342193	-0.783036	1.90495e-08	-0.814833	-0.818834
85078337	chr16:85078337:A:G	2.31943e-09	-1.1741	-1.17386	1.14424e-08	-0.982393	-1.16099
85078381	chr16:85078381:C:T	1.62132e-08	0.641876	-1.04533	1.99064e-08	-0.519742	-1.06993
85078462	chr16:85078462:C:G	9.28689e-10	-1.79917	-1.46409	3.72698e-09	-1.79925	-1.46586
85078491	chr16:85078491:C:G	1.02579e-07	0.254925	1.18642	2.53055e-07	-0.196526	1.14942
85078550	chr16:85078550:C:T	1.50585e-08	-1.80007e-10	-0.47734	6.45164e-08	-1.80007e-10	-0.41379
85078652	chr16:85078652:G:A	4.01492e-09	-1.79926	-4.46292e-10	1.62858e-08	-1.79042	-4.46292e-10
85078764	chr16:85078764:C:T	6.79778e-09	-1.80007e-10	-1.27268	2.68748e-08	-1.80007e-10	-1.28952
85079167	chr16:85079167:A:C	3.05936e-08	0.0979107	0.1336	7.84968e-08	-0.326156	0.108504
85079184	chr16:85079184:C:A	5.75315e-09	-1.80007e-10	-1.43953	2.33291e-08	-1.80007e-10	-1.43101
85079285	chr16:85079285:G:A	1.06118e-08	-1.80007e-10	-0.827318	4.20729e-08	-1.80007e-10	-0.841306
85079303	chr16:85079303:G:A	7.50271e-09	-1.17401	-4.46292e-10	3.22564e-08	-1.10699	-4.46292e-10
85079361	chr16:85079361:G:A	1.2132e-08	-1.80007e-10	-0.693437	4.55888e-08	-1.80007e-10	-0.761048
85079473	chr16:85079473:G:C	1.19405e-08	-1.80007e-10	-0.709345	4.74118e-08	-1.80007e-10	-0.721838
85079574	chr16:85079574:G:C	2.36036e-08	-1.80007e-10	-0.0278806	9.92986e-08	-1.80007e-10	0.017422
85079897	chr16:85079897:T:C	2.87853e-08	1.16712	-0.996531	2.71768e-08	-0.252564	-1.02578
85079916	chr16:85079916:C:T	6.16789e-09	-1.80007e-10	-1.36992	2.49672e-08	-1.80007e-10	-1.36314
85079928	chr16:85079928:ATC:A	4.09017e-09	-1.78069	-4.46292e-10	1.69804e-08	-1.74865	-4.46292e-10
85080214	chr16:85080214:T:A	1.66395e-08	0.897762	-1.27526	1.64803e-08	-0.472682	-1.30586
85080406	chr16:85080406:G:A	5.67371e-09	-1.80007e-10	-1.45344	2.26832e-08	-1.80007e-10	-1.45909
85080434	chr16:85080434:C:G	1.05705e-08	-1.80007e-10	-0.831216	4.19666e-08	-1.80007e-10	-0.843835
85080571	chr16:85080571:ATT:A	5.68027e-09	-1.80007e-10	-1.45228	2.2976e-08	-1.80007e-10	-1.44626
85080591	chr16:85080591:C:T	9.20001e-09	0.220929	-1.191	2.88703e-08	0.0178196	-1.23572
85080788	chr16:85080788:C:T	7.74981e-09	-1.80007e-10	-1.14161	3.10418e-08	-1.80007e-10	-1.14538
85080789	chr16:85080789:A:G	3.34733e-08	1.16841	-0.846942	3.16225e-08	-0.247103	-0.879739
85080967	chr16:85080967:G:A	1.04964e-08	-1.80007e-10	-0.838251	4.17296e-08	-1.80007e-10	-0.849499
85081165	chr16:85081165:A:T	1.15417e-09	-1.63222	-1.41368	4.33492e-09	-1.70228	-1.41173
85081167	chr16:85081167:T:C	9.86719e-10	-1.73531	-1.46734	3.79917e-09	-1.77858	-1.46735
85081462	chr16:85081462:C:T	1.19243e-08	-1.80007e-10	-0.7107	4.73317e-08	-1.80007e-10	-0.72353
85081700	chr16:85081700:T:C	5.67815e-09	-1.80007e-10	-1.45265	2.27129e-08	-1.80007e-10	-1.45778
85081798	chr16:85081798:G:A	7.7448e-09	-1.80007e-10	-1.14226	3.14002e-08	-1.80007e-10	-1.1339
85081830	chr16:85081830:T:C	2.01756e-08	0.0245626	-0.209368	4.30199e-08	-0.533747	-0.285301
85081884	chr16:85081884:G:A	2.46387e-08	1.06521	-1.05017	2.38572e-08	-0.331448	-1.07718
85081943	chr16:85081943:C:G	7.19805e-07	3.19539	0.194311	2.02637e-06	2.84857	0.184724
85082363	chr16:85082363:A:G	7.72042e-09	-1.80007e-10	-1.14541	3.03641e-08	-1.80007e-10	-1.16745
85082706	chr16:85082706:C:T	1.13427e-09	-1.73976	-1.32353	4.85219e-09	-1.66738	-1.3339
85082978	chr16:85082978:C:T	6.3898e-09	-1.80007e-10	-1.33458	2.59341e-08	-1.80007e-10	-1.32515
85083310	chr16:85083310:T:C	5.97284e-09	-1.80007e-10	-1.40206	2.43279e-08	-1.80007e-10	-1.38909
85083369	chr16:85083369:C:T	1.81246e-08	-1.80007e-10	-0.292012	7.12842e-08	-1.80007e-10	-0.314035
85083454	chr16:85083454:A:C	3.96828e-08	-1.80007e-10	0.491638	1.5038e-07	-1.80007e-10	0.432455
85083504	chr16:85083504:G:C	5.78852e-09	-1.80007e-10	-1.4334	2.34592e-08	-1.80007e-10	-1.42545
85083717	chr16:85083717:C:T	5.52873e-09	-1.47932	-4.46292e-10	2.73724e-08	-1.27117	-4.46292e-10
85083848	chr16:85083848:G:T	1.25283e-09	-1.66265	-1.30122	5.57813e-09	-1.54952	-1.31234
85084024	chr16:85084024:G:T	1.37817e-08	-1.80007e-10	-0.565937	5.41971e-08	-1.80007e-10	-0.588082
85084816	chr16:85084816:G:T	8.94282e-08	0.597077	0.707079	1.97835e-07	0.000125556	0.706597
85084887	chr16:85084887:T:G	7.74161e-09	-1.14267	-4.46292e-10	2.65311e-08	-1.30239	-4.46292e-10
85084888	chr16:85084888:T:G	1.04271e-07	1.69563	-0.237914	6.07125e-07	2.06299	-0.234967
85085124	chr16:85085124:A:G	2.32822e-08	0.486846	-0.528435	2.69658e-08	-0.723454	-0.562686
85085134	chr16:85085134:G:T	4.84767e-09	-1.3888	-0.221976	2.27252e-08	-1.24249	-0.214744
85085930	chr16:85085930:T:C	4.0616e-09	-1.7877	-4.46292e-10	1.61559e-08	-1.79843	-4.46292e-10
85086324	chr16:85086324:C:T	7.49018e-09	-1.17569	-4.46292e-10	2.56427e-08	-1.33645	-4.46292e-10
85086371	chr16:85086371:T:C	1.07719e-09	-1.66245	-1.45248	7.50641e-09	-1.09825	-1.4667
85086379	chr16:85086379:G:C	1.09286e-09	-1.78312	-1.31736	4.59548e-09	-1.68798	-1.36765
85086894	chr16:85086894:C:T	1.49292e-08	0.389362	-0.875325	3.74089e-08	-0.0863699	-0.87243
85086904	chr16:85086904:A:G	1.81492e-09	-1.63512	-0.958121	8.15183e-09	-1.53875	-0.943718
85087003	chr16:85087003:A:G	1.20683e-09	-1.5421	-1.45918	9.2102e-09	-0.893016	-1.46738
85087042	chr16:85087042:C:T	1.19624e-09	-1.55855	-1.45154	4.75678e-09	-1.5746	-1.44654
85087117	chr16:85087117:G:A	6.49858e-09	-1.80007e-10	-1.3177	2.63873e-08	-1.80007e-10	-1.30783
85087209	chr16:85087209:G:C	1.50663e-09	-1.60102	-1.17838	6.08638e-09	-1.61545	-1.15921
85087267	chr16:85087267:G:A	1.67448e-08	-1.80007e-10	-0.371192	7.10116e-08	-1.80007e-10	-0.317866
85087276	chr16:85087276:G:A	6.04076e-09	-1.80007e-10	-1.39075	2.47294e-08	-1.80007e-10	-1.37272
85087397	chr16:85087397:A:G	1.00593e-09	-1.74408	-1.43929	6.07567e-09	-1.31429	-1.46213
85087692	chr16:85087692:T:C	6.05237e-09	-1.80007e-10	-1.38883	2.4513e-08	-1.80007e-10	-1.38151
85088002	chr16:85088002:A:T	5.28465e-09	-1.52447	-4.46292e-10	2.05991e-08	-1.55546	-4.46292e-10
85088060	chr16:85088060:G:A	1.12238e-08	-1.80007e-10	-0.771242	4.42437e-08	-1.80007e-10	-0.790996
85088090	chr16:85088090:G:A	2.0638e-09	-1.79927	-0.665458	8.39072e-09	-1.73108	-0.722504
85088201	chr16:85088201:C:T	1.6114e-08	-1.80007e-10	-0.409592	6.21699e-08	-1.80007e-10	-0.450839
85088393	chr16:85088393:C:T	9.45503e-09	-1.80007e-10	-0.942733	3.8368e-08	-1.80007e-10	-0.933486
85088513	chr16:85088513:AC:A	5.70454e-09	-1.80007e-10	-1.44802	2.27907e-08	-1.80007e-10	-1.45436
85088669	chr16:85088669:C:T	3.48524e-07	2.8471	-0.182671	9.33976e-07	2.47299	-0.214249
85088730	chr16:85088730:G:A	1.54406e-09	-1.54564	-1.20923	6.03702e-09	-1.58913	-1.19366
85088809	chr16:85088809:G:T	1.3246e-08	-1.80007e-10	-0.605585	5.16245e-08	-1.80007e-10	-0.636712
85088911	chr16:85088911:G:T	6.13872e-09	-1.80007e-10	-1.37466	2.48806e-08	-1.80007e-10	-1.36662
85089473	chr16:85089473:G:T	6.05679e-09	-1.80007e-10	-1.3881	2.45313e-08	-1.80007e-10	-1.38076
85089542	chr16:85089542:G:C	1.72554e-08	-1.80007e-10	-0.341156	6.7159e-08	-1.80007e-10	-0.373647
85090156	chr16:85090156:T:G	3.1593e-09	-0.865882	-1.17305	4.04519e-08	0.394771	-1.27537
85090375	chr16:85090375:C:T	7.5783e-09	-1.80007e-10	-1.16399	3.04281e-08	-1.80007e-10	-1.16534
85090455	chr16:85090455:G:A	1.0916e-08	-1.80007e-10	-0.799047	4.55753e-08	-1.80007e-10	-0.761344
85090741	chr16:85090741:T:C	1.3322e-09	-1.43713	-1.46532	5.12106e-09	-1.48378	-1.46357
85090914	chr16:85090914:G:A	6.86426e-09	-1.80007e-10	-1.26295	2.67923e-08	-1.80007e-10	-1.2926
85090918	chr16:85090918:T:C	1.46436e-09	-1.37286	-1.435	5.56125e-09	-1.42406	-1.44083
85091106	chr16:85091106:T:C	1.13557e-09	-1.66975	-1.3924	4.29092e-09	-1.73068	-1.39353
85091159	chr16:85091159:T:C	1.67407e-08	0.897264	-1.2687	5.64917e-08	0.757008	-1.30362
85091168	chr16:85091168:C:T	6.30003e-09	-1.80007e-10	-1.34873	2.50919e-08	-1.80007e-10	-1.35816
85091304	chr16:85091304:C:T	5.81221e-09	-1.42932	-4.46292e-10	2.23981e-08	-1.47173	-4.46292e-10
85092158	chr16:85092158:G:A	6.65546e-09	-1.29384	-4.46292e-10	2.3625e-08	-1.4184	-4.46292e-10
85092854	chr16:85092854:C:T	1.01957e-06	3.22835	0.509498	2.63931e-06	2.82843	0.469134
85093201	chr16:85093201:G:A	6.00046e-09	-1.80007e-10	-1.39744	2.43885e-08	-1.80007e-10	-1.3866
85093376	chr16:85093376:G:A	4.56454e-08	0.631622	-4.46292e-10	1.33541e-07	0.313699	-4.46292e-10
85093437	chr16:85093437:A:G	2.99898e-09	-0.741293	-1.34971	1.27154e-08	-0.678445	-1.35945
85093553	chr16:85093553:TG:T	6.5633e-09	-1.30779	-4.46292e-10	2.37612e-08	-1.41266	-4.46292e-10
85093622	chr16:85093622:G:A	1.47872e-08	-1.80007e-10	-0.495518	5.89345e-08	-1.80007e-10	-0.504283
85093632	chr16:85093632:T:C	9.79937e-10	-1.76243	-1.44712	3.93197e-09	-1.75975	-1.45182
85093719	chr16:85093719:C:T	1.36959e-09	-1.41445	-1.46031	5.24599e-09	-1.46588	-1.45736
85093726	chr16:85093726:G:A	6.05189e-09	-1.80007e-10	-1.38891	2.47811e-08	-1.80007e-10	-1.37063
85094023	chr16:85094023:G:A	1.4809e-08	-1.80007e-10	-0.494042	5.90212e-08	-1.80007e-10	-0.502812
85094055	chr16:85094055:G:A	4.93535e-09	-1.59286	-4.46292e-10	2.28164e-08	-1.45323	-4.46292e-10
85094219	chr16:85094219:T:G	1.02146e-09	-1.77251	-1.39553	4.07925e-09	-1.77063	-1.40416
85094598	chr16:85094598:G:A	1.68308e-08	-1.80007e-10	-0.36607	6.72244e-08	-1.80007e-10	-0.372674
85094995	chr16:85094995:C:G	1.39232e-08	-1.80007e-10	-0.555722	5.30741e-08	-1.80007e-10	-0.60902
85095105	chr16:85095105:C:T	6.68517e-09	-1.80007e-10	-1.28939	2.72357e-08	-1.80007e-10	-1.27618
85095247	chr16:85095247:G:C	1.27626e-08	0.391447	-1.0342	3.34161e-08	-0.024995	-1.04668
85095477	chr16:85095477:C:T	1.42607e-08	0.407031	-0.938803	3.68619e-08	-0.0139911	-0.959539
85095516	chr16:85095516:G:A	4.04564e-09	-1.79164	-4.46292e-10	1.65693e-08	-1.77316	-4.46292e-10
85095547	chr16:85095547:G:A	5.98537e-09	-1.80007e-10	-1.39996	2.37796e-08	-1.80007e-10	-1.41188
85095586	chr16:85095586:G:A	4.26066e-08	0.798101	-0.235372	1.27021e-07	0.440449	-0.176807
85095644	chr16:85095644:C:T	1.59284e-08	0.532936	-0.95411	4.05786e-08	0.0972992	-0.974767
85095668	chr16:85095668:A:T	1.84182e-08	-1.80007e-10	-0.275939	7.30568e-08	-1.80007e-10	-0.289472
85095768	chr16:85095768:AAGGC:A	6.69277e-09	-1.40889	0.120636	1.89823e-08	-1.72989	0.0926866
85096016	chr16:85096016:C:T	6.12414e-09	-1.80007e-10	-1.37704	2.42829e-08	-1.80007e-10	-1.39094
85096155	chr16:85096155:G:A	4.39806e-09	-0.806511	-0.901606	1.23976e-08	-1.14971	-0.913493
85096414	chr16:85096414:C:T	2.25623e-08	-1.80007e-10	-0.0729984	8.8376e-08	-1.80007e-10	-0.0991096
85096449	chr16:85096449:G:A	6.65767e-09	-1.80007e-10	-1.29351	2.71196e-08	-1.80007e-10	-1.28045
85096756	chr16:85096756:G:A	1.43266e-08	-1.80007e-10	-0.527159	5.45776e-08	-1.80007e-10	-0.581087
85096989	chr16:85096989:G:A	4.22441e-09	-1.33254	-0.415862	1.68447e-08	-1.40801	-0.348668
85097193	chr16:85097193:G:A	1.0651e-09	-1.66377	-1.46244	4.33988e-09	-1.65797	-1.45489
85097642	chr16:85097642:C:T	7.15684e-09	-1.80007e-10	-1.22121	2.78728e-08	-1.80007e-10	-1.25306
85097839	chr16:85097839:C:T	2.79534e-09	-0.779693	-1.38163	9.46074e-09	-0.968311	-1.36525
85098054	chr16:85098054:G:A	6.50734e-09	-1.80007e-10	-1.31635	2.65202e-08	-1.80007e-10	-1.3028
85098280	chr16:85098280:T:C	7.05791e-09	-1.80007e-10	-1.23513	2.78204e-08	-1.80007e-10	-1.25494
85098300	chr16:85098300:A:G	1.32571e-09	-1.78983	-1.1175	5.48748e-09	-1.78852	-1.08972
85098487	chr16:85098487:G:A	9.34758e-10	-1.78982	-1.46693	3.76052e-09	-1.78881	-1.46734
85098890	chr16:85098890:C:T	6.38658e-09	-1.33508	-4.46292e-10	3.55013e-08	-1.01114	-4.46292e-10
85099170	chr16:85099170:A:G	4.43456e-09	-0.317963	-1.38189	1.45536e-08	-0.500115	-1.40276
85100004	chr16:85100004:C:A	8.43875e-08	1.80349	-0.557355	2.11648e-07	1.39836	-0.624144
85100179	chr16:85100179:G:C	2.0228e-08	-1.80007e-10	-0.18221	7.68023e-08	-1.80007e-10	-0.239476
85100363	chr16:85100363:C:T	1.57923e-08	-1.80007e-10	-0.429759	6.75764e-08	-1.80007e-10	-0.367451
85100532	chr16:85100532:A:C	1.43843e-08	-1.80007e-10	-0.523144	5.72531e-08	-1.80007e-10	-0.533228
85100611	chr16:85100611:T:C	4.45219e-09	-1.69588	-4.46292e-10	1.74111e-08	-1.7236	-4.46292e-10
85100698	chr16:85100698:C:T	1.42313e-08	-1.80007e-10	-0.533836	6.0722e-08	-1.80007e-10	-0.474403
85100780	chr16:85100780:G:A	5.03089e-09	-1.57368	-4.46292e-10	2.20558e-08	-1.48713	-4.46292e-10
85100787	chr16:85100787:C:T	1.30332e-08	-1.80007e-10	-0.621782	5.28369e-08	-1.80007e-10	-0.613501
85100817	chr16:85100817:G:A	9.07719e-09	-1.80007e-10	-0.983515	3.51691e-08	-1.80007e-10	-1.02054
85101086	chr16:85101086:C:G	8.07143e-09	-0.235698	-0.865252	5.38476e-08	0.290036	-0.884589
85101322	chr16:85101322:C:T	1.30996e-08	-1.80007e-10	-0.616694	5.05391e-08	-1.80007e-10	-0.657963
85101463	chr16:85101463:C:T	1.08667e-08	0.599524	-1.4031	3.33658e-08	0.338689	-1.41187
85101682	chr16:85101682:T:TG	9.3773e-10	-1.79535	-1.45823	4.05375e-09	-1.71919	-1.46188
85101828	chr16:85101828:C:A	1.17331e-08	-1.80007e-10	-0.726868	4.51298e-08	-1.80007e-10	-0.771167
85102364	chr16:85102364:A:T	7.26552e-09	-1.80007e-10	-1.20614	2.84837e-08	-1.80007e-10	-1.23138
85102769	chr16:85102769:C:T	8.53955e-09	-1.80007e-10	-1.04457	3.48547e-08	-1.80007e-10	-1.02952
85103198	chr16:85103198:G:A	4.19208e-09	-1.75608	-4.46292e-10	1.75165e-08	-1.71756	-4.46292e-10
85103230	chr16:85103230:C:T	1.40067e-08	-1.80007e-10	-0.549745	5.85095e-08	-1.80007e-10	-0.51152
85103402	chr16:85103402:A:G	1.31804e-08	-1.80007e-10	-0.610546	5.06997e-08	-1.80007e-10	-0.654789
85103629	chr16:85103629:G:A	1.77009e-08	-1.80007e-10	-0.315666	7.60438e-08	-1.80007e-10	-0.2494
85103645	chr16:85103645:T:C	1.66949e-07	3.2623	-1.33389	6.3003e-07	3.25067	-1.38561
85104051	chr16:85104051:A:C	5.59555e-09	-1.80007e-10	-1.46731	2.25073e-08	-1.80007e-10	-1.46687
85104422	chr16:85104422:C:T	7.76306e-08	2.37535	-1.21267	1.41904e-07	1.60731	-1.23287
85104489	chr16:85104489:A:G	2.6929e-09	-1.57457	-0.624093	8.47265e-09	-1.75926	-0.68461
85104677	chr16:85104677:T:C	2.17861e-08	-1.80007e-10	-0.108006	8.22786e-08	-1.80007e-10	-0.170598
85105120	chr16:85105120:C:G	1.2288e-09	-1.57262	-1.41063	4.60407e-09	-1.64712	-1.40665
85105135	chr16:85105135:C:T	5.82602e-09	-1.80007e-10	-1.42695	2.36465e-08	-1.80007e-10	-1.41749
85105170	chr16:85105170:G:A	4.61205e-09	-1.66061	-4.46292e-10	2.0683e-08	-1.5514	-4.46292e-10
85105567	chr16:85105567:G:T	7.7162e-09	0.265945	-1.4119	1.92436e-08	-0.18034	-1.44319
85105711	chr16:85105711:G:C	1.50495e-09	-1.39071	-1.38981	5.50368e-09	-1.49082	-1.38447
85105864	chr16:85105864:T:G	1.47242e-09	-1.44185	-1.36052	5.45383e-09	-1.53005	-1.35434
85105934	chr16:85105934:G:A	7.63741e-09	-1.80007e-10	-1.15622	3.10243e-08	-1.80007e-10	-1.14594
85106174	chr16:85106174:C:T	6.01502e-09	-1.80007e-10	-1.39502	2.3687e-08	-1.80007e-10	-1.41578
85106208	chr16:85106208:G:A	1.46087e-09	-1.39461	-1.41564	5.33174e-09	-1.49584	-1.41119
85106221	chr16:85106221:C:A	1.28291e-08	-1.80007e-10	-0.637562	5.02431e-08	-1.80007e-10	-0.663836
85106224	chr16:85106224:C:T	1.43959e-09	-1.4183	-1.40662	5.27276e-09	-1.51633	-1.40182
85106325	chr16:85106325:G:A	1.30223e-08	-1.80007e-10	-0.622616	5.14237e-08	-1.80007e-10	-0.64061
85106397	chr16:85106397:A:G	1.51351e-09	-1.36318	-1.41167	5.50619e-09	-1.46767	-1.40716
85106775	chr16:85106775:T:A	7.91175e-09	-1.80007e-10	-1.12093	3.11905e-08	-1.80007e-10	-1.1406
85106855	chr16:85106855:C:T	1.36621e-09	-1.47076	-1.40648	5.03291e-09	-1.56274	-1.40197
85107122	chr16:85107122:A:G	9.45823e-09	-0.398895	-0.543499	3.65667e-08	-0.46088	-0.520691
85107134	chr16:85107134:G:A	4.20011e-09	-0.29014	-1.46403	3.01508e-08	0.292395	-1.46689
85107332	chr16:85107332:C:A	7.27925e-09	-0.0915686	-1.11268	2.64568e-08	-0.178066	-1.12713
85107350	chr16:85107350:T:C	2.73675e-09	-1.48479	-0.697713	8.3852e-09	-1.6839	-0.770341
85107686	chr16:85107686:T:C	5.93443e-09	-0.184168	-1.22434	1.44619e-08	-0.686668	-1.22252
85107950	chr16:85107950:G:A	5.70169e-09	-1.07536	-0.373154	1.71875e-08	-1.40572	-0.330806
85108055	chr16:85108055:G:A	5.20569e-09	-0.84678	-0.692747	1.57134e-08	-1.26022	-0.56598
85108156	chr16:85108156:T:C	6.82712e-09	-1.80007e-10	-1.26838	2.83699e-08	-1.80007e-10	-1.23538
85108217	chr16:85108217:T:C	1.0937e-09	-1.79913	-1.30058	4.52446e-09	-1.74589	-1.32532
85108225	chr16:85108225:G:A	5.67666e-09	-1.80007e-10	-1.45292	2.29826e-08	-1.80007e-10	-1.44597
85108243	chr16:85108243:C:T	5.63696e-09	-1.80007e-10	-1.45994	2.27899e-08	-1.80007e-10	-1.45439
85108366	chr16:85108366:T:C	7.6189e-09	-0.818621	-0.340027	2.29133e-08	-1.22026	-0.228729
85108486	chr16:85108486:C:G	5.7642e-09	-1.80007e-10	-1.43761	2.31557e-08	-1.80007e-10	-1.43847
85108560	chr16:85108560:G:A	7.99765e-09	-1.80007e-10	-1.11013	3.14901e-08	-1.80007e-10	-1.13104
85108575	chr16:85108575:T:C	1.7816e-08	-1.80007e-10	-0.309185	7.42214e-08	-1.80007e-10	-0.273657
85108611	chr16:85108611:G:A	4.70962e-09	-1.63967	-4.46292e-10	1.94157e-08	-1.61463	-4.46292e-10
85108670	chr16:85108670:C:G	3.74946e-09	-0.910043	-0.957624	1.09023e-08	-1.2722	-0.919535
85108756	chr16:85108756:C:T	5.76362e-09	-1.80007e-10	-1.43771	2.32761e-08	-1.80007e-10	-1.43328
85108788	chr16:85108788:C:T	6.33268e-09	-1.80007e-10	-1.34356	2.64649e-08	-1.80007e-10	-1.30489
85109028	chr16:85109028:C:T	2.23524e-09	-0.977753	-1.40718	6.39077e-09	-1.33412	-1.39173
85109061	chr16:85109061:T:C	2.34046e-09	-1.00398	-1.33495	6.78373e-09	-1.34796	-1.31823
85109148	chr16:85109148:T:C	2.77106e-09	-0.780011	-1.39004	7.51445e-09	-1.18635	-1.37753
85109211	chr16:85109211:G:C	2.09697e-08	1.31459	-1.46079	3.04675e-08	0.280761	-1.44481
85109239	chr16:85109239:C:T	2.50302e-09	-0.819476	-1.4523	6.71093e-09	-1.21822	-1.45875
85109240	chr16:85109240:A:G	2.33185e-09	-0.954161	-1.38846	6.64439e-09	-1.30026	-1.38668
85109370	chr16:85109370:G:A	1.78224e-09	-1.17968	-1.43173	5.5494e-09	-1.43332	-1.4337
85109395	chr16:85109395:T:C	1.69023e-09	-1.23636	-1.42805	5.33896e-09	-1.47563	-1.43005
85109615	chr16:85109615:A:G	2.46649e-09	-0.842265	-1.44422	6.64359e-09	-1.23481	-1.45225
85109781	chr16:85109781:G:A	5.67402e-09	-1.80007e-10	-1.45338	2.26434e-08	-1.80007e-10	-1.46084
85109827	chr16:85109827:G:T	1.56179e-09	-1.35956	-1.38389	5.08775e-09	-1.55135	-1.40253
85109903	chr16:85109903:A:G	3.29932e-08	1.55763	-1.25061	3.9993e-08	0.382828	-1.27483
85109907	chr16:85109907:G:A	2.2493e-09	-1.02591	-1.35275	6.58252e-09	-1.34327	-1.35302
85109955	chr16:85109955:T:C	1.67203e-09	-1.24331	-1.43193	5.21598e-09	-1.48876	-1.44022
85109958	chr16:85109958:G:A	1.39874e-09	-1.40871	-1.445	4.59123e-09	-1.6052	-1.45136
85110101	chr16:85110101:G:A	5.59601e-09	-1.80007e-10	-1.46723	2.24967e-08	-1.80007e-10	-1.46734
85110417	chr16:85110417:C:T	7.37176e-09	-1.80007e-10	-1.19162	3.1399e-08	-1.80007e-10	-1.13394
85110565	chr16:85110565:C:G	2.5086e-09	-0.90893	-1.36062	1.28949e-08	-0.657632	-1.36624
85110824	chr16:85110824:C:G	3.20809e-09	-0.797099	-1.2265	8.93033e-09	-1.16674	-1.22452
85110836	chr16:85110836:G:C	1.28212e-09	-1.51087	-1.42989	4.05496e-09	-1.74851	-1.43226
85110837	chr16:85110837:T:C	5.83159e-09	-1.80007e-10	-1.42599	2.37933e-08	-1.80007e-10	-1.4113
85110935	chr16:85110935:C:G	6.48264e-09	0.0787806	-1.39893	1.07743e-08	-0.773148	-1.4304
85110997	chr16:85110997:G:A	6.14366e-09	-1.80007e-10	-1.37386	2.40153e-08	-1.80007e-10	-1.40202
85111051	chr16:85111051:G:A	2.61631e-09	-0.809267	-1.41825	7.20887e-09	-1.20476	-1.40064
85111283	chr16:85111283:C:T	5.89169e-09	-1.80007e-10	-1.41574	2.42451e-08	-1.80007e-10	-1.3925
85111546	chr16:85111546:G:A	2.47352e-08	-1.80007e-10	0.0189486	1.03764e-07	-1.80007e-10	0.0614047
85111583	chr16:85111583:C:T	7.31473e-09	0.159842	-1.35923	1.20201e-08	-0.694166	-1.39996
85111633	chr16:85111633:C:A	5.07554e-09	-1.56485	-4.46292e-10	2.42962e-08	-1.39039	-4.46292e-10
85111677	chr16:85111677:C:G	4.89668e-09	-0.269284	-1.33144	9.47245e-09	-0.995293	-1.33703
85111707	chr16:85111707:G:A	8.26043e-09	-1.80007e-10	-1.0778	3.46936e-08	-1.80007e-10	-1.03416
85111804	chr16:85111804:G:T	2.12457e-09	-0.968907	-1.4668	9.71498e-09	-0.843637	-1.4634
85112056	chr16:85112056:G:A	1.84593e-09	-1.20343	-1.37287	8.51623e-09	-1.07832	-1.36041
85112371	chr16:85112371:T:C	4.11385e-09	-0.4081	-1.36682	7.04669e-09	-1.27005	-1.3581
85112418	chr16:85112418:C:G	8.67592e-09	-1.80007e-10	-1.02873	3.45307e-08	-1.80007e-10	-1.03886
85112433	chr16:85112433:G:C	9.50983e-10	-1.77434	-1.46519	3.8179e-09	-1.77373	-1.46728
85112710	chr16:85112710:C:G	6.29222e-09	-1.34996	-4.46292e-10	3.36186e-08	-1.06563	-4.46292e-10
85112861	chr16:85112861:A:G	1.06106e-09	-1.78361	-1.3464	4.34349e-09	-1.7928	-1.31923
85112900	chr16:85112900:A:G	1.63102e-09	-1.25161	-1.44847	5.1928e-09	-1.47384	-1.4596
85112979	chr16:85112979:A:G	1.60028e-09	-1.32196	-1.39714	5.27478e-09	-1.54376	-1.37401
85113103	chr16:85113103:C:T	3.19823e-09	-1.15014	-0.876546	1.0349e-08	-1.47961	-0.76421
85113329	chr16:85113329:C:T	1.19605e-09	-1.77268	-1.23758	4.83108e-09	-1.79817	-1.20747
85114027	chr16:85114027:C:T	1.40593e-09	-1.6364	-1.21218	4.81157e-09	-1.797	-1.21268
85114041	chr16:85114041:C:A	5.85487e-09	-1.80007e-10	-1.42201	2.3634e-08	-1.80007e-10	-1.41802
85114133	chr16:85114133:G:A	1.22315e-09	-1.54828	-1.43957	3.81974e-09	-1.7937	-1.44683
85114173	chr16:85114173:C:T	2.33866e-09	-1.37898	-0.960724	9.46644e-09	-1.43766	-0.895297
85114268	chr16:85114268:A:T	5.7124e-09	-1.80007e-10	-1.44664	2.27473e-08	-1.80007e-10	-1.45626
85114342	chr16:85114342:G:C	5.60311e-09	-1.80007e-10	-1.46596	2.25319e-08	-1.80007e-10	-1.46578
85114383	chr16:85114383:A:G	5.34258e-09	-0.054176	-1.45939	2.83602e-08	0.226936	-1.46266
85114734	chr16:85114734:A:G	1.07647e-09	-1.79496	-1.32063	4.20219e-09	-1.79922	-1.34589
85114743	chr16:85114743:G:A	8.69587e-09	-1.80007e-10	-1.02643	3.53319e-08	-1.80007e-10	-1.01592
85114839	chr16:85114839:T:G	6.67028e-09	-1.80007e-10	-1.29162	2.73808e-08	-1.80007e-10	-1.27087
85115095	chr16:85115095:C:T	4.07264e-09	-1.78499	-4.46292e-10	1.66636e-08	-1.76748	-4.46292e-10
85115247	chr16:85115247:G:C	9.28812e-09	-1.80007e-10	-0.960544	3.7436e-08	-1.80007e-10	-0.958078
85115527	chr16:85115527:T:G	9.34226e-10	-1.79245	-1.46487	5.08725e-09	-1.49273	-1.46124
85115661	chr16:85115661:T:C	5.84057e-09	-1.80007e-10	-1.42445	2.33215e-08	-1.80007e-10	-1.43134
85115800	chr16:85115800:G:A	2.48997e-09	-1.76229	-0.514721	9.75886e-09	-1.78767	-0.514868
85115831	chr16:85115831:C:T	1.03248e-09	-1.71627	-1.44104	4.13129e-09	-1.73072	-1.4314
85115885	chr16:85115885:C:G	8.72473e-09	-1.80007e-10	-1.02312	3.47564e-08	-1.80007e-10	-1.03235
85116538	chr16:85116538:G:A	7.51651e-08	-1.80007e-10	1.13041	3.15093e-07	-1.80007e-10	1.17216
85116557	chr16:85116557:A:G	1.6782e-09	-1.21878	-1.45278	3.89029e-09	-1.76081	-1.46142
85117032	chr16:85117032:C:G	1.59895e-09	-1.73801	-0.981919	6.37878e-09	-1.75192	-0.975814
85117134	chr16:85117134:G:T	2.93528e-09	-1.61867	-0.493809	1.05117e-08	-1.7261	-0.502122
85117361	chr16:85117361:G:T	1.9797e-09	-1.76086	-0.745479	6.98656e-09	-1.79535	-0.841376
85117555	chr16:85117555:G:A	3.32154e-09	-0.970753	-1.0181	8.5802e-09	-1.46963	-0.961625
85117572	chr16:85117572:C:CTA	5.64094e-09	-1.80007e-10	-1.45923	2.27933e-08	-1.80007e-10	-1.45424
85117577	chr16:85117577:C:T	7.39814e-09	-1.80007e-10	-1.18805	2.97414e-08	-1.80007e-10	-1.18817
85117795	chr16:85117795:T:C	1.22216e-09	-1.78576	-1.2029	4.67736e-09	-1.79388	-1.24409
85118010	chr16:85118010:A:G	6.56798e-09	-1.80007e-10	-1.30707	2.63821e-08	-1.80007e-10	-1.30802
85118078	chr16:85118078:T:C	5.6959e-09	-1.80007e-10	-1.44953	2.27744e-08	-1.80007e-10	-1.45507
85118114	chr16:85118114:C:T	6.9028e-09	-1.80007e-10	-1.25735	2.76971e-08	-1.80007e-10	-1.25938
85118199	chr16:85118199:A:G	5.98856e-09	-1.80007e-10	-1.39943	2.34172e-08	-1.80007e-10	-1.42724
85118551	chr16:85118551:C:T	1.27512e-09	-1.78912	-1.15711	5.41293e-09	-1.6748	-1.21711
85120053	chr16:85120053:G:T	1.6903e-09	-1.41154	-1.25283	5.72273e-09	-1.54615	-1.29012
85120424	chr16:85120424:T:A	1.49308e-09	-1.77186	-1.01659	6.06581e-09	-1.77627	-1.00177
85120602	chr16:85120602:G:A	7.0935e-09	-1.80007e-10	-1.2301	2.84156e-08	-1.80007e-10	-1.23377
85120673	chr16:85120673:G:A	1.3988e-09	-1.38683	-1.46683	5.19986e-09	-1.46861	-1.46347
85120718	chr16:85120718:A:G	2.04028e-09	-1.05932	-1.41687	7.65542e-09	-1.16079	-1.3845
85120721	chr16:85120721:A:T	2.02468e-09	-1.06749	-1.41638	7.60122e-09	-1.16853	-1.38387
85120753	chr16:85120753:G:T	3.0137e-09	-0.641443	-1.44467	1.03342e-08	-0.830646	-1.41461
85120800	chr16:85120800:A:G	2.12377e-09	-1.02605	-1.41003	7.94392e-09	-1.13244	-1.37586
85120878	chr16:85120878:G:C	7.31278e-09	-1.80007e-10	-1.19966	3.04106e-08	-1.80007e-10	-1.16592
85120948	chr16:85120948:T:C	3.15261e-09	-0.593742	-1.44731	1.19852e-08	-0.670498	-1.42654
85121037	chr16:85121037:A:G	1.46251e-09	-1.34478	-1.46435	5.12386e-09	-1.48421	-1.46259
85121122	chr16:85121122:G:A	5.6884e-09	-1.80007e-10	-1.45085	2.34457e-08	-1.80007e-10	-1.42602
85121296	chr16:85121296:C:T	2.36743e-09	-1.59495	-0.732521	8.22301e-09	-1.66461	-0.809159
85121312	chr16:85121312:C:A	1.77442e-09	-1.15634	-1.45946	6.59725e-09	-1.24348	-1.45058
85121465	chr16:85121465:G:A	2.14375e-09	-1.11155	-1.31518	8.79954e-09	-1.14076	-1.26525
85121619	chr16:85121619:C:A	2.69609e-09	-0.822994	-1.37449	8.96529e-09	-1.04795	-1.3394
85121778	chr16:85121778:G:A	1.24175e-09	-1.68921	-1.28355	4.87597e-09	-1.68085	-1.31554
85121790	chr16:85121790:C:T	6.25989e-09	-0.13037	-1.22475	9.23766e-09	-1.10441	-1.25301
85121874	chr16:85121874:G:A	2.5748e-09	-0.785296	-1.45821	5.76376e-09	-1.36486	-1.46426
85122027	chr16:85122027:A:G	1.43244e-09	-1.57574	-1.25416	5.10285e-09	-1.70747	-1.24344
85122050	chr16:85122050:G:A	9.49509e-09	-1.80007e-10	-0.938505	3.83607e-08	-1.80007e-10	-0.933677
85122183	chr16:85122183:C:T	2.70512e-09	-0.733851	-1.46028	5.93894e-09	-1.33365	-1.46553
85122189	chr16:85122189:G:T	2.54063e-09	-1.4118	-0.845069	7.68286e-09	-1.72234	-0.81938
85122237	chr16:85122237:G:A	2.92317e-09	-0.656764	-1.45985	6.25624e-09	-1.28193	-1.4652
85122295	chr16:85122295:C:T	8.7995e-09	-1.80007e-10	-1.01458	3.62783e-08	-1.80007e-10	-0.98949
85122358	chr16:85122358:TA:T	2.78817e-09	-0.698931	-1.46496	6.07095e-09	-1.3099	-1.46729
85122448	chr16:85122448:G:T	1.48866e-09	-1.56554	-1.22586	4.84757e-09	-1.78426	-1.21797
85122471	chr16:85122471:T:C	9.40035e-09	-1.80007e-10	-0.948532	3.88257e-08	-1.80007e-10	-0.921626
85122499	chr16:85122499:T:G	1.19651e-09	-1.75924	-1.25063	4.6828e-09	-1.78696	-1.24985
85122560	chr16:85122560:A:G	1.30099e-09	-1.68395	-1.24221	5.05554e-09	-1.75432	-1.2059
85122821	chr16:85122821:A:G	1.61339e-09	-1.51834	-1.19261	5.09473e-09	-1.76833	-1.18417
85123149	chr16:85123149:G:A	1.54169e-09	-1.5284	-1.228	4.91354e-09	-1.7734	-1.21532
85123495	chr16:85123495:G:A	6.267e-09	-1.80007e-10	-1.35398	2.53894e-08	-1.80007e-10	-1.34638
85123706	chr16:85123706:C:A	5.92804e-09	-1.40959	-4.46292e-10	2.09367e-08	-1.53921	-4.46292e-10
85124066	chr16:85124066:C:T	3.2886e-09	-0.580709	-1.41811	5.87262e-09	-1.39153	-1.41888
85124085	chr16:85124085:G:A	7.70789e-09	-1.80007e-10	-1.14703	2.9106e-08	-1.80007e-10	-1.20976
85124403	chr16:85124403:G:T	1.04189e-09	-1.68757	-1.46067	3.74538e-09	-1.79887	-1.46132
85124435	chr16:85124435:T:G	1.02557e-09	-1.7901	-1.37393	4.47936e-09	-1.74089	-1.34034
85124521	chr16:85124521:A:G	3.8857e-09	-1.02166	-0.810314	1.45805e-08	-1.17522	-0.7258
85124524	chr16:85124524:G:C	2.09651e-09	-1.55823	-0.890773	6.95826e-09	-1.7761	-0.864682
85124633	chr16:85124633:C:T	8.78003e-09	-1.80007e-10	-1.0168	3.66971e-08	-1.80007e-10	-0.978012
85124642	chr16:85124642:A:G	2.08473e-09	-1.58102	-0.873618	7.04955e-09	-1.78183	-0.845921
85125428	chr16:85125428:G:A	7.45529e-09	-1.18036	-4.46292e-10	3.2508e-08	-1.09922	-4.46292e-10
85125553	chr16:85125553:G:A	1.25844e-09	-1.68775	-1.27165	4.43284e-09	-1.79762	-1.29405
85125823	chr16:85125823:C:A	1.72046e-09	-1.58841	-1.05828	5.68043e-09	-1.79687	-1.04681
85126162	chr16:85126162:C:A	3.08823e-09	-0.740867	-1.32081	9.76058e-09	-1.01106	-1.2913
85126966	chr16:85126966:A:C	5.81824e-09	-1.80007e-10	-1.42828	2.35108e-08	-1.80007e-10	-1.42325
85127177	chr16:85127177:C:G	1.3616e-09	-1.46725	-1.41337	4.93148e-09	-1.57923	-1.40584
85127269	chr16:85127269:A:G	1.38258e-09	-1.66573	-1.1996	6.0165e-09	-1.56599	-1.22021
85127348	chr16:85127348:A:G	1.79399e-09	-1.40183	-1.20301	6.49776e-09	-1.57498	-1.13427
85127543	chr16:85127543:T:C	1.02176e-09	-1.70916	-1.45859	3.99943e-09	-1.75264	-1.44192
85127566	chr16:85127566:T:C	1.01486e-09	-1.72558	-1.44895	3.80649e-09	-1.79924	-1.44476
85127603	chr16:85127603:G:A	1.33167e-09	-1.46745	-1.4354	4.16929e-09	-1.72048	-1.43248
85127605	chr16:85127605:T:C	1.39065e-09	-1.45083	-1.40868	4.32734e-09	-1.71246	-1.4033
85127761	chr16:85127761:G:A	1.32977e-09	-1.46515	-1.43913	4.09873e-09	-1.72128	-1.44875
85128063	chr16:85128063:T:G	3.2895e-09	-0.645816	-1.35273	7.20709e-09	-1.24162	-1.36403
85128068	chr16:85128068:G:A	1.10191e-09	-1.79501	-1.29723	4.7327e-09	-1.79924	-1.22697
85128158	chr16:85128158:G:A	6.71346e-09	-1.80007e-10	-1.28517	2.90204e-08	-1.80007e-10	-1.21271
85128335	chr16:85128335:T:TG	6.75385e-09	-1.80007e-10	-1.27917	2.92479e-08	-1.80007e-10	-1.2049
85128336	chr16:85128336:A:G	6.73531e-09	-1.80007e-10	-1.28192	2.91504e-08	-1.80007e-10	-1.20824
85128402	chr16:85128402:C:T	4.51498e-09	-0.607871	-1.07401	1.28069e-08	-0.986881	-1.04385
85128486	chr16:85128486:G:C	4.57147e-09	-0.68709	-0.982355	1.07663e-08	-1.2924	-0.911891
85128785	chr16:85128785:C:G	4.23363e-09	-0.917062	-0.829157	1.12474e-08	-1.41239	-0.74819
85128787	chr16:85128787:C:A	4.20687e-09	-0.92349	-0.82907	1.12007e-08	-1.41664	-0.748098
85128830	chr16:85128830:A:G	3.17082e-09	-1.02244	-1.01285	8.53981e-09	-1.48067	-0.9553
85128865	chr16:85128865:A:G	4.22862e-09	-0.706275	-1.04113	9.90056e-09	-1.30376	-0.984361
85128866	chr16:85128866:C:T	5.15693e-09	-0.584559	-0.964379	1.17879e-08	-1.22137	-0.892263
85128940	chr16:85128940:C:T	4.95763e-09	-1.58835	-4.46292e-10	1.86753e-08	-1.65351	-4.46292e-10
85128957	chr16:85128957:G:C	3.64684e-09	-0.428089	-1.46733	1.01535e-08	-0.796007	-1.46689
85129003	chr16:85129003:G:T	1.95154e-09	-1.78775	-0.732913	7.01845e-09	-1.74998	-0.882187
85129197	chr16:85129197:A:C	8.73364e-09	-1.80007e-10	-1.0221	3.5428e-08	-1.80007e-10	-1.01321
85129665	chr16:85129665:G:A	5.68251e-09	-1.80007e-10	-1.45189	2.30388e-08	-1.80007e-10	-1.44353
85129766	chr16:85129766:ACT:A	1.73292e-08	-1.80007e-10	-0.336887	6.99236e-08	-1.80007e-10	-0.333307
85129801	chr16:85129801:G:A	3.83198e-09	-0.92788	-0.918019	1.02525e-08	-1.40757	-0.845618
85129802	chr16:85129802:G:A	5.70147e-09	-1.80007e-10	-1.44856	2.31333e-08	-1.80007e-10	-1.43944
85129815	chr16:85129815:T:C	5.92712e-09	-1.80007e-10	-1.40974	2.3231e-08	-1.80007e-10	-1.43522
85129853	chr16:85129853:C:G	1.11266e-08	-1.80007e-10	-0.779944	4.5231e-08	-1.80007e-10	-0.768928
85130096	chr16:85130096:T:C	1.0479e-08	-1.80007e-10	-0.839911	4.25556e-08	-1.80007e-10	-0.829898
85130158	chr16:85130158:C:T	5.68679e-09	-1.80007e-10	-1.45113	2.30602e-08	-1.80007e-10	-1.4426
85130228	chr16:85130228:C:T	1.46194e-08	-1.80007e-10	-0.506931	5.94972e-08	-1.80007e-10	-0.494781
85130636	chr16:85130636:T:C	5.69256e-09	-1.80007e-10	-1.45012	2.30816e-08	-1.80007e-10	-1.44167
85130822	chr16:85130822:A:G	5.69219e-09	-1.80007e-10	-1.45019	2.30798e-08	-1.80007e-10	-1.44175
85130922	chr16:85130922:A:C	3.45117e-09	-0.687532	-1.26304	9.08524e-09	-1.12911	-1.24495
85131417	chr16:85131417:T:C	1.14698e-09	-1.69834	-1.35381	4.43361e-09	-1.73916	-1.35233
85131652	chr16:85131652:C:T	7.83522e-09	-1.80007e-10	-1.13065	3.10229e-08	-1.80007e-10	-1.14599
85131750	chr16:85131750:G:A	3.11263e-09	-0.874415	-1.1794	8.62304e-09	-1.26764	-1.15863
85131752	chr16:85131752:G:C	5.70024e-09	-1.80007e-10	-1.44877	2.3121e-08	-1.80007e-10	-1.43997
85132034	chr16:85132034:T:C	5.68681e-09	-1.80007e-10	-1.45113	2.30557e-08	-1.80007e-10	-1.44279
85132078	chr16:85132078:G:A	5.13115e-09	-1.33959	-0.214358	2.09754e-08	-1.36751	-0.169855
85132175	chr16:85132175:T:C	2.0869e-08	-1.80007e-10	-0.151014	8.22717e-08	-1.80007e-10	-0.170682
85132388	chr16:85132388:T:C	1.41902e-09	-1.55683	-1.28249	4.44907e-09	-1.78856	-1.29946
85132413	chr16:85132413:A:G	1.19518e-09	-1.75126	-1.25972	4.65417e-09	-1.77116	-1.27179
85132443	chr16:85132443:C:T	2.05433e-09	-1.37665	-1.09268	6.3974e-09	-1.68812	-1.0367
85132627	chr16:85132627:G:A	4.02712e-09	-1.79623	-4.46292e-10	1.62133e-08	-1.79488	-4.46292e-10
85133112	chr16:85133112:G:A	5.66099e-09	-1.80007e-10	-1.45568	2.27048e-08	-1.80007e-10	-1.45813
85133284	chr16:85133284:G:T	1.846e-09	-1.30352	-1.27274	4.81043e-09	-1.72069	-1.28924
85133710	chr16:85133710:C:T	1.44109e-09	-1.3565	-1.46738	3.92157e-09	-1.74683	-1.46738
85133733	chr16:85133733:GTGCAGATGGGAAGGTGGTCAGGGGGTGCAGAGAGGGAGGTGGGGGC:G	1.40982e-09	-1.379	-1.46682	3.89879e-09	-1.75312	-1.46693
85134012	chr16:85134012:G:A	1.03647e-08	-1.80007e-10	-0.850878	4.21924e-08	-1.80007e-10	-0.838469
85134281	chr16:85134281:C:T	1.91664e-08	-1.80007e-10	-0.236121	7.58047e-08	-1.80007e-10	-0.252549
85134312	chr16:85134312:G:C	1.18787e-08	-1.80007e-10	-0.714532	4.67355e-08	-1.80007e-10	-0.736207
85134339	chr16:85134339:C:A	4.30091e-09	-1.73045	-4.46292e-10	1.70265e-08	-1.74594	-4.46292e-10
85134354	chr16:85134354:C:T	1.19215e-09	-1.76693	-1.2466	4.99392e-09	-1.79477	-1.17772
85134760	chr16:85134760:C:T	1.36575e-08	-1.80007e-10	-0.574993	5.57572e-08	-1.80007e-10	-0.559704
85134954	chr16:85134954:G:A	3.27022e-09	-0.652937	-1.35149	8.65396e-09	-1.08487	-1.33782
85135031	chr16:85135031:C:G	1.54757e-08	-1.80007e-10	-0.450008	5.43773e-08	-1.80007e-10	-0.584763
85135264	chr16:85135264:G:T	1.01514e-09	-1.78457	-1.38969	4.08585e-09	-1.79927	-1.37391
85136008	chr16:85136008:C:G	4.17287e-09	-1.44914	-0.311537	1.51687e-08	-1.58355	-0.277927
85136108	chr16:85136108:G:C	2.79622e-09	-1.2379	-0.923117	1.15857e-08	-1.26044	-0.870499
85136121	chr16:85136121:G:A	1.05151e-08	-1.80007e-10	-0.836469	4.41632e-08	-1.80007e-10	-0.792819
85136164	chr16:85136164:C:A	1.50916e-09	-1.57211	-1.20561	5.87732e-09	-1.56613	-1.24348
85136196	chr16:85136196:C:G	4.46001e-09	-1.46303	-0.231098	1.62249e-08	-1.59387	-0.200296
85136511	chr16:85136511:C:T	2.73996e-09	-1.56532	-0.61602	1.07207e-08	-1.64685	-0.561682
85136895	chr16:85136895:A:G	5.88055e-09	-1.80007e-10	-1.41763	2.37187e-08	-1.80007e-10	-1.41445
85136901	chr16:85136901:C:T	5.90659e-09	-1.80007e-10	-1.41321	2.38295e-08	-1.80007e-10	-1.40979
85137280	chr16:85137280:G:A	6.23044e-09	-1.80007e-10	-1.35983	2.63365e-08	-1.80007e-10	-1.30976
85137481	chr16:85137481:C:T	3.38314e-09	-0.645891	-1.32459	9.00369e-09	-1.06468	-1.31839
85137882	chr16:85137882:C:T	1.80565e-08	-0.907766	0.611992	4.38391e-08	-1.27484	0.474662
85138396	chr16:85138396:C:T	3.15534e-09	-1.0464	-0.993783	1.18548e-08	-1.12392	-0.984053
85138758	chr16:85138758:T:A	8.2248e-09	-1.00418	-0.0779456	2.04815e-08	-1.46052	-0.100664
85139631	chr16:85139631:C:T	6.19777e-09	-1.80007e-10	-1.36509	2.49128e-08	-1.80007e-10	-1.36533
85139825	chr16:85139825:A:G	3.61259e-09	-1.17323	-0.731625	2.01242e-08	-0.695642	-0.883147
85140210	chr16:85140210:G:A	7.65183e-09	-1.80007e-10	-1.15433	3.06104e-08	-1.80007e-10	-1.15937
85140226	chr16:85140226:G:C	1.47472e-09	-1.44717	-1.35364	4.00057e-09	-1.77638	-1.41789
85140260	chr16:85140260:A:G	1.79343e-09	-1.30015	-1.305	5.00281e-09	-1.62371	-1.347
85140340	chr16:85140340:G:A	9.25646e-09	-1.80007e-10	-0.963958	3.69903e-08	-1.80007e-10	-0.970053
85140491	chr16:85140491:G:T	1.60623e-08	-1.80007e-10	-0.412803	6.90575e-08	-1.80007e-10	-0.34577
85140602	chr16:85140602:T:C	6.37001e-09	-1.80007e-10	-1.33768	2.61724e-08	-1.80007e-10	-1.316
85140712	chr16:85140712:C:T	5.73926e-09	-1.80007e-10	-1.44195	2.28166e-08	-1.80007e-10	-1.45322
85140873	chr16:85140873:G:C	2.00337e-09	-1.76993	-0.724516	9.1132e-09	-1.59644	-0.774542
85140974	chr16:85140974:T:G	6.53688e-09	-1.80007e-10	-1.31182	2.55656e-08	-1.80007e-10	-1.33946
85141492	chr16:85141492:T:C	2.56886e-08	0.0567667	-4.46292e-10	1.33448e-07	0.313004	-4.46292e-10
85141599	chr16:85141599:C:T	9.5519e-09	-0.932539	-4.46292e-10	4.19862e-08	-0.843368	-4.46292e-10
85141700	chr16:85141700:T:C	6.28232e-09	-1.80007e-10	-1.35154	2.57338e-08	-1.80007e-10	-1.3329
85141731	chr16:85141731:G:A	4.24919e-09	-1.74255	-4.46292e-10	1.92261e-08	-1.62444	-4.46292e-10
85142246	chr16:85142246:C:T	5.20013e-09	-0.414857	-1.12574	3.56973e-08	0.191906	-1.19754
85142416	chr16:85142416:C:G	8.22987e-09	-1.80007e-10	-1.08151	3.19031e-08	-1.80007e-10	-1.11801
85142457	chr16:85142457:G:A	2.80956e-08	1.25219	-1.10586	3.62381e-08	0.166697	-1.1573
85142573	chr16:85142573:G:A	1.31418e-09	-1.75245	-1.16361	5.88155e-09	-1.61887	-1.19002
85142751	chr16:85142751:C:G	2.16209e-09	-1.76328	-0.65492	8.26996e-09	-1.75481	-0.713267
85142759	chr16:85142759:C:A	8.38712e-09	-1.80007e-10	-1.06258	3.43873e-08	-1.80007e-10	-1.04302
85142818	chr16:85142818:GC:G	5.60304e-09	-1.80007e-10	-1.46597	2.25485e-08	-1.80007e-10	-1.46504
85142857	chr16:85142857:T:C	6.47771e-09	-1.80007e-10	-1.32091	2.61685e-08	-1.80007e-10	-1.31615
85143799	chr16:85143799:T:C	1.00355e-08	-1.80007e-10	-0.883153	3.9781e-08	-1.80007e-10	-0.89732
85144041	chr16:85144041:G:A	5.71323e-07	3.96034	-0.801665	4.34138e-06	4.51518	-0.719945
85144176	chr16:85144176:A:G	8.36879e-09	-1.80007e-10	-1.06477	3.49941e-08	-1.80007e-10	-1.02553
85144838	chr16:85144838:A:G	9.68072e-07	4.40984	-0.723812	7.53218e-06	5.0078	-0.661571
85144890	chr16:85144890:G:C	1.12879e-08	-1.80007e-10	-0.765548	4.33332e-08	-1.80007e-10	-0.811792
85144891	chr16:85144891:A:G	4.06323e-09	-1.7873	-4.46292e-10	1.77794e-08	-1.70267	-4.46292e-10
85145124	chr16:85145124:T:G	2.5281e-07	3.61456	-1.2712	1.62673e-06	4.12714	-1.31352
85145173	chr16:85145173:C:T	6.74688e-07	4.10089	-0.77592	4.27643e-06	4.4596	-0.679433
85145299	chr16:85145299:G:A	8.85263e-09	-1.80007e-10	-1.00857	3.32359e-08	-1.80007e-10	-1.07708
85145441	chr16:85145441:G:A	1.21052e-06	4.56193	-0.6524	9.18662e-06	5.12361	-0.578814
85145749	chr16:85145749:C:T	6.05961e-09	-1.80007e-10	-1.38763	2.45893e-08	-1.80007e-10	-1.3784
85145795	chr16:85145795:G:A	3.9839e-07	3.97209	-1.17394	2.54582e-06	4.49336	-1.23186
85145796	chr16:85145796:C:T	8.147e-09	-1.80007e-10	-1.09163	3.24495e-08	-1.80007e-10	-1.10102
85145962	chr16:85145962:G:A	1.11637e-08	-1.80007e-10	-0.776613	4.6486e-08	-1.80007e-10	-0.741558
85146054	chr16:85146054:G:A	2.1499e-06	4.38683	0.0970693	1.66559e-05	4.91743	0.222382
85146161	chr16:85146161:G:A	5.65908e-09	-1.80007e-10	-1.45602	2.28538e-08	-1.80007e-10	-1.45159
85146287	chr16:85146287:C:T	6.34872e-09	-1.80007e-10	-1.34103	2.54449e-08	-1.80007e-10	-1.34419
85146456	chr16:85146456:G:A	1.12431e-08	-1.80007e-10	-0.769524	4.65834e-08	-1.80007e-10	-0.739465
85146608	chr16:85146608:C:T	6.22531e-09	-1.80007e-10	-1.36066	2.44267e-08	-1.80007e-10	-1.38503
85146836	chr16:85146836:C:T	2.06088e-08	-1.80007e-10	-0.163561	8.68296e-08	-1.80007e-10	-0.116762
85147394	chr16:85147394:C:G	6.86911e-09	-1.80007e-10	-1.26225	2.8817e-08	-1.80007e-10	-1.21975
85147563	chr16:85147563:T:C	5.77482e-09	-1.80007e-10	-1.43577	2.29132e-08	-1.80007e-10	-1.44899
85147657	chr16:85147657:G:C	5.90166e-09	-1.80007e-10	-1.41405	2.33386e-08	-1.80007e-10	-1.4306
85148092	chr16:85148092:C:T	6.6922e-09	-1.80007e-10	-1.28834	2.78506e-08	-1.80007e-10	-1.25386
85148349	chr16:85148349:T:C	1.38595e-07	3.12196	-1.37969	5.71504e-07	3.14757	-1.38001
85148612	chr16:85148612:G:A	2.59804e-07	3.72574	-1.35509	1.04598e-06	3.72555	-1.35355
85148654	chr16:85148654:C:A	2.04288e-08	-1.80007e-10	-0.172332	9.37644e-08	-1.80007e-10	-0.0399245
85148807	chr16:85148807:G:A	9.26083e-09	0.355783	-1.31927	1.26564e-08	-0.767978	-1.27457
85148854	chr16:85148854:C:T	1.26999e-08	-1.80007e-10	-0.647683	5.60649e-08	-1.80007e-10	-0.5542
85149024	chr16:85149024:C:T	1.12988e-08	-1.80007e-10	-0.76458	4.33119e-08	-1.80007e-10	-0.812282
85149355	chr16:85149355:G:T	4.94287e-08	2.08563	-1.37438	2.72045e-08	0.112844	-1.39017
85149365	chr16:85149365:C:T	5.64085e-09	-1.80007e-10	-1.45924	2.27072e-08	-1.80007e-10	-1.45803
85149470	chr16:85149470:G:C	1.11945e-08	0.675201	-1.44906	1.34378e-08	-0.5399	-1.44274
85149613	chr16:85149613:CA:C	1.10423e-08	-1.80007e-10	-0.787547	4.34648e-08	-1.80007e-10	-0.808757
85149672	chr16:85149672:A:G	1.42233e-08	-1.80007e-10	-0.534396	6.30827e-08	-1.80007e-10	-0.436262
85149833	chr16:85149833:C:G	1.06379e-09	-1.69158	-1.43586	3.92456e-09	-1.77743	-1.43602
85149854	chr16:85149854:T:C	7.04828e-09	-1.80007e-10	-1.2365	2.86051e-08	-1.80007e-10	-1.22712
85150076	chr16:85150076:A:G	5.6335e-09	-1.80007e-10	-1.46055	2.29582e-08	-1.80007e-10	-1.44703
85150227	chr16:85150227:A:C	5.63758e-09	-1.80007e-10	-1.45982	2.2686e-08	-1.80007e-10	-1.45896
85150244	chr16:85150244:G:T	1.48156e-07	3.14503	-1.33605	6.73785e-08	0.981295	-1.35168
85150276	chr16:85150276:T:A	1.67621e-08	-1.80007e-10	-0.370159	7.50218e-08	-1.80007e-10	-0.262931
85150372	chr16:85150372:C:T	4.02103e-09	-1.79774	-4.46292e-10	1.69734e-08	-1.74906	-4.46292e-10
85150408	chr16:85150408:G:A	1.10465e-08	-1.80007e-10	-0.787168	4.55298e-08	-1.80007e-10	-0.762342
85150503	chr16:85150503:C:T	4.15567e-09	-1.76481	-4.46292e-10	1.66941e-08	-1.76566	-4.46292e-10
85150521	chr16:85150521:C:T	6.07608e-09	-1.80007e-10	-1.38492	2.4657e-08	-1.80007e-10	-1.37565
85150531	chr16:85150531:G:A	5.65797e-09	-1.80007e-10	-1.45621	2.27803e-08	-1.80007e-10	-1.45481
85150914	chr16:85150914:G:C	6.20511e-09	-1.80007e-10	-1.36391	2.51978e-08	-1.80007e-10	-1.35395
85151315	chr16:85151315:C:A	5.8037e-09	-1.80007e-10	-1.43078	2.33533e-08	-1.80007e-10	-1.42997
85151450	chr16:85151450:A:G	9.60326e-10	-1.77056	-1.4592	4.0252e-09	-1.72377	-1.46437
85151506	chr16:85151506:G:A	1.40481e-07	3.13723	-1.38144	6.48043e-07	3.25322	-1.35997
85151821	chr16:85151821:C:G	2.33096e-08	-1.80007e-10	-0.0404148	1.07531e-07	-1.80007e-10	0.0970717
85152154	chr16:85152154:C:G	9.4412e-09	-1.80007e-10	-0.944196	3.76453e-08	-1.80007e-10	-0.952501
85152208	chr16:85152208:T:C	1.64096e-07	3.22199	-1.31082	4.82892e-07	2.90148	-1.3024
85152302	chr16:85152302:G:A	5.64534e-09	-1.80007e-10	-1.45845	2.28006e-08	-1.80007e-10	-1.45392
85152349	chr16:85152349:G:A	5.63767e-09	-1.80007e-10	-1.45981	2.26514e-08	-1.80007e-10	-1.46049
85152382	chr16:85152382:C:T	9.09166e-09	-1.80007e-10	-0.981922	3.33678e-08	-1.80007e-10	-1.07312
85152484	chr16:85152484:G:A	8.3098e-09	-1.80007e-10	-1.07184	3.3474e-08	-1.80007e-10	-1.06994
85152658	chr16:85152658:T:C	1.04922e-07	2.22327	-0.759326	3.86952e-07	2.13853	-0.760936
85152661	chr16:85152661:C:T	8.99896e-09	-1.80007e-10	-0.99217	3.67181e-08	-1.80007e-10	-0.977439
85153030	chr16:85153030:C:G	6.42557e-09	-1.80007e-10	-1.32899	2.50738e-08	-1.80007e-10	-1.35889
85153065	chr16:85153065:A:T	7.21565e-08	2.55525	-1.4657	1.04562e-07	1.53631	-1.46724
85153128	chr16:85153128:C:A	4.17895e-08	0.122369	0.420995	2.50971e-07	0.48651	0.458116
85153249	chr16:85153249:C:T	7.57449e-09	-1.80007e-10	-1.16449	2.97341e-08	-1.80007e-10	-1.18842
85153320	chr16:85153320:C:T	8.82398e-09	-1.80007e-10	-1.01181	3.43872e-08	-1.80007e-10	-1.04302
85153502	chr16:85153502:C:T	1.0141e-08	-1.80007e-10	-0.872688	3.9976e-08	-1.80007e-10	-0.89243
85153564	chr16:85153564:G:T	6.61808e-07	4.48105	-1.17535	4.23823e-06	5.01521	-1.24402
85154306	chr16:85154306:A:AC	4.03342e-06	4.77107	0.342019	2.72e-05	5.27972	0.350541
85154688	chr16:85154688:C:T	3.54456e-06	4.51701	0.466879	2.34526e-05	5.01081	0.471218
85154790	chr16:85154790:A:G	7.97002e-09	-1.80007e-10	-1.11359	3.39748e-08	-1.80007e-10	-1.05509
85154920	chr16:85154920:A:G	3.88003e-06	4.55254	0.521778	2.5836e-05	5.04919	0.529621
85155321	chr16:85155321:G:C	1.24119e-08	-1.80007e-10	-0.670623	4.90764e-08	-1.80007e-10	-0.687331
85155378	chr16:85155378:T:A	4.50755e-06	4.71657	0.507656	2.93089e-05	5.19013	0.514806
85155425	chr16:85155425:C:A	5.66065e-09	-1.80007e-10	-1.45574	2.29035e-08	-1.80007e-10	-1.44942
85155549	chr16:85155549:A:G	4.15072e-06	4.65414	0.48762	2.71109e-05	5.13084	0.496141
85155611	chr16:85155611:A:G	4.46105e-06	4.66519	0.548672	2.91223e-05	5.14212	0.556434
85155656	chr16:85155656:G:C	6.32438e-08	2.25497	-1.29726	4.63685e-08	0.517243	-1.26133
85155662	chr16:85155662:G:A	1.1903e-08	-1.80007e-10	-0.712485	4.85994e-08	-1.80007e-10	-0.697098
85155944	chr16:85155944:G:C	4.63846e-06	4.74679	0.506064	3.03611e-05	5.22711	0.513099
85155994	chr16:85155994:T:C	4.41525e-06	4.70073	0.502811	2.88676e-05	5.17992	0.50984
85156071	chr16:85156071:G:A	4.05543e-06	4.62418	0.494353	2.63939e-05	5.09889	0.501289
85156100	chr16:85156100:T:C	3.7199e-06	4.51813	0.51404	2.40874e-05	4.98752	0.521217
85156128	chr16:85156128:C:T	3.17578e-06	4.41623	0.457799	2.04779e-05	4.88241	0.463976
85156330	chr16:85156330:G:A	5.44944e-07	3.76895	-0.657547	3.84912e-06	4.40469	-0.729802
85156468	chr16:85156468:C:T	7.13947e-09	-1.80007e-10	-1.22364	2.89868e-08	-1.80007e-10	-1.21387
85156624	chr16:85156624:C:A	1.34151e-06	4.4186	-0.406322	8.92289e-06	4.97687	-0.461203
85156748	chr16:85156748:C:T	1.15826e-08	-1.80007e-10	-0.739775	4.77619e-08	-1.80007e-10	-0.714482
85156769	chr16:85156769:G:A	1.80492e-09	-1.13863	-1.46013	6.01264e-09	-1.3294	-1.45745
85156821	chr16:85156821:G:A	9.00193e-09	-1.80007e-10	-0.991841	3.68952e-08	-1.80007e-10	-0.972627
85156860	chr16:85156860:C:T	1.61059e-06	4.52718	-0.332111	1.06999e-05	5.08598	-0.388699
85156869	chr16:85156869:C:T	9.28215e-09	-1.80007e-10	-0.961187	3.78656e-08	-1.80007e-10	-0.946668
85156950	chr16:85156950:A:T	4.04215e-09	-1.7925	-4.46292e-10	1.61972e-08	-1.79587	-4.46292e-10
85157214	chr16:85157214:C:G	6.62514e-09	-1.80007e-10	-1.29841	2.73157e-08	-1.80007e-10	-1.27325
85157222	chr16:85157222:C:T	1.13996e-08	-1.80007e-10	-0.755704	4.65999e-08	-1.80007e-10	-0.739111
85157319	chr16:85157319:TCTATC:T	6.64825e-09	-1.80007e-10	-1.29493	2.72219e-08	-1.80007e-10	-1.27669
85157334	chr16:85157334:T:C	6.67143e-09	-1.80007e-10	-1.29145	2.73229e-08	-1.80007e-10	-1.27299
85157345	chr16:85157345:G:A	6.6737e-09	-1.80007e-10	-1.29111	2.73306e-08	-1.80007e-10	-1.2727
85157373	chr16:85157373:A:C	6.62299e-09	-1.80007e-10	-1.29873	2.71135e-08	-1.80007e-10	-1.28068
85157427	chr16:85157427:G:A	4.23738e-09	-1.74533	-4.46292e-10	1.75244e-08	-1.71712	-4.46292e-10
85157473	chr16:85157473:G:A	6.42516e-09	-1.80007e-10	-1.32906	2.62653e-08	-1.80007e-10	-1.31246
85157494	chr16:85157494:G:T	7.9846e-09	-1.80007e-10	-1.11176	3.40426e-08	-1.80007e-10	-1.0531
85157948	chr16:85157948:A:T	6.40256e-09	-1.80007e-10	-1.33258	2.56882e-08	-1.80007e-10	-1.33468
85158016	chr16:85158016:C:T	5.74582e-09	-1.80007e-10	-1.44081	2.29862e-08	-1.80007e-10	-1.44581
85158017	chr16:85158017:G:A	9.48361e-09	-1.80007e-10	-0.939714	3.9182e-08	-1.80007e-10	-0.912493
85158318	chr16:85158318:A:G	5.6665e-09	-1.80007e-10	-1.45471	2.26761e-08	-1.80007e-10	-1.4594
85158392	chr16:85158392:G:A	6.33673e-09	-1.80007e-10	-1.34292	2.45618e-08	-1.80007e-10	-1.37952
85158473	chr16:85158473:T:G	1.1405e-08	-1.80007e-10	-0.755227	4.48229e-08	-1.80007e-10	-0.777991
85158491	chr16:85158491:A:G	6.12476e-09	-1.80007e-10	-1.37694	2.43932e-08	-1.80007e-10	-1.38641
85158849	chr16:85158849:C:T	5.60319e-09	-1.80007e-10	-1.46594	2.25542e-08	-1.80007e-10	-1.46479
85158881	chr16:85158881:C:T	3.42992e-08	-1.80007e-10	0.345842	1.35481e-07	-1.80007e-10	0.328124
85158949	chr16:85158949:C:T	7.8594e-09	-1.80007e-10	-1.12757	3.21056e-08	-1.80007e-10	-1.11168
85159288	chr16:85159288:G:A	1.62734e-08	-0.399746	-4.46292e-10	5.24424e-08	-0.620994	-4.46292e-10
85159349	chr16:85159349:T:C	1.09279e-07	2.27166	-0.767033	8.46433e-08	0.609943	-0.752206
85159426	chr16:85159426:T:C	7.49653e-09	-1.80007e-10	-1.17484	3.0751e-08	-1.80007e-10	-1.15479
85159567	chr16:85159567:C:T	7.11054e-09	-1.80007e-10	-1.2277	2.9111e-08	-1.80007e-10	-1.20959
85159633	chr16:85159633:G:C	5.62702e-09	-1.80007e-10	-1.4617	2.25702e-08	-1.80007e-10	-1.46408
85159885	chr16:85159885:G:C	6.13943e-09	-1.80007e-10	-1.37455	2.39075e-08	-1.80007e-10	-1.40652
85159941	chr16:85159941:T:G	6.33034e-09	-1.80007e-10	-1.34393	2.57857e-08	-1.80007e-10	-1.33089
85160197	chr16:85160197:C:T	8.08643e-09	-1.80007e-10	-1.09909	3.31483e-08	-1.80007e-10	-1.07972
85160285	chr16:85160285:C:G	2.31144e-08	-1.80007e-10	-0.0488244	9.18039e-08	-1.80007e-10	-0.061055
85160371	chr16:85160371:A:G	6.05104e-09	-1.80007e-10	-1.38905	2.46368e-08	-1.80007e-10	-1.37647
85160381	chr16:85160381:TC:T	5.71755e-09	-1.80007e-10	-1.44574	2.30323e-08	-1.80007e-10	-1.44381
85160975	chr16:85160975:C:G	5.61866e-09	-1.80007e-10	-1.46319	2.25524e-08	-1.80007e-10	-1.46487
85161028	chr16:85161028:C:T	1.03818e-08	-1.80007e-10	-0.849226	4.22303e-08	-1.80007e-10	-0.837572
85161351	chr16:85161351:T:C	9.8329e-09	-1.80007e-10	-0.903546	3.99699e-08	-1.80007e-10	-0.892584
85161365	chr16:85161365:C:T	1.44359e-08	-1.80007e-10	-0.519565	5.8356e-08	-1.80007e-10	-0.514148
85161368	chr16:85161368:T:C	1.24508e-08	-1.80007e-10	-0.667493	5.01846e-08	-1.80007e-10	-0.665001
85161504	chr16:85161504:T:C	3.23142e-07	2.76515	-0.176344	2.77618e-06	3.63533	-0.287211
85161579	chr16:85161579:A:G	8.28431e-09	-1.80007e-10	-1.07492	3.39542e-08	-1.80007e-10	-1.0557
85162183	chr16:85162183:G:A	1.19068e-08	-1.80007e-10	-0.712172	4.79812e-08	-1.80007e-10	-0.709901
85162392	chr16:85162392:A:G	2.21703e-08	-1.80007e-10	-0.0905256	9.1066e-08	-1.80007e-10	-0.0691249
85162937	chr16:85162937:A:G	2.60571e-08	-1.80007e-10	0.0710112	1.00034e-07	-1.80007e-10	0.0248013
85163205	chr16:85163205:G:C	7.15047e-08	-1.80007e-10	1.08048	2.81438e-07	-1.80007e-10	1.0592
85163229	chr16:85163229:G:A	5.73692e-09	-1.80007e-10	-1.44236	2.27489e-08	-1.80007e-10	-1.45619
85163231	chr16:85163231:A:T	2.12918e-08	-1.80007e-10	-0.130959	8.71624e-08	-1.80007e-10	-0.112937
85164315	chr16:85164315:A:G	9.32873e-09	-1.80007e-10	-0.956181	3.78553e-08	-1.80007e-10	-0.94694
85164374	chr16:85164374:A:G	1.40559e-07	3.03264	-1.2763	7.88418e-08	1.03065	-1.24392
85164839	chr16:85164839:G:C	6.84288e-09	-1.80007e-10	-1.26607	2.79325e-08	-1.80007e-10	-1.25092
85164858	chr16:85164858:G:A	8.07286e-09	-1.80007e-10	-1.10077	3.21289e-08	-1.80007e-10	-1.11095
85165359	chr16:85165359:T:G	9.68442e-10	-1.76388	-1.45747	4.16754e-09	-1.70214	-1.45124
85165425	chr16:85165425:T:C	4.02231e-09	-1.79742	-4.46292e-10	1.62283e-08	-1.79395	-4.46292e-10
85165631	chr16:85165631:T:A	6.12567e-09	-1.80007e-10	-1.37679	2.47743e-08	-1.80007e-10	-1.3709
85166358	chr16:85166358:A:G	4.56684e-09	-1.67046	-4.46292e-10	2.01457e-08	-1.57772	-4.46292e-10
85166417	chr16:85166417:C:CCCCAT	6.94807e-09	-1.80007e-10	-1.25082	2.67231e-08	-1.80007e-10	-1.29518
85166739	chr16:85166739:G:A	1.12235e-08	-1.80007e-10	-0.771266	4.46022e-08	-1.80007e-10	-0.782927
85166782	chr16:85166782:G:T	1.11056e-08	-1.80007e-10	-0.781826	4.60833e-08	-1.80007e-10	-0.750259
85166975	chr16:85166975:G:A	5.92064e-09	-1.80007e-10	-1.41084	2.38605e-08	-1.80007e-10	-1.40848
85167122	chr16:85167122:G:C	7.09386e-09	-1.80007e-10	-1.23005	2.81783e-08	-1.80007e-10	-1.24216
85167176	chr16:85167176:G:C	6.7597e-09	-1.80007e-10	-1.2783	2.73924e-08	-1.80007e-10	-1.27045
85167184	chr16:85167184:G:C	6.05169e-09	-1.80007e-10	-1.38894	2.40807e-08	-1.80007e-10	-1.3993
85167255	chr16:85167255:A:G	1.08875e-08	-1.80007e-10	-0.801664	4.42146e-08	-1.80007e-10	-0.791654
85167276	chr16:85167276:A:G	6.25745e-09	-1.80007e-10	-1.35551	2.52939e-08	-1.80007e-10	-1.35015
85167438	chr16:85167438:T:G	1.38954e-08	-1.80007e-10	-0.557725	6.46978e-08	-1.80007e-10	-0.410983
85167799	chr16:85167799:G:A	6.31156e-07	4.69514	-1.43687	2.65424e-07	2.43683	-1.43622
85168089	chr16:85168089:T:G	5.65965e-09	-1.80007e-10	-1.45592	2.27043e-08	-1.80007e-10	-1.45815
85168104	chr16:85168104:G:A	1.77982e-09	-1.17826	-1.43451	5.84205e-09	-1.37185	-1.44377
85168354	chr16:85168354:T:C	5.94139e-09	-1.80007e-10	-1.40734	2.35444e-08	-1.80007e-10	-1.42182
85168364	chr16:85168364:C:T	2.77647e-07	3.6977	-1.26063	1.9286e-06	4.24578	-1.26194
85168761	chr16:85168761:C:T	5.64834e-09	-1.80007e-10	-1.45792	2.26629e-08	-1.80007e-10	-1.45998
85168804	chr16:85168804:A:G	4.18063e-09	-1.75882	-4.46292e-10	1.61761e-08	-1.79718	-4.46292e-10
85168878	chr16:85168878:C:T	5.73895e-09	-1.80007e-10	-1.442	2.28583e-08	-1.80007e-10	-1.4514
85170272	chr16:85170272:T:G	2.64607e-07	3.68766	-1.29869	1.8354e-06	4.23298	-1.29867
85170615	chr16:85170615:C:T	1.14669e-08	0.678309	-1.42812	1.91101e-08	-0.203239	-1.42725
85170933	chr16:85170933:A:G	5.6918e-09	-1.80007e-10	-1.45025	2.29913e-08	-1.80007e-10	-1.44559
85170946	chr16:85170946:C:T	5.34027e-08	-1.80007e-10	0.788581	2.11073e-07	-1.80007e-10	0.771495
85171510	chr16:85171510:G:C	5.64009e-09	-1.80007e-10	-1.45938	2.25326e-08	-1.80007e-10	-1.46575
85171517	chr16:85171517:A:G	4.39968e-08	-1.80007e-10	0.594838	1.75219e-07	-1.80007e-10	0.585328
85171649	chr16:85171649:C:T	1.87019e-08	1.13906	-1.39972	2.86429e-08	0.160572	-1.38638
85171917	chr16:85171917:G:C	1.40537e-09	-1.69119	-1.15779	1.39945e-08	-0.773355	-1.16869
85171925	chr16:85171925:C:T	9.54498e-09	-1.80007e-10	-0.933264	3.87977e-08	-1.80007e-10	-0.92235
85171956	chr16:85171956:G:C	5.59578e-09	-1.80007e-10	-1.46727	2.2513e-08	-1.80007e-10	-1.46662
85172245	chr16:85172245:C:G	5.61475e-09	-1.80007e-10	-1.46388	2.26219e-08	-1.80007e-10	-1.46179
85172646	chr16:85172646:C:T	5.59936e-09	-1.80007e-10	-1.46663	2.25673e-08	-1.80007e-10	-1.46421
85173126	chr16:85173126:C:T	1.01712e-09	-1.79912	-1.37318	6.36299e-09	-1.34331	-1.3869
85173168	chr16:85173168:C:G	5.9367e-09	-1.80007e-10	-1.40813	2.39934e-08	-1.80007e-10	-1.40293
85173352	chr16:85173352:G:A	1.64094e-09	-1.76741	-0.926606	8.41401e-09	-1.55761	-0.8932
85173735	chr16:85173735:G:C	6.32809e-09	-1.80007e-10	-1.34428	2.52099e-08	-1.80007e-10	-1.35347
85174019	chr16:85174019:T:C	1.5102e-08	-0.474452	-4.46292e-10	5.87533e-08	-0.507362	-4.46292e-10
85174110	chr16:85174110:A:G	7.62684e-09	0.145481	-1.30309	5.84807e-08	0.781412	-1.29342
85174329	chr16:85174329:A:C	5.74206e-09	-1.80007e-10	-1.44146	2.28474e-08	-1.80007e-10	-1.45187
85174518	chr16:85174518:C:G	5.82124e-09	-1.80007e-10	-1.42777	2.31249e-08	-1.80007e-10	-1.4398
85174799	chr16:85174799:C:T	6.20625e-09	-1.80007e-10	-1.36372	2.47429e-08	-1.80007e-10	-1.37217
85174856	chr16:85174856:C:A	2.47223e-08	0.0184265	-4.46292e-10	1.17425e-07	0.18509	-4.46292e-10
85175026	chr16:85175026:C:T	6.56828e-09	-1.80007e-10	-1.30703	2.61167e-08	-1.80007e-10	-1.31813
85175051	chr16:85175051:GTTGTTCCCTA:G	9.98533e-09	0.479802	-1.36797	2.04671e-08	-0.211737	-1.35015
85175224	chr16:85175224:C:T	2.79255e-09	-0.740112	-1.42221	7.94599e-09	-1.08291	-1.42513
85175346	chr16:85175346:G:A	1.01786e-08	-0.868992	-4.46292e-10	3.17246e-08	-1.12362	-4.46292e-10
85175387	chr16:85175387:C:T	9.89789e-10	-1.77991	-1.41963	3.98507e-09	-1.792	-1.40616
85175613	chr16:85175613:A:G	1.22651e-08	0.780326	-1.46285	1.58418e-08	-0.360725	-1.45733
85175813	chr16:85175813:G:A	3.33132e-08	1.7551	-1.43842	3.59337e-08	0.416159	-1.41519
85175834	chr16:85175834:C:G	5.65535e-09	-1.80007e-10	-1.45668	2.30412e-08	-1.80007e-10	-1.44343
85176009	chr16:85176009:GACAGGGTCTCACTCTGTTGCCCAGGCTGGCGTGC:G	5.85747e-09	-1.80007e-10	-1.42156	2.36873e-08	-1.80007e-10	-1.41577
85176298	chr16:85176298:G:A	8.3688e-09	-1.80007e-10	-1.06477	3.31297e-08	-1.80007e-10	-1.08028
85176540	chr16:85176540:G:A	3.54181e-08	-1.80007e-10	0.377942	1.40775e-07	-1.80007e-10	0.366454
85176690	chr16:85176690:C:T	3.58721e-09	-0.650495	-1.26141	9.51405e-09	-1.0964	-1.23154
85176823	chr16:85176823:A:G	5.89935e-09	-1.80007e-10	-1.41444	2.439e-08	-1.80007e-10	-1.38654
85177296	chr16:85177296:G:C	2.11601e-09	-1.36939	-1.07036	6.63813e-09	-1.58034	-1.10754
85177357	chr16:85177357:C:T	6.09569e-09	-1.80007e-10	-1.3817	2.48442e-08	-1.80007e-10	-1.36808
85177512	chr16:85177512:T:C	3.18529e-09	-0.797632	-1.2331	9.03406e-09	-1.18376	-1.19595
85177540	chr16:85177540:C:T	1.7987e-09	-1.79536	-0.806853	6.75515e-09	-1.78161	-0.888799
85177767	chr16:85177767:C:T	1.56962e-09	-1.43913	-1.29931	8.79532e-09	-1.06733	-1.33916
85177924	chr16:85177924:A:G	5.99372e-09	-1.80007e-10	-1.39857	2.37765e-08	-1.80007e-10	-1.41201
85178109	chr16:85178109:C:T	2.24425e-08	-0.0783242	-4.46292e-10	2.54434e-08	-1.34426	-4.46292e-10
85178352	chr16:85178352:A:G	7.28347e-09	-1.20367	-4.46292e-10	2.40201e-08	-1.40182	-4.46292e-10
85178372	chr16:85178372:G:A	9.63207e-10	-1.7637	-1.46306	3.75619e-09	-1.79837	-1.45893
85178385	chr16:85178385:G:A	6.4488e-09	-1.80007e-10	-1.32539	2.66346e-08	-1.80007e-10	-1.2985
85178602	chr16:85178602:A:G	5.98777e-09	-1.80007e-10	-1.39956	2.3738e-08	-1.80007e-10	-1.41363
85178902	chr16:85178902:C:T	5.63474e-09	-1.80007e-10	-1.46033	2.25112e-08	-1.80007e-10	-1.4667
85179108	chr16:85179108:A:C	5.66005e-09	-1.80007e-10	-1.45585	2.27408e-08	-1.80007e-10	-1.45655
85179231	chr16:85179231:G:A	1.09632e-09	-1.79927	-1.29805	4.59658e-09	-1.78558	-1.26981
85179292	chr16:85179292:A:G	5.92481e-09	-1.80007e-10	-1.41013	2.37693e-08	-1.80007e-10	-1.41231
85179324	chr16:85179324:G:A	3.20371e-09	-0.559229	-1.46574	1.03737e-08	-0.781345	-1.46009
85179432	chr16:85179432:T:C	5.7994e-09	-1.80007e-10	-1.43152	2.32675e-08	-1.80007e-10	-1.43365
85179655	chr16:85179655:T:G	9.52954e-09	-1.80007e-10	-0.934884	3.75291e-08	-1.80007e-10	-0.955593
85179696	chr16:85179696:T:C	5.73185e-09	-1.80007e-10	-1.44324	2.30089e-08	-1.80007e-10	-1.44483
85179732	chr16:85179732:T:C	5.77873e-09	-1.80007e-10	-1.4351	2.31903e-08	-1.80007e-10	-1.43698
85179755	chr16:85179755:G:A	5.99005e-09	-1.80007e-10	-1.39918	2.40233e-08	-1.80007e-10	-1.40169
85179781	chr16:85179781:T:G	5.77489e-09	-1.80007e-10	-1.43576	2.31753e-08	-1.80007e-10	-1.43762
85179824	chr16:85179824:C:T	6.85259e-09	-1.80007e-10	-1.26465	2.75815e-08	-1.80007e-10	-1.26357
85180047	chr16:85180047:C:T	6.73894e-09	-1.80007e-10	-1.28138	2.63767e-08	-1.80007e-10	-1.30823
85180273	chr16:85180273:G:A	6.19421e-09	-1.80007e-10	-1.36566	2.43828e-08	-1.80007e-10	-1.38683
85180329	chr16:85180329:G:A	4.28197e-09	-0.387224	-1.34764	1.31615e-08	-0.680565	-1.32285
85181080	chr16:85181080:C:T	3.09468e-09	-0.674102	-1.38549	8.30255e-09	-1.09368	-1.37047
85181182	chr16:85181182:G:C	6.08851e-09	-1.80007e-10	-1.38288	2.40897e-08	-1.80007e-10	-1.39892
85181376	chr16:85181376:G:C	4.32985e-09	-1.72375	-4.46292e-10	1.65404e-08	-1.7749	-4.46292e-10
85181702	chr16:85181702:C:T	2.84267e-09	-0.723014	-1.42152	7.54162e-09	-1.14489	-1.41538
85181740	chr16:85181740:G:GA	6.30337e-09	-1.80007e-10	-1.34819	2.52885e-08	-1.80007e-10	-1.35036
85181836	chr16:85181836:A:G	4.98667e-09	-1.58251	-4.46292e-10	2.4384e-08	-1.38678	-4.46292e-10
85181971	chr16:85181971:G:A	4.52726e-09	-1.67916	-4.46292e-10	1.8666e-08	-1.65401	-4.46292e-10
85182185	chr16:85182185:C:T	1.07996e-08	-1.80007e-10	-0.809772	4.31716e-08	-1.80007e-10	-0.815528
85182512	chr16:85182512:T:C	2.76465e-09	-0.707638	-1.46473	7.29256e-09	-1.12673	-1.46712
85182596	chr16:85182596:A:G	1.0773e-09	-1.77411	-1.34071	8.52249e-09	-1.12159	-1.31641
85182794	chr16:85182794:T:C	2.27567e-09	-0.970946	-1.39606	7.12617e-09	-1.23238	-1.38456
85182839	chr16:85182839:G:A	3.37058e-09	-0.588707	-1.38549	8.84838e-09	-1.03867	-1.36181
85182954	chr16:85182954:G:A	2.53802e-09	-0.792832	-1.46506	7.02237e-09	-1.16531	-1.46629
85182969	chr16:85182969:C:G	6.95892e-09	-1.80007e-10	-1.24926	2.89127e-08	-1.80007e-10	-1.21643
85183098	chr16:85183098:C:T	2.30014e-08	1.40562	-1.45934	4.2179e-08	0.610147	-1.44893
85183132	chr16:85183132:G:A	1.53654e-08	-0.457162	-4.46292e-10	6.28592e-08	-0.439812	-4.46292e-10
85183439	chr16:85183439:A:G	3.05221e-09	-1.31168	-0.761732	1.22089e-08	-1.26636	-0.812178
85184037	chr16:85184037:C:T	5.59556e-09	-1.80007e-10	-1.46731	2.25284e-08	-1.80007e-10	-1.46593
85184102	chr16:85184102:G:A	1.79896e-09	-1.20093	-1.40114	5.07625e-09	-1.55025	-1.40589
85184280	chr16:85184280:C:T	3.11514e-09	-0.752131	-1.30087	7.09846e-09	-1.28883	-1.332
85184296	chr16:85184296:G:C	5.60528e-09	-1.80007e-10	-1.46557	2.25176e-08	-1.80007e-10	-1.46641
85184648	chr16:85184648:G:A	1.57143e-08	-1.80007e-10	-0.43471	6.28353e-08	-1.80007e-10	-0.440193
85184746	chr16:85184746:C:T	6.26149e-09	-1.80007e-10	-1.35486	2.53699e-08	-1.80007e-10	-1.34715
85184876	chr16:85184876:C:T	3.54547e-09	-1.17392	-0.749684	9.99266e-09	-1.51839	-0.760468
85184961	chr16:85184961:A:C	1.89946e-08	1.14751	-1.39263	3.36414e-08	0.29952	-1.36447
85185117	chr16:85185117:A:G	7.0551e-09	0.22688	-1.46241	1.88711e-08	-0.175712	-1.46737
85185264	chr16:85185264:A:G	3.26001e-09	-0.697693	-1.30986	7.348e-09	-1.24593	-1.34035
85185333	chr16:85185333:A:G	2.80029e-08	1.563	-1.41997	4.31965e-08	0.586945	-1.4019
85185389	chr16:85185389:T:G	5.96451e-09	-1.80007e-10	-1.40345	2.37216e-08	-1.80007e-10	-1.41432
85185502	chr16:85185502:A:G	6.91737e-09	-1.80007e-10	-1.25524	2.81407e-08	-1.80007e-10	-1.24349
85185520	chr16:85185520:C:T	2.71093e-08	1.40886	-1.29826	5.64249e-08	0.786046	-1.33385
85185681	chr16:85185681:G:C	1.04375e-08	0.35501	-1.19889	3.36675e-08	0.204164	-1.26834
85185713	chr16:85185713:G:A	6.04479e-09	-1.80007e-10	-1.39008	2.40165e-08	-1.80007e-10	-1.40197
85185865	chr16:85185865:T:A	5.61035e-09	-1.80007e-10	-1.46467	2.25088e-08	-1.80007e-10	-1.4668
85185987	chr16:85185987:T:C	1.22e-08	0.663595	-1.35144	2.77704e-08	0.126466	-1.38321
85186084	chr16:85186084:A:G	5.99823e-09	-1.80007e-10	-1.39781	2.38515e-08	-1.80007e-10	-1.40886
85186314	chr16:85186314:TA:T	6.54547e-09	-1.80007e-10	-1.31051	2.57149e-08	-1.80007e-10	-1.33364
85186325	chr16:85186325:C:T	6.08662e-09	-1.80007e-10	-1.38319	2.41693e-08	-1.80007e-10	-1.39563
85186448	chr16:85186448:CA:C	1.8675e-09	-1.41213	-1.15254	6.82266e-09	-1.51499	-1.14547
85186567	chr16:85186567:T:C	7.30371e-09	0.203828	-1.40473	2.58795e-08	0.0430827	-1.37034
85186582	chr16:85186582:G:A	4.8647e-09	-1.60727	-4.46292e-10	1.80847e-08	-1.68564	-4.46292e-10
85186920	chr16:85186920:A:ACC	5.86379e-09	-1.80007e-10	-1.42048	2.34493e-08	-1.80007e-10	-1.42587
85187317	chr16:85187317:T:C	2.50097e-08	-1.80007e-10	0.0299858	8.83267e-08	-1.80007e-10	-0.0996674
85187395	chr16:85187395:C:T	1.12714e-09	-1.77778	-1.29182	4.35548e-09	-1.78901	-1.32027
85187445	chr16:85187445:G:A	2.35591e-08	1.24355	-1.27332	4.94125e-08	0.633928	-1.31444
85187622	chr16:85187622:A:AT	5.93317e-09	-1.80007e-10	-1.40872	2.36206e-08	-1.80007e-10	-1.41859
85187625	chr16:85187625:G:C	5.93317e-09	-1.80007e-10	-1.40872	2.36206e-08	-1.80007e-10	-1.41859
85187627	chr16:85187627:G:A	5.66241e-09	-1.80007e-10	-1.45543	2.26902e-08	-1.80007e-10	-1.45878
85187791	chr16:85187791:G:C	1.58469e-09	-1.39422	-1.33468	5.61159e-09	-1.51513	-1.34075
85187997	chr16:85187997:A:G	1.32093e-08	0.490998	-1.09936	3.07462e-08	0.00326103	-1.1582
85188280	chr16:85188280:G:A	8.48028e-09	-1.05154	-4.46292e-10	3.23752e-08	-1.10332	-4.46292e-10
85188398	chr16:85188398:C:T	1.75987e-08	1.14194	-1.46339	4.11138e-08	0.58959	-1.45396
85188410	chr16:85188410:C:T	1.84502e-09	-1.34848	-1.22831	5.52304e-09	-1.61809	-1.25369
85188421	chr16:85188421:T:G	5.96778e-09	-1.80007e-10	-1.4029	2.37562e-08	-1.80007e-10	-1.41287
85188437	chr16:85188437:C:T	3.18268e-09	-0.686741	-1.34481	7.31947e-09	-1.22517	-1.365
85188614	chr16:85188614:C:A	6.83945e-09	-1.80007e-10	-1.26657	2.82029e-08	-1.80007e-10	-1.24128
85188718	chr16:85188718:T:G	5.62444e-09	-1.80007e-10	-1.46216	2.2545e-08	-1.80007e-10	-1.4652
85188819	chr16:85188819:AAC:A	1.42797e-08	-1.69025	1.15981	4.4061e-08	-1.79391	0.998781
85188932	chr16:85188932:G:A	6.49159e-09	-1.80007e-10	-1.31877	2.64979e-08	-1.80007e-10	-1.30364
85189270	chr16:85189270:A:G	1.1495e-09	-1.76974	-1.28021	4.38114e-09	-1.7931	-1.3103
85189292	chr16:85189292:C:T	2.83443e-09	-0.790043	-1.35739	6.77282e-09	-1.29029	-1.3775
85189325	chr16:85189325:C:T	1.77017e-09	-1.27308	-1.34513	6.16872e-09	-1.41044	-1.35078
85189398	chr16:85189398:A:G	7.83203e-09	-1.80007e-10	-1.13106	3.21377e-08	-1.80007e-10	-1.11068
85189662	chr16:85189662:G:A	5.72331e-09	-1.80007e-10	-1.44473	2.32607e-08	-1.80007e-10	-1.43394
85190031	chr16:85190031:T:C	1.21138e-08	-1.80007e-10	-0.694934	5.01872e-08	-1.80007e-10	-0.664951
85190160	chr16:85190160:A:G	1.19885e-09	-1.79837	-1.20955	5.01201e-09	-1.75461	-1.21427
85190271	chr16:85190271:T:C	1.49786e-08	-0.873296	0.390642	7.21235e-08	-0.546992	0.244662
85190511	chr16:85190511:T:C	4.83739e-09	-1.79592	0.183018	1.94295e-08	-1.68951	0.0755957
85190526	chr16:85190526:T:C	7.36399e-09	-1.80007e-10	-1.19268	2.93355e-08	-1.80007e-10	-1.20191
85190926	chr16:85190926:A:G	1.96405e-09	-1.20145	-1.31282	6.82132e-09	-1.3415	-1.31916
85191611	chr16:85191611:A:G	1.39026e-08	-1.80007e-10	-0.557207	5.16683e-08	-1.80007e-10	-0.635866
85191727	chr16:85191727:G:A	1.95137e-08	-1.80007e-10	-0.218163	8.18178e-08	-1.80007e-10	-0.176215
85192265	chr16:85192265:A:C	1.122e-08	0.693018	-1.4646	1.86189e-08	-0.198815	-1.45772
85192507	chr16:85192507:T:C	8.09135e-09	0.108499	-1.20698	1.87086e-08	-0.386469	-1.26526
85193072	chr16:85193072:A:T	5.76175e-08	1.98402	-1.11947	1.03467e-07	1.2197	-1.16115
85193213	chr16:85193213:A:G	2.33514e-08	1.14882	-1.18745	4.79759e-08	0.516478	-1.22649
85193247	chr16:85193247:G:A	2.31752e-09	-0.965121	-1.38366	5.54002e-09	-1.48412	-1.38459
85193257	chr16:85193257:A:G	3.63896e-09	-0.618443	-1.27914	8.50697e-09	-1.15	-1.28983
85193498	chr16:85193498:C:T	1.01272e-08	-1.80007e-10	-0.874058	4.28369e-08	-1.80007e-10	-0.823311
85193546	chr16:85193546:G:A	1.23077e-08	-1.80007e-10	-0.679054	5.24576e-08	-1.80007e-10	-0.620705
85193552	chr16:85193552:C:T	8.05926e-09	-1.80007e-10	-1.10246	3.17509e-08	-1.80007e-10	-1.12279
85194142	chr16:85194142:A:G	1.52969e-09	-1.41606	-1.34816	5.63018e-09	-1.50308	-1.34949
85194493	chr16:85194493:CAG:C	2.10891e-08	-1.80007e-10	-0.140526	9.00274e-08	-1.80007e-10	-0.080596
85194713	chr16:85194713:G:A	5.60976e-09	-1.80007e-10	-1.46477	2.2505e-08	-1.80007e-10	-1.46697
85195005	chr16:85195005:A:G	9.24685e-09	-1.80007e-10	-0.964996	3.68762e-08	-1.80007e-10	-0.973144
85195056	chr16:85195056:T:C	9.89907e-09	0.14614	-1.04298	2.28924e-08	-0.335143	-1.11476
85195212	chr16:85195212:G:C	2.11822e-09	-1.79923	-0.639472	8.86415e-09	-1.79262	-0.606077
85195415	chr16:85195415:G:A	9.07862e-09	-1.57249	0.589132	3.11934e-08	-1.61277	0.47227
85195621	chr16:85195621:A:G	1.37392e-08	0.886813	-1.45584	2.30458e-08	0.0183582	-1.46159
85195872	chr16:85195872:T:C	5.70177e-09	-1.80007e-10	-1.4485	2.27662e-08	-1.80007e-10	-1.45543
85196023	chr16:85196023:A:T	1.41008e-09	-1.50921	-1.33642	5.14562e-09	-1.60078	-1.34179
85196040	chr16:85196040:T:C	1.9007e-09	-1.23438	-1.31268	6.97699e-09	-1.33702	-1.30107
85196095	chr16:85196095:C:G	9.57558e-09	-1.80007e-10	-0.930063	3.76751e-08	-1.80007e-10	-0.95171
85196135	chr16:85196135:A:G	5.59551e-09	-1.80007e-10	-1.46731	2.2524e-08	-1.80007e-10	-1.46613
85196611	chr16:85196611:C:T	1.90803e-08	-1.80007e-10	-0.240624	7.65612e-08	-1.80007e-10	-0.242619
85196813	chr16:85196813:C:T	1.03583e-09	-1.71933	-1.43474	3.99061e-09	-1.76034	-1.43642
85197675	chr16:85197675:A:T	2.98393e-08	1.66594	-1.45939	4.58868e-08	0.695029	-1.44956
85197715	chr16:85197715:A:C	3.63314e-08	1.8499	-1.4465	5.31176e-08	0.849743	-1.45794
85197928	chr16:85197928:C:G	1.10259e-09	-1.70298	-1.38863	4.23623e-09	-1.7439	-1.39314
85198100	chr16:85198100:C:T	1.47286e-08	0.635653	-1.13514	4.34228e-08	0.270789	-1.08051
85198371	chr16:85198371:T:C	4.77556e-09	-0.404889	-1.22088	1.12972e-08	-0.966085	-1.19007
85198552	chr16:85198552:A:G	2.04399e-08	-1.80007e-10	-0.171791	7.4735e-08	-1.80007e-10	-0.266762
85198631	chr16:85198631:CCCTGGATGCCACGGTTCTTT:C	2.12593e-08	-1.80007e-10	-0.132485	7.75595e-08	-1.80007e-10	-0.229665
85198643	chr16:85198643:C:T	5.92005e-09	-1.41093	-4.46292e-10	2.02189e-08	-1.57409	-4.46292e-10
85199167	chr16:85199167:G:A	1.2226e-09	-1.52131	-1.46699	3.96045e-09	-1.73751	-1.46684
85199255	chr16:85199255:C:T	6.04521e-09	-1.80007e-10	-1.39001	2.41161e-08	-1.80007e-10	-1.39783
85199421	chr16:85199421:G:A	1.24579e-09	-1.50218	-1.46733	4.20047e-09	-1.68285	-1.46266
85199504	chr16:85199504:A:G	5.61727e-09	-1.80007e-10	-1.46343	2.24989e-08	-1.80007e-10	-1.46724
85199786	chr16:85199786:G:C	7.74123e-09	-1.14272	-4.46292e-10	2.71597e-08	-1.27898	-4.46292e-10
85199858	chr16:85199858:A:T	4.34164e-09	-0.323662	-1.39736	6.17068e-09	-1.35669	-1.40421
85200080	chr16:85200080:C:G	6.14405e-09	-1.80007e-10	-1.3738	2.45136e-08	-1.80007e-10	-1.38148
85200135	chr16:85200135:G:A	5.84559e-09	-1.80007e-10	-1.42359	2.30777e-08	-1.80007e-10	-1.44184
85200230	chr16:85200230:C:A	2.43174e-09	-0.873963	-1.42671	4.53955e-09	-1.63819	-1.42969
85200251	chr16:85200251:G:A	6.41815e-09	-1.80007e-10	-1.33015	2.56625e-08	-1.80007e-10	-1.33568
85200439	chr16:85200439:TAGAG:T	1.09969e-09	-1.6312	-1.46305	4.2412e-09	-1.67271	-1.46316
85200535	chr16:85200535:A:T	1.16129e-09	-1.58578	-1.45397	4.38345e-09	-1.64786	-1.45501
85200622	chr16:85200622:G:A	8.01611e-09	-1.80007e-10	-1.10783	3.19069e-08	-1.80007e-10	-1.11789
85200669	chr16:85200669:T:C	5.67661e-09	-0.0132972	-1.43963	7.00528e-09	-1.1898	-1.44425
85200768	chr16:85200768:T:A	5.59802e-09	-1.80007e-10	-1.46687	2.24959e-08	-1.80007e-10	-1.46738
85200952	chr16:85200952:C:G	7.57452e-09	-1.16449	-4.46292e-10	2.7142e-08	-1.27963	-4.46292e-10
85201473	chr16:85201473:C:T	7.30233e-09	-1.80007e-10	-1.20109	2.81732e-08	-1.80007e-10	-1.24234
85201733	chr16:85201733:C:A	7.189e-09	-1.21673	-4.46292e-10	2.58604e-08	-1.328	-4.46292e-10
85201954	chr16:85201954:A:G	2.27304e-09	-1.05859	-1.30957	6.25059e-09	-1.43911	-1.30893
85202148	chr16:85202148:G:A	3.56036e-09	-0.706704	-1.21271	8.21735e-09	-1.27277	-1.20169
85202177	chr16:85202177:G:T	1.76308e-09	-1.15922	-1.463	4.92187e-09	-1.52419	-1.46283
85202459	chr16:85202459:A:G	5.62435e-09	-1.80007e-10	-1.46217	2.2595e-08	-1.80007e-10	-1.46298
85202864	chr16:85202864:G:A	6.07236e-09	-1.80007e-10	-1.38553	2.44032e-08	-1.80007e-10	-1.386
85202871	chr16:85202871:A:T	1.12777e-08	-1.80007e-10	-0.766454	4.46172e-08	-1.80007e-10	-0.782591
85203193	chr16:85203193:TC:T	1.05206e-09	-1.72708	-1.41145	4.51344e-09	-1.65363	-1.42002
85203303	chr16:85203303:G:A	4.79564e-08	-1.6787	2.35971	1.60083e-07	-1.73637	2.23136
85203334	chr16:85203334:C:T	8.7959e-09	-1.80007e-10	-1.01499	3.65915e-08	-1.80007e-10	-0.980892
85203571	chr16:85203571:G:A	3.39202e-09	-0.543634	-1.42422	6.84939e-09	-1.23442	-1.42213
85203625	chr16:85203625:T:C	5.61043e-09	-1.80007e-10	-1.46465	2.25201e-08	-1.80007e-10	-1.4663
85203765	chr16:85203765:T:C	2.48656e-09	-0.845138	-1.43324	1.1421e-08	-0.70708	-1.43818
85204412	chr16:85204412:T:C	5.80301e-09	-0.324103	-1.1068	9.94518e-09	-1.12665	-1.15697
85204733	chr16:85204733:C:T	5.83927e-09	-1.80007e-10	-1.42467	2.32767e-08	-1.80007e-10	-1.43326
85204871	chr16:85204871:G:A	7.78688e-09	-1.80007e-10	-1.13684	2.89575e-08	-1.80007e-10	-1.21488
85204875	chr16:85204875:G:A	1.51886e-09	-1.52903	-1.24229	4.95621e-09	-1.67647	-1.3036
85205140	chr16:85205140:A:AT	5.74918e-09	-1.80007e-10	-1.44022	2.29461e-08	-1.80007e-10	-1.44756
85205320	chr16:85205320:C:T	2.98926e-09	-1.0523	-1.04196	1.00359e-08	-1.34455	-0.929991
85205371	chr16:85205371:A:T	5.7527e-09	-1.80007e-10	-1.43961	2.29833e-08	-1.80007e-10	-1.44594
85205556	chr16:85205556:T:A	1.32527e-08	-1.80007e-10	-0.605077	4.9471e-08	-1.80007e-10	-0.679324
85205779	chr16:85205779:T:G	1.59807e-09	-1.72815	-0.99234	6.2768e-09	-1.71524	-1.0286
85206200	chr16:85206200:C:T	4.89826e-09	-1.6004	-4.46292e-10	1.82182e-08	-1.67829	-4.46292e-10
85206218	chr16:85206218:C:T	7.3049e-09	-1.80007e-10	-1.20073	2.88183e-08	-1.80007e-10	-1.2197
85206353	chr16:85206353:G:A	6.46402e-09	-1.80007e-10	-1.32303	2.60124e-08	-1.80007e-10	-1.32214
85206389	chr16:85206389:G:T	4.59591e-09	-0.557237	-1.10688	9.39494e-09	-1.23677	-1.10376
85206992	chr16:85206992:G:A	2.10433e-08	0.996563	-1.13926	5.27019e-08	0.449607	-1.06566
85207095	chr16:85207095:C:T	5.87911e-09	-1.80007e-10	-1.41787	2.3537e-08	-1.80007e-10	-1.42214
85207236	chr16:85207236:C:G	1.2727e-08	-1.80007e-10	-0.645554	4.63039e-08	-1.80007e-10	-0.745483
85207353	chr16:85207353:G:A	6.68087e-09	-1.29003	-4.46292e-10	2.45324e-08	-1.38071	-4.46292e-10
85207502	chr16:85207502:G:A	6.75354e-09	-1.80007e-10	-1.27921	2.6989e-08	-1.80007e-10	-1.28528
85207672	chr16:85207672:C:T	1.57658e-09	-1.56985	-1.16418	5.83874e-09	-1.69772	-1.11847
85207761	chr16:85207761:G:A	8.80679e-09	-1.80007e-10	-1.01376	3.28793e-08	-1.80007e-10	-1.08787
85207812	chr16:85207812:C:T	5.68196e-09	-1.80007e-10	-1.45198	2.30136e-08	-1.80007e-10	-1.44463
85207922	chr16:85207922:C:G	1.26774e-09	-1.53928	-1.41276	4.39683e-09	-1.67392	-1.42591
85208119	chr16:85208119:C:T	5.77784e-09	-1.80007e-10	-1.43525	2.30438e-08	-1.80007e-10	-1.44331
85208196	chr16:85208196:G:A	1.13074e-09	-1.61505	-1.45136	5.27062e-09	-1.47108	-1.44748
85208312	chr16:85208312:G:T	5.61462e-09	-1.80007e-10	-1.4639	2.25302e-08	-1.80007e-10	-1.46585
85208638	chr16:85208638:T:A	2.04969e-09	-1.73921	-0.732384	7.5814e-09	-1.77435	-0.780659
85208768	chr16:85208768:G:A	6.81215e-09	-1.27057	-4.46292e-10	2.5008e-08	-1.36152	-4.46292e-10
85208798	chr16:85208798:CTGTGTTGGGGTTTGCCACGTGTTGGGGTTCGTCTGTGTTGGCGTTCGCCTGTGTTGGGGTTCACCATATGTTGGGGTTCACCACGTGTTGGGGTTTGCCG:C	1.70849e-09	-1.63451	-1.01916	6.11792e-09	-1.69835	-1.07114
85209028	chr16:85209028:G:A	6.09849e-09	-1.80007e-10	-1.38124	2.41014e-08	-1.80007e-10	-1.39844
85209118	chr16:85209118:G:A	6.33666e-09	-1.80007e-10	-1.34293	2.55289e-08	-1.80007e-10	-1.3409
85209999	chr16:85209999:C:T	1.03012e-08	-1.80007e-10	-0.857015	4.10904e-08	-1.80007e-10	-0.864934
85210343	chr16:85210343:G:C	5.82694e-09	-1.80007e-10	-1.42679	2.32149e-08	-1.80007e-10	-1.43591
85210362	chr16:85210362:A:G	1.75553e-09	-1.1611	-1.46541	7.172e-09	-1.14728	-1.46325
85210739	chr16:85210739:A:G	6.80715e-09	-1.80007e-10	-1.27131	2.76152e-08	-1.80007e-10	-1.26234
85210741	chr16:85210741:G:A	9.82955e-09	-1.80007e-10	-0.903886	4.07767e-08	-1.80007e-10	-0.872599
85210786	chr16:85210786:C:A	6.70243e-09	-1.80007e-10	-1.28681	2.69518e-08	-1.80007e-10	-1.28666
85210787	chr16:85210787:C:T	6.27143e-09	-1.80007e-10	-1.35327	2.43979e-08	-1.80007e-10	-1.38621
85211130	chr16:85211130:C:T	6.01574e-09	-1.80007e-10	-1.3949	2.41512e-08	-1.80007e-10	-1.39638
85211300	chr16:85211300:T:G	1.24488e-08	-1.80007e-10	-0.667659	4.4884e-08	-1.80007e-10	-0.776629
85211319	chr16:85211319:T:G	1.87647e-09	-1.0944	-1.46549	7.03177e-09	-1.1641	-1.46617
85211361	chr16:85211361:C:T	1.48566e-08	0.881255	-1.37209	2.74731e-08	0.128944	-1.39645
85211378	chr16:85211378:T:C	9.8895e-09	-1.80007e-10	-0.897806	3.97802e-08	-1.80007e-10	-0.897341
85211473	chr16:85211473:G:A	5.73396e-09	-1.80007e-10	-1.44287	2.30196e-08	-1.80007e-10	-1.44437
85211816	chr16:85211816:C:T	1.33224e-08	-0.599836	-4.46292e-10	2.70706e-08	-1.28226	-4.46292e-10
85212128	chr16:85212128:G:A	5.59618e-09	-1.80007e-10	-1.46719	2.25217e-08	-1.80007e-10	-1.46623
85212288	chr16:85212288:C:T	5.6558e-09	-1.80007e-10	-1.4566	2.25057e-08	-1.80007e-10	-1.46694
85212552	chr16:85212552:G:A	5.63501e-09	-1.80007e-10	-1.46028	2.26399e-08	-1.80007e-10	-1.461
85212712	chr16:85212712:C:T	1.75459e-08	-0.326969	0.00250993	3.2369e-08	-1.09455	-0.00895906
85212811	chr16:85212811:T:C	5.5953e-09	-1.80007e-10	-1.46735	2.26239e-08	-1.80007e-10	-1.4617
85212922	chr16:85212922:G:C	1.126e-08	-1.80007e-10	-0.768026	4.27645e-08	-1.80007e-10	-0.825002
85212984	chr16:85212984:C:T	6.51067e-09	-1.80007e-10	-1.31584	2.61737e-08	-1.80007e-10	-1.31595
85213237	chr16:85213237:C:T	1.27416e-08	-0.644406	-4.46292e-10	4.51996e-08	-0.769621	-4.46292e-10
85213589	chr16:85213589:C:T	3.22547e-09	-0.647494	-1.37071	1.61436e-08	-0.407692	-1.3915
85213693	chr16:85213693:C:T	5.67315e-09	-1.80007e-10	-1.45354	2.27898e-08	-1.80007e-10	-1.4544
85213742	chr16:85213742:G:C	1.47054e-08	-1.80007e-10	-0.501066	5.54334e-08	-1.80007e-10	-0.565527
85214034	chr16:85214034:C:T	4.34444e-08	-1.80007e-10	0.582202	1.78223e-07	-1.80007e-10	0.602323
85214048	chr16:85214048:T:G	6.38306e-09	-1.80007e-10	-1.33563	2.57301e-08	-1.80007e-10	-1.33305
85214173	chr16:85214173:G:A	5.67734e-09	-0.827484	-0.625313	1.4568e-08	-1.43686	-0.465021
85214178	chr16:85214178:C:T	4.10373e-09	-1.77738	-4.46292e-10	1.61656e-08	-1.79782	-4.46292e-10
85214202	chr16:85214202:G:A	8.93789e-09	-1.80007e-10	-0.99898	3.54167e-08	-1.80007e-10	-1.01353
85214304	chr16:85214304:G:A	5.75953e-09	-1.80007e-10	-1.43842	2.31011e-08	-1.80007e-10	-1.44083
85214697	chr16:85214697:C:T	7.12585e-09	-1.80007e-10	-1.22555	2.84579e-08	-1.80007e-10	-1.23228
85214742	chr16:85214742:C:T	6.29374e-09	-1.80007e-10	-1.34972	2.58908e-08	-1.80007e-10	-1.32682
85214850	chr16:85214850:G:A	1.00954e-09	-1.73672	-1.44306	3.94609e-09	-1.77681	-1.43118
85215006	chr16:85215006:G:A	8.77513e-09	-1.80007e-10	-1.01736	3.33286e-08	-1.80007e-10	-1.07429
85215235	chr16:85215235:G:C	5.81439e-09	-1.80007e-10	-1.42894	2.32772e-08	-1.80007e-10	-1.43324
85215242	chr16:85215242:T:G	1.28655e-09	-1.79725	-1.14007	4.79331e-09	-1.79927	-1.21422
85215436	chr16:85215436:C:G	4.86978e-09	-1.65125	0.0450156	2.07306e-08	-1.42145	-0.127646
85215578	chr16:85215578:A:G	8.2342e-09	0.140529	-1.22151	2.10603e-08	-0.358816	-1.1745
85216293	chr16:85216293:A:G	5.95864e-09	-1.80007e-10	-1.40444	2.42371e-08	-1.80007e-10	-1.39282
85216535	chr16:85216535:T:C	2.93606e-08	-1.80007e-10	0.190375	1.00531e-07	-1.80007e-10	0.0297516
85216569	chr16:85216569:G:A	2.08239e-08	-1.80007e-10	-0.153177	7.21343e-08	-1.80007e-10	-0.302179
85216675	chr16:85216675:A:T	6.75985e-09	-1.80007e-10	-1.27828	2.57488e-08	-1.80007e-10	-1.33232
85216990	chr16:85216990:T:G	1.55338e-09	-1.79909	-0.949753	5.58579e-09	-1.79423	-1.06625
85217530	chr16:85217530:G:A	9.14573e-09	-0.975992	-4.46292e-10	3.31229e-08	-1.08048	-4.46292e-10
85217567	chr16:85217567:G:A	7.2397e-08	-1.80007e-10	1.09289	2.49786e-07	-1.80007e-10	0.939896
85217730	chr16:85217730:G:A	9.39646e-09	-1.80007e-10	-0.948946	3.7082e-08	-1.80007e-10	-0.967578
85217905	chr16:85217905:T:A	8.36253e-09	-1.80007e-10	-1.06552	3.13372e-08	-1.80007e-10	-1.1359
85217961	chr16:85217961:C:T	1.0103e-08	-0.876448	-4.46292e-10	3.65413e-08	-0.982266	-4.46292e-10
85218048	chr16:85218048:G:A	3.33473e-08	-1.05952	1.37722	1.4091e-07	-0.889673	1.25708
85218568	chr16:85218568:A:G	6.99201e-09	-1.80007e-10	-1.24451	2.80343e-08	-1.80007e-10	-1.24728
85218578	chr16:85218578:T:C	1.21841e-08	-1.80007e-10	-0.689148	4.33149e-08	-1.80007e-10	-0.812213
85219284	chr16:85219284:G:A	1.15603e-08	-1.80007e-10	-0.741702	4.86351e-08	-1.80007e-10	-0.696364
85219439	chr16:85219439:C:T	7.23744e-09	-1.80007e-10	-1.21001	2.79221e-08	-1.80007e-10	-1.25129
85219478	chr16:85219478:C:G	2.45929e-08	-1.80007e-10	0.0131779	7.99192e-08	-1.80007e-10	-0.199694
85219732	chr16:85219732:T:C	2.20186e-09	-0.95544	-1.44454	9.22293e-09	-0.910432	-1.44859
85219780	chr16:85219780:A:G	1.1364e-09	-1.75954	-1.30187	4.15099e-09	-1.79588	-1.36148
85219821	chr16:85219821:G:A	3.6115e-09	-0.462833	-1.44232	1.56942e-08	-0.374934	-1.45248
85219999	chr16:85219999:T:C	1.91045e-09	-1.19689	-1.34505	8.03326e-09	-1.14305	-1.35407
85220068	chr16:85220068:A:G	1.79112e-08	-1.80007e-10	-0.303853	6.01928e-08	-1.80007e-10	-0.483158
85220182	chr16:85220182:C:T	1.11373e-08	-1.80007e-10	-0.77898	3.97727e-08	-1.80007e-10	-0.897528
85220494	chr16:85220494:C:T	1.00057e-08	-0.886124	-4.46292e-10	3.58891e-08	-1.00028	-4.46292e-10
85220906	chr16:85220906:C:G	5.62541e-09	-1.80007e-10	-1.46199	2.27976e-08	-1.80007e-10	-1.45406
85221054	chr16:85221054:C:T	5.09478e-08	0.741521	-4.46292e-10	2.05464e-07	0.744562	-4.46292e-10
85221073	chr16:85221073:A:G	8.86826e-09	-1.80007e-10	-1.0068	3.30782e-08	-1.80007e-10	-1.08183
85221094	chr16:85221094:T:C	6.56516e-09	-1.80007e-10	-1.3075	2.62692e-08	-1.80007e-10	-1.31231
85221284	chr16:85221284:A:G	5.61263e-09	-1.80007e-10	-1.46426	2.27075e-08	-1.80007e-10	-1.45801
85221290	chr16:85221290:C:G	6.1982e-09	-1.80007e-10	-1.36502	2.50453e-08	-1.80007e-10	-1.36003
85221349	chr16:85221349:A:G	1.08461e-08	-0.805475	-4.46292e-10	3.91212e-08	-0.914045	-4.46292e-10
85221472	chr16:85221472:C:T	3.81006e-08	-1.80007e-10	0.450951	1.66388e-07	-1.80007e-10	0.533612
85221496	chr16:85221496:G:T	1.01134e-08	-0.87542	-4.46292e-10	3.67576e-08	-0.976365	-4.46292e-10
85221846	chr16:85221846:G:A	1.35418e-08	0.0536516	-0.637153	3.01743e-08	-0.397181	-0.776537
85221887	chr16:85221887:G:A	5.59514e-09	-1.80007e-10	-1.46738	2.25352e-08	-1.80007e-10	-1.46563
85222004	chr16:85222004:C:T	4.89777e-09	-0.143293	-1.45721	1.21483e-08	-0.621409	-1.46211
85222205	chr16:85222205:A:G	5.59979e-09	-1.80007e-10	-1.46655	2.25011e-08	-1.80007e-10	-1.46714
85222343	chr16:85222343:A:G	9.43437e-10	-1.78344	-1.46407	3.82393e-09	-1.78038	-1.45905
85222443	chr16:85222443:G:A	8.97602e-09	-1.80007e-10	-0.994724	3.34455e-08	-1.80007e-10	-1.07079
85222867	chr16:85222867:C:T	5.91387e-09	-1.80007e-10	-1.41198	2.46166e-08	-1.80007e-10	-1.37729
85223149	chr16:85223149:TG:T	1.13808e-08	-0.757355	-4.46292e-10	4.08694e-08	-0.870328	-4.46292e-10
85223228	chr16:85223228:T:C	1.32528e-09	-1.79368	-1.11398	5.0137e-09	-1.78829	-1.18025
85223260	chr16:85223260:C:T	1.86862e-09	-1.77516	-0.788917	6.74158e-09	-1.7895	-0.882918
85223454	chr16:85223454:T:C	1.54325e-09	-1.37631	-1.37908	5.82426e-09	-1.4029	-1.41577
85223488	chr16:85223488:A:G	4.50451e-08	-1.80007e-10	0.618384	1.59365e-07	-1.80007e-10	0.490488
85223804	chr16:85223804:C:A	5.69202e-09	-1.80007e-10	-1.45021	2.2822e-08	-1.80007e-10	-1.45298
85223955	chr16:85223955:C:G	1.23511e-08	-0.675538	-4.46292e-10	4.41757e-08	-0.792534	-4.46292e-10
85224022	chr16:85224022:C:G	5.67305e-09	-1.80007e-10	-1.45355	2.28286e-08	-1.80007e-10	-1.45269
85224042	chr16:85224042:A:G	6.7202e-09	-1.80007e-10	-1.28416	2.69747e-08	-1.80007e-10	-1.28581
85224403	chr16:85224403:T:G	2.50983e-09	-1.62601	-0.643049	7.85609e-09	-1.78348	-0.735942
85224418	chr16:85224418:G:A	8.70644e-09	-1.80007e-10	-1.02522	3.55056e-08	-1.80007e-10	-1.01102
85224585	chr16:85224585:C:T	6.5043e-09	-0.278777	-1.03804	1.6182e-08	-0.664831	-1.13198
85224781	chr16:85224781:A:C	5.65882e-09	-1.80007e-10	-1.45606	2.24957e-08	-1.80007e-10	-1.46738
85224963	chr16:85224963:A:G	2.27063e-08	-0.19634	0.129702	5.40906e-08	-0.568386	-0.0216624
85225274	chr16:85225274:T:C	1.07718e-09	-1.78887	-1.32607	4.19601e-09	-1.7837	-1.36288
85225970	chr16:85225970:G:A	4.42492e-09	-1.70203	-4.46292e-10	1.8195e-08	-1.67956	-4.46292e-10
85226164	chr16:85226164:C:T	5.93588e-09	-1.80007e-10	-1.40826	2.36101e-08	-1.80007e-10	-1.41903
85226264	chr16:85226264:C:T	1.25491e-08	-0.659628	-4.46292e-10	4.47698e-08	-0.779176	-4.46292e-10
85226466	chr16:85226466:C:T	6.80012e-09	0.189673	-1.46201	1.7758e-08	-0.252495	-1.45138
85226602	chr16:85226602:G:T	1.20562e-08	-0.699699	-4.46292e-10	4.31043e-08	-0.817087	-4.46292e-10
85226656	chr16:85226656:T:A	8.92885e-09	-1.80007e-10	-0.999992	3.6738e-08	-1.80007e-10	-0.976899
85226930	chr16:85226930:C:T	4.94052e-09	-0.131802	-1.46001	1.32278e-08	-0.532342	-1.46605
85227053	chr16:85227053:ATCTG:A	2.26223e-09	-0.975395	-1.39753	1.00218e-08	-0.855988	-1.41996
85227083	chr16:85227083:T:C	5.36546e-09	-0.0527382	-1.45656	1.42293e-08	-0.460983	-1.46442
85227139	chr16:85227139:A:G	4.5211e-09	-1.68052	-4.46292e-10	1.91224e-08	-1.62985	-4.46292e-10
85227308	chr16:85227308:G:T	8.2552e-09	-1.80007e-10	-1.07844	3.29769e-08	-1.80007e-10	-1.0849
85227548	chr16:85227548:C:T	1.01931e-08	-1.80007e-10	-0.867573	3.80113e-08	-1.80007e-10	-0.942826
85227851	chr16:85227851:G:A	3.51064e-09	-0.468624	-1.46486	9.53916e-09	-0.858465	-1.46684
85228013	chr16:85228013:G:C	6.55316e-09	-1.80007e-10	-1.30933	2.66453e-08	-1.80007e-10	-1.2981
85228096	chr16:85228096:G:T	1.23138e-08	-0.678561	-4.46292e-10	4.37671e-08	-0.801828	-4.46292e-10
85228163	chr16:85228163:G:A	3.35984e-08	-1.80007e-10	0.325198	1.20726e-07	-1.80007e-10	0.212814
85228510	chr16:85228510:C:T	1.17488e-08	-0.725531	-4.46292e-10	4.22631e-08	-0.836795	-4.46292e-10
85228684	chr16:85228684:T:C	6.12108e-09	-0.33984	-1.0377	1.57826e-08	-0.715894	-1.10591
85228697	chr16:85228697:C:T	1.04182e-08	-1.80007e-10	-0.845724	3.86894e-08	-1.80007e-10	-0.925144
85229136	chr16:85229136:G:A	1.01175e-08	-0.87501	-4.46292e-10	6.29629e-08	-0.438163	-4.46292e-10
85229239	chr16:85229239:T:C	1.06094e-08	-0.827535	-4.46292e-10	3.2197e-08	-1.10884	-4.46292e-10
85229308	chr16:85229308:C:T	1.30353e-08	-0.621615	-4.46292e-10	4.6561e-08	-0.739947	-4.46292e-10
85229357	chr16:85229357:G:A	5.59828e-09	-1.80007e-10	-1.46682	2.24975e-08	-1.80007e-10	-1.46731
85229371	chr16:85229371:C:T	2.01641e-08	-0.185377	-4.46292e-10	1.13903e-07	0.154641	-4.46292e-10
85229552	chr16:85229552:CAT:C	5.71954e-09	-1.80007e-10	-1.44539	2.30518e-08	-1.80007e-10	-1.44297
85230202	chr16:85230202:C:T	3.96101e-08	-1.80007e-10	0.489805	1.41335e-07	-1.80007e-10	0.370425
85230276	chr16:85230276:C:T	1.62985e-09	-1.73333	-0.967469	5.6883e-09	-1.79909	-1.04321
85230908	chr16:85230908:A:C	1.44197e-08	-0.520688	-4.46292e-10	5.16065e-08	-0.637062	-4.46292e-10
85230923	chr16:85230923:G:A	5.72619e-09	-1.80007e-10	-1.44423	2.31191e-08	-1.80007e-10	-1.44005
85232658	chr16:85232658:T:C	9.88194e-10	-1.78861	-1.41255	4.58329e-09	-1.62224	-1.43606
85232731	chr16:85232731:C:T	1.86326e-09	-1.51273	-1.05422	7.03948e-09	-1.51772	-1.11146
85233254	chr16:85233254:A:C	2.55001e-09	-1.54526	-0.707919	9.02168e-09	-1.72749	-0.653591
85233356	chr16:85233356:A:G	1.20506e-08	-1.80007e-10	-0.700162	4.61869e-08	-1.80007e-10	-0.748013
85233940	chr16:85233940:G:C	8.11661e-09	0.37009	-1.46546	1.90529e-08	-0.166297	-1.46719
85234191	chr16:85234191:A:G	1.1686e-09	-1.65158	-1.38189	4.29827e-09	-1.77416	-1.34833
85234218	chr16:85234218:T:C	1.08479e-09	-1.75044	-1.35746	4.30309e-09	-1.79926	-1.32212
85234692	chr16:85234692:T:C	5.74565e-09	-1.80007e-10	-1.44084	2.27773e-08	-1.80007e-10	-1.45495
85234838	chr16:85234838:A:C	6.72088e-09	-1.80007e-10	-1.28406	2.63627e-08	-1.80007e-10	-1.30876
85234859	chr16:85234859:A:G	6.51984e-09	-1.80007e-10	-1.31443	2.56412e-08	-1.80007e-10	-1.33651
85234914	chr16:85234914:T:C	7.11254e-09	-1.22742	-4.46292e-10	2.54124e-08	-1.34547	-4.46292e-10
85235612	chr16:85235612:A:C	2.28415e-09	-1.2025	-1.16079	7.01275e-09	-1.39167	-1.24131
85235787	chr16:85235787:A:G	6.43581e-09	-1.3274	-4.46292e-10	2.3337e-08	-1.43067	-4.46292e-10
85235895	chr16:85235895:G:A	1.95875e-09	-1.08816	-1.42881	6.95435e-09	-1.23241	-1.40894
85236277	chr16:85236277:G:A	3.85542e-08	-1.80007e-10	0.462786	1.37489e-07	-1.80007e-10	0.342833
85236862	chr16:85236862:C:A	5.6072e-09	-1.80007e-10	-1.46523	2.25505e-08	-1.80007e-10	-1.46495
85237075	chr16:85237075:C:T	8.51507e-09	-1.80007e-10	-1.04744	3.3337e-08	-1.80007e-10	-1.07404
85237184	chr16:85237184:G:A	5.70134e-09	-1.80007e-10	-1.44858	2.2752e-08	-1.80007e-10	-1.45606
85237510	chr16:85237510:T:C	4.09546e-09	-1.7794	-4.46292e-10	1.79252e-08	-1.6945	-4.46292e-10
85237534	chr16:85237534:A:C	4.19327e-09	-1.7558	-4.46292e-10	1.88068e-08	-1.64649	-4.46292e-10
85237578	chr16:85237578:C:A	5.93778e-09	-1.80007e-10	-1.40794	2.3851e-08	-1.80007e-10	-1.40888
85237614	chr16:85237614:A:G	5.74079e-09	-1.80007e-10	-1.44168	2.31163e-08	-1.80007e-10	-1.44017
85237624	chr16:85237624:G:A	2.52231e-09	-0.887232	-1.37687	6.82251e-09	-1.24736	-1.41312
85237628	chr16:85237628:G:A	1.74089e-08	-1.80007e-10	-0.332299	6.77725e-08	-1.80007e-10	-0.364553
85237690	chr16:85237690:T:C	5.82368e-09	-1.80007e-10	-1.42735	2.28894e-08	-1.80007e-10	-1.45004
85238080	chr16:85238080:G:A	6.64254e-09	0.0430787	-1.33886	1.63125e-08	-0.475386	-1.31339
85238257	chr16:85238257:CCAGA:C	5.61761e-09	-1.80007e-10	-1.46337	2.25655e-08	-1.80007e-10	-1.46429
85238411	chr16:85238411:T:C	9.40384e-10	-1.78929	-1.46145	3.87291e-09	-1.75963	-1.46708
85238565	chr16:85238565:C:T	1.21257e-08	-1.80007e-10	-0.693951	4.6074e-08	-1.80007e-10	-0.75046
85238638	chr16:85238638:G:A	9.72584e-10	-1.76661	-1.45047	3.86501e-09	-1.78801	-1.44073
85238694	chr16:85238694:C:T	4.50618e-09	-1.68383	-4.46292e-10	2.00769e-08	-1.58114	-4.46292e-10
85238762	chr16:85238762:G:C	5.70741e-09	-1.80007e-10	-1.44751	2.29442e-08	-1.80007e-10	-1.44764
85239113	chr16:85239113:G:A	8.60445e-09	-1.80007e-10	-1.037	3.14296e-08	-1.80007e-10	-1.13296
85239116	chr16:85239116:G:C	9.87755e-09	-1.80007e-10	-0.899015	4.01694e-08	-1.80007e-10	-0.887604
85239277	chr16:85239277:G:C	8.49288e-09	-1.80007e-10	-1.05005	3.4493e-08	-1.80007e-10	-1.03995
85239620	chr16:85239620:G:A	4.21034e-09	-1.29123	-0.460508	1.56052e-08	-1.21818	-0.614925
85239680	chr16:85239680:T:C	2.8504e-08	-1.80007e-10	0.160763	1.03094e-07	-1.80007e-10	0.0549338
85239982	chr16:85239982:C:G	2.65834e-08	-1.80007e-10	0.0910066	9.60975e-08	-1.80007e-10	-0.0153464
85240042	chr16:85240042:C:T	8.31e-09	-1.80007e-10	-1.07182	3.35575e-08	-1.80007e-10	-1.06745
85240098	chr16:85240098:G:T	6.08101e-09	-0.794475	-0.589633	1.14588e-08	-1.49545	-0.646499
85240256	chr16:85240256:C:T	1.52544e-09	-1.32509	-1.44191	5.1939e-09	-1.47637	-1.45686
85240296	chr16:85240296:A:G	9.73175e-10	-1.77282	-1.44365	4.46892e-09	-1.65101	-1.43255
85240368	chr16:85240368:GC:G	5.68058e-09	-0.0316391	-1.42059	1.38492e-08	-0.512651	-1.43983
85240528	chr16:85240528:G:A	6.70466e-09	0.178006	-1.46448	1.60785e-08	-0.335847	-1.46738
85240615	chr16:85240615:A:G	1.71263e-09	-1.20566	-1.44559	5.77285e-09	-1.40333	-1.42421
85240633	chr16:85240633:G:A	1.55018e-09	-1.34769	-1.40322	5.52732e-09	-1.50086	-1.37015
85240673	chr16:85240673:T:C	1.76626e-08	-1.80007e-10	-0.317829	6.80065e-08	-1.80007e-10	-0.361106
85240792	chr16:85240792:T:G	1.20685e-08	-1.80007e-10	-0.698683	4.59656e-08	-1.80007e-10	-0.752816
85240928	chr16:85240928:C:G	6.44262e-09	-1.80007e-10	-1.32634	2.61158e-08	-1.80007e-10	-1.31817
85241421	chr16:85241421:T:G	8.58611e-09	-1.80007e-10	-1.03913	3.58024e-08	-1.80007e-10	-1.00269
85241485	chr16:85241485:G:A	8.99302e-09	-0.992831	-4.46292e-10	3.14192e-08	-1.13329	-4.46292e-10
85241650	chr16:85241650:G:A	9.23152e-09	-1.46275	0.49609	3.66944e-08	-1.25676	0.278672
85241676	chr16:85241676:A:G	1.59439e-09	-1.49785	-1.22493	7.63982e-09	-1.2863	-1.26104
85241745	chr16:85241745:G:A	9.27885e-09	-1.80007e-10	-0.961542	3.53548e-08	-1.80007e-10	-1.01528
85241948	chr16:85241948:C:G	1.09784e-08	-1.80007e-10	-0.793354	4.14652e-08	-1.80007e-10	-0.855855
85242177	chr16:85242177:C:T	4.1502e-09	-1.76612	-4.46292e-10	1.64385e-08	-1.78108	-4.46292e-10
85242229	chr16:85242229:T:C	3.04667e-09	-0.950678	-1.12455	1.41992e-08	-0.811731	-1.11579
85242288	chr16:85242288:T:G	8.20118e-09	0.267085	-1.35209	2.02514e-08	-0.22094	-1.35154
85242326	chr16:85242326:G:A	1.10956e-08	-1.80007e-10	-0.782735	4.26111e-08	-1.80007e-10	-0.828596
85242395	chr16:85242395:T:C	6.99542e-09	-1.80007e-10	-1.24402	2.69851e-08	-1.80007e-10	-1.28542
85242536	chr16:85242536:C:T	9.73773e-09	0.504968	-1.41824	2.56532e-08	0.103696	-1.43974
85242740	chr16:85242740:G:A	2.67924e-07	-1.80007e-10	2.40142	1.01158e-06	-1.80007e-10	2.33856
85242821	chr16:85242821:T:A	8.0516e-09	-1.10341	-4.46292e-10	3.69366e-08	-0.971508	-4.46292e-10
85242905	chr16:85242905:G:A	8.43436e-09	-0.218173	-0.838793	2.26666e-08	-0.670507	-0.789311
85243283	chr16:85243283:C:T	4.7442e-08	-1.80007e-10	0.670228	1.7012e-07	-1.80007e-10	0.555793
85243357	chr16:85243357:G:A	5.69494e-09	-1.80007e-10	-1.4497	2.26e-08	-1.80007e-10	-1.46276
85243383	chr16:85243383:GC:G	4.48706e-09	-1.68808	-4.46292e-10	1.73433e-08	-1.7275	-4.46292e-10
85243472	chr16:85243472:C:T	5.6095e-09	-1.80007e-10	-1.46482	2.25166e-08	-1.80007e-10	-1.46646
85243499	chr16:85243499:G:T	2.40775e-08	-1.80007e-10	-0.00800212	8.77323e-08	-1.80007e-10	-0.10642
85243728	chr16:85243728:G:A	4.01009e-09	-1.50032	-0.300144	1.53987e-08	-1.6006	-0.24583
85243768	chr16:85243768:A:G	6.5199e-09	-0.285909	-1.02851	1.62622e-08	-0.710325	-1.08154
85243865	chr16:85243865:G:A	5.99647e-09	-1.80007e-10	-1.39811	2.39033e-08	-1.80007e-10	-1.40669
85244077	chr16:85244077:G:C	6.47981e-09	-1.80007e-10	-1.32059	2.57906e-08	-1.80007e-10	-1.3307
85244719	chr16:85244719:A:G	3.31246e-09	-1.29889	-0.692698	1.44073e-08	-1.23616	-0.676815
85245153	chr16:85245153:C:A	1.68601e-08	-0.36433	-4.46292e-10	5.55018e-08	-0.564294	-4.46292e-10
85245212	chr16:85245212:A:G	6.21475e-09	-1.36235	-4.46292e-10	3.545e-08	-1.01259	-4.46292e-10
85245268	chr16:85245268:G:A	2.24976e-09	-1.2767	-1.10176	1.0813e-08	-1.02745	-1.17251
85245321	chr16:85245321:T:G	8.67995e-09	-1.02826	-4.46292e-10	3.01432e-08	-1.17475	-4.46292e-10
85245549	chr16:85245549:C:G	6.00913e-09	-1.80007e-10	-1.396	2.44003e-08	-1.80007e-10	-1.38612
85245611	chr16:85245611:G:T	4.22184e-09	-0.525187	-1.22382	1.68083e-08	-0.522774	-1.23606
85245972	chr16:85245972:G:T	1.81873e-09	-1.17581	-1.41533	6.9801e-09	-1.24743	-1.39022
85246037	chr16:85246037:G:T	5.61802e-09	-1.80007e-10	-1.4633	2.25303e-08	-1.80007e-10	-1.46585
85246039	chr16:85246039:A:G	3.10589e-09	-0.76828	-1.2877	7.02555e-09	-1.3698	-1.26136
85246594	chr16:85246594:G:A	3.29542e-09	-0.633664	-1.36308	1.23257e-08	-0.680848	-1.38818
85246612	chr16:85246612:T:A	8.56124e-09	-1.80007e-10	-1.04203	3.51219e-08	-1.80007e-10	-1.02188
85247036	chr16:85247036:T:C	9.18747e-09	-1.80007e-10	-0.971439	3.81895e-08	-1.80007e-10	-0.938148
85247246	chr16:85247246:C:G	5.74327e-09	-1.80007e-10	-1.44125	2.33475e-08	-1.80007e-10	-1.43022
85247707	chr16:85247707:C:G	1.65331e-08	-1.80007e-10	-0.383918	7.17972e-08	-1.80007e-10	-0.306864
85247763	chr16:85247763:C:T	6.02214e-09	-1.80007e-10	-1.39384	2.42998e-08	-1.80007e-10	-1.39024
85247914	chr16:85247914:C:G	3.20253e-08	-1.80007e-10	0.277246	1.3068e-07	-1.80007e-10	0.292041
85248036	chr16:85248036:A:C	6.17792e-09	-1.80007e-10	-1.3683	2.46373e-08	-1.80007e-10	-1.37645
85248059	chr16:85248059:C:T	1.30838e-08	-0.617903	-4.46292e-10	6.95989e-08	-0.337961	-4.46292e-10
85248370	chr16:85248370:G:A	9.88758e-09	-0.898	-4.46292e-10	2.9776e-08	-1.18701	-4.46292e-10
85248592	chr16:85248592:C:T	8.40021e-09	-1.80007e-10	-1.06102	3.27648e-08	-1.80007e-10	-1.09135
85248669	chr16:85248669:T:C	1.72137e-08	-1.70709	1.36352	5.2892e-08	-1.78837	1.17591
85248803	chr16:85248803:G:GAT	1.49705e-08	-1.80007e-10	-0.4832	6.42072e-08	-1.80007e-10	-0.418594
85249030	chr16:85249030:G:A	4.98474e-09	-1.5829	-4.46292e-10	1.81154e-08	-1.68395	-4.46292e-10
85249199	chr16:85249199:G:C	5.79152e-09	-1.80007e-10	-1.43289	2.34128e-08	-1.80007e-10	-1.42743
85249473	chr16:85249473:G:A	7.70473e-09	-1.80007e-10	-1.14745	2.95426e-08	-1.80007e-10	-1.19488
85249722	chr16:85249722:G:A	3.31068e-08	-1.80007e-10	0.310458	1.49596e-07	-1.80007e-10	0.427228
85249909	chr16:85249909:C:T	2.0449e-09	-1.26234	-1.21159	1.17491e-08	-0.912849	-1.20409
85250220	chr16:85250220:C:T	6.59272e-09	-1.80007e-10	-1.30331	2.60225e-08	-1.80007e-10	-1.32175
85250775	chr16:85250775:C:A	1.41456e-09	-1.49289	-1.34957	5.05574e-09	-1.60157	-1.35861
85250875	chr16:85250875:G:A	5.71386e-09	-1.80007e-10	-1.44638	2.30782e-08	-1.80007e-10	-1.44182
85250963	chr16:85250963:C:T	7.20534e-09	-1.80007e-10	-1.21446	2.90208e-08	-1.80007e-10	-1.2127
85251273	chr16:85251273:TGCCCTCAAGGTGACAAA:T	3.04855e-09	-1.24735	-0.827263	9.85195e-09	-1.42894	-0.864103
85252071	chr16:85252071:G:C	6.6869e-09	-1.80007e-10	-1.28913	2.68134e-08	-1.80007e-10	-1.29181
85252246	chr16:85252246:C:T	6.33954e-09	-1.80007e-10	-1.34247	2.55431e-08	-1.80007e-10	-1.34034
85252455	chr16:85252455:AC:A	2.72599e-09	-1.75824	-0.428207	1.13565e-08	-1.67673	-0.474193
85252757	chr16:85252757:C:A	5.8009e-09	-1.80007e-10	-1.43127	2.34613e-08	-1.80007e-10	-1.42536
85252856	chr16:85252856:G:A	1.76199e-07	-1.80007e-10	1.98233	8.0574e-07	-1.80007e-10	2.11105
85253197	chr16:85253197:G:A	5.32905e-08	-1.80007e-10	0.786479	2.44006e-07	-1.80007e-10	0.916483
85253344	chr16:85253344:C:T	6.01735e-09	-1.80007e-10	-1.39463	2.41544e-08	-1.80007e-10	-1.39624
85253584	chr16:85253584:A:G	5.93169e-09	-1.80007e-10	-1.40897	2.39138e-08	-1.80007e-10	-1.40626
85253901	chr16:85253901:G:A	7.37002e-09	-1.80007e-10	-1.19186	2.83468e-08	-1.80007e-10	-1.23619
85254110	chr16:85254110:A:G	1.74963e-08	-1.80007e-10	-0.327293	6.63198e-08	-1.80007e-10	-0.386221
85254595	chr16:85254595:T:G	5.72484e-09	-1.80007e-10	-1.44446	2.29228e-08	-1.80007e-10	-1.44858
85254636	chr16:85254636:G:A	1.71486e-09	-1.38047	-1.26948	7.51766e-09	-1.26644	-1.29701
85255016	chr16:85255016:C:T	1.64057e-08	-1.80007e-10	-0.391652	7.36287e-08	-1.80007e-10	-0.281675
85255182	chr16:85255182:C:G	5.81318e-09	-1.80007e-10	-1.42915	2.32482e-08	-1.80007e-10	-1.43448
85255233	chr16:85255233:C:G	1.56959e-08	-1.80007e-10	-0.435882	6.13084e-08	-1.80007e-10	-0.464792
85255251	chr16:85255251:C:T	6.75895e-09	-1.80007e-10	-1.27841	2.67738e-08	-1.80007e-10	-1.29329
85255494	chr16:85255494:T:C	6.68432e-09	0.142927	-1.43244	1.78262e-08	-0.300664	-1.39937
85255512	chr16:85255512:A:G	1.88919e-08	-1.80007e-10	-0.250547	6.76348e-08	-1.80007e-10	-0.366587
85255556	chr16:85255556:C:T	5.06498e-09	-1.60208	0.035146	2.29955e-08	-1.44439	-0.00102336
85255658	chr16:85255658:C:T	4.38906e-09	-0.24515	-1.46501	7.78321e-09	-1.07093	-1.45782
85255923	chr16:85255923:A:G	1.10381e-09	-1.63028	-1.46023	4.97765e-09	-1.52674	-1.44901
85255943	chr16:85255943:C:T	6.13521e-09	-1.80007e-10	-1.37523	2.37528e-08	-1.80007e-10	-1.41301
85256522	chr16:85256522:G:A	1.2327e-08	-1.80007e-10	-0.677489	4.85103e-08	-1.80007e-10	-0.698935
85257052	chr16:85257052:G:A	4.26028e-09	-1.3306	-0.409341	1.99472e-08	-1.20472	-0.382897
85257216	chr16:85257216:C:T	4.01991e-09	-1.79802	-4.46292e-10	1.65353e-08	-1.77521	-4.46292e-10
85257250	chr16:85257250:A:G	9.76451e-09	-1.80007e-10	-0.910525	3.87883e-08	-1.80007e-10	-0.92259
85257400	chr16:85257400:C:T	5.65943e-09	-1.80007e-10	-1.45596	2.2757e-08	-1.80007e-10	-1.45584
85257682	chr16:85257682:G:A	5.59672e-09	-1.80007e-10	-1.4671	2.25374e-08	-1.80007e-10	-1.46553
85257894	chr16:85257894:A:T	1.08775e-09	-1.74171	-1.36346	5.23126e-09	-1.63074	-1.29532
85257970	chr16:85257970:G:T	2.57945e-09	-1.70733	-0.534377	9.08081e-09	-1.72463	-0.649914
85258473	chr16:85258473:A:G	1.20797e-08	-1.80007e-10	-0.697756	4.66413e-08	-1.80007e-10	-0.738223
85258546	chr16:85258546:C:G	1.85993e-09	-1.78057	-0.788169	7.07663e-09	-1.6792	-0.944713
85258605	chr16:85258605:A:C	8.26101e-09	-1.80007e-10	-1.07773	3.35974e-08	-1.80007e-10	-1.06626
85258812	chr16:85258812:T:C	3.67181e-09	-1.7411	-0.147492	1.18347e-08	-1.79886	-0.310812
85258870	chr16:85258870:A:G	1.70642e-09	-1.26553	-1.38935	3.83961e-09	-1.79535	-1.43999
85258989	chr16:85258989:T:C	6.67143e-09	-1.80007e-10	-1.29145	2.52908e-08	-1.80007e-10	-1.35027
85259141	chr16:85259141:T:A	1.07806e-09	-1.77868	-1.33544	4.10136e-09	-1.79863	-1.37076
85259186	chr16:85259186:C:T	1.82937e-08	-1.80007e-10	-0.282724	7.13318e-08	-1.80007e-10	-0.313368
85259689	chr16:85259689:A:T	6.1417e-09	-1.80007e-10	-1.37418	2.45907e-08	-1.80007e-10	-1.37834
85259780	chr16:85259780:C:T	7.67074e-09	-1.80007e-10	-1.15187	3.03127e-08	-1.80007e-10	-1.16914
85259805	chr16:85259805:G:A	1.03532e-08	-1.79123	0.939253	4.26922e-08	-1.75345	0.926755
85259817	chr16:85259817:A:G	1.05399e-08	-1.79799	0.963882	4.21127e-08	-1.79273	0.952373
85259877	chr16:85259877:T:C	4.04432e-09	-1.77824	-0.0137292	1.40673e-08	-1.79568	-0.141178
85259901	chr16:85259901:A:G	2.27509e-08	-1.7643	1.69962	7.54463e-08	-1.79909	1.5418
85260886	chr16:85260886:G:A	6.02207e-09	-1.80007e-10	-1.39385	2.4312e-08	-1.80007e-10	-1.38974
85260965	chr16:85260965:A:G	6.66782e-09	-1.80007e-10	-1.29199	2.74674e-08	-1.80007e-10	-1.26771
85261434	chr16:85261434:A:G	5.62821e-09	-1.80007e-10	-1.46149	2.29622e-08	-1.80007e-10	-1.44686
85261650	chr16:85261650:A:G	1.65963e-09	-1.72141	-0.961277	6.25009e-09	-1.78344	-0.964673
85261797	chr16:85261797:A:G	2.78798e-08	-1.80007e-10	0.138622	1.13699e-07	-1.80007e-10	0.152845
85261961	chr16:85261961:T:C	5.60109e-09	-1.80007e-10	-1.46632	2.27174e-08	-1.80007e-10	-1.45758
85262376	chr16:85262376:A:C	1.37313e-09	-1.78353	-1.08866	5.61876e-09	-1.79287	-1.06173
85262548	chr16:85262548:G:A	9.39797e-10	-1.78399	-1.46738	3.88761e-09	-1.75654	-1.46637
85262564	chr16:85262564:A:G	7.07297e-09	-1.80007e-10	-1.233	2.74632e-08	-1.80007e-10	-1.26786
85262598	chr16:85262598:G:A	1.67827e-09	-1.64534	-1.02617	7.49404e-09	-1.56933	-0.997275
85262625	chr16:85262625:T:C	1.07683e-09	-1.79921	-1.31605	4.33888e-09	-1.79796	-1.31513
85262862	chr16:85262862:T:G	6.27583e-08	-1.80007e-10	0.950011	2.57349e-07	-1.80007e-10	0.969722
85262895	chr16:85262895:A:C	1.2845e-08	-1.80007e-10	-0.636325	5.14274e-08	-1.80007e-10	-0.640539
85263095	chr16:85263095:A:T	5.76664e-09	-1.80007e-10	-1.43719	2.32541e-08	-1.80007e-10	-1.43423
85263356	chr16:85263356:C:T	7.62785e-09	-1.80007e-10	-1.15747	2.98432e-08	-1.80007e-10	-1.18475
85264022	chr16:85264022:C:G	1.05488e-09	-1.68807	-1.44779	4.49602e-09	-1.62641	-1.4511
85264081	chr16:85264081:T:G	1.19233e-09	-1.74191	-1.27146	5.18557e-09	-1.69052	-1.24431
85264212	chr16:85264212:G:A	6.50623e-09	-1.73521	0.418693	3.14589e-08	-1.594	0.461971
85264241	chr16:85264241:G:A	8.67939e-09	-1.80007e-10	-1.02833	3.80649e-08	-1.80007e-10	-0.941418
85264423	chr16:85264423:C:T	8.59339e-09	-1.03829	-4.46292e-10	2.75739e-08	-1.26384	-4.46292e-10
85264493	chr16:85264493:C:T	2.41898e-08	-1.80007e-10	-0.00334984	7.86372e-08	-1.80007e-10	-0.215865
85264525	chr16:85264525:G:A	1.39554e-09	-1.75396	-1.10204	6.43543e-09	-1.63503	-1.08386
85264726	chr16:85264726:C:T	8.51701e-09	-1.80007e-10	-1.04721	3.56362e-08	-1.80007e-10	-1.00735
85264958	chr16:85264958:C:T	2.04302e-09	-1.17844	-1.29641	5.81459e-09	-1.51272	-1.30762
85264974	chr16:85264974:T:C	9.30283e-10	-1.79749	-1.46406	3.81495e-09	-1.77457	-1.46721
85265047	chr16:85265047:G:A	7.44221e-09	-1.80007e-10	-1.18211	3.0014e-08	-1.80007e-10	-1.17905
85265639	chr16:85265639:T:C	1.35829e-09	-1.76935	-1.1137	5.64285e-09	-1.68088	-1.16944
85265668	chr16:85265668:A:G	4.55899e-09	-1.77632	0.104145	1.90412e-08	-1.79879	0.164683
85265679	chr16:85265679:GT:G	4.04127e-09	-1.79272	-4.46292e-10	1.62424e-08	-1.79308	-4.46292e-10
85265771	chr16:85265771:A:G	6.00988e-09	-1.80007e-10	-1.39587	2.49082e-08	-1.80007e-10	-1.36551
85265782	chr16:85265782:A:G	1.36303e-09	-1.68656	-1.19301	4.65587e-09	-1.77735	-1.26523
85265867	chr16:85265867:C:G	1.22501e-09	-1.74712	-1.23921	5.01392e-09	-1.7903	-1.17819
85266003	chr16:85266003:T:C	5.68075e-09	-1.80007e-10	-1.4522	2.26964e-08	-1.80007e-10	-1.4585
85266039	chr16:85266039:G:A	5.80541e-09	-1.80007e-10	-1.43049	2.31724e-08	-1.80007e-10	-1.43775
85266041	chr16:85266041:C:T	5.64679e-09	-1.80007e-10	-1.45819	2.28649e-08	-1.80007e-10	-1.45111
85266064	chr16:85266064:G:A	3.6726e-08	-1.80007e-10	0.414206	9.93453e-08	-1.80007e-10	0.017892
85266329	chr16:85266329:T:C	8.16658e-09	-1.80007e-10	-1.08923	3.35827e-08	-1.80007e-10	-1.0667
85266473	chr16:85266473:C:T	2.22243e-09	-0.960534	-1.43015	5.73918e-09	-1.45172	-1.38167
85266499	chr16:85266499:T:C	1.02759e-08	-1.80007e-10	-0.859481	4.79072e-08	-1.80007e-10	-0.711445
85266701	chr16:85266701:G:C	2.98913e-08	-1.80007e-10	0.208287	1.40603e-07	-1.80007e-10	0.365229
85266794	chr16:85266794:C:G	9.19708e-09	-1.80007e-10	-0.970393	3.45519e-08	-1.80007e-10	-1.03825
85266824	chr16:85266824:T:C	1.53393e-09	-1.35016	-1.41129	5.37773e-09	-1.57402	-1.32442
85266825	chr16:85266825:G:A	1.00527e-09	-1.77709	-1.40693	4.06398e-09	-1.7587	-1.41985
85268560	chr16:85268560:C:T	9.81627e-10	-1.79767	-1.41016	4.16452e-09	-1.76799	-1.38612
85268618	chr16:85268618:G:T	1.07466e-08	-1.80007e-10	-0.814694	4.27358e-08	-1.80007e-10	-0.825672
85268674	chr16:85268674:C:T	2.36998e-08	-1.80007e-10	-0.0238151	9.00732e-08	-1.80007e-10	-0.0800875
85268755	chr16:85268755:G:A	5.69738e-09	-1.80007e-10	-1.44927	2.27616e-08	-1.80007e-10	-1.45563
85269021	chr16:85269021:T:C	5.63174e-09	-1.80007e-10	-1.46086	2.29407e-08	-1.80007e-10	-1.4478
85269055	chr16:85269055:G:A	8.95948e-09	-1.80007e-10	-0.996567	3.57395e-08	-1.80007e-10	-1.00445
85269070	chr16:85269070:G:C	8.24285e-09	-1.80007e-10	-1.07993	3.80551e-08	-1.80007e-10	-0.941675
85269101	chr16:85269101:T:C	5.9542e-09	-1.80007e-10	-1.40518	2.4786e-08	-1.80007e-10	-1.37043
85269182	chr16:85269182:A:T	8.03157e-09	-1.80007e-10	-1.1059	3.76611e-08	-1.80007e-10	-0.952083
85269212	chr16:85269212:A:G	4.05679e-08	-1.80007e-10	0.513698	2.21719e-07	-1.80007e-10	0.8207
85269230	chr16:85269230:C:T	5.88606e-09	-1.80007e-10	-1.41669	2.36904e-08	-1.80007e-10	-1.41564
85269497	chr16:85269497:G:A	7.50144e-09	-1.80007e-10	-1.17419	2.89616e-08	-1.80007e-10	-1.21474
85269617	chr16:85269617:C:G	6.70291e-09	-1.80007e-10	-1.28674	2.87387e-08	-1.80007e-10	-1.22247
85269643	chr16:85269643:C:A	6.48535e-09	-1.80007e-10	-1.31973	2.7469e-08	-1.80007e-10	-1.26765
85269710	chr16:85269710:G:A	5.94665e-09	-1.80007e-10	-1.40645	2.41306e-08	-1.80007e-10	-1.39723
85269755	chr16:85269755:T:C	5.60631e-09	-1.80007e-10	-1.46539	2.24995e-08	-1.80007e-10	-1.46722
85269786	chr16:85269786:C:T	5.71121e-09	-1.80007e-10	-1.44685	2.27402e-08	-1.80007e-10	-1.45657
85269814	chr16:85269814:C:T	6.4318e-09	-1.80007e-10	-1.32802	2.53199e-08	-1.80007e-10	-1.34912
85269848	chr16:85269848:C:A	5.61778e-09	-1.80007e-10	-1.46334	2.2665e-08	-1.80007e-10	-1.45989
85269957	chr16:85269957:G:A	8.59475e-09	-1.80007e-10	-1.03813	3.89855e-08	-1.80007e-10	-0.91752
85270043	chr16:85270043:T:G	6.17593e-09	-1.80007e-10	-1.36862	2.44061e-08	-1.80007e-10	-1.38588
85270050	chr16:85270050:G:A	6.08244e-09	-1.80007e-10	-1.38387	2.40794e-08	-1.80007e-10	-1.39935
85270120	chr16:85270120:T:C	8.17426e-09	-1.80007e-10	-1.08829	2.96568e-08	-1.80007e-10	-1.19102
85270375	chr16:85270375:T:C	6.83416e-09	-1.80007e-10	-1.26735	3.06811e-08	-1.80007e-10	-1.15706
85270394	chr16:85270394:C:T	6.42479e-09	-1.80007e-10	-1.32912	2.65508e-08	-1.80007e-10	-1.30165
85270431	chr16:85270431:C:T	1.32663e-08	-1.80007e-10	-0.604055	5.30135e-08	-1.80007e-10	-0.610163
85270519	chr16:85270519:T:C	6.17995e-09	-1.80007e-10	-1.36797	2.4438e-08	-1.80007e-10	-1.38457
85270720	chr16:85270720:C:T	6.95315e-09	-1.80007e-10	-1.25008	2.57501e-08	-1.80007e-10	-1.33227
85271105	chr16:85271105:C:T	5.85972e-09	-1.80007e-10	-1.42118	2.32923e-08	-1.80007e-10	-1.43259
85271249	chr16:85271249:A:G	6.74019e-09	-1.80007e-10	-1.28119	2.75804e-08	-1.80007e-10	-1.2636
85271273	chr16:85271273:G:C	1.30783e-09	-1.59603	-1.32488	5.08292e-09	-1.7035	-1.25133
85271321	chr16:85271321:G:A	1.45187e-09	-1.79089	-1.02554	6.01056e-09	-1.79637	-0.990823
85271485	chr16:85271485:C:T	1.07026e-09	-1.72776	-1.39362	4.22625e-09	-1.77762	-1.36177
85271528	chr16:85271528:C:T	1.07682e-09	-1.72188	-1.39339	4.24399e-09	-1.77413	-1.36108
85271603	chr16:85271603:C:T	5.86318e-09	-1.80007e-10	-1.42059	2.33042e-08	-1.80007e-10	-1.43207
85271608	chr16:85271608:C:T	1.29913e-08	-1.80007e-10	-0.624999	4.78047e-08	-1.80007e-10	-0.713585
85271693	chr16:85271693:A:G	1.35434e-08	-1.80007e-10	-0.583382	5.50268e-08	-1.80007e-10	-0.57289
85271811	chr16:85271811:G:T	6.55663e-09	-1.80007e-10	-1.3088	2.68027e-08	-1.80007e-10	-1.29221
85271970	chr16:85271970:T:C	6.74512e-09	-1.80007e-10	-1.28046	2.64742e-08	-1.80007e-10	-1.30454
85272032	chr16:85272032:C:T	5.92042e-09	-1.80007e-10	-1.41087	2.35039e-08	-1.80007e-10	-1.42354
85272092	chr16:85272092:T:G	6.1617e-09	-1.80007e-10	-1.37093	2.4561e-08	-1.80007e-10	-1.37955
85272116	chr16:85272116:C:T	5.85714e-09	-1.80007e-10	-1.42162	2.38442e-08	-1.80007e-10	-1.40917
85272196	chr16:85272196:G:C	1.92562e-08	-1.80007e-10	-0.231447	5.71265e-08	-1.80007e-10	-0.535442
85272215	chr16:85272215:C:A	1.0104e-08	-1.80007e-10	-0.876353	3.77595e-08	-1.80007e-10	-0.949471
85272274	chr16:85272274:G:A	1.47097e-09	-1.37589	-1.42747	5.05874e-09	-1.52135	-1.43824
85272310	chr16:85272310:C:T	7.5295e-09	-1.80007e-10	-1.17045	3.16e-08	-1.80007e-10	-1.12755
85272446	chr16:85272446:GA:G	1.49231e-09	-1.32475	-1.4642	5.11787e-09	-1.51179	-1.43618
85272566	chr16:85272566:G:A	1.62448e-08	-1.80007e-10	-0.401509	7.08438e-08	-1.80007e-10	-0.320232
85272628	chr16:85272628:C:G	1.46209e-09	-1.43358	-1.37584	4.94249e-09	-1.6485	-1.33435
85272656	chr16:85272656:AGTGCTGGGGGCTTG:A	1.23055e-09	-1.7417	-1.24011	4.80132e-09	-1.73566	-1.27616
85272735	chr16:85272735:CTTGT:C	3.14613e-09	-1.74138	-0.30173	1.04406e-08	-1.75659	-0.478414
85272755	chr16:85272755:C:G	1.39104e-09	-1.59751	-1.26172	5.30415e-09	-1.69251	-1.21971
85272882	chr16:85272882:T:G	2.8974e-09	-1.65586	-0.469604	1.16845e-08	-1.72729	-0.395158
85273022	chr16:85273022:C:T	2.91129e-07	-1.80007e-10	2.48449	1.7414e-06	-1.80007e-10	2.88174
85273147	chr16:85273147:T:C	5.25495e-08	0.772476	-4.46292e-10	1.07821e-07	0.0997615	-4.46292e-10
85273245	chr16:85273245:T:C	1.39742e-09	-1.60032	-1.25432	5.33537e-09	-1.69432	-1.21203
85273260	chr16:85273260:G:C	6.18698e-09	-1.80007e-10	-1.36683	2.44601e-08	-1.80007e-10	-1.38367
85273299	chr16:85273299:TAATTA:T	2.54115e-09	-0.841758	-1.41491	8.06846e-09	-1.05666	-1.43609
85273308	chr16:85273308:G:A	2.62585e-09	-0.806445	-1.41743	8.30877e-09	-1.02541	-1.43799
85273345	chr16:85273345:A:G	1.97628e-09	-1.32864	-1.17943	6.35438e-09	-1.45296	-1.27861
85273406	chr16:85273406:T:C	1.61095e-09	-1.57891	-1.13355	6.40416e-09	-1.70132	-1.02244
85273454	chr16:85273454:C:T	5.73189e-09	-1.80007e-10	-1.44323	2.28005e-08	-1.80007e-10	-1.45393
85273515	chr16:85273515:A:G	1.99578e-08	-0.195661	-4.46292e-10	1.57213e-07	0.476894	-4.46292e-10
85273519	chr16:85273519:A:T	1.31901e-09	-1.56333	-1.34906	5.02297e-09	-1.68116	-1.28553
85273614	chr16:85273614:G:A	9.85204e-10	-1.79847	-1.40572	3.9129e-09	-1.79911	-1.41732
85273644	chr16:85273644:C:A	5.76552e-09	-1.80007e-10	-1.43738	2.29915e-08	-1.80007e-10	-1.44559
85273714	chr16:85273714:A:C	5.83964e-09	-1.80007e-10	-1.42461	2.3499e-08	-1.80007e-10	-1.42375
85273722	chr16:85273722:C:T	1.09952e-09	-1.799	-1.29541	4.39095e-09	-1.79882	-1.30235
85273752	chr16:85273752:C:T	1.57632e-09	-1.55787	-1.17631	5.28681e-09	-1.64007	-1.27542
85273759	chr16:85273759:G:A	2.88741e-08	-1.80007e-10	0.173666	1.0042e-07	-1.80007e-10	0.0286496
85273830	chr16:85273830:C:T	6.00481e-09	-1.80007e-10	-1.39672	2.29894e-08	-1.80007e-10	-1.44568
85274008	chr16:85274008:T:C	5.59626e-09	-1.80007e-10	-1.46718	2.25234e-08	-1.80007e-10	-1.46615
85274030	chr16:85274030:G:C	2.26792e-09	-1.51169	-0.858726	7.99986e-09	-1.77759	-0.723693
85274099	chr16:85274099:T:C	1.36446e-09	-1.5668	-1.31172	4.24357e-09	-1.76406	-1.37124
85274168	chr16:85274168:G:A	6.77411e-09	-1.80007e-10	-1.27617	2.74365e-08	-1.80007e-10	-1.26883
85274200	chr16:85274200:A:G	5.92384e-09	-1.80007e-10	-1.41029	2.38739e-08	-1.80007e-10	-1.40792
85274342	chr16:85274342:G:A	9.48046e-09	-1.80007e-10	-0.940047	3.85703e-08	-1.80007e-10	-0.928228
85274430	chr16:85274430:G:C	6.12824e-09	-1.80007e-10	-1.37637	2.47018e-08	-1.80007e-10	-1.37383
85274529	chr16:85274529:G:A	1.0002e-08	-1.80007e-10	-0.886498	4.06054e-08	-1.80007e-10	-0.87681
85274611	chr16:85274611:C:T	7.72491e-08	-1.80007e-10	1.15776	3.9265e-07	-1.80007e-10	1.39221
85274663	chr16:85274663:A:C	5.64463e-09	-1.80007e-10	-1.45857	2.27938e-08	-1.80007e-10	-1.45422
85274786	chr16:85274786:C:T	2.75067e-09	-1.39197	-0.78547	1.28493e-08	-1.40081	-0.626608
85274881	chr16:85274881:A:G	6.43503e-09	-1.80007e-10	-1.32752	2.52822e-08	-1.80007e-10	-1.35061
85274919	chr16:85274919:G:A	7.22805e-08	-1.80007e-10	1.09127	3.66995e-07	-1.80007e-10	1.32464
85275115	chr16:85275115:C:T	6.47763e-09	-1.80007e-10	-1.32092	2.60758e-08	-1.80007e-10	-1.3197
85275193	chr16:85275193:C:G	6.91501e-09	-1.80007e-10	-1.25558	2.87172e-08	-1.80007e-10	-1.22321
85275207	chr16:85275207:C:G	8.89077e-09	-1.80007e-10	-1.00427	3.59224e-08	-1.80007e-10	-0.99935
85275219	chr16:85275219:C:T	9.83139e-10	-1.75524	-1.45105	3.74632e-09	-1.79848	-1.46145
85275284	chr16:85275284:C:T	9.94589e-10	-1.76485	-1.42986	3.79711e-09	-1.79927	-1.4472
85275381	chr16:85275381:C:T	9.89619e-10	-1.76931	-1.43041	3.79728e-09	-1.7992	-1.44722
85275459	chr16:85275459:C:T	5.91567e-09	-1.80007e-10	-1.41168	2.38562e-08	-1.80007e-10	-1.40867
85275511	chr16:85275511:A:G	1.08424e-08	-1.80007e-10	-0.805818	4.26942e-08	-1.80007e-10	-0.826647
85275648	chr16:85275648:C:A	1.2131e-08	-1.80007e-10	-0.693514	4.4429e-08	-1.80007e-10	-0.786818
85275652	chr16:85275652:G:C	9.0483e-09	0.334565	-1.32127	2.36566e-08	-0.144244	-1.27282
85275708	chr16:85275708:A:G	1.04571e-09	-1.68943	-1.45515	3.94987e-09	-1.76763	-1.4394
85275806	chr16:85275806:C:T	1.23646e-08	-1.80007e-10	-0.674442	4.53714e-08	-1.80007e-10	-0.765829
85276094	chr16:85276094:C:A	6.047e-09	-1.80007e-10	-1.38972	2.38936e-08	-1.80007e-10	-1.4071
85276188	chr16:85276188:C:T	9.86666e-10	-1.74011	-1.46259	3.78131e-09	-1.79722	-1.45342
85276284	chr16:85276284:G:A	5.47607e-09	-1.73223	0.243336	2.72215e-08	-1.79647	0.519765
85276342	chr16:85276342:GGT:G	2.69289e-09	-1.2079	-0.990761	1.20883e-08	-1.16946	-0.919005
85276375	chr16:85276375:C:A	1.51177e-09	-1.79914	-0.976859	6.368e-09	-1.79795	-0.931474
85276401	chr16:85276401:T:C	2.60733e-08	-1.80007e-10	0.0716317	1.0192e-07	-1.80007e-10	0.0434757
85276429	chr16:85276429:G:A	2.50308e-08	-1.80007e-10	0.0308272	9.77829e-08	-1.80007e-10	0.00204009
85276853	chr16:85276853:G:T	9.28413e-10	-1.7964	-1.46716	3.95882e-09	-1.73825	-1.46651
85276880	chr16:85276880:G:C	2.72131e-09	-1.52852	-0.659647	1.2694e-08	-1.48137	-0.558206
85276930	chr16:85276930:C:T	1.09471e-09	-1.64668	-1.45211	4.73758e-09	-1.59089	-1.43429
85276953	chr16:85276953:T:C	6.51996e-09	-1.40404	0.0896271	2.84566e-08	-1.46913	0.236801
85277000	chr16:85277000:C:T	1.30662e-08	-1.80007e-10	-0.619248	5.15181e-08	-1.80007e-10	-0.638776
85277078	chr16:85277078:A:G	5.82896e-09	-1.80007e-10	-1.42644	2.31283e-08	-1.80007e-10	-1.43965
85277088	chr16:85277088:G:A	1.31884e-09	-1.45908	-1.45345	6.33183e-09	-1.30394	-1.43118
85277145	chr16:85277145:C:T	3.95316e-09	-1.42831	-0.38645	1.64071e-08	-1.50377	-0.279228
85277196	chr16:85277196:T:C	7.33077e-09	-1.80007e-10	-1.1972	2.9588e-08	-1.80007e-10	-1.19334
85277474	chr16:85277474:A:G	5.01743e-09	-1.62102	0.0446575	2.73566e-08	-1.50052	0.228764
85277493	chr16:85277493:G:A	5.61127e-09	-1.4645	-4.46292e-10	3.79225e-08	-0.945165	-4.46292e-10
85277539	chr16:85277539:C:T	5.60584e-09	-1.80007e-10	-1.46547	2.29261e-08	-1.80007e-10	-1.44843
85277565	chr16:85277565:G:A	5.59934e-09	-1.80007e-10	-1.46663	2.25859e-08	-1.80007e-10	-1.46338
85277622	chr16:85277622:AC:A	6.03533e-08	0.910936	-4.46292e-10	1.44183e-07	0.390376	-4.46292e-10
85277682	chr16:85277682:T:C	1.52472e-09	-1.63073	-1.13674	7.05668e-09	-1.57144	-1.05529
85278065	chr16:85278065:A:G	1.24993e-09	-1.79799	-1.1682	5.45817e-09	-1.79829	-1.08531
85278078	chr16:85278078:G:A	6.51747e-09	-1.80007e-10	-1.31479	2.84614e-08	-1.80007e-10	-1.23216
85278106	chr16:85278106:C:G	1.05891e-09	-1.72488	-1.40715	4.1531e-09	-1.79116	-1.36569
85278164	chr16:85278164:T:C	1.09428e-08	-1.18231	0.385707	5.05921e-08	-1.20705	0.550135
85278246	chr16:85278246:A:G	8.22116e-09	-1.80007e-10	-1.08257	3.18753e-08	-1.80007e-10	-1.11888
85278340	chr16:85278340:G:A	1.83962e-09	-1.51065	-1.06907	8.95561e-09	-1.43143	-0.956999
85278587	chr16:85278587:T:G	1.28282e-08	-1.15428	0.516649	5.9484e-08	-1.18098	0.685976
85279057	chr16:85279057:T:C	4.29117e-09	-1.73272	-4.46292e-10	2.12563e-08	-1.52405	-4.46292e-10
85279098	chr16:85279098:G:A	8.42167e-09	-1.80007e-10	-1.05847	3.31087e-08	-1.80007e-10	-1.08091
85279277	chr16:85279277:C:A	1.19648e-09	-1.7171	-1.2928	4.70581e-09	-1.79653	-1.23538
85279345	chr16:85279345:T:A	9.87146e-09	-1.80007e-10	-0.899632	3.74447e-08	-1.80007e-10	-0.957846
85279544	chr16:85279544:C:T	8.72682e-09	-1.80007e-10	-1.02288	3.43453e-08	-1.80007e-10	-1.04424
85279546	chr16:85279546:A:G	6.17688e-09	-1.80007e-10	-1.36847	2.47602e-08	-1.80007e-10	-1.37147
85279621	chr16:85279621:A:G	5.65862e-09	-1.80007e-10	-1.4561	2.27936e-08	-1.80007e-10	-1.45423
85279797	chr16:85279797:T:C	6.20711e-09	-1.80007e-10	-1.36358	2.49356e-08	-1.80007e-10	-1.36441
85280018	chr16:85280018:T:C	1.37411e-09	-1.79853	-1.07295	5.72122e-09	-1.78535	-1.05118
85280056	chr16:85280056:G:A	1.10436e-09	-1.62583	-1.46419	4.96426e-09	-1.51162	-1.46683
85280163	chr16:85280163:T:C	5.59726e-09	-1.80007e-10	-1.467	2.24989e-08	-1.80007e-10	-1.46724
85280181	chr16:85280181:A:G	5.60865e-09	-1.80007e-10	-1.46497	2.25015e-08	-1.80007e-10	-1.46713
85280201	chr16:85280201:G:T	1.98529e-09	-1.21469	-1.28882	8.03056e-09	-1.19942	-1.29804
85280238	chr16:85280238:C:T	6.92906e-08	-1.80007e-10	1.04903	2.78605e-07	-1.80007e-10	1.04909
85280383	chr16:85280383:T:C	5.59585e-09	-1.80007e-10	-1.46725	2.25312e-08	-1.80007e-10	-1.46581
85280611	chr16:85280611:C:G	4.0479e-09	-1.79108	-4.46292e-10	1.71981e-08	-1.73591	-4.46292e-10
85280613	chr16:85280613:C:G	4.6484e-08	-1.80007e-10	0.649829	1.78636e-07	-1.80007e-10	0.60464
85280643	chr16:85280643:A:G	2.1536e-08	-1.80007e-10	-0.119553	1.04334e-07	-1.80007e-10	0.0668882
85280821	chr16:85280821:T:C	1.40059e-08	-1.80007e-10	-0.549802	6.6355e-08	-1.80007e-10	-0.385691
85280863	chr16:85280863:A:G	1.45136e-08	-1.80007e-10	-0.514196	6.8962e-08	-1.80007e-10	-0.347153
85280940	chr16:85280940:C:T	1.47464e-08	-1.80007e-10	-0.49828	5.60226e-08	-1.80007e-10	-0.554955
85281126	chr16:85281126:C:T	6.49343e-09	-1.80007e-10	-1.31849	2.65371e-08	-1.80007e-10	-1.30217
85281313	chr16:85281313:G:C	5.89027e-09	-1.80007e-10	-1.41598	2.42578e-08	-1.80007e-10	-1.39197
85281345	chr16:85281345:A:G	1.67664e-09	-1.77688	-0.895602	7.46768e-09	-1.70284	-0.867283
85281663	chr16:85281663:T:G	1.65417e-08	-1.80007e-10	-0.383398	8.37346e-08	-1.80007e-10	-0.153057
85282214	chr16:85282214:G:A	5.92688e-09	-1.80007e-10	-1.40978	2.46271e-08	-1.80007e-10	-1.37686
85282544	chr16:85282544:C:G	5.36252e-09	-1.39198	-0.117862	2.15746e-08	-1.3814	-0.127792
85282838	chr16:85282838:C:T	5.05688e-09	-1.56853	-4.46292e-10	2.2415e-08	-1.47098	-4.46292e-10
85283033	chr16:85283033:T:C	6.04799e-09	-1.80007e-10	-1.38955	2.46136e-08	-1.80007e-10	-1.37741
85283041	chr16:85283041:A:G	5.78995e-09	-1.80007e-10	-1.43316	2.31464e-08	-1.80007e-10	-1.43887
85283559	chr16:85283559:C:T	1.44336e-09	-1.60111	-1.2212	5.67311e-09	-1.58398	-1.261
85283589	chr16:85283589:G:A	1.91308e-09	-1.54384	-0.996723	7.43334e-09	-1.52152	-1.05321
85283740	chr16:85283740:T:A	1.41868e-07	-1.80007e-10	1.76562	5.5846e-07	-1.80007e-10	1.74447
85283776	chr16:85283776:C:T	2.16739e-08	-1.80007e-10	-0.113171	9.27511e-08	-1.80007e-10	-0.0507898
85283781	chr16:85283781:A:T	4.11215e-09	-1.40927	-0.366066	1.49995e-08	-1.34291	-0.529776
85284542	chr16:85284542:A:G	1.01907e-08	-1.80007e-10	-0.867799	4.36311e-08	-1.80007e-10	-0.804939
85284543	chr16:85284543:C:T	5.65296e-09	-1.80007e-10	-1.4571	2.28552e-08	-1.80007e-10	-1.45153
85284584	chr16:85284584:G:A	1.31981e-08	-1.80007e-10	-0.609207	6.03083e-08	-1.80007e-10	-0.48124
85284696	chr16:85284696:C:A	1.19601e-09	-1.54418	-1.46611	4.73253e-09	-1.56088	-1.46537
85284884	chr16:85284884:A:G	1.34661e-07	-1.80007e-10	1.71348	4.89272e-07	-1.80007e-10	1.61221
85284953	chr16:85284953:A:G	1.14475e-09	-1.59914	-1.45495	4.14957e-09	-1.69847	-1.45924
85285053	chr16:85285053:G:A	6.31882e-09	-1.80007e-10	-1.34575	2.49763e-08	-1.80007e-10	-1.36278
85285793	chr16:85285793:C:A	4.31268e-09	-0.866807	-0.860913	1.10544e-08	-1.1677	-1.01018
85286039	chr16:85286039:C:T	1.06557e-08	-1.80007e-10	-0.823183	4.14731e-08	-1.80007e-10	-0.855664
85286553	chr16:85286553:A:C	4.28215e-09	-1.73482	-4.46292e-10	2.23552e-08	-1.47365	-4.46292e-10
85286612	chr16:85286612:G:A	6.4958e-09	-1.80007e-10	-1.31812	2.5557e-08	-1.80007e-10	-1.3398
85286913	chr16:85286913:G:A	5.92273e-09	-1.80007e-10	-1.41048	2.48099e-08	-1.80007e-10	-1.36947
85286971	chr16:85286971:T:C	2.25137e-08	1.12829	-1.20344	3.75594e-08	0.344936	-1.29972
85286992	chr16:85286992:G:A	3.51241e-08	-1.80007e-10	0.369609	1.61541e-07	-1.80007e-10	0.50405
85287243	chr16:85287243:G:A	1.97531e-08	-1.80007e-10	-0.20597	8.38865e-08	-1.80007e-10	-0.151245
85287290	chr16:85287290:G:A	6.23076e-09	-1.80007e-10	-1.35978	2.46187e-08	-1.80007e-10	-1.3772
85287442	chr16:85287442:A:G	2.59467e-08	-1.80007e-10	0.0667649	9.64676e-08	-1.80007e-10	-0.0115023
85287457	chr16:85287457:G:A	3.04782e-08	-1.80007e-10	0.227732	1.13155e-07	-1.80007e-10	0.148052
85287679	chr16:85287679:A:G	4.04676e-09	-1.79136	-4.46292e-10	1.61465e-08	-1.79901	-4.46292e-10
85287877	chr16:85287877:T:C	4.51911e-08	1.74583	-1.12421	4.85571e-08	0.474513	-1.17248
85287906	chr16:85287906:G:A	8.28808e-09	-1.80007e-10	-1.07446	3.19631e-08	-1.80007e-10	-1.11613
85287919	chr16:85287919:G:T	1.84424e-08	-1.80007e-10	-0.274629	7.90716e-08	-1.80007e-10	-0.210356
85287963	chr16:85287963:G:A	6.27749e-09	-1.80007e-10	-1.35231	2.60239e-08	-1.80007e-10	-1.3217
85288078	chr16:85288078:A:G	6.01027e-09	-0.792271	-0.60354	1.53117e-08	-1.14653	-0.705564
85288101	chr16:85288101:G:A	5.8593e-09	-1.80007e-10	-1.42125	2.33417e-08	-1.80007e-10	-1.43047
85288432	chr16:85288432:G:A	7.07055e-09	-1.80007e-10	-1.23334	2.76789e-08	-1.80007e-10	-1.26004
85288456	chr16:85288456:TGCCTCTTA:T	1.42449e-08	-0.532882	-4.46292e-10	3.83151e-08	-0.934866	-4.46292e-10
85288935	chr16:85288935:C:G	1.22358e-08	-1.80007e-10	-0.684913	4.66926e-08	-1.80007e-10	-0.737125
85288986	chr16:85288986:C:G	4.01498e-09	-1.79925	-4.46292e-10	1.69147e-08	-1.75253	-4.46292e-10
85289161	chr16:85289161:G:A	5.59885e-09	-1.80007e-10	-1.46672	2.27132e-08	-1.80007e-10	-1.45776
85289619	chr16:85289619:C:T	5.84532e-09	-1.80007e-10	-1.42364	2.34021e-08	-1.80007e-10	-1.42788
85289656	chr16:85289656:G:A	7.58548e-09	-1.80007e-10	-1.16304	2.9761e-08	-1.80007e-10	-1.18751
85289875	chr16:85289875:G:A	5.68465e-09	-1.80007e-10	-1.45151	2.28121e-08	-1.80007e-10	-1.45342
85289884	chr16:85289884:A:G	5.04229e-09	-0.267794	-1.30362	7.59819e-09	-1.19427	-1.35853
85289910	chr16:85289910:A:T	5.14166e-09	-1.5519	-4.46292e-10	2.76794e-08	-1.26002	-4.46292e-10
85290034	chr16:85290034:T:C	1.11114e-08	-1.80007e-10	-0.781307	4.29919e-08	-1.80007e-10	-0.819699
85290067	chr16:85290067:T:C	2.19672e-08	1.27295	-1.37268	4.67115e-08	0.671175	-1.40789
85290489	chr16:85290489:G:A	6.29409e-09	-1.80007e-10	-1.34967	2.58494e-08	-1.80007e-10	-1.32842
85290808	chr16:85290808:GT:G	1.50152e-09	-1.56569	-1.21711	5.8792e-09	-1.64111	-1.16818
85290961	chr16:85290961:G:A	1.43212e-09	-1.52584	-1.30429	4.79701e-09	-1.63948	-1.37324
85291158	chr16:85291158:G:C	6.16698e-09	-1.80007e-10	-1.37007	2.6037e-08	-1.80007e-10	-1.32119
85291751	chr16:85291751:CCCAGAGG:C	5.77681e-09	-1.80007e-10	-1.43543	2.35449e-08	-1.80007e-10	-1.4218
85292209	chr16:85292209:G:A	1.42451e-09	-1.76964	-1.06581	6.19135e-09	-1.6908	-1.06675
85292281	chr16:85292281:G:T	1.58804e-08	-1.80007e-10	-0.424197	5.45687e-08	-1.80007e-10	-0.58125
85292368	chr16:85292368:C:T	6.03488e-09	-1.80007e-10	-1.39172	2.40517e-08	-1.80007e-10	-1.4005
85292668	chr16:85292668:C:T	1.20762e-09	-1.79484	-1.20579	5.12419e-09	-1.79078	-1.15595
85292723	chr16:85292723:G:C	5.60215e-09	-1.80007e-10	-1.46613	2.25817e-08	-1.80007e-10	-1.46357
85293050	chr16:85293050:C:T	2.48344e-09	-1.7776	-0.502038	9.77958e-09	-1.70897	-0.591443
85293139	chr16:85293139:C:T	4.01648e-09	-1.79887	-4.46292e-10	1.62942e-08	-1.7899	-4.46292e-10
85293217	chr16:85293217:G:A	5.84447e-09	-1.80007e-10	-1.42378	2.27654e-08	-1.80007e-10	-1.45547
85293322	chr16:85293322:C:T	6.32025e-09	-1.80007e-10	-1.34552	2.50492e-08	-1.80007e-10	-1.35987
85293351	chr16:85293351:G:A	5.64919e-09	-1.80007e-10	-1.45777	2.26043e-08	-1.80007e-10	-1.46257
85293377	chr16:85293377:C:A	4.25254e-09	-1.74176	-4.46292e-10	1.67192e-08	-1.76415	-4.46292e-10
85293504	chr16:85293504:C:T	5.87411e-09	-1.80007e-10	-1.41873	2.43552e-08	-1.80007e-10	-1.38797
85293559	chr16:85293559:T:A	6.22773e-09	-1.80007e-10	-1.36027	2.46421e-08	-1.80007e-10	-1.37625
85294099	chr16:85294099:C:G	5.67663e-09	-1.80007e-10	-1.45292	2.25043e-08	-1.80007e-10	-1.467
85294296	chr16:85294296:G:T	2.65721e-09	-0.755283	-1.45672	5.19273e-09	-1.48175	-1.4517
85294319	chr16:85294319:C:T	5.63502e-09	-1.80007e-10	-1.46028	2.28494e-08	-1.80007e-10	-1.45178
85294360	chr16:85294360:G:C	6.073e-09	-1.80007e-10	-1.38543	2.41561e-08	-1.80007e-10	-1.39617
85294421	chr16:85294421:A:G	1.1206e-09	-1.64744	-1.42797	4.71766e-09	-1.57462	-1.45478
85294483	chr16:85294483:T:C	6.05107e-09	-1.80007e-10	-1.38904	2.4073e-08	-1.80007e-10	-1.39962
85294520	chr16:85294520:T:C	2.2833e-08	-1.80007e-10	-0.0610729	8.92446e-08	-1.80007e-10	-0.0893293
85294868	chr16:85294868:T:C	2.61926e-07	2.37878	-4.46292e-10	5.49843e-07	1.72892	-4.46292e-10
85295098	chr16:85295098:C:T	1.59749e-09	-1.65218	-1.06867	6.52391e-09	-1.64247	-1.06277
85295131	chr16:85295131:C:G	6.12072e-09	-1.80007e-10	-1.3776	2.41212e-08	-1.80007e-10	-1.39762
85295401	chr16:85295401:G:A	1.99404e-09	-1.08938	-1.40974	1.06248e-08	-0.778973	-1.43855
85295594	chr16:85295594:A:C	6.63314e-09	-1.80007e-10	-1.2972	2.61528e-08	-1.80007e-10	-1.31675
85296928	chr16:85296928:A:G	2.55694e-09	-1.66381	-0.586657	9.4814e-09	-1.57084	-0.760541
85296929	chr16:85296929:G:T	2.56229e-09	-1.6637	-0.584678	9.50028e-09	-1.57058	-0.758807
85297132	chr16:85297132:A:G	6.56584e-09	-1.69484	0.387445	2.33141e-08	-1.69765	0.266
85297385	chr16:85297385:G:GTAAATCCCTTAGACTTTGATCTGAACCCAGATGACGTCTTAGTTA	3.06506e-08	-1.80007e-10	0.233373	1.18008e-07	-1.80007e-10	0.190043
85297489	chr16:85297489:A:G	6.65458e-09	-1.63299	0.339017	2.3985e-08	-1.63972	0.236441
85297581	chr16:85297581:C:A	2.1221e-09	-0.992215	-1.44466	4.59069e-09	-1.59596	-1.46073
85298159	chr16:85298159:G:T	6.15081e-09	-1.80007e-10	-1.3727	2.45343e-08	-1.80007e-10	-1.38064
85298238	chr16:85298238:T:C	3.41878e-09	-0.801773	-1.15822	2.86872e-08	0.0123098	-1.23657
85298301	chr16:85298301:C:T	1.04117e-08	-1.80007e-10	-0.846348	4.13548e-08	-1.80007e-10	-0.85852
85298317	chr16:85298317:C:T	5.69711e-09	-1.80007e-10	-1.44932	2.27631e-08	-1.80007e-10	-1.45557
85298739	chr16:85298739:T:C	6.32566e-09	-1.80007e-10	-1.34467	2.3737e-08	-1.80007e-10	-1.41367
85299314	chr16:85299314:C:T	2.25827e-09	-1.69963	-0.675049	8.49135e-09	-1.71792	-0.72374
85299578	chr16:85299578:C:T	4.66462e-09	-1.64927	-4.46292e-10	2.70497e-08	-1.28303	-4.46292e-10
85299646	chr16:85299646:G:A	2.02268e-09	-1.65384	-0.831021	7.62561e-09	-1.67499	-0.874205
85299659	chr16:85299659:A:C	2.79824e-09	-0.746633	-1.41366	6.25661e-09	-1.3816	-1.36547
85300132	chr16:85300132:C:T	2.87741e-08	-1.80007e-10	0.170197	1.06658e-07	-1.80007e-10	0.0889184
85300154	chr16:85300154:G:A	3.2677e-09	-0.576738	-1.42846	6.242e-09	-1.32025	-1.42916
85300377	chr16:85300377:T:G	2.28233e-08	-1.80007e-10	-0.0614976	8.54836e-08	-1.80007e-10	-0.132385
85300468	chr16:85300468:C:A	3.27795e-09	-1.17541	-0.826651	9.38329e-09	-1.53975	-0.802031
85300543	chr16:85300543:A:G	2.09673e-08	-1.80007e-10	-0.146314	9.25172e-08	-1.80007e-10	-0.0533153
85300636	chr16:85300636:C:T	6.16212e-09	-1.80007e-10	-1.37086	2.5902e-08	-1.80007e-10	-1.32639
85301006	chr16:85301006:T:C	9.38413e-09	-1.80007e-10	-0.95026	3.66368e-08	-1.80007e-10	-0.979657
85301168	chr16:85301168:G:A	5.64563e-09	-1.80007e-10	-1.4584	2.25211e-08	-1.80007e-10	-1.46626
85301247	chr16:85301247:G:A	5.96897e-09	-1.80007e-10	-1.40271	2.36625e-08	-1.80007e-10	-1.41682
85301314	chr16:85301314:A:G	4.94517e-09	-1.59087	-4.46292e-10	1.85549e-08	-1.65998	-4.46292e-10
85301427	chr16:85301427:T:G	3.10755e-09	-0.917529	-1.13792	6.52488e-09	-1.52609	-1.179
85301590	chr16:85301590:C:T	1.0377e-09	-1.68491	-1.46737	4.08623e-09	-1.70572	-1.46736
85302044	chr16:85302044:C:A	4.72414e-09	-0.534243	-1.10235	3.83844e-08	0.213001	-1.14606
85302170	chr16:85302170:T:G	3.47504e-09	-0.826249	-1.11742	7.45073e-09	-1.49568	-1.07671
85302345	chr16:85302345:G:T	2.57747e-09	-0.924534	-1.31794	6.11644e-09	-1.51168	-1.25805
85302670	chr16:85302670:C:G	5.09573e-09	-1.56088	-4.46292e-10	3.23823e-08	-1.1031	-4.46292e-10
85302839	chr16:85302839:A:G	5.99513e-09	-1.80007e-10	-1.39833	2.38235e-08	-1.80007e-10	-1.41004
85302897	chr16:85302897:G:A	6.0497e-09	-1.80007e-10	-1.38927	2.32319e-08	-1.80007e-10	-1.43518
85303319	chr16:85303319:C:T	1.55823e-09	-1.28082	-1.46491	9.08217e-09	-0.907214	-1.46718
85303814	chr16:85303814:C:T	2.15134e-09	-1.73061	-0.692579	8.32289e-09	-1.6409	-0.820797
85304049	chr16:85304049:A:C	2.40001e-09	-0.992701	-1.3211	1.93737e-08	-0.253984	-1.36281
85304266	chr16:85304266:G:C	6.72219e-09	-1.80007e-10	-1.28386	2.73325e-08	-1.80007e-10	-1.27263
85304438	chr16:85304438:G:A	5.70866e-09	-1.80007e-10	-1.4473	2.26521e-08	-1.80007e-10	-1.46046
85304909	chr16:85304909:A:T	4.8143e-09	-1.61769	-4.46292e-10	2.95536e-08	-1.1945	-4.46292e-10
85304933	chr16:85304933:C:G	7.9441e-09	-1.80007e-10	-1.11685	3.34292e-08	-1.80007e-10	-1.07128
85305066	chr16:85305066:C:G	6.79005e-09	-1.80007e-10	-1.27382	2.77545e-08	-1.80007e-10	-1.25731
85305585	chr16:85305585:A:G	5.48076e-09	-0.818251	-0.669784	5.30176e-08	0.211469	-0.821555
85305653	chr16:85305653:T:C	2.22938e-09	-1.77426	-0.613296	1.52202e-08	-1.24518	-0.612911
85306386	chr16:85306386:T:A	2.10627e-09	-1.68806	-0.756305	8.68161e-09	-1.54007	-0.879436
85306834	chr16:85306834:G:A	3.10601e-09	-1.5662	-0.489735	8.89305e-09	-1.79922	-0.596221
85307369	chr16:85307369:T:C	5.97331e-09	-1.80007e-10	-1.40198	2.42029e-08	-1.80007e-10	-1.39424
85307373	chr16:85307373:T:C	1.36958e-09	-1.51836	-1.35641	4.17083e-09	-1.76889	-1.3837
85307466	chr16:85307466:T:C	6.04955e-09	-1.80007e-10	-1.3893	2.40873e-08	-1.80007e-10	-1.39903
85307865	chr16:85307865:C:T	5.60035e-09	-1.80007e-10	-1.46645	2.25134e-08	-1.80007e-10	-1.4666
85308016	chr16:85308016:C:T	9.78792e-09	-1.80007e-10	-0.908131	3.18066e-08	-1.80007e-10	-1.12104
85308886	chr16:85308886:G:A	5.5957e-09	-1.80007e-10	-1.46728	2.25244e-08	-1.80007e-10	-1.46611
85309076	chr16:85309076:C:T	4.44037e-09	-1.69854	-4.46292e-10	1.64855e-08	-1.77823	-4.46292e-10
85309593	chr16:85309593:G:A	1.02239e-09	-1.71364	-1.4535	7.4035e-09	-1.13865	-1.44011
85309606	chr16:85309606:C:T	5.5959e-09	-1.80007e-10	-1.46725	2.26094e-08	-1.80007e-10	-1.46234
85309614	chr16:85309614:G:A	1.38882e-09	-1.39373	-1.46709	1.02492e-08	-0.787203	-1.46631
85309824	chr16:85309824:G:A	9.82703e-09	-1.80007e-10	-0.904142	3.70285e-08	-1.80007e-10	-0.969023
85310174	chr16:85310174:C:T	9.80751e-09	-1.80007e-10	-0.906131	3.37444e-08	-1.80007e-10	-1.06189
85310291	chr16:85310291:G:A	2.97135e-09	-1.60345	-0.496812	9.21648e-09	-1.72241	-0.63731
85310357	chr16:85310357:G:A	2.83237e-09	-0.821104	-1.32706	2.99949e-08	0.0877778	-1.26746
85310405	chr16:85310405:T:C	1.27961e-08	-1.80007e-10	-0.640142	4.96369e-08	-1.80007e-10	-0.675975
85310816	chr16:85310816:C:G	5.62108e-09	-1.80007e-10	-1.46276	2.28645e-08	-1.80007e-10	-1.45112
85310982	chr16:85310982:G:A	7.84068e-09	-1.80007e-10	-1.12995	2.92736e-08	-1.80007e-10	-1.20403
85311035	chr16:85311035:C:T	5.60492e-09	-1.80007e-10	-1.46563	2.24998e-08	-1.80007e-10	-1.4672
85311042	chr16:85311042:A:G	1.13724e-08	-1.80007e-10	-0.758091	4.08928e-08	-1.80007e-10	-0.869757
85311076	chr16:85311076:T:C	4.03028e-09	-1.79544	-4.46292e-10	1.61429e-08	-1.79923	-4.46292e-10
85311326	chr16:85311326:T:G	5.59636e-09	-1.80007e-10	-1.46716	2.24963e-08	-1.80007e-10	-1.46736
85311329	chr16:85311329:A:G	1.02439e-08	-1.80007e-10	-0.862601	4.30346e-08	-1.80007e-10	-0.818706
85311649	chr16:85311649:T:C	5.7272e-09	-1.80007e-10	-1.44405	2.29841e-08	-1.80007e-10	-1.44591
85311650	chr16:85311650:G:A	6.07187e-09	-1.80007e-10	-1.38561	2.47777e-08	-1.80007e-10	-1.37077
85311774	chr16:85311774:T:C	2.63642e-09	-1.65957	-0.560286	8.49878e-09	-1.79766	-0.643126
85311845	chr16:85311845:G:A	5.61652e-09	-1.80007e-10	-1.46357	2.28143e-08	-1.80007e-10	-1.45332
85311936	chr16:85311936:C:T	5.69525e-09	-1.80007e-10	-1.44965	2.32117e-08	-1.80007e-10	-1.43605
85311982	chr16:85311982:C:T	5.71508e-09	-1.80007e-10	-1.44617	2.28168e-08	-1.80007e-10	-1.45321
85312264	chr16:85312264:G:A	1.44293e-08	-0.520021	-4.46292e-10	1.87567e-08	-1.64916	-4.46292e-10
85312364	chr16:85312364:C:T	4.66971e-09	-1.64818	-4.46292e-10	2.33004e-08	-1.43224	-4.46292e-10
85312559	chr16:85312559:C:T	4.11336e-09	-1.77504	-4.46292e-10	1.74417e-08	-1.72184	-4.46292e-10
85313049	chr16:85313049:C:T	5.70664e-09	-1.80007e-10	-1.44765	2.26068e-08	-1.80007e-10	-1.46246
85313053	chr16:85313053:A:G	1.69813e-09	-1.70185	-0.957902	5.57415e-09	-1.78914	-1.07343
85313467	chr16:85313467:G:A	2.65707e-09	-1.59711	-0.614947	2.86499e-08	-0.64845	-0.577111
85313519	chr16:85313519:C:T	3.18373e-08	-1.80007e-10	0.27136	1.39654e-07	-1.80007e-10	0.358458
85313711	chr16:85313711:C:T	2.87341e-08	-1.80007e-10	0.168803	1.25674e-07	-1.80007e-10	0.252984
85313939	chr16:85313939:TGTGTGTGTGACATAGCCTA:T	6.85945e-09	-1.80007e-10	-1.26365	2.68857e-08	-1.80007e-10	-1.28912
85313941	chr16:85313941:TGTGTGTGACATAGCCTA:T	2.77291e-08	-1.80007e-10	0.133204	1.27855e-07	-1.80007e-10	0.270183
85314042	chr16:85314042:G:A	6.97453e-09	-1.80007e-10	-1.24701	2.77111e-08	-1.80007e-10	-1.25888
85314363	chr16:85314363:G:A	1.23564e-08	-1.80007e-10	-0.675104	4.49693e-08	-1.80007e-10	-0.774731
85314449	chr16:85314449:G:C	1.48917e-09	-1.32811	-1.46295	4.3258e-09	-1.66274	-1.45338
85314851	chr16:85314851:G:C	2.14385e-09	-1.79907	-0.627603	9.63263e-09	-1.74577	-0.569779
85315162	chr16:85315162:C:T	1.06449e-07	0.271443	1.20695	9.88548e-08	-0.895962	0.908904
85315194	chr16:85315194:A:G	1.18198e-08	0.212475	-0.931976	6.29919e-08	0.419253	-0.856957
85315254	chr16:85315254:C:T	2.48332e-09	-1.41109	-0.86859	7.40972e-09	-1.75128	-0.826634
85315388	chr16:85315388:C:T	7.50843e-09	-1.80007e-10	-1.17325	2.74162e-08	-1.80007e-10	-1.26957
85316140	chr16:85316140:T:C	2.22853e-09	-1.15845	-1.22948	1.40261e-08	-0.687047	-1.25274
85316205	chr16:85316205:G:A	5.45036e-09	-0.0766849	-1.41691	5.18575e-08	0.79977	-1.43198
85316216	chr16:85316216:G:A	1.51383e-08	-0.472049	-4.46292e-10	4.18373e-08	-0.846921	-4.46292e-10
85316487	chr16:85316487:C:T	6.97144e-09	-0.723035	-0.524423	1.19014e-08	-1.39156	-0.712497
85316491	chr16:85316491:G:C	7.05656e-09	-0.699702	-0.535619	1.19562e-08	-1.37717	-0.722292
85316654	chr16:85316654:G:A	4.17699e-09	-1.75969	-4.46292e-10	1.61447e-08	-1.79912	-4.46292e-10
85317228	chr16:85317228:A:G	4.63634e-09	-0.5681	-1.08725	1.4839e-08	-0.892479	-0.99097
85317767	chr16:85317767:C:G	6.69216e-09	-1.80007e-10	-1.28834	2.65916e-08	-1.80007e-10	-1.30012
85317776	chr16:85317776:C:T	6.7197e-09	-1.80007e-10	-1.28424	2.67338e-08	-1.80007e-10	-1.29478
85317884	chr16:85317884:G:A	1.21746e-09	-1.79642	-1.19609	4.67328e-09	-1.79511	-1.24374
85318705	chr16:85318705:A:T	6.31464e-09	-1.80007e-10	-1.34641	2.56936e-08	-1.80007e-10	-1.33447
85318769	chr16:85318769:C:T	5.95355e-09	-1.80007e-10	-1.40529	2.30762e-08	-1.80007e-10	-1.44191
85319011	chr16:85319011:G:A	6.78458e-09	-1.80007e-10	-1.27463	2.69276e-08	-1.80007e-10	-1.28756
85319016	chr16:85319016:T:C	6.45836e-09	-1.3239	-4.46292e-10	3.8146e-08	-0.939289	-4.46292e-10
85319259	chr16:85319259:C:T	7.46975e-09	-1.80007e-10	-1.17842	3.07214e-08	-1.80007e-10	-1.15575
85319260	chr16:85319260:G:A	4.08708e-09	-1.78145	-4.46292e-10	1.69822e-08	-1.74854	-4.46292e-10
85319281	chr16:85319281:C:T	3.29529e-08	-1.80007e-10	0.3058	1.34206e-07	-1.80007e-10	0.318666
85319282	chr16:85319282:G:A	1.41089e-09	-1.79064	-1.05442	5.31446e-09	-1.78985	-1.12043
85319459	chr16:85319459:C:T	1.38187e-08	-1.80007e-10	-0.563259	4.87898e-08	-1.80007e-10	-0.693188
85319472	chr16:85319472:C:T	1.57491e-08	-1.80007e-10	-0.432495	5.49567e-08	-1.80007e-10	-0.574165
85319648	chr16:85319648:C:T	2.64001e-08	0.494637	-0.410549	7.23722e-08	0.339832	-0.638719
85319856	chr16:85319856:C:T	6.31986e-09	-1.80007e-10	-1.34558	2.44633e-08	-1.80007e-10	-1.38354
85320102	chr16:85320102:G:A	2.55424e-08	0.296258	-0.245197	3.26444e-08	-0.683084	-0.411953
85320274	chr16:85320274:C:A	4.29739e-09	-1.73127	-4.46292e-10	1.64137e-08	-1.78259	-4.46292e-10
85320291	chr16:85320291:G:A	1.28112e-09	-1.73065	-1.2109	4.6435e-09	-1.7992	-1.24604
85320368	chr16:85320368:C:T	4.33094e-09	-1.7235	-4.46292e-10	1.62122e-08	-1.79494	-4.46292e-10
85321161	chr16:85321161:T:G	4.20446e-07	-1.80007e-10	2.85204	8.82978e-07	-1.80007e-10	2.20259
85321179	chr16:85321179:G:C	6.55895e-09	-1.80007e-10	-1.30845	2.83532e-08	-1.80007e-10	-1.23597
85321358	chr16:85321358:C:T	3.08341e-07	-1.80007e-10	2.54193	6.69774e-07	-1.80007e-10	1.92623
85321549	chr16:85321549:A:G	5.60697e-09	-1.80007e-10	-1.46527	2.26644e-08	-1.80007e-10	-1.45991
85321619	chr16:85321619:G:C	1.44245e-09	-1.65635	-1.16659	5.94487e-09	-1.55533	-1.24285
85321647	chr16:85321647:T:C	6.65725e-09	-1.80007e-10	-1.29357	2.74549e-08	-1.80007e-10	-1.26816
85321708	chr16:85321708:G:A	1.05439e-08	-0.83373	-4.46292e-10	5.97856e-08	-0.489945	-4.46292e-10
85321795	chr16:85321795:A:AC	1.6049e-09	-1.62973	-1.08649	5.88384e-09	-1.67646	-1.13204
85321875	chr16:85321875:C:T	5.70655e-09	-1.80007e-10	-1.44766	2.2734e-08	-1.80007e-10	-1.45685
85322468	chr16:85322468:G:T	1.52207e-07	-1.80007e-10	1.83596	3.67251e-07	-1.80007e-10	1.32533
85322523	chr16:85322523:G:T	2.58834e-09	-1.18782	-1.05044	5.16776e-09	-1.7592	-1.17907
85322546	chr16:85322546:G:A	1.02041e-09	-1.70523	-1.46384	5.16481e-09	-1.47301	-1.46583
85322643	chr16:85322643:T:C	6.96629e-09	-1.80007e-10	-1.2482	2.88793e-08	-1.80007e-10	-1.21758
85322673	chr16:85322673:T:C	1.00116e-09	-1.74066	-1.44747	4.91322e-09	-1.53559	-1.45319
85323385	chr16:85323385:C:T	9.35476e-10	-1.7926	-1.46338	4.09306e-09	-1.70404	-1.46738
85324092	chr16:85324092:G:T	2.84782e-08	1.11455	-0.954695	2.59871e-08	-0.23981	-1.0833
85324260	chr16:85324260:A:G	9.56203e-10	-1.79323	-1.44084	3.95503e-09	-1.74188	-1.46384
85324347	chr16:85324347:T:G	5.7276e-09	-1.80007e-10	-1.44398	2.37882e-08	-1.80007e-10	-1.41152
85324549	chr16:85324549:C:T	5.78771e-09	-1.80007e-10	-1.43354	2.33619e-08	-1.80007e-10	-1.4296
85324671	chr16:85324671:T:G	1.50061e-08	-0.480823	-4.46292e-10	2.43494e-08	-1.3882	-4.46292e-10
85324727	chr16:85324727:G:A	5.65929e-09	-1.80007e-10	-1.45598	2.26339e-08	-1.80007e-10	-1.46126
85324809	chr16:85324809:G:T	5.64297e-09	-1.80007e-10	-1.45887	2.26407e-08	-1.80007e-10	-1.46096
85324842	chr16:85324842:T:C	1.02794e-09	-1.69592	-1.4658	5.36303e-09	-1.43447	-1.46671
85325414	chr16:85325414:A:C	1.43814e-09	-1.36472	-1.46121	1.10921e-08	-0.720461	-1.45402
85325584	chr16:85325584:A:T	2.19596e-08	0.958141	-1.05822	2.26133e-08	-0.293275	-1.1689
85325796	chr16:85325796:G:A	6.21257e-09	-1.80007e-10	-1.36271	2.46185e-08	-1.80007e-10	-1.37721
85325935	chr16:85325935:G:A	6.32701e-09	-1.80007e-10	-1.34445	2.50575e-08	-1.80007e-10	-1.35954
85325971	chr16:85325971:A:T	1.11703e-06	-1.80007e-10	3.82915	2.13672e-06	-1.80007e-10	3.08632
85326065	chr16:85326065:C:T	2.7702e-08	0.697281	-0.565057	2.86726e-08	-0.48261	-0.742158
85326250	chr16:85326250:G:A	7.05196e-09	-0.512568	-0.723406	2.58842e-08	-0.547896	-0.779181
85327054	chr16:85327054:C:T	5.37564e-08	0.795184	-4.46292e-10	3.92334e-08	-0.911182	-4.46292e-10
85327604	chr16:85327604:G:A	3.1619e-08	1.35356	-1.08908	2.70521e-08	-0.0828392	-1.20011
85327621	chr16:85327621:A:G	5.73842e-09	-1.80007e-10	-1.4421	2.32718e-08	-1.80007e-10	-1.43347
85327926	chr16:85327926:G:T	1.5413e-08	-0.45407	-4.46292e-10	4.06451e-08	-0.875832	-4.46292e-10
85327927	chr16:85327927:A:T	6.91751e-09	-1.80007e-10	-1.25522	2.72085e-08	-1.80007e-10	-1.27718
85328150	chr16:85328150:C:T	1.86838e-07	-1.80007e-10	2.04096	4.32624e-07	-1.80007e-10	1.48916
85328252	chr16:85328252:C:T	5.62049e-09	-1.80007e-10	-1.46286	2.26917e-08	-1.80007e-10	-1.45871
85328638	chr16:85328638:A:G	8.02933e-09	-1.10618	-4.46292e-10	2.65784e-08	-1.30061	-4.46292e-10
85328717	chr16:85328717:C:G	1.01906e-07	-1.80007e-10	1.43477	2.56841e-07	-1.80007e-10	0.967746
85328790	chr16:85328790:TGGGCGTCCCCGCCCCG:T	4.69015e-09	-1.64381	-4.46292e-10	2.39343e-08	-1.4054	-4.46292e-10
85328792	chr16:85328792:GGCGTCC:G	1.61603e-07	-1.80007e-10	1.89586	3.80189e-07	-1.80007e-10	1.35996
85329003	chr16:85329003:G:A	9.27619e-09	-1.80007e-10	-0.961829	3.56247e-08	-1.80007e-10	-1.00767
85329203	chr16:85329203:T:C	1.33036e-08	0.809211	-1.41045	1.95644e-08	-0.158004	-1.449
85329378	chr16:85329378:C:T	7.97786e-09	0.196143	-1.30875	2.85878e-08	0.0987347	-1.32646
85330306	chr16:85330306:G:A	9.29767e-10	-1.79638	-1.46572	3.72808e-09	-1.79927	-1.46555
85330380	chr16:85330380:C:T	5.59823e-09	-1.80007e-10	-1.46683	2.2632e-08	-1.80007e-10	-1.46134
85330447	chr16:85330447:G:A	6.04063e-09	-1.80007e-10	-1.39077	2.31044e-08	-1.80007e-10	-1.44069
85330492	chr16:85330492:T:C	5.27552e-09	-0.672489	-0.853713	4.48855e-08	0.178792	-0.955387
85330584	chr16:85330584:G:A	5.68254e-09	-1.80007e-10	-1.45188	2.30918e-08	-1.80007e-10	-1.44123
85330649	chr16:85330649:C:T	5.74231e-09	-1.80007e-10	-1.44142	2.28257e-08	-1.80007e-10	-1.45282
85330709	chr16:85330709:C:T	6.62727e-08	2.43815	-1.43365	7.27867e-08	1.16485	-1.45802
85330832	chr16:85330832:C:T	1.23401e-09	-1.5692	-1.4098	8.74174e-09	-0.982282	-1.43032
85331612	chr16:85331612:TA:T	6.16912e-09	-1.80007e-10	-1.36972	2.40265e-08	-1.80007e-10	-1.40155
85331931	chr16:85331931:G:A	1.37083e-09	-1.44909	-1.42477	1.15333e-08	-0.693378	-1.4421
85332028	chr16:85332028:A:G	1.72925e-08	1.10887	-1.44788	5.31085e-08	0.801568	-1.40994
85332046	chr16:85332046:G:A	4.08455e-09	-1.78207	-4.46292e-10	1.6175e-08	-1.79724	-4.46292e-10
85332558	chr16:85332558:G:A	5.73466e-09	-1.80007e-10	-1.44275	2.33875e-08	-1.80007e-10	-1.42851
85332561	chr16:85332561:T:A	1.04272e-08	-1.80007e-10	-0.844859	3.98137e-08	-1.80007e-10	-0.896498
85332631	chr16:85332631:A:G	1.05327e-07	-1.80007e-10	1.46779	2.61761e-07	-1.80007e-10	0.986724
85332662	chr16:85332662:A:G	1.1076e-09	-1.64055	-1.44654	6.3751e-09	-1.27019	-1.45812
85333119	chr16:85333119:G:A	1.60431e-07	-1.80007e-10	1.88859	3.67507e-07	-1.80007e-10	1.32603
85333578	chr16:85333578:G:A	5.99668e-09	-1.80007e-10	-1.39807	2.3922e-08	-1.80007e-10	-1.40591
85333732	chr16:85333732:C:T	5.65366e-09	-1.80007e-10	-1.45698	2.27084e-08	-1.80007e-10	-1.45798
85333777	chr16:85333777:G:A	1.6798e-09	-1.31801	-1.35259	1.46195e-08	-0.517388	-1.38096
85334032	chr16:85334032:G:A	5.95328e-09	-1.80007e-10	-1.40534	2.37636e-08	-1.80007e-10	-1.41256
85334118	chr16:85334118:C:A	1.04487e-08	0.525114	-1.36792	3.8575e-08	0.405311	-1.33342
85334169	chr16:85334169:G:A	1.62404e-09	-1.29519	-1.40918	1.4833e-08	-0.452174	-1.43168
85334428	chr16:85334428:T:G	5.05648e-09	-1.56861	-4.46292e-10	1.82685e-08	-1.67553	-4.46292e-10
85334490	chr16:85334490:G:A	7.6896e-09	-1.80007e-10	-1.14941	3.17594e-08	-1.80007e-10	-1.12252
85334703	chr16:85334703:C:T	6.11814e-09	-1.80007e-10	-1.37802	2.4267e-08	-1.80007e-10	-1.39159
85334969	chr16:85334969:C:A	9.60875e-10	-1.78521	-1.44398	4.89099e-09	-1.55914	-1.43417
85335368	chr16:85335368:G:A	9.00329e-09	0.387008	-1.3787	3.29009e-08	0.25611	-1.34332
85335378	chr16:85335378:A:G	1.30669e-08	0.714145	-1.33334	1.25327e-08	-0.658634	-1.39373
85335461	chr16:85335461:C:T	1.34398e-09	-1.44402	-1.44962	4.58812e-09	-1.61176	-1.44548
85335618	chr16:85335618:C:T	6.20824e-09	-1.80007e-10	-1.3634	2.46946e-08	-1.80007e-10	-1.37413
85335662	chr16:85335662:C:T	1.76673e-07	-1.80007e-10	1.98502	4.04947e-07	-1.80007e-10	1.42305
85335868	chr16:85335868:G:A	1.04352e-09	-1.76781	-1.37887	4.89522e-09	-1.60575	-1.3867
85336641	chr16:85336641:G:A	5.91341e-09	-1.80007e-10	-1.41206	2.42349e-08	-1.80007e-10	-1.39291
85336904	chr16:85336904:G:A	1.85508e-09	-1.207	-1.36435	1.01397e-08	-0.84134	-1.42291
85336922	chr16:85336922:A:G	2.02877e-08	1.27279	-1.45205	3.06728e-08	0.307844	-1.46518
85337082	chr16:85337082:A:G	1.15808e-09	-1.61402	-1.4285	9.45458e-09	-0.904631	-1.42958
85337142	chr16:85337142:C:T	5.83199e-09	-1.80007e-10	-1.42592	2.30327e-08	-1.80007e-10	-1.44379
85337211	chr16:85337211:T:A	5.94209e-09	-1.80007e-10	-1.40722	2.42783e-08	-1.80007e-10	-1.39112
85337366	chr16:85337366:C:T	8.97864e-09	-0.994431	-4.46292e-10	4.8998e-08	-0.688931	-4.46292e-10
85337406	chr16:85337406:C:T	5.88468e-09	-1.80007e-10	-1.41693	2.40061e-08	-1.80007e-10	-1.4024
85337430	chr16:85337430:T:C	2.90271e-08	1.64601	-1.46706	4.36853e-08	0.659116	-1.46282
85337460	chr16:85337460:C:T	1.85153e-09	-1.37914	-1.19413	1.29777e-08	-0.781913	-1.23557
85337552	chr16:85337552:G:A	1.81266e-09	-1.79616	-0.798326	9.40253e-09	-1.50563	-0.8341
85337627	chr16:85337627:G:A	5.89725e-09	-1.80007e-10	-1.41479	2.40617e-08	-1.80007e-10	-1.40009
85337671	chr16:85337671:T:C	1.81692e-09	-1.5052	-1.08694	1.05725e-08	-1.08451	-1.13795
85337818	chr16:85337818:C:T	4.97428e-09	-1.585	-4.46292e-10	2.2587e-08	-1.46334	-4.46292e-10
85337899	chr16:85337899:C:T	1.65942e-09	-1.46499	-1.21782	1.10202e-08	-0.92361	-1.25737
85337975	chr16:85337975:T:C	2.6927e-08	1.41833	-1.31448	4.14514e-08	0.52241	-1.3786
85338177	chr16:85338177:G:A	2.1298e-08	-1.80007e-10	-0.130667	8.64097e-08	-1.80007e-10	-0.121609
85338318	chr16:85338318:C:T	5.17915e-09	-0.149689	-1.39495	1.93733e-08	-0.253861	-1.36295
85338401	chr16:85338401:A:C	2.55422e-08	1.49329	-1.44224	3.95574e-08	0.558279	-1.46123
85338548	chr16:85338548:C:T	2.07387e-09	-1.57843	-0.881431	6.79836e-09	-1.74998	-0.914052
85338754	chr16:85338754:A:G	2.6803e-09	-0.740912	-1.46244	8.69551e-09	-0.95187	-1.46603
85339253	chr16:85339253:C:T	1.97039e-07	-1.80007e-10	2.09412	5.04247e-07	-1.80007e-10	1.64236
85339388	chr16:85339388:C:T	5.88899e-09	-1.80007e-10	-1.4162	2.35837e-08	-1.80007e-10	-1.42015
85339433	chr16:85339433:C:T	1.44903e-09	-1.40644	-1.41194	8.2541e-09	-1.05207	-1.41793
85340101	chr16:85340101:T:TA	1.04462e-09	-1.79913	-1.3465	3.98179e-09	-1.79346	-1.40551
85340181	chr16:85340181:A:G	2.93102e-08	-1.80007e-10	0.188657	1.05853e-07	-1.80007e-10	0.0813441
85340210	chr16:85340210:T:C	2.44354e-09	-1.41002	-0.885815	8.78171e-09	-1.68916	-0.718875
85340413	chr16:85340413:G:A	6.76351e-09	-1.80007e-10	-1.27774	2.66658e-08	-1.80007e-10	-1.29733
85340417	chr16:85340417:A:G	6.74842e-09	-1.80007e-10	-1.27997	2.66087e-08	-1.80007e-10	-1.29947
85340444	chr16:85340444:A:T	1.0162e-08	-1.80007e-10	-0.870625	3.89677e-08	-1.80007e-10	-0.917977
85340647	chr16:85340647:A:G	1.07162e-09	-1.65282	-1.46729	4.30213e-09	-1.66816	-1.45344
85340824	chr16:85340824:G:A	1.14648e-09	-1.6727	-1.37988	5.66585e-09	-1.50365	-1.3426
85340899	chr16:85340899:T:A	1.54939e-09	-1.34484	-1.40658	4.31604e-09	-1.758	-1.36037
85341115	chr16:85341115:C:T	3.31553e-09	-0.569749	-1.42091	8.7097e-09	-0.972011	-1.44426
85341223	chr16:85341223:G:A	7.26346e-09	-1.80007e-10	-1.20642	2.84334e-08	-1.80007e-10	-1.23315
85341350	chr16:85341350:G:A	6.43138e-09	-1.80007e-10	-1.32809	2.52752e-08	-1.80007e-10	-1.35088
85341771	chr16:85341771:A:G	1.35983e-09	-1.74131	-1.14061	7.03729e-09	-1.52474	-1.10475
85342069	chr16:85342069:C:T	1.00336e-08	-1.80007e-10	-0.883336	3.7852e-08	-1.80007e-10	-0.947027
85342208	chr16:85342208:G:A	1.06631e-08	-1.80007e-10	-0.822491	4.05705e-08	-1.80007e-10	-0.877668
85342235	chr16:85342235:C:T	9.98699e-10	-1.72913	-1.46145	3.79601e-09	-1.77964	-1.46712
85342412	chr16:85342412:C:T	9.56913e-10	-1.7689	-1.46442	3.73625e-09	-1.79545	-1.46718
85342441	chr16:85342441:G:T	1.88712e-08	-1.80007e-10	-0.251642	4.70356e-08	-1.80007e-10	-0.729806
85342525	chr16:85342525:A:G	9.84666e-10	-1.77649	-1.42824	6.27173e-09	-1.33691	-1.40775
85342588	chr16:85342588:A:G	5.59903e-09	-1.80007e-10	-1.46669	2.25056e-08	-1.80007e-10	-1.46694
85342809	chr16:85342809:C:T	2.27777e-09	-1.7519	-0.61418	9.77895e-09	-1.50429	-0.79619
85343282	chr16:85343282:A:G	4.30339e-09	-1.41523	-0.314651	2.21891e-08	-1.04902	-0.432091
85343337	chr16:85343337:A:G	7.49385e-09	-1.80007e-10	-1.1752	2.88131e-08	-1.80007e-10	-1.21988
85343541	chr16:85343541:C:G	9.67727e-10	-1.78188	-1.4402	3.99216e-09	-1.77648	-1.41989
85343575	chr16:85343575:C:A	1.47109e-08	-1.80007e-10	-0.500691	5.39274e-08	-1.80007e-10	-0.593072
85343780	chr16:85343780:T:A	5.63826e-09	-1.80007e-10	-1.4597	2.25731e-08	-1.80007e-10	-1.46395
85343812	chr16:85343812:A:C	1.72729e-08	-1.80007e-10	-0.340142	7.50799e-08	-1.80007e-10	-0.262157
85344046	chr16:85344046:T:C	5.63563e-09	-1.80007e-10	-1.46017	2.25124e-08	-1.80007e-10	-1.46664
85344145	chr16:85344145:C:T	1.08428e-08	-0.805778	-4.46292e-10	1.11103e-07	0.129744	-4.46292e-10
85344824	chr16:85344824:G:C	2.86098e-09	-0.784001	-1.35412	1.03967e-08	-0.851148	-1.38807
85344825	chr16:85344825:G:A	5.7813e-09	-1.80007e-10	-1.43465	2.37002e-08	-1.80007e-10	-1.41522
85344841	chr16:85344841:A:G	1.40855e-08	0.49609	-1.04022	4.18687e-08	0.106554	-0.952724
85345222	chr16:85345222:A:G	4.53861e-09	-1.67666	-4.46292e-10	2.52385e-08	-1.35234	-4.46292e-10
85345232	chr16:85345232:C:T	1.32461e-09	-1.44717	-1.46099	4.96161e-09	-1.51241	-1.46657
85345244	chr16:85345244:A:G	3.28431e-08	-1.80007e-10	0.302461	1.58238e-07	-1.80007e-10	0.483392
85345359	chr16:85345359:A:T	5.59535e-09	-1.80007e-10	-1.46734	2.2496e-08	-1.80007e-10	-1.46737
85345504	chr16:85345504:A:G	5.79138e-09	-1.80007e-10	-1.43291	2.37339e-08	-1.80007e-10	-1.4138
85345525	chr16:85345525:G:A	6.55341e-09	-0.546769	-0.762525	2.19578e-08	-0.606156	-0.885431
85345666	chr16:85345666:C:T	2.12276e-09	-1.22426	-1.2123	8.54217e-09	-1.20014	-1.23555
85345865	chr16:85345865:C:A	1.23116e-09	-1.54982	-1.43151	5.27399e-09	-1.54596	-1.37196
85346098	chr16:85346098:G:A	1.14635e-08	-0.750109	-4.46292e-10	2.91563e-08	-1.20804	-4.46292e-10
85346542	chr16:85346542:G:A	5.1704e-08	-1.80007e-10	0.756256	2.40397e-07	-1.80007e-10	0.90158
85346931	chr16:85346931:GA:G	5.61531e-09	-1.80007e-10	-1.46378	2.26052e-08	-1.80007e-10	-1.46253
85348150	chr16:85348150:T:A	1.44742e-09	-1.43412	-1.38537	4.09912e-09	-1.79608	-1.37386
85348367	chr16:85348367:G:A	4.35676e-08	-1.80007e-10	0.585033	2.00946e-07	-1.80007e-10	0.722328
85348534	chr16:85348534:G:T	5.95063e-09	-1.80007e-10	-1.40578	2.45563e-08	-1.80007e-10	-1.37974
85348569	chr16:85348569:C:T	4.68964e-09	-1.64392	-4.46292e-10	2.29832e-08	-1.44595	-4.46292e-10
85348584	chr16:85348584:G:A	2.81151e-09	-1.05892	-1.09664	9.31444e-09	-1.23966	-1.10949
85348713	chr16:85348713:T:C	1.56257e-09	-1.34093	-1.40202	4.03312e-09	-1.77256	-1.41361
85349153	chr16:85349153:G:A	5.60325e-09	-1.80007e-10	-1.46593	2.2513e-08	-1.80007e-10	-1.46662
85349357	chr16:85349357:A:G	5.59525e-09	-1.80007e-10	-1.46736	2.24998e-08	-1.80007e-10	-1.4672
85349435	chr16:85349435:G:A	8.80022e-09	-1.80007e-10	-1.0145	3.24591e-08	-1.80007e-10	-1.10073
85350114	chr16:85350114:C:T	5.59788e-09	-1.80007e-10	-1.46689	2.26238e-08	-1.80007e-10	-1.46171
85350360	chr16:85350360:T:G	9.57593e-10	-1.79918	-1.43343	3.75804e-09	-1.79763	-1.45918
85350532	chr16:85350532:A:G	2.56119e-09	-1.60929	-0.639515	1.05544e-08	-1.46347	-0.7607
85350611	chr16:85350611:G:A	5.84683e-09	-1.80007e-10	-1.42338	2.26357e-08	-1.80007e-10	-1.46118
85350691	chr16:85350691:G:A	1.26456e-09	-1.73022	-1.22434	5.07879e-09	-1.7601	-1.19554
85350698	chr16:85350698:T:C	9.60127e-10	-1.77094	-1.45902	3.8349e-09	-1.76941	-1.46716
85350745	chr16:85350745:G:A	6.28495e-09	-1.80007e-10	-1.35112	2.42922e-08	-1.80007e-10	-1.39055
85350794	chr16:85350794:C:T	1.29595e-09	-1.55236	-1.37768	4.11986e-09	-1.72548	-1.43941
85351170	chr16:85351170:G:A	7.58401e-09	-1.80007e-10	-1.16324	2.84862e-08	-1.80007e-10	-1.23129
85351357	chr16:85351357:C:G	1.22621e-08	-1.80007e-10	-0.682768	4.38266e-08	-1.80007e-10	-0.800469
85351870	chr16:85351870:G:A	5.59515e-09	-1.80007e-10	-1.46738	2.24987e-08	-1.80007e-10	-1.46725
85351928	chr16:85351928:T:G	8.73914e-09	-1.80007e-10	-1.02147	3.21888e-08	-1.80007e-10	-1.10909
85351964	chr16:85351964:T:G	6.28356e-09	-1.80007e-10	-1.35134	2.34994e-08	-1.80007e-10	-1.42374
85352008	chr16:85352008:A:C	3.74602e-09	-1.15708	-0.711506	1.43735e-08	-1.10448	-0.810851
85352097	chr16:85352097:G:A	6.27827e-09	-1.80007e-10	-1.35219	2.45756e-08	-1.80007e-10	-1.37896
85352106	chr16:85352106:T:A	7.416e-09	-1.80007e-10	-1.18564	2.97627e-08	-1.80007e-10	-1.18745
85352262	chr16:85352262:C:T	1.33168e-08	0.716432	-1.31669	1.30991e-08	-0.69694	-1.31123
85352278	chr16:85352278:C:A	1.97107e-08	-1.80007e-10	-0.208118	8.93455e-08	-1.80007e-10	-0.0881992
85352313	chr16:85352313:C:T	5.615e-09	-1.80007e-10	-1.46384	2.26637e-08	-1.80007e-10	-1.45995
85352641	chr16:85352641:A:G	7.01476e-09	-1.80007e-10	-1.24126	2.66528e-08	-1.80007e-10	-1.29782
85352719	chr16:85352719:G:T	9.49219e-10	-1.77417	-1.46723	3.72697e-09	-1.79892	-1.46619
85352783	chr16:85352783:C:T	2.3002e-08	-1.80007e-10	-0.0537003	8.35659e-08	-1.80007e-10	-0.155074
85352912	chr16:85352912:T:G	7.65632e-09	-1.80007e-10	-1.15375	3.12476e-08	-1.80007e-10	-1.13877
85353200	chr16:85353200:C:T	6.04578e-09	-1.80007e-10	-1.38992	2.38607e-08	-1.80007e-10	-1.40848
85353298	chr16:85353298:G:T	5.59601e-09	-1.80007e-10	-1.46723	2.24989e-08	-1.80007e-10	-1.46724
85353519	chr16:85353519:A:G	9.38095e-09	-0.950598	-4.46292e-10	2.4471e-08	-1.38322	-4.46292e-10
85353657	chr16:85353657:AC:A	1.40819e-08	-1.80007e-10	-0.544386	5.04425e-08	-1.80007e-10	-0.659875
85353731	chr16:85353731:G:A	1.12485e-09	-1.65041	-1.42122	3.79693e-09	-1.79883	-1.44769
85353908	chr16:85353908:G:A	1.06765e-08	-1.80007e-10	-0.821237	4.66201e-08	-1.80007e-10	-0.738677
85354063	chr16:85354063:C:G	6.28749e-08	-1.80007e-10	0.951868	3.26007e-07	-1.80007e-10	1.20621
85354185	chr16:85354185:G:A	1.91896e-09	-1.77559	-0.76191	8.16551e-09	-1.77023	-0.710561
85354299	chr16:85354299:C:T	5.8046e-09	-1.80007e-10	-1.43063	2.43831e-08	-1.80007e-10	-1.38682
85354579	chr16:85354579:C:G	5.62142e-09	-1.80007e-10	-1.4627	2.25029e-08	-1.80007e-10	-1.46707
85354591	chr16:85354591:C:T	4.7042e-09	-1.64082	-4.46292e-10	2.16741e-08	-1.50459	-4.46292e-10
85354700	chr16:85354700:C:T	9.83639e-08	2.69573	-1.29634	4.45382e-08	0.512344	-1.29671
85354900	chr16:85354900:C:G	8.74725e-09	-1.80007e-10	-1.02054	3.46031e-08	-1.80007e-10	-1.03677
85354920	chr16:85354920:A:G	5.68758e-09	-1.80007e-10	-1.45099	2.32051e-08	-1.80007e-10	-1.43634
85354921	chr16:85354921:C:T	5.82849e-09	-1.80007e-10	-1.42652	2.30252e-08	-1.80007e-10	-1.44412
85354993	chr16:85354993:G:T	1.62246e-08	-1.80007e-10	-0.402748	7.35345e-08	-1.80007e-10	-0.282955
85355081	chr16:85355081:C:A	5.87829e-09	-1.80007e-10	-1.41801	2.34117e-08	-1.80007e-10	-1.42747
85355155	chr16:85355155:G:A	5.60422e-09	-1.80007e-10	-1.46576	2.25582e-08	-1.80007e-10	-1.46461
85355242	chr16:85355242:AC:A	6.80599e-09	-1.80007e-10	-1.27148	2.91871e-08	-1.80007e-10	-1.20698
85355326	chr16:85355326:G:A	5.71068e-09	-1.80007e-10	-1.44694	2.27764e-08	-1.80007e-10	-1.45499
85355433	chr16:85355433:C:G	6.42756e-09	-1.80007e-10	-1.32868	2.72187e-08	-1.80007e-10	-1.27681
85356251	chr16:85356251:G:A	9.25463e-09	-1.80007e-10	-0.964155	4.0688e-08	-1.80007e-10	-0.874775
85356392	chr16:85356392:G:T	5.16498e-09	-0.904102	-0.643276	2.18922e-08	-0.881867	-0.61271
85356453	chr16:85356453:G:C	8.6103e-09	-1.80007e-10	-1.03632	3.62625e-08	-1.80007e-10	-0.989925
85356667	chr16:85356667:A:AT	7.3632e-09	-1.80007e-10	-1.19279	2.60608e-08	-1.80007e-10	-1.32028
85356771	chr16:85356771:C:T	4.45146e-09	-0.270352	-1.4257	1.4589e-08	-0.518024	-1.38242
85357029	chr16:85357029:T:C	1.56813e-08	0.203102	-0.639909	3.3889e-08	-0.427897	-0.629721
85357138	chr16:85357138:C:T	4.51408e-09	-1.68208	-4.46292e-10	2.59656e-08	-1.32394	-4.46292e-10
85357161	chr16:85357161:C:T	5.48178e-09	-1.01025	-0.477595	8.71671e-09	-1.71361	-0.701855
85357906	chr16:85357906:G:A	5.80027e-09	-1.80007e-10	-1.43138	2.30014e-08	-1.80007e-10	-1.44515
85358686	chr16:85358686:C:T	2.05015e-09	-1.71931	-0.752054	1.12706e-08	-1.24121	-0.917294
85358769	chr16:85358769:G:T	5.61465e-09	-1.80007e-10	-1.4639	2.24972e-08	-1.80007e-10	-1.46732
85358799	chr16:85358799:G:C	1.00877e-09	-1.7822	-1.39834	4.97543e-09	-1.62776	-1.34844
85358903	chr16:85358903:C:A	3.38602e-09	-0.922556	-1.04707	1.63042e-08	-0.948852	-0.840438
85358963	chr16:85358963:T:C	8.20777e-09	-1.80007e-10	-1.0842	2.52549e-08	-1.80007e-10	-1.35169
85359205	chr16:85359205:C:T	6.0332e-09	-1.80007e-10	-1.392	2.50307e-08	-1.80007e-10	-1.36061
85359272	chr16:85359272:G:A	5.59593e-09	-1.80007e-10	-1.46724	2.24957e-08	-1.80007e-10	-1.46738
85359327	chr16:85359327:G:A	5.6033e-09	-1.80007e-10	-1.46592	2.26616e-08	-1.80007e-10	-1.46004
85359582	chr16:85359582:C:A	6.26031e-09	-1.80007e-10	-1.35505	2.93655e-08	-1.80007e-10	-1.20089
85359624	chr16:85359624:C:G	9.21923e-09	-1.80007e-10	-0.967988	4.02158e-08	-1.80007e-10	-0.88645
85359695	chr16:85359695:T:C	1.17467e-08	-1.80007e-10	-0.725708	4.40079e-08	-1.80007e-10	-0.796341
85359914	chr16:85359914:G:C	9.9789e-09	-1.80007e-10	-0.888807	3.25555e-08	-1.80007e-10	-1.09776
85359982	chr16:85359982:C:T	7.02826e-08	-1.80007e-10	1.06325	1.45856e-07	-1.80007e-10	0.401913
85360254	chr16:85360254:G:A	5.36146e-08	-1.80007e-10	0.792541	1.13218e-07	-1.80007e-10	0.14861
85360587	chr16:85360587:G:A	7.1546e-09	-1.80007e-10	-1.22152	3.15872e-08	-1.80007e-10	-1.12796
85360772	chr16:85360772:G:A	2.54986e-09	-0.78683	-1.46641	6.99202e-09	-1.17174	-1.4642
85360796	chr16:85360796:C:T	2.57512e-09	-0.858364	-1.38502	1.13357e-08	-0.854769	-1.29799
85360920	chr16:85360920:A:G	4.03803e-09	-0.772072	-1.02145	1.96426e-08	-0.75852	-0.844487
85360970	chr16:85360970:T:C	2.62237e-09	-1.0421	-1.1831	1.26305e-08	-1.00275	-1.04184
85361276	chr16:85361276:C:T	8.02282e-09	-0.453469	-0.65352	3.83339e-08	-0.37642	-0.557955
85361383	chr16:85361383:C:A	2.78822e-08	-1.80007e-10	0.138709	9.85422e-08	-1.80007e-10	0.00977525
85361399	chr16:85361399:A:G	1.18569e-08	-1.80007e-10	-0.716371	4.41565e-08	-1.80007e-10	-0.792971
85361570	chr16:85361570:A:G	1.74509e-08	-0.225481	-0.104409	3.21852e-08	-0.695416	-0.413788
85361610	chr16:85361610:G:A	2.53386e-09	-1.53259	-0.726948	5.37902e-09	-1.7374	-1.1608
85361725	chr16:85361725:C:T	6.07631e-09	-1.80007e-10	-1.38488	2.49601e-08	-1.80007e-10	-1.36343
85361728	chr16:85361728:C:G	1.36716e-08	-1.80007e-10	-0.573961	5.12984e-08	-1.80007e-10	-0.64305
85361796	chr16:85361796:G:A	8.60525e-09	-1.80007e-10	-1.03691	3.07076e-08	-1.80007e-10	-1.1562
85361854	chr16:85361854:G:A	1.09073e-08	-0.799846	-4.46292e-10	1.15978e-07	0.172692	-4.46292e-10
85361857	chr16:85361857:C:T	3.66531e-08	-1.80007e-10	0.412219	8.56361e-08	-1.80007e-10	-0.130602
85362061	chr16:85362061:T:C	6.44214e-09	-0.107895	-1.21852	6.01383e-08	0.833371	-1.31743
85362665	chr16:85362665:A:G	1.60556e-09	-1.29354	-1.42227	3.93097e-09	-1.76434	-1.44749
85362731	chr16:85362731:C:T	1.49139e-08	-1.80007e-10	-0.486989	3.33691e-08	-1.80007e-10	-1.07308
85363176	chr16:85363176:T:C	2.60951e-09	-1.09534	-1.13478	4.40342e-09	-1.73734	-1.36099
85363214	chr16:85363214:C:G	3.49633e-08	1.28947	-0.924449	7.68704e-09	-1.63877	-0.902404
85363844	chr16:85363844:A:G	1.67904e-08	-1.80007e-10	-0.368473	4.63969e-08	-1.80007e-10	-0.743476
85363856	chr16:85363856:G:A	1.80402e-08	-1.80007e-10	-0.296676	4.91864e-08	-1.80007e-10	-0.685092
85364027	chr16:85364027:C:T	1.35406e-07	-1.80007e-10	1.719	1.44764e-07	-1.80007e-10	0.394394
85364136	chr16:85364136:G:T	1.04999e-07	-1.80007e-10	1.46467	1.12607e-07	-1.80007e-10	0.143196
85364181	chr16:85364181:G:A	2.41761e-09	-0.9548	-1.3517	9.91182e-09	-1.03285	-1.25413
85364184	chr16:85364184:C:T	6.46534e-09	-1.76948	0.446658	1.67826e-08	-1.78936	0.0289908
85364226	chr16:85364226:G:C	1.53303e-08	-1.80007e-10	-0.459451	5.70217e-08	-1.80007e-10	-0.537278
85364248	chr16:85364248:C:T	7.80052e-09	-1.80007e-10	-1.13509	2.96813e-08	-1.80007e-10	-1.19019
85364255	chr16:85364255:C:T	6.12885e-09	-1.80007e-10	-1.37627	2.76931e-08	-1.80007e-10	-1.25953
85364264	chr16:85364264:C:T	2.28699e-09	-1.12708	-1.23496	4.10486e-09	-1.75555	-1.41299
85364271	chr16:85364271:C:T	8.18605e-09	-1.80007e-10	-1.08685	3.08776e-08	-1.80007e-10	-1.15068
85364371	chr16:85364371:G:C	2.20465e-08	1.35197	-1.4481	4.57899e-09	-1.60004	-1.45919
85364431	chr16:85364431:G:A	2.8728e-09	-0.773736	-1.36026	1.17066e-08	-0.869732	-1.25083
85364654	chr16:85364654:G:A	6.88198e-07	-1.80007e-10	3.3448	4.22847e-07	-1.80007e-10	1.4663
85364697	chr16:85364697:G:A	1.56694e-08	-1.39577	0.958198	3.22443e-08	-1.73314	0.625769
85364709	chr16:85364709:C:A	1.73465e-08	-1.80007e-10	-0.335888	6.42134e-08	-1.80007e-10	-0.418498
85364820	chr16:85364820:C:T	3.19698e-09	-0.750855	-1.27622	1.29655e-08	-0.880625	-1.13779
85364857	chr16:85364857:C:T	1.84092e-08	-1.80007e-10	-0.276428	6.79963e-08	-1.80007e-10	-0.361256
85364867	chr16:85364867:C:T	1.73465e-08	-1.80007e-10	-0.335888	6.42134e-08	-1.80007e-10	-0.418498
85364872	chr16:85364872:A:G	9.72097e-09	-1.80007e-10	-0.914994	3.61389e-08	-1.80007e-10	-0.993339
85364980	chr16:85364980:G:T	5.61564e-09	-1.80007e-10	-1.46372	2.27897e-08	-1.80007e-10	-1.4544
85364993	chr16:85364993:G:A	1.73465e-08	-1.80007e-10	-0.335888	6.42134e-08	-1.80007e-10	-0.418498
85365211	chr16:85365211:G:A	5.63519e-09	-1.80007e-10	-1.46025	2.29329e-08	-1.80007e-10	-1.44814
85365549	chr16:85365549:C:G	1.25921e-07	-1.80007e-10	1.64638	1.20511e-07	-1.80007e-10	0.211031
85365635	chr16:85365635:G:A	4.04473e-09	-1.79186	-4.46292e-10	1.62254e-08	-1.79413	-4.46292e-10
85365756	chr16:85365756:C:G	5.6552e-09	-1.80007e-10	-1.4567	2.30469e-08	-1.80007e-10	-1.44318
85365764	chr16:85365764:G:A	1.14705e-08	-1.80007e-10	-0.749505	4.17773e-08	-1.80007e-10	-0.848357
85365917	chr16:85365917:A:G	6.44491e-09	-1.80007e-10	-1.32599	2.70825e-08	-1.80007e-10	-1.28182
85366042	chr16:85366042:C:T	6.50973e-09	-1.80007e-10	-1.31598	2.525e-08	-1.80007e-10	-1.35188
85366085	chr16:85366085:G:T	8.03157e-09	-1.80007e-10	-1.1059	3.19182e-08	-1.80007e-10	-1.11753
85366132	chr16:85366132:C:T	1.60633e-08	-1.80007e-10	-0.41274	5.98216e-08	-1.80007e-10	-0.489344
85366247	chr16:85366247:C:T	2.57561e-08	0.0593914	-4.46292e-10	1.94281e-07	0.688597	-4.46292e-10
85366502	chr16:85366502:G:A	6.22416e-09	-1.80007e-10	-1.36084	2.52166e-08	-1.80007e-10	-1.35321
85366708	chr16:85366708:T:C	7.21659e-08	-1.80007e-10	1.08969	1.47654e-07	-1.80007e-10	0.414163
85367220	chr16:85367220:G:C	6.24502e-09	-1.80007e-10	-1.3575	2.42666e-08	-1.80007e-10	-1.39161
85367318	chr16:85367318:C:T	3.4681e-09	-1.48327	-0.462397	1.69621e-08	-1.08612	-0.663601
85367724	chr16:85367724:G:A	5.8671e-08	-1.80007e-10	0.882665	2.7034e-07	-1.80007e-10	1.01897
85368127	chr16:85368127:T:G	1.22353e-06	0.478091	3.44212	8.22668e-07	-0.577463	2.70931
85368244	chr16:85368244:T:C	5.75607e-09	-1.80007e-10	-1.43903	2.27877e-08	-1.80007e-10	-1.45449
85368415	chr16:85368415:A:G	5.77998e-09	-1.80007e-10	-1.43488	2.24972e-08	-1.80007e-10	-1.46732
85368799	chr16:85368799:G:A	4.47999e-09	-1.68966	-4.46292e-10	1.64796e-08	-1.77859	-4.46292e-10
85369047	chr16:85369047:G:C	4.01959e-09	-1.7981	-4.46292e-10	1.6937e-08	-1.75121	-4.46292e-10
85369319	chr16:85369319:G:C	6.2362e-08	-1.80007e-10	0.943677	4.97259e-08	-1.80007e-10	-0.674184
85369382	chr16:85369382:A:C	8.4751e-08	2.69732	-1.44689	6.69612e-09	-1.21441	-1.46477
85369397	chr16:85369397:GT:G	1.02641e-07	2.74658	-1.30462	9.37521e-09	-1.17854	-1.1641
85369550	chr16:85369550:A:G	1.42241e-08	-1.80007e-10	-0.534341	7.24042e-08	-1.80007e-10	-0.298445
85369683	chr16:85369683:T:G	5.60098e-09	-1.80007e-10	-1.46634	2.29975e-08	-1.80007e-10	-1.44532
85369848	chr16:85369848:G:A	1.79631e-07	2.00162	-4.46292e-10	3.09073e-08	-1.14972	-4.46292e-10
85370435	chr16:85370435:C:A	1.95552e-07	-1.80007e-10	2.08655	4.49545e-07	-1.80007e-10	1.52753
85371189	chr16:85371189:G:A	7.54295e-08	-1.80007e-10	1.13392	1.89371e-07	-1.80007e-10	0.662996
85371303	chr16:85371303:G:A	5.91763e-09	-1.80007e-10	-1.41134	2.25431e-08	-1.80007e-10	-1.46528
85371427	chr16:85371427:C:G	5.80386e-09	-1.80007e-10	-1.43076	2.67467e-08	-1.80007e-10	-1.2943
85371432	chr16:85371432:G:A	6.59792e-09	-1.80007e-10	-1.30253	2.26923e-08	-1.80007e-10	-1.45869
85371799	chr16:85371799:G:A	5.99014e-09	-1.80007e-10	-1.39916	2.25072e-08	-1.80007e-10	-1.46687
85371876	chr16:85371876:T:G	1.93791e-09	-1.72478	-0.802888	1.07412e-08	-0.990781	-1.21584
85371896	chr16:85371896:G:A	1.65562e-07	-1.80007e-10	1.92007	3.84178e-07	-1.80007e-10	1.3704
85372128	chr16:85372128:C:G	1.79772e-07	1.94778	0.0546237	7.16957e-06	4.24175	0.055141
85372198	chr16:85372198:A:G	1.64918e-07	-1.80007e-10	1.91617	3.83917e-07	-1.80007e-10	1.36972
85372215	chr16:85372215:G:A	6.03075e-09	-1.80007e-10	-1.39241	2.24974e-08	-1.80007e-10	-1.46731
85372521	chr16:85372521:C:A	1.21656e-07	2.78475	-1.17283	6.01706e-06	5.32597	-1.20433
85372572	chr16:85372572:C:T	4.01503e-09	-1.79923	-4.46292e-10	1.66456e-08	-1.76856	-4.46292e-10
85373208	chr16:85373208:G:A	6.73618e-09	-1.80007e-10	-1.28179	2.55942e-08	-1.80007e-10	-1.33834
85373468	chr16:85373468:TC:T	1.67129e-07	-1.80007e-10	1.92948	3.85595e-07	-1.80007e-10	1.37408
85373732	chr16:85373732:G:A	1.8012e-07	-1.80007e-10	2.00434	4.66177e-07	-1.80007e-10	1.56386
85373903	chr16:85373903:C:T	5.65509e-09	-1.80007e-10	-1.45672	2.34186e-08	-1.80007e-10	-1.42718
85374696	chr16:85374696:G:A	5.85124e-09	-1.80007e-10	-1.42263	2.56614e-08	-1.80007e-10	-1.33572
85374983	chr16:85374983:G:A	4.73325e-09	-1.63467	-4.46292e-10	2.89374e-08	-1.21557	-4.46292e-10
85375019	chr16:85375019:C:T	1.79487e-08	-1.80007e-10	-0.301761	3.85147e-08	-1.80007e-10	-0.92967
85375376	chr16:85375376:C:G	3.18384e-08	-1.80007e-10	0.271394	2.42733e-07	-1.80007e-10	0.911252
85375429	chr16:85375429:G:A	1.17239e-08	-0.83624	0.108588	2.8201e-08	-0.641615	-0.599738
85375479	chr16:85375479:C:G	6.31083e-09	-1.80007e-10	-1.34701	2.43986e-08	-1.80007e-10	-1.38618
85375598	chr16:85375598:G:C	7.64482e-08	-0.696044	1.84338	2.68913e-08	-1.58647	0.297559
85375976	chr16:85375976:G:C	1.07354e-08	-1.20723	0.391496	2.34841e-08	-0.592181	-0.832204
85376051	chr16:85376051:A:G	3.34593e-08	-1.80007e-10	0.321052	2.57667e-07	-1.80007e-10	0.970959
85376083	chr16:85376083:C:T	8.94413e-08	2.47139	-1.16709	3.36382e-06	4.7347	-1.19457
85376250	chr16:85376250:C:T	1.04602e-08	-0.841706	-4.46292e-10	7.05047e-08	-0.32503	-4.46292e-10
85376493	chr16:85376493:G:A	3.40922e-08	-1.80007e-10	0.339788	2.63264e-07	-1.80007e-10	0.992448
85376955	chr16:85376955:C:T	7.00254e-06	-1.80007e-10	5.66475	1.74167e-05	-1.80007e-10	5.18448
85376985	chr16:85376985:A:C	8.10712e-09	-1.80007e-10	-1.09654	3.00052e-08	-1.80007e-10	-1.17934
85377072	chr16:85377072:A:AT	9.56013e-07	-1.80007e-10	3.67349	1.87318e-06	-1.80007e-10	2.95469
85377084	chr16:85377084:A:T	4.19194e-08	-1.80007e-10	0.54647	3.356e-07	-1.80007e-10	1.23521
85377336	chr16:85377336:C:T	2.37863e-08	-1.80007e-10	-0.0201679	1.93468e-07	-1.80007e-10	0.684403
85377411	chr16:85377411:C:T	5.82397e-09	-1.80007e-10	-1.4273	2.40209e-08	-1.80007e-10	-1.40179
85377414	chr16:85377414:C:G	1.48145e-06	-1.80007e-10	4.1115	2.749e-06	-1.80007e-10	3.33828
85377527	chr16:85377527:T:C	1.10372e-07	1.79273	-0.278151	4.49875e-07	2.34781	-0.819552
85378035	chr16:85378035:G:A	0.00189784	4.16694	7.10001	0.0026811	4.77205	5.44898
85378060	chr16:85378060:A:G	1.01778e-08	-1.80007e-10	-0.869073	2.26254e-08	-1.80007e-10	-1.46164
85378196	chr16:85378196:G:A	5.65247e-09	-1.80007e-10	-1.45719	2.24958e-08	-1.80007e-10	-1.46738
85378700	chr16:85378700:C:T	1.1031e-07	2.50025	-0.986235	5.74284e-07	3.13151	-1.3591
85378978	chr16:85378978:T:C	9.09573e-09	-0.557025	-0.42445	7.05588e-09	-1.50303	-1.12382
85379085	chr16:85379085:G:C	9.49027e-09	-1.80007e-10	-0.939012	3.48183e-08	-1.80007e-10	-1.03057
85379271	chr16:85379271:G:C	9.99201e-08	-1.80007e-10	1.41509	2.46787e-07	-1.80007e-10	0.927817
85379348	chr16:85379348:C:G	2.71204e-07	-1.80007e-10	2.41359	6.28556e-07	-1.80007e-10	1.86272
85379634	chr16:85379634:G:A	3.68797e-08	-1.80007e-10	0.41838	1.58215e-07	-1.80007e-10	0.483243
85379932	chr16:85379932:C:T	3.31987e-07	-1.80007e-10	2.61582	7.58388e-07	-1.80007e-10	2.05049
85380010	chr16:85380010:A:G	2.90382e-06	-1.80007e-10	4.7845	7.46877e-06	-1.80007e-10	4.33778
85380078	chr16:85380078:C:T	2.50107e-06	1.70084	2.93436	1.41002e-05	4.88985	0.0833858
85380096	chr16:85380096:T:C	1.63987e-08	-1.80007e-10	-0.392077	1.13636e-07	-1.80007e-10	0.152292
85380370	chr16:85380370:T:C	4.63911e-08	-1.80007e-10	0.647829	3.00127e-08	-1.80007e-10	-1.17909
85380393	chr16:85380393:T:C	1.02828e-08	-1.80007e-10	-0.858806	3.72053e-08	-1.80007e-10	-0.96426
85380639	chr16:85380639:T:C	7.58428e-09	-1.80007e-10	-1.1632	2.7405e-08	-1.80007e-10	-1.26998
85381391	chr16:85381391:A:G	6.04807e-09	-1.80007e-10	-1.38954	2.52254e-08	-1.80007e-10	-1.35286
85381895	chr16:85381895:G:A	4.1077e-09	-1.77642	-4.46292e-10	1.65828e-08	-1.77235	-4.46292e-10
85381898	chr16:85381898:T:G	5.71863e-09	-1.80007e-10	-1.44555	2.25128e-08	-1.80007e-10	-1.46663
85381913	chr16:85381913:G:A	6.0349e-09	-1.80007e-10	-1.39172	2.65204e-08	-1.80007e-10	-1.3028
85381973	chr16:85381973:C:A	1.44214e-08	0.623921	-1.14448	1.87962e-08	-0.191003	-1.45605
85382009	chr16:85382009:A:G	1.21153e-08	-1.80007e-10	-0.694809	4.31263e-08	-1.80007e-10	-0.816576
85382020	chr16:85382020:A:G	0.15819	15.6447	0.0453611	3.79396e-09	-1.79316	-1.45414
85382141	chr16:85382141:A:G	5.64823e-09	-1.80007e-10	-1.45794	2.25038e-08	-1.80007e-10	-1.46703
85382232	chr16:85382232:T:C	0.319557	16.5223	-0.129163	3.72861e-09	-1.79902	-1.46565
85382345	chr16:85382345:A:G	0.225971	16.1837	-0.137019	3.72884e-09	-1.79867	-1.46594
85382501	chr16:85382501:G:T	1.63711e-07	3.1818	-1.27298	1.82141e-08	-0.66692	-1.01159
85382505	chr16:85382505:C:G	0.12687	15.5415	-0.0721117	3.77477e-09	-1.78943	-1.46294
85382512	chr16:85382512:T:A	7.13812e-08	2.16372	-1.08496	5.71534e-08	0.847764	-1.38274
85382535	chr16:85382535:G:C	1.06676e-09	-1.78055	-1.3441	1.41318e-07	1.821	-1.4507
85382609	chr16:85382609:A:G	0.16667	15.8406	-0.0983914	3.74742e-09	-1.79531	-1.46434
85382713	chr16:85382713:A:G	1.25011e-08	-1.80007e-10	-0.663467	4.43741e-08	-1.80007e-10	-0.788055
85382780	chr16:85382780:T:C	1.98096e-07	2.93567	-0.8362	1.24736e-07	1.46749	-1.22199
85383070	chr16:85383070:CAT:C	1.55423e-07	2.30095	-0.444082	9.32484e-08	0.973099	-1.01854
85383434	chr16:85383434:T:C	5.83612e-09	-1.80007e-10	-1.42521	2.26467e-08	-1.80007e-10	-1.46069
85383436	chr16:85383436:C:T	6.91405e-09	-1.80007e-10	-1.25572	3.57862e-08	-1.80007e-10	-1.00315
85383441	chr16:85383441:G:A	8.04939e-09	-1.80007e-10	-1.10368	3.47231e-08	-1.80007e-10	-1.03331
85383994	chr16:85383994:CTT:C	4.19343e-09	-1.75576	-4.46292e-10	1.61716e-08	-1.79745	-4.46292e-10
85384102	chr16:85384102:C:G	8.40191e-09	-1.80007e-10	-1.06082	3.08004e-08	-1.80007e-10	-1.15318
85384351	chr16:85384351:C:A	3.53025e-08	-1.80007e-10	0.374675	4.65735e-08	-1.80007e-10	-0.739677
85384576	chr16:85384576:T:C	6.03328e-09	-1.80007e-10	-1.39199	2.36755e-08	-1.80007e-10	-1.41627
85384604	chr16:85384604:C:A	5.80252e-09	-1.80007e-10	-1.43099	2.76766e-08	-1.80007e-10	-1.26012
85384658	chr16:85384658:T:G	1.60537e-08	-1.80007e-10	-0.413341	6.77159e-08	-1.80007e-10	-0.365389
85384698	chr16:85384698:G:T	1.68946e-08	-1.80007e-10	-0.362287	9.45715e-08	-1.80007e-10	-0.0313541
85384756	chr16:85384756:A:T	5.45799e-09	-1.78401	0.29181	6.76854e-08	-0.920153	0.554314
85384799	chr16:85384799:TC:T	6.49857e-08	-1.80007e-10	0.984888	4.29208e-07	-1.80007e-10	1.48123
85384859	chr16:85384859:G:A	3.84367e-08	1.87702	-1.41729	3.49968e-08	0.44076	-1.46621
85384889	chr16:85384889:C:T	2.69535e-08	1.07415	-0.969321	1.45449e-06	3.63636	-0.934656
85385210	chr16:85385210:T:C	5.71849e-09	-1.80007e-10	-1.44557	2.36097e-08	-1.80007e-10	-1.41905
85385506	chr16:85385506:G:T	2.55231e-09	-0.802391	-1.44989	7.73034e-09	-1.07826	-1.4573
85385556	chr16:85385556:A:C	6.10928e-09	-1.80007e-10	-1.37947	3.80914e-08	-1.80007e-10	-0.94072
85385966	chr16:85385966:T:C	6.58111e-09	-1.80007e-10	-1.30508	2.26585e-08	-1.80007e-10	-1.46018
85386171	chr16:85386171:C:T	8.44177e-09	-1.80007e-10	-1.05609	3.41607e-08	-1.80007e-10	-1.04963
85386174	chr16:85386174:C:T	7.0491e-08	0.927646	0.13856	6.20546e-08	-0.830441	0.377746
85386203	chr16:85386203:G:A	1.08836e-09	-1.65497	-1.44964	4.93254e-09	-1.5185	-1.46636
85386458	chr16:85386458:T:G	5.61252e-09	-1.80007e-10	-1.46428	2.36655e-08	-1.80007e-10	-1.41669
85387169	chr16:85387169:G:A	6.39112e-09	-1.80007e-10	-1.33437	2.6349e-08	-1.80007e-10	-1.30928
85387497	chr16:85387497:C:G	6.33192e-09	-1.80007e-10	-1.34368	2.73309e-08	-1.80007e-10	-1.27269
85387571	chr16:85387571:C:G	6.72937e-09	-1.80007e-10	-1.2828	2.90742e-08	-1.80007e-10	-1.21086
85388694	chr16:85388694:A:G	1.23688e-07	-1.80007e-10	1.62848	4.67765e-07	-1.80007e-10	1.56726
85388897	chr16:85388897:G:C	1.93798e-07	3.092	-1.01447	1.14124e-05	5.39065	-0.6289
85388996	chr16:85388996:A:G	1.23439e-08	-1.80007e-10	-0.676118	7.38835e-08	-1.80007e-10	-0.27822
85389080	chr16:85389080:C:A	4.05416e-09	-1.78954	-4.46292e-10	1.93174e-08	-1.61971	-4.46292e-10
85389147	chr16:85389147:A:T	7.70386e-09	-1.80007e-10	-1.14756	3.57472e-08	-1.80007e-10	-1.00424
85389288	chr16:85389288:C:T	6.62713e-09	-1.80007e-10	-1.29811	2.88853e-08	-1.80007e-10	-1.21738
85389447	chr16:85389447:G:A	5.86607e-09	-1.80007e-10	-1.42009	2.52622e-08	-1.80007e-10	-1.3514
85389673	chr16:85389673:C:T	2.03262e-06	3.42948	0.998317	7.46368e-06	3.19065	1.14645
85389781	chr16:85389781:C:T	2.81319e-09	-0.768293	-1.38667	1.23755e-08	-0.639127	-1.42587
85389829	chr16:85389829:A:T	2.61868e-09	-0.833436	-1.39317	1.15184e-08	-0.705275	-1.43149
85390250	chr16:85390250:C:T	7.04496e-09	-1.80007e-10	-1.23697	2.68428e-08	-1.80007e-10	-1.29071
85390423	chr16:85390423:G:A	1.33251e-08	-1.80007e-10	-0.599627	8.16249e-08	-1.80007e-10	-0.178576
85390471	chr16:85390471:T:C	5.66903e-09	-1.80007e-10	-1.45426	2.27863e-08	-1.80007e-10	-1.45455
85390557	chr16:85390557:G:C	4.37355e-09	-1.42578	-0.287921	6.01035e-08	-0.295872	-0.18877
85390726	chr16:85390726:C:T	5.74572e-09	-1.80007e-10	-1.44082	2.27506e-08	-1.80007e-10	-1.45612
85390826	chr16:85390826:T:G	7.31766e-08	-1.80007e-10	1.1036	7.83659e-08	-1.80007e-10	-0.219321
85390950	chr16:85390950:G:A	6.86241e-09	-1.26322	-4.46292e-10	4.58771e-08	-0.754743	-4.46292e-10
85391631	chr16:85391631:G:A	1.14589e-08	-0.820803	0.0702877	1.3402e-08	-1.45225	-0.533057
85392443	chr16:85392443:T:C	4.02564e-09	-1.7966	-4.46292e-10	1.63574e-08	-1.78603	-4.46292e-10
85392481	chr16:85392481:T:C	1.53061e-08	-1.80007e-10	-0.461029	5.5847e-08	-1.80007e-10	-0.558094
85393151	chr16:85393151:C:T	3.71661e-08	-1.77699	2.2031	1.12647e-07	-1.79469	1.93825
85393770	chr16:85393770:A:C	9.61328e-09	-1.80007e-10	-0.926135	4.28445e-08	-1.80007e-10	-0.823133
85394275	chr16:85394275:A:C	2.26087e-09	-1.76138	-0.612144	1.17917e-08	-1.67865	-0.434667
85394853	chr16:85394853:C:T	1.85075e-08	-1.80007e-10	-0.271105	9.99217e-08	-1.80007e-10	0.0236774
85394896	chr16:85394896:A:G	8.35699e-09	-1.80007e-10	-1.06618	2.82221e-08	-1.80007e-10	-1.2406
85395048	chr16:85395048:C:T	6.83569e-09	-1.80007e-10	-1.26712	2.4548e-08	-1.80007e-10	-1.38008
85395060	chr16:85395060:G:A	1.21199e-09	-1.68951	-1.3075	3.49116e-08	0.246241	-1.27413
85395071	chr16:85395071:A:G	7.59115e-09	-1.80007e-10	-1.1623	2.63062e-08	-1.80007e-10	-1.31091
85395132	chr16:85395132:G:A	5.85538e-09	-1.80007e-10	-1.42192	2.34442e-08	-1.80007e-10	-1.42609
85395341	chr16:85395341:A:G	5.97656e-08	2.36499	-1.46384	8.51738e-09	-1.07699	-1.36161
85395351	chr16:85395351:C:T	8.10759e-08	-1.80007e-10	1.20611	1.43916e-07	-1.80007e-10	0.388522
85395963	chr16:85395963:C:T	6.64722e-09	-1.80007e-10	-1.29508	2.40991e-08	-1.80007e-10	-1.39854
85396304	chr16:85396304:T:C	4.27805e-09	-0.269774	-1.46601	5.39188e-09	-1.53537	-1.36044
85396340	chr16:85396340:C:T	5.68792e-08	-1.16649	2.01814	1.6611e-07	-1.23674	1.76868
85396408	chr16:85396408:A:C	6.68583e-09	-1.80007e-10	-1.28929	2.8445e-08	-1.80007e-10	-1.23274
85396423	chr16:85396423:T:G	6.61257e-09	-1.80007e-10	-1.30031	2.60173e-08	-1.80007e-10	-1.32195
85396899	chr16:85396899:CAA:C	6.66365e-09	-1.80007e-10	-1.29261	2.82266e-08	-1.80007e-10	-1.24044
85397107	chr16:85397107:C:T	1.26571e-09	-1.54341	-1.41024	3.85139e-09	-1.78497	-1.44731
85397118	chr16:85397118:T:C	8.48233e-09	-1.80007e-10	-1.05129	3.30285e-08	-1.80007e-10	-1.08334
85397134	chr16:85397134:T:A	8.8779e-09	-1.80007e-10	-1.00571	4.2511e-08	-1.80007e-10	-0.830946
85397301	chr16:85397301:A:G	9.14653e-09	-1.80007e-10	-0.975905	3.13477e-08	-1.80007e-10	-1.13557
85397386	chr16:85397386:T:C	1.57613e-08	-1.80007e-10	-0.431722	5.99189e-08	-1.80007e-10	-0.487718
85397393	chr16:85397393:G:A	5.72198e-09	-1.80007e-10	-1.44497	2.36333e-08	-1.80007e-10	-1.41805
85397406	chr16:85397406:G:A	8.65177e-09	-1.03152	-4.46292e-10	4.31516e-08	-0.81599	-4.46292e-10
85398356	chr16:85398356:A:G	7.381e-09	-1.80007e-10	-1.19037	2.29582e-08	-1.80007e-10	-1.44703
85398627	chr16:85398627:C:G	5.72187e-09	-1.80007e-10	-1.44498	2.28243e-08	-1.80007e-10	-1.45288
85398672	chr16:85398672:G:A	5.90363e-09	-1.80007e-10	-1.41371	2.33458e-08	-1.80007e-10	-1.43029
85398899	chr16:85398899:T:C	0.000671242	6.6911	3.5365	2.46213e-05	2.54513	2.98553
85398902	chr16:85398902:A:G	6.35362e-09	-1.80007e-10	-1.34026	2.65857e-08	-1.80007e-10	-1.30034
85399135	chr16:85399135:C:T	3.11565e-08	1.5018	-1.25205	1.45679e-08	-0.743855	-1.15803
85399710	chr16:85399710:A:G	6.43692e-09	-1.80007e-10	-1.32723	3.10802e-08	-1.80007e-10	-1.14414
85399763	chr16:85399763:C:T	5.61058e-09	-1.80007e-10	-1.46463	2.46383e-08	-1.80007e-10	-1.37641
85399815	chr16:85399815:C:A	5.6815e-09	-1.80007e-10	-1.45207	2.2937e-08	-1.80007e-10	-1.44796
85399881	chr16:85399881:G:A	8.18589e-09	-1.80007e-10	-1.08687	3.13798e-08	-1.80007e-10	-1.13455
85400063	chr16:85400063:G:A	4.60937e-09	-1.66119	-4.46292e-10	2.32658e-08	-1.43373	-4.46292e-10
85400257	chr16:85400257:G:C	5.65375e-09	-1.80007e-10	-1.45696	2.27352e-08	-1.80007e-10	-1.4568
85400511	chr16:85400511:G:T	9.34327e-09	-1.80007e-10	-0.954623	4.21761e-08	-1.80007e-10	-0.838855
85400556	chr16:85400556:C:T	2.46269e-08	-1.80007e-10	0.0145615	4.59938e-08	-1.80007e-10	-0.752202
85400616	chr16:85400616:C:T	7.52006e-09	-1.80007e-10	-1.1717	2.48648e-08	-1.80007e-10	-1.36726
85400696	chr16:85400696:T:C	8.6932e-09	-1.80007e-10	-1.02674	2.69228e-08	-1.80007e-10	-1.28774
85400731	chr16:85400731:G:A	9.58068e-09	-1.80007e-10	-0.929531	4.33713e-08	-1.80007e-10	-0.810911
85400732	chr16:85400732:T:C	5.95421e-09	-1.80007e-10	-1.40518	2.29305e-08	-1.80007e-10	-1.44824
85400739	chr16:85400739:G:A	5.63463e-09	-1.80007e-10	-1.46035	2.33178e-08	-1.80007e-10	-1.43149
85400772	chr16:85400772:G:T	9.15605e-09	-1.80007e-10	-0.974865	4.12387e-08	-1.80007e-10	-0.861333
85400835	chr16:85400835:G:A	6.52081e-09	-1.80007e-10	-1.31428	2.43292e-08	-1.80007e-10	-1.38903
85400954	chr16:85400954:G:A	4.63212e-09	-1.65626	-4.46292e-10	1.65283e-08	-1.77564	-4.46292e-10
85400981	chr16:85400981:C:T	4.53093e-09	-1.67835	-4.46292e-10	1.61473e-08	-1.79896	-4.46292e-10
85401009	chr16:85401009:A:G	1.0889e-08	-1.80007e-10	-0.801528	3.65762e-08	-1.80007e-10	-0.981311
85401088	chr16:85401088:T:C	1.89528e-08	-1.80007e-10	-0.247329	3.69666e-08	-1.80007e-10	-0.970694
85401146	chr16:85401146:G:A	7.90023e-08	-1.80007e-10	1.1802	2.28157e-07	-1.80007e-10	0.849324
85401172	chr16:85401172:C:T	6.69859e-09	-1.80007e-10	-1.28738	2.64176e-08	-1.80007e-10	-1.30668
85401203	chr16:85401203:C:T	2.02331e-08	-1.80007e-10	-0.181958	8.03235e-08	-1.80007e-10	-0.194648
85401885	chr16:85401885:C:T	1.00631e-09	-1.737	-1.44599	4.39177e-09	-1.71181	-1.38917
85402045	chr16:85402045:G:C	9.89546e-09	-1.80007e-10	-0.897203	4.0696e-08	-1.80007e-10	-0.87458
85402059	chr16:85402059:T:C	7.17322e-09	-1.80007e-10	-1.21893	3.61133e-08	-1.80007e-10	-0.994048
85402191	chr16:85402191:G:A	5.28616e-09	-1.52419	-4.46292e-10	3.19315e-08	-1.11712	-4.46292e-10
85402240	chr16:85402240:C:T	1.22846e-09	-1.73727	-1.24625	4.90179e-09	-1.6648	-1.32631
85402241	chr16:85402241:A:G	4.9588e-08	-1.80007e-10	0.714469	8.23643e-08	-1.80007e-10	-0.169557
85402266	chr16:85402266:G:A	1.04551e-09	-1.68374	-1.46103	3.82001e-09	-1.77627	-1.46419
85402481	chr16:85402481:G:A	1.05801e-08	-1.80007e-10	-0.830308	4.36227e-08	-1.80007e-10	-0.805133
85402592	chr16:85402592:G:A	3.01641e-08	-1.80007e-10	0.217374	1.19406e-07	-1.80007e-10	0.20182
85402711	chr16:85402711:C:T	7.32483e-09	-1.80007e-10	-1.19801	2.8452e-08	-1.80007e-10	-1.23249
85402904	chr16:85402904:A:T	4.66005e-09	-1.65025	-4.46292e-10	2.54779e-08	-1.3429	-4.46292e-10
85402955	chr16:85402955:A:G	1.31995e-08	-1.80007e-10	-0.609099	4.81086e-08	-1.80007e-10	-0.707248
85403117	chr16:85403117:C:T	8.89036e-08	-1.80007e-10	1.29827	3.77044e-07	-1.80007e-10	1.35165
85403511	chr16:85403511:C:T	5.93019e-09	-1.80007e-10	-1.40922	2.27468e-08	-1.80007e-10	-1.45629
85403672	chr16:85403672:C:T	1.15046e-08	-1.80007e-10	-0.746533	5.2776e-08	-1.80007e-10	-0.614654
85403997	chr16:85403997:A:G	2.28979e-09	-1.69732	-0.663503	9.07932e-09	-1.6324	-0.742312
85404010	chr16:85404010:T:C	4.83633e-07	2.99205	-4.46292e-10	7.45443e-08	-0.269317	-4.46292e-10
85413043	chr16:85413043:T:C	8.21385e-09	-1.80007e-10	-1.08346	2.8835e-08	-1.80007e-10	-1.21912
85413379	chr16:85413379:T:A	7.63309e-07	4.86845	-1.42007	1.50268e-07	1.89854	-1.46683
85413476	chr16:85413476:T:C	8.34902e-09	-1.80007e-10	-1.06714	2.92071e-08	-1.80007e-10	-1.2063
85413578	chr16:85413578:C:T	1.99305e-09	-1.08582	-1.41379	4.65991e-09	-1.59912	-1.4426
85413781	chr16:85413781:C:T	4.009e-09	-0.613264	-1.18747	9.00113e-08	0.975628	-1.0564
85413870	chr16:85413870:C:T	6.73751e-09	-1.80007e-10	-1.28159	2.63081e-08	-1.80007e-10	-1.31083
85413876	chr16:85413876:A:G	1.88089e-08	-0.254948	-4.46292e-10	4.257e-08	-0.82956	-4.46292e-10
85414095	chr16:85414095:CA:C	5.82085e-09	-1.80007e-10	-1.42783	2.30214e-08	-1.80007e-10	-1.44429
85414259	chr16:85414259:G:A	5.96257e-09	-1.80007e-10	-1.40378	2.35175e-08	-1.80007e-10	-1.42296
85414332	chr16:85414332:A:G	5.25535e-07	4.43854	-1.3634	9.95547e-08	1.47887	-1.45887
85414388	chr16:85414388:T:G	2.6e-09	-0.767184	-1.46658	4.49954e-09	-1.62452	-1.45221
85414564	chr16:85414564:C:T	8.62642e-09	-1.80007e-10	-1.03445	2.99261e-08	-1.80007e-10	-1.18198
85414885	chr16:85414885:C:G	1.15849e-07	-1.80007e-10	1.56301	5.12061e-07	-1.80007e-10	1.65773
85415095	chr16:85415095:C:T	6.0795e-09	-1.80007e-10	-1.38436	2.48928e-08	-1.80007e-10	-1.36613
85415104	chr16:85415104:T:C	3.01414e-09	-0.620097	-1.46587	4.80377e-09	-1.55659	-1.45472
85415341	chr16:85415341:G:A	3.45828e-06	6.00556	-1.04631	5.38527e-07	2.47771	-0.769586
85415451	chr16:85415451:G:A	6.67799e-09	-1.80007e-10	-1.29046	2.62408e-08	-1.80007e-10	-1.31339
85415566	chr16:85415566:A:G	2.87845e-09	-0.664643	-1.46738	4.76349e-09	-1.57523	-1.4445
85415711	chr16:85415711:G:A	2.89504e-09	-0.659098	-1.46718	4.75298e-09	-1.57318	-1.44875
85416004	chr16:85416004:G:A	3.15584e-08	-1.80007e-10	0.262561	1.11101e-07	-1.80007e-10	0.129728
85416276	chr16:85416276:G:A	4.57944e-08	-1.80007e-10	0.634883	1.55934e-07	-1.80007e-10	0.468721
85416461	chr16:85416461:A:C	5.83157e-09	-1.80007e-10	-1.42599	2.30028e-08	-1.80007e-10	-1.4451
85416681	chr16:85416681:T:C	1.79203e-08	-1.80007e-10	-0.303345	5.68287e-08	-1.80007e-10	-0.540669
85416983	chr16:85416983:TGGCTG:T	2.56101e-09	-1.37596	-0.872924	1.83262e-08	-0.761383	-0.910997
85417050	chr16:85417050:C:T	3.86277e-08	1.79347	-1.32878	8.5125e-08	1.28251	-1.4191
85417400	chr16:85417400:G:GTT	1.89912e-08	1.18907	-1.43438	1.48834e-08	-0.413905	-1.46656
85417404	chr16:85417404:G:GCT	1.88909e-08	1.18649	-1.43709	1.48459e-08	-0.416051	-1.46694
85417405	chr16:85417405:A:T	1.95766e-08	1.22215	-1.43709	1.52118e-08	-0.391699	-1.46694
85417407	chr16:85417407:G:GCT	1.89647e-08	1.19039	-1.43709	1.48853e-08	-0.413399	-1.46694
85417408	chr16:85417408:A:C	1.91505e-08	1.20012	-1.43707	1.49811e-08	-0.406982	-1.46694
85417685	chr16:85417685:C:T	6.42037e-09	-1.80007e-10	-1.3298	2.54862e-08	-1.80007e-10	-1.34257
85417752	chr16:85417752:C:T	5.27021e-08	2.24153	-1.46615	3.30957e-08	0.373568	-1.45487
85417898	chr16:85417898:G:A	9.6925e-09	-1.80007e-10	-0.917927	3.31387e-08	-1.80007e-10	-1.08001
85417993	chr16:85417993:C:T	6.27294e-09	-1.80007e-10	-1.35303	2.47584e-08	-1.80007e-10	-1.37154
85418083	chr16:85418083:C:T	2.25997e-08	1.24506	-1.3164	1.74576e-07	1.878	-1.29635
85418127	chr16:85418127:G:A	9.64073e-09	-1.80007e-10	-0.923282	4.01531e-08	-1.80007e-10	-0.888009
85418322	chr16:85418322:G:A	5.8339e-09	-1.80007e-10	-1.42559	2.32757e-08	-1.80007e-10	-1.4333
85419089	chr16:85419089:C:T	3.5646e-06	4.79111	0.198415	1.20746e-06	2.305	0.210567
85419467	chr16:85419467:G:A	5.59596e-09	-1.80007e-10	-1.46723	2.25242e-08	-1.80007e-10	-1.46612
85419545	chr16:85419545:G:T	1.79268e-09	-1.54823	-1.05734	7.76587e-09	-1.55882	-0.972148
85419708	chr16:85419708:G:A	9.6881e-10	-1.79787	-1.4231	3.90286e-09	-1.75279	-1.46621
85419709	chr16:85419709:T:C	1.15902e-09	-1.76776	-1.27394	4.58778e-09	-1.76656	-1.29075
85419799	chr16:85419799:C:T	9.54382e-09	-1.80007e-10	-0.933386	3.90936e-08	-1.80007e-10	-0.914751
85419806	chr16:85419806:G:A	1.251e-08	-1.80007e-10	-0.66275	5.0887e-08	-1.80007e-10	-0.651102
85419908	chr16:85419908:G:A	7.11356e-09	0.184604	-1.41188	1.01824e-08	-0.817729	-1.44232
85419918	chr16:85419918:T:C	5.61396e-09	-1.80007e-10	-1.46402	2.28432e-08	-1.80007e-10	-1.45206
85420208	chr16:85420208:G:A	2.85693e-08	0.163052	-4.46292e-10	1.49263e-07	0.425001	-4.46292e-10
85420393	chr16:85420393:T:G	6.0111e-09	-1.80007e-10	-1.39567	2.46785e-08	-1.80007e-10	-1.37478
85420473	chr16:85420473:G:A	9.40925e-10	-1.79166	-1.45851	4.11481e-09	-1.71324	-1.45288
85421223	chr16:85421223:A:T	3.50659e-08	0.00937111	0.35858	9.49395e-08	-0.360473	0.333003
85421308	chr16:85421308:C:T	5.59514e-09	-1.80007e-10	-1.46738	2.24995e-08	-1.80007e-10	-1.46722
85421309	chr16:85421309:T:C	1.15103e-09	-1.66735	-1.38128	4.35737e-09	-1.75926	-1.34958
85421361	chr16:85421361:C:A	5.62345e-08	0.671358	0.168892	1.44788e-07	0.253975	0.140583
85421615	chr16:85421615:G:A	1.32773e-09	-1.43966	-1.46615	4.28787e-09	-1.66314	-1.46178
85421696	chr16:85421696:G:A	2.06091e-09	-1.08744	-1.3787	1.48413e-08	-0.486451	-1.39684
85422079	chr16:85422079:T:C	5.63763e-09	-1.80007e-10	-1.45982	2.25412e-08	-1.80007e-10	-1.46536
85422448	chr16:85422448:T:C	7.85215e-09	-1.80007e-10	-1.12849	3.13202e-08	-1.80007e-10	-1.13645
85422763	chr16:85422763:A:G	5.59885e-09	-1.80007e-10	-1.46672	2.25189e-08	-1.80007e-10	-1.46635
85422889	chr16:85422889:T:C	2.42364e-08	-1.80007e-10	-0.00142416	8.45625e-08	-1.80007e-10	-0.143219
85422992	chr16:85422992:C:G	2.42457e-08	-1.80007e-10	-0.00103957	8.45957e-08	-1.80007e-10	-0.142826
85423033	chr16:85423033:C:T	7.13442e-09	-1.22435	-4.46292e-10	2.63257e-08	-1.31017	-4.46292e-10
85423050	chr16:85423050:G:C	5.65488e-09	-1.80007e-10	-1.45676	2.30462e-08	-1.80007e-10	-1.44321
85423078	chr16:85423078:C:T	2.51533e-08	-1.80007e-10	0.0357082	8.77484e-08	-1.80007e-10	-0.106236
85423222	chr16:85423222:C:T	3.52148e-08	-1.80007e-10	0.372186	1.24041e-07	-1.80007e-10	0.239903
85423335	chr16:85423335:G:A	1.18184e-09	-1.72426	-1.29795	5.60886e-09	-1.54528	-1.31108
85423351	chr16:85423351:C:T	5.59964e-09	-1.80007e-10	-1.46658	2.2496e-08	-1.80007e-10	-1.46737
85423449	chr16:85423449:C:A	5.73336e-09	-1.80007e-10	-1.44298	2.30372e-08	-1.80007e-10	-1.4436
85423563	chr16:85423563:G:A	6.16634e-09	-0.393888	-0.976286	1.63366e-08	-0.914382	-0.872919
85423673	chr16:85423673:A:G	8.02504e-09	0.251915	-1.35863	1.99512e-08	-0.265074	-1.32235
85423686	chr16:85423686:C:T	5.60259e-09	-1.80007e-10	-1.46605	2.24965e-08	-1.80007e-10	-1.46735
85423984	chr16:85423984:TCTC:T	5.61492e-09	-1.80007e-10	-1.46385	2.25024e-08	-1.80007e-10	-1.46709
85424191	chr16:85424191:T:C	5.65275e-09	-0.039306	-1.41783	1.20507e-08	-0.701704	-1.38988
85424483	chr16:85424483:C:T	1.90132e-09	-1.11955	-1.42718	7.29933e-09	-1.20211	-1.39081
85424759	chr16:85424759:T:C	1.28594e-09	-1.55845	-1.37934	4.59189e-09	-1.64501	-1.41141
85424912	chr16:85424912:G:A	4.16568e-09	-1.50005	-0.262351	1.3695e-08	-1.61967	-0.344011
85425271	chr16:85425271:C:G	5.70511e-09	-1.80007e-10	-1.44792	2.28789e-08	-1.80007e-10	-1.45049
85425307	chr16:85425307:G:A	7.7601e-09	-1.80007e-10	-1.14028	3.18923e-08	-1.80007e-10	-1.11834
85425481	chr16:85425481:T:G	2.08723e-09	-1.04657	-1.40687	1.00226e-08	-0.85309	-1.42277
85425528	chr16:85425528:T:C	9.74137e-10	-1.78585	-1.42964	3.88539e-09	-1.76881	-1.45468
85425582	chr16:85425582:G:A	1.0348e-09	-1.7933	-1.36177	4.89487e-09	-1.68933	-1.30319
85426590	chr16:85426590:A:G	4.31052e-09	-1.72822	-4.46292e-10	1.68332e-08	-1.75735	-4.46292e-10
85427282	chr16:85427282:T:A	1.85268e-09	-1.10597	-1.46668	1.09219e-08	-0.723424	-1.46652
85427317	chr16:85427317:A:G	2.92109e-09	-0.651046	-1.46628	1.89035e-08	-0.175315	-1.46605
85427329	chr16:85427329:A:G	9.11752e-09	-1.80007e-10	-0.979082	3.71667e-08	-1.80007e-10	-0.965298
85427332	chr16:85427332:G:A	1.31461e-09	-1.66819	-1.24755	4.80257e-09	-1.78752	-1.22404
85427350	chr16:85427350:A:G	1.87139e-09	-1.0956	-1.467	1.10596e-08	-0.710534	-1.46687
85427367	chr16:85427367:C:T	1.22157e-09	-1.68756	-1.30157	4.80633e-09	-1.659	-1.35177
85427372	chr16:85427372:G:T	1.99032e-09	-1.0336	-1.46738	1.19344e-08	-0.633922	-1.46736
85427445	chr16:85427445:T:C	1.20204e-09	-1.66791	-1.33735	7.00836e-09	-1.30906	-1.32454
85427499	chr16:85427499:G:A	1.8494e-09	-1.11026	-1.46415	1.08578e-08	-0.731963	-1.46386
85427741	chr16:85427741:G:A	1.71367e-09	-1.24537	-1.40527	8.02053e-09	-1.07725	-1.42146
85427774	chr16:85427774:G:A	9.61398e-10	-1.76128	-1.46736	4.06453e-09	-1.7149	-1.46351
85427827	chr16:85427827:G:A	5.72442e-09	-1.80007e-10	-1.44454	2.2994e-08	-1.80007e-10	-1.44548
85428101	chr16:85428101:A:T	5.88659e-09	-1.80007e-10	-1.4166	2.36032e-08	-1.80007e-10	-1.41933
85428110	chr16:85428110:C:T	6.13895e-09	-1.37463	-4.46292e-10	2.13449e-08	-1.5199	-4.46292e-10
85428194	chr16:85428194:C:T	8.3003e-09	-1.80007e-10	-1.07299	3.3029e-08	-1.80007e-10	-1.08333
85428200	chr16:85428200:A:T	1.57103e-08	-1.80007e-10	-0.434966	6.58348e-08	-1.80007e-10	-0.393561
85428474	chr16:85428474:G:A	8.51539e-09	-1.80007e-10	-1.0474	3.46378e-08	-1.80007e-10	-1.03576
85428482	chr16:85428482:T:C	9.3498e-10	-1.7925	-1.46401	3.84135e-09	-1.7675	-1.46738
85428567	chr16:85428567:A:G	1.06647e-09	-1.65808	-1.46685	6.20378e-09	-1.29643	-1.45912
85428775	chr16:85428775:T:C	1.1074e-09	-1.62256	-1.46471	6.65343e-09	-1.23231	-1.45327
85428857	chr16:85428857:G:A	5.62795e-09	-1.80007e-10	-1.46153	2.28431e-08	-1.80007e-10	-1.45206
85428970	chr16:85428970:C:T	1.75299e-09	-1.2426	-1.38535	8.12459e-09	-1.08158	-1.40423
85428983	chr16:85428983:G:A	2.0894e-09	-1.18705	-1.26536	9.65678e-09	-1.01741	-1.29564
85429064	chr16:85429064:G:A	5.59529e-09	-1.80007e-10	-1.46735	2.24961e-08	-1.80007e-10	-1.46737
85429090	chr16:85429090:C:T	5.99452e-09	-1.80007e-10	-1.39843	2.40203e-08	-1.80007e-10	-1.40181
85429226	chr16:85429226:C:T	8.30801e-09	-1.80007e-10	-1.07206	3.37516e-08	-1.80007e-10	-1.06168
85429256	chr16:85429256:C:T	6.29182e-08	-1.80007e-10	0.952555	2.18897e-07	-1.80007e-10	0.807892
85429278	chr16:85429278:G:A	5.7185e-08	-1.80007e-10	0.857011	1.99543e-07	-1.80007e-10	0.715318
85429309	chr16:85429309:C:T	5.60465e-09	-1.80007e-10	-1.46568	2.24989e-08	-1.80007e-10	-1.46724
85429375	chr16:85429375:A:G	1.10282e-09	-1.62829	-1.46312	6.41116e-09	-1.27282	-1.44985
85429438	chr16:85429438:G:C	9.29455e-10	-1.79515	-1.46729	3.79831e-09	-1.7821	-1.46405
85429449	chr16:85429449:A:G	9.2852e-10	-1.79905	-1.46439	3.80256e-09	-1.7928	-1.45223
85429492	chr16:85429492:C:T	1.20336e-08	-0.70158	-4.46292e-10	8.22918e-08	-0.170438	-4.46292e-10
85429594	chr16:85429594:T:G	8.68566e-09	-1.80007e-10	-1.02761	3.53254e-08	-1.80007e-10	-1.01611
85429664	chr16:85429664:C:T	1.00982e-09	-1.71541	-1.4641	4.59245e-09	-1.60367	-1.45262
85429727	chr16:85429727:C:G	2.01441e-09	-1.71426	-0.774692	9.8131e-09	-1.58078	-0.716209
85429734	chr16:85429734:G:A	2.35177e-09	-1.71464	-0.619468	8.68173e-09	-1.7939	-0.625593
85429995	chr16:85429995:G:A	5.66867e-09	-1.80007e-10	-1.45433	2.27727e-08	-1.80007e-10	-1.45515
85430068	chr16:85430068:C:T	1.01078e-09	-1.71838	-1.46018	4.56409e-09	-1.59535	-1.46714
85430072	chr16:85430072:G:T	1.18936e-08	-1.80007e-10	-0.713277	4.08409e-08	-1.80007e-10	-0.871025
85430301	chr16:85430301:G:A	8.6453e-09	-1.80007e-10	-1.03226	3.53873e-08	-1.80007e-10	-1.01436
85430343	chr16:85430343:A:G	5.65913e-09	-1.80007e-10	-1.45601	2.27268e-08	-1.80007e-10	-1.45717
85430350	chr16:85430350:C:T	1.1067e-09	-1.70735	-1.38055	5.77773e-09	-1.44935	-1.37735
85430583	chr16:85430583:G:A	9.83829e-10	-1.74414	-1.46145	4.40748e-09	-1.64899	-1.44842
85430608	chr16:85430608:G:A	9.97562e-10	-1.72957	-1.46216	4.50779e-09	-1.6254	-1.4495
85430656	chr16:85430656:G:A	7.11805e-09	-1.80007e-10	-1.22665	2.83591e-08	-1.80007e-10	-1.23576
85430777	chr16:85430777:G:A	1.04559e-09	-1.79299	-1.35171	4.30842e-09	-1.79	-1.33014
85430818	chr16:85430818:G:A	1.01179e-09	-1.7323	-1.44526	4.60505e-09	-1.62993	-1.42362
85431029	chr16:85431029:C:A	2.88413e-09	-1.25296	-0.87709	1.35365e-08	-1.0899	-0.885414
85431140	chr16:85431140:T:C	9.89401e-10	-1.7392	-1.46074	4.46764e-09	-1.63671	-1.44714
85431663	chr16:85431663:G:A	6.4665e-09	-1.80007e-10	-1.32265	2.6121e-08	-1.80007e-10	-1.31797
85431759	chr16:85431759:C:T	1.07343e-09	-1.71127	-1.40715	5.20712e-09	-1.5706	-1.36009
85431971	chr16:85431971:G:C	9.59728e-10	-1.79075	-1.43963	3.93802e-09	-1.79768	-1.41235
85432165	chr16:85432165:A:G	1.46762e-09	-1.55304	-1.25259	7.12472e-09	-1.35354	-1.2636
85432573	chr16:85432573:C:T	7.92568e-09	-1.80007e-10	-1.11917	3.23782e-08	-1.80007e-10	-1.10322
85432574	chr16:85432574:G:A	4.51167e-09	-1.40244	-0.28017	2.14752e-08	-1.24144	-0.272369
85432600	chr16:85432600:A:T	7.04825e-09	-1.80007e-10	-1.2365	2.85539e-08	-1.80007e-10	-1.22892
85432777	chr16:85432777:G:C	1.06649e-07	1.48026	-4.46292e-10	6.02727e-07	1.82075	-4.46292e-10
85432858	chr16:85432858:G:A	1.08806e-09	-1.74903	-1.35585	5.14828e-09	-1.64952	-1.29253
85432893	chr16:85432893:T:C	4.57242e-09	-1.41975	-0.249486	2.17066e-08	-1.26192	-0.241175
85432936	chr16:85432936:A:G	5.08459e-08	-1.80007e-10	0.739521	1.70985e-07	-1.80007e-10	0.560864
85433043	chr16:85433043:A:G	1.13835e-09	-1.62365	-1.43605	4.98681e-09	-1.5261	-1.44782
85433121	chr16:85433121:C:A	1.59446e-08	-1.80007e-10	-0.420157	6.38361e-08	-1.80007e-10	-0.424392
85433701	chr16:85433701:G:A	1.25874e-09	-1.73882	-1.22036	4.79638e-09	-1.78826	-1.22459
85433783	chr16:85433783:G:A	1.53559e-09	-1.74112	-1.01925	5.77443e-09	-1.79256	-1.03471
85434344	chr16:85434344:T:TC	8.25239e-09	-1.80007e-10	-1.07878	3.06037e-08	-1.80007e-10	-1.15959
85434475	chr16:85434475:A:G	2.29256e-09	-1.69259	-0.667016	9.71996e-09	-1.61671	-0.689815
85434505	chr16:85434505:C:T	7.114e-09	-1.80007e-10	-1.22721	2.86972e-08	-1.80007e-10	-1.22391
85434961	chr16:85434961:G:A	1.04716e-09	-1.71732	-1.42588	3.87538e-09	-1.79332	-1.43274
85435143	chr16:85435143:AGGCAGAGGC:A	5.93915e-09	-1.80007e-10	-1.40771	2.36818e-08	-1.80007e-10	-1.416
85435149	chr16:85435149:A:G	2.18406e-09	-1.22157	-1.18652	7.78649e-09	-1.28457	-1.24375
85435651	chr16:85435651:G:A	1.11771e-08	-0.775415	-4.46292e-10	4.03144e-08	-0.884001	-4.46292e-10
85435900	chr16:85435900:G:T	8.06911e-09	-1.80007e-10	-1.10124	3.14506e-08	-1.80007e-10	-1.13229
85435995	chr16:85435995:T:G	9.01839e-09	-1.80007e-10	-0.990014	3.58445e-08	-1.80007e-10	-1.00152
85436173	chr16:85436173:T:C	2.88683e-09	-0.684798	-1.44432	9.96162e-09	-0.823127	-1.45884
85436181	chr16:85436181:C:G	1.48968e-09	-1.34599	-1.44473	4.70878e-09	-1.58422	-1.44706
85436263	chr16:85436263:G:A	6.15148e-09	-1.80007e-10	-1.37259	2.44209e-08	-1.80007e-10	-1.38527
85436410	chr16:85436410:G:A	5.04889e-08	-1.80007e-10	0.732475	1.84955e-07	-1.80007e-10	0.639404
85436601	chr16:85436601:G:A	4.04922e-09	-1.79076	-4.46292e-10	1.69409e-08	-1.75098	-4.46292e-10
85436716	chr16:85436716:C:G	1.26526e-08	-1.80007e-10	-0.651421	4.84363e-08	-1.80007e-10	-0.700461
85437405	chr16:85437405:AAGACCCGGG:A	5.60985e-09	-1.80007e-10	-1.46476	2.25548e-08	-1.80007e-10	-1.46476
85437459	chr16:85437459:G:T	4.46379e-09	-1.69328	-4.46292e-10	2.43429e-08	-1.38847	-4.46292e-10
85437822	chr16:85437822:C:T	1.02702e-08	-1.80007e-10	-0.860029	4.06491e-08	-1.80007e-10	-0.875733
85437823	chr16:85437823:G:A	5.95641e-09	-1.80007e-10	-1.40481	2.37394e-08	-1.80007e-10	-1.41357
85437877	chr16:85437877:T:C	3.08118e-09	-1.73881	-0.325157	1.42552e-08	-1.64593	-0.277657
85437971	chr16:85437971:T:C	1.7849e-09	-1.61956	-0.990356	8.44369e-09	-1.47998	-0.967314
85437972	chr16:85437972:G:A	1.29491e-08	-1.80007e-10	-0.628253	4.9691e-08	-1.80007e-10	-0.674885
85438374	chr16:85438374:C:T	8.08307e-09	-1.80007e-10	-1.09951	3.2646e-08	-1.80007e-10	-1.09499
85438572	chr16:85438572:A:G	2.24188e-09	-1.77566	-0.606304	9.10905e-09	-1.79804	-0.573403
85438842	chr16:85438842:G:C	5.82368e-09	-1.80007e-10	-1.42735	2.38066e-08	-1.80007e-10	-1.41075
85439158	chr16:85439158:T:C	1.50494e-09	-1.4289	-1.35162	5.37679e-09	-1.52697	-1.37165
85439159	chr16:85439159:G:A	1.46038e-09	-1.46965	-1.34094	5.19449e-09	-1.56725	-1.36586
85439330	chr16:85439330:G:A	5.68517e-09	-1.80007e-10	-1.45142	2.27154e-08	-1.80007e-10	-1.45767
85439345	chr16:85439345:C:G	1.80677e-07	2.00743	-4.46292e-10	9.11827e-08	-0.0678449	-4.46292e-10
85439397	chr16:85439397:T:A	7.11293e-09	-1.80007e-10	-1.22737	2.79537e-08	-1.80007e-10	-1.25016
85439398	chr16:85439398:T:G	8.54907e-08	1.8957	-0.636575	1.21507e-07	0.879234	-0.65997
85439512	chr16:85439512:A:G	1.18453e-07	1.95575	-0.370511	1.60377e-07	0.910002	-0.413183
85439544	chr16:85439544:A:G	7.19702e-09	-1.80007e-10	-1.21561	2.82656e-08	-1.80007e-10	-1.23906
85439964	chr16:85439964:A:G	2.53913e-09	-1.51177	-0.745693	8.55041e-09	-1.62738	-0.807346
85440020	chr16:85440020:A:C	7.36936e-09	-1.80007e-10	-1.19195	2.89334e-08	-1.80007e-10	-1.21571
85440098	chr16:85440098:A:G	8.02129e-09	-1.80007e-10	-1.10718	3.27169e-08	-1.80007e-10	-1.09282
85440664	chr16:85440664:C:T	5.9246e-09	-1.41017	-4.46292e-10	2.24916e-08	-1.46757	-4.46292e-10
85440704	chr16:85440704:T:G	3.4823e-09	-0.596057	-1.34553	1.23145e-08	-0.726975	-1.34296
85440709	chr16:85440709:A:C	6.90099e-09	-1.80007e-10	-1.25762	2.77551e-08	-1.80007e-10	-1.25729
85440724	chr16:85440724:T:C	3.67086e-09	-0.671238	-1.21762	1.31592e-08	-0.791348	-1.21224
85440727	chr16:85440727:C:T	3.77974e-08	1.21065	-0.767684	6.06541e-08	0.298189	-0.773712
85440731	chr16:85440731:G:A	6.42462e-09	-1.80007e-10	-1.32914	2.53932e-08	-1.80007e-10	-1.34623
85440773	chr16:85440773:G:C	5.67505e-09	-1.80007e-10	-1.4532	2.26967e-08	-1.80007e-10	-1.45849
85441209	chr16:85441209:A:C	1.03639e-08	0.340496	-1.19145	2.41209e-08	-0.148628	-1.249
85441219	chr16:85441219:C:G	6.21859e-09	-1.80007e-10	-1.36174	2.38665e-08	-1.80007e-10	-1.40823
85441349	chr16:85441349:G:A	8.38559e-09	-0.0532123	-1.00955	2.56448e-08	-0.240833	-1.09554
85441371	chr16:85441371:G:A	1.30568e-09	-1.79676	-1.12579	5.30034e-09	-1.79594	-1.117
85441460	chr16:85441460:GC:G	1.58644e-09	-1.26047	-1.46732	5.22235e-09	-1.46044	-1.46732
85441528	chr16:85441528:G:A	7.29577e-09	-1.20199	-4.46292e-10	2.17655e-08	-1.50038	-4.46292e-10
85441553	chr16:85441553:G:A	9.21463e-09	-1.80007e-10	-0.968487	3.75805e-08	-1.80007e-10	-0.954224
85441655	chr16:85441655:AAAAC:A	1.06472e-08	-1.80007e-10	-0.82398	4.35368e-08	-1.80007e-10	-0.807104
85442096	chr16:85442096:G:T	6.4725e-09	-1.80007e-10	-1.32172	2.64522e-08	-1.80007e-10	-1.30537
85442169	chr16:85442169:G:A	5.60981e-09	-1.80007e-10	-1.46476	2.26295e-08	-1.80007e-10	-1.46145
85442298	chr16:85442298:C:T	5.71998e-09	-1.80007e-10	-1.44531	2.29564e-08	-1.80007e-10	-1.44711
85442751	chr16:85442751:G:A	7.06838e-09	-1.80007e-10	-1.23365	2.90155e-08	-1.80007e-10	-1.21288
85442788	chr16:85442788:G:A	2.19791e-09	-1.05344	-1.34833	7.52451e-09	-1.20009	-1.36245
85442833	chr16:85442833:G:A	1.50312e-09	-1.59884	-1.18289	6.31107e-09	-1.51014	-1.22826
85442882	chr16:85442882:C:G	4.31152e-08	-1.80007e-10	0.574597	1.45517e-07	-1.80007e-10	0.399584
85442913	chr16:85442913:C:T	1.55122e-09	-1.52635	-1.22389	6.58902e-09	-1.42944	-1.26587
85443045	chr16:85443045:G:A	3.20429e-08	-1.80007e-10	0.277796	1.08376e-07	-1.80007e-10	0.1049
85443129	chr16:85443129:A:C	8.43562e-09	-1.80007e-10	-1.05682	3.49076e-08	-1.80007e-10	-1.02801
85443140	chr16:85443140:TGAGGTG:CGAGGTG	4.18496e-09	-1.75778	-4.46292e-10	1.64614e-08	-1.77969	-4.46292e-10
85443144	chr16:85443144:G:A	2.18412e-09	-1.02099	-1.38708	8.42058e-09	-1.02587	-1.42416
85443404	chr16:85443404:G:A	4.11389e-08	-1.80007e-10	0.527674	1.3568e-07	-1.80007e-10	0.329592
85443535	chr16:85443535:G:A	6.88538e-09	-1.25988	-4.46292e-10	2.4748e-08	-1.37196	-4.46292e-10
85443601	chr16:85443601:T:TG	8.81068e-09	-1.80007e-10	-1.01332	3.55684e-08	-1.80007e-10	-1.00925
85443602	chr16:85443602:T:A	8.81068e-09	-1.80007e-10	-1.01332	3.55684e-08	-1.80007e-10	-1.00925
85443693	chr16:85443693:A:G	9.7201e-10	-1.77753	-1.44014	3.92582e-09	-1.78574	-1.4274
85443899	chr16:85443899:C:T	8.40489e-09	-1.80007e-10	-1.06047	3.5061e-08	-1.80007e-10	-1.02362
85444108	chr16:85444108:C:T	7.93731e-09	-1.80007e-10	-1.1177	3.26928e-08	-1.80007e-10	-1.09355
85444307	chr16:85444307:C:T	5.59959e-09	-1.80007e-10	-1.46659	2.26667e-08	-1.80007e-10	-1.45981
85444670	chr16:85444670:A:T	4.30417e-09	-1.7297	-4.46292e-10	1.62343e-08	-1.79358	-4.46292e-10
85444707	chr16:85444707:C:T	7.58136e-09	-1.80007e-10	-1.16359	3.12533e-08	-1.80007e-10	-1.13858
85444936	chr16:85444936:C:A	5.58636e-09	-1.46895	-4.46292e-10	3.03004e-08	-1.16955	-4.46292e-10
85445062	chr16:85445062:G:T	8.29257e-09	-1.80007e-10	-1.07392	3.43394e-08	-1.80007e-10	-1.04442
85445085	chr16:85445085:C:T	5.63436e-09	-1.80007e-10	-1.4604	2.29573e-08	-1.80007e-10	-1.44707
85446080	chr16:85446080:C:T	1.69667e-08	-1.80007e-10	-0.358027	5.90029e-08	-1.80007e-10	-0.503124
85446187	chr16:85446187:G:A	6.77285e-09	-1.80007e-10	-1.27636	2.78713e-08	-1.80007e-10	-1.25311
85446205	chr16:85446205:C:G	5.22385e-09	-1.53605	-4.46292e-10	2.01084e-08	-1.57957	-4.46292e-10
85446259	chr16:85446259:C:T	5.36083e-09	-0.0533906	-1.45677	1.04689e-08	-0.771749	-1.46056
85446334	chr16:85446334:T:A	1.135e-08	-1.80007e-10	-0.76006	4.68926e-08	-1.80007e-10	-0.732849
85446431	chr16:85446431:C:T	6.52639e-08	-1.80007e-10	0.98916	2.4019e-07	-1.80007e-10	0.900721
85446599	chr16:85446599:G:A	2.73936e-09	-1.55515	-0.626405	9.71251e-09	-1.70294	-0.604353
85446639	chr16:85446639:A:G	1.00172e-09	-1.79878	-1.38879	4.1433e-09	-1.78912	-1.3701
85446839	chr16:85446839:G:A	1.49121e-08	0.263777	-0.750881	2.71177e-08	-0.446459	-0.834065
85446920	chr16:85446920:C:T	4.03699e-09	-1.79378	-4.46292e-10	1.61746e-08	-1.79727	-4.46292e-10
85447219	chr16:85447219:C:T	5.68632e-09	-1.80007e-10	-1.45122	2.34081e-08	-1.80007e-10	-1.42763
85447276	chr16:85447276:C:G	1.02269e-09	-1.77639	-1.39045	4.09027e-09	-1.76493	-1.40717
85447579	chr16:85447579:C:T	2.34991e-08	-1.80007e-10	-0.0323188	7.9886e-08	-1.80007e-10	-0.200109
85447799	chr16:85447799:A:G	1.37864e-09	-1.78056	-1.08762	5.02994e-09	-1.78402	-1.18128
85447829	chr16:85447829:T:C	9.62494e-10	-1.78751	-1.44	4.00117e-09	-1.76625	-1.42787
85447922	chr16:85447922:T:A	1.59127e-08	-1.80007e-10	-0.422162	5.58768e-08	-1.80007e-10	-0.55756
85448088	chr16:85448088:G:A	5.68279e-09	-1.80007e-10	-1.45184	2.29933e-08	-1.80007e-10	-1.44551
85448222	chr16:85448222:C:T	5.62287e-09	-1.80007e-10	-1.46244	2.26233e-08	-1.80007e-10	-1.46173
85448264	chr16:85448264:T:TG	4.0466e-09	-1.7914	-4.46292e-10	1.6157e-08	-1.79835	-4.46292e-10
85448306	chr16:85448306:G:C	1.2787e-09	-1.78442	-1.15902	4.73202e-09	-1.78907	-1.23728
85448357	chr16:85448357:G:A	5.97196e-09	-1.80007e-10	-1.4022	2.41916e-08	-1.80007e-10	-1.3947
85448981	chr16:85448981:C:T	3.46957e-08	-1.80007e-10	0.357337	1.14212e-07	-1.80007e-10	0.157347
85449150	chr16:85449150:C:T	5.76635e-09	-1.80007e-10	-1.43724	2.29882e-08	-1.80007e-10	-1.44573
85449598	chr16:85449598:G:A	5.59544e-09	-1.80007e-10	-1.46733	2.25e-08	-1.80007e-10	-1.46719
85449854	chr16:85449854:C:A	9.54577e-10	-1.78686	-1.4489	3.84065e-09	-1.7925	-1.44257
85450052	chr16:85450052:C:G	7.92279e-09	-1.80007e-10	-1.11954	3.07429e-08	-1.80007e-10	-1.15505
85450214	chr16:85450214:C:T	1.12554e-08	-1.80007e-10	-0.768435	4.57709e-08	-1.80007e-10	-0.757062
85450226	chr16:85450226:G:A	1.16542e-09	-1.7956	-1.2406	4.7641e-09	-1.79832	-1.22128
85450668	chr16:85450668:C:G	8.06763e-09	-1.10142	-4.46292e-10	1.74406e-08	-1.72191	-4.46292e-10
85451285	chr16:85451285:C:T	1.84916e-08	-1.80007e-10	-0.271963	7.53915e-08	-1.80007e-10	-0.258016
85451886	chr16:85451886:C:A	1.21943e-09	-1.55326	-1.43763	4.33194e-09	-1.6633	-1.45139
85451982	chr16:85451982:T:G	1.28973e-09	-1.50601	-1.42884	5.404e-09	-1.43706	-1.45651
85452061	chr16:85452061:A:G	6.82445e-09	-1.80007e-10	-1.26877	2.80577e-08	-1.80007e-10	-1.24645
85452312	chr16:85452312:C:T	1.2383e-09	-1.62158	-1.35396	4.8974e-09	-1.5858	-1.4062
85452363	chr16:85452363:C:G	5.77723e-09	-1.80007e-10	-1.43536	2.34006e-08	-1.80007e-10	-1.42795
85452368	chr16:85452368:T:C	5.78849e-09	-1.80007e-10	-1.43341	2.28979e-08	-1.80007e-10	-1.44966
85452520	chr16:85452520:G:A	5.61124e-09	-1.80007e-10	-1.46451	2.2587e-08	-1.80007e-10	-1.46334
85452683	chr16:85452683:C:G	1.01711e-09	-1.76081	-1.41151	4.9977e-09	-1.60291	-1.36882
85452740	chr16:85452740:G:GCT	6.02763e-09	-1.80007e-10	-1.39293	2.34504e-08	-1.80007e-10	-1.42582
85452910	chr16:85452910:T:TC	5.69487e-09	-1.80007e-10	-1.44971	2.30972e-08	-1.80007e-10	-1.441
85453068	chr16:85453068:G:T	7.63873e-09	-1.80007e-10	-1.15605	3.12916e-08	-1.80007e-10	-1.13736
85453155	chr16:85453155:C:T	5.66877e-09	-1.80007e-10	-1.45431	2.26641e-08	-1.80007e-10	-1.45993
85453303	chr16:85453303:T:C	1.00147e-08	-1.80007e-10	-0.88523	4.05532e-08	-1.80007e-10	-0.878094
85453374	chr16:85453374:C:A	6.17931e-09	-1.80007e-10	-1.36807	2.43804e-08	-1.80007e-10	-1.38693
85453381	chr16:85453381:G:A	1.4689e-08	-1.80007e-10	-0.502183	6.0808e-08	-1.80007e-10	-0.472989
85453519	chr16:85453519:G:A	6.51988e-09	-1.80007e-10	-1.31442	2.6038e-08	-1.80007e-10	-1.32115
85453649	chr16:85453649:C:G	6.89932e-09	-1.80007e-10	-1.25786	2.73585e-08	-1.80007e-10	-1.27168
85454072	chr16:85454072:A:G	1.19761e-08	-1.80007e-10	-0.706366	5.0013e-08	-1.80007e-10	-0.668427
85454101	chr16:85454101:G:T	5.31048e-09	-1.5196	-4.46292e-10	2.0672e-08	-1.55193	-4.46292e-10
85454367	chr16:85454367:C:T	5.72168e-09	-1.44502	-4.46292e-10	3.2613e-08	-1.096	-4.46292e-10
85454518	chr16:85454518:G:T	1.66239e-09	-1.25357	-1.42745	5.97956e-09	-1.34159	-1.45078
85454528	chr16:85454528:G:GAGTT	5.8124e-09	-1.80007e-10	-1.42929	2.33223e-08	-1.80007e-10	-1.4313
85454662	chr16:85454662:G:A	5.88622e-09	-1.80007e-10	-1.41667	2.36551e-08	-1.80007e-10	-1.41713
85454750	chr16:85454750:G:A	7.85854e-09	-1.80007e-10	-1.12768	3.14755e-08	-1.80007e-10	-1.1315
85455290	chr16:85455290:G:A	2.04594e-08	-1.80007e-10	-0.170838	8.83518e-08	-1.80007e-10	-0.0993827
85455367	chr16:85455367:A:T	8.72681e-09	-1.80007e-10	-1.02288	3.2234e-08	-1.80007e-10	-1.10769
85455404	chr16:85455404:A:AG	7.2983e-09	-1.80007e-10	-1.20164	2.75555e-08	-1.80007e-10	-1.26451
85455463	chr16:85455463:A:G	1.05282e-09	-1.6976	-1.44021	3.85431e-09	-1.7803	-1.45122
85455561	chr16:85455561:C:T	8.87169e-09	-1.80007e-10	-1.00641	3.7025e-08	-1.80007e-10	-0.969117
85455567	chr16:85455567:G:A	9.66145e-09	-1.80007e-10	-0.921136	4.08994e-08	-1.80007e-10	-0.869594
85455944	chr16:85455944:A:T	8.30826e-09	-1.80007e-10	-1.07203	3.40741e-08	-1.80007e-10	-1.05217
85455964	chr16:85455964:A:G	1.00594e-08	-1.80007e-10	-0.880772	3.61528e-08	-1.80007e-10	-0.992954
85456042	chr16:85456042:G:A	1.03261e-08	-1.80007e-10	-0.854607	4.28108e-08	-1.80007e-10	-0.823918
85456308	chr16:85456308:G:C	5.84937e-09	-1.80007e-10	-1.42294	2.37617e-08	-1.80007e-10	-1.41263
85456408	chr16:85456408:C:T	6.42205e-09	-1.80007e-10	-1.32954	2.61765e-08	-1.80007e-10	-1.31585
85456525	chr16:85456525:C:T	1.29031e-09	-1.46894	-1.46546	6.18118e-09	-1.29209	-1.46712
85456936	chr16:85456936:C:T	5.63095e-09	-1.80007e-10	-1.461	2.27111e-08	-1.80007e-10	-1.45785
85456952	chr16:85456952:C:T	1.36762e-09	-1.45935	-1.41686	7.90655e-09	-1.1336	-1.37942
85456969	chr16:85456969:C:T	5.85337e-09	-1.80007e-10	-1.42226	2.32761e-08	-1.80007e-10	-1.43328
85457103	chr16:85457103:A:G	2.11423e-08	-1.80007e-10	-0.138002	9.02825e-08	-1.80007e-10	-0.0777663
85457147	chr16:85457147:C:T	2.4445e-09	-0.831386	-1.46406	9.04244e-09	-0.912298	-1.46648
85457589	chr16:85457589:C:T	5.66232e-09	-1.80007e-10	-1.45545	2.26451e-08	-1.80007e-10	-1.46077
85457704	chr16:85457704:T:C	6.16846e-09	-1.80007e-10	-1.36983	2.49523e-08	-1.80007e-10	-1.36374
85457708	chr16:85457708:T:C	1.88742e-09	-1.49273	-1.06134	7.71211e-09	-1.38781	-1.15011
85458097	chr16:85458097:A:G	6.53222e-09	-1.31253	-4.46292e-10	2.29227e-08	-1.44858	-4.46292e-10
85458551	chr16:85458551:C:T	5.65901e-09	-1.80007e-10	-1.45603	2.26352e-08	-1.80007e-10	-1.4612
85458671	chr16:85458671:T:C	1.18535e-08	-1.80007e-10	-0.716661	4.99799e-08	-1.80007e-10	-0.669088
85458720	chr16:85458720:C:T	2.20136e-08	-1.80007e-10	-0.0976204	9.39336e-08	-1.80007e-10	-0.0381214
85458734	chr16:85458734:GCAA:G	5.65399e-09	-1.80007e-10	-1.45692	2.2802e-08	-1.80007e-10	-1.45386
85459032	chr16:85459032:C:T	1.08217e-08	-1.80007e-10	-0.807725	4.55288e-08	-1.80007e-10	-0.762364
85459162	chr16:85459162:T:C	1.09614e-08	-1.80007e-10	-0.794897	4.25242e-08	-1.80007e-10	-0.830636
85459182	chr16:85459182:T:G	6.76427e-09	-1.80007e-10	-1.27763	2.77555e-08	-1.80007e-10	-1.25728
85459231	chr16:85459231:C:T	5.68904e-09	-1.80007e-10	-1.45074	2.27264e-08	-1.80007e-10	-1.45718
85459239	chr16:85459239:G:A	2.36959e-08	-1.80007e-10	-0.023976	1.01871e-07	-1.80007e-10	0.0429981
85459276	chr16:85459276:C:T	1.10179e-09	-1.74583	-1.34651	4.36317e-09	-1.79607	-1.31144
85459360	chr16:85459360:C:T	6.01229e-09	-1.80007e-10	-1.39547	2.43119e-08	-1.80007e-10	-1.38974
85459366	chr16:85459366:G:C	8.03755e-09	-1.80007e-10	-1.10516	3.39355e-08	-1.80007e-10	-1.05625
85459461	chr16:85459461:G:A	5.6005e-09	-1.80007e-10	-1.46642	2.25388e-08	-1.80007e-10	-1.46547
85459471	chr16:85459471:T:C	5.98416e-09	-1.80007e-10	-1.40016	2.42054e-08	-1.80007e-10	-1.39414
85459610	chr16:85459610:C:A	1.0392e-08	-1.80007e-10	-0.848245	4.36482e-08	-1.80007e-10	-0.804547
85459715	chr16:85459715:T:C	5.67738e-09	-1.80007e-10	-1.45279	2.26922e-08	-1.80007e-10	-1.45869
85459740	chr16:85459740:G:A	5.64267e-09	-1.80007e-10	-1.45892	2.25855e-08	-1.80007e-10	-1.4634
85459773	chr16:85459773:C:T	8.83385e-09	-1.80007e-10	-1.01069	3.40254e-08	-1.80007e-10	-1.0536
85459931	chr16:85459931:G:A	4.91831e-09	-1.59632	-4.46292e-10	3.47917e-08	-1.03133	-4.46292e-10
85460012	chr16:85460012:T:C	9.23853e-09	-1.80007e-10	-0.965897	3.78416e-08	-1.80007e-10	-0.9473
85460106	chr16:85460106:A:G	5.45843e-09	-1.49212	-4.46292e-10	2.33549e-08	-1.4299	-4.46292e-10
85460112	chr16:85460112:T:A	9.0016e-09	-1.80007e-10	-0.991878	3.68533e-08	-1.80007e-10	-0.973764
85460153	chr16:85460153:C:T	9.26651e-09	-1.80007e-10	-0.962873	3.79659e-08	-1.80007e-10	-0.944022
85460434	chr16:85460434:A:G	1.40944e-09	-1.42465	-1.42143	6.37857e-09	-1.285	-1.44276
85460506	chr16:85460506:T:C	6.58752e-09	-1.80007e-10	-1.3041	2.6839e-08	-1.80007e-10	-1.29085
85460588	chr16:85460588:T:A	6.87037e-09	-1.80007e-10	-1.26206	2.75637e-08	-1.80007e-10	-1.26421
85460640	chr16:85460640:C:T	7.22045e-09	-1.21236	-4.46292e-10	3.44876e-08	-1.04011	-4.46292e-10
85460720	chr16:85460720:G:A	6.11037e-09	-1.80007e-10	-1.37929	2.46974e-08	-1.80007e-10	-1.37401
85461367	chr16:85461367:C:G	6.27035e-08	-1.80007e-10	0.949138	2.81333e-07	-1.80007e-10	1.05883
85461768	chr16:85461768:C:G	5.59568e-09	-1.80007e-10	-1.46729	2.25012e-08	-1.80007e-10	-1.46714
85461781	chr16:85461781:T:C	2.01513e-09	-1.0497	-1.43889	8.6149e-09	-0.993805	-1.43341
85462056	chr16:85462056:G:A	5.7333e-09	-1.80007e-10	-1.44299	2.28797e-08	-1.80007e-10	-1.45046
85462430	chr16:85462430:C:T	1.65544e-08	-1.80007e-10	-0.382626	5.83157e-08	-1.80007e-10	-0.514839
85463033	chr16:85463033:G:A	9.98917e-10	-1.79321	-1.39715	4.20741e-09	-1.7459	-1.39796
85463105	chr16:85463105:C:G	6.2708e-09	-1.35338	-4.46292e-10	1.91201e-08	-1.62997	-4.46292e-10
85463204	chr16:85463204:C:A	2.18095e-09	-1.47175	-0.93777	8.2066e-09	-1.51684	-0.958932
85463991	chr16:85463991:C:T	1.08894e-09	-1.79776	-1.30631	4.68332e-09	-1.74846	-1.28824
85464039	chr16:85464039:G:A	1.94192e-08	-1.80007e-10	-0.223019	8.24975e-08	-1.80007e-10	-0.167942
85464516	chr16:85464516:G:T	4.49091e-09	-1.68722	-4.46292e-10	1.70046e-08	-1.74722	-4.46292e-10
85464581	chr16:85464581:G:C	1.72137e-08	-1.80007e-10	-0.343573	6.77189e-08	-1.80007e-10	-0.365345
85465146	chr16:85465146:G:A	1.84433e-09	-1.53312	-1.04405	7.37104e-09	-1.69079	-0.892356
85465284	chr16:85465284:C:G	1.20682e-09	-1.7407	-1.26059	4.67902e-09	-1.79877	-1.23885
85465374	chr16:85465374:G:A	7.04257e-09	-1.80007e-10	-1.23731	2.90839e-08	-1.80007e-10	-1.21053
85465479	chr16:85465479:G:C	7.10357e-09	-1.80007e-10	-1.22868	2.8549e-08	-1.80007e-10	-1.22909
85465999	chr16:85465999:T:C	3.29703e-08	-1.80007e-10	0.306329	1.44921e-07	-1.80007e-10	0.395478
85466024	chr16:85466024:C:G	9.54561e-10	-1.77311	-1.46268	3.75122e-09	-1.79236	-1.46627
85466351	chr16:85466351:C:T	8.49452e-09	-1.80007e-10	-1.04986	3.14623e-08	-1.80007e-10	-1.13192
85466445	chr16:85466445:C:T	2.3743e-09	-1.79751	-0.527065	9.59673e-09	-1.76551	-0.553779
85466676	chr16:85466676:A:T	5.09694e-09	-1.56064	-4.46292e-10	2.08022e-08	-1.54565	-4.46292e-10
85466678	chr16:85466678:A:G	1.53963e-08	-1.80007e-10	-0.455151	5.37667e-08	-1.80007e-10	-0.596056
85466797	chr16:85466797:C:T	9.37516e-10	-1.79798	-1.45582	3.73868e-09	-1.79803	-1.46395
85466810	chr16:85466810:A:G	6.74466e-09	-1.80007e-10	-1.28053	2.71126e-08	-1.80007e-10	-1.28071
85467028	chr16:85467028:C:G	1.83677e-09	-1.73559	-0.84568	7.64023e-09	-1.79773	-0.749552
85467056	chr16:85467056:A:G	7.04207e-09	-1.80007e-10	-1.23738	2.80099e-08	-1.80007e-10	-1.24815
85467093	chr16:85467093:G:T	5.9535e-09	-1.80007e-10	-1.4053	2.405e-08	-1.80007e-10	-1.40057
85467318	chr16:85467318:G:A	9.90871e-09	-1.80007e-10	-0.895866	4.11248e-08	-1.80007e-10	-0.864098
85467597	chr16:85467597:C:G	3.59736e-08	-1.80007e-10	0.393505	1.59416e-07	-1.80007e-10	0.49081
85467728	chr16:85467728:G:T	4.45497e-08	-1.80007e-10	0.607326	2.00949e-07	-1.80007e-10	0.722344
85468196	chr16:85468196:CT:C	9.90573e-10	-1.79831	-1.40044	4.11748e-09	-1.79555	-1.36992
85468380	chr16:85468380:G:A	1.04811e-08	-0.83971	-4.46292e-10	4.20518e-08	-0.841808	-4.46292e-10
85468567	chr16:85468567:C:T	3.28259e-09	-1.36532	-0.635325	1.34658e-08	-1.43347	-0.547087
85468614	chr16:85468614:C:A	1.17467e-09	-1.70632	-1.32197	4.39594e-09	-1.79914	-1.30088
85468682	chr16:85468682:C:T	6.45951e-09	-1.80007e-10	-1.32373	2.59747e-08	-1.80007e-10	-1.32359
85468822	chr16:85468822:T:C	2.05378e-08	-1.80007e-10	-0.167011	7.01921e-08	-1.80007e-10	-0.329475
85468903	chr16:85468903:A:C	3.15022e-08	-1.80007e-10	0.260779	1.38704e-07	-1.80007e-10	0.351631
85469028	chr16:85469028:G:A	8.46227e-09	-1.80007e-10	-1.05366	3.49309e-08	-1.80007e-10	-1.02734
85469077	chr16:85469077:A:T	5.67653e-09	-1.80007e-10	-1.45294	2.28727e-08	-1.80007e-10	-1.45076
85469276	chr16:85469276:G:A	1.76014e-08	-0.321304	-4.46292e-10	5.10678e-08	-0.647556	-4.46292e-10
85469343	chr16:85469343:G:A	5.89773e-09	-1.80007e-10	-1.41471	2.36204e-08	-1.80007e-10	-1.4186
85469527	chr16:85469527:C:T	7.91574e-09	-1.80007e-10	-1.12043	3.06401e-08	-1.80007e-10	-1.1584
85469798	chr16:85469798:C:G	2.13166e-09	-1.78825	-0.644124	9.27128e-09	-1.79774	-0.556051
85469915	chr16:85469915:C:T	5.64234e-09	-1.80007e-10	-1.45898	2.27963e-08	-1.80007e-10	-1.45411
85470033	chr16:85470033:C:T	1.01141e-09	-1.7343	-1.44363	4.33296e-09	-1.66072	-1.45374
85470311	chr16:85470311:G:A	1.54353e-09	-1.52873	-1.22648	5.09089e-09	-1.67916	-1.2741
85470407	chr16:85470407:G:T	7.45532e-09	-1.18035	-4.46292e-10	3.32932e-08	-1.07536	-4.46292e-10
85470422	chr16:85470422:C:CTGGGA	1.55362e-08	-0.930332	0.484226	7.26335e-08	-0.909989	0.614705
85470478	chr16:85470478:C:T	6.20035e-09	-1.80007e-10	-1.36467	2.53018e-08	-1.80007e-10	-1.34983
85470509	chr16:85470509:G:A	2.02241e-07	-1.80007e-10	2.12018	6.3941e-07	-1.80007e-10	1.87984
85470558	chr16:85470558:C:T	8.16552e-09	-1.80007e-10	-1.08936	3.23048e-08	-1.80007e-10	-1.10549
85470812	chr16:85470812:G:A	3.62459e-09	-0.933133	-0.968404	1.41735e-08	-1.04627	-0.88307
85471076	chr16:85471076:C:T	1.44746e-09	-1.61817	-1.2013	7.23221e-09	-1.46118	-1.14098
85471264	chr16:85471264:T:C	9.75082e-09	-1.80007e-10	-0.911928	4.03819e-08	-1.80007e-10	-0.882327
85471335	chr16:85471335:A:G	6.40198e-09	-1.80007e-10	-1.33267	2.63138e-08	-1.80007e-10	-1.31062
85471919	chr16:85471919:G:T	5.59614e-09	-1.80007e-10	-1.4672	2.25001e-08	-1.80007e-10	-1.46719
85471964	chr16:85471964:C:T	2.91246e-09	-1.23267	-0.887614	8.46584e-09	-1.67978	-0.764892
85472201	chr16:85472201:A:G	6.445e-09	-1.80007e-10	-1.32597	2.47918e-08	-1.80007e-10	-1.3702
85472569	chr16:85472569:A:G	1.08471e-08	-1.7606	0.955217	5.76408e-08	-1.7057	1.17922
85473053	chr16:85473053:A:G	1.13449e-09	-1.77818	-1.28491	4.61081e-09	-1.79918	-1.25312
85473175	chr16:85473175:C:T	1.9577e-08	-1.80007e-10	-0.214927	8.26921e-08	-1.80007e-10	-0.165585
85473431	chr16:85473431:G:C	1.36699e-09	-1.71441	-1.16225	4.81731e-09	-1.7764	-1.23209
85473571	chr16:85473571:G:C	1.84488e-09	-1.72191	-0.854954	9.61113e-09	-1.58415	-0.733638
85473777	chr16:85473777:G:A	6.07862e-09	-1.80007e-10	-1.3845	2.47872e-08	-1.80007e-10	-1.37038
85473916	chr16:85473916:G:A	2.7792e-09	-1.78214	-0.384978	1.3128e-08	-1.74739	-0.25858
85474108	chr16:85474108:C:T	1.14209e-08	-0.753834	-4.46292e-10	6.39498e-08	-0.422612	-4.46292e-10
85474169	chr16:85474169:G:C	7.81875e-09	-1.80007e-10	-1.13276	3.21445e-08	-1.80007e-10	-1.11047
85474211	chr16:85474211:G:A	1.42696e-08	0.861134	-1.39228	9.55049e-08	1.33101	-1.35254
85474528	chr16:85474528:G:A	1.46318e-08	0.24047	-0.746552	5.11108e-08	0.0451488	-0.691862
85475057	chr16:85475057:C:T	7.51521e-09	-1.80007e-10	-1.17235	2.91672e-08	-1.80007e-10	-1.20767
85475321	chr16:85475321:G:A	1.28566e-08	-1.80007e-10	-0.635425	5.33346e-08	-1.80007e-10	-0.604124
85475467	chr16:85475467:A:G	8.68012e-08	-1.80007e-10	1.27434	4.00784e-07	-1.80007e-10	1.41271
85475507	chr16:85475507:T:G	2.84893e-08	0.762804	-0.602557	1.23996e-07	0.938404	-0.698861
85475561	chr16:85475561:A:G	6.77177e-09	-1.80007e-10	-1.27652	2.63454e-08	-1.80007e-10	-1.30941
85475789	chr16:85475789:T:C	3.86681e-09	-0.889448	-0.947402	1.17584e-08	-1.20182	-0.914319
85475991	chr16:85475991:C:T	1.2128e-09	-1.78228	-1.21406	5.05941e-09	-1.68026	-1.27919
85475993	chr16:85475993:C:T	5.61441e-09	-1.46394	-4.46292e-10	2.31172e-08	-1.44013	-4.46292e-10
85475994	chr16:85475994:G:A	9.37153e-09	-1.72681	0.775204	3.57623e-08	-1.7735	0.769679
85476219	chr16:85476219:A:T	1.69134e-09	-1.58753	-1.07623	6.20048e-09	-1.71912	-1.03696
85476275	chr16:85476275:G:A	5.80692e-09	-1.80007e-10	-1.43023	2.40184e-08	-1.80007e-10	-1.40189
85476588	chr16:85476588:C:T	3.93269e-09	-1.48024	-0.33972	1.71033e-08	-1.41914	-0.322296
85476723	chr16:85476723:C:T	6.10009e-09	-1.80007e-10	-1.38098	2.5048e-08	-1.80007e-10	-1.35992
85477004	chr16:85477004:A:G	1.22543e-08	-0.397894	-0.285508	5.78436e-08	-0.30344	-0.219527
85477053	chr16:85477053:G:A	1.0662e-08	-1.80007e-10	-0.822591	4.56789e-08	-1.80007e-10	-0.759072
85477140	chr16:85477140:G:A	5.06041e-09	-0.328996	-1.23884	2.37051e-08	-0.175352	-1.23967
85477238	chr16:85477238:C:T	5.5953e-09	-1.80007e-10	-1.46735	2.24966e-08	-1.80007e-10	-1.46735
85477318	chr16:85477318:T:C	1.22445e-09	-1.58753	-1.39926	5.20063e-09	-1.52497	-1.40696
85477353	chr16:85477353:G:C	1.41361e-09	-1.57683	-1.2663	5.81715e-09	-1.54161	-1.27829
85477398	chr16:85477398:T:C	3.96479e-09	-0.386664	-1.42516	1.80405e-08	-0.269306	-1.41879
85477430	chr16:85477430:T:G	4.47537e-09	-0.434522	-1.25617	2.08843e-08	-0.281932	-1.25978
85477453	chr16:85477453:G:A	6.49483e-09	-1.80007e-10	-1.31827	2.63987e-08	-1.80007e-10	-1.3074
85477503	chr16:85477503:C:T	4.80785e-09	-0.445785	-1.17324	2.26341e-08	-0.287501	-1.17375
85477561	chr16:85477561:T:A	5.9659e-09	-1.80007e-10	-1.40322	2.38911e-08	-1.80007e-10	-1.4072
85477638	chr16:85477638:G:A	5.55692e-09	-0.561922	-0.912314	2.57687e-08	-0.428693	-0.902856
85477721	chr16:85477721:C:T	6.69734e-09	-1.80007e-10	-1.28757	2.64121e-08	-1.80007e-10	-1.30689
85477767	chr16:85477767:G:A	5.59621e-09	-1.80007e-10	-1.46719	2.25528e-08	-1.80007e-10	-1.46485
85477903	chr16:85477903:C:G	5.60133e-09	-1.80007e-10	-1.46628	2.26037e-08	-1.80007e-10	-1.4626
85478045	chr16:85478045:G:T	5.65425e-09	-1.80007e-10	-1.45687	2.26043e-08	-1.80007e-10	-1.46257
85478236	chr16:85478236:A:G	6.59881e-08	2.44005	-1.43986	2.61915e-07	2.41466	-1.42735
85478254	chr16:85478254:C:T	1.04188e-08	-1.80007e-10	-0.845672	4.26775e-08	-1.80007e-10	-0.827037
85478555	chr16:85478555:C:G	1.02623e-09	-1.73358	-1.42981	3.98765e-09	-1.79644	-1.40107
85478600	chr16:85478600:G:A	1.53118e-08	-1.80007e-10	-0.460653	6.5289e-08	-1.80007e-10	-0.401887
85478656	chr16:85478656:A:T	5.65464e-09	-1.80007e-10	-1.4568	2.24994e-08	-1.80007e-10	-1.46722
85478691	chr16:85478691:G:A	5.60019e-09	-1.80007e-10	-1.46648	2.25214e-08	-1.80007e-10	-1.46625
85479223	chr16:85479223:G:A	5.09602e-09	-1.56082	-4.46292e-10	3.60779e-08	-0.99503	-4.46292e-10
85479432	chr16:85479432:G:T	4.1806e-09	-1.75883	-4.46292e-10	1.69648e-08	-1.74957	-4.46292e-10
85479758	chr16:85479758:A:G	6.7801e-09	-1.80007e-10	-1.27529	2.67597e-08	-1.80007e-10	-1.29381
85479948	chr16:85479948:C:G	5.44145e-08	2.24373	-1.43638	2.20313e-07	2.25003	-1.43569
85480016	chr16:85480016:G:A	7.84038e-09	-1.80007e-10	-1.12999	3.08917e-08	-1.80007e-10	-1.15022
85480230	chr16:85480230:C:T	1.6793e-08	-1.80007e-10	-0.368316	7.28777e-08	-1.80007e-10	-0.291927
85480249	chr16:85480249:C:T	5.66045e-09	-1.80007e-10	-1.45578	2.27211e-08	-1.80007e-10	-1.45741
85480267	chr16:85480267:T:A	9.83915e-10	-1.79704	-1.40845	4.46766e-09	-1.67727	-1.40657
85480480	chr16:85480480:T:G	4.01807e-09	-1.79848	-4.46292e-10	1.61461e-08	-1.79903	-4.46292e-10
85480724	chr16:85480724:T:C	5.67058e-09	-1.80007e-10	-1.45399	2.26426e-08	-1.80007e-10	-1.46088
85480752	chr16:85480752:G:C	1.25371e-08	-1.80007e-10	-0.66059	5.48009e-08	-1.80007e-10	-0.577003
85481149	chr16:85481149:A:G	7.12326e-09	-1.80007e-10	-1.22591	2.79769e-08	-1.80007e-10	-1.24933
85481252	chr16:85481252:A:G	9.69731e-10	-1.79882	-1.4212	4.21015e-09	-1.73733	-1.40588
85481601	chr16:85481601:A:C	1.91185e-08	-1.80007e-10	-0.238625	7.71509e-08	-1.80007e-10	-0.234947
85481624	chr16:85481624:T:C	6.46455e-09	-1.80007e-10	-1.32295	2.65584e-08	-1.80007e-10	-1.30136
85481724	chr16:85481724:A:T	4.17869e-09	-1.65458	-0.104697	2.38971e-08	-1.20944	-0.197514
85481866	chr16:85481866:G:A	9.67117e-10	-1.79894	-1.42378	4.17597e-09	-1.7599	-1.39146
85482109	chr16:85482109:G:A	6.17821e-09	-1.80007e-10	-1.36825	2.48195e-08	-1.80007e-10	-1.36908
85482218	chr16:85482218:T:A	4.16193e-09	-1.7633	-4.46292e-10	1.73856e-08	-1.72507	-4.46292e-10
85482220	chr16:85482220:A:AG	6.18448e-09	-1.80007e-10	-1.36724	2.53153e-08	-1.80007e-10	-1.3493
85482580	chr16:85482580:G:A	1.82153e-08	-0.287016	-4.46292e-10	2.59467e-08	-1.32467	-4.46292e-10
85482656	chr16:85482656:T:C	9.76477e-10	-1.79925	-1.41383	4.23302e-09	-1.75627	-1.38153
85482671	chr16:85482671:C:T	9.8428e-10	-1.7977	-1.40742	4.07911e-09	-1.76058	-1.41425
85482966	chr16:85482966:A:C	9.33753e-09	-0.955238	-4.46292e-10	4.06701e-08	-0.875216	-4.46292e-10
85483157	chr16:85483157:G:A	5.88703e-09	-1.80007e-10	-1.41653	2.35467e-08	-1.80007e-10	-1.42172
85483237	chr16:85483237:C:G	8.78037e-09	-1.01676	-4.46292e-10	3.25948e-08	-1.09656	-4.46292e-10
85483319	chr16:85483319:G:C	5.90989e-09	-1.80007e-10	-1.41265	2.42133e-08	-1.80007e-10	-1.39381
85483393	chr16:85483393:C:A	1.47528e-08	-1.80007e-10	-0.497845	5.71004e-08	-1.80007e-10	-0.535898
85483527	chr16:85483527:A:G	6.08697e-09	-1.80007e-10	-1.38313	2.50401e-08	-1.80007e-10	-1.36023
85483582	chr16:85483582:C:T	5.79178e-09	-1.80007e-10	-1.43284	2.35496e-08	-1.80007e-10	-1.4216
85483611	chr16:85483611:G:A	5.74742e-09	-1.80007e-10	-1.44053	2.31245e-08	-1.80007e-10	-1.43982
85483819	chr16:85483819:G:T	6.08587e-09	-1.80007e-10	-1.38331	2.49188e-08	-1.80007e-10	-1.36509
85483902	chr16:85483902:G:A	5.6913e-09	-1.80007e-10	-1.45034	2.27045e-08	-1.80007e-10	-1.45814
85483908	chr16:85483908:A:G	1.20887e-09	-1.57334	-1.42626	3.90454e-09	-1.77639	-1.44218
85483927	chr16:85483927:C:T	1.00832e-08	-1.80007e-10	-0.878408	4.30049e-08	-1.80007e-10	-0.819396
85484412	chr16:85484412:C:T	6.25509e-09	-1.80007e-10	-1.35588	2.58377e-08	-1.80007e-10	-1.32888
85484810	chr16:85484810:G:T	8.17785e-09	-1.80007e-10	-1.08785	3.22328e-08	-1.80007e-10	-1.10773
85484897	chr16:85484897:C:G	4.61406e-09	-1.39634	-0.263828	3.25814e-08	-0.751743	-0.345226
85484924	chr16:85484924:A:G	1.29436e-08	-1.80007e-10	-0.628679	5.56893e-08	-1.80007e-10	-0.560922
85484991	chr16:85484991:A:G	2.40104e-08	-1.80007e-10	-0.0107917	1.0055e-07	-1.80007e-10	0.0299454
85485149	chr16:85485149:CA:C	6.86991e-09	-1.80007e-10	-1.26213	2.81843e-08	-1.80007e-10	-1.24194
85485207	chr16:85485207:A:G	7.71827e-09	-1.80007e-10	-1.14569	2.94493e-08	-1.80007e-10	-1.19804
85485377	chr16:85485377:CA:C	5.91914e-09	-1.80007e-10	-1.41109	2.3723e-08	-1.80007e-10	-1.41426
85485462	chr16:85485462:G:A	1.94806e-09	-1.42324	-1.09921	8.06585e-09	-1.39901	-1.09406
85485662	chr16:85485662:C:T	1.2687e-08	-1.80007e-10	-0.648704	5.1623e-08	-1.80007e-10	-0.636743
85485953	chr16:85485953:T:C	1.23701e-09	-1.63679	-1.33979	4.44534e-09	-1.75317	-1.33568
85486591	chr16:85486591:T:C	1.05587e-09	-1.7952	-1.33971	4.48324e-09	-1.73334	-1.34703
85486613	chr16:85486613:C:T	2.10136e-09	-1.66419	-0.782507	9.08028e-09	-1.70621	-0.66839
85486623	chr16:85486623:T:C	1.02018e-09	-1.75725	-1.41206	4.02509e-09	-1.76865	-1.41951
85486661	chr16:85486661:G:A	5.07034e-09	-1.32435	-0.24152	3.77697e-08	-0.626162	-0.32304
85486919	chr16:85486919:G:T	5.67429e-09	-1.80007e-10	-1.45333	2.28644e-08	-1.80007e-10	-1.45113
85487095	chr16:85487095:C:T	1.18864e-08	-1.80007e-10	-0.713888	4.60609e-08	-1.80007e-10	-0.750746
85487305	chr16:85487305:C:T	6.01143e-09	-1.80007e-10	-1.39562	2.4115e-08	-1.80007e-10	-1.39787
85487313	chr16:85487313:G:A	7.42782e-09	-1.80007e-10	-1.18405	2.84009e-08	-1.80007e-10	-1.23429
85487349	chr16:85487349:T:G	1.03391e-09	-1.68858	-1.46735	3.76039e-09	-1.79381	-1.46238
85487375	chr16:85487375:G:A	1.4117e-08	-1.80007e-10	-0.541903	5.97632e-08	-1.80007e-10	-0.49032
85487900	chr16:85487900:G:T	1.09225e-08	-1.80007e-10	-0.798458	4.52579e-08	-1.80007e-10	-0.768333
85488088	chr16:85488088:C:G	2.3017e-09	-1.47263	-0.883004	1.61413e-08	-0.86087	-0.938459
85488100	chr16:85488100:A:G	6.77429e-09	-1.80007e-10	-1.27615	2.70603e-08	-1.80007e-10	-1.28264
85488436	chr16:85488436:C:G	1.00874e-08	-1.80007e-10	-0.877988	3.79488e-08	-1.80007e-10	-0.944471
85488570	chr16:85488570:A:G	5.77195e-09	-1.80007e-10	-1.43627	2.30569e-08	-1.80007e-10	-1.44274
85488723	chr16:85488723:G:C	6.50199e-09	-1.80007e-10	-1.31717	2.61716e-08	-1.80007e-10	-1.31604
85488738	chr16:85488738:G:A	1.52409e-09	-1.42946	-1.33842	6.01177e-09	-1.47579	-1.3112
85489021	chr16:85489021:G:A	7.77759e-09	-1.80007e-10	-1.13803	3.03756e-08	-1.80007e-10	-1.16707
85489023	chr16:85489023:A:G	7.72106e-09	-1.80007e-10	-1.14533	2.94421e-08	-1.80007e-10	-1.19828
85489043	chr16:85489043:C:T	1.24073e-09	-1.74086	-1.23272	4.80957e-09	-1.75672	-1.25338
85489090	chr16:85489090:G:A	7.6271e-09	-1.80007e-10	-1.15757	2.9765e-08	-1.80007e-10	-1.18737
85489364	chr16:85489364:G:A	5.60291e-09	-1.80007e-10	-1.46599	2.25482e-08	-1.80007e-10	-1.46505
85489673	chr16:85489673:G:A	6.26526e-09	-1.80007e-10	-1.35426	2.53216e-08	-1.80007e-10	-1.34905
85489710	chr16:85489710:A:T	2.14314e-09	-0.993271	-1.43374	9.09591e-09	-0.947816	-1.42507
85489768	chr16:85489768:T:C	6.42635e-09	-1.39168	0.0628042	2.66492e-08	-1.28829	-0.00966029
85489870	chr16:85489870:A:G	1.20148e-08	-0.829047	0.12591	5.57945e-08	-0.800915	0.241881
85490067	chr16:85490067:G:A	1.05348e-09	-1.66982	-1.46736	4.28418e-09	-1.66023	-1.46555
85490231	chr16:85490231:C:T	1.17159e-08	-1.80007e-10	-0.728331	5.03786e-08	-1.80007e-10	-0.661143
85490251	chr16:85490251:T:C	1.73329e-09	-1.19072	-1.44854	6.06857e-09	-1.31237	-1.46522
85490261	chr16:85490261:A:G	7.81194e-09	-1.80007e-10	-1.13363	3.15722e-08	-1.80007e-10	-1.12843
85490593	chr16:85490593:G:A	2.47674e-09	-1.26076	-1.02157	1.05792e-08	-1.10545	-1.11637
85490691	chr16:85490691:G:T	5.85904e-09	-1.80007e-10	-1.42129	2.34768e-08	-1.80007e-10	-1.4247
85490970	chr16:85490970:G:A	8.57228e-09	-1.80007e-10	-1.04075	3.2335e-08	-1.80007e-10	-1.10456
85491721	chr16:85491721:GTCC:G	6.19942e-09	-1.80007e-10	-1.36482	2.4944e-08	-1.80007e-10	-1.36408
85491754	chr16:85491754:G:A	1.17661e-09	-1.78952	-1.23712	4.97984e-09	-1.73107	-1.24424
85492019	chr16:85492019:G:A	1.36678e-08	-1.80007e-10	-0.574235	5.44992e-08	-1.80007e-10	-0.582523
85492430	chr16:85492430:G:A	5.62108e-09	-1.80007e-10	-1.46276	2.26832e-08	-1.80007e-10	-1.45909
85492594	chr16:85492594:G:A	1.90441e-08	-1.80007e-10	-0.242522	8.08242e-08	-1.80007e-10	-0.188434
85492684	chr16:85492684:G:A	1.42106e-09	-1.72695	-1.11093	5.36065e-09	-1.7948	-1.10682
85492746	chr16:85492746:G:C	1.45559e-09	-1.66931	-1.14455	5.2969e-09	-1.77358	-1.14001
85492747	chr16:85492747:G:T	1.47064e-09	-1.67027	-1.13331	5.35473e-09	-1.77404	-1.12869
85492757	chr16:85492757:A:G	1.42618e-09	-1.68708	-1.1472	5.24325e-09	-1.78111	-1.14266
85492759	chr16:85492759:A:T	1.41682e-09	-1.69131	-1.14955	5.22141e-09	-1.7828	-1.14514
85493528	chr16:85493528:C:T	1.50329e-09	-1.66173	-1.1199	5.44978e-09	-1.76958	-1.11556
85493744	chr16:85493744:C:T	6.35434e-09	-1.80007e-10	-1.34014	2.44115e-08	-1.80007e-10	-1.38566
85493772	chr16:85493772:G:A	1.42045e-08	-1.80007e-10	-0.535718	5.59131e-08	-1.80007e-10	-0.556911
85493954	chr16:85493954:T:A	1.65677e-09	-1.39387	-1.29054	5.63078e-09	-1.54525	-1.30721
85494499	chr16:85494499:C:G	5.65304e-09	-1.80007e-10	-1.45709	2.26814e-08	-1.80007e-10	-1.45917
85494539	chr16:85494539:A:G	2.96872e-09	-1.63604	-0.465112	1.23537e-08	-1.62537	-0.441379
85494592	chr16:85494592:G:T	1.08563e-09	-1.73483	-1.3723	4.01233e-09	-1.79849	-1.39285
85494644	chr16:85494644:C:T	1.31932e-09	-1.53787	-1.37429	4.17135e-09	-1.74029	-1.41217
85494855	chr16:85494855:C:T	1.90621e-08	-0.241578	-4.46292e-10	6.83018e-08	-0.356774	-4.46292e-10
85494909	chr16:85494909:C:G	6.93338e-09	-1.25293	-4.46292e-10	1.08397e-07	0.10509	-4.46292e-10
85494942	chr16:85494942:CT:C	1.18888e-09	-1.75752	-1.25875	4.69286e-09	-1.79927	-1.2354
85495335	chr16:85495335:G:A	9.37767e-09	-1.80007e-10	-0.950949	3.70964e-08	-1.80007e-10	-0.96719
85495552	chr16:85495552:A:G	9.97312e-09	-1.80007e-10	-0.889386	3.72383e-08	-1.80007e-10	-0.963371
85495664	chr16:85495664:A:T	5.88419e-09	-1.80007e-10	-1.41701	2.35885e-08	-1.80007e-10	-1.41995
85495805	chr16:85495805:G:T	2.54663e-09	-1.75634	-0.498167	1.16357e-08	-1.75645	-0.370178
85496081	chr16:85496081:G:A	5.99453e-09	-1.80007e-10	-1.39843	2.41154e-08	-1.80007e-10	-1.39786
85496328	chr16:85496328:TGAGCGATGGCGTTTGCATGGCTGACGCC:T	2.19403e-08	-1.80007e-10	-0.100955	9.37483e-08	-1.80007e-10	-0.0400961
85496339	chr16:85496339:G:A	1.89335e-09	-1.74272	-0.808208	8.38183e-09	-1.63625	-0.818395
85496462	chr16:85496462:G:T	8.37143e-09	-1.80007e-10	-1.06445	3.27906e-08	-1.80007e-10	-1.09057
85496496	chr16:85496496:G:A	7.50921e-09	-1.80007e-10	-1.17315	3.21857e-08	-1.80007e-10	-1.10919
85496714	chr16:85496714:G:T	9.67586e-10	-1.7549	-1.46733	4.08298e-09	-1.71321	-1.46067
85496782	chr16:85496782:C:G	5.59924e-09	-1.80007e-10	-1.46665	2.25008e-08	-1.80007e-10	-1.46716
85496955	chr16:85496955:G:A	1.17367e-09	-1.59107	-1.43808	3.80479e-09	-1.78406	-1.46039
85497045	chr16:85497045:C:T	6.67679e-09	-1.80007e-10	-1.29064	2.68497e-08	-1.80007e-10	-1.29045
85497049	chr16:85497049:C:G	1.9964e-08	-1.80007e-10	-0.195348	8.68103e-08	-1.80007e-10	-0.116985
85497344	chr16:85497344:G:C	3.6572e-09	-1.56183	-0.330752	1.28711e-08	-1.63011	-0.395612
85497521	chr16:85497521:G:A	5.74227e-09	-1.80007e-10	-1.44143	2.30784e-08	-1.80007e-10	-1.44181
85497756	chr16:85497756:A:G	1.16751e-09	-1.66431	-1.37009	4.39012e-09	-1.73302	-1.36833
85497808	chr16:85497808:C:T	1.18775e-09	-1.58868	-1.42853	4.44999e-09	-1.66688	-1.42092
85497957	chr16:85497957:T:A	3.17972e-09	-1.70992	-0.322565	1.196e-08	-1.78591	-0.313237
85497982	chr16:85497982:G:A	7.29195e-09	-1.80007e-10	-1.20251	2.98517e-08	-1.80007e-10	-1.18447
85498032	chr16:85498032:A:C	5.60096e-09	-1.80007e-10	-1.46634	2.25752e-08	-1.80007e-10	-1.46386
85498067	chr16:85498067:C:T	5.67753e-09	-1.80007e-10	-1.45276	2.27605e-08	-1.80007e-10	-1.45568
85498178	chr16:85498178:G:T	5.67732e-09	-1.80007e-10	-1.4528	2.27598e-08	-1.80007e-10	-1.45571
85498276	chr16:85498276:C:G	5.65682e-09	-1.80007e-10	-1.45642	2.26932e-08	-1.80007e-10	-1.45864
85498286	chr16:85498286:G:C	7.7647e-09	-1.80007e-10	-1.13969	3.25518e-08	-1.80007e-10	-1.09788
85498387	chr16:85498387:A:G	5.67739e-09	-1.80007e-10	-1.45279	2.27601e-08	-1.80007e-10	-1.4557
85498645	chr16:85498645:C:G	9.40817e-10	-1.79867	-1.45161	3.96518e-09	-1.75068	-1.45248
85499092	chr16:85499092:C:T	7.18509e-09	-1.80007e-10	-1.21727	3.02082e-08	-1.80007e-10	-1.1726
85499132	chr16:85499132:A:AGTAT	9.43958e-10	-1.78718	-1.45978	4.11908e-09	-1.71162	-1.45346
85499147	chr16:85499147:C:T	7.01628e-09	-1.80007e-10	-1.24105	2.94302e-08	-1.80007e-10	-1.19869
85499342	chr16:85499342:A:G	9.27319e-09	-1.80007e-10	-0.962152	3.33352e-08	-1.80007e-10	-1.07409
85499459	chr16:85499459:C:T	1.00591e-09	-1.76495	-1.41844	4.0124e-09	-1.78099	-1.41033
85499527	chr16:85499527:C:T	6.22371e-09	-1.80007e-10	-1.36091	2.48587e-08	-1.80007e-10	-1.3675
85499543	chr16:85499543:T:G	4.02569e-09	-1.79658	-4.46292e-10	1.79579e-08	-1.69268	-4.46292e-10
85499591	chr16:85499591:C:T	5.61699e-09	-1.80007e-10	-1.46348	2.25875e-08	-1.80007e-10	-1.46331
85499699	chr16:85499699:C:T	1.14542e-08	-1.80007e-10	-0.750926	4.61712e-08	-1.80007e-10	-0.748353
85499818	chr16:85499818:T:C	5.59947e-09	-1.80007e-10	-1.46661	2.25237e-08	-1.80007e-10	-1.46614
85500077	chr16:85500077:A:G	5.7689e-09	-1.80007e-10	-1.4368	2.27608e-08	-1.80007e-10	-1.45567
85500136	chr16:85500136:A:G	5.64281e-09	-1.80007e-10	-1.4589	2.25109e-08	-1.80007e-10	-1.46671
85500720	chr16:85500720:A:G	1.07374e-09	-1.79077	-1.32737	4.44361e-09	-1.78619	-1.30305
85500761	chr16:85500761:A:G	4.03418e-09	-1.79448	-4.46292e-10	1.81574e-08	-1.68163	-4.46292e-10
85500829	chr16:85500829:A:G	1.37258e-08	-1.80007e-10	-0.570003	5.49602e-08	-1.80007e-10	-0.574101
85501093	chr16:85501093:C:T	3.25993e-08	-1.80007e-10	0.295012	1.35873e-07	-1.80007e-10	0.331009
85501161	chr16:85501161:C:T	1.1777e-09	-1.76452	-1.26119	4.74218e-09	-1.71381	-1.3104
85501162	chr16:85501162:A:G	1.14388e-09	-1.66198	-1.39288	3.90985e-09	-1.78276	-1.43445
85501192	chr16:85501192:C:T	1.50196e-09	-1.79925	-0.98326	6.30472e-09	-1.76863	-0.970785
85501237	chr16:85501237:C:T	1.07661e-09	-1.65445	-1.46101	3.89278e-09	-1.76023	-1.46136
85501267	chr16:85501267:G:A	6.58143e-09	-1.80007e-10	-1.30503	2.64542e-08	-1.80007e-10	-1.3053
85501437	chr16:85501437:G:T	5.63762e-09	-1.80007e-10	-1.45982	2.25489e-08	-1.80007e-10	-1.46502
85501516	chr16:85501516:T:C	5.75635e-09	-1.80007e-10	-1.43898	2.28732e-08	-1.80007e-10	-1.45074
85501652	chr16:85501652:C:T	6.78765e-09	-1.80007e-10	-1.27418	2.78451e-08	-1.80007e-10	-1.25405
85501782	chr16:85501782:A:C	5.89969e-09	-1.80007e-10	-1.41438	2.31317e-08	-1.80007e-10	-1.43951
85501785	chr16:85501785:G:T	5.85729e-09	-1.80007e-10	-1.42159	2.30174e-08	-1.80007e-10	-1.44446
85501845	chr16:85501845:C:T	6.04502e-09	-1.80007e-10	-1.39005	2.54563e-08	-1.80007e-10	-1.34375
85502027	chr16:85502027:C:G	1.08196e-09	-1.64566	-1.46485	3.82462e-09	-1.78175	-1.4575
85502277	chr16:85502277:A:G	1.10653e-08	-1.80007e-10	-0.785465	4.58107e-08	-1.80007e-10	-0.756191
85502525	chr16:85502525:T:C	9.46403e-09	-1.80007e-10	-0.941781	3.84959e-08	-1.80007e-10	-0.930159
85502774	chr16:85502774:G:A	9.62152e-09	0.535683	-1.46096	3.27932e-08	0.370278	-1.46077
85502798	chr16:85502798:C:T	4.04508e-09	-1.79178	-4.46292e-10	1.69432e-08	-1.75084	-4.46292e-10
85502856	chr16:85502856:A:T	5.60694e-09	-1.80007e-10	-1.46528	2.26011e-08	-1.80007e-10	-1.46271
85502924	chr16:85502924:C:T	6.61755e-09	-1.80007e-10	-1.29955	2.6708e-08	-1.80007e-10	-1.29575
85502944	chr16:85502944:G:A	1.84231e-09	-1.17216	-1.4061	6.44568e-09	-1.31886	-1.39844
85502952	chr16:85502952:G:A	9.39182e-09	-1.80007e-10	-0.949441	3.86172e-08	-1.80007e-10	-0.927013
85503046	chr16:85503046:G:C	4.65096e-09	-0.47817	-1.17404	2.15046e-08	-0.317247	-1.1952
85503283	chr16:85503283:G:T	8.00264e-09	-1.80007e-10	-1.10951	3.39742e-08	-1.80007e-10	-1.05511
85503376	chr16:85503376:C:G	1.43303e-09	-1.4866	-1.34288	5.21367e-09	-1.59013	-1.3393
85503399	chr16:85503399:C:G	6.39643e-09	-0.683139	-0.6504	2.88838e-08	-0.529697	-0.687731
85503544	chr16:85503544:T:A	5.8813e-09	-1.80007e-10	-1.4175	2.40225e-08	-1.80007e-10	-1.40172
85503657	chr16:85503657:C:T	5.90388e-09	-1.80007e-10	-1.41367	2.41321e-08	-1.80007e-10	-1.39717
85503704	chr16:85503704:A:G	5.56364e-09	-0.737675	-0.735352	2.56798e-08	-0.566795	-0.76821
85503815	chr16:85503815:A:G	5.16969e-09	-0.762309	-0.784157	2.36747e-08	-0.597438	-0.818865
85504044	chr16:85504044:C:T	1.38043e-07	2.72198	-0.983689	5.25696e-07	2.7084	-1.02439
85504473	chr16:85504473:C:T	2.02754e-07	2.12272	-4.46292e-10	2.67344e-06	3.31041	-4.46292e-10
85504611	chr16:85504611:A:G	1.74205e-09	-1.30983	-1.32439	1.11198e-08	-0.836336	-1.33565
85504945	chr16:85504945:T:C	8.13466e-09	-1.80007e-10	-1.09315	3.33472e-08	-1.80007e-10	-1.07374
85505192	chr16:85505192:T:C	2.19349e-09	-1.55581	-0.847973	9.29455e-09	-1.47744	-0.873842
85505220	chr16:85505220:G:C	8.44926e-09	-1.80007e-10	-1.0552	3.46248e-08	-1.80007e-10	-1.03614
85505895	chr16:85505895:C:T	9.97688e-10	-1.79327	-1.39833	4.11199e-09	-1.78281	-1.38399
85506042	chr16:85506042:G:A	7.97002e-09	-1.80007e-10	-1.11359	3.26672e-08	-1.80007e-10	-1.09434
85506303	chr16:85506303:A:G	5.30821e-09	-1.52002	-4.46292e-10	3.17266e-08	-1.12356	-4.46292e-10
85506332	chr16:85506332:C:T	4.59945e-09	-1.66334	-4.46292e-10	1.82217e-08	-1.6781	-4.46292e-10
85506447	chr16:85506447:G:T	8.77758e-09	-1.80007e-10	-1.01708	3.60266e-08	-1.80007e-10	-0.996453
85506581	chr16:85506581:G:T	1.02774e-08	-1.80007e-10	-0.859328	4.23049e-08	-1.80007e-10	-0.835808
85506740	chr16:85506740:C:CATTG	1.07978e-09	-1.69462	-1.4179	4.12375e-09	-1.74969	-1.41426
85506803	chr16:85506803:A:G	5.93394e-09	-1.80007e-10	-1.40859	2.39642e-08	-1.80007e-10	-1.40415
85507496	chr16:85507496:A:G	1.48621e-09	-1.32673	-1.46632	8.66098e-09	-0.954933	-1.46695
85507778	chr16:85507778:C:T	1.46727e-09	-1.65107	-1.15481	6.58378e-09	-1.55309	-1.14301
85508109	chr16:85508109:A:C	2.35522e-09	-1.3645	-0.968145	8.21894e-09	-1.53636	-0.937909
85508124	chr16:85508124:C:T	4.32328e-09	-1.4773	-0.247964	1.47699e-08	-1.62279	-0.265334
85508389	chr16:85508389:T:G	6.47064e-09	-1.80007e-10	-1.322	2.48573e-08	-1.80007e-10	-1.36756
85508722	chr16:85508722:T:C	1.35601e-09	-1.59723	-1.2875	7.50938e-09	-1.28239	-1.28216
85508836	chr16:85508836:T:C	6.48601e-09	-1.80007e-10	-1.31963	2.65061e-08	-1.80007e-10	-1.30333
85508994	chr16:85508994:T:G	5.95963e-09	-1.80007e-10	-1.40427	2.41077e-08	-1.80007e-10	-1.39818
85509027	chr16:85509027:A:G	6.0113e-09	-1.80007e-10	-1.39564	2.42603e-08	-1.80007e-10	-1.39187
85509093	chr16:85509093:T:C	5.9005e-09	-1.80007e-10	-1.41424	2.33932e-08	-1.80007e-10	-1.42826
85509479	chr16:85509479:C:T	1.51289e-08	-0.943428	0.470752	3.31152e-08	-1.50124	0.420522
85509825	chr16:85509825:GGAA:G	5.79354e-09	-1.80007e-10	-1.43254	2.30713e-08	-1.80007e-10	-1.44212
85510225	chr16:85510225:G:C	1.10981e-09	-1.78982	-1.29527	4.54125e-09	-1.79918	-1.26833
85510372	chr16:85510372:G:A	5.60037e-09	-1.80007e-10	-1.46645	2.24966e-08	-1.80007e-10	-1.46735
85510574	chr16:85510574:G:C	3.75706e-08	-1.80007e-10	0.436943	1.79393e-07	-1.80007e-10	0.60887
85510629	chr16:85510629:G:A	2.98709e-09	-1.21207	-0.88291	2.8928e-08	-0.426776	-0.789124
85510680	chr16:85510680:C:G	8.32813e-09	-1.80007e-10	-1.06964	3.49982e-08	-1.80007e-10	-1.02541
85510764	chr16:85510764:G:A	7.72815e-09	-1.80007e-10	-1.14441	3.00813e-08	-1.80007e-10	-1.17681
85511070	chr16:85511070:A:G	5.82472e-09	-1.80007e-10	-1.42717	2.35064e-08	-1.80007e-10	-1.42344
85511157	chr16:85511157:G:A	5.63212e-09	-1.80007e-10	-1.46079	2.25207e-08	-1.80007e-10	-1.46628
85511256	chr16:85511256:G:T	5.61492e-09	-1.80007e-10	-1.46385	2.24989e-08	-1.80007e-10	-1.46724
85511713	chr16:85511713:G:A	3.84894e-08	-1.80007e-10	0.461102	1.84495e-07	-1.80007e-10	0.636915
85512011	chr16:85512011:C:T	1.82074e-09	-1.32614	-1.2639	1.88795e-08	-0.476238	-1.1664
85512035	chr16:85512035:G:A	1.20669e-08	-1.80007e-10	-0.698815	4.3377e-08	-1.80007e-10	-0.81078
85512053	chr16:85512053:G:A	6.07834e-09	-1.80007e-10	-1.38455	2.44749e-08	-1.80007e-10	-1.38306
85512187	chr16:85512187:G:T	1.36933e-09	-1.79472	-1.08023	5.66908e-09	-1.79747	-1.04821
85512693	chr16:85512693:C:T	6.13483e-09	-1.80007e-10	-1.3753	2.465e-08	-1.80007e-10	-1.37593
85512984	chr16:85512984:C:T	7.88224e-09	-1.80007e-10	-1.12467	3.07136e-08	-1.80007e-10	-1.15601
85513078	chr16:85513078:G:A	1.1313e-09	-1.79918	-1.26673	4.52253e-09	-1.78524	-1.28639
85513261	chr16:85513261:G:A	7.95342e-09	-1.80007e-10	-1.11568	3.35391e-08	-1.80007e-10	-1.068
85513328	chr16:85513328:C:T	6.11161e-09	-1.80007e-10	-1.37909	2.51265e-08	-1.80007e-10	-1.35679
85513367	chr16:85513367:A:G	5.70051e-09	-1.80007e-10	-1.44872	2.26414e-08	-1.80007e-10	-1.46093
85513494	chr16:85513494:C:T	5.63506e-09	-1.80007e-10	-1.46027	2.27945e-08	-1.80007e-10	-1.45419
85513499	chr16:85513499:A:T	2.30864e-09	-1.5669	-0.785727	8.30696e-09	-1.79927	-0.664348
85513501	chr16:85513501:G:A	1.21544e-08	-1.80007e-10	-0.691589	5.18791e-08	-1.80007e-10	-0.631793
85513698	chr16:85513698:C:A	3.70527e-08	-1.80007e-10	0.42306	1.77857e-07	-1.80007e-10	0.600269
85513741	chr16:85513741:C:T	9.56913e-10	-1.78082	-1.45251	5.04676e-09	-1.52334	-1.43863
85514108	chr16:85514108:C:G	7.46202e-09	-1.80007e-10	-1.17945	2.78781e-08	-1.80007e-10	-1.25287
85514180	chr16:85514180:TC:T	1.40571e-08	-1.80007e-10	-0.546151	5.40957e-08	-1.80007e-10	-0.589956
85514209	chr16:85514209:G:GTCTCCCC	9.56654e-10	-1.77375	-1.45985	4.50615e-09	-1.61535	-1.45991
85514291	chr16:85514291:A:G	1.43888e-09	-1.59974	-1.22568	8.78087e-09	-1.22118	-1.18696
85514457	chr16:85514457:G:A	8.93927e-09	0.182148	-1.18097	3.2705e-08	0.0472345	-1.14042
85514479	chr16:85514479:G:T	6.16849e-09	-1.80007e-10	-1.36983	2.50473e-08	-1.80007e-10	-1.35994
85514578	chr16:85514578:G:A	3.62724e-09	-0.81908	-1.08173	1.62096e-08	-0.748796	-1.04631
85514726	chr16:85514726:G:A	5.3788e-09	-1.42291	-0.0839077	4.64382e-08	-0.733052	-0.00953621
85514819	chr16:85514819:T:C	1.26971e-08	-1.80007e-10	-0.647903	4.8536e-08	-1.80007e-10	-0.698404
85514926	chr16:85514926:T:G	8.01156e-09	-1.80007e-10	-1.10839	3.1322e-08	-1.80007e-10	-1.13639
85515045	chr16:85515045:A:G	5.60761e-09	-1.80007e-10	-1.46516	2.26959e-08	-1.80007e-10	-1.45853
85515320	chr16:85515320:A:G	7.25191e-09	-1.80007e-10	-1.20801	2.69985e-08	-1.80007e-10	-1.28493
85515576	chr16:85515576:C:T	5.64673e-09	-1.80007e-10	-1.4582	2.30115e-08	-1.80007e-10	-1.44472
85515638	chr16:85515638:G:A	4.21074e-08	-1.80007e-10	0.550943	1.90517e-07	-1.80007e-10	0.669031
85515726	chr16:85515726:T:C	5.48857e-09	-1.10767	-0.378941	1.64665e-08	-1.3214	-0.457982
85515905	chr16:85515905:T:C	5.6164e-09	-1.80007e-10	-1.46359	2.27794e-08	-1.80007e-10	-1.45485
85516821	chr16:85516821:G:A	5.7595e-09	-1.80007e-10	-1.43843	2.29669e-08	-1.80007e-10	-1.44666
85516827	chr16:85516827:T:C	7.20417e-09	-1.80007e-10	-1.21462	2.86804e-08	-1.80007e-10	-1.2245
85516998	chr16:85516998:C:T	5.72257e-09	-1.80007e-10	-1.44486	2.31438e-08	-1.80007e-10	-1.43898
85517063	chr16:85517063:C:T	1.7519e-09	-1.1785	-1.45008	4.69621e-09	-1.58111	-1.45284
85517097	chr16:85517097:A:G	1.09191e-08	-1.80007e-10	-0.798764	4.38087e-08	-1.80007e-10	-0.800878
85517460	chr16:85517460:G:C	1.19788e-09	-1.55805	-1.45067	6.96646e-09	-1.21145	-1.42815
85517463	chr16:85517463:C:T	1.36626e-09	-1.67668	-1.20052	8.7281e-09	-1.26788	-1.14628
85517606	chr16:85517606:C:CAG	1.1566e-09	-1.59305	-1.45075	6.7113e-09	-1.24284	-1.43408
85517930	chr16:85517930:G:A	1.62396e-08	-1.48882	1.08699	6.77937e-08	-1.47334	1.1091
85518027	chr16:85518027:G:A	8.80571e-09	-1.80007e-10	-1.01388	3.36358e-08	-1.80007e-10	-1.06512
85518070	chr16:85518070:C:T	1.92086e-09	-1.69924	-0.837268	8.4596e-09	-1.45596	-0.989451
85518076	chr16:85518076:G:A	5.60045e-09	-1.80007e-10	-1.46643	2.26796e-08	-1.80007e-10	-1.45924
85518174	chr16:85518174:G:T	5.51915e-09	-0.941118	-0.539939	2.05175e-08	-0.937337	-0.622095
85518231	chr16:85518231:G:A	5.59592e-09	-1.80007e-10	-1.46724	2.25174e-08	-1.80007e-10	-1.46642
85518476	chr16:85518476:C:G	2.99582e-09	-1.67092	-0.421136	1.09891e-08	-1.65748	-0.52633
85518511	chr16:85518511:C:T	1.1212e-09	-1.62385	-1.45103	4.53556e-09	-1.61104	-1.45772
85518556	chr16:85518556:T:C	1.29158e-09	-1.61447	-1.31894	4.90626e-09	-1.66217	-1.32803
85518772	chr16:85518772:A:G	1.47117e-09	-1.55959	-1.24363	5.53947e-09	-1.61361	-1.2552
85518825	chr16:85518825:G:A	1.50172e-09	-1.33052	-1.45215	4.28834e-09	-1.66387	-1.46094
85518983	chr16:85518983:C:G	1.31672e-09	-1.66822	-1.24591	4.8931e-09	-1.71032	-1.28256
85519796	chr16:85519796:A:G	6.28792e-09	-1.80007e-10	-1.35065	2.50236e-08	-1.80007e-10	-1.36089
85519839	chr16:85519839:T:G	1.98798e-08	-1.80007e-10	-0.199574	7.95879e-08	-1.80007e-10	-0.203847
85520104	chr16:85520104:T:C	6.46965e-09	-1.80007e-10	-1.32216	2.51028e-08	-1.80007e-10	-1.35773
85520137	chr16:85520137:T:C	9.20757e-09	-1.80007e-10	-0.969254	3.7171e-08	-1.80007e-10	-0.96518
85520233	chr16:85520233:G:A	1.25121e-09	-1.60267	-1.3625	5.80928e-09	-1.47174	-1.34952
85520257	chr16:85520257:C:T	2.31896e-08	-1.61173	1.56615	1.08406e-07	-1.49433	1.5995
85520335	chr16:85520335:G:GAAT	2.43642e-08	-1.60538	1.60922	1.14872e-07	-1.48087	1.64398
85520345	chr16:85520345:C:T	2.43643e-08	-1.60538	1.60922	1.14875e-07	-1.48085	1.64398
85520361	chr16:85520361:TGG:T	2.45116e-08	-1.60718	1.61704	1.15506e-07	-1.48321	1.65183
85520364	chr16:85520364:A:C	2.21833e-08	-1.60486	1.51492	1.04546e-07	-1.47999	1.54891
85520375	chr16:85520375:C:T	2.43637e-08	-1.6054	1.60922	1.14872e-07	-1.48087	1.64398
85520392	chr16:85520392:G:A	2.40186e-08	-1.60755	1.5971	1.13154e-07	-1.48362	1.63166
85520459	chr16:85520459:G:T	1.60372e-08	-1.59618	1.18181	7.58205e-08	-1.46905	1.21671
85520627	chr16:85520627:T:A	6.71176e-09	-1.80007e-10	-1.28542	2.77675e-08	-1.80007e-10	-1.25684
85520637	chr16:85520637:G:T	1.8182e-08	-1.62438	1.33553	8.50288e-08	-1.50313	1.36541
85520666	chr16:85520666:A:G	1.7733e-08	-1.59079	1.27694	8.35918e-08	-1.46025	1.30548
85520714	chr16:85520714:C:T	4.75358e-09	-1.69042	0.0600396	2.13421e-08	-1.60289	0.0828619
85520867	chr16:85520867:G:T	8.97093e-09	-1.60606	0.610765	4.11885e-08	-1.49805	0.635501
85520908	chr16:85520908:C:T	6.48721e-09	-1.80007e-10	-1.31945	2.61443e-08	-1.80007e-10	-1.31708
85521084	chr16:85521084:A:G	4.16489e-09	-1.76259	-4.46292e-10	1.61654e-08	-1.79784	-4.46292e-10
85521168	chr16:85521168:C:T	4.82718e-08	-1.09957	1.78714	2.59791e-07	-0.868361	1.84753
85521255	chr16:85521255:A:G	5.60319e-09	-1.80007e-10	-1.46594	2.25134e-08	-1.80007e-10	-1.4666
85521489	chr16:85521489:A:G	2.58524e-08	-1.1472	1.21032	1.31022e-07	-0.932896	1.22755
85521674	chr16:85521674:T:C	2.41858e-09	-1.58853	-0.717568	1.21599e-08	-1.46821	-0.61436
85522226	chr16:85522226:G:A	6.13011e-09	-0.671873	-0.704194	2.69173e-08	-0.633831	-0.654108
85522245	chr16:85522245:A:C	1.75368e-08	0.978309	-1.30329	5.7717e-08	0.789183	-1.31434
85522662	chr16:85522662:T:C	5.61043e-09	-1.80007e-10	-1.46465	2.25e-08	-1.80007e-10	-1.4672
85523295	chr16:85523295:C:T	1.91636e-08	-1.80007e-10	-0.236267	7.35725e-08	-1.80007e-10	-0.282438
85524058	chr16:85524058:A:C	5.63463e-09	-1.80007e-10	-1.46035	2.25357e-08	-1.80007e-10	-1.46561
85524586	chr16:85524586:C:T	1.18814e-08	-0.714305	-4.46292e-10	1.48951e-07	0.42291	-4.46292e-10
85524600	chr16:85524600:C:T	5.59675e-09	-1.80007e-10	-1.46709	2.24957e-08	-1.80007e-10	-1.46738
85524626	chr16:85524626:C:T	1.39637e-08	-1.80007e-10	-0.552822	5.52784e-08	-1.80007e-10	-0.568328
85525028	chr16:85525028:A:C	1.03185e-08	-1.80007e-10	-0.855342	4.07233e-08	-1.80007e-10	-0.873909
85525057	chr16:85525057:G:A	7.54611e-09	-1.80007e-10	-1.16825	3.13438e-08	-1.80007e-10	-1.13569
85525168	chr16:85525168:G:A	5.59839e-09	-1.80007e-10	-1.4668	2.24961e-08	-1.80007e-10	-1.46737
85525243	chr16:85525243:T:C	1.21918e-08	-0.42131	-0.267208	1.68019e-08	-1.36812	-0.391105
85525284	chr16:85525284:G:T	1.72948e-09	-1.18416	-1.45729	5.67631e-09	-1.38179	-1.46261
85525480	chr16:85525480:G:A	1.47244e-08	-1.80007e-10	-0.499772	6.7841e-08	-1.80007e-10	-0.363543
85525586	chr16:85525586:G:A	5.62562e-09	-1.80007e-10	-1.46195	2.25651e-08	-1.80007e-10	-1.4643
85525603	chr16:85525603:C:T	7.58084e-09	-1.80007e-10	-1.16366	3.07058e-08	-1.80007e-10	-1.15626
85525651	chr16:85525651:G:A	5.61983e-09	-1.80007e-10	-1.46298	2.25415e-08	-1.80007e-10	-1.46535
85526023	chr16:85526023:T:G	8.17535e-09	-1.80007e-10	-1.08816	3.11227e-08	-1.80007e-10	-1.14277
85526145	chr16:85526145:G:A	1.06675e-08	-1.80007e-10	-0.822075	4.18249e-08	-1.80007e-10	-0.847219
85526320	chr16:85526320:C:T	5.14631e-09	-1.551	-4.46292e-10	1.92642e-08	-1.62246	-4.46292e-10
85526372	chr16:85526372:G:A	1.08784e-08	-1.80007e-10	-0.802498	4.27849e-08	-1.80007e-10	-0.824524
85526386	chr16:85526386:C:T	6.46954e-09	-1.80007e-10	-1.32217	2.65593e-08	-1.80007e-10	-1.30133
85526506	chr16:85526506:A:G	9.88235e-10	-1.74669	-1.45442	5.05155e-09	-1.51731	-1.4437
85526516	chr16:85526516:G:A	1.14239e-08	-1.80007e-10	-0.753572	5.21313e-08	-1.80007e-10	-0.626943
85526570	chr16:85526570:G:C	5.66817e-09	-1.80007e-10	-1.45441	2.26528e-08	-1.80007e-10	-1.46043
85527225	chr16:85527225:C:T	6.26797e-09	-1.80007e-10	-1.35383	2.5098e-08	-1.80007e-10	-1.35792
85527447	chr16:85527447:A:G	1.65233e-09	-1.24038	-1.44671	5.2115e-09	-1.49136	-1.43848
85527747	chr16:85527747:C:T	2.41129e-09	-1.30256	-1.00656	7.03858e-09	-1.60445	-1.02486
85527794	chr16:85527794:A:G	3.16506e-08	0.265479	-4.46292e-10	7.98045e-08	-0.201129	-4.46292e-10
85527825	chr16:85527825:T:C	5.83714e-09	-1.80007e-10	-1.42504	2.34621e-08	-1.80007e-10	-1.42532
85528579	chr16:85528579:C:G	7.50386e-09	-1.80007e-10	-1.17386	2.85032e-08	-1.80007e-10	-1.23069
85528762	chr16:85528762:C:T	5.6262e-09	-1.80007e-10	-1.46185	2.28031e-08	-1.80007e-10	-1.45381
85528774	chr16:85528774:G:T	1.06637e-09	-1.79566	-1.32936	4.20613e-09	-1.76314	-1.38102
85529721	chr16:85529721:G:A	5.59681e-09	-1.80007e-10	-1.46708	2.25189e-08	-1.80007e-10	-1.46636
85529734	chr16:85529734:C:T	5.59588e-09	-1.80007e-10	-1.46725	2.25273e-08	-1.80007e-10	-1.46598
85529785	chr16:85529785:A:G	2.00033e-09	-1.5899	-0.906066	7.27162e-09	-1.69943	-0.897303
85529958	chr16:85529958:A:G	4.19936e-09	-0.494255	-1.26009	1.2397e-08	-0.794561	-1.2687
85530086	chr16:85530086:T:G	1.92743e-09	-1.57047	-0.962626	7.43859e-09	-1.59859	-0.975441
85530154	chr16:85530154:G:A	5.95752e-09	-1.80007e-10	-1.40463	2.44003e-08	-1.80007e-10	-1.38611
85530347	chr16:85530347:C:G	4.51641e-09	-1.68156	-4.46292e-10	1.69158e-08	-1.75246	-4.46292e-10
85530593	chr16:85530593:G:A	5.63696e-09	-1.80007e-10	-1.45994	2.25262e-08	-1.80007e-10	-1.46603
85530690	chr16:85530690:G:A	1.00781e-09	-1.71564	-1.46586	4.25915e-09	-1.66889	-1.46275
85530709	chr16:85530709:C:T	9.70439e-09	-1.80007e-10	-0.916701	3.88429e-08	-1.80007e-10	-0.921185
85530906	chr16:85530906:C:T	1.02767e-08	-1.80007e-10	-0.859405	4.16541e-08	-1.80007e-10	-0.85131
85530967	chr16:85530967:T:G	3.64197e-09	-0.623517	-1.27324	1.07346e-08	-0.937704	-1.26954
85531481	chr16:85531481:C:G	1.16255e-09	-1.63571	-1.40295	4.41309e-09	-1.71007	-1.38606
85531619	chr16:85531619:G:A	1.13051e-09	-1.70941	-1.3572	4.39778e-09	-1.76294	-1.33667
85532109	chr16:85532109:A:G	4.88146e-09	-1.60384	-4.46292e-10	1.83163e-08	-1.67292	-4.46292e-10
85532329	chr16:85532329:T:C	2.25124e-09	-1.70363	-0.674171	9.0725e-09	-1.66656	-0.708905
85532535	chr16:85532535:C:T	6.62438e-09	-1.80007e-10	-1.29852	2.75273e-08	-1.80007e-10	-1.26553
85532947	chr16:85532947:T:C	5.74268e-09	-1.80007e-10	-1.44135	2.32891e-08	-1.80007e-10	-1.43272
85532983	chr16:85532983:G:A	1.27168e-09	-1.79917	-1.14977	4.92146e-09	-1.79779	-1.18932
85533049	chr16:85533049:A:C	4.3267e-09	-0.424963	-1.29951	1.264e-08	-0.740049	-1.30379
85533139	chr16:85533139:G:A	5.64533e-09	-1.80007e-10	-1.45845	2.29172e-08	-1.80007e-10	-1.44882
85533187	chr16:85533187:G:A	6.14778e-09	-1.37319	-4.46292e-10	1.78973e-08	-1.69606	-4.46292e-10
85533231	chr16:85533231:G:A	9.55104e-10	-1.77246	-1.46276	3.78969e-09	-1.79209	-1.45634
85533432	chr16:85533432:AAAAC:A	2.11977e-09	-1.79282	-0.645152	7.80638e-09	-1.79486	-0.730913
85533548	chr16:85533548:A:C	7.31453e-09	-1.80007e-10	-1.19942	2.9409e-08	-1.80007e-10	-1.19941
85533550	chr16:85533550:G:A	4.51773e-09	-0.4474	-1.23387	1.31386e-08	-0.786721	-1.21844
85533726	chr16:85533726:G:A	1.93948e-09	-1.61287	-0.913986	7.56688e-09	-1.62853	-0.928402
85533801	chr16:85533801:G:T	6.16278e-09	-1.80007e-10	-1.37075	2.48605e-08	-1.80007e-10	-1.36743
85533905	chr16:85533905:T:G	4.24968e-09	-0.457706	-1.28473	1.27979e-08	-0.750825	-1.2806
85534345	chr16:85534345:C:T	6.33418e-09	-1.80007e-10	-1.34332	2.59846e-08	-1.80007e-10	-1.3232
85534350	chr16:85534350:G:C	6.00015e-09	-1.80007e-10	-1.3975	2.42366e-08	-1.80007e-10	-1.39284
85534367	chr16:85534367:C:T	7.71919e-09	-1.80007e-10	-1.14557	3.02279e-08	-1.80007e-10	-1.17194
85534383	chr16:85534383:A:G	6.89667e-09	-1.80007e-10	-1.25824	2.7807e-08	-1.80007e-10	-1.25542
85534571	chr16:85534571:A:T	4.21388e-09	-1.7509	-4.46292e-10	1.76451e-08	-1.71025	-4.46292e-10
85534704	chr16:85534704:G:A	1.05607e-09	-1.79242	-1.3423	4.24961e-09	-1.79654	-1.33735
85535083	chr16:85535083:C:CA	8.53633e-09	-1.80007e-10	-1.04495	3.42073e-08	-1.80007e-10	-1.04827
85535198	chr16:85535198:G:A	2.71166e-09	-0.732206	-1.45951	8.63495e-09	-0.957678	-1.46721
85535329	chr16:85535329:C:T	5.92709e-09	-1.80007e-10	-1.40975	2.36873e-08	-1.80007e-10	-1.41577
85535648	chr16:85535648:G:A	5.87391e-09	-1.80007e-10	-1.41876	2.29428e-08	-1.80007e-10	-1.44771
85535948	chr16:85535948:C:A	6.43814e-09	-1.80007e-10	-1.32704	2.47256e-08	-1.80007e-10	-1.37287
85535966	chr16:85535966:T:C	4.65213e-09	-1.06187	-0.590088	1.36426e-08	-1.31677	-0.65074
85536073	chr16:85536073:G:A	5.63452e-09	-1.80007e-10	-1.46037	2.24966e-08	-1.80007e-10	-1.46735
85536242	chr16:85536242:C:T	5.61452e-09	-1.80007e-10	-1.46392	2.27204e-08	-1.80007e-10	-1.45745
85536638	chr16:85536638:G:A	9.96276e-10	-1.72568	-1.46733	3.95109e-09	-1.73934	-1.46738
85536648	chr16:85536648:T:C	5.61244e-09	-1.80007e-10	-1.46429	2.28693e-08	-1.80007e-10	-1.45091
85536738	chr16:85536738:C:T	1.05636e-09	-1.74964	-1.3848	4.21186e-09	-1.75907	-1.38374
85536782	chr16:85536782:C:T	1.09968e-09	-1.74277	-1.35149	4.38212e-09	-1.75295	-1.35022
85537261	chr16:85537261:T:C	5.59522e-09	-1.80007e-10	-1.46737	2.25321e-08	-1.80007e-10	-1.46577
85537683	chr16:85537683:G:A	1.17977e-08	-1.80007e-10	-0.721376	4.54543e-08	-1.80007e-10	-0.764003
85537855	chr16:85537855:C:T	5.94287e-09	-1.80007e-10	-1.40709	2.35341e-08	-1.80007e-10	-1.42226
85538011	chr16:85538011:G:T	1.04411e-09	-1.6842	-1.46192	4.20517e-09	-1.68443	-1.45996
85538326	chr16:85538326:G:A	9.4973e-09	-1.80007e-10	-0.938272	3.80214e-08	-1.80007e-10	-0.942561
85538515	chr16:85538515:C:T	1.56414e-09	-1.79212	-0.949824	6.1891e-09	-1.78506	-0.972863
85538534	chr16:85538534:C:T	1.50279e-09	-1.79912	-0.982838	5.92198e-09	-1.79682	-1.00522
85538570	chr16:85538570:G:A	2.57609e-09	-1.59994	-0.643064	9.55596e-09	-1.68255	-0.64099
85538784	chr16:85538784:C:G	5.83063e-09	-1.80007e-10	-1.42615	2.29678e-08	-1.80007e-10	-1.44662
85538805	chr16:85538805:G:A	3.61726e-09	-1.73047	-0.173097	1.42357e-08	-1.74712	-0.177841
85538871	chr16:85538871:C:T	5.73541e-09	-1.80007e-10	-1.44262	2.3772e-08	-1.80007e-10	-1.4122
85539207	chr16:85539207:A:G	4.08847e-09	-1.78111	-4.46292e-10	1.63276e-08	-1.78785	-4.46292e-10
85539482	chr16:85539482:A:G	2.51905e-08	-1.80007e-10	0.0371877	1.00747e-07	-1.80007e-10	0.0319065
85539608	chr16:85539608:T:G	1.05825e-08	-1.80007e-10	-0.830078	4.09318e-08	-1.80007e-10	-0.868802
85539622	chr16:85539622:G:A	1.08573e-09	-1.72334	-1.38368	4.81321e-09	-1.65378	-1.35557
85539706	chr16:85539706:G:A	9.28333e-09	-1.80007e-10	-0.961059	3.58802e-08	-1.80007e-10	-1.00052
85539990	chr16:85539990:G:C	4.16623e-09	-1.76227	-4.46292e-10	1.7544e-08	-1.716	-4.46292e-10
85540233	chr16:85540233:C:T	6.96119e-09	-1.80007e-10	-1.24893	2.81654e-08	-1.80007e-10	-1.24261
85540429	chr16:85540429:C:T	9.12519e-09	-1.80007e-10	-0.97824	3.52741e-08	-1.80007e-10	-1.01756
85540610	chr16:85540610:C:T	1.23497e-09	-1.78968	-1.18856	5.26076e-09	-1.74298	-1.17745
85540861	chr16:85540861:T:C	9.41971e-10	-1.79134	-1.45772	3.75209e-09	-1.79911	-1.45929
85540922	chr16:85540922:T:A	1.20389e-09	-1.7846	-1.21912	4.70846e-09	-1.79286	-1.23849
85541108	chr16:85541108:G:A	4.05143e-09	-1.79021	-4.46292e-10	2.63192e-08	-1.31041	-4.46292e-10
85541388	chr16:85541388:G:A	9.85125e-09	-1.80007e-10	-0.901681	3.83572e-08	-1.80007e-10	-0.933766
85541447	chr16:85541447:T:C	9.90539e-10	-1.79635	-1.40243	3.98031e-09	-1.78845	-1.4109
85541679	chr16:85541679:G:A	4.04284e-09	-1.79233	-4.46292e-10	3.1008e-08	-1.14647	-4.46292e-10
85542112	chr16:85542112:GT:G	1.06759e-09	-1.78641	-1.33746	4.19742e-09	-1.79335	-1.35289
85542547	chr16:85542547:G:A	9.3666e-09	-1.80007e-10	-0.952129	3.63479e-08	-1.80007e-10	-0.987572
85543318	chr16:85543318:T:C	6.44999e-09	-1.80007e-10	-1.3252	2.73569e-08	-1.80007e-10	-1.27174
85543486	chr16:85543486:C:T	1.01182e-09	-1.71023	-1.4673	3.73903e-09	-1.79869	-1.46319
85543833	chr16:85543833:A:ATC	9.75434e-10	-1.79655	-1.4176	4.19042e-09	-1.71002	-1.43788
85544054	chr16:85544054:C:T	4.23555e-09	-1.74577	-4.46292e-10	1.7154e-08	-1.73848	-4.46292e-10
85544126	chr16:85544126:C:T	7.51719e-09	-1.80007e-10	-1.17209	2.95964e-08	-1.80007e-10	-1.19306
85544195	chr16:85544195:G:A	7.05293e-09	-1.80007e-10	-1.23584	2.7097e-08	-1.80007e-10	-1.28129
85544237	chr16:85544237:G:A	8.12167e-09	-1.80007e-10	-1.09474	3.25034e-08	-1.80007e-10	-1.09936
85544379	chr16:85544379:T:G	6.56181e-09	-1.80007e-10	-1.30801	2.61826e-08	-1.80007e-10	-1.31561
85544422	chr16:85544422:C:T	1.24649e-09	-1.79832	-1.17064	5.07948e-09	-1.75976	-1.19574
85544462	chr16:85544462:G:C	2.42573e-09	-1.76819	-0.534957	1.06106e-08	-1.60364	-0.61522
85544634	chr16:85544634:T:C	1.33249e-09	-1.56697	-1.33526	7.92937e-09	-1.13523	-1.3749
85544718	chr16:85544718:AC:A	1.24351e-08	-1.80007e-10	-0.668754	5.02996e-08	-1.80007e-10	-0.662713
85544810	chr16:85544810:C:T	6.64213e-09	-1.80007e-10	-1.29585	2.69353e-08	-1.80007e-10	-1.28727
85544879	chr16:85544879:C:T	9.42541e-10	-1.79917	-1.44928	3.95002e-09	-1.75309	-1.45389
85545001	chr16:85545001:C:T	6.99652e-09	-1.80007e-10	-1.24387	2.82731e-08	-1.80007e-10	-1.2388
85545014	chr16:85545014:C:T	9.44968e-10	-1.79654	-1.44935	3.88245e-09	-1.79924	-1.425
85545076	chr16:85545076:C:A	5.68096e-09	-1.80007e-10	-1.45216	2.28394e-08	-1.80007e-10	-1.45222
85545125	chr16:85545125:G:A	1.09125e-08	-1.80007e-10	-0.799367	5.017e-08	-1.80007e-10	-0.665293
85545460	chr16:85545460:A:G	7.56313e-09	-1.80007e-10	-1.16599	3.02775e-08	-1.80007e-10	-1.17031
85545776	chr16:85545776:G:T	1.87367e-09	-1.7974	-0.76398	7.4448e-09	-1.79696	-0.776232
85545986	chr16:85545986:T:C	6.14656e-09	-1.80007e-10	-1.37339	2.4908e-08	-1.80007e-10	-1.36552
85546077	chr16:85546077:G:A	4.06567e-09	-1.7867	-4.46292e-10	1.798e-08	-1.69145	-4.46292e-10
85546275	chr16:85546275:G:A	1.29114e-08	-1.80007e-10	-0.631172	6.07759e-08	-1.80007e-10	-0.473516
85547149	chr16:85547149:G:A	1.02661e-09	-1.79823	-1.36478	4.37733e-09	-1.74476	-1.35951
85547257	chr16:85547257:AC:A	4.18366e-09	-1.75809	-4.46292e-10	3.9381e-08	-0.907427	-4.46292e-10
85547441	chr16:85547441:A:G	1.0074e-09	-1.79914	-1.38277	4.04695e-09	-1.76841	-1.41434
85547690	chr16:85547690:G:A	5.94323e-09	-1.80007e-10	-1.40703	2.40044e-08	-1.80007e-10	-1.40247
85547953	chr16:85547953:C:T	5.92655e-09	-1.80007e-10	-1.40984	2.32201e-08	-1.80007e-10	-1.43569
85547999	chr16:85547999:G:A	1.08581e-08	-1.80007e-10	-0.804372	4.59393e-08	-1.80007e-10	-0.753389
85548479	chr16:85548479:T:A	2.14751e-09	-0.972321	-1.45265	2.45288e-08	0.074386	-1.45525
85548821	chr16:85548821:C:G	5.64921e-09	-1.80007e-10	-1.45776	2.25135e-08	-1.80007e-10	-1.46659
85548962	chr16:85548962:A:G	1.16265e-09	-1.57652	-1.46206	4.36177e-09	-1.64421	-1.46362
85549326	chr16:85549326:G:A	1.49191e-09	-1.79655	-0.992676	5.88189e-09	-1.74515	-1.06368
85549793	chr16:85549793:T:C	1.29178e-09	-1.55582	-1.37744	4.76606e-09	-1.62846	-1.39073
85549817	chr16:85549817:C:T	1.06554e-09	-1.79592	-1.32988	4.41825e-09	-1.77064	-1.32433
85549967	chr16:85549967:A:C	5.92306e-09	-1.80007e-10	-1.41043	2.333e-08	-1.80007e-10	-1.43097
85550150	chr16:85550150:A:G	6.5757e-09	-1.80007e-10	-1.3059	2.65207e-08	-1.80007e-10	-1.30278
85550174	chr16:85550174:G:C	6.2893e-09	-1.80007e-10	-1.35043	2.5413e-08	-1.80007e-10	-1.34545
85550581	chr16:85550581:G:A	3.18656e-09	-1.74145	-0.288891	1.18645e-08	-1.79811	-0.309053
85551591	chr16:85551591:G:A	1.63809e-09	-1.78944	-0.906309	7.25692e-09	-1.71164	-0.887118
85552580	chr16:85552580:T:C	1.30189e-09	-1.78969	-1.13578	4.98439e-09	-1.79832	-1.17608
85552589	chr16:85552589:C:A	4.7505e-09	-1.79912	0.168085	2.41366e-08	-1.53957	0.142592
85552631	chr16:85552631:C:A	1.49422e-08	-1.80007e-10	-0.485091	7.13556e-08	-1.80007e-10	-0.313034
85552659	chr16:85552659:A:G	6.08787e-09	-1.80007e-10	-1.38298	2.36423e-08	-1.80007e-10	-1.41767
85553870	chr16:85553870:G:A	4.0492e-09	-1.79076	-4.46292e-10	1.66055e-08	-1.77097	-4.46292e-10
85553880	chr16:85553880:G:A	1.26566e-08	-1.80007e-10	-0.651102	5.96513e-08	-1.80007e-10	-0.492194
85554619	chr16:85554619:G:T	4.53941e-09	-1.67648	-4.46292e-10	3.15803e-08	-1.12818	-4.46292e-10
85554649	chr16:85554649:T:C	4.59804e-09	-1.66365	-4.46292e-10	3.12727e-08	-1.13796	-4.46292e-10
85555474	chr16:85555474:G:T	1.55735e-08	-1.80007e-10	-0.443711	7.43459e-08	-1.80007e-10	-0.271981
85557180	chr16:85557180:C:T	2.26942e-09	-1.20007	-1.16969	1.92822e-08	-0.395817	-1.22571
85557314	chr16:85557314:G:C	2.72088e-08	-1.80007e-10	0.11426	1.30721e-07	-1.80007e-10	0.292359
85557819	chr16:85557819:T:G	9.21414e-09	-0.96854	-4.46292e-10	2.96346e-08	-1.19177	-4.46292e-10
85557946	chr16:85557946:T:A	2.59864e-08	0.0682929	-4.46292e-10	2.71758e-07	1.0242	-4.46292e-10
85558142	chr16:85558142:C:T	5.59517e-09	-1.80007e-10	-1.46738	2.25321e-08	-1.80007e-10	-1.46577
85558341	chr16:85558341:G:T	5.97098e-09	-1.80007e-10	-1.40237	2.41668e-08	-1.80007e-10	-1.39573
85558822	chr16:85558822:G:A	8.35916e-09	-1.80007e-10	-1.06592	3.34864e-08	-1.80007e-10	-1.06957
85558827	chr16:85558827:C:T	1.02151e-08	-1.80007e-10	-0.86541	4.3454e-08	-1.80007e-10	-0.809007
85558931	chr16:85558931:C:T	8.5598e-09	-1.80007e-10	-1.0422	3.71637e-08	-1.80007e-10	-0.965377
85559437	chr16:85559437:G:GC	5.65277e-09	-1.80007e-10	-1.45713	2.25373e-08	-1.80007e-10	-1.46554
85559578	chr16:85559578:A:G	4.34483e-08	-1.80007e-10	0.582292	2.11138e-07	-1.80007e-10	0.771804
85560458	chr16:85560458:T:C	2.60623e-08	-1.80007e-10	0.0712096	1.21553e-07	-1.80007e-10	0.219638
85560622	chr16:85560622:A:G	7.42297e-09	-1.80007e-10	-1.1847	2.92016e-08	-1.80007e-10	-1.20649
85561303	chr16:85561303:A:G	3.99871e-09	-1.62589	-0.177417	2.5387e-08	-1.13715	-0.209323
85561963	chr16:85561963:T:C	8.25364e-08	-1.80007e-10	1.22396	3.61922e-07	-1.80007e-10	1.31072
85561987	chr16:85561987:C:T	6.06309e-09	-1.80007e-10	-1.38706	2.4271e-08	-1.80007e-10	-1.39143
85562097	chr16:85562097:A:G	1.54877e-07	-1.80007e-10	1.85335	7.44801e-07	-1.80007e-10	2.03241
85562412	chr16:85562412:T:C	6.05769e-09	-1.80007e-10	-1.38795	2.38252e-08	-1.80007e-10	-1.40997
85562569	chr16:85562569:A:C	6.14015e-09	-1.80007e-10	-1.37443	2.46509e-08	-1.80007e-10	-1.3759
85562661	chr16:85562661:C:A	1.04249e-09	-1.69636	-1.45131	7.40165e-09	-1.12384	-1.45517
85562687	chr16:85562687:C:T	5.86533e-09	-1.80007e-10	-1.42022	2.32529e-08	-1.80007e-10	-1.43428
85562824	chr16:85562824:G:A	1.26245e-09	-1.74988	-1.20634	5.1738e-09	-1.7237	-1.2134
85563227	chr16:85563227:T:TTA	1.39812e-09	-1.77477	-1.07938	6.60252e-09	-1.66801	-1.02524
85563402	chr16:85563402:T:TC	1.33872e-08	-1.80007e-10	-0.59498	6.32634e-08	-1.80007e-10	-0.433403
85563820	chr16:85563820:T:G	4.57221e-09	-1.66928	-4.46292e-10	1.83781e-08	-1.66955	-4.46292e-10
85564128	chr16:85564128:C:A	1.07265e-09	-1.68197	-1.43718	6.50853e-09	-1.28202	-1.42557
85564198	chr16:85564198:G:A	1.88965e-09	-1.12836	-1.42452	5.46188e-09	-1.50065	-1.38226
85564278	chr16:85564278:G:A	1.06466e-09	-1.77329	-1.35333	4.94051e-09	-1.66692	-1.31633
85565074	chr16:85565074:T:C	9.17333e-09	-1.80007e-10	-0.972979	3.55472e-08	-1.80007e-10	-1.00985
85565793	chr16:85565793:T:G	1.56764e-09	-1.6005	-1.13921	1.01541e-08	-1.10062	-1.16221
85566056	chr16:85566056:G:A	1.05946e-09	-1.72301	-1.40851	5.24174e-09	-1.54114	-1.38291
85566389	chr16:85566389:G:A	1.18795e-09	-1.55369	-1.46337	6.43423e-09	-1.25244	-1.46663
85566589	chr16:85566589:C:T	5.67195e-09	-1.80007e-10	-1.45375	2.26365e-08	-1.80007e-10	-1.46114
85566703	chr16:85566703:T:C	6.05697e-09	-1.80007e-10	-1.38807	2.40067e-08	-1.80007e-10	-1.40238
85566891	chr16:85566891:C:T	5.82428e-09	-1.80007e-10	-1.42724	2.38759e-08	-1.80007e-10	-1.40784
85568430	chr16:85568430:C:T	5.71489e-09	-1.80007e-10	-1.44621	2.27506e-08	-1.80007e-10	-1.45612
85568837	chr16:85568837:C:T	1.04744e-08	-1.80007e-10	-0.840342	3.60943e-08	-1.80007e-10	-0.994574
85569137	chr16:85569137:G:A	1.02238e-09	-1.77678	-1.39036	7.77013e-09	-1.11576	-1.41466
85569613	chr16:85569613:G:T	5.64236e-09	-1.80007e-10	-1.45898	2.25681e-08	-1.80007e-10	-1.46417
85569757	chr16:85569757:A:G	9.79514e-10	-1.79534	-1.41464	5.63442e-09	-1.41697	-1.43485
85569906	chr16:85569906:G:A	8.44424e-09	-1.80007e-10	-1.0558	3.70363e-08	-1.80007e-10	-0.96881
85570445	chr16:85570445:G:A	1.0248e-08	-1.80007e-10	-0.8622	4.31008e-08	-1.80007e-10	-0.817168
85570621	chr16:85570621:C:T	4.53099e-08	-1.80007e-10	0.624246	1.90268e-07	-1.80007e-10	0.667724
85570635	chr16:85570635:G:A	9.47844e-09	-1.80007e-10	-0.94026	3.48e-08	-1.80007e-10	-1.03109
85570653	chr16:85570653:C:T	1.10206e-08	0.319943	-1.10946	3.52517e-08	0.151541	-1.16974
85570675	chr16:85570675:T:C	5.72534e-09	-1.80007e-10	-1.44438	2.27988e-08	-1.80007e-10	-1.454
85571344	chr16:85571344:A:C	3.01802e-08	-1.80007e-10	0.217908	1.27455e-07	-1.80007e-10	0.267054
85573032	chr16:85573032:G:C	1.66721e-07	-1.80007e-10	1.92704	6.98208e-07	-1.80007e-10	1.96781
85573086	chr16:85573086:ACTCCTGAC:A	5.60739e-09	-1.80007e-10	-1.46519	2.24969e-08	-1.80007e-10	-1.46733
85573346	chr16:85573346:T:A	9.6748e-10	-1.75496	-1.46738	4.66121e-09	-1.5759	-1.46553
85574022	chr16:85574022:C:T	5.99894e-09	-1.80007e-10	-1.3977	2.36437e-08	-1.80007e-10	-1.41761
85574207	chr16:85574207:G:T	6.53853e-09	-1.80007e-10	-1.31157	2.64897e-08	-1.80007e-10	-1.30395
85574365	chr16:85574365:G:C	1.70669e-08	-1.80007e-10	-0.35214	6.67522e-08	-1.80007e-10	-0.379722
85574554	chr16:85574554:G:A	1.9216e-09	-1.77155	-0.76457	1.28787e-08	-1.17911	-0.846029
85574765	chr16:85574765:T:G	8.65091e-08	-1.80007e-10	1.27097	3.27144e-07	-1.80007e-10	1.20969
85576132	chr16:85576132:A:G	4.49657e-08	-1.80007e-10	0.616621	2.0538e-07	-1.80007e-10	0.744153
85576338	chr16:85576338:G:C	1.5364e-08	-1.80007e-10	-0.457253	5.78528e-08	-1.80007e-10	-0.522808
85576533	chr16:85576533:T:G	1.39633e-08	-1.80007e-10	-0.552845	5.98343e-08	-1.80007e-10	-0.489131
85576777	chr16:85576777:G:A	1.29676e-09	-1.76313	-1.16628	9.62766e-09	-1.1639	-1.15217
85576855	chr16:85576855:C:T	5.59633e-09	-1.80007e-10	-1.46717	2.25082e-08	-1.80007e-10	-1.46683
85577101	chr16:85577101:G:A	9.31872e-09	-1.80007e-10	-0.957255	3.8116e-08	-1.80007e-10	-0.940076
85577256	chr16:85577256:A:G	1.65435e-09	-1.78503	-0.900846	1.08753e-08	-1.33648	-0.857733
85577553	chr16:85577553:C:G	5.68712e-09	-1.80007e-10	-1.45108	2.29851e-08	-1.80007e-10	-1.44586
85577830	chr16:85577830:C:T	1.19382e-08	-1.80007e-10	-0.709536	4.13477e-08	-1.80007e-10	-0.858692
85577831	chr16:85577831:T:C	1.11368e-08	-1.80007e-10	-0.779027	3.88691e-08	-1.80007e-10	-0.920509
85577853	chr16:85577853:C:A	5.85321e-09	-1.80007e-10	-1.42229	2.38751e-08	-1.80007e-10	-1.40787
85578211	chr16:85578211:G:A	8.5778e-09	-1.80007e-10	-1.0401	3.32889e-08	-1.80007e-10	-1.07549
85578254	chr16:85578254:A:G	3.43242e-09	-1.79894	-0.157073	1.16472e-08	-1.72601	-0.399635
85578255	chr16:85578255:T:G	4.05288e-09	-1.78985	-4.46292e-10	3.94229e-08	-0.906363	-4.46292e-10
85578272	chr16:85578272:T:A	6.19549e-09	-1.65444	0.288985	1.83851e-08	-1.75242	0.0832446
85578445	chr16:85578445:T:A	2.0148e-08	-1.80007e-10	-0.186173	1.01807e-07	-1.80007e-10	0.0423695
85578570	chr16:85578570:AG:A	4.02395e-09	-1.79702	-4.46292e-10	1.63084e-08	-1.78903	-4.46292e-10
85578723	chr16:85578723:A:G	7.29915e-09	-1.37076	0.169238	1.52932e-08	-1.78736	-0.0659364
85579011	chr16:85579011:A:G	2.01607e-09	-1.65417	-0.833962	6.93424e-09	-1.68268	-0.961554
85579188	chr16:85579188:A:G	5.92554e-09	-1.80007e-10	-1.41001	2.37326e-08	-1.80007e-10	-1.41386
85579357	chr16:85579357:A:G	4.59512e-09	-1.66428	-4.46292e-10	1.78594e-08	-1.69818	-4.46292e-10
85579528	chr16:85579528:G:A	5.30119e-08	-1.80007e-10	0.781236	1.75545e-07	-1.80007e-10	0.587188
85579650	chr16:85579650:C:T	5.61766e-09	-1.80007e-10	-1.46336	2.24957e-08	-1.80007e-10	-1.46738
85579737	chr16:85579737:C:T	7.51728e-09	-1.80007e-10	-1.17208	2.88068e-08	-1.80007e-10	-1.2201
85579821	chr16:85579821:A:G	6.81576e-09	-1.80007e-10	-1.27004	2.72205e-08	-1.80007e-10	-1.27674
85579983	chr16:85579983:A:G	9.80792e-09	-1.80007e-10	-0.90609	3.63538e-08	-1.80007e-10	-0.98741
85580057	chr16:85580057:A:G	9.92983e-09	-1.80007e-10	-0.893736	3.68839e-08	-1.80007e-10	-0.972936
85580547	chr16:85580547:T:C	1.72804e-08	-1.80007e-10	-0.339709	5.84296e-08	-1.80007e-10	-0.512887
85580588	chr16:85580588:G:A	5.59514e-09	-1.80007e-10	-1.46738	2.2507e-08	-1.80007e-10	-1.46688
85580797	chr16:85580797:G:A	6.16562e-09	-1.80007e-10	-1.37029	2.56102e-08	-1.80007e-10	-1.33772
85580865	chr16:85580865:G:A	5.70992e-09	-1.80007e-10	-1.44707	2.26324e-08	-1.80007e-10	-1.46133
85580973	chr16:85580973:C:G	5.81234e-09	-1.80007e-10	-1.4293	2.38715e-08	-1.80007e-10	-1.40803
85581075	chr16:85581075:G:T	6.15043e-09	-1.80007e-10	-1.37276	2.55455e-08	-1.80007e-10	-1.34025
85581466	chr16:85581466:G:A	3.67787e-08	-1.80007e-10	0.41564	1.1888e-07	-1.80007e-10	0.197407
85581500	chr16:85581500:T:TGTTTCTG	8.85917e-09	-1.80007e-10	-1.00783	3.27421e-08	-1.80007e-10	-1.09205
85581584	chr16:85581584:C:T	7.49027e-09	-1.80007e-10	-1.17567	2.76484e-08	-1.80007e-10	-1.26114
85581656	chr16:85581656:T:C	7.45317e-09	-1.80007e-10	-1.18064	2.7513e-08	-1.80007e-10	-1.26605
85581904	chr16:85581904:C:G	8.0695e-09	-1.80007e-10	-1.10119	3.44314e-08	-1.80007e-10	-1.04174
85582087	chr16:85582087:C:T	6.03604e-09	-1.80007e-10	-1.39153	2.40602e-08	-1.80007e-10	-1.40015
85582436	chr16:85582436:T:TG	6.72261e-09	-1.80007e-10	-1.2838	2.74216e-08	-1.80007e-10	-1.26938
85582838	chr16:85582838:T:C	6.96434e-09	-1.80007e-10	-1.24848	2.59745e-08	-1.80007e-10	-1.32359
85583005	chr16:85583005:G:A	7.90375e-09	-1.80007e-10	-1.12194	2.88775e-08	-1.80007e-10	-1.21765
85583379	chr16:85583379:C:T	5.64709e-09	-1.80007e-10	-1.45814	2.25817e-08	-1.80007e-10	-1.46357
85583504	chr16:85583504:CA:C	6.23811e-09	-1.80007e-10	-1.3586	2.55174e-08	-1.80007e-10	-1.34135
85583524	chr16:85583524:CACAA:C	6.12412e-09	-1.80007e-10	-1.37704	2.54261e-08	-1.80007e-10	-1.34493
85584483	chr16:85584483:T:C	1.27409e-08	-1.80007e-10	-0.644459	5.62171e-08	-1.80007e-10	-0.551489
85584648	chr16:85584648:G:A	3.05187e-08	-1.80007e-10	0.22906	1.01624e-07	-1.80007e-10	0.0405675
85584783	chr16:85584783:C:T	5.02983e-09	-1.57389	-4.46292e-10	1.74895e-08	-1.71911	-4.46292e-10
85584869	chr16:85584869:A:G	5.61826e-09	-1.80007e-10	-1.46326	2.25818e-08	-1.80007e-10	-1.46357
85584966	chr16:85584966:G:A	7.45344e-09	-1.80007e-10	-1.1806	2.8277e-08	-1.80007e-10	-1.23866
85585175	chr16:85585175:G:A	5.59563e-09	-1.80007e-10	-1.46729	2.25006e-08	-1.80007e-10	-1.46717
85585518	chr16:85585518:G:A	5.69927e-09	-1.80007e-10	-1.44894	2.33643e-08	-1.80007e-10	-1.4295
85586124	chr16:85586124:G:A	3.46028e-09	-1.73507	-0.21286	1.02646e-08	-1.7974	-0.454606
85586133	chr16:85586133:T:C	1.25572e-09	-1.78585	-1.17572	5.36919e-09	-1.79846	-1.10157
85586437	chr16:85586437:G:A	9.95446e-09	-0.891259	-4.46292e-10	2.49706e-08	-1.36301	-4.46292e-10
85586700	chr16:85586700:C:A	5.74596e-09	-1.80007e-10	-1.44078	2.29088e-08	-1.80007e-10	-1.44919
85587214	chr16:85587214:G:A	5.79367e-09	-1.80007e-10	-1.43251	2.38846e-08	-1.80007e-10	-1.40747
85587296	chr16:85587296:C:T	1.63647e-09	-1.33414	-1.36259	4.05275e-09	-1.77064	-1.41067
85587442	chr16:85587442:A:G	9.00158e-09	-1.66435	0.672469	2.18308e-08	-1.79695	0.299565
85588419	chr16:85588419:G:A	4.54706e-09	-1.6748	-4.46292e-10	1.94645e-08	-1.61212	-4.46292e-10
85588495	chr16:85588495:G:A	6.87718e-09	-1.80007e-10	-1.26107	2.76691e-08	-1.80007e-10	-1.26039
85588905	chr16:85588905:A:G	7.26435e-09	-1.80007e-10	-1.2063	2.72305e-08	-1.80007e-10	-1.27637
85589475	chr16:85589475:C:T	4.18408e-09	-1.75799	-4.46292e-10	1.64499e-08	-1.78039	-4.46292e-10
85589614	chr16:85589614:T:C	1.67413e-08	-1.80007e-10	-0.371401	6.00112e-08	-1.80007e-10	-0.486178
85589620	chr16:85589620:C:A	2.6758e-08	-1.80007e-10	0.0975547	9.56434e-08	-1.80007e-10	-0.0200828
85589913	chr16:85589913:GTGAT:G	5.00627e-09	-1.57859	-4.46292e-10	2.23283e-08	-1.47485	-4.46292e-10
85590180	chr16:85590180:A:G	1.40202e-08	-1.80007e-10	-0.548783	6.86228e-08	-1.80007e-10	-0.352085
85590284	chr16:85590284:G:A	8.51012e-09	-1.80007e-10	-1.04802	3.11427e-08	-1.80007e-10	-1.14213
85590295	chr16:85590295:T:C	5.75792e-09	-1.80007e-10	-1.4387	2.34965e-08	-1.80007e-10	-1.42386
85590323	chr16:85590323:TGTGA:T	9.64762e-09	-1.80007e-10	-0.922568	3.90178e-08	-1.80007e-10	-0.916692
85590347	chr16:85590347:G:A	2.16754e-08	-1.80007e-10	-0.113102	7.39624e-08	-1.80007e-10	-0.277152
85590368	chr16:85590368:TGA:T	7.24254e-09	-1.80007e-10	-1.20931	2.89157e-08	-1.80007e-10	-1.21633
85591696	chr16:85591696:T:C	1.27132e-08	-1.80007e-10	-0.64664	5.37301e-08	-1.80007e-10	-0.596737
85591850	chr16:85591850:G:A	4.40192e-09	-1.70724	-4.46292e-10	2.96806e-08	-1.19022	-4.46292e-10
85592249	chr16:85592249:G:A	1.5913e-09	-1.42617	-1.29856	4.42589e-09	-1.79916	-1.29408
85592297	chr16:85592297:G:C	5.61606e-09	-1.80007e-10	-1.46365	2.24957e-08	-1.80007e-10	-1.46738
85592500	chr16:85592500:A:C	6.31496e-09	-1.80007e-10	-1.34636	2.43466e-08	-1.80007e-10	-1.38832
85592880	chr16:85592880:G:C	5.99036e-09	-1.80007e-10	-1.39913	2.37714e-08	-1.80007e-10	-1.41223
85592944	chr16:85592944:C:G	5.61407e-09	-1.80007e-10	-1.464	2.2617e-08	-1.80007e-10	-1.46201
85593456	chr16:85593456:A:T	1.22312e-09	-1.62108	-1.3668	6.8566e-09	-1.23405	-1.42144
85593966	chr16:85593966:C:T	6.59468e-09	-1.80007e-10	-1.30302	2.62968e-08	-1.80007e-10	-1.31126
85594151	chr16:85594151:C:T	6.99184e-09	-1.80007e-10	-1.24454	2.86903e-08	-1.80007e-10	-1.22415
85594324	chr16:85594324:A:G	5.75378e-09	-1.80007e-10	-1.43942	2.30923e-08	-1.80007e-10	-1.44121
85594326	chr16:85594326:C:T	1.20525e-09	-1.5748	-1.42779	7.11032e-09	-1.16383	-1.45533
85594414	chr16:85594414:C:T	7.06409e-09	-1.80007e-10	-1.23426	2.8741e-08	-1.80007e-10	-1.22238
85595103	chr16:85595103:C:T	7.27646e-09	-1.80007e-10	-1.20464	2.87456e-08	-1.80007e-10	-1.22222
85595122	chr16:85595122:G:A	1.82949e-08	-1.80007e-10	-0.282657	9.35951e-08	-1.80007e-10	-0.0417319
85595260	chr16:85595260:C:T	7.13391e-09	-1.80007e-10	-1.22442	2.79163e-08	-1.80007e-10	-1.2515
85595928	chr16:85595928:C:T	1.0629e-08	-0.825697	-4.46292e-10	2.79771e-08	-1.24932	-4.46292e-10
85596011	chr16:85596011:C:T	5.59555e-09	-1.80007e-10	-1.46731	2.24977e-08	-1.80007e-10	-1.4673
85596070	chr16:85596070:A:G	5.60519e-09	-1.80007e-10	-1.46559	2.2525e-08	-1.80007e-10	-1.46608
85596157	chr16:85596157:C:T	7.83762e-09	-1.80007e-10	-1.13034	3.37502e-08	-1.80007e-10	-1.06172
85596352	chr16:85596352:C:T	6.03907e-09	-1.80007e-10	-1.39103	2.46308e-08	-1.80007e-10	-1.37671
85596826	chr16:85596826:A:G	6.21103e-09	-1.80007e-10	-1.36295	2.56828e-08	-1.80007e-10	-1.33489
85596882	chr16:85596882:A:G	6.52099e-09	-1.80007e-10	-1.31425	2.58654e-08	-1.80007e-10	-1.3278
85596908	chr16:85596908:C:T	5.61228e-09	-1.80007e-10	-1.46432	2.25178e-08	-1.80007e-10	-1.46641
85597175	chr16:85597175:C:T	4.07585e-08	-1.80007e-10	0.518384	1.51217e-07	-1.80007e-10	0.438009
85597414	chr16:85597414:G:A	1.54946e-09	-1.32403	-1.42735	4.23648e-09	-1.77299	-1.36399
85597655	chr16:85597655:G:T	2.37348e-08	-1.80007e-10	-0.0223388	1.24495e-07	-1.80007e-10	0.243554
85597669	chr16:85597669:C:A	5.99645e-09	-1.80007e-10	-1.39811	2.39017e-08	-1.80007e-10	-1.40676
85597987	chr16:85597987:G:A	2.01706e-09	-1.71027	-0.777374	6.64644e-09	-1.79848	-0.888147
85598022	chr16:85598022:C:G	5.00812e-08	-1.80007e-10	0.724367	1.82238e-07	-1.80007e-10	0.624606
85598389	chr16:85598389:A:G	7.01127e-09	-1.80007e-10	-1.24176	2.81581e-08	-1.80007e-10	-1.24288
85598635	chr16:85598635:CCTT:C	6.16954e-09	-1.80007e-10	-1.36966	2.43651e-08	-1.80007e-10	-1.38756
85598772	chr16:85598772:T:C	5.7974e-09	-1.80007e-10	-1.43187	2.42645e-08	-1.80007e-10	-1.3917
85598783	chr16:85598783:T:C	6.67143e-09	-1.80007e-10	-1.29145	2.73987e-08	-1.80007e-10	-1.27021
85598852	chr16:85598852:T:C	5.59554e-09	-1.80007e-10	-1.46731	2.27444e-08	-1.80007e-10	-1.45639
85598907	chr16:85598907:T:C	6.9432e-09	-1.80007e-10	-1.25152	2.74475e-08	-1.80007e-10	-1.26844
85599123	chr16:85599123:AC:A	1.0568e-08	-1.80007e-10	-0.831445	4.5654e-08	-1.80007e-10	-0.759618
85599128	chr16:85599128:A:G	9.07697e-09	-1.80007e-10	-0.98354	3.32797e-08	-1.80007e-10	-1.07576
85599277	chr16:85599277:T:G	5.75668e-09	-1.80007e-10	-1.43892	2.25642e-08	-1.80007e-10	-1.46434
85599336	chr16:85599336:G:C	2.19305e-08	-1.80007e-10	-0.101403	1.03285e-07	-1.80007e-10	0.0567862
85599429	chr16:85599429:C:T	4.17769e-09	-1.75952	-4.46292e-10	3.08692e-08	-1.15095	-4.46292e-10
85600349	chr16:85600349:T:C	9.76694e-10	-1.75425	-1.45861	4.77997e-09	-1.54892	-1.46736
85600374	chr16:85600374:T:C	7.51755e-09	-1.80007e-10	-1.17204	2.95962e-08	-1.80007e-10	-1.19306
85600713	chr16:85600713:A:G	1.02882e-09	-1.72094	-1.43992	5.19063e-09	-1.47252	-1.46133
85600935	chr16:85600935:A:C	1.66986e-08	-0.373955	-4.46292e-10	4.22699e-08	-0.836634	-4.46292e-10
85601109	chr16:85601109:C:G	9.35334e-10	-1.79803	-1.4581	4.23728e-09	-1.70228	-1.43451
85601555	chr16:85601555:C:T	6.9698e-09	-1.80007e-10	-1.24769	3.0821e-08	-1.80007e-10	-1.15251
85601564	chr16:85601564:T:C	6.50736e-09	-1.80007e-10	-1.31635	2.48769e-08	-1.80007e-10	-1.36677
85601591	chr16:85601591:A:G	6.10317e-09	-1.80007e-10	-1.38047	2.49422e-08	-1.80007e-10	-1.36415
85601616	chr16:85601616:T:C	1.11884e-08	-1.80007e-10	-0.774405	5.37911e-08	-1.80007e-10	-0.595602
85601705	chr16:85601705:T:A	9.27351e-10	-1.79913	-1.46558	4.10929e-09	-1.71823	-1.44923
85601912	chr16:85601912:T:G	4.19876e-09	-1.75449	-4.46292e-10	1.61701e-08	-1.79754	-4.46292e-10
85601996	chr16:85601996:G:A	6.78981e-09	-1.80007e-10	-1.27386	2.52794e-08	-1.80007e-10	-1.35072
85602007	chr16:85602007:G:A	1.20355e-08	-1.80007e-10	-0.701423	4.02763e-08	-1.80007e-10	-0.884947
85602061	chr16:85602061:G:A	1.68754e-08	-1.80007e-10	-0.363421	5.8498e-08	-1.80007e-10	-0.511718
85602245	chr16:85602245:G:A	6.02044e-09	-1.80007e-10	-1.39412	2.3806e-08	-1.80007e-10	-1.41077
85602378	chr16:85602378:A:G	1.01737e-08	-1.69474	0.82527	3.60921e-08	-1.47765	0.483019
85602509	chr16:85602509:C:A	4.06873e-09	-1.78595	-4.46292e-10	1.62646e-08	-1.79172	-4.46292e-10
85602517	chr16:85602517:G:T	6.13709e-08	-1.80007e-10	0.927655	1.74393e-07	-1.80007e-10	0.580601
85602527	chr16:85602527:C:T	4.73564e-08	-1.80007e-10	0.668421	1.36951e-07	-1.80007e-10	0.33891
85602638	chr16:85602638:A:G	6.92836e-09	-1.80007e-10	-1.25366	2.69458e-08	-1.80007e-10	-1.28688
85602674	chr16:85602674:G:A	8.3919e-09	-1.06201	-4.46292e-10	1.6233e-08	-1.79366	-4.46292e-10
85602775	chr16:85602775:C:T	6.1671e-09	-1.80007e-10	-1.37005	2.42639e-08	-1.80007e-10	-1.39172
85602799	chr16:85602799:C:G	6.08852e-09	-1.80007e-10	-1.38288	2.4267e-08	-1.80007e-10	-1.39159
85602942	chr16:85602942:T:C	6.60943e-09	-1.80007e-10	-1.30078	2.70468e-08	-1.80007e-10	-1.28314
85603074	chr16:85603074:C:T	1.58254e-08	-1.80007e-10	-0.427664	5.65407e-08	-1.80007e-10	-0.545749
85603251	chr16:85603251:C:T	5.78292e-09	-1.80007e-10	-1.43437	2.33598e-08	-1.80007e-10	-1.42969
85603343	chr16:85603343:G:A	1.6878e-09	-1.49381	-1.17204	6.05999e-09	-1.70743	-1.07157
85603719	chr16:85603719:C:G	5.73826e-09	-1.80007e-10	-1.44212	2.3325e-08	-1.80007e-10	-1.43118
85603771	chr16:85603771:T:G	9.31858e-09	-1.80007e-10	-0.957269	3.69413e-08	-1.80007e-10	-0.97138
85603801	chr16:85603801:C:A	7.59479e-08	-1.80007e-10	1.14077	2.53037e-07	-1.80007e-10	0.952827
85603812	chr16:85603812:T:G	9.49003e-09	-1.80007e-10	-0.939038	4.09059e-08	-1.80007e-10	-0.869436
85604123	chr16:85604123:A:T	5.61618e-09	-1.80007e-10	-1.46363	2.26831e-08	-1.80007e-10	-1.45909
85604298	chr16:85604298:T:G	7.14894e-09	-1.80007e-10	-1.22232	2.7623e-08	-1.80007e-10	-1.26206
85604962	chr16:85604962:C:T	7.24506e-09	-1.80007e-10	-1.20896	3.0967e-08	-1.80007e-10	-1.14779
85604992	chr16:85604992:T:A	1.90062e-08	-1.80007e-10	-0.244513	6.7361e-08	-1.80007e-10	-0.370644
85605018	chr16:85605018:C:T	7.29924e-09	-1.80007e-10	-1.20151	2.89504e-08	-1.80007e-10	-1.21512
85605193	chr16:85605193:C:G	5.77769e-09	-1.80007e-10	-1.43527	2.31291e-08	-1.80007e-10	-1.43962
85605408	chr16:85605408:G:A	1.62152e-08	-1.80007e-10	-0.403329	5.70497e-08	-1.80007e-10	-0.536787
85605787	chr16:85605787:G:T	4.90785e-09	-1.59844	-4.46292e-10	2.15441e-08	-1.51061	-4.46292e-10
85605844	chr16:85605844:C:A	9.33466e-09	-1.80007e-10	-0.955546	3.6262e-08	-1.80007e-10	-0.989939
85606120	chr16:85606120:C:T	6.52174e-09	-1.80007e-10	-1.31414	2.74775e-08	-1.80007e-10	-1.26734
85606440	chr16:85606440:C:G	1.73795e-08	-1.80007e-10	-0.333989	6.77291e-08	-1.80007e-10	-0.365194
85606705	chr16:85606705:G:A	1.90391e-08	-1.80007e-10	-0.242787	6.74064e-08	-1.80007e-10	-0.36997
85606845	chr16:85606845:C:T	8.24444e-09	-1.80007e-10	-1.07974	3.04179e-08	-1.80007e-10	-1.16568
85607697	chr16:85607697:AG:A	1.39603e-08	-1.80007e-10	-0.553062	5.02697e-08	-1.80007e-10	-0.663308
85607960	chr16:85607960:C:T	6.22447e-09	-1.80007e-10	-1.36079	2.47646e-08	-1.80007e-10	-1.3713
85607986	chr16:85607986:C:A	7.97589e-08	-1.80007e-10	1.18973	3.58296e-07	-1.80007e-10	1.30065
85608493	chr16:85608493:G:A	6.032e-09	-1.80007e-10	-1.3922	2.40772e-08	-1.80007e-10	-1.39944
85608869	chr16:85608869:C:T	1.828e-08	-1.80007e-10	-0.283472	6.40731e-08	-1.80007e-10	-0.420686
85609141	chr16:85609141:G:A	1.81021e-08	-1.80007e-10	-0.293253	7.6623e-08	-1.80007e-10	-0.241812
85609282	chr16:85609282:A:G	1.15657e-08	-1.80007e-10	-0.741233	4.10092e-08	-1.80007e-10	-0.866914
85609423	chr16:85609423:G:T	4.60499e-09	-1.66214	-4.46292e-10	1.72231e-08	-1.73446	-4.46292e-10
85609472	chr16:85609472:G:A	1.26849e-08	-1.80007e-10	-0.648868	4.57584e-08	-1.80007e-10	-0.757335
85609757	chr16:85609757:G:T	8.66511e-09	-1.80007e-10	-1.02998	3.20816e-08	-1.80007e-10	-1.11243
85610188	chr16:85610188:C:G	5.63756e-09	-1.80007e-10	-1.45983	2.28505e-08	-1.80007e-10	-1.45174
85610637	chr16:85610637:C:T	7.4944e-09	-1.80007e-10	-1.17512	3.01406e-08	-1.80007e-10	-1.17484
85611572	chr16:85611572:T:C	1.10284e-08	-1.80007e-10	-0.788806	4.34063e-08	-1.80007e-10	-0.810105
85611842	chr16:85611842:C:G	7.93445e-09	-1.80007e-10	-1.11807	3.27085e-08	-1.80007e-10	-1.09308
85612004	chr16:85612004:G:A	2.34988e-07	-1.80007e-10	2.27026	1.08576e-06	-1.80007e-10	2.40932
85612098	chr16:85612098:A:C	7.90201e-09	-1.80007e-10	-1.12216	3.12866e-08	-1.80007e-10	-1.13752
85612361	chr16:85612361:C:G	6.59761e-09	-1.80007e-10	-1.30257	2.69962e-08	-1.80007e-10	-1.28501
85612702	chr16:85612702:G:T	4.86031e-09	-1.60818	-4.46292e-10	3.96176e-08	-0.901436	-4.46292e-10
85612812	chr16:85612812:C:T	1.98084e-07	-1.80007e-10	2.09941	9.00024e-07	-1.80007e-10	2.22171
85612926	chr16:85612926:T:C	2.06696e-09	-1.12588	-1.33732	4.47051e-09	-1.79578	-1.28742
85613157	chr16:85613157:G:A	4.02642e-09	-1.7964	-4.46292e-10	1.73999e-08	-1.72424	-4.46292e-10
85613450	chr16:85613450:G:C	5.60582e-09	-1.80007e-10	-1.46547	2.25649e-08	-1.80007e-10	-1.46431
85613739	chr16:85613739:C:T	1.43769e-08	-1.80007e-10	-0.523657	5.49475e-08	-1.80007e-10	-0.574332
85614182	chr16:85614182:C:T	5.74196e-09	-1.80007e-10	-1.44148	2.27687e-08	-1.80007e-10	-1.45532
85614570	chr16:85614570:GC:G	6.69534e-09	-1.80007e-10	-1.28787	2.66659e-08	-1.80007e-10	-1.29732
85615102	chr16:85615102:C:T	9.76785e-09	-1.80007e-10	-0.910183	3.78541e-08	-1.80007e-10	-0.946971
85615402	chr16:85615402:TCTC:T	5.4962e-07	-1.80007e-10	3.11995	2.03449e-06	-1.80007e-10	3.03729
85616467	chr16:85616467:C:T	8.18672e-09	-1.80007e-10	-1.08677	3.3961e-08	-1.80007e-10	-1.0555
85616550	chr16:85616550:G:A	1.39781e-08	-1.80007e-10	-0.551785	5.88739e-08	-1.80007e-10	-0.505311
85617016	chr16:85617016:C:T	7.11262e-09	-1.80007e-10	-1.22741	2.83158e-08	-1.80007e-10	-1.23729
85617060	chr16:85617060:C:G	4.03808e-09	-1.79351	-4.46292e-10	1.63074e-08	-1.78909	-4.46292e-10
85617078	chr16:85617078:T:A	7.20807e-09	-1.80007e-10	-1.21408	2.97232e-08	-1.80007e-10	-1.18878
85617188	chr16:85617188:C:T	7.68099e-09	-1.80007e-10	-1.15053	3.17749e-08	-1.80007e-10	-1.12203
85617211	chr16:85617211:C:G	5.75604e-09	-1.80007e-10	-1.43903	2.33105e-08	-1.80007e-10	-1.43181
85617962	chr16:85617962:G:A	9.20286e-09	-1.80007e-10	-0.969766	3.5792e-08	-1.80007e-10	-1.00298
85618333	chr16:85618333:A:G	6.00105e-09	-1.80007e-10	-1.39735	2.47815e-08	-1.80007e-10	-1.37061
85618427	chr16:85618427:A:G	5.79186e-09	-1.80007e-10	-1.43283	2.36732e-08	-1.80007e-10	-1.41636
85618763	chr16:85618763:TC:T	1.43765e-08	-0.523685	-4.46292e-10	3.50317e-08	-1.02446	-4.46292e-10
85618998	chr16:85618998:C:T	7.33774e-09	-1.80007e-10	-1.19625	2.95672e-08	-1.80007e-10	-1.19404
85619003	chr16:85619003:C:T	7.39783e-09	-1.80007e-10	-1.18809	2.90052e-08	-1.80007e-10	-1.21323
85619100	chr16:85619100:C:A	8.75285e-09	-1.80007e-10	-1.0199	3.63515e-08	-1.80007e-10	-0.987474
85619501	chr16:85619501:C:T	6.36697e-09	-1.80007e-10	-1.33816	2.57329e-08	-1.80007e-10	-1.33294
85619525	chr16:85619525:A:T	5.8761e-09	-1.80007e-10	-1.41839	2.35277e-08	-1.80007e-10	-1.42253
85619830	chr16:85619830:AG:A	6.31595e-09	-1.80007e-10	-1.3462	2.60022e-08	-1.80007e-10	-1.32253
85620643	chr16:85620643:T:C	5.64496e-09	-1.80007e-10	-1.45852	2.26416e-08	-1.80007e-10	-1.46092
85620652	chr16:85620652:A:G	8.06626e-09	-1.80007e-10	-1.10159	3.00591e-08	-1.80007e-10	-1.17754
85620697	chr16:85620697:C:G	3.29734e-09	-1.41154	-0.584624	8.17248e-09	-1.70384	-0.7761
85620780	chr16:85620780:A:G	4.08852e-09	-0.769403	-1.01169	9.23251e-09	-1.26258	-1.0954
85621329	chr16:85621329:G:A	4.53512e-09	-1.67743	-4.46292e-10	1.70723e-08	-1.74325	-4.46292e-10
85621902	chr16:85621902:A:G	6.21597e-09	-1.80007e-10	-1.36216	2.40472e-08	-1.80007e-10	-1.40069
85622071	chr16:85622071:C:T	5.59726e-09	-1.80007e-10	-1.467	2.25023e-08	-1.80007e-10	-1.46709
85622128	chr16:85622128:C:T	2.48071e-07	2.32444	-4.46292e-10	8.41388e-08	-0.148242	-4.46292e-10
85622129	chr16:85622129:G:A	5.94872e-09	-1.80007e-10	-1.4061	2.32055e-08	-1.80007e-10	-1.43632
85622385	chr16:85622385:TC:T	6.06232e-09	-1.80007e-10	-1.38719	2.35092e-08	-1.80007e-10	-1.42332
85622668	chr16:85622668:T:C	6.07134e-09	-1.80007e-10	-1.3857	2.46418e-08	-1.80007e-10	-1.37627
85622963	chr16:85622963:G:C	1.61924e-08	-1.80007e-10	-0.404736	7.38492e-08	-1.80007e-10	-0.278685
85623108	chr16:85623108:C:T	6.2333e-09	-1.80007e-10	-1.35937	2.47004e-08	-1.80007e-10	-1.37389
85623428	chr16:85623428:CTG:C	6.79661e-09	-1.80007e-10	-1.27286	2.6832e-08	-1.80007e-10	-1.29111
85623484	chr16:85623484:T:A	5.64042e-09	-1.80007e-10	-1.45932	2.25063e-08	-1.80007e-10	-1.46691
85623573	chr16:85623573:C:T	1.092e-09	-1.69413	-1.40714	3.96672e-09	-1.77447	-1.4283
85623641	chr16:85623641:A:C	1.33953e-09	-1.67732	-1.21964	4.94874e-09	-1.76031	-1.22127
85623792	chr16:85623792:C:T	5.64109e-09	-1.80007e-10	-1.4592	2.2748e-08	-1.80007e-10	-1.45623
85624027	chr16:85624027:T:C	6.59361e-09	-1.80007e-10	-1.30318	2.61752e-08	-1.80007e-10	-1.3159
85624377	chr16:85624377:T:C	1.31693e-09	-1.54396	-1.37002	4.33497e-09	-1.72121	-1.39278
85624460	chr16:85624460:G:A	1.37522e-08	-0.568079	-4.46292e-10	6.87648e-08	-0.350018	-4.46292e-10
85625059	chr16:85625059:C:T	5.72269e-09	-1.80007e-10	-1.44484	2.28092e-08	-1.80007e-10	-1.45354
85625149	chr16:85625149:G:A	4.11887e-09	-1.7737	-4.46292e-10	1.61537e-08	-1.79856	-4.46292e-10
85625364	chr16:85625364:C:T	2.13093e-09	-0.966257	-1.46647	6.03689e-09	-1.31552	-1.4673
85625548	chr16:85625548:C:G	1.47236e-09	-1.37405	-1.42836	4.94439e-09	-1.55637	-1.42609
85625549	chr16:85625549:C:T	1.32687e-09	-1.47938	-1.42708	4.50956e-09	-1.64318	-1.43133
85625926	chr16:85625926:G:A	7.09614e-09	-1.80007e-10	-1.22973	2.71325e-08	-1.80007e-10	-1.27998
85626103	chr16:85626103:G:T	7.71071e-09	-1.80007e-10	-1.14667	3.17499e-08	-1.80007e-10	-1.12282
85626259	chr16:85626259:C:G	1.83023e-09	-1.40543	-1.17941	5.57402e-09	-1.64875	-1.21384
85626272	chr16:85626272:A:G	2.97835e-09	-1.13742	-0.960492	8.25099e-09	-1.4619	-1.00848
85626283	chr16:85626283:A:G	5.98667e-09	-1.80007e-10	-1.39974	2.48478e-08	-1.80007e-10	-1.36794
85626313	chr16:85626313:C:T	5.73973e-09	-1.80007e-10	-1.44187	2.26968e-08	-1.80007e-10	-1.45849
85626437	chr16:85626437:G:A	1.07509e-09	-1.72383	-1.39305	3.93926e-09	-1.79655	-1.41317
85626722	chr16:85626722:C:T	7.5841e-09	-1.16323	-4.46292e-10	2.51116e-08	-1.35738	-4.46292e-10
85627267	chr16:85627267:C:A	1.16128e-09	-1.66579	-1.37397	4.04637e-09	-1.78089	-1.402
85627937	chr16:85627937:G:C	1.14635e-08	0.319643	-1.06976	2.02669e-08	-0.382242	-1.18948
85628026	chr16:85628026:C:A	7.033e-09	-1.80007e-10	-1.23867	2.94817e-08	-1.80007e-10	-1.19694
85628469	chr16:85628469:G:A	5.62413e-09	-1.80007e-10	-1.46221	2.2961e-08	-1.80007e-10	-1.44691
85628833	chr16:85628833:C:T	6.19262e-09	-0.828213	-0.537709	1.01372e-08	-1.42178	-0.842717
85629142	chr16:85629142:C:A	5.75954e-09	-1.80007e-10	-1.43842	2.27991e-08	-1.80007e-10	-1.45399
85629304	chr16:85629304:A:G	5.94861e-09	-1.80007e-10	-1.40612	2.35008e-08	-1.80007e-10	-1.42367
85629422	chr16:85629422:C:T	7.79924e-09	-1.80007e-10	-1.13525	3.15744e-08	-1.80007e-10	-1.12836
85629579	chr16:85629579:G:T	5.94784e-09	-1.80007e-10	-1.40625	2.34297e-08	-1.80007e-10	-1.42671
85629636	chr16:85629636:G:T	1.01704e-08	-1.79856	0.928771	4.64277e-08	-1.26814	0.525326
85630287	chr16:85630287:A:G	2.77669e-08	-1.80007e-10	0.134563	1.24366e-07	-1.80007e-10	0.242521
85630337	chr16:85630337:A:G	5.44221e-09	-1.73683	0.241739	1.83732e-08	-1.58951	-0.0803092
85630410	chr16:85630410:T:C	8.99894e-09	0.0632026	-1.05538	1.4104e-08	-0.715041	-1.21921
85630555	chr16:85630555:A:G	6.85904e-09	-1.80007e-10	-1.26371	2.76512e-08	-1.80007e-10	-1.26104
85630667	chr16:85630667:C:T	5.87158e-09	-1.80007e-10	-1.41916	2.4519e-08	-1.80007e-10	-1.38126
85630847	chr16:85630847:C:T	1.23038e-09	-1.77111	-1.21085	5.36036e-09	-1.66082	-1.24085
85631249	chr16:85631249:G:A	6.64608e-09	-1.80007e-10	-1.29525	2.64733e-08	-1.80007e-10	-1.30457
85631373	chr16:85631373:C:T	2.2594e-08	-1.80007e-10	-0.0715953	7.64411e-08	-1.80007e-10	-0.244189
85631821	chr16:85631821:A:G	1.39538e-08	-1.80007e-10	-0.553527	5.3452e-08	-1.80007e-10	-0.601926
85631853	chr16:85631853:G:A	5.62539e-09	-1.80007e-10	-1.46199	2.27462e-08	-1.80007e-10	-1.45631
85632330	chr16:85632330:T:C	4.08469e-09	-0.564629	-1.21741	7.89167e-09	-1.23763	-1.27727
85632483	chr16:85632483:G:A	8.21768e-08	-0.891932	2.11153	1.2559e-07	-1.57463	1.82694
85632510	chr16:85632510:C:T	6.08245e-09	-1.80007e-10	-1.38387	2.42824e-08	-1.80007e-10	-1.39096
85632813	chr16:85632813:G:A	1.45329e-09	-1.59556	-1.21989	1.25645e-08	-0.850297	-1.19954
85632934	chr16:85632934:G:A	6.35653e-09	-1.80007e-10	-1.3398	2.45999e-08	-1.80007e-10	-1.37797
85633079	chr16:85633079:G:A	7.94559e-09	-1.11666	-4.46292e-10	2.6142e-08	-1.31717	-4.46292e-10
85633175	chr16:85633175:G:A	7.57603e-09	-1.80007e-10	-1.16429	2.89025e-08	-1.80007e-10	-1.21678
85633589	chr16:85633589:C:T	5.59954e-09	-1.80007e-10	-1.4666	2.2507e-08	-1.80007e-10	-1.46688
85634198	chr16:85634198:C:T	5.5986e-09	-1.80007e-10	-1.46676	2.26046e-08	-1.80007e-10	-1.46256
85634596	chr16:85634596:C:G	6.28878e-09	-1.80007e-10	-1.35051	2.38717e-08	-1.80007e-10	-1.40802
85634758	chr16:85634758:C:T	6.74727e-09	-1.80007e-10	-1.28014	2.88965e-08	-1.80007e-10	-1.21699
85634988	chr16:85634988:C:T	2.02065e-09	-1.74216	-0.743702	8.83096e-09	-1.60357	-0.79888
85635272	chr16:85635272:T:C	4.07158e-09	-1.78525	-4.46292e-10	2.57416e-08	-1.3326	-4.46292e-10
85635384	chr16:85635384:C:G	9.18111e-09	-0.0832022	-0.88893	9.33789e-08	0.827702	-0.871746
85635594	chr16:85635594:T:C	8.00571e-09	-1.73542	0.626292	4.64981e-08	-1.20374	0.462443
85635630	chr16:85635630:C:T	1.05046e-08	-1.73987	0.902406	5.80471e-08	-1.218	0.698549
85635636	chr16:85635636:C:T	1.47375e-08	-1.80007e-10	-0.498886	5.30257e-08	-1.80007e-10	-0.609933
85635696	chr16:85635696:G:A	4.94436e-09	-1.59103	-4.46292e-10	2.65127e-08	-1.30309	-4.46292e-10
85635708	chr16:85635708:G:A	6.82274e-09	-1.26902	-4.46292e-10	2.27461e-08	-1.45632	-4.46292e-10
85635749	chr16:85635749:T:C	3.72002e-08	-1.80007e-10	0.427034	1.13284e-07	-1.80007e-10	0.149188
85635770	chr16:85635770:C:T	1.85095e-09	-1.23066	-1.34292	6.42431e-08	0.832679	-1.25071
85635901	chr16:85635901:C:T	1.72671e-08	-1.80007e-10	-0.340475	7.65912e-08	-1.80007e-10	-0.242227
85635998	chr16:85635998:T:C	1.31457e-09	-1.66044	-1.25533	4.42583e-06	5.04913	-1.23463
85636499	chr16:85636499:G:A	2.23528e-08	-1.80007e-10	-0.0823266	7.99507e-08	-1.80007e-10	-0.1993
85636569	chr16:85636569:G:A	1.11688e-08	-1.80007e-10	-0.776158	4.15546e-08	-1.80007e-10	-0.853703
85636592	chr16:85636592:G:A	5.72051e-09	-1.80007e-10	-1.44522	2.26237e-08	-1.80007e-10	-1.46171
85636740	chr16:85636740:G:A	4.78356e-08	-1.80007e-10	0.67849	1.6147e-07	-1.80007e-10	0.503607
85636846	chr16:85636846:C:T	6.35462e-09	-1.80007e-10	-1.3401	2.68928e-08	-1.80007e-10	-1.28885
85636858	chr16:85636858:C:G	5.67193e-09	-1.80007e-10	-1.45375	2.25439e-08	-1.80007e-10	-1.46524
85636977	chr16:85636977:G:A	1.03876e-08	-1.80007e-10	-0.848671	4.39538e-08	-1.80007e-10	-0.797571
85637281	chr16:85637281:T:C	4.45335e-09	-1.69562	-4.46292e-10	4.41467e-08	-0.793192	-4.46292e-10
85637330	chr16:85637330:C:T	9.66972e-10	-1.75699	-1.46588	5.87387e-05	7.78097	-1.38082
85637642	chr16:85637642:C:T	8.38805e-09	-0.158776	-0.903695	4.31411e-07	2.55235	-1.066
85637687	chr16:85637687:T:C	2.90441e-09	-0.973097	-1.14995	4.81094e-09	-1.72868	-1.28113
85637851	chr16:85637851:C:T	1.16191e-08	-0.736627	-4.46292e-10	3.20524e-08	-1.11334	-4.46292e-10
85637852	chr16:85637852:G:A	9.59083e-09	-1.80007e-10	-0.928473	3.5392e-08	-1.80007e-10	-1.01422
85637856	chr16:85637856:G:T	6.87127e-09	0.10887	-1.3708	2.7098e-06	4.77977	-1.45584
85638027	chr16:85638027:G:A	1.10738e-08	-1.80007e-10	-0.784698	4.10172e-08	-1.80007e-10	-0.866717
85638107	chr16:85638107:A:G	8.62221e-09	-1.07465	0.0397127	4.56381e-07	0.794063	0.748555
85638599	chr16:85638599:C:T	8.15644e-09	-1.80007e-10	-1.09047	4.04739e-08	-1.80007e-10	-0.880053
85638632	chr16:85638632:C:T	4.39316e-09	-1.70923	-4.46292e-10	5.29903e-08	-0.610601	-4.46292e-10
85638786	chr16:85638786:C:T	1.20977e-09	-1.53944	-1.45941	3.99033e-09	-1.72961	-1.46723
85638818	chr16:85638818:C:T	7.95198e-09	-0.0110159	-1.10484	9.86187e-07	3.54043	-1.22729
85638862	chr16:85638862:C:T	2.02374e-09	-1.34553	-1.1388	5.43707e-09	-1.79354	-1.09393
85638914	chr16:85638914:C:G	1.70837e-08	-1.80007e-10	-0.351154	6.25336e-08	-1.80007e-10	-0.445006
85638936	chr16:85638936:G:C	1.47808e-08	-1.80007e-10	-0.495948	5.39439e-08	-1.80007e-10	-0.592765
85639039	chr16:85639039:G:A	5.76188e-09	-1.80007e-10	-1.43802	2.3657e-08	-1.80007e-10	-1.41705
85639218	chr16:85639218:C:T	6.44095e-09	-1.3266	-4.46292e-10	1.95817e-08	-1.60611	-4.46292e-10
85639287	chr16:85639287:A:G	6.25907e-09	-1.80007e-10	-1.35525	2.64136e-08	-1.80007e-10	-1.30683
85639384	chr16:85639384:A:T	1.29567e-08	-1.80007e-10	-0.627665	4.8452e-08	-1.80007e-10	-0.700136
85639482	chr16:85639482:C:T	3.91082e-09	-0.688403	-1.13713	6.56707e-09	-1.68485	-1.0138
85639484	chr16:85639484:A:G	4.24416e-09	-1.32382	-0.419919	1.56291e-08	-1.70924	-0.122335
85639493	chr16:85639493:GGGCGCCA:G	2.61437e-09	-0.996621	-1.23163	1.79771e-07	1.79096	-1.17998
85639619	chr16:85639619:C:T	7.80884e-09	-1.80007e-10	-1.13402	3.57607e-08	-1.80007e-10	-1.00386
85639745	chr16:85639745:C:T	6.22705e-09	-1.80007e-10	-1.36038	2.67679e-08	-1.80007e-10	-1.29351
85639851	chr16:85639851:A:G	5.60132e-09	-1.80007e-10	-1.46628	2.25065e-08	-1.80007e-10	-1.46691
85639861	chr16:85639861:C:T	1.79499e-09	-1.70489	-0.899392	6.76741e-09	-1.78234	-0.886255
85640363	chr16:85640363:T:C	4.75576e-09	-0.268364	-1.36156	3.66295e-07	2.73926	-1.41653
85640387	chr16:85640387:G:A	6.18736e-09	-1.80007e-10	-1.36677	2.59466e-08	-1.80007e-10	-1.32467
85640672	chr16:85640672:C:T	5.59559e-09	-1.80007e-10	-1.4673	2.25841e-08	-1.80007e-10	-1.46346
85640910	chr16:85640910:A:G	2.2992e-09	-0.910231	-1.44649	4.39605e-08	0.669185	-1.4666
85641238	chr16:85641238:C:T	4.22934e-09	-1.74723	-4.46292e-10	2.37532e-08	-1.41299	-4.46292e-10
85641316	chr16:85641316:G:A	2.34247e-08	-0.0354896	-4.46292e-10	3.26846e-07	1.20878	-4.46292e-10
85641410	chr16:85641410:G:A	2.65753e-08	-0.121506	0.212209	2.18168e-06	2.7665	0.340641
85641628	chr16:85641628:C:T	1.19513e-08	-1.80007e-10	-0.708436	4.38372e-08	-1.80007e-10	-0.800227
85642048	chr16:85642048:C:T	7.29077e-09	-1.80007e-10	-1.20267	2.7563e-08	-1.80007e-10	-1.26424
85642189	chr16:85642189:A:G	5.71471e-09	-1.80007e-10	-1.44624	2.39841e-08	-1.80007e-10	-1.40332
85642266	chr16:85642266:A:G	2.26793e-09	-0.909235	-1.46118	5.93535e-08	0.969644	-1.46684
85642461	chr16:85642461:GC:G	2.44806e-09	-0.902629	-1.39136	5.01659e-09	-1.77404	-1.19392
85642513	chr16:85642513:G:A	6.84663e-09	-1.80007e-10	-1.26552	2.90431e-08	-1.80007e-10	-1.21193
85642514	chr16:85642514:C:A	4.21862e-09	-0.596738	-1.15303	1.52195e-07	1.56109	-1.11664
85642521	chr16:85642521:A:G	1.14625e-08	-1.80007e-10	-0.750199	4.12838e-08	-1.80007e-10	-0.86024
85642756	chr16:85642756:T:G	6.40458e-09	-1.80007e-10	-1.33227	2.64224e-08	-1.80007e-10	-1.3065
85642785	chr16:85642785:G:A	5.66616e-09	-1.80007e-10	-1.45477	2.37425e-08	-1.80007e-10	-1.41344
85642861	chr16:85642861:T:C	8.56542e-09	-1.80007e-10	-1.04155	4.18568e-08	-1.80007e-10	-0.846455
85643411	chr16:85643411:G:A	6.41839e-09	-1.44642	0.116306	1.63587e-08	-1.7986	0.0126523
85643905	chr16:85643905:G:A	5.4794e-08	-1.80007e-10	0.814301	1.85624e-07	-1.80007e-10	0.643015
85644053	chr16:85644053:C:T	6.04328e-09	-1.80007e-10	-1.39033	2.38925e-08	-1.80007e-10	-1.40715
85644433	chr16:85644433:G:A	1.00294e-08	-1.80007e-10	-0.883758	5.33977e-08	-1.80007e-10	-0.602941
85644825	chr16:85644825:C:T	5.88002e-09	-1.80007e-10	-1.41772	2.42814e-08	-1.80007e-10	-1.391
85645174	chr16:85645174:C:T	9.67456e-10	-1.76474	-1.45762	3.89713e-09	-1.75414	-1.46632
85645180	chr16:85645180:T:C	1.71192e-09	-1.77311	-0.878554	4.1489e-08	-0.230852	-0.62443
85645312	chr16:85645312:G:A	5.59512e-09	-1.80007e-10	-1.46738	2.2601e-08	-1.80007e-10	-1.46272
85645466	chr16:85645466:C:T	1.04677e-08	-1.80007e-10	-0.840985	5.66237e-08	-1.80007e-10	-0.544282
85645537	chr16:85645537:C:G	7.70104e-09	-1.80007e-10	-1.14792	2.86562e-08	-1.80007e-10	-1.22534
85645571	chr16:85645571:GC:G	6.42494e-09	-1.80007e-10	-1.32909	2.79798e-08	-1.80007e-10	-1.24923
85645878	chr16:85645878:A:G	8.24563e-09	-1.80007e-10	-1.0796	3.02039e-08	-1.80007e-10	-1.17274
85646116	chr16:85646116:CT:C	7.37517e-09	-1.80007e-10	-1.19116	3.53054e-08	-1.80007e-10	-1.01667
85646241	chr16:85646241:T:G	7.34043e-09	-1.80007e-10	-1.19588	3.37072e-08	-1.80007e-10	-1.063
85646270	chr16:85646270:A:G	7.90842e-09	-1.80007e-10	-1.12135	2.89735e-08	-1.80007e-10	-1.21433
85646282	chr16:85646282:G:A	2.03458e-09	-1.66994	-0.80905	1.00732e-08	-1.42846	-0.842377
85646338	chr16:85646338:C:T	2.03888e-09	-1.30052	-1.17635	1.70557e-08	-0.452865	-1.29136
85646386	chr16:85646386:T:G	1.61681e-09	-1.31951	-1.38932	2.70164e-08	0.061374	-1.34564
85646497	chr16:85646497:T:C	8.82486e-09	-1.01171	-4.46292e-10	5.63548e-08	-0.549042	-4.46292e-10
85646766	chr16:85646766:G:A	1.04954e-09	-1.79316	-1.34776	0.0220364	13.7934	-1.4659
85646785	chr16:85646785:C:A	5.02206e-08	-1.80007e-10	0.727146	1.80209e-07	-1.80007e-10	0.613408
85646809	chr16:85646809:A:G	1.63029e-09	-1.67014	-1.03038	1.17025e-08	-0.899897	-1.22101
85647225	chr16:85647225:A:G	6.21902e-09	-1.80007e-10	-1.36167	2.44395e-08	-1.80007e-10	-1.38451
85647247	chr16:85647247:C:T	9.21619e-08	-1.80007e-10	1.33427	3.01997e-07	-1.80007e-10	1.12971
85647767	chr16:85647767:A:G	1.83945e-08	-1.80007e-10	-0.277226	8.51255e-08	-1.80007e-10	-0.136584
85647809	chr16:85647809:A:T	2.22591e-09	-1.12357	-1.26554	1.44316e-08	-0.491629	-1.41966
85647829	chr16:85647829:T:C	9.34689e-10	-1.79477	-1.46205	0.919817	16.9032	-0.844262
85647863	chr16:85647863:G:C	2.72089e-08	-1.80007e-10	0.114266	1.26251e-07	-1.80007e-10	0.257566
85647918	chr16:85647918:G:A	8.19961e-09	-1.80007e-10	-1.08519	3.64207e-08	-1.80007e-10	-0.985571
85647951	chr16:85647951:G:A	1.06596e-09	-1.76239	-1.36301	0.000641185	10.2564	-1.46601
85648084	chr16:85648084:C:T	1.12948e-08	-1.80007e-10	-0.764936	6.31124e-08	-1.80007e-10	-0.435792
85648185	chr16:85648185:G:T	4.01858e-09	-1.79835	-4.46292e-10	1.7292e-08	-1.73047	-4.46292e-10
85648262	chr16:85648262:C:T	4.68265e-09	-0.268673	-1.37674	1.47083e-08	-0.509327	-1.38297
85648371	chr16:85648371:C:T	6.10111e-09	-1.80007e-10	-1.38081	2.39079e-08	-1.80007e-10	-1.4065
85648465	chr16:85648465:G:C	3.91344e-09	-0.960909	-0.863954	1.41392e-07	1.19146	-0.820633
85648865	chr16:85648865:C:T	1.83088e-09	-1.37695	-1.20753	6.4235e-09	-1.53418	-1.18656
85649012	chr16:85649012:G:A	2.10852e-09	-1.14492	-1.29838	1.19953e-08	-0.69985	-1.39635
85649210	chr16:85649210:C:T	5.68365e-09	-1.80007e-10	-1.45169	2.3227e-08	-1.80007e-10	-1.4354
85649565	chr16:85649565:C:T	2.15612e-09	-1.33724	-1.08373	2.30858e-08	-0.299526	-1.14197
85649599	chr16:85649599:C:T	1.6304e-09	-1.63065	-1.0698	2.39236e-07	1.75986	-0.863113
85649604	chr16:85649604:C:T	3.76493e-09	-1.74287	-0.120676	7.23198e-08	-0.734704	0.435093
85649663	chr16:85649663:G:A	7.71064e-09	-1.80007e-10	-1.14668	3.41799e-08	-1.80007e-10	-1.04907
85649970	chr16:85649970:G:T	6.29726e-09	-1.80007e-10	-1.34917	2.56789e-08	-1.80007e-10	-1.33504
85650289	chr16:85650289:GC:G	1.80523e-09	-1.36799	-1.2306	1.23435e-08	-0.92621	-1.14137
85650729	chr16:85650729:T:C	1.28271e-09	-1.52333	-1.41698	2.49361e-08	0.0235276	-1.38792
85650974	chr16:85650974:C:T	6.82387e-09	-1.80007e-10	-1.26885	2.60925e-08	-1.80007e-10	-1.31906
85651276	chr16:85651276:G:T	8.22767e-09	-1.80007e-10	-1.08178	3.09892e-08	-1.80007e-10	-1.14707
85651287	chr16:85651287:C:T	1.01422e-09	-1.70986	-1.4653	3.87736e-09	-1.79915	-1.4264
85651391	chr16:85651391:C:T	9.88171e-10	-1.79614	-1.40504	4.01335e-09	-1.74208	-1.449
85651595	chr16:85651595:C:T	4.22172e-09	-1.74904	-4.46292e-10	2.00098e-08	-1.58449	-4.46292e-10
85651820	chr16:85651820:C:G	9.47196e-10	-1.79707	-1.44646	3.97245e-09	-1.73725	-1.46407
85652150	chr16:85652150:T:C	2.90941e-09	-0.879007	-1.24232	6.11076e-07	2.85549	-1.02098
85652288	chr16:85652288:G:C	7.34828e-09	-1.80007e-10	-1.19481	2.80383e-08	-1.80007e-10	-1.24714
85652295	chr16:85652295:C:T	1.62313e-09	-1.29934	-1.40559	9.74644e-09	-0.844312	-1.4595
85652404	chr16:85652404:C:T	5.80699e-08	-1.80007e-10	0.872367	2.22199e-07	-1.80007e-10	0.822863
85652539	chr16:85652539:G:A	2.30709e-09	-1.35372	-0.99957	1.59911e-05	6.4614	-1.36232
85652724	chr16:85652724:G:A	4.40944e-09	-1.70553	-4.46292e-10	6.75605e-08	-0.367687	-4.46292e-10
85652884	chr16:85652884:G:T	7.2596e-09	-1.80007e-10	-1.20695	2.74289e-08	-1.80007e-10	-1.26911
85652974	chr16:85652974:C:T	5.78052e-09	-1.80007e-10	-1.43479	2.2517e-08	-1.80007e-10	-1.46644
85653896	chr16:85653896:C:G	1.19192e-09	-1.57813	-1.43558	8.71572e-09	-1.08088	-1.33471
85653923	chr16:85653923:G:A	9.15503e-09	-0.974976	-4.46292e-10	7.92676e-08	-0.207881	-4.46292e-10
85655550	chr16:85655550:C:T	7.19148e-09	-1.80007e-10	-1.21638	2.7815e-08	-1.80007e-10	-1.25513
85655888	chr16:85655888:G:A	5.59963e-09	-1.80007e-10	-1.46658	2.28686e-08	-1.80007e-10	-1.45094
85656045	chr16:85656045:C:T	1.33931e-08	-1.80007e-10	-0.594543	4.81398e-08	-1.80007e-10	-0.706601
85656057	chr16:85656057:A:G	6.11331e-09	-1.80007e-10	-1.37881	2.5642e-08	-1.80007e-10	-1.33648
85656300	chr16:85656300:T:C	6.30726e-09	-1.80007e-10	-1.34758	2.4971e-08	-1.80007e-10	-1.36299
85656331	chr16:85656331:C:T	6.31211e-09	-1.80007e-10	-1.34681	2.52819e-08	-1.80007e-10	-1.35062
85656563	chr16:85656563:C:G	6.02961e-09	-1.80007e-10	-1.3926	2.49857e-08	-1.80007e-10	-1.3624
85656583	chr16:85656583:C:T	7.75828e-09	-1.80007e-10	-1.14052	2.9713e-08	-1.80007e-10	-1.18913
85656906	chr16:85656906:G:C	5.69862e-09	-1.80007e-10	-1.44906	2.39231e-08	-1.80007e-10	-1.40586
85657153	chr16:85657153:T:A	6.68848e-09	-1.80007e-10	-1.28889	2.762e-08	-1.80007e-10	-1.26217
85657180	chr16:85657180:G:C	3.05422e-09	-1.58429	-0.488471	2.20547e-08	-1.23423	-0.25296
85657294	chr16:85657294:G:A	7.90021e-09	-1.80007e-10	-1.12239	2.96247e-08	-1.80007e-10	-1.1921
85658330	chr16:85658330:C:T	2.71521e-09	-0.738114	-1.4523	3.49541e-06	5.04042	-1.46192
85658655	chr16:85658655:G:A	4.91334e-09	-1.59732	-4.46292e-10	5.53495e-08	-0.567042	-4.46292e-10
85658727	chr16:85658727:A:C	5.61886e-09	-1.80007e-10	-1.46315	2.37865e-08	-1.80007e-10	-1.41159
85658863	chr16:85658863:G:A	5.70727e-09	-1.80007e-10	-1.44754	2.40223e-08	-1.80007e-10	-1.40173
85659633	chr16:85659633:G:A	5.6066e-09	-1.80007e-10	-1.46534	2.25538e-08	-1.80007e-10	-1.4648
85660865	chr16:85660865:T:C	1.75732e-09	-1.42481	-1.20068	0.0389286	13.6479	-0.751389
85660876	chr16:85660876:C:G	7.13812e-09	-1.80007e-10	-1.22383	2.70998e-08	-1.80007e-10	-1.28118
85662253	chr16:85662253:G:T	5.69629e-09	-1.80007e-10	-1.44946	2.38622e-08	-1.80007e-10	-1.40841
85662351	chr16:85662351:G:A	1.27551e-08	-1.80007e-10	-0.643348	4.70947e-08	-1.80007e-10	-0.728549
85662360	chr16:85662360:T:C	5.81051e-09	-1.80007e-10	-1.42961	2.46489e-08	-1.80007e-10	-1.37598
85662582	chr16:85662582:C:CTG	1.15194e-08	-1.80007e-10	-0.745249	5.20381e-08	-1.80007e-10	-0.628734
85662598	chr16:85662598:C:T	5.6818e-09	-1.80007e-10	-1.45201	2.37477e-08	-1.80007e-10	-1.41322
85662806	chr16:85662806:C:T	1.38172e-09	-1.54716	-1.31879	1.01121e-08	-0.944446	-1.32254
85663114	chr16:85663114:C:T	5.64524e-09	-0.116929	-1.34154	1.06801e-08	-0.971414	-1.24091
85663652	chr16:85663652:G:A	7.47599e-09	-1.80007e-10	-1.17758	2.81818e-08	-1.80007e-10	-1.24203
85664209	chr16:85664209:C:T	5.68919e-09	-1.80007e-10	-1.45071	2.26668e-08	-1.80007e-10	-1.45981
85665234	chr16:85665234:T:C	7.59751e-09	-1.80007e-10	-1.16146	3.25132e-08	-1.80007e-10	-1.09906
85665269	chr16:85665269:C:T	5.62857e-09	-1.80007e-10	-1.46143	2.32547e-08	-1.80007e-10	-1.4342
85665296	chr16:85665296:T:G	5.60223e-09	-1.80007e-10	-1.46612	2.25849e-08	-1.80007e-10	-1.46343
85665833	chr16:85665833:G:A	5.67193e-09	-1.80007e-10	-1.45375	2.32309e-08	-1.80007e-10	-1.43523
85666149	chr16:85666149:G:A	6.46748e-09	-1.80007e-10	-1.32249	2.6587e-08	-1.80007e-10	-1.30029
85666470	chr16:85666470:A:G	5.09928e-08	-1.80007e-10	0.742405	1.85536e-07	-1.80007e-10	0.642537
85666501	chr16:85666501:C:T	5.93423e-09	-1.80007e-10	-1.40854	2.45862e-08	-1.80007e-10	-1.37852
85666754	chr16:85666754:G:A	1.31629e-09	-1.7981	-1.11636	0.000958556	10.6251	-1.4326
85666799	chr16:85666799:A:G	8.53442e-09	-1.80007e-10	-1.04517	3.2143e-08	-1.80007e-10	-1.11051
85666843	chr16:85666843:T:G	4.78678e-08	-1.80007e-10	0.679164	1.74584e-07	-1.80007e-10	0.581697
85666943	chr16:85666943:T:C	5.67405e-09	-1.80007e-10	-1.45338	2.34544e-08	-1.80007e-10	-1.42565
85666985	chr16:85666985:G:A	1.35549e-08	-1.80007e-10	-0.582528	4.89795e-08	-1.80007e-10	-0.689307
85667027	chr16:85667027:T:C	5.75719e-09	-1.80007e-10	-1.43883	2.34313e-08	-1.80007e-10	-1.42664
85667293	chr16:85667293:G:GCCATACCA	5.68972e-09	-1.80007e-10	-1.45062	2.35663e-08	-1.80007e-10	-1.42089
85667363	chr16:85667363:C:A	1.42249e-09	-1.54804	-1.28884	1.35749e-08	-0.55526	-1.41723
85667409	chr16:85667409:C:T	9.19011e-09	-1.80007e-10	-0.971151	3.61136e-08	-1.80007e-10	-0.99404
85668423	chr16:85668423:A:C	5.59899e-09	-1.80007e-10	-1.46669	2.27213e-08	-1.80007e-10	-1.45741
85668582	chr16:85668582:G:A	6.03885e-09	-1.80007e-10	-1.39107	2.37774e-08	-1.80007e-10	-1.41198
85669073	chr16:85669073:G:A	4.89497e-09	-1.60107	-4.46292e-10	1.82172e-08	-1.67834	-4.46292e-10
85669084	chr16:85669084:T:C	3.12879e-09	-0.918704	-1.12993	1.56355e-06	3.64352	-0.869522
85669086	chr16:85669086:G:A	5.8946e-09	-1.80007e-10	-1.41524	2.37718e-08	-1.80007e-10	-1.41221
85669459	chr16:85669459:C:T	3.59503e-08	-1.80007e-10	0.392857	1.34669e-07	-1.80007e-10	0.32211
85670104	chr16:85670104:G:C	1.1022e-08	-1.80007e-10	-0.789385	4.12058e-08	-1.80007e-10	-0.86213
85671115	chr16:85671115:T:C	5.88741e-09	-1.80007e-10	-1.41646	2.45294e-08	-1.80007e-10	-1.38084
85672274	chr16:85672274:C:T	2.08767e-09	-1.34108	-1.11216	2.57826e-08	-0.312417	-1.01859
85672295	chr16:85672295:G:A	2.53086e-09	-1.20616	-1.05456	3.54007e-08	-0.0582547	-0.955724
85672441	chr16:85672441:A:C	2.07313e-09	-1.43742	-1.0228	6.92233e-07	2.65854	-0.699324
85672617	chr16:85672617:C:T	1.80303e-08	-1.80007e-10	-0.297224	8.15241e-08	-1.80007e-10	-0.179811
85672697	chr16:85672697:A:C	1.147e-08	-1.80007e-10	-0.749541	5.27287e-08	-1.80007e-10	-0.61555
85672958	chr16:85672958:G:A	1.11142e-09	-1.78532	-1.29832	0.000115481	8.54253	-1.46638
85673254	chr16:85673254:T:G	7.73533e-09	-1.80007e-10	-1.14348	2.95959e-08	-1.80007e-10	-1.19307
85674071	chr16:85674071:A:G	7.30044e-09	-1.80007e-10	-1.20134	2.72374e-08	-1.80007e-10	-1.27612
85674261	chr16:85674261:T:C	4.10635e-08	-1.80007e-10	0.52584	1.43834e-07	-1.80007e-10	0.38795
85674566	chr16:85674566:A:C	6.78884e-09	-1.80007e-10	-1.274	2.61345e-08	-1.80007e-10	-1.31746
85675048	chr16:85675048:C:G	6.49163e-09	-1.80007e-10	-1.31877	2.51249e-08	-1.80007e-10	-1.35685
85675059	chr16:85675059:T:A	2.19282e-09	-1.79924	-0.604847	2.15773e-07	1.75466	-0.961146
85675226	chr16:85675226:G:T	6.02797e-09	-1.80007e-10	-1.39287	2.50124e-08	-1.80007e-10	-1.36134
85675412	chr16:85675412:T:C	6.52807e-09	-1.80007e-10	-1.31317	2.67603e-08	-1.80007e-10	-1.29379
85675938	chr16:85675938:G:C	1.38979e-09	-1.41325	-1.44688	1.61113e-08	-0.403574	-1.39762
85676901	chr16:85676901:G:A	9.69283e-09	-1.80007e-10	-0.917894	4.45882e-08	-1.80007e-10	-0.783242
85676966	chr16:85676966:G:A	1.31475e-08	-1.80007e-10	-0.613048	6.35195e-08	-1.80007e-10	-0.429362
85677377	chr16:85677377:C:T	1.18186e-09	-1.67087	-1.35132	0.000549362	10.0874	-1.45163
85677805	chr16:85677805:C:G	1.70668e-09	-1.23535	-1.41938	6.14009e-09	-1.3702	-1.39567
85677896	chr16:85677896:T:C	1.09386e-09	-1.70482	-1.39475	0.000127102	8.53162	-1.35958
85678163	chr16:85678163:G:A	2.71646e-09	-0.823604	-1.36635	4.57951e-08	0.540298	-1.29683
85678642	chr16:85678642:T:G	2.82081e-08	-1.80007e-10	0.150329	1.04595e-07	-1.80007e-10	0.0693837
85678806	chr16:85678806:G:A	8.31123e-09	-1.80007e-10	-1.07167	3.78189e-08	-1.80007e-10	-0.947901
85679453	chr16:85679453:G:C	8.57943e-09	-1.80007e-10	-1.03991	3.23996e-08	-1.80007e-10	-1.10256
85679608	chr16:85679608:G:A	1.79288e-09	-1.13968	-1.46578	2.58641e-08	0.111833	-1.43969
85679769	chr16:85679769:T:C	9.94465e-09	-1.80007e-10	-0.892245	3.98103e-08	-1.80007e-10	-0.896585
85680140	chr16:85680140:T:C	4.03305e-09	-1.79476	-4.46292e-10	1.64118e-08	-1.78271	-4.46292e-10
85680356	chr16:85680356:G:A	5.6028e-09	-1.80007e-10	-1.46601	2.27655e-08	-1.80007e-10	-1.45546
85680640	chr16:85680640:A:C	1.40887e-08	-0.071267	-0.472641	4.27456e-05	5.98119	0.101122
85681118	chr16:85681118:A:G	5.60749e-09	-1.80007e-10	-1.46518	2.24962e-08	-1.80007e-10	-1.46736
85681191	chr16:85681191:G:A	2.91756e-08	-1.80007e-10	0.184054	1.08454e-07	-1.80007e-10	0.10562
85681204	chr16:85681204:A:G	5.64645e-09	-1.80007e-10	-1.45825	2.27902e-08	-1.80007e-10	-1.45438
85681834	chr16:85681834:T:A	9.91684e-10	-1.73855	-1.45909	0.000173925	8.94334	-1.45767
85681958	chr16:85681958:T:C	9.85236e-09	-1.80007e-10	-0.901569	4.18939e-08	-1.80007e-10	-0.845569
85682153	chr16:85682153:A:T	5.59657e-09	-1.80007e-10	-1.46713	2.28011e-08	-1.80007e-10	-1.4539
85682170	chr16:85682170:C:T	5.66086e-09	-1.80007e-10	-1.4557	2.31625e-08	-1.80007e-10	-1.43818
85682273	chr16:85682273:T:C	6.62738e-09	-1.80007e-10	-1.29807	2.78081e-08	-1.80007e-10	-1.25538
85682515	chr16:85682515:G:A	8.14213e-09	-1.80007e-10	-1.09223	3.42179e-08	-1.80007e-10	-1.04796
85682697	chr16:85682697:C:A	1.12004e-08	-1.80007e-10	-0.773326	4.15281e-08	-1.80007e-10	-0.854339
85682760	chr16:85682760:A:G	1.20263e-09	-1.53832	-1.46645	0.00232227	11.512	-1.43467
85682857	chr16:85682857:A:G	1.48094e-09	-1.61094	-1.18566	1.44918e-08	-0.769423	-1.1377
85682995	chr16:85682995:A:G	4.58089e-09	-1.66739	-4.46292e-10	5.33886e-08	-0.603112	-4.46292e-10
85683006	chr16:85683006:T:A	1.13651e-09	-1.59571	-1.46561	0.00159184	11.0904	-1.39074
85683226	chr16:85683226:A:G	1.16849e-09	-1.56622	-1.46734	0.00192428	11.2988	-1.4094
85683241	chr16:85683241:T:C	3.97769e-09	-1.31571	-0.492872	2.85515e-08	-0.878271	-0.35073
85683401	chr16:85683401:C:CT	5.62846e-09	-1.80007e-10	-1.46144	2.29522e-08	-1.80007e-10	-1.44729
85684199	chr16:85684199:T:C	1.24058e-09	-1.50701	-1.46669	7.73715e-09	-1.06748	-1.46719
85684260	chr16:85684260:G:A	3.23101e-09	-1.26065	-0.755831	4.78111e-08	-0.143546	-0.569906
85684549	chr16:85684549:C:A	4.50721e-09	-1.16222	-0.521383	7.30308e-08	0.0186822	-0.308511
85684620	chr16:85684620:G:A	3.44181e-09	-1.21861	-0.734672	5.25489e-08	-0.0729458	-0.54602
85684768	chr16:85684768:T:C	5.97435e-09	-1.80007e-10	-1.4018	2.25105e-08	-1.80007e-10	-1.46673
85685094	chr16:85685094:C:G	7.31085e-09	-1.19992	-4.46292e-10	2.34327e-08	-1.42658	-4.46292e-10
85685192	chr16:85685192:G:C	3.01568e-09	-0.675435	-1.41002	5.04215e-09	-1.54635	-1.41653
85685275	chr16:85685275:A:T	1.31221e-09	-1.46598	-1.45159	8.93337e-09	-1.02379	-1.36712
85685312	chr16:85685312:C:A	1.3642e-09	-1.68577	-1.19294	0.00048841	9.93706	-1.41886
85685458	chr16:85685458:T:G	2.47532e-09	-0.815537	-1.46737	1.89201e-08	-0.208586	-1.4319
85686052	chr16:85686052:A:G	1.11652e-09	-1.69466	-1.38441	0.000130267	8.52983	-1.3332
85686242	chr16:85686242:G:C	1.01685e-08	-1.80007e-10	-0.869989	4.08129e-08	-1.80007e-10	-0.871713
85686380	chr16:85686380:T:C	6.27429e-09	-1.80007e-10	-1.35282	2.42475e-08	-1.80007e-10	-1.3924
85686550	chr16:85686550:C:G	6.72378e-09	-1.80007e-10	-1.28363	2.64729e-08	-1.80007e-10	-1.30459
85687182	chr16:85687182:C:T	2.30454e-09	-1.00705	-1.34735	1.10124e-06	3.67183	-1.24834
85687391	chr16:85687391:C:T	5.90308e-09	-1.80007e-10	-1.4138	2.43707e-08	-1.80007e-10	-1.38733
85687828	chr16:85687828:G:A	6.01527e-09	-1.80007e-10	-1.39498	2.48876e-08	-1.80007e-10	-1.36634
85687962	chr16:85687962:G:A	5.65318e-09	-1.80007e-10	-1.45706	2.28713e-08	-1.80007e-10	-1.45082
85688163	chr16:85688163:G:A	1.0978e-09	-1.63656	-1.45942	6.64699e-09	-1.2929	-1.39364
85688273	chr16:85688273:C:A	1.61764e-08	-1.80007e-10	-0.405726	5.27985e-08	-1.80007e-10	-0.614228
85688432	chr16:85688432:G:C	3.33275e-08	-1.80007e-10	0.317102	1.04966e-07	-1.80007e-10	0.072925
85688441	chr16:85688441:G:C	3.14516e-09	-0.785922	-1.25749	5.52282e-08	0.577998	-1.14723
85688801	chr16:85688801:G:A	2.06063e-08	-1.80007e-10	-0.163682	8.80469e-08	-1.80007e-10	-0.10284
85688890	chr16:85688890:A:C	4.29778e-09	-1.47598	-0.255198	1.01254e-08	-1.7361	-0.529566
85688927	chr16:85688927:A:T	1.10524e-09	-1.75928	-1.32994	8.95924e-09	-1.19733	-1.19069
85689043	chr16:85689043:T:C	4.83454e-09	-1.33834	-0.275157	1.06833e-08	-1.66679	-0.545241
85689090	chr16:85689090:C:G	1.34547e-09	-1.67238	-1.22015	4.92192e-09	-1.71797	-1.26904
85689106	chr16:85689106:G:C	8.53451e-09	-1.04516	-4.46292e-10	2.6654e-08	-1.29777	-4.46292e-10
85689210	chr16:85689210:C:T	5.82896e-09	-1.80007e-10	-1.42644	2.43173e-08	-1.80007e-10	-1.38952
85689287	chr16:85689287:A:G	5.59529e-09	-1.42511	-0.0422463	1.27897e-08	-1.71085	-0.321217
85689315	chr16:85689315:C:T	5.59521e-09	-1.80007e-10	-1.46737	2.2509e-08	-1.80007e-10	-1.46679
85689436	chr16:85689436:C:T	1.44668e-09	-1.74443	-1.07558	1.89357e-05	6.25541	-0.987321
85689439	chr16:85689439:T:C	3.57982e-09	-1.24137	-0.672593	7.56131e-09	-1.63295	-0.924711
85689458	chr16:85689458:C:A	1.36144e-09	-1.53752	-1.34322	3.49879e-08	0.250822	-1.27653
85689989	chr16:85689989:GTC:CTC	2.64204e-09	-1.51362	-0.70411	8.16362e-09	-1.74954	-0.731482
85690420	chr16:85690420:A:G	5.77393e-09	-1.80007e-10	-1.43593	2.46297e-08	-1.80007e-10	-1.37676
85690854	chr16:85690854:G:A	3.6896e-08	0.418822	-4.46292e-10	2.85688e-07	1.07419	-4.46292e-10
85690859	chr16:85690859:T:C	5.854e-09	-1.80007e-10	-1.42215	2.45909e-08	-1.80007e-10	-1.37833
85691131	chr16:85691131:C:G	1.13472e-09	-1.79926	-1.26364	8.00334e-09	-1.41614	-1.08471
85692440	chr16:85692440:C:T	7.13365e-09	-1.80007e-10	-1.22446	2.96076e-08	-1.80007e-10	-1.19268
85692626	chr16:85692626:C:T	5.62159e-09	-1.80007e-10	-1.46266	2.33972e-08	-1.80007e-10	-1.42809
85692635	chr16:85692635:G:T	5.61679e-09	-1.80007e-10	-1.46352	2.33363e-08	-1.80007e-10	-1.4307
85692872	chr16:85692872:C:T	5.60151e-09	-1.80007e-10	-1.46624	2.31027e-08	-1.80007e-10	-1.44076
85693991	chr16:85693991:G:A	5.7391e-09	-1.80007e-10	-1.44198	2.35224e-08	-1.80007e-10	-1.42276
85694088	chr16:85694088:T:C	4.02399e-09	-1.79701	-4.46292e-10	5.16161e-08	-0.636876	-4.46292e-10
85694517	chr16:85694517:G:A	6.42789e-09	-1.80007e-10	-1.32863	2.61573e-08	-1.80007e-10	-1.31658
85694546	chr16:85694546:T:C	1.55997e-09	-1.62642	-1.11819	0.000377249	9.53218	-1.27223
85695025	chr16:85695025:G:A	6.50154e-09	-1.80007e-10	-1.31724	2.58209e-08	-1.80007e-10	-1.32953
85695045	chr16:85695045:T:C	1.37007e-09	-1.56761	-1.3068	0.000411054	9.65372	-1.30795
85695073	chr16:85695073:G:A	1.15155e-09	-1.74309	-1.30508	0.000128201	8.64014	-1.45949
85695675	chr16:85695675:A:G	1.77837e-09	-1.3206	-1.29299	6.83221e-05	7.92995	-1.37867
85695692	chr16:85695692:A:T	1.2915e-08	-1.80007e-10	-0.630887	5.72776e-08	-1.80007e-10	-0.532801
85696070	chr16:85696070:C:G	5.64261e-09	-1.80007e-10	-1.45893	2.2997e-08	-1.80007e-10	-1.44534
85696303	chr16:85696303:G:A	6.30679e-09	-1.80007e-10	-1.34765	2.56853e-08	-1.80007e-10	-1.33479
85696595	chr16:85696595:A:G	1.9106e-09	-1.1811	-1.36076	1.03054e-08	-0.865633	-1.38241
85696952	chr16:85696952:G:A	1.59447e-09	-1.49527	-1.22746	4.48491e-05	7.55148	-1.42114
85697425	chr16:85697425:G:A	8.07975e-09	-1.80007e-10	-1.09992	3.31647e-08	-1.80007e-10	-1.07922
85697743	chr16:85697743:A:T	7.24155e-09	-1.80007e-10	-1.20944	2.96382e-08	-1.80007e-10	-1.19165
85697804	chr16:85697804:G:A	1.06034e-09	-1.66828	-1.4624	5.92925e-09	-1.34457	-1.45624
85697882	chr16:85697882:A:G	8.36385e-09	-1.80007e-10	-1.06536	3.46658e-08	-1.80007e-10	-1.03496
85697907	chr16:85697907:G:T	6.27969e-09	-1.80007e-10	-1.35196	2.53323e-08	-1.80007e-10	-1.34863
85698307	chr16:85698307:G:C	5.80207e-09	-1.43106	-4.46292e-10	2.52599e-08	-1.35149	-4.46292e-10
85698850	chr16:85698850:C:A	8.16459e-09	0.151005	-1.24048	4.50643e-08	0.451392	-1.22401
85698903	chr16:85698903:T:C	9.95334e-09	-1.80007e-10	-0.891372	4.15127e-08	-1.80007e-10	-0.854709
85699089	chr16:85699089:C:T	2.10107e-09	-1.32304	-1.12379	0.000101755	8.3191	-1.36948
85699102	chr16:85699102:T:G	5.08589e-09	-0.501746	-1.06106	0.00165479	10.9081	-1.16965
85699161	chr16:85699161:C:T	2.33534e-09	-0.873786	-1.46734	0.000214838	9.16388	-1.46695
85699245	chr16:85699245:TC:T	4.54974e-09	-0.58709	-1.08712	0.00124894	10.6478	-1.19072
85699256	chr16:85699256:A:G	1.82573e-09	-1.32705	-1.26025	9.10868e-05	8.26753	-1.42867
85699336	chr16:85699336:C:T	1.40254e-09	-1.43853	-1.41247	9.28827e-09	-0.926938	-1.42502
85699383	chr16:85699383:G:C	1.6873e-09	-1.34365	-1.3225	8.20855e-05	8.18739	-1.45259
85699584	chr16:85699584:C:T	1.90564e-09	-1.28107	-1.26339	0.00011219	8.47718	-1.42994
85699585	chr16:85699585:G:A	1.01794e-08	-1.80007e-10	-0.868912	4.26451e-08	-1.80007e-10	-0.827798
85699678	chr16:85699678:G:C	1.29136e-09	-1.49642	-1.43717	2.71222e-05	7.05339	-1.426
85699704	chr16:85699704:T:C	1.94572e-09	-1.39183	-1.13182	7.08473e-05	7.96038	-1.37281
85699764	chr16:85699764:C:A	9.77085e-09	-1.80007e-10	-0.909876	3.78855e-08	-1.80007e-10	-0.946141
85699861	chr16:85699861:G:A	1.82262e-09	-1.29496	-1.29405	0.000103735	8.41123	-1.44235
85699966	chr16:85699966:T:C	1.62223e-09	-1.52545	-1.18002	2.43221e-05	6.6735	-1.15507
85700046	chr16:85700046:G:A	9.2623e-09	-1.80007e-10	-0.963327	3.8641e-08	-1.80007e-10	-0.926396
85700125	chr16:85700125:A:T	6.72818e-09	-1.80007e-10	-1.28297	2.80144e-08	-1.80007e-10	-1.24799
85700316	chr16:85700316:A:G	1.0938e-09	-1.63386	-1.46576	5.95182e-09	-1.3298	-1.46722
85700338	chr16:85700338:G:A	7.27052e-09	-1.80007e-10	-1.20545	3.07125e-08	-1.80007e-10	-1.15604
85700379	chr16:85700379:A:G	8.54337e-09	-1.80007e-10	-1.04412	3.27647e-08	-1.80007e-10	-1.09136
85700408	chr16:85700408:C:T	1.32915e-09	-1.5252	-1.37955	2.42164e-05	6.87581	-1.36174
85700907	chr16:85700907:G:T	1.59831e-09	-1.32398	-1.39636	7.36656e-09	-1.15205	-1.43171
85700925	chr16:85700925:C:T	1.00026e-08	-1.80007e-10	-0.886432	3.8649e-08	-1.80007e-10	-0.92619
85700966	chr16:85700966:A:C	1.3172e-09	-1.7909	-1.12287	5.76383e-09	-1.58004	-1.24907
85701012	chr16:85701012:G:C	1.20958e-09	-1.78639	-1.21261	6.81964e-09	-1.32775	-1.33315
85701017	chr16:85701017:C:T	5.70377e-09	-1.80007e-10	-1.44815	2.30523e-08	-1.80007e-10	-1.44294
85701093	chr16:85701093:A:C	4.15603e-09	-1.76472	-4.46292e-10	1.92614e-08	-1.62261	-4.46292e-10
85701200	chr16:85701200:A:G	6.60788e-09	-1.80007e-10	-1.30102	2.58559e-08	-1.80007e-10	-1.32817
85701224	chr16:85701224:A:G	1.3042e-09	-1.78351	-1.14018	5.10569e-09	-1.75584	-1.19452
85701531	chr16:85701531:C:G	5.59892e-09	-1.80007e-10	-1.46671	2.25396e-08	-1.80007e-10	-1.46544
85701777	chr16:85701777:A:C	8.21241e-09	-1.80007e-10	-1.08363	3.30716e-08	-1.80007e-10	-1.08204
85702036	chr16:85702036:G:A	1.73827e-09	-1.30267	-1.33372	8.1923e-09	-1.16909	-1.30842
85702046	chr16:85702046:A:G	3.42025e-09	-1.27214	-0.687425	1.46358e-08	-1.18846	-0.708781
85702104	chr16:85702104:G:A	4.2387e-09	-0.78139	-0.963634	0.000180339	8.47567	-0.953791
85702393	chr16:85702393:TTCCCTTCCTTCCCTTCCTTCC:T	9.43286e-09	-1.80007e-10	-0.94508	4.01169e-08	-1.80007e-10	-0.888912
85702504	chr16:85702504:C:T	6.21746e-09	-1.36192	-4.46292e-10	0.000168381	7.45327	-4.46292e-10
85702557	chr16:85702557:C:T	5.68355e-09	-1.80007e-10	-1.4517	2.26429e-08	-1.80007e-10	-1.46087
85702823	chr16:85702823:C:T	6.46901e-09	-1.00988	-0.312379	1.68755e-08	-1.39758	-0.357265
85702834	chr16:85702834:G:C	5.73197e-09	-1.80007e-10	-1.44322	2.28908e-08	-1.80007e-10	-1.44997
85702837	chr16:85702837:T:A	5.74145e-09	-1.80007e-10	-1.44157	2.39289e-08	-1.80007e-10	-1.40562
85702867	chr16:85702867:A:G	5.59855e-09	-1.80007e-10	-1.46677	2.25283e-08	-1.80007e-10	-1.46594
85702875	chr16:85702875:T:C	2.0374e-08	1.15771	-1.33273	2.35582e-07	2.28221	-1.40086
85703265	chr16:85703265:C:T	1.59219e-08	-1.1226	0.701017	0.000435073	8.13089	0.271672
85703315	chr16:85703315:C:G	1.16606e-08	-1.80007e-10	-0.733068	4.29376e-08	-1.80007e-10	-0.820963
85703661	chr16:85703661:C:T	2.10564e-08	-1.11289	0.970816	0.00061443	8.24914	0.498604
85703745	chr16:85703745:G:A	1.62576e-08	-0.400721	-4.46292e-10	2.68668e-07	1.01277	-4.46292e-10
85703784	chr16:85703784:C:T	1.67354e-08	1.01768	-1.38943	2.40423e-07	2.34266	-1.44097
85703853	chr16:85703853:G:A	9.13174e-09	-1.80007e-10	-0.977524	3.55165e-08	-1.80007e-10	-1.01071
85703896	chr16:85703896:C:T	2.84173e-09	-1.15655	-0.988317	1.02552e-08	-1.29574	-0.957182
85704682	chr16:85704682:C:T	1.03413e-08	-1.80007e-10	-0.853134	3.91995e-08	-1.80007e-10	-0.912045
85705091	chr16:85705091:G:A	5.84379e-09	-1.80007e-10	-1.4239	2.32363e-08	-1.80007e-10	-1.43499
85705189	chr16:85705189:T:A	8.66587e-09	-1.00999	-0.0198932	2.29839e-08	-1.39722	-0.0486904
85705325	chr16:85705325:C:T	6.07668e-09	-1.80007e-10	-1.38482	2.40444e-08	-1.80007e-10	-1.40081
85705922	chr16:85705922:T:C	8.80962e-09	-1.80007e-10	-1.01344	3.27655e-08	-1.80007e-10	-1.09133
85706342	chr16:85706342:A:C	1.6388e-08	-1.80007e-10	-0.392732	6.70258e-08	-1.80007e-10	-0.375632
85706394	chr16:85706394:T:C	6.58984e-09	-1.80007e-10	-1.30375	2.59677e-08	-1.80007e-10	-1.32385
85706437	chr16:85706437:C:T	9.13099e-09	-1.80007e-10	-0.977606	3.43304e-08	-1.80007e-10	-1.04468
85706626	chr16:85706626:ACAC:A	2.43298e-08	0.980733	-0.97831	3.60671e-07	2.28118	-0.973928
85706654	chr16:85706654:ATGCACACACC:A	5.8622e-09	-1.80007e-10	-1.42076	2.24959e-08	-1.80007e-10	-1.46738
85706747	chr16:85706747:A:G	5.76625e-09	-1.80007e-10	-1.43726	2.32285e-08	-1.80007e-10	-1.43533
85707144	chr16:85707144:C:T	1.23649e-09	-1.71869	-1.25831	1.04149e-08	-1.00175	-1.23572
85707220	chr16:85707220:C:T	7.23236e-09	-1.80007e-10	-1.21071	3.00925e-08	-1.80007e-10	-1.17643
85707259	chr16:85707259:G:C	1.35525e-08	-1.80007e-10	-0.582707	5.08622e-08	-1.80007e-10	-0.65159
85707269	chr16:85707269:T:C	5.61867e-09	-1.80007e-10	-1.46318	2.31438e-08	-1.80007e-10	-1.43898
85707370	chr16:85707370:C:G	1.07373e-08	-1.80007e-10	-0.815555	4.06681e-08	-1.80007e-10	-0.875266
85707651	chr16:85707651:C:G	8.16977e-09	-0.998921	-0.0899179	0.000272411	8.37079	-0.436436
85708130	chr16:85708130:C:T	5.78817e-09	-1.80007e-10	-1.43346	2.35165e-08	-1.80007e-10	-1.42301
85708299	chr16:85708299:C:T	6.12246e-09	-1.80007e-10	-1.37732	2.65324e-08	-1.80007e-10	-1.30234
85708331	chr16:85708331:A:G	9.11271e-09	-1.80007e-10	-0.979609	4.11302e-08	-1.80007e-10	-0.863968
85708362	chr16:85708362:T:C	8.47434e-09	-1.80007e-10	-1.05224	3.56189e-08	-1.80007e-10	-1.00783
85708383	chr16:85708383:G:C	6.91929e-09	-1.80007e-10	-1.25497	2.76721e-08	-1.80007e-10	-1.26028
85708424	chr16:85708424:G:A	7.67665e-09	-1.80007e-10	-1.1511	3.39815e-08	-1.80007e-10	-1.05489
85708655	chr16:85708655:G:A	1.57214e-08	-1.80007e-10	-0.434256	7.22605e-08	-1.80007e-10	-0.300432
85709082	chr16:85709082:T:C	1.13458e-08	-1.80007e-10	-0.760429	4.19575e-08	-1.80007e-10	-0.844052
85709287	chr16:85709287:G:C	1.30403e-08	-1.80007e-10	-0.621232	6.02268e-08	-1.80007e-10	-0.482593
85709344	chr16:85709344:A:C	2.1485e-09	-1.60489	-0.819623	1.45317e-08	-1.10229	-0.802082
85709553	chr16:85709553:G:A	5.92285e-09	-1.80007e-10	-1.41046	2.34687e-08	-1.80007e-10	-1.42504
85710126	chr16:85710126:C:G	2.0361e-08	1.11545	-1.29111	2.10345e-07	2.02382	-1.25578
85710213	chr16:85710213:C:T	5.63979e-09	-1.80007e-10	-1.45943	2.25882e-08	-1.80007e-10	-1.46328
85710614	chr16:85710614:C:T	1.081e-08	0.645757	-1.45456	1.2685e-07	1.69031	-1.42801
85710687	chr16:85710687:A:G	5.67214e-09	-1.80007e-10	-1.45371	2.3768e-08	-1.80007e-10	-1.41237
85710790	chr16:85710790:C:T	8.0841e-09	-1.80007e-10	-1.09938	3.41278e-08	-1.80007e-10	-1.0506
85711171	chr16:85711171:C:T	1.70024e-08	1.10807	-1.46399	1.61773e-07	1.97272	-1.46723
85711212	chr16:85711212:C:G	1.1569e-08	-1.80007e-10	-0.740951	4.50784e-08	-1.80007e-10	-0.772306
85711490	chr16:85711490:G:A	5.94617e-09	-1.80007e-10	-1.40653	2.34012e-08	-1.80007e-10	-1.42792
85711882	chr16:85711882:C:T	2.36665e-08	-1.80007e-10	-0.0252205	8.01522e-08	-1.80007e-10	-0.196782
85712007	chr16:85712007:C:T	6.67705e-09	-1.80007e-10	-1.2906	2.8015e-08	-1.80007e-10	-1.24797
85712474	chr16:85712474:G:A	2.14261e-08	1.33831	-1.46297	2.10896e-07	2.23771	-1.46705
85712748	chr16:85712748:C:T	4.31e-08	-1.80007e-10	0.574244	1.4205e-07	-1.80007e-10	0.375469
85713039	chr16:85713039:C:T	4.37799e-08	-1.80007e-10	0.589894	1.44308e-07	-1.80007e-10	0.391239
85713222	chr16:85713222:A:G	2.67355e-09	-1.10995	-1.09593	2.6648e-05	6.68568	-1.07592
85713615	chr16:85713615:G:C	3.45576e-08	-1.80007e-10	0.353349	1.70906e-07	-1.80007e-10	0.560406
85713733	chr16:85713733:A:G	3.45677e-08	-1.80007e-10	0.35364	1.14797e-07	-1.80007e-10	0.162458
85713819	chr16:85713819:G:A	1.39263e-08	0.911669	-1.46717	1.26178e-07	1.72322	-1.46624
85714059	chr16:85714059:G:A	1.43668e-08	-1.80007e-10	-0.52436	6.69747e-08	-1.80007e-10	-0.376395
85714326	chr16:85714326:G:C	4.80486e-09	-0.266023	-1.35363	4.04144e-08	0.422382	-1.30391
85714789	chr16:85714789:G:A	1.24661e-08	-1.80007e-10	-0.666268	4.82841e-08	-1.80007e-10	-0.703607
85714798	chr16:85714798:A:G	6.89837e-09	-1.80007e-10	-1.25799	2.76742e-08	-1.80007e-10	-1.26021
85714894	chr16:85714894:C:T	4.06137e-09	-0.33336	-1.4544	3.58114e-08	0.454504	-1.45695
85715767	chr16:85715767:A:G	8.09753e-09	-1.80007e-10	-1.09772	3.00265e-08	-1.80007e-10	-1.17863
85715799	chr16:85715799:C:T	1.355e-08	-1.80007e-10	-0.582891	5.42351e-08	-1.80007e-10	-0.587381
85716060	chr16:85716060:G:A	1.41093e-08	-1.80007e-10	-0.542444	5.2867e-08	-1.80007e-10	-0.61293
85716990	chr16:85716990:G:A	6.04898e-09	-1.80007e-10	-1.38939	2.36946e-08	-1.80007e-10	-1.41546
85717045	chr16:85717045:C:T	8.89584e-09	-1.80007e-10	-1.0037	3.26877e-08	-1.80007e-10	-1.09371
85717184	chr16:85717184:T:C	5.8775e-09	-1.80007e-10	-1.41815	2.53795e-08	-1.80007e-10	-1.34677
85717400	chr16:85717400:C:T	6.12722e-09	-1.80007e-10	-1.37654	2.39754e-08	-1.80007e-10	-1.40368
85717485	chr16:85717485:T:A	8.42183e-09	-1.80007e-10	-1.05845	3.11073e-08	-1.80007e-10	-1.14327
85718135	chr16:85718135:C:T	9.07233e-09	-1.80007e-10	-0.984051	3.82941e-08	-1.80007e-10	-0.935413
85718343	chr16:85718343:G:A	8.65137e-09	-1.03156	-4.46292e-10	5.03223e-08	-0.662261	-4.46292e-10
85718512	chr16:85718512:C:T	1.70448e-09	-1.53432	-1.12169	6.82613e-06	5.53929	-1.29149
85718943	chr16:85718943:T:A	9.60523e-09	-1.80007e-10	-0.926972	3.5055e-08	-1.80007e-10	-1.02379
85719110	chr16:85719110:G:A	9.51118e-09	-0.936812	-4.46292e-10	5.63009e-08	-0.55	-4.46292e-10
85719140	chr16:85719140:A:G	7.22759e-09	-0.237291	-0.974084	9.18848e-08	0.725866	-0.78604
85719174	chr16:85719174:G:C	1.12908e-08	-1.80007e-10	-0.765295	4.88899e-08	-1.80007e-10	-0.691138
85719411	chr16:85719411:G:A	6.64463e-09	-1.80007e-10	-1.29547	2.66257e-08	-1.80007e-10	-1.29883
85719632	chr16:85719632:G:C	6.7985e-09	-1.80007e-10	-1.27258	2.72283e-08	-1.80007e-10	-1.27645
85719642	chr16:85719642:A:G	6.47847e-09	-1.80007e-10	-1.3208	2.51552e-08	-1.80007e-10	-1.35564
85719659	chr16:85719659:A:G	4.50493e-09	-0.278776	-1.40533	4.36583e-08	0.555894	-1.36021
85719660	chr16:85719660:C:G	1.11943e-08	-1.80007e-10	-0.773873	3.96574e-08	-1.80007e-10	-0.900433
85719789	chr16:85719789:G:A	5.81147e-09	-1.80007e-10	-1.42945	2.37125e-08	-1.80007e-10	-1.41471
85719959	chr16:85719959:A:C	8.99331e-09	-1.80007e-10	-0.992799	3.36863e-08	-1.80007e-10	-1.06362
85720114	chr16:85720114:T:C	9.01561e-09	-1.80007e-10	-0.990322	3.30819e-08	-1.80007e-10	-1.08172
85720163	chr16:85720163:C:T	9.41689e-09	-1.80007e-10	-0.946775	3.44208e-08	-1.80007e-10	-1.04205
85720462	chr16:85720462:C:G	9.21238e-09	-1.80007e-10	-0.968731	3.37537e-08	-1.80007e-10	-1.06162
85720737	chr16:85720737:C:T	1.40125e-08	-0.213003	-0.336326	1.12991e-07	0.548689	-0.402086
85720752	chr16:85720752:G:A	7.50825e-09	-1.80007e-10	-1.17328	2.85786e-08	-1.80007e-10	-1.22805
85720899	chr16:85720899:C:T	3.04341e-08	-0.223208	0.449493	2.19081e-07	0.445832	0.3629
85721046	chr16:85721046:G:A	2.09535e-09	-1.0907	-1.35886	1.81635e-06	4.2473	-1.32342
85721065	chr16:85721065:T:A	6.2323e-09	-1.80007e-10	-1.35953	2.54246e-08	-1.80007e-10	-1.34499
85721310	chr16:85721310:T:G	8.14237e-09	-0.396922	-0.695277	7.15154e-08	0.335004	-0.645801
85721401	chr16:85721401:A:G	3.31988e-09	-0.612929	-1.37642	2.91823e-08	0.11808	-1.32523
85721511	chr16:85721511:T:C	8.75588e-09	-1.80007e-10	-1.01955	3.31539e-08	-1.80007e-10	-1.07955
85721783	chr16:85721783:T:C	2.89473e-09	-0.698594	-1.42779	2.40543e-08	0.000147544	-1.40055
85722189	chr16:85722189:A:G	5.74691e-09	-1.80007e-10	-1.44062	2.27791e-08	-1.80007e-10	-1.45487
85722368	chr16:85722368:G:A	1.62252e-08	-1.80007e-10	-0.402714	5.8203e-08	-1.80007e-10	-0.516773
85722401	chr16:85722401:G:A	8.91433e-09	-1.80007e-10	-1.00162	3.65257e-08	-1.80007e-10	-0.982693
85722417	chr16:85722417:G:A	1.8396e-08	-0.277145	-4.46292e-10	2.0709e-08	-1.55014	-4.46292e-10
85722826	chr16:85722826:T:C	7.63276e-09	-1.80007e-10	-1.15683	2.86221e-08	-1.80007e-10	-1.22653
85722918	chr16:85722918:C:T	6.82208e-09	-1.80007e-10	-1.26912	2.65429e-08	-1.80007e-10	-1.30195
85722959	chr16:85722959:C:G	5.845e-09	-1.80007e-10	-1.42369	2.33883e-08	-1.80007e-10	-1.42847
85723222	chr16:85723222:T:C	7.50782e-09	-0.131052	-1.04228	6.8008e-08	0.697439	-1.05852
85723374	chr16:85723374:C:T	1.39742e-09	-1.3944	-1.46025	5.22974e-09	-1.46842	-1.45793
85723778	chr16:85723778:T:C	6.48185e-09	-1.80007e-10	-1.32027	2.58252e-08	-1.80007e-10	-1.32936
85723952	chr16:85723952:G:A	6.31272e-09	-1.80007e-10	-1.34671	2.50017e-08	-1.80007e-10	-1.36177
85723964	chr16:85723964:C:T	1.15359e-08	-0.743812	-4.46292e-10	1.03744e-07	0.0612206	-4.46292e-10
85724650	chr16:85724650:G:A	9.09779e-09	0.0621504	-1.0434	1.17745e-07	1.11397	-0.926158
85724710	chr16:85724710:G:A	8.33788e-09	-1.80007e-10	-1.06847	3.59159e-08	-1.80007e-10	-0.99953
85724751	chr16:85724751:C:G	4.22169e-09	-0.584495	-1.16455	9.40582e-08	1.05725	-1.09405
85724778	chr16:85724778:C:T	1.4433e-09	-1.79867	-1.02368	6.02455e-09	-1.72782	-1.05705
85724841	chr16:85724841:C:G	4.50793e-09	-0.270618	-1.41282	4.73394e-08	0.707362	-1.43073
85724857	chr16:85724857:T:C	1.28936e-08	0.23654	-0.869088	1.39305e-07	1.18682	-0.830863
85724986	chr16:85724986:C:A	9.69149e-09	-1.80007e-10	-0.918031	3.53971e-08	-1.80007e-10	-1.01408
85725073	chr16:85725073:G:A	2.08267e-08	-1.80007e-10	-0.153046	7.51875e-08	-1.80007e-10	-0.260725
85725179	chr16:85725179:T:C	1.61118e-08	-0.237347	-0.172379	5.42468e-07	1.91273	-0.197313
85725361	chr16:85725361:A:C	9.29773e-09	-1.80007e-10	-0.95951	3.57291e-08	-1.80007e-10	-1.00474
85725377	chr16:85725377:G:C	5.55037e-09	-0.298945	-1.17647	5.55594e-08	0.645694	-1.20895
85725538	chr16:85725538:T:C	5.85279e-09	-1.80007e-10	-1.42236	2.28516e-08	-1.80007e-10	-1.45169
85725781	chr16:85725781:C:A	8.68203e-09	-1.80007e-10	-1.02802	3.28353e-08	-1.80007e-10	-1.08921
85725807	chr16:85725807:T:C	5.80508e-09	-1.80007e-10	-1.43055	2.27441e-08	-1.80007e-10	-1.4564
85725834	chr16:85725834:C:T	1.98319e-09	-1.04604	-1.45853	5.81773e-09	-1.3645	-1.4553
85725848	chr16:85725848:C:A	5.79636e-09	-1.80007e-10	-1.43205	2.2723e-08	-1.80007e-10	-1.45733
85725986	chr16:85725986:T:C	5.68277e-09	-1.80007e-10	-1.45184	2.26264e-08	-1.80007e-10	-1.46159
85726286	chr16:85726286:C:T	6.00002e-09	-1.80007e-10	-1.39752	2.46286e-08	-1.80007e-10	-1.3768
85726340	chr16:85726340:G:A	4.20306e-09	-1.75347	-4.46292e-10	1.88545e-08	-1.64396	-4.46292e-10
85726621	chr16:85726621:T:A	1.53225e-08	-1.80007e-10	-0.459958	6.59994e-08	-1.80007e-10	-0.391064
85726665	chr16:85726665:T:C	1.45784e-08	-1.80007e-10	-0.50974	5.34681e-08	-1.80007e-10	-0.601625
85726700	chr16:85726700:G:T	6.07763e-09	-1.80007e-10	-1.38467	2.35544e-08	-1.80007e-10	-1.4214
85726778	chr16:85726778:C:G	2.51699e-09	-0.827188	-1.43903	2.28213e-08	-0.0171427	-1.43587
85726970	chr16:85726970:C:T	8.58319e-09	-1.80007e-10	-1.03947	3.30214e-08	-1.80007e-10	-1.08355
85726987	chr16:85726987:A:G	6.20082e-09	-1.80007e-10	-1.3646	2.37333e-08	-1.80007e-10	-1.41383
85727033	chr16:85727033:C:T	5.14198e-09	-0.103112	-1.44873	4.35497e-08	0.622346	-1.42915
85727217	chr16:85727217:C:T	5.86977e-09	-1.80007e-10	-1.41946	2.33924e-08	-1.80007e-10	-1.4283
85727323	chr16:85727323:A:C	4.68734e-09	-0.379387	-1.26503	4.60345e-08	0.592133	-1.34345
85727807	chr16:85727807:C:A	2.85952e-09	-0.748663	-1.38996	5.52538e-09	-1.48581	-1.38555
85727904	chr16:85727904:C:G	8.34144e-09	-1.80007e-10	-1.06804	2.82163e-08	-1.80007e-10	-1.24081
85728018	chr16:85728018:A:C	1.79169e-09	-1.38255	-1.22357	1.11992e-08	-0.928079	-1.23679
85728113	chr16:85728113:G:C	1.18913e-08	0.222326	-0.935797	1.25572e-07	1.16751	-0.915341
85728144	chr16:85728144:A:G	7.35739e-09	-1.80007e-10	-1.19357	2.70459e-08	-1.80007e-10	-1.28317
85728228	chr16:85728228:C:T	1.14758e-08	-1.80007e-10	-0.749036	4.17072e-08	-1.80007e-10	-0.850035
85728265	chr16:85728265:G:A	5.6395e-09	-1.80007e-10	-1.45948	2.28213e-08	-1.80007e-10	-1.45302
85728369	chr16:85728369:A:C	6.40374e-09	-1.80007e-10	-1.3324	2.6505e-08	-1.80007e-10	-1.30338
85728521	chr16:85728521:C:T	5.73872e-09	-1.80007e-10	-1.44204	2.32014e-08	-1.80007e-10	-1.4365
85728651	chr16:85728651:T:G	5.61699e-09	-1.80007e-10	-1.46348	2.29232e-08	-1.80007e-10	-1.44856
85728792	chr16:85728792:G:A	3.03145e-08	-1.80007e-10	0.222346	1.34482e-07	-1.80007e-10	0.320724
85729335	chr16:85729335:G:A	5.61533e-09	-1.80007e-10	-1.46378	2.27095e-08	-1.80007e-10	-1.45793
85729369	chr16:85729369:A:T	1.89488e-08	-1.80007e-10	-0.247541	7.89368e-08	-1.80007e-10	-0.212062
85729381	chr16:85729381:C:A	5.59516e-09	-1.80007e-10	-1.46738	2.25006e-08	-1.80007e-10	-1.46717
85729646	chr16:85729646:C:G	5.66552e-09	-1.80007e-10	-1.45488	2.28387e-08	-1.80007e-10	-1.45225
85729827	chr16:85729827:G:A	4.22929e-09	-0.304819	-1.44243	6.83961e-09	-1.19627	-1.46171
85729841	chr16:85729841:T:C	1.03786e-09	-1.72663	-1.42548	1.29804e-08	-0.58676	-1.43051
85729988	chr16:85729988:C:G	6.2147e-09	-1.80007e-10	-1.36236	2.45883e-08	-1.80007e-10	-1.37844
85729994	chr16:85729994:G:A	1.05169e-09	-1.7437	-1.39518	1.4395e-08	-0.512014	-1.40181
85730058	chr16:85730058:G:C	4.01655e-09	-1.79886	-4.46292e-10	1.66494e-08	-1.76833	-4.46292e-10
85730207	chr16:85730207:C:T	3.43448e-09	-0.813032	-1.14238	2.09911e-08	-0.42709	-1.10952
85730344	chr16:85730344:C:T	7.54757e-09	-1.80007e-10	-1.16805	2.85463e-08	-1.80007e-10	-1.22918
85730400	chr16:85730400:T:C	8.68029e-09	-1.80007e-10	-1.02822	3.47714e-08	-1.80007e-10	-1.03191
85730448	chr16:85730448:C:A	1.36041e-08	-0.782254	0.203342	7.37362e-08	-0.490258	0.210042
85730454	chr16:85730454:G:A	5.7584e-09	-1.80007e-10	-1.43862	2.35141e-08	-1.80007e-10	-1.42311
85730865	chr16:85730865:C:A	7.27554e-09	-1.80007e-10	-1.20476	2.95638e-08	-1.80007e-10	-1.19416
85730878	chr16:85730878:G:A	4.86504e-09	-1.6072	-4.46292e-10	1.80413e-08	-1.68805	-4.46292e-10
85730969	chr16:85730969:T:A	6.26844e-09	-1.80007e-10	-1.35375	2.43711e-08	-1.80007e-10	-1.38731
85731256	chr16:85731256:G:C	6.11841e-09	-1.80007e-10	-1.37798	2.44752e-08	-1.80007e-10	-1.38305
85731698	chr16:85731698:T:C	6.21812e-09	-1.80007e-10	-1.36181	2.41763e-08	-1.80007e-10	-1.39534
85731710	chr16:85731710:C:T	7.61575e-09	-1.15906	-4.46292e-10	2.14754e-08	-1.5138	-4.46292e-10
85731741	chr16:85731741:G:A	4.45904e-09	-1.69435	-4.46292e-10	2.00212e-08	-1.58392	-4.46292e-10
85731759	chr16:85731759:C:G	4.02693e-09	-1.79628	-4.46292e-10	1.64975e-08	-1.7775	-4.46292e-10
85731761	chr16:85731761:C:T	5.2787e-09	-0.260219	-1.26538	1.10137e-08	-0.855077	-1.32649
85731931	chr16:85731931:T:G	4.72891e-09	-1.63558	-4.46292e-10	2.27061e-08	-1.45808	-4.46292e-10
85732441	chr16:85732441:G:A	1.4016e-09	-1.39487	-1.45679	2.71921e-06	4.69189	-1.3645
85732487	chr16:85732487:G:A	5.61311e-09	-1.80007e-10	-1.46417	2.25021e-08	-1.80007e-10	-1.4671
85732528	chr16:85732528:T:A	9.26818e-09	-0.729502	-0.233191	5.30816e-08	-0.44008	-0.168799
85732596	chr16:85732596:G:A	1.55268e-09	-1.28205	-1.46725	4.11019e-06	5.15555	-1.41503
85732840	chr16:85732840:C:T	1.45271e-09	-1.36526	-1.45059	2.92606e-06	4.74453	-1.34383
85733027	chr16:85733027:G:C	5.59923e-09	-1.80007e-10	-1.46665	2.24997e-08	-1.80007e-10	-1.46721
85733278	chr16:85733278:A:G	6.51257e-09	-1.80007e-10	-1.31555	2.71148e-08	-1.80007e-10	-1.28063
85733509	chr16:85733509:C:T	9.31228e-09	-1.80007e-10	-0.957946	3.85321e-08	-1.80007e-10	-0.929219
85733569	chr16:85733569:T:TA	5.61994e-09	-1.80007e-10	-1.46296	2.24959e-08	-1.80007e-10	-1.46737
85733570	chr16:85733570:A:G	8.84271e-09	-1.80007e-10	-1.00969	3.36006e-08	-1.80007e-10	-1.06617
85733712	chr16:85733712:C:G	1.78255e-09	-1.31488	-1.29635	4.82767e-06	4.98302	-1.08161
85733781	chr16:85733781:G:A	1.49179e-09	-1.3259	-1.4634	3.29483e-06	4.96247	-1.44308
85733885	chr16:85733885:G:C	5.72232e-09	-1.80007e-10	-1.44491	2.27409e-08	-1.80007e-10	-1.45655
85733964	chr16:85733964:T:C	4.0595e-09	-1.78822	-4.46292e-10	1.7133e-08	-1.73971	-4.46292e-10
85733976	chr16:85733976:G:A	8.20609e-09	-1.80007e-10	-1.0844	3.09661e-08	-1.80007e-10	-1.14782
85734479	chr16:85734479:A:G	7.35506e-09	-1.80007e-10	-1.19389	2.84624e-08	-1.80007e-10	-1.23213
85734497	chr16:85734497:ACT:A	5.81398e-09	-1.80007e-10	-1.42901	2.29539e-08	-1.80007e-10	-1.44722
85734500	chr16:85734500:G:A	5.80668e-09	-1.80007e-10	-1.43027	2.2933e-08	-1.80007e-10	-1.44813
85734542	chr16:85734542:G:A	5.82622e-09	-1.80007e-10	-1.42691	2.29876e-08	-1.80007e-10	-1.44576
85734565	chr16:85734565:G:A	6.09807e-09	-1.80007e-10	-1.38131	2.49699e-08	-1.80007e-10	-1.36304
85734659	chr16:85734659:T:C	4.13922e-09	-0.908992	-0.85978	2.65412e-08	-0.514961	-0.787052
85734663	chr16:85734663:G:A	5.59751e-09	-1.80007e-10	-1.46696	2.25753e-08	-1.80007e-10	-1.46385
85735111	chr16:85735111:C:T	1.29067e-09	-1.48652	-1.4476	1.93758e-06	4.32438	-1.33589
85735334	chr16:85735334:A:G	7.50072e-09	-1.80007e-10	-1.17428	2.68892e-08	-1.80007e-10	-1.28899
85735411	chr16:85735411:C:T	5.71995e-09	-1.80007e-10	-1.44532	2.2956e-08	-1.80007e-10	-1.44713
85735428	chr16:85735428:A:C	5.7802e-09	-1.80007e-10	-1.43484	2.28378e-08	-1.80007e-10	-1.45229
85735483	chr16:85735483:G:C	5.59579e-09	-1.80007e-10	-1.46727	2.25516e-08	-1.80007e-10	-1.4649
85735581	chr16:85735581:C:T	5.77492e-09	-1.80007e-10	-1.43576	2.3698e-08	-1.80007e-10	-1.41532
85735782	chr16:85735782:C:T	5.69287e-09	-1.80007e-10	-1.45006	2.26278e-08	-1.80007e-10	-1.46153
85735966	chr16:85735966:G:A	8.76485e-09	-1.80007e-10	-1.01853	3.28884e-08	-1.80007e-10	-1.08759
85735972	chr16:85735972:G:A	2.6151e-09	-1.3765	-0.851475	5.32773e-06	4.67053	-0.670555
85736053	chr16:85736053:G:T	5.96792e-09	-1.80007e-10	-1.40288	2.34769e-08	-1.80007e-10	-1.42469
85736810	chr16:85736810:T:G	1.01486e-09	-1.78822	-1.38631	8.60967e-09	-1.04702	-1.3808
85736826	chr16:85736826:C:G	1.70787e-09	-1.18895	-1.46509	5.25617e-06	5.43734	-1.45089
85737185	chr16:85737185:A:T	5.59821e-09	-1.80007e-10	-1.46683	2.25165e-08	-1.80007e-10	-1.46646
85737744	chr16:85737744:T:C	1.40385e-09	-1.68287	-1.16719	5.00962e-09	-1.76545	-1.2039
85737802	chr16:85737802:G:C	8.11293e-09	-1.80007e-10	-1.09582	3.06126e-08	-1.80007e-10	-1.1593
85738204	chr16:85738204:C:T	2.07755e-09	-1.44559	-1.0125	3.13263e-08	-0.205755	-0.930497
85738606	chr16:85738606:C:G	2.50172e-09	-1.48343	-0.78887	3.40272e-08	-0.374364	-0.679187
85738620	chr16:85738620:C:T	9.1247e-09	-1.80007e-10	-0.978295	3.42498e-08	-1.80007e-10	-1.04703
85738727	chr16:85738727:G:A	7.5754e-09	-1.80007e-10	-1.16437	2.95496e-08	-1.80007e-10	-1.19464
85738785	chr16:85738785:A:C	5.82843e-09	-1.80007e-10	-1.42653	2.37928e-08	-1.80007e-10	-1.41133
85738871	chr16:85738871:C:T	1.07064e-08	-1.80007e-10	-0.818436	4.43882e-08	-1.80007e-10	-0.787736
85738992	chr16:85738992:C:T	5.80432e-09	-1.80007e-10	-1.43068	2.2889e-08	-1.80007e-10	-1.45005
85739111	chr16:85739111:G:A	5.8426e-09	-1.80007e-10	-1.4241	2.40455e-08	-1.80007e-10	-1.40076
85739133	chr16:85739133:C:T	1.74798e-09	-1.33538	-1.29544	2.93452e-06	4.84192	-1.43833
85739366	chr16:85739366:C:T	2.23182e-09	-1.42432	-0.962145	3.5143e-08	-0.144646	-0.876638
85739551	chr16:85739551:G:A	5.88785e-09	-1.80007e-10	-1.41639	2.37184e-08	-1.80007e-10	-1.41446
85739750	chr16:85739750:C:T	6.69428e-09	-0.946673	-0.341353	3.93931e-08	-0.558034	-0.349085
85739782	chr16:85739782:G:C	1.19213e-09	-1.78568	-1.22785	9.25366e-09	-1.1418	-1.21389
85739897	chr16:85739897:T:C	2.63085e-09	-1.08011	-1.14186	4.80779e-08	0.343864	-1.05175
85739932	chr16:85739932:G:A	5.92938e-09	-1.80007e-10	-1.40936	2.322e-08	-1.80007e-10	-1.43569
85740087	chr16:85740087:G:A	6.65693e-09	-1.80007e-10	-1.29362	2.60562e-08	-1.80007e-10	-1.32045
85740271	chr16:85740271:T:C	1.26399e-08	-1.80007e-10	-0.652423	4.9411e-08	-1.80007e-10	-0.680537
85740325	chr16:85740325:A:T	4.33969e-09	-0.540737	-1.18074	1.1088e-07	1.22628	-1.09854
85740424	chr16:85740424:C:T	5.90756e-09	-1.80007e-10	-1.41305	2.34465e-08	-1.80007e-10	-1.42599
85740476	chr16:85740476:G:A	7.11753e-09	-1.80007e-10	-1.22672	3.00868e-08	-1.80007e-10	-1.17662
85740570	chr16:85740570:C:T	1.05891e-09	-1.77549	-1.35655	7.58334e-09	-1.20716	-1.34759
85740597	chr16:85740597:C:A	6.56133e-09	-1.30809	-4.46292e-10	3.50857e-08	-1.02291	-4.46292e-10
85740602	chr16:85740602:G:T	5.92351e-09	-1.41035	-4.46292e-10	3.0844e-08	-1.15177	-4.46292e-10
85740931	chr16:85740931:T:C	2.46546e-09	-1.33374	-0.953162	1.53898e-08	-0.930782	-0.916225
85741055	chr16:85741055:T:A	7.16238e-09	-1.80007e-10	-1.22044	2.87635e-08	-1.80007e-10	-1.2216
85741148	chr16:85741148:A:G	3.22064e-09	-0.602715	-1.41699	9.97475e-09	-0.836135	-1.44452
85741302	chr16:85741302:C:G	6.59097e-09	-1.80007e-10	-1.30358	2.56415e-08	-1.80007e-10	-1.3365
85741311	chr16:85741311:T:C	9.71348e-10	-1.79382	-1.42453	1.03076e-08	-0.794886	-1.45294
85741443	chr16:85741443:G:A	4.13682e-09	-1.76935	-4.46292e-10	2.61764e-08	-1.31585	-4.46292e-10
85741511	chr16:85741511:A:G	5.7218e-09	-1.80007e-10	-1.445	2.29203e-08	-1.80007e-10	-1.44869
85741569	chr16:85741569:G:A	8.00597e-09	-1.80007e-10	-1.10909	2.90686e-08	-1.80007e-10	-1.21105
85741580	chr16:85741580:T:C	6.73988e-09	-1.80007e-10	-1.28124	2.62065e-08	-1.80007e-10	-1.3147
85742033	chr16:85742033:G:C	6.79997e-09	-1.80007e-10	-1.27236	2.68156e-08	-1.80007e-10	-1.29173
85742168	chr16:85742168:T:C	1.39571e-09	-1.79556	-1.06031	1.09506e-08	-1.14001	-1.0473
85742302	chr16:85742302:G:A	5.97061e-09	-1.80007e-10	-1.40243	2.38294e-08	-1.80007e-10	-1.40979
85742367	chr16:85742367:C:T	3.11276e-09	-1.24038	-0.813387	5.09896e-06	5.13896	-1.18288
85742428	chr16:85742428:C:T	5.62381e-09	-1.80007e-10	-1.46227	2.2534e-08	-1.80007e-10	-1.46568
85742494	chr16:85742494:C:T	3.1708e-09	-1.31813	-0.717167	4.07151e-06	4.83583	-1.10477
85742610	chr16:85742610:C:T	2.99957e-09	-1.25952	-0.831296	5.04463e-06	5.13636	-1.19099
85742667	chr16:85742667:G:A	3.59738e-09	-1.19643	-0.712639	6.93429e-06	5.37868	-1.11516
85742737	chr16:85742737:T:C	5.83183e-09	-1.80007e-10	-1.42595	2.37027e-08	-1.80007e-10	-1.41512
85742990	chr16:85742990:C:T	5.6172e-09	-1.80007e-10	-1.46345	2.26651e-08	-1.80007e-10	-1.45988
85743162	chr16:85743162:T:A	6.37181e-09	-1.80007e-10	-1.3374	2.48978e-08	-1.80007e-10	-1.36593
85743501	chr16:85743501:C:G	5.64436e-09	-1.80007e-10	-1.45862	2.25902e-08	-1.80007e-10	-1.4632
85743641	chr16:85743641:G:A	6.2617e-09	-1.80007e-10	-1.35483	2.45137e-08	-1.80007e-10	-1.38148
85743995	chr16:85743995:A:T	2.52868e-09	-1.37902	-0.882561	3.25741e-08	-0.330313	-0.766879
85744311	chr16:85744311:G:C	1.00817e-09	-1.73224	-1.44891	1.52873e-08	-0.397686	-1.456
85744574	chr16:85744574:A:T	4.37169e-09	-1.71413	-4.46292e-10	1.73833e-08	-1.7252	-4.46292e-10
85744591	chr16:85744591:G:C	6.77727e-09	-1.80007e-10	-1.27571	2.53595e-08	-1.80007e-10	-1.34756
85744593	chr16:85744593:G:A	1.15061e-09	-1.70788	-1.3411	2.06469e-08	-0.110049	-1.4431
85744637	chr16:85744637:T:C	7.60425e-09	-1.80007e-10	-1.16057	3.35286e-08	-1.80007e-10	-1.06831
85744925	chr16:85744925:T:C	3.79504e-08	-1.80007e-10	0.447	1.47358e-07	-1.80007e-10	0.412154
85745010	chr16:85745010:G:A	4.06847e-09	-1.78601	-4.46292e-10	1.92157e-08	-1.62498	-4.46292e-10
85745045	chr16:85745045:G:A	1.1948e-09	-1.75537	-1.25593	4.25084e-09	-1.79927	-1.33432
85745061	chr16:85745061:A:G	4.14814e-09	-1.76662	-4.46292e-10	4.24579e-08	-0.832196	-4.46292e-10
85745558	chr16:85745558:A:G	8.20487e-09	-1.80007e-10	-1.08455	3.30636e-08	-1.80007e-10	-1.08228
85746184	chr16:85746184:T:C	1.06916e-09	-1.78175	-1.34066	1.06615e-08	-0.882622	-1.33145
85746269	chr16:85746269:G:C	5.71094e-09	-1.80007e-10	-1.4469	2.31499e-08	-1.80007e-10	-1.43872
85746850	chr16:85746850:T:C	6.31996e-09	-1.80007e-10	-1.34557	2.60064e-08	-1.80007e-10	-1.32237
85747025	chr16:85747025:T:A	5.71607e-09	-1.80007e-10	-1.446	2.27874e-08	-1.80007e-10	-1.4545
85747229	chr16:85747229:T:C	6.40345e-09	-1.80007e-10	-1.33244	2.6363e-08	-1.80007e-10	-1.30875
85747814	chr16:85747814:G:A	1.04991e-08	-1.80007e-10	-0.837987	3.67807e-08	-1.80007e-10	-0.975738
85748087	chr16:85748087:AAAAAATATATATATATATACATATATATATATGTGTGTGTGTATATATATATGTGTGTGTATATATATATATGTGTATATATATATATATACACATACAT:A	5.31399e-06	-1.80007e-10	5.38882	1.47574e-05	-1.80007e-10	5.01879
85748301	chr16:85748301:G:C	8.49827e-09	-1.80007e-10	-1.04942	3.34892e-08	-1.80007e-10	-1.06949
85748413	chr16:85748413:C:T	6.14631e-09	-1.80007e-10	-1.37343	2.50162e-08	-1.80007e-10	-1.36119
85748566	chr16:85748566:C:G	1.45173e-09	-1.35828	-1.45824	7.84256e-09	-1.05514	-1.46601
85748683	chr16:85748683:T:C	5.86074e-09	-1.80007e-10	-1.421	2.37257e-08	-1.80007e-10	-1.41415
85749117	chr16:85749117:A:G	5.60857e-09	-1.80007e-10	-1.46498	2.25117e-08	-1.80007e-10	-1.46668
85749241	chr16:85749241:A:T	9.83004e-10	-1.79828	-1.40814	9.58993e-09	-0.89866	-1.42134
85749324	chr16:85749324:T:G	6.15189e-09	-1.80007e-10	-1.37252	2.44536e-08	-1.80007e-10	-1.38393
85749334	chr16:85749334:G:A	2.53219e-09	-1.07286	-1.18733	6.20979e-09	-1.52531	-1.22927
85749416	chr16:85749416:G:C	1.30365e-09	-1.5158	-1.40831	9.27462e-09	-0.913291	-1.44014
85749632	chr16:85749632:G:T	2.21121e-09	-1.21615	-1.17959	7.50717e-09	-1.21254	-1.35231
85749835	chr16:85749835:G:C	5.59622e-09	-1.80007e-10	-1.46719	2.25061e-08	-1.80007e-10	-1.46692
85750162	chr16:85750162:T:A	1.67462e-09	-1.43147	-1.24222	5.42345e-09	-1.66759	-1.22239
85750250	chr16:85750250:T:C	4.04815e-09	-1.79102	-4.46292e-10	1.65416e-08	-1.77483	-4.46292e-10
85750264	chr16:85750264:G:A	1.23517e-09	-1.79589	-1.18218	4.78259e-09	-1.77301	-1.24272
85750297	chr16:85750297:A:G	1.38865e-08	-0.12944	-0.428923	1.26041e-08	-1.66644	-0.38025
85750385	chr16:85750385:CAGG:C	8.96315e-09	-1.80007e-10	-0.996158	3.25382e-08	-1.80007e-10	-1.0983
85750412	chr16:85750412:G:A	5.73527e-09	-1.80007e-10	-1.44265	2.30023e-08	-1.80007e-10	-1.44511
85750517	chr16:85750517:T:G	1.49241e-09	-1.69385	-1.09504	6.02797e-09	-1.60928	-1.17502
85750542	chr16:85750542:C:T	5.88149e-09	-1.80007e-10	-1.41747	2.44288e-08	-1.80007e-10	-1.38495
85751154	chr16:85751154:G:A	9.50998e-10	-1.78505	-1.45448	4.0483e-09	-1.71513	-1.46729
85751293	chr16:85751293:C:T	5.36121e-09	-0.179769	-1.33032	1.1675e-08	-0.775013	-1.34825
85751481	chr16:85751481:A:G	1.08832e-08	-1.80007e-10	-0.802059	4.19657e-08	-1.80007e-10	-0.843858
85751488	chr16:85751488:A:G	8.92169e-09	-1.80007e-10	-1.00079	3.86233e-08	-1.80007e-10	-0.926854
85752358	chr16:85752358:G:C	4.0548e-09	-1.78938	-4.46292e-10	1.80214e-08	-1.68915	-4.46292e-10
85752653	chr16:85752653:C:G	1.22055e-09	-1.62772	-1.36226	6.90074e-09	-1.29801	-1.35107
85752692	chr16:85752692:A:G	7.20508e-09	-1.80007e-10	-1.21449	2.88972e-08	-1.80007e-10	-1.21696
85752917	chr16:85752917:GA:G	3.12701e-08	0.253381	-4.46292e-10	1.42794e-06	2.68328	-4.46292e-10
85753085	chr16:85753085:G:A	6.01709e-09	-1.80007e-10	-1.39468	2.4523e-08	-1.80007e-10	-1.3811
85753274	chr16:85753274:G:A	9.8218e-09	-1.80007e-10	-0.904675	4.21993e-08	-1.80007e-10	-0.838305
85753282	chr16:85753282:G:A	6.28649e-09	-1.80007e-10	-1.35088	2.56702e-08	-1.80007e-10	-1.33538
85753355	chr16:85753355:C:T	2.40212e-08	-1.80007e-10	-0.010341	9.85302e-08	-1.80007e-10	0.00965353
85753889	chr16:85753889:C:T	5.7217e-09	-1.80007e-10	-1.44501	2.34805e-08	-1.80007e-10	-1.42454
85754003	chr16:85754003:T:G	2.02096e-08	-0.183122	-4.46292e-10	2.6459e-08	-1.30511	-4.46292e-10
85754182	chr16:85754182:G:A	5.99077e-09	-1.80007e-10	-1.39906	2.48658e-08	-1.80007e-10	-1.36721
85754455	chr16:85754455:C:A	1.37221e-08	-1.80007e-10	-0.570273	5.93111e-08	-1.80007e-10	-0.497913
85754782	chr16:85754782:T:C	4.67063e-09	-0.749144	-0.898841	8.35002e-09	-1.5898	-0.868647
85754952	chr16:85754952:A:G	6.74183e-09	-1.80007e-10	-1.28095	2.75812e-08	-1.80007e-10	-1.26357
85755211	chr16:85755211:C:T	5.60486e-09	-1.80007e-10	-1.46564	2.25209e-08	-1.80007e-10	-1.46627
85755260	chr16:85755260:G:C	5.66209e-09	-1.80007e-10	-1.45549	2.27294e-08	-1.80007e-10	-1.45705
85755653	chr16:85755653:G:A	5.71175e-09	-1.80007e-10	-1.44675	2.31031e-08	-1.80007e-10	-1.44074
85755689	chr16:85755689:C:T	6.46382e-09	0.139	-1.46206	6.98439e-09	-1.17079	-1.46625
85755738	chr16:85755738:C:G	6.80038e-09	0.172507	-1.44481	7.20048e-09	-1.15214	-1.45442
85755933	chr16:85755933:G:T	1.65896e-09	-1.46038	-1.22271	1.41014e-08	-0.814599	-1.11984
85756142	chr16:85756142:C:T	6.03666e-09	-1.80007e-10	-1.39143	2.50471e-08	-1.80007e-10	-1.35995
85756197	chr16:85756197:G:A	5.95531e-09	-1.80007e-10	-1.405	2.43065e-08	-1.80007e-10	-1.38997
85756215	chr16:85756215:T:G	9.68942e-09	-1.80007e-10	-0.918245	4.22978e-08	-1.80007e-10	-0.835975
85756274	chr16:85756274:A:G	1.13361e-08	-1.80007e-10	-0.76129	4.29329e-08	-1.80007e-10	-0.821072
85757037	chr16:85757037:C:A	1.44441e-09	-1.69624	-1.12533	1.04222e-08	-1.20842	-1.02836
85757136	chr16:85757136:A:G	5.32866e-09	-0.049821	-1.46636	6.2792e-09	-1.27636	-1.46711
85757375	chr16:85757375:A:G	3.20652e-09	-1.68277	-0.341323	9.55588e-09	-1.79023	-0.533323
85757630	chr16:85757630:C:A	1.02045e-08	-1.80007e-10	-0.866447	4.47493e-08	-1.80007e-10	-0.779633
85758027	chr16:85758027:G:A	9.6174e-09	-1.80007e-10	-0.925706	3.51859e-08	-1.80007e-10	-1.02006
85758133	chr16:85758133:A:G	6.24572e-09	-1.80007e-10	-1.35738	2.51805e-08	-1.80007e-10	-1.35464
85758604	chr16:85758604:C:T	9.7465e-10	-1.75199	-1.46297	6.09923e-09	-1.31452	-1.45803
85759282	chr16:85759282:C:A	2.63801e-09	-1.03842	-1.18083	7.18936e-09	-1.54656	-1.06155
85759361	chr16:85759361:A:G	1.61647e-09	-1.79762	-0.911409	6.01308e-09	-1.79018	-0.99659
85759421	chr16:85759421:A:G	6.27982e-09	-1.80007e-10	-1.35194	2.51682e-08	-1.80007e-10	-1.35513
85760040	chr16:85760040:G:A	1.9182e-09	-1.09087	-1.44702	4.83024e-09	-1.58682	-1.419
85760155	chr16:85760155:G:A	1.00498e-09	-1.79914	-1.38516	4.10031e-09	-1.79912	-1.37053
85760166	chr16:85760166:AC:A	1.01809e-09	-1.79306	-1.3783	4.14396e-09	-1.79605	-1.36301
85760176	chr16:85760176:C:T	5.6576e-09	-1.80007e-10	-1.45628	2.26883e-08	-1.80007e-10	-1.45886
85760308	chr16:85760308:A:G	7.58273e-09	-1.80007e-10	-1.16341	3.21239e-08	-1.80007e-10	-1.11111
85761014	chr16:85761014:G:A	5.73691e-09	-1.80007e-10	-1.44236	2.31557e-08	-1.80007e-10	-1.43847
85761076	chr16:85761076:C:T	2.00281e-09	-1.19318	-1.30155	5.1763e-09	-1.64774	-1.28888
85761109	chr16:85761109:T:C	5.85548e-09	-1.80007e-10	-1.4219	2.33959e-08	-1.80007e-10	-1.42815
85761531	chr16:85761531:G:A	7.2684e-09	-1.80007e-10	-1.20574	3.10684e-08	-1.80007e-10	-1.14452
85761666	chr16:85761666:A:C	6.15968e-09	-1.80007e-10	-1.37125	2.46534e-08	-1.80007e-10	-1.3758
85762163	chr16:85762163:C:A	1.5865e-08	-1.80007e-10	-0.425164	5.62289e-08	-1.80007e-10	-0.551278
85762334	chr16:85762334:G:A	8.98599e-09	-1.80007e-10	-0.993613	3.05001e-08	-1.80007e-10	-1.16298
85762971	chr16:85762971:T:G	2.81e-09	-0.692267	-1.46383	1.13905e-08	-0.680719	-1.46721
85762978	chr16:85762978:T:G	6.15016e-09	-1.80007e-10	-1.3728	2.47533e-08	-1.80007e-10	-1.37175
85763004	chr16:85763004:G:A	5.60749e-09	-1.80007e-10	-1.46518	2.25965e-08	-1.80007e-10	-1.46291
85763570	chr16:85763570:C:G	9.7482e-09	-1.80007e-10	-0.912197	4.25961e-08	-1.80007e-10	-0.828948
85763626	chr16:85763626:C:T	5.32695e-09	-1.5165	-4.46292e-10	1.96182e-08	-1.60425	-4.46292e-10
85764094	chr16:85764094:C:T	6.55214e-09	-1.80007e-10	-1.30949	2.41267e-08	-1.80007e-10	-1.39739
85764122	chr16:85764122:C:T	6.6455e-09	-1.80007e-10	-1.29534	2.66272e-08	-1.80007e-10	-1.29878
85764380	chr16:85764380:C:G	5.92862e-09	-1.80007e-10	-1.40949	2.38496e-08	-1.80007e-10	-1.40894
85764734	chr16:85764734:G:A	8.27025e-09	-1.80007e-10	-1.07661	3.23243e-08	-1.80007e-10	-1.10489
85764746	chr16:85764746:C:T	4.04083e-09	-1.79283	-4.46292e-10	2.13214e-08	-1.521	-4.46292e-10
85764849	chr16:85764849:G:A	6.60488e-09	-1.80007e-10	-1.30147	2.5866e-08	-1.80007e-10	-1.32778
85764920	chr16:85764920:A:C	5.63385e-09	-1.80007e-10	-1.46049	2.27388e-08	-1.80007e-10	-1.45664
85765381	chr16:85765381:C:G	5.86133e-09	-1.80007e-10	-1.4209	2.37174e-08	-1.80007e-10	-1.4145
85765637	chr16:85765637:ATT:A	1.49682e-09	-1.6843	-1.10163	7.44044e-09	-1.43236	-1.14142
85766259	chr16:85766259:G:A	5.95913e-09	-1.80007e-10	-1.40435	2.3995e-08	-1.80007e-10	-1.40286
85766699	chr16:85766699:C:G	6.01768e-09	-1.80007e-10	-1.39458	2.39774e-08	-1.80007e-10	-1.4036
85766789	chr16:85766789:T:C	6.05597e-09	-1.80007e-10	-1.38824	2.37419e-08	-1.80007e-10	-1.41347
85767474	chr16:85767474:C:A	5.6958e-09	-1.80007e-10	-1.44955	2.28105e-08	-1.80007e-10	-1.45349
85767612	chr16:85767612:C:T	6.42958e-09	-1.80007e-10	-1.32837	2.67675e-08	-1.80007e-10	-1.29352
85767759	chr16:85767759:C:A	7.20522e-09	-1.80007e-10	-1.21447	2.95611e-08	-1.80007e-10	-1.19425
85768160	chr16:85768160:G:A	1.47015e-09	-1.64898	-1.15493	5.56988e-09	-1.7992	-1.06414
85768392	chr16:85768392:C:G	5.75893e-09	-1.80007e-10	-1.43853	2.34084e-08	-1.80007e-10	-1.42761
85768869	chr16:85768869:G:A	4.38286e-09	-1.71158	-4.46292e-10	1.66417e-08	-1.7688	-4.46292e-10
85768922	chr16:85768922:G:A	5.59608e-09	-1.80007e-10	-1.46721	2.25134e-08	-1.80007e-10	-1.4666
85769022	chr16:85769022:C:T	4.72135e-09	-1.63719	-4.46292e-10	2.12292e-08	-1.52533	-4.46292e-10
85769308	chr16:85769308:C:T	1.00334e-08	-1.80007e-10	-0.883359	3.81202e-08	-1.80007e-10	-0.939966
85769714	chr16:85769714:A:G	5.0869e-09	-1.56261	-4.46292e-10	2.19262e-08	-1.49303	-4.46292e-10
85770073	chr16:85770073:C:A	1.02472e-09	-1.76028	-1.40458	5.68172e-09	-1.42378	-1.41967
85770240	chr16:85770240:C:T	6.84036e-09	-1.80007e-10	-1.26644	2.7988e-08	-1.80007e-10	-1.24893
85770641	chr16:85770641:C:G	5.92892e-09	-1.80007e-10	-1.40944	2.40304e-08	-1.80007e-10	-1.40139
85770822	chr16:85770822:G:A	7.48604e-09	-1.80007e-10	-1.17624	2.81077e-08	-1.80007e-10	-1.24467
85771305	chr16:85771305:T:C	4.77688e-09	-1.62549	-4.46292e-10	2.3319e-08	-1.43144	-4.46292e-10
85771692	chr16:85771692:C:T	6.52087e-09	-1.80007e-10	-1.31427	2.58792e-08	-1.80007e-10	-1.32727
85771807	chr16:85771807:A:G	8.00309e-09	-1.80007e-10	-1.10945	3.29432e-08	-1.80007e-10	-1.08593
85771862	chr16:85771862:C:T	1.40405e-08	-1.80007e-10	-0.547335	5.78433e-08	-1.80007e-10	-0.522972
85772300	chr16:85772300:A:C	5.607e-09	-1.80007e-10	-1.46526	2.25426e-08	-1.80007e-10	-1.4653
85772703	chr16:85772703:T:A	6.43198e-09	-1.80007e-10	-1.328	2.585e-08	-1.80007e-10	-1.3284
85772710	chr16:85772710:C:CTGAGATG	5.63706e-09	-1.80007e-10	-1.45992	2.27727e-08	-1.80007e-10	-1.45515
85772851	chr16:85772851:C:T	1.02344e-08	-1.80007e-10	-0.863529	3.80912e-08	-1.80007e-10	-0.940727
85772921	chr16:85772921:T:A	6.8326e-09	-1.80007e-10	-1.26757	2.85904e-08	-1.80007e-10	-1.22764
85773040	chr16:85773040:G:A	1.22339e-09	-1.76925	-1.21841	6.55298e-09	-1.45437	-1.24642
85773047	chr16:85773047:C:T	1.21758e-09	-1.72103	-1.27139	6.69135e-09	-1.38773	-1.29217
85773272	chr16:85773272:G:C	2.55265e-08	-1.80007e-10	0.0504368	9.20933e-08	-1.80007e-10	-0.0579079
85773333	chr16:85773333:A:G	6.20469e-09	-1.80007e-10	-1.36397	2.49194e-08	-1.80007e-10	-1.36506
85773362	chr16:85773362:C:T	8.39981e-09	-1.80007e-10	-1.06107	3.46296e-08	-1.80007e-10	-1.036
85773393	chr16:85773393:T:C	6.21148e-09	-1.80007e-10	-1.36288	2.52731e-08	-1.80007e-10	-1.35097
85773889	chr16:85773889:G:A	7.84788e-09	-1.80007e-10	-1.12904	3.17891e-08	-1.80007e-10	-1.12159
85774057	chr16:85774057:G:A	8.00718e-09	-1.80007e-10	-1.10894	3.35686e-08	-1.80007e-10	-1.06712
85774204	chr16:85774204:A:T	1.25472e-08	-1.80007e-10	-0.659785	4.96099e-08	-1.80007e-10	-0.67652
85774490	chr16:85774490:G:A	6.11036e-09	-1.80007e-10	-1.37929	2.43604e-08	-1.80007e-10	-1.38775
85774507	chr16:85774507:G:C	3.21305e-08	-1.80007e-10	0.280528	1.15169e-07	-1.80007e-10	0.165693
85774716	chr16:85774716:C:T	6.78059e-09	-1.80007e-10	-1.27522	2.8141e-08	-1.80007e-10	-1.24348
85774956	chr16:85774956:C:T	7.84738e-09	-1.80007e-10	-1.1291	3.23992e-08	-1.80007e-10	-1.10258
85774975	chr16:85774975:C:T	1.25784e-09	-1.79882	-1.16107	4.73499e-09	-1.76596	-1.25977
85775576	chr16:85775576:G:C	6.95899e-09	-1.80007e-10	-1.24925	2.74215e-08	-1.80007e-10	-1.26938
85775684	chr16:85775684:G:A	1.57372e-09	-1.78933	-0.946514	7.66671e-09	-1.56547	-0.978354
85775688	chr16:85775688:G:A	9.54202e-10	-1.77746	-1.4587	3.98793e-09	-1.7346	-1.46284
85775787	chr16:85775787:A:C	7.54313e-09	-1.80007e-10	-1.16864	2.83104e-08	-1.80007e-10	-1.23748
85775955	chr16:85775955:C:T	5.65323e-09	-1.80007e-10	-1.45705	2.29794e-08	-1.80007e-10	-1.44611
85776251	chr16:85776251:A:T	5.64485e-09	-1.80007e-10	-1.45854	2.28964e-08	-1.80007e-10	-1.44973
85776637	chr16:85776637:A:G	5.59553e-09	-1.80007e-10	-1.46731	2.25185e-08	-1.80007e-10	-1.46637
85776643	chr16:85776643:G:A	6.57107e-09	-1.80007e-10	-1.3066	2.68352e-08	-1.80007e-10	-1.291
85776743	chr16:85776743:G:A	9.37708e-10	-1.79823	-1.45537	5.4888e-09	-1.43933	-1.43867
85776746	chr16:85776746:T:C	5.14792e-09	-1.55069	-4.46292e-10	1.80267e-08	-1.68886	-4.46292e-10
85777041	chr16:85777041:A:G	1.0274e-09	-1.79367	-1.36858	6.64117e-09	-1.30041	-1.38701
85777894	chr16:85777894:T:C	5.66732e-09	-1.80007e-10	-1.45456	2.2655e-08	-1.80007e-10	-1.46033
85778231	chr16:85778231:G:A	5.68225e-09	-1.80007e-10	-1.45193	2.26502e-08	-1.80007e-10	-1.46054
85778460	chr16:85778460:A:G	9.44889e-10	-1.7791	-1.46686	4.85355e-09	-1.53394	-1.46706
85779056	chr16:85779056:G:C	1.06202e-08	-1.80007e-10	-0.826517	4.50477e-08	-1.80007e-10	-0.772988
85779469	chr16:85779469:A:G	6.20498e-09	-1.80007e-10	-1.36393	2.4859e-08	-1.80007e-10	-1.36749
85780070	chr16:85780070:G:A	1.02346e-08	-1.80007e-10	-0.863502	3.985e-08	-1.80007e-10	-0.895587
85780073	chr16:85780073:GAATTCTGAGA:G	5.7004e-09	-1.80007e-10	-1.44874	2.32702e-08	-1.80007e-10	-1.43353
85780247	chr16:85780247:A:C	5.71505e-09	-1.80007e-10	-1.44618	2.29871e-08	-1.80007e-10	-1.44578
85780274	chr16:85780274:T:C	5.60642e-09	-1.80007e-10	-1.46537	2.24997e-08	-1.80007e-10	-1.46721
85780357	chr16:85780357:C:T	5.6283e-09	-1.80007e-10	-1.46147	2.26528e-08	-1.80007e-10	-1.46043
85780764	chr16:85780764:T:C	5.77005e-09	-1.80007e-10	-1.4366	2.31096e-08	-1.80007e-10	-1.44046
85780915	chr16:85780915:T:C	5.619e-09	-1.80007e-10	-1.46313	2.25669e-08	-1.80007e-10	-1.46423
85780977	chr16:85780977:G:A	7.32122e-09	-1.80007e-10	-1.1985	2.87504e-08	-1.80007e-10	-1.22206
85781011	chr16:85781011:G:C	5.69902e-09	-1.80007e-10	-1.44899	2.30351e-08	-1.80007e-10	-1.44369
85781389	chr16:85781389:A:G	2.30822e-08	-1.80007e-10	-0.0502185	9.43388e-08	-1.80007e-10	-0.033817
85781461	chr16:85781461:T:C	6.47295e-09	-1.80007e-10	-1.32165	2.56199e-08	-1.80007e-10	-1.33734
85781492	chr16:85781492:G:A	1.97173e-09	-1.78161	-0.728752	9.66066e-09	-1.53628	-0.776367
85781878	chr16:85781878:A:G	1.21918e-08	-1.80007e-10	-0.68852	5.08446e-08	-1.80007e-10	-0.651935
85782228	chr16:85782228:C:G	5.70555e-09	-1.80007e-10	-1.44784	2.28773e-08	-1.80007e-10	-1.45056
85782462	chr16:85782462:C:A	7.8013e-09	-1.80007e-10	-1.13499	3.35772e-08	-1.80007e-10	-1.06686
85782488	chr16:85782488:C:G	6.4122e-09	-1.80007e-10	-1.33108	2.54179e-08	-1.80007e-10	-1.34526
85782581	chr16:85782581:T:C	6.65149e-09	-1.80007e-10	-1.29444	2.62424e-08	-1.80007e-10	-1.31333
85782620	chr16:85782620:T:A	8.15548e-09	-1.80007e-10	-1.09059	3.19232e-08	-1.80007e-10	-1.11738
85782751	chr16:85782751:AC:A	7.19391e-09	-1.80007e-10	-1.21604	2.82889e-08	-1.80007e-10	-1.23824
85783037	chr16:85783037:C:T	5.96058e-09	-1.80007e-10	-1.40411	2.41938e-08	-1.80007e-10	-1.39461
85783068	chr16:85783068:G:A	5.59828e-09	-1.80007e-10	-1.46682	2.25037e-08	-1.80007e-10	-1.46703
85783313	chr16:85783313:GAC:G	5.95002e-09	-1.80007e-10	-1.40588	2.41559e-08	-1.80007e-10	-1.39618
85783365	chr16:85783365:G:A	5.84922e-09	-1.80007e-10	-1.42297	2.30725e-08	-1.80007e-10	-1.44207
85783644	chr16:85783644:T:C	6.01577e-09	-1.80007e-10	-1.3949	2.46385e-08	-1.80007e-10	-1.3764
85783718	chr16:85783718:G:A	1.06839e-09	-1.7758	-1.34733	5.69434e-09	-1.47175	-1.36949
85783734	chr16:85783734:A:T	1.05845e-09	-1.78683	-1.34565	5.44968e-09	-1.51708	-1.36807
85783772	chr16:85783772:T:G	7.95004e-09	-1.80007e-10	-1.1161	3.27398e-08	-1.80007e-10	-1.09212
85783856	chr16:85783856:C:T	5.91051e-09	-1.80007e-10	-1.41255	2.39827e-08	-1.80007e-10	-1.40338
85784146	chr16:85784146:C:T	6.19437e-09	-1.80007e-10	-1.36564	2.59306e-08	-1.80007e-10	-1.32529
85784247	chr16:85784247:G:A	9.34686e-09	-1.80007e-10	-0.954239	4.10174e-08	-1.80007e-10	-0.866714
85784277	chr16:85784277:C:T	6.05613e-09	-1.80007e-10	-1.38821	2.45509e-08	-1.80007e-10	-1.37996
85784299	chr16:85784299:C:A	1.0832e-09	-1.78444	-1.32492	5.65308e-09	-1.49918	-1.34933
85784454	chr16:85784454:C:T	8.26904e-09	-1.80007e-10	-1.07676	3.5866e-08	-1.80007e-10	-1.00092
85784637	chr16:85784637:G:A	4.05245e-09	-1.78996	-4.46292e-10	1.72694e-08	-1.73178	-4.46292e-10
85784756	chr16:85784756:C:T	4.18424e-09	-1.75795	-4.46292e-10	1.68037e-08	-1.75911	-4.46292e-10
85784799	chr16:85784799:G:A	7.06137e-09	-1.80007e-10	-1.23464	2.77717e-08	-1.80007e-10	-1.25669
85784888	chr16:85784888:A:G	5.6796e-09	-1.80007e-10	-1.4524	2.27818e-08	-1.80007e-10	-1.45475
85785485	chr16:85785485:C:G	9.66542e-10	-1.76714	-1.45617	7.59419e-09	-1.08599	-1.46734
85785782	chr16:85785782:C:A	5.81483e-09	-1.80007e-10	-1.42887	2.35691e-08	-1.80007e-10	-1.42077
85785915	chr16:85785915:G:A	1.07771e-09	-1.65828	-1.45616	9.62516e-09	-0.866135	-1.45019
85786032	chr16:85786032:T:C	5.87904e-09	-1.80007e-10	-1.41789	2.38264e-08	-1.80007e-10	-1.40991
85786389	chr16:85786389:T:C	7.56795e-09	-1.80007e-10	-1.16536	3.25462e-08	-1.80007e-10	-1.09805
85786596	chr16:85786596:G:A	1.00666e-09	-1.77004	-1.4126	5.51033e-09	-1.45009	-1.42399
85786642	chr16:85786642:G:C	6.07577e-09	-1.80007e-10	-1.38497	2.47179e-08	-1.80007e-10	-1.37318
85786915	chr16:85786915:G:C	6.13484e-09	-1.80007e-10	-1.3753	2.56681e-08	-1.80007e-10	-1.33546
85787044	chr16:85787044:C:G	7.15988e-09	-1.80007e-10	-1.22079	2.8189e-08	-1.80007e-10	-1.24178
85787599	chr16:85787599:A:G	1.35352e-09	-1.78523	-1.10133	7.00188e-09	-1.49923	-1.1353
85787617	chr16:85787617:C:T	5.84178e-09	-1.80007e-10	-1.42424	2.36898e-08	-1.80007e-10	-1.41566
85787650	chr16:85787650:G:A	6.92872e-09	-1.80007e-10	-1.25361	2.54891e-08	-1.80007e-10	-1.34246
85788023	chr16:85788023:T:C	1.02369e-09	-1.75986	-1.40601	4.13657e-09	-1.74875	-1.41209
85788368	chr16:85788368:C:G	9.57856e-10	-1.76734	-1.465	7.47222e-09	-1.10217	-1.46734
85788409	chr16:85788409:T:G	8.33503e-09	-1.80007e-10	-1.06881	3.61468e-08	-1.80007e-10	-0.993121
85789183	chr16:85789183:A:G	6.62945e-09	-1.80007e-10	-1.29776	2.66833e-08	-1.80007e-10	-1.29667
85789367	chr16:85789367:G:A	9.46657e-10	-1.77677	-1.46733	5.14482e-09	-1.47594	-1.46678
85789588	chr16:85789588:T:TCTC	6.57989e-09	-1.80007e-10	-1.30526	2.64896e-08	-1.80007e-10	-1.30396
85790345	chr16:85790345:T:A	7.86099e-09	-1.80007e-10	-1.12737	3.39209e-08	-1.80007e-10	-1.05668
85790584	chr16:85790584:G:C	1.10956e-09	-1.61801	-1.46731	8.08432e-09	-1.02465	-1.46614
85791029	chr16:85791029:T:C	8.2339e-09	-1.80007e-10	-1.08102	3.57081e-08	-1.80007e-10	-1.00533
85791145	chr16:85791145:G:A	5.84316e-09	-1.42401	-4.46292e-10	2.70204e-08	-1.28412	-4.46292e-10
85791331	chr16:85791331:TG:T	6.07195e-09	-1.80007e-10	-1.3856	2.4401e-08	-1.80007e-10	-1.38609
85791380	chr16:85791380:T:C	1.02637e-09	-1.78104	-1.38221	5.97358e-09	-1.38753	-1.40583
85791417	chr16:85791417:G:C	1.89186e-09	-1.61216	-0.93956	1.29286e-08	-1.08021	-0.941065
85791561	chr16:85791561:G:A	9.8907e-10	-1.74854	-1.45173	3.86942e-09	-1.76247	-1.46514
85791923	chr16:85791923:G:T	9.26661e-09	-1.80007e-10	-0.962862	3.15414e-08	-1.80007e-10	-1.12941
85792114	chr16:85792114:T:C	5.60302e-09	-1.80007e-10	-1.46597	2.25672e-08	-1.80007e-10	-1.46421
85792207	chr16:85792207:T:C	1.03051e-08	-1.80007e-10	-0.856645	3.54582e-08	-1.80007e-10	-1.01235
85792456	chr16:85792456:C:T	5.67206e-09	-1.80007e-10	-1.45373	2.29232e-08	-1.80007e-10	-1.44856
85792491	chr16:85792491:G:A	7.79574e-09	-1.80007e-10	-1.1357	3.20092e-08	-1.80007e-10	-1.11469
85792926	chr16:85792926:GA:G	5.86583e-09	-1.80007e-10	-1.42014	2.35158e-08	-1.80007e-10	-1.42304
85793248	chr16:85793248:A:G	7.38806e-09	-1.80007e-10	-1.18941	3.17432e-08	-1.80007e-10	-1.12303
85793267	chr16:85793267:A:G	1.06722e-09	-1.77093	-1.35329	7.87217e-09	-1.14956	-1.36782
85793322	chr16:85793322:A:G	8.37778e-09	-1.80007e-10	-1.0637	3.44966e-08	-1.80007e-10	-1.03985
85793447	chr16:85793447:G:C	6.69884e-09	-1.80007e-10	-1.28735	2.74784e-08	-1.80007e-10	-1.26731
85793493	chr16:85793493:G:A	1.98816e-09	-1.64594	-0.856128	1.25904e-08	-1.16446	-0.883314
85793794	chr16:85793794:G:A	1.98825e-09	-1.60402	-0.897998	1.36464e-08	-1.04534	-0.921894
85794055	chr16:85794055:T:C	5.9865e-09	-1.80007e-10	-1.39977	2.39928e-08	-1.80007e-10	-1.40296
85794081	chr16:85794081:C:G	4.17116e-09	-1.76109	-4.46292e-10	1.9904e-08	-1.58979	-4.46292e-10
85794363	chr16:85794363:C:A	8.48284e-09	-1.80007e-10	-1.05123	3.12083e-08	-1.80007e-10	-1.14003
85794459	chr16:85794459:C:T	2.92808e-09	-1.08813	-1.0268	8.47828e-09	-1.58524	-0.857962
85794523	chr16:85794523:C:G	7.37685e-09	-1.80007e-10	-1.19093	3.02904e-08	-1.80007e-10	-1.16988
85794622	chr16:85794622:A:G	1.12336e-09	-1.77796	-1.295	8.0544e-09	-1.18668	-1.30781
85794802	chr16:85794802:CAT:C	1.00303e-09	-1.77688	-1.40937	7.04313e-09	-1.20764	-1.42102
85794858	chr16:85794858:G:C	2.26978e-09	-1.50894	-0.860657	1.69149e-08	-0.866766	-0.885748
85795129	chr16:85795129:C:T	1.02611e-08	-1.80007e-10	-0.86092	3.81239e-08	-1.80007e-10	-0.939867
85795200	chr16:85795200:A:ATTCCAAATGAGGT	1.08881e-08	-1.80007e-10	-0.801611	4.10462e-08	-1.80007e-10	-0.866011
85795387	chr16:85795387:G:C	5.88632e-09	-1.80007e-10	-1.41665	2.38696e-08	-1.80007e-10	-1.4081
85795530	chr16:85795530:T:G	1.64485e-09	-1.79682	-0.894808	1.00029e-08	-1.34624	-0.9316
85795614	chr16:85795614:A:G	2.98065e-09	-1.57985	-0.51729	2.04022e-08	-1.00016	-0.564912
85795626	chr16:85795626:G:A	6.66877e-09	-1.80007e-10	-1.29184	2.6794e-08	-1.80007e-10	-1.29253
85795628	chr16:85795628:C:T	2.34001e-09	-1.35162	-0.987509	2.00484e-08	-0.573399	-1.00916
85795693	chr16:85795693:G:A	5.65869e-09	-1.80007e-10	-1.45609	2.27148e-08	-1.80007e-10	-1.45769
85795725	chr16:85795725:T:G	1.18696e-09	-1.67208	-1.3458	8.01266e-09	-1.13414	-1.36555
85795848	chr16:85795848:A:T	6.98356e-09	-1.24572	-4.46292e-10	3.99824e-08	-0.892269	-4.46292e-10
85795954	chr16:85795954:C:T	1.09163e-09	-1.71399	-1.38762	9.51339e-09	-0.926764	-1.40125
85796142	chr16:85796142:C:T	3.31897e-09	-0.969199	-1.02043	3.78912e-08	0.092588	-1.03858
85796268	chr16:85796268:G:A	5.59524e-09	-1.80007e-10	-1.46736	2.2513e-08	-1.80007e-10	-1.46662
85796298	chr16:85796298:A:T	6.02938e-09	-1.80007e-10	-1.39264	2.46577e-08	-1.80007e-10	-1.37562
85796431	chr16:85796431:A:C	5.62453e-09	-1.80007e-10	-1.46214	2.28284e-08	-1.80007e-10	-1.4527
85796459	chr16:85796459:T:C	6.73069e-09	-1.80007e-10	-1.2826	2.75659e-08	-1.80007e-10	-1.26413
85797279	chr16:85797279:A:G	1.33638e-09	-1.63326	-1.26605	1.32903e-08	-0.705889	-1.28779
85797382	chr16:85797382:T:G	7.65033e-09	-1.80007e-10	-1.15453	3.00516e-08	-1.80007e-10	-1.17779
85797495	chr16:85797495:C:T	6.4363e-09	-1.80007e-10	-1.32733	2.63037e-08	-1.80007e-10	-1.311
85798041	chr16:85798041:G:C	6.78362e-09	-1.80007e-10	-1.27477	2.77946e-08	-1.80007e-10	-1.25587
85798255	chr16:85798255:G:C	5.59753e-09	-1.80007e-10	-1.46695	2.25005e-08	-1.80007e-10	-1.46717
85798284	chr16:85798284:G:C	6.49967e-09	-1.80007e-10	-1.31753	2.65613e-08	-1.80007e-10	-1.30125
85798742	chr16:85798742:G:A	5.74272e-09	-1.80007e-10	-1.44135	2.32602e-08	-1.80007e-10	-1.43397
85799185	chr16:85799185:C:T	5.9159e-09	-1.80007e-10	-1.41164	2.33404e-08	-1.80007e-10	-1.43052
85799427	chr16:85799427:G:T	6.92525e-09	-1.80007e-10	-1.25411	2.9502e-08	-1.80007e-10	-1.19625
85799671	chr16:85799671:G:A	6.36788e-09	-1.33801	-4.46292e-10	2.99333e-08	-1.18174	-4.46292e-10
85799993	chr16:85799993:C:T	4.02402e-09	-1.797	-4.46292e-10	1.65493e-08	-1.77437	-4.46292e-10
85800037	chr16:85800037:AGGCTGCGGGGAGGCGGGCCCGCGCTCTGTGCCTGCAGCCTCC:A	6.66157e-09	-1.80007e-10	-1.29292	2.67941e-08	-1.80007e-10	-1.29253
85800554	chr16:85800554:T:C	9.56802e-10	-1.76877	-1.46467	7.092e-09	-1.15475	-1.467
85800596	chr16:85800596:CAG:C	5.89237e-09	-1.80007e-10	-1.41562	2.34921e-08	-1.80007e-10	-1.42404
85800612	chr16:85800612:G:A	5.76458e-09	-1.80007e-10	-1.43755	2.37358e-08	-1.80007e-10	-1.41373
85800692	chr16:85800692:C:T	6.26138e-09	-1.80007e-10	-1.35488	2.51269e-08	-1.80007e-10	-1.35677
85800734	chr16:85800734:C:G	5.88489e-09	-1.80007e-10	-1.41689	2.39123e-08	-1.80007e-10	-1.40632
85800758	chr16:85800758:G:A	6.18704e-09	-1.80007e-10	-1.36682	2.48391e-08	-1.80007e-10	-1.36829
85800782	chr16:85800782:C:T	6.08256e-09	-1.80007e-10	-1.38385	2.46495e-08	-1.80007e-10	-1.37595
85801212	chr16:85801212:G:A	1.0924e-09	-1.68099	-1.41992	7.20572e-09	-1.2103	-1.39554
85801391	chr16:85801391:C:G	9.96619e-09	-1.80007e-10	-0.890081	4.19733e-08	-1.80007e-10	-0.843676
85801825	chr16:85801825:T:G	7.63684e-09	-1.80007e-10	-1.1563	3.20103e-08	-1.80007e-10	-1.11465
85802161	chr16:85802161:C:G	5.71445e-09	-1.80007e-10	-1.44628	2.30082e-08	-1.80007e-10	-1.44486
85802212	chr16:85802212:G:A	7.03332e-09	-1.80007e-10	-1.23862	2.85264e-08	-1.80007e-10	-1.22988
85802278	chr16:85802278:A:G	5.37389e-09	-1.50773	-4.46292e-10	2.1193e-08	-1.52704	-4.46292e-10
85802411	chr16:85802411:G:A	5.65601e-09	-1.80007e-10	-1.45656	2.25818e-08	-1.80007e-10	-1.46357
85802468	chr16:85802468:G:A	8.5509e-09	-1.80007e-10	-1.04324	3.24805e-08	-1.80007e-10	-1.10007
85802477	chr16:85802477:G:A	7.07059e-09	-1.80007e-10	-1.23334	2.8651e-08	-1.80007e-10	-1.22552
85802506	chr16:85802506:A:T	6.94666e-09	-1.80007e-10	-1.25102	2.81424e-08	-1.80007e-10	-1.24343
85802543	chr16:85802543:G:C	6.92944e-09	-1.80007e-10	-1.2535	2.80682e-08	-1.80007e-10	-1.24607
85802618	chr16:85802618:G:C	5.90007e-09	-1.80007e-10	-1.41432	2.32945e-08	-1.80007e-10	-1.43249
85802764	chr16:85802764:T:A	7.25406e-09	-1.80007e-10	-1.20772	3.04476e-08	-1.80007e-10	-1.1647
85802884	chr16:85802884:G:A	6.73658e-09	-1.80007e-10	-1.28173	2.71838e-08	-1.80007e-10	-1.27809
85803004	chr16:85803004:G:C	6.77236e-09	-1.80007e-10	-1.27643	2.73276e-08	-1.80007e-10	-1.27281
85803138	chr16:85803138:G:A	6.50835e-09	-1.80007e-10	-1.31619	2.62536e-08	-1.80007e-10	-1.31291
85803245	chr16:85803245:T:C	6.61386e-09	-1.80007e-10	-1.30011	2.67046e-08	-1.80007e-10	-1.29587
85803416	chr16:85803416:T:C	6.83052e-09	-1.80007e-10	-1.26788	2.75726e-08	-1.80007e-10	-1.26389
85803512	chr16:85803512:A:G	6.77381e-09	-1.80007e-10	-1.27622	2.73275e-08	-1.80007e-10	-1.27282
85803526	chr16:85803526:G:C	4.46489e-09	-1.69304	-4.46292e-10	1.9596e-08	-1.60538	-4.46292e-10
85803612	chr16:85803612:T:C	6.75458e-09	-1.80007e-10	-1.27906	2.72476e-08	-1.80007e-10	-1.27574
85803795	chr16:85803795:G:A	7.26117e-09	-1.80007e-10	-1.20674	3.04802e-08	-1.80007e-10	-1.16363
85803818	chr16:85803818:C:T	6.60934e-09	-1.80007e-10	-1.3008	2.66785e-08	-1.80007e-10	-1.29685
85803906	chr16:85803906:G:C	6.75458e-09	-1.80007e-10	-1.27906	2.72476e-08	-1.80007e-10	-1.27574
85804022	chr16:85804022:G:C	6.8671e-09	-1.80007e-10	-1.26254	2.76737e-08	-1.80007e-10	-1.26023
85804142	chr16:85804142:C:T	6.75458e-09	-1.80007e-10	-1.27906	2.72476e-08	-1.80007e-10	-1.27574
85804181	chr16:85804181:T:C	6.75521e-09	-1.80007e-10	-1.27897	2.72457e-08	-1.80007e-10	-1.27581
85804224	chr16:85804224:C:CT	6.75458e-09	-1.80007e-10	-1.27906	2.72476e-08	-1.80007e-10	-1.27574
85804333	chr16:85804333:C:T	6.75458e-09	-1.80007e-10	-1.27906	2.72476e-08	-1.80007e-10	-1.27574
85804380	chr16:85804380:C:T	6.00453e-09	-1.80007e-10	-1.39677	2.40031e-08	-1.80007e-10	-1.40253
85804420	chr16:85804420:G:A	9.5712e-10	-1.76853	-1.46457	3.93916e-09	-1.74823	-1.46151
85804487	chr16:85804487:G:A	6.76121e-09	-1.80007e-10	-1.27808	2.72746e-08	-1.80007e-10	-1.27475
85804560	chr16:85804560:G:A	6.6956e-09	-1.80007e-10	-1.28783	2.70056e-08	-1.80007e-10	-1.28466
85804630	chr16:85804630:A:G	5.62761e-09	-1.80007e-10	-1.4616	2.26702e-08	-1.80007e-10	-1.45966
85804654	chr16:85804654:C:T	8.25898e-09	-1.80007e-10	-1.07798	3.24483e-08	-1.80007e-10	-1.10106
85804687	chr16:85804687:C:T	5.61932e-09	-1.80007e-10	-1.46307	2.26271e-08	-1.80007e-10	-1.46156
85804926	chr16:85804926:A:G	6.85943e-09	-1.80007e-10	-1.26365	2.7673e-08	-1.80007e-10	-1.26025
85805047	chr16:85805047:T:C	6.85943e-09	-1.80007e-10	-1.26365	2.7673e-08	-1.80007e-10	-1.26025
85805091	chr16:85805091:T:C	5.60145e-09	-1.80007e-10	-1.46625	2.25021e-08	-1.80007e-10	-1.4671
85805513	chr16:85805513:C:T	6.17966e-09	-1.80007e-10	-1.36802	2.55889e-08	-1.80007e-10	-1.33855
85805534	chr16:85805534:T:C	6.75458e-09	-1.80007e-10	-1.27906	2.72476e-08	-1.80007e-10	-1.27574
85805605	chr16:85805605:G:C	7.07247e-09	-1.80007e-10	-1.23307	2.65912e-08	-1.80007e-10	-1.30013
85805909	chr16:85805909:C:G	5.8472e-09	-1.80007e-10	-1.42332	2.35968e-08	-1.80007e-10	-1.4196
85805937	chr16:85805937:C:G	6.75458e-09	-1.80007e-10	-1.27906	2.72476e-08	-1.80007e-10	-1.27574
85806166	chr16:85806166:G:A	6.69123e-09	-1.80007e-10	-1.28848	2.69898e-08	-1.80007e-10	-1.28525
85806216	chr16:85806216:G:T	8.21042e-09	-1.80007e-10	-1.08388	3.31996e-08	-1.80007e-10	-1.07817
85806304	chr16:85806304:G:A	4.02407e-08	-1.80007e-10	0.505598	1.49896e-07	-1.80007e-10	0.42923
85806371	chr16:85806371:G:C	1.61956e-09	-1.57006	-1.13707	5.21154e-09	-1.70355	-1.22628
85806429	chr16:85806429:CA:C	8.51199e-09	-1.80007e-10	-1.0478	3.44235e-08	-1.80007e-10	-1.04197
85807411	chr16:85807411:T:C	1.03583e-09	-1.75922	-1.39486	5.21053e-09	-1.51849	-1.41153
85807597	chr16:85807597:C:T	5.64592e-09	-1.80007e-10	-1.45835	2.28695e-08	-1.80007e-10	-1.45091
85808087	chr16:85808087:C:G	5.6988e-09	-1.80007e-10	-1.44902	2.29531e-08	-1.80007e-10	-1.44726
85808549	chr16:85808549:T:C	9.98115e-09	-1.80007e-10	-0.888582	3.75241e-08	-1.80007e-10	-0.955725
85808628	chr16:85808628:G:A	2.00734e-08	-1.80007e-10	-0.189886	8.25944e-08	-1.80007e-10	-0.166767
85808879	chr16:85808879:G:A	9.1213e-09	-1.80007e-10	-0.978667	3.61238e-08	-1.80007e-10	-0.993758
85809155	chr16:85809155:C:T	5.91379e-09	-1.80007e-10	-1.41199	2.43887e-08	-1.80007e-10	-1.38659
85809580	chr16:85809580:G:A	9.83378e-09	-1.80007e-10	-0.903456	3.70205e-08	-1.80007e-10	-0.969239
85809618	chr16:85809618:T:C	3.27587e-08	-1.80007e-10	0.299888	1.35775e-07	-1.80007e-10	0.330289
85809887	chr16:85809887:G:T	4.22806e-09	-1.74754	-4.46292e-10	2.09241e-08	-1.53981	-4.46292e-10
85809996	chr16:85809996:A:C	5.64662e-09	-1.80007e-10	-1.45822	2.26502e-08	-1.80007e-10	-1.46054
85810036	chr16:85810036:C:T	6.16129e-09	-1.80007e-10	-1.37099	2.51275e-08	-1.80007e-10	-1.35674
85810219	chr16:85810219:G:A	9.30294e-10	-1.79595	-1.46558	4.57602e-09	-1.59285	-1.46703
85810310	chr16:85810310:C:T	1.14165e-09	-1.59577	-1.46104	3.7944e-09	-1.78032	-1.46686
85810673	chr16:85810673:A:G	7.38859e-09	-1.80007e-10	-1.18934	2.96772e-08	-1.80007e-10	-1.19033
85811026	chr16:85811026:C:A	6.13302e-09	-1.80007e-10	-1.37559	2.42176e-08	-1.80007e-10	-1.39363
85811299	chr16:85811299:C:T	1.35733e-09	-1.61482	-1.26894	4.79375e-09	-1.77373	-1.23967
85811328	chr16:85811328:G:A	1.81484e-09	-1.67212	-0.921169	7.14436e-09	-1.75136	-0.863024
85811453	chr16:85811453:G:A	6.74849e-09	-1.80007e-10	-1.27996	2.63774e-08	-1.80007e-10	-1.3082
85811479	chr16:85811479:A:G	6.62912e-09	-1.80007e-10	-1.29781	2.59403e-08	-1.80007e-10	-1.32491
85811545	chr16:85811545:A:AC	5.59574e-09	-1.80007e-10	-1.46727	2.24976e-08	-1.80007e-10	-1.4673
85811937	chr16:85811937:T:A	6.87333e-09	-1.80007e-10	-1.26163	2.68477e-08	-1.80007e-10	-1.29053
85812608	chr16:85812608:G:C	5.58387e-09	-1.4694	-4.46292e-10	2.5815e-08	-1.32975	-4.46292e-10
85813382	chr16:85813382:T:C	8.79354e-09	-1.80007e-10	-1.01526	3.60974e-08	-1.80007e-10	-0.994488
85813459	chr16:85813459:C:T	1.48085e-09	-1.60394	-1.19273	5.18501e-09	-1.77784	-1.1571
85813882	chr16:85813882:C:T	1.63637e-09	-1.67719	-1.01961	6.41098e-09	-1.74582	-0.976882
85814659	chr16:85814659:C:T	1.09146e-09	-1.68327	-1.4185	4.29042e-09	-1.73704	-1.38728
85814947	chr16:85814947:A:T	1.50957e-09	-1.66162	-1.11584	5.77543e-09	-1.76307	-1.06403
85815058	chr16:85815058:A:C	9.80998e-09	-1.80007e-10	-0.90588	3.98613e-08	-1.80007e-10	-0.895305
85815549	chr16:85815549:C:G	1.03065e-09	-1.73878	-1.42031	4.48407e-09	-1.68033	-1.39985
85815676	chr16:85815676:T:G	1.5359e-09	-1.79905	-0.961112	7.81455e-09	-1.64452	-0.880203
85815775	chr16:85815775:C:T	3.00863e-08	-1.80007e-10	0.214789	1.22703e-07	-1.80007e-10	0.22906
85816133	chr16:85816133:C:T	5.68414e-09	-1.80007e-10	-1.4516	2.27588e-08	-1.80007e-10	-1.45576
85816281	chr16:85816281:CCAT:C	1.51969e-08	-1.80007e-10	-0.468187	6.14066e-08	-1.80007e-10	-0.463192
85816595	chr16:85816595:T:TA	8.61285e-09	-1.80007e-10	-1.03602	3.3245e-08	-1.80007e-10	-1.07681
85816682	chr16:85816682:T:G	1.25848e-08	-1.80007e-10	-0.656787	4.69015e-08	-1.80007e-10	-0.73266
85816811	chr16:85816811:C:T	7.01634e-09	-1.80007e-10	-1.24104	2.81433e-08	-1.80007e-10	-1.2434
85816841	chr16:85816841:C:T	5.81193e-09	-1.80007e-10	-1.42937	2.33481e-08	-1.80007e-10	-1.43019
85817375	chr16:85817375:C:T	6.14854e-09	-1.80007e-10	-1.37306	2.50017e-08	-1.80007e-10	-1.36177
85818023	chr16:85818023:G:A	1.30624e-08	-1.80007e-10	-0.619542	5.2994e-08	-1.80007e-10	-0.61053
85818073	chr16:85818073:T:C	5.81206e-09	-1.80007e-10	-1.42935	2.35746e-08	-1.80007e-10	-1.42054
85818194	chr16:85818194:G:A	1.12512e-09	-1.75526	-1.31612	4.4441e-09	-1.79747	-1.29166
85818735	chr16:85818735:T:C	1.75816e-08	-1.80007e-10	-0.322429	7.93089e-08	-1.80007e-10	-0.207359
85818979	chr16:85818979:T:G	1.21475e-08	-1.80007e-10	-0.692154	4.53214e-08	-1.80007e-10	-0.766931
85819185	chr16:85819185:A:G	5.72777e-09	-1.44395	-4.46292e-10	2.46497e-08	-1.37595	-4.46292e-10
85819352	chr16:85819352:A:G	1.20223e-08	-1.80007e-10	-0.702515	4.48762e-08	-1.80007e-10	-0.776802
85819553	chr16:85819553:T:C	1.2143e-08	-1.80007e-10	-0.692529	4.52745e-08	-1.80007e-10	-0.767966
85819581	chr16:85819581:C:A	5.14811e-09	-1.55065	-4.46292e-10	2.37181e-08	-1.41447	-4.46292e-10
85819779	chr16:85819779:T:A	1.04183e-08	-1.80007e-10	-0.84572	3.97135e-08	-1.80007e-10	-0.899018
85820206	chr16:85820206:C:T	5.73973e-09	-1.44187	-4.46292e-10	4.3968e-08	-0.797247	-4.46292e-10
85820507	chr16:85820507:G:A	5.62897e-09	-1.46135	-4.46292e-10	4.39792e-08	-0.796992	-4.46292e-10
85820521	chr16:85820521:C:T	7.81879e-09	-1.80007e-10	-1.13275	3.25855e-08	-1.80007e-10	-1.09684
85820701	chr16:85820701:G:A	6.95206e-09	-1.80007e-10	-1.25024	2.80457e-08	-1.80007e-10	-1.24687
85820862	chr16:85820862:AC:A	1.30656e-09	-1.69179	-1.2301	5.67038e-09	-1.70639	-1.13906
85821553	chr16:85821553:T:A	1.54534e-08	-1.80007e-10	-0.451451	6.89112e-08	-1.80007e-10	-0.347891
85821725	chr16:85821725:G:A	6.65666e-09	-1.29366	-4.46292e-10	1.9536e-08	-1.60845	-4.46292e-10
85821795	chr16:85821795:G:A	6.18456e-08	0.935362	-4.46292e-10	1.55745e-07	0.467508	-4.46292e-10
85822567	chr16:85822567:C:A	4.54639e-08	-1.80007e-10	0.627639	1.89688e-07	-1.80007e-10	0.664669
85822776	chr16:85822776:C:G	5.86989e-09	-1.80007e-10	-1.41944	2.35166e-08	-1.80007e-10	-1.423
85823141	chr16:85823141:G:C	7.1459e-09	-1.80007e-10	-1.22274	2.86455e-08	-1.80007e-10	-1.22571
85823147	chr16:85823147:G:A	8.33257e-09	-1.80007e-10	-1.06911	3.518e-08	-1.80007e-10	-1.02023
85823895	chr16:85823895:C:T	5.59755e-09	-1.80007e-10	-1.46695	2.24958e-08	-1.80007e-10	-1.46738
85824014	chr16:85824014:A:G	5.62809e-09	-1.80007e-10	-1.46151	2.25598e-08	-1.80007e-10	-1.46454
85824073	chr16:85824073:G:A	1.19871e-09	-1.7853	-1.22273	6.06675e-09	-1.56134	-1.21654
85824829	chr16:85824829:G:A	7.60817e-09	-1.80007e-10	-1.16006	3.05746e-08	-1.80007e-10	-1.16054
85824952	chr16:85824952:G:A	1.23237e-09	-1.68583	-1.29451	4.57375e-09	-1.78459	-1.27578
85824976	chr16:85824976:C:T	4.03384e-09	-1.79456	-4.46292e-10	1.65695e-08	-1.77315	-4.46292e-10
85825022	chr16:85825022:C:T	7.93328e-09	-1.80007e-10	-1.11821	3.18652e-08	-1.80007e-10	-1.11919
85825304	chr16:85825304:A:C	1.08402e-09	-1.79102	-1.31758	6.75297e-09	-1.35581	-1.31492
85825343	chr16:85825343:C:A	1.20983e-08	-1.80007e-10	-0.696215	4.55157e-08	-1.80007e-10	-0.762651
85825417	chr16:85825417:A:G	5.8295e-09	-1.80007e-10	-1.42635	2.3152e-08	-1.80007e-10	-1.43863
85826391	chr16:85826391:A:C	5.8771e-09	-1.80007e-10	-1.41822	2.36683e-08	-1.80007e-10	-1.41657
85826400	chr16:85826400:G:C	6.54391e-09	-1.80007e-10	-1.31074	2.4913e-08	-1.80007e-10	-1.36532
85826401	chr16:85826401:A:T	6.60403e-09	-1.80007e-10	-1.3016	2.50976e-08	-1.80007e-10	-1.35794
85826620	chr16:85826620:T:A	9.21268e-09	-1.80007e-10	-0.968699	3.72825e-08	-1.80007e-10	-0.962185
85826864	chr16:85826864:A:C	1.01242e-09	-1.71425	-1.46269	3.9981e-09	-1.73068	-1.46421
85827140	chr16:85827140:C:A	5.64998e-09	-1.80007e-10	-1.45763	2.2677e-08	-1.80007e-10	-1.45936
85827155	chr16:85827155:ACACT:A	5.92944e-09	-1.80007e-10	-1.40935	2.42041e-08	-1.80007e-10	-1.39419
85827182	chr16:85827182:A:T	5.74324e-09	-1.80007e-10	-1.44126	2.28687e-08	-1.80007e-10	-1.45094
85827238	chr16:85827238:C:T	1.03898e-08	-0.848451	-4.46292e-10	6.12527e-08	-0.465702	-4.46292e-10
85827605	chr16:85827605:G:A	5.5953e-09	-1.80007e-10	-1.46735	2.25041e-08	-1.80007e-10	-1.46701
85827646	chr16:85827646:G:A	7.39768e-09	-1.80007e-10	-1.18811	2.88027e-08	-1.80007e-10	-1.22024
85827689	chr16:85827689:A:G	5.77209e-09	-1.80007e-10	-1.43625	2.35157e-08	-1.80007e-10	-1.42304
85827842	chr16:85827842:C:G	7.70765e-09	-1.80007e-10	-1.14707	3.14693e-08	-1.80007e-10	-1.1317
85827892	chr16:85827892:G:A	3.00368e-08	-1.80007e-10	0.213143	1.02944e-07	-1.80007e-10	0.0534766
85827965	chr16:85827965:G:A	3.69433e-08	-1.80007e-10	0.420105	1.24991e-07	-1.80007e-10	0.247529
85828055	chr16:85828055:T:C	6.47391e-09	-1.80007e-10	-1.3215	2.64812e-08	-1.80007e-10	-1.30428
85828112	chr16:85828112:C:T	3.00596e-08	-1.80007e-10	0.213903	1.03136e-07	-1.80007e-10	0.0553409
85828452	chr16:85828452:C:A	4.11664e-08	-1.80007e-10	0.528343	1.53064e-07	-1.80007e-10	0.450144
85828514	chr16:85828514:G:C	4.94376e-09	-1.59115	-4.46292e-10	2.63814e-08	-1.30805	-4.46292e-10
85828534	chr16:85828534:A:C	7.46512e-09	-1.80007e-10	-1.17904	3.07389e-08	-1.80007e-10	-1.15518
85829174	chr16:85829174:T:G	5.6281e-09	-1.80007e-10	-1.46151	2.25495e-08	-1.80007e-10	-1.465
85829329	chr16:85829329:G:A	6.57642e-09	-1.80007e-10	-1.30579	2.67328e-08	-1.80007e-10	-1.29482
85830442	chr16:85830442:G:A	1.64521e-08	-1.80007e-10	-0.388824	5.26757e-08	-1.80007e-10	-0.616555
85830671	chr16:85830671:G:A	7.70055e-09	-1.80007e-10	-1.14799	3.1395e-08	-1.80007e-10	-1.13406
85830885	chr16:85830885:C:T	4.86677e-08	-1.80007e-10	0.695736	1.80671e-07	-1.80007e-10	0.615966
85831009	chr16:85831009:C:A	2.66491e-08	-1.80007e-10	0.0934753	9.21248e-08	-1.80007e-10	-0.0575658
85831518	chr16:85831518:T:A	8.58531e-09	-1.80007e-10	-1.03923	3.55111e-08	-1.80007e-10	-1.01086
85832089	chr16:85832089:T:C	9.25443e-09	-1.80007e-10	-0.964177	3.55085e-08	-1.80007e-10	-1.01094
85832242	chr16:85832242:G:T	1.13178e-08	-1.80007e-10	-0.762899	4.5098e-08	-1.80007e-10	-0.771871
85832424	chr16:85832424:C:G	5.59663e-09	-1.80007e-10	-1.46711	2.25282e-08	-1.80007e-10	-1.46594
85833320	chr16:85833320:G:C	1.15532e-08	-1.80007e-10	-0.742317	4.39755e-08	-1.80007e-10	-0.797077
85833503	chr16:85833503:C:T	5.59598e-09	-1.80007e-10	-1.46723	2.24998e-08	-1.80007e-10	-1.4672
85833594	chr16:85833594:C:T	1.21128e-07	-1.80007e-10	1.60757	4.2967e-07	-1.80007e-10	1.48231
85833630	chr16:85833630:C:T	5.79066e-09	-1.80007e-10	-1.43303	2.30951e-08	-1.80007e-10	-1.44109
85833681	chr16:85833681:T:G	5.66226e-09	-1.80007e-10	-1.45546	2.28218e-08	-1.80007e-10	-1.45299
85833812	chr16:85833812:C:G	7.91591e-09	-1.80007e-10	-1.1204	3.07747e-08	-1.80007e-10	-1.15402
85833983	chr16:85833983:A:G	1.40345e-08	-1.80007e-10	-0.54776	4.67172e-08	-1.80007e-10	-0.736598
85834538	chr16:85834538:C:T	1.31008e-08	-1.80007e-10	-0.616603	4.45362e-08	-1.80007e-10	-0.784408
85834539	chr16:85834539:G:A	2.95985e-09	-0.909896	-1.19425	9.67281e-09	-1.13534	-1.17605
85834603	chr16:85834603:C:T	1.01622e-08	-1.80007e-10	-0.870603	3.90793e-08	-1.80007e-10	-0.915117
85834859	chr16:85834859:C:T	5.62028e-09	-1.80007e-10	-1.4629	2.26865e-08	-1.80007e-10	-1.45894
85834868	chr16:85834868:G:A	5.60676e-09	-1.80007e-10	-1.46531	2.26076e-08	-1.80007e-10	-1.46242
85834896	chr16:85834896:G:A	5.61839e-09	-1.80007e-10	-1.46323	2.26759e-08	-1.80007e-10	-1.45941
85834974	chr16:85834974:G:A	4.55014e-08	1.00315	-0.374692	5.492e-08	-0.0362226	-0.538609
85834976	chr16:85834976:C:G	5.61839e-09	-1.80007e-10	-1.46323	2.26759e-08	-1.80007e-10	-1.45941
85835570	chr16:85835570:G:A	1.06757e-09	-1.79777	-1.32612	5.37434e-09	-1.58414	-1.31494
85836274	chr16:85836274:C:T	1.43157e-08	-1.80007e-10	-0.527925	5.18236e-08	-1.80007e-10	-0.632864
85836275	chr16:85836275:T:C	2.88242e-09	-0.790429	-1.34022	9.31164e-09	-1.01954	-1.32991
85836501	chr16:85836501:T:C	5.98567e-09	-1.80007e-10	-1.39991	2.44306e-08	-1.80007e-10	-1.38487
85836720	chr16:85836720:T:C	5.6296e-09	-1.80007e-10	-1.46124	2.26401e-08	-1.80007e-10	-1.46099
85836879	chr16:85836879:G:A	8.86591e-09	-1.80007e-10	-1.00707	3.42501e-08	-1.80007e-10	-1.04702
85836942	chr16:85836942:C:G	5.61048e-09	-1.80007e-10	-1.46464	2.25051e-08	-1.80007e-10	-1.46697
85837165	chr16:85837165:T:C	8.93078e-09	-1.80007e-10	-0.999776	3.75969e-08	-1.80007e-10	-0.953787
85837426	chr16:85837426:G:A	1.81187e-08	-1.80007e-10	-0.292337	5.8066e-08	-1.80007e-10	-0.519129
85837514	chr16:85837514:G:A	5.71499e-09	-1.80007e-10	-1.44619	2.27873e-08	-1.80007e-10	-1.4545
85837788	chr16:85837788:T:C	2.09376e-08	-1.80007e-10	-0.147734	8.57086e-08	-1.80007e-10	-0.129757
85838463	chr16:85838463:T:C	9.8449e-10	-1.76952	-1.43539	8.2205e-09	-1.02761	-1.44647
85838720	chr16:85838720:C:A	4.03203e-09	-1.79501	-4.46292e-10	1.62757e-08	-1.79104	-4.46292e-10
85839322	chr16:85839322:G:A	4.83149e-08	-1.80007e-10	0.688461	1.77856e-07	-1.80007e-10	0.600265
85839556	chr16:85839556:A:G	5.61901e-09	-1.80007e-10	-1.46312	2.26672e-08	-1.80007e-10	-1.45979
85839740	chr16:85839740:T:C	5.97077e-09	-1.80007e-10	-1.4024	2.38268e-08	-1.80007e-10	-1.4099
85840122	chr16:85840122:G:C	7.55459e-09	-1.80007e-10	-1.16712	3.11057e-08	-1.80007e-10	-1.14332
85840311	chr16:85840311:G:A	1.54969e-09	-1.57557	-1.17566	5.64096e-09	-1.6792	-1.17145
85840722	chr16:85840722:A:G	6.38157e-09	-1.80007e-10	-1.33586	2.6327e-08	-1.80007e-10	-1.31012
85840868	chr16:85840868:G:A	2.23589e-08	-1.80007e-10	-0.0820558	9.05861e-08	-1.80007e-10	-0.0744086
85841211	chr16:85841211:A:G	7.00721e-09	-1.78419	0.541855	2.53741e-08	-1.78472	0.437744
85841247	chr16:85841247:G:A	4.18874e-09	-1.79494	0.0380614	3.00532e-08	-1.14797	-0.0297748
85841640	chr16:85841640:G:A	7.74763e-09	-1.80007e-10	-1.14189	3.2993e-08	-1.80007e-10	-1.08441
85841878	chr16:85841878:G:T	1.53546e-09	-1.78438	-0.976067	1.20058e-08	-1.0923	-1.00302
85841937	chr16:85841937:G:C	4.34804e-09	-1.71955	-4.46292e-10	1.67996e-08	-1.75936	-4.46292e-10
85842498	chr16:85842498:A:G	1.67739e-09	-1.78202	-0.890018	1.32933e-08	-1.07055	-0.922894
85842767	chr16:85842767:A:G	1.02039e-09	-1.75519	-1.41391	9.23895e-09	-0.948786	-1.4085
85842774	chr16:85842774:T:C	1.92708e-09	-1.76804	-0.765235	1.62126e-08	-0.992864	-0.802056
85842877	chr16:85842877:G:A	6.18569e-09	-1.80007e-10	-1.36704	2.55025e-08	-1.80007e-10	-1.34193
85843281	chr16:85843281:G:A	6.44927e-09	-1.80007e-10	-1.32531	2.61351e-08	-1.80007e-10	-1.31743
85843489	chr16:85843489:C:T	1.52813e-09	-1.7828	-0.982436	1.25365e-08	-1.03895	-1.01312
85843640	chr16:85843640:G:A	1.29483e-08	-1.80007e-10	-0.628315	4.88814e-08	-1.80007e-10	-0.691313
85843659	chr16:85843659:TC:T	6.16046e-09	-1.80007e-10	-1.37113	2.43024e-08	-1.80007e-10	-1.39013
85843733	chr16:85843733:A:G	6.09607e-09	-1.80007e-10	-1.38164	2.41009e-08	-1.80007e-10	-1.39846
85843885	chr16:85843885:C:T	5.58553e-09	-1.03281	-0.436287	1.34426e-08	-1.43199	-0.550289
85844793	chr16:85844793:C:T	5.8263e-09	-1.80007e-10	-1.4269	2.27068e-08	-1.80007e-10	-1.45805
85844991	chr16:85844991:C:A	7.95051e-09	-1.80007e-10	-1.11604	2.90914e-08	-1.80007e-10	-1.21027
85845246	chr16:85845246:G:C	7.15363e-09	-1.80007e-10	-1.22166	2.66666e-08	-1.80007e-10	-1.2973
85845339	chr16:85845339:C:A	5.73428e-09	-1.80007e-10	-1.44282	2.3141e-08	-1.80007e-10	-1.4391
85845743	chr16:85845743:A:C	7.49771e-09	-0.745847	-0.428836	5.26169e-08	-0.197668	-0.420005
85845856	chr16:85845856:A:G	2.81113e-09	-0.962461	-1.19323	1.47651e-08	-0.615826	-1.27261
85845894	chr16:85845894:G:C	1.10079e-09	-1.76521	-1.32804	4.53827e-09	-1.71024	-1.35793
85846428	chr16:85846428:G:A	7.60054e-09	-1.80007e-10	-1.16106	3.17936e-08	-1.80007e-10	-1.12145
85846571	chr16:85846571:C:T	7.99412e-09	-1.80007e-10	-1.11057	3.24851e-08	-1.80007e-10	-1.09993
85846668	chr16:85846668:G:T	7.76763e-09	-1.80007e-10	-1.13931	3.09208e-08	-1.80007e-10	-1.14928
85846819	chr16:85846819:A:T	5.78871e-09	-1.80007e-10	-1.43337	2.27584e-08	-1.80007e-10	-1.45577
85846830	chr16:85846830:T:C	8.10668e-09	-1.80007e-10	-1.09659	3.37597e-08	-1.80007e-10	-1.06144
85846894	chr16:85846894:C:T	6.39422e-09	-1.80007e-10	-1.33388	2.62287e-08	-1.80007e-10	-1.31386
85846991	chr16:85846991:T:C	6.85076e-09	-1.80007e-10	-1.26492	2.80908e-08	-1.80007e-10	-1.24527
85847065	chr16:85847065:C:T	7.81145e-09	-1.80007e-10	-1.13369	2.87685e-08	-1.80007e-10	-1.22143
85847195	chr16:85847195:G:T	8.36822e-09	-1.80007e-10	-1.06484	3.32913e-08	-1.80007e-10	-1.07541
85847216	chr16:85847216:A:G	5.95248e-09	-1.80007e-10	-1.40547	2.31574e-08	-1.80007e-10	-1.43839
85847235	chr16:85847235:C:T	5.74629e-09	-1.80007e-10	-1.44072	2.26682e-08	-1.80007e-10	-1.45975
85847396	chr16:85847396:T:G	6.76308e-09	-1.80007e-10	-1.2778	2.63997e-08	-1.80007e-10	-1.30736
85847429	chr16:85847429:C:G	5.79603e-09	-1.80007e-10	-1.43211	2.35497e-08	-1.80007e-10	-1.4216
85847510	chr16:85847510:C:T	8.31133e-09	-1.80007e-10	-1.07166	3.03526e-08	-1.80007e-10	-1.16783
85847875	chr16:85847875:C:T	1.64579e-09	-1.26049	-1.43057	2.78165e-08	0.163872	-1.41895
85848050	chr16:85848050:T:C	1.26613e-09	-1.71309	-1.24022	4.92183e-09	-1.77466	-1.21237
85848162	chr16:85848162:C:T	8.52305e-09	-1.80007e-10	-1.04651	3.30937e-08	-1.80007e-10	-1.08137
85848232	chr16:85848232:A:C	1.06027e-09	-1.74225	-1.3885	4.08109e-09	-1.793	-1.38135
85848353	chr16:85848353:G:A	7.17103e-09	-1.80007e-10	-1.21923	2.67305e-08	-1.80007e-10	-1.2949
85848546	chr16:85848546:C:T	7.83312e-09	-1.80007e-10	-1.13092	3.23713e-08	-1.80007e-10	-1.10344
85848612	chr16:85848612:G:A	6.07135e-09	-1.80007e-10	-1.3857	2.4453e-08	-1.80007e-10	-1.38396
85848694	chr16:85848694:G:A	6.47827e-09	-1.80007e-10	-1.32083	2.64294e-08	-1.80007e-10	-1.30623
85849341	chr16:85849341:G:T	4.65962e-08	-1.80007e-10	0.65224	1.5902e-07	-1.80007e-10	0.488318
85849405	chr16:85849405:A:T	9.2999e-09	-1.80007e-10	-0.959276	3.8963e-08	-1.80007e-10	-0.918096
85849431	chr16:85849431:T:C	8.01151e-09	-1.80007e-10	-1.1084	3.30815e-08	-1.80007e-10	-1.08174
85849705	chr16:85849705:T:C	6.68715e-09	-1.80007e-10	-1.28909	2.76348e-08	-1.80007e-10	-1.26163
85849728	chr16:85849728:G:A	7.55722e-09	-1.80007e-10	-1.16678	3.07452e-08	-1.80007e-10	-1.15498
85849809	chr16:85849809:A:G	6.38223e-09	-1.80007e-10	-1.33576	2.61914e-08	-1.80007e-10	-1.31528
85849909	chr16:85849909:A:G	6.90152e-09	-1.80007e-10	-1.25754	2.8476e-08	-1.80007e-10	-1.23165
85850020	chr16:85850020:A:C	7.85879e-09	-1.80007e-10	-1.12765	3.10341e-08	-1.80007e-10	-1.14562
85850022	chr16:85850022:G:A	6.35191e-09	-1.80007e-10	-1.34052	2.40635e-08	-1.80007e-10	-1.40001
85850203	chr16:85850203:T:C	1.44694e-09	-1.60095	-1.21888	1.90306e-08	-0.475099	-1.15956
85850448	chr16:85850448:C:G	7.96459e-09	-1.11427	-4.46292e-10	3.97446e-08	-0.898235	-4.46292e-10
85850591	chr16:85850591:G:A	5.97502e-09	-1.80007e-10	-1.40169	2.43732e-08	-1.80007e-10	-1.38722
85850706	chr16:85850706:C:G	7.35026e-09	-1.80007e-10	-1.19454	2.97656e-08	-1.80007e-10	-1.18736
85850941	chr16:85850941:A:G	2.11059e-09	-1.27678	-1.16553	5.64641e-09	-1.60707	-1.24262
85850942	chr16:85850942:A:G	8.12118e-09	-1.80007e-10	-1.0948	3.35946e-08	-1.80007e-10	-1.06635
85851115	chr16:85851115:A:G	1.06801e-09	-1.79416	-1.32932	4.38923e-09	-1.79225	-1.30931
85851229	chr16:85851229:C:T	1.55395e-08	-1.80007e-10	-0.445892	6.61233e-08	-1.80007e-10	-0.389189
85851392	chr16:85851392:A:T	1.78147e-09	-1.57025	-1.04159	2.58323e-08	-0.28246	-1.04663
85851758	chr16:85851758:C:T	1.10225e-09	-1.77593	-1.316	4.42076e-09	-1.79921	-1.29519
85851759	chr16:85851759:A:G	1.10035e-09	-1.7757	-1.31795	4.41161e-09	-1.79922	-1.29725
85851837	chr16:85851837:A:G	7.37999e-09	-1.80007e-10	-1.19051	2.77017e-08	-1.80007e-10	-1.25922
85851897	chr16:85851897:A:G	1.49402e-08	-1.80007e-10	-0.485221	6.15074e-08	-1.80007e-10	-0.461552
85851921	chr16:85851921:T:C	1.30454e-09	-1.55848	-1.36496	5.36272e-09	-1.5535	-1.34774
85852098	chr16:85852098:C:T	1.52469e-09	-1.30014	-1.46735	3.00664e-08	0.290064	-1.46737
85852330	chr16:85852330:T:G	5.02557e-09	-1.57474	-4.46292e-10	2.51837e-08	-1.35451	-4.46292e-10
85852489	chr16:85852489:C:T	1.1097e-08	-1.80007e-10	-0.782603	4.02351e-08	-1.80007e-10	-0.88597
85852544	chr16:85852544:T:C	6.70777e-09	-0.984656	-0.301357	1.81341e-08	-1.35762	-0.325298
85852932	chr16:85852932:A:G	4.88785e-09	-0.604264	-0.998263	1.0902e-08	-1.13981	-1.05196
85852966	chr16:85852966:G:A	1.28157e-09	-1.74093	-1.20027	4.99004e-09	-1.79257	-1.1807
85853012	chr16:85853012:C:T	5.69949e-09	-1.80007e-10	-1.4489	2.31153e-08	-1.80007e-10	-1.44021
85853062	chr16:85853062:G:A	6.87438e-09	-1.80007e-10	-1.26148	2.8732e-08	-1.80007e-10	-1.2227
85853265	chr16:85853265:C:T	6.62223e-09	-1.80007e-10	-1.29885	2.70581e-08	-1.80007e-10	-1.28272
85853315	chr16:85853315:A:G	5.60346e-09	-1.80007e-10	-1.4659	2.25772e-08	-1.80007e-10	-1.46377
85853800	chr16:85853800:GT:G	6.23631e-08	-1.80007e-10	0.943695	2.60743e-07	-1.80007e-10	0.982826
85854050	chr16:85854050:T:G	7.95349e-09	-1.80007e-10	-1.11567	3.12102e-08	-1.80007e-10	-1.13996
85854084	chr16:85854084:C:A	6.37336e-09	-1.80007e-10	-1.33715	2.59874e-08	-1.80007e-10	-1.3231
85854087	chr16:85854087:C:T	6.00645e-09	-1.30528	-0.0911701	3.00199e-08	-0.925352	-0.253497
85854140	chr16:85854140:A:T	1.34005e-08	-1.80007e-10	-0.593989	5.34617e-08	-1.80007e-10	-0.601745
85854392	chr16:85854392:T:C	1.13533e-08	-1.80007e-10	-0.759769	4.52957e-08	-1.80007e-10	-0.767499
85854405	chr16:85854405:A:G	4.40878e-08	-1.80007e-10	0.596904	1.69149e-07	-1.80007e-10	0.550068
85854607	chr16:85854607:A:T	1.10774e-08	-1.80007e-10	-0.784373	4.21854e-08	-1.80007e-10	-0.838636
85855187	chr16:85855187:T:G	6.2994e-09	-1.80007e-10	-1.34882	2.56339e-08	-1.80007e-10	-1.33679
85855742	chr16:85855742:G:T	3.73793e-08	-1.80007e-10	0.431837	1.40777e-07	-1.80007e-10	0.366464
85856401	chr16:85856401:C:T	6.56738e-09	0.159842	-1.46701	9.2321e-09	-0.890888	-1.46713
85856456	chr16:85856456:T:C	3.15547e-08	-1.80007e-10	0.262444	1.21514e-07	-1.80007e-10	0.219317
85856836	chr16:85856836:C:T	2.1633e-08	-1.80007e-10	-0.115058	8.74037e-08	-1.80007e-10	-0.110172
85857034	chr16:85857034:T:C	4.77202e-09	-1.62651	-4.46292e-10	2.01686e-08	-1.57658	-4.46292e-10
85857101	chr16:85857101:C:T	1.30681e-09	-1.4709	-1.45078	7.83469e-09	-1.0642	-1.45795
85857213	chr16:85857213:C:T	7.65923e-09	-1.15337	-4.46292e-10	2.31009e-08	-1.44084	-4.46292e-10
85857235	chr16:85857235:G:A	2.76573e-08	-1.80007e-10	0.13061	1.0687e-07	-1.80007e-10	0.0909075
85857574	chr16:85857574:G:A	2.054e-09	-1.07166	-1.39783	5.98178e-09	-1.42668	-1.36531
85857597	chr16:85857597:G:C	1.12206e-09	-1.64907	-1.42504	5.898e-09	-1.36955	-1.43655
85857994	chr16:85857994:A:G	2.30003e-08	-1.80007e-10	-0.0537711	8.67896e-08	-1.80007e-10	-0.117223
85858210	chr16:85858210:C:T	2.46043e-08	0.793003	-0.779362	5.20701e-08	0.271824	-0.899943
85858271	chr16:85858271:C:T	7.46372e-09	-1.80007e-10	-1.17923	3.04941e-08	-1.80007e-10	-1.16317
85858478	chr16:85858478:G:A	1.1088e-09	-1.6678	-1.4182	5.80908e-09	-1.39023	-1.43105
85858611	chr16:85858611:C:A	5.99627e-09	-1.80007e-10	-1.39814	2.3524e-08	-1.80007e-10	-1.42269
85858766	chr16:85858766:T:TCTC	2.4285e-08	-1.80007e-10	0.000581022	9.38183e-08	-1.80007e-10	-0.0393493
85858877	chr16:85858877:A:G	1.73814e-09	-1.6833	-0.953161	7.05191e-09	-1.79477	-0.832643
85858885	chr16:85858885:G:A	5.06166e-09	-0.109422	-1.45816	7.70343e-09	-1.10458	-1.43446
85858927	chr16:85858927:T:C	6.61334e-08	1.00239	-4.46292e-10	1.629e-07	0.512428	-4.46292e-10
85859025	chr16:85859025:T:C	6.13538e-09	0.0909799	-1.46619	8.64618e-09	-0.962561	-1.46103
85859232	chr16:85859232:T:C	2.19332e-08	-1.80007e-10	-0.101279	9.00246e-08	-1.80007e-10	-0.0806266
85859254	chr16:85859254:A:C	1.57629e-09	-1.3765	-1.3577	5.2176e-09	-1.60656	-1.32212
85859382	chr16:85859382:CT:C	1.51938e-08	-1.80007e-10	-0.46839	5.90052e-08	-1.80007e-10	-0.503084
85859481	chr16:85859481:C:T	1.95898e-08	-1.80007e-10	-0.214269	7.60357e-08	-1.80007e-10	-0.249507
85859555	chr16:85859555:G:C	5.59513e-09	-1.80007e-10	-1.46738	2.24969e-08	-1.80007e-10	-1.46733
85859584	chr16:85859584:G:C	1.2697e-08	-1.80007e-10	-0.64791	5.1781e-08	-1.80007e-10	-0.633687
85859621	chr16:85859621:G:A	2.23481e-08	0.651658	-0.734198	4.90487e-08	0.176457	-0.864352
85859633	chr16:85859633:C:T	7.17862e-09	-1.80007e-10	-1.21817	2.87461e-08	-1.80007e-10	-1.22221
85859688	chr16:85859688:T:G	1.86938e-08	-1.80007e-10	-0.261087	7.1623e-08	-1.80007e-10	-0.309294
85859881	chr16:85859881:T:G	7.72645e-09	-1.80007e-10	-1.14463	3.18047e-08	-1.80007e-10	-1.1211
85860069	chr16:85860069:G:A	4.1575e-09	-0.313311	-1.45105	7.01629e-09	-1.19643	-1.43605
85860317	chr16:85860317:G:A	2.70091e-09	-0.742877	-1.45281	5.38539e-09	-1.45916	-1.43786
85860577	chr16:85860577:C:T	6.54516e-09	-1.80007e-10	-1.31055	2.61929e-08	-1.80007e-10	-1.31522
85860814	chr16:85860814:G:A	8.09687e-09	-1.80007e-10	-1.0978	3.14972e-08	-1.80007e-10	-1.13081
85860973	chr16:85860973:C:T	5.78411e-09	-1.80007e-10	-1.43417	2.3386e-08	-1.80007e-10	-1.42857
85861007	chr16:85861007:C:T	4.44903e-09	-1.69659	-4.46292e-10	1.8176e-08	-1.68061	-4.46292e-10
85861040	chr16:85861040:C:T	3.14953e-09	-0.655635	-1.38639	6.12747e-09	-1.41051	-1.35742
85861217	chr16:85861217:A:G	3.14725e-09	-0.643097	-1.39965	6.06888e-09	-1.40448	-1.37305
85861342	chr16:85861342:G:C	6.8484e-09	-1.80007e-10	-1.26526	2.77468e-08	-1.80007e-10	-1.25759
85861406	chr16:85861406:G:C	6.63721e-09	-1.80007e-10	-1.29659	2.61777e-08	-1.80007e-10	-1.3158
85861635	chr16:85861635:C:T	2.23193e-09	-0.948823	-1.43759	4.97809e-09	-1.55733	-1.41834
85861787	chr16:85861787:G:A	6.39589e-09	-1.80007e-10	-1.33362	2.60167e-08	-1.80007e-10	-1.32197
85861935	chr16:85861935:C:T	5.66079e-09	-1.45572	-4.46292e-10	1.66438e-08	-1.76867	-4.46292e-10
85862054	chr16:85862054:G:C	5.74342e-09	-1.80007e-10	-1.44123	2.3045e-08	-1.80007e-10	-1.44326
85862149	chr16:85862149:C:T	8.06914e-09	-1.80007e-10	-1.10123	3.23515e-08	-1.80007e-10	-1.10405
85862253	chr16:85862253:G:A	1.38806e-09	-1.46023	-1.40114	7.01133e-09	-1.24939	-1.38379
85862433	chr16:85862433:T:C	6.09746e-09	-1.80007e-10	-1.38141	2.5426e-08	-1.80007e-10	-1.34494
85862783	chr16:85862783:A:G	5.7662e-09	-1.80007e-10	-1.43727	2.33288e-08	-1.80007e-10	-1.43102
85862887	chr16:85862887:G:A	7.33981e-08	-1.80007e-10	1.10662	2.81895e-07	-1.80007e-10	1.06083
85863265	chr16:85863265:C:G	1.59581e-09	-1.78521	-0.936686	7.42161e-09	-1.62458	-0.95173
85863304	chr16:85863304:C:T	2.57597e-08	-1.80007e-10	0.0595332	1.01146e-07	-1.80007e-10	0.0358584
85863523	chr16:85863523:A:C	5.66371e-09	-1.80007e-10	-1.4552	2.28537e-08	-1.80007e-10	-1.4516
85863966	chr16:85863966:C:T	9.69608e-09	-1.80007e-10	-0.917558	3.82113e-08	-1.80007e-10	-0.937577
85864078	chr16:85864078:C:A	1.72836e-09	-1.48784	-1.15426	5.99136e-09	-1.62902	-1.16137
85864630	chr16:85864630:G:A	1.55853e-09	-1.59587	-1.14967	5.40611e-09	-1.79334	-1.09984
85864676	chr16:85864676:G:A	5.66423e-09	-1.80007e-10	-1.45511	2.28559e-08	-1.80007e-10	-1.4515
85865158	chr16:85865158:T:C	1.77721e-08	-1.80007e-10	-0.311651	6.39226e-08	-1.80007e-10	-0.423037
85865173	chr16:85865173:G:T	5.77112e-09	-1.80007e-10	-1.43641	2.32469e-08	-1.80007e-10	-1.43454
85865474	chr16:85865474:A:G	6.81568e-09	-1.80007e-10	-1.27005	2.68852e-08	-1.80007e-10	-1.28913
85865670	chr16:85865670:C:T	3.29556e-08	-1.80007e-10	0.305883	1.25469e-07	-1.80007e-10	0.251351
85865716	chr16:85865716:A:T	6.9255e-09	-1.80007e-10	-1.25407	2.77906e-08	-1.80007e-10	-1.25601
85865796	chr16:85865796:T:C	7.02329e-09	-1.80007e-10	-1.24005	2.85374e-08	-1.80007e-10	-1.22949
85866074	chr16:85866074:T:C	5.7524e-09	-1.80007e-10	-1.43966	2.29629e-08	-1.80007e-10	-1.44683
85866328	chr16:85866328:C:T	5.96149e-09	-1.80007e-10	-1.40396	2.41444e-08	-1.80007e-10	-1.39666
85866444	chr16:85866444:C:A	4.07705e-09	-1.78391	-4.46292e-10	1.87938e-08	-1.64718	-4.46292e-10
85866621	chr16:85866621:C:T	6.38033e-09	-1.80007e-10	-1.33606	2.54861e-08	-1.80007e-10	-1.34257
85867002	chr16:85867002:A:C	7.43761e-09	-1.80007e-10	-1.18273	2.82875e-08	-1.80007e-10	-1.23829
85867103	chr16:85867103:G:A	6.30036e-09	-1.80007e-10	-1.34867	2.55955e-08	-1.80007e-10	-1.33829
85867301	chr16:85867301:G:A	8.30439e-09	-1.80007e-10	-1.07249	3.334e-08	-1.80007e-10	-1.07395
85867433	chr16:85867433:C:T	2.61598e-09	-1.57657	-0.651068	7.90755e-09	-1.79826	-0.714634
85867438	chr16:85867438:AG:A	6.29432e-09	-1.80007e-10	-1.34963	2.55697e-08	-1.80007e-10	-1.3393
85867459	chr16:85867459:T:C	1.8415e-09	-1.79836	-0.78034	8.32937e-09	-1.66392	-0.797002
85867578	chr16:85867578:T:C	1.3855e-08	-1.80007e-10	-0.560632	5.68267e-08	-1.80007e-10	-0.540704
85867630	chr16:85867630:A:G	3.21352e-09	-1.08366	-0.93825	2.63359e-08	-0.276954	-1.03282
85867727	chr16:85867727:T:C	5.33976e-09	-1.5141	-4.46292e-10	2.14153e-08	-1.5166	-4.46292e-10
85867796	chr16:85867796:T:C	1.63423e-09	-1.28447	-1.41364	6.8122e-09	-1.2245	-1.4375
85868050	chr16:85868050:T:G	3.75738e-09	-1.14725	-0.718309	1.44949e-08	-1.17683	-0.730089
85868225	chr16:85868225:C:T	7.94171e-09	-1.80007e-10	-1.11715	3.15051e-08	-1.80007e-10	-1.13056
85868377	chr16:85868377:A:C	6.39794e-09	-1.80007e-10	-1.3333	2.60088e-08	-1.80007e-10	-1.32227
85868435	chr16:85868435:T:A	1.50121e-09	-1.56782	-1.21519	5.49177e-09	-1.67057	-1.20689
85868890	chr16:85868890:T:C	6.04103e-09	-1.80007e-10	-1.39071	2.41107e-08	-1.80007e-10	-1.39805
85868940	chr16:85868940:T:C	9.92653e-10	-1.73898	-1.45767	3.75493e-09	-1.79914	-1.45849
85868951	chr16:85868951:C:A	1.64741e-09	-1.70577	-0.984311	6.09463e-09	-1.79118	-0.982123
85869333	chr16:85869333:T:C	5.5969e-09	-1.80007e-10	-1.46707	2.24964e-08	-1.80007e-10	-1.46736
85870070	chr16:85870070:T:C	6.07199e-09	-1.40367	0.018081	1.63085e-08	-1.77368	-0.0153383
85870084	chr16:85870084:A:G	9.19866e-09	-1.80007e-10	-0.970222	3.63891e-08	-1.80007e-10	-0.986441
85870115	chr16:85870115:C:T	9.31363e-09	-1.80007e-10	-0.9578	3.70963e-08	-1.80007e-10	-0.967191
85870597	chr16:85870597:T:C	5.87153e-09	-1.80007e-10	-1.41916	2.35311e-08	-1.80007e-10	-1.42239
85870720	chr16:85870720:A:G	7.98417e-09	-1.80007e-10	-1.11182	3.09198e-08	-1.80007e-10	-1.14931
85870871	chr16:85870871:CAT:C	8.66011e-09	-1.80007e-10	-1.03055	3.42387e-08	-1.80007e-10	-1.04735
85871226	chr16:85871226:A:G	1.2449e-09	-1.56447	-1.40575	4.59062e-09	-1.65431	-1.40239
85871239	chr16:85871239:T:A	1.08526e-07	-1.80007e-10	1.49771	4.08274e-07	-1.80007e-10	1.43123
85871966	chr16:85871966:C:A	4.60522e-09	-1.66209	-4.46292e-10	1.71721e-08	-1.73743	-4.46292e-10
85872322	chr16:85872322:T:C	3.49756e-08	-1.59969	1.96506	1.10788e-07	-1.79393	1.92085
85872526	chr16:85872526:T:C	1.08166e-08	0.208057	-1.01625	3.13317e-08	-0.14614	-0.989938
85872665	chr16:85872665:A:G	5.61795e-09	-1.80007e-10	-1.46331	2.25388e-08	-1.80007e-10	-1.46547
85872846	chr16:85872846:C:T	7.22464e-09	-1.21178	-4.46292e-10	1.67559e-08	-1.76196	-4.46292e-10
85873010	chr16:85873010:A:G	1.68279e-09	-1.5087	-1.16012	6.17118e-09	-1.60551	-1.15531
85873290	chr16:85873290:C:T	9.79952e-10	-1.77206	-1.43747	5.1866e-09	-1.4996	-1.43503
85873492	chr16:85873492:G:A	1.65246e-09	-1.67975	-1.00726	6.20207e-09	-1.76484	-0.990986
85873969	chr16:85873969:T:C	1.60465e-09	-1.6714	-1.04497	5.99931e-09	-1.76388	-1.02519
85874044	chr16:85874044:CAAG:C	2.69452e-08	-1.77502	1.87954	1.51728e-07	-1.63	2.07138
85874202	chr16:85874202:T:G	5.59513e-09	-1.80007e-10	-1.46738	2.24974e-08	-1.80007e-10	-1.46731
85874208	chr16:85874208:T:C	5.82167e-09	-1.80007e-10	-1.42769	2.3553e-08	-1.80007e-10	-1.42145
85874304	chr16:85874304:G:A	1.10589e-09	-1.70846	-1.38017	4.31798e-09	-1.74171	-1.37621
85874364	chr16:85874364:T:A	1.32095e-08	-1.80007e-10	-0.608345	4.97391e-08	-1.80007e-10	-0.673919
85874836	chr16:85874836:T:C	6.00713e-09	-1.80007e-10	-1.39633	2.39276e-08	-1.80007e-10	-1.40568
85875451	chr16:85875451:TG:T	1.13849e-08	-1.80007e-10	-0.756993	4.46383e-08	-1.80007e-10	-0.782118
85875452	chr16:85875452:G:A	4.03263e-09	-1.79486	-4.46292e-10	1.97353e-08	-1.5983	-4.46292e-10
85875453	chr16:85875453:T:A	1.14587e-08	-1.80007e-10	-0.750533	4.4928e-08	-1.80007e-10	-0.775649
85875471	chr16:85875471:T:C	5.66632e-09	-1.80007e-10	-1.45474	2.2777e-08	-1.80007e-10	-1.45496
85875542	chr16:85875542:T:C	2.21437e-08	-1.70104	1.60931	7.93313e-08	-1.76499	1.55791
85875907	chr16:85875907:A:G	5.07445e-09	-1.59037	0.0253093	1.64642e-08	-1.79431	0.0147846
85876009	chr16:85876009:A:G	6.80001e-09	-1.51193	0.239576	2.01995e-08	-1.79917	0.224118
85876103	chr16:85876103:G:A	2.88578e-09	-1.79109	-0.338398	1.36944e-08	-1.59365	-0.37007
85876254	chr16:85876254:G:C	5.59618e-09	-1.80007e-10	-1.46719	2.24995e-08	-1.80007e-10	-1.46722
85876262	chr16:85876262:C:T	7.52333e-09	-1.5899	0.418631	2.42007e-08	-1.79456	0.400237
85876439	chr16:85876439:C:T	2.20797e-08	-1.80007e-10	-0.0946213	9.84181e-08	-1.80007e-10	0.00851531
85876506	chr16:85876506:A:G	2.10696e-08	-1.80007e-10	-0.14145	8.08699e-08	-1.80007e-10	-0.187869
85876545	chr16:85876545:C:T	5.91891e-09	-1.73485	0.323727	2.37626e-08	-1.72178	0.309183
85876983	chr16:85876983:G:A	5.89447e-09	-1.80007e-10	-1.41526	2.35197e-08	-1.80007e-10	-1.42287
85877135	chr16:85877135:A:T	5.96911e-09	-1.80007e-10	-1.40268	2.37892e-08	-1.80007e-10	-1.41148
85877494	chr16:85877494:G:A	2.93082e-08	-1.64724	1.83583	8.31207e-08	-1.72695	1.56653
85877526	chr16:85877526:G:A	7.15164e-09	-1.6339	0.411959	2.44371e-08	-1.78353	0.398925
85877779	chr16:85877779:G:A	3.03012e-09	-1.79045	-0.290233	1.44392e-08	-1.58889	-0.32187
85877800	chr16:85877800:G:A	2.89883e-09	-1.78279	-0.342188	1.42435e-08	-1.55545	-0.368955
85877927	chr16:85877927:T:C	8.86052e-09	-1.37342	0.365749	2.28343e-08	-1.78128	0.328828
85878316	chr16:85878316:AAAAAAGT:A	1.79714e-08	-1.80007e-10	-0.300496	6.92302e-08	-1.80007e-10	-0.343273
85878422	chr16:85878422:G:A	5.60917e-09	-1.80007e-10	-1.46488	2.26288e-08	-1.80007e-10	-1.46149
85878691	chr16:85878691:T:C	6.46781e-09	-1.60192	0.279481	2.11825e-08	-1.79163	0.264098
85878996	chr16:85878996:C:T	6.71036e-09	-1.7206	0.434971	2.63034e-08	-1.73257	0.421555
85879011	chr16:85879011:A:G	7.29394e-09	-1.64175	0.439518	2.51636e-08	-1.78094	0.425626
85879264	chr16:85879264:G:A	2.99561e-08	-1.6743	1.88476	8.54656e-08	-1.74405	1.61146
85879281	chr16:85879281:T:C	1.52174e-08	-1.80007e-10	-0.46684	6.17491e-08	-1.80007e-10	-0.45763
85879487	chr16:85879487:A:C	1.5841e-08	-1.80007e-10	-0.426678	6.35807e-08	-1.80007e-10	-0.4284
85879499	chr16:85879499:GA:G	2.32084e-08	-1.74409	1.69932	7.64395e-08	-1.78792	1.54371
85879807	chr16:85879807:C:T	5.91413e-09	-1.80007e-10	-1.41194	2.4015e-08	-1.80007e-10	-1.40203
85880451	chr16:85880451:G:A	6.11079e-09	-1.80007e-10	-1.37922	2.45625e-08	-1.80007e-10	-1.37949
85880543	chr16:85880543:G:A	5.73467e-09	-1.80007e-10	-1.44275	2.29364e-08	-1.80007e-10	-1.44799
85880568	chr16:85880568:G:A	5.65034e-09	-1.80007e-10	-1.45756	2.27239e-08	-1.80007e-10	-1.45729
85880800	chr16:85880800:G:C	1.47146e-08	-1.80007e-10	-0.500442	5.50702e-08	-1.80007e-10	-0.572102
85880972	chr16:85880972:G:A	5.68088e-09	-1.80007e-10	-1.45217	2.27453e-08	-1.80007e-10	-1.45635
85881198	chr16:85881198:T:A	5.97783e-09	-1.80007e-10	-1.40122	2.34924e-08	-1.80007e-10	-1.42403
85881478	chr16:85881478:A:C	1.41295e-08	-1.80007e-10	-0.541014	5.30244e-08	-1.80007e-10	-0.609957
85881604	chr16:85881604:C:T	2.17791e-09	-1.60489	-0.806028	7.73791e-09	-1.72156	-0.813022
85881771	chr16:85881771:T:C	2.65758e-09	-1.76501	-0.446849	1.05292e-08	-1.75568	-0.470878
85882175	chr16:85882175:A:G	1.23098e-09	-1.78962	-1.19185	6.56719e-09	-1.53853	-1.1601
85882223	chr16:85882223:A:G	5.82804e-09	-1.80007e-10	-1.4266	2.36052e-08	-1.80007e-10	-1.41924
85882812	chr16:85882812:T:C	5.79193e-09	-1.80007e-10	-1.43281	2.35183e-08	-1.80007e-10	-1.42293
85882894	chr16:85882894:GC:G	1.24285e-08	-1.76726	1.09797	5.19231e-08	-1.72466	1.09372
85883015	chr16:85883015:G:T	1.6029e-07	-1.80007e-10	1.88771	6.0383e-07	-1.80007e-10	1.82258
85883799	chr16:85883799:C:T	5.59895e-09	-1.80007e-10	-1.4667	2.2498e-08	-1.80007e-10	-1.46728
85884217	chr16:85884217:G:A	1.21999e-09	-1.7004	-1.29004	4.45599e-09	-1.79417	-1.29229
85884318	chr16:85884318:C:T	5.66898e-09	-1.80007e-10	-1.45427	2.282e-08	-1.80007e-10	-1.45307
85884338	chr16:85884338:A:G	2.20763e-09	-1.45464	-0.942725	6.2773e-09	-1.69878	-1.04499
85884421	chr16:85884421:G:A	4.41275e-09	-1.70478	-4.46292e-10	1.81142e-08	-1.68401	-4.46292e-10
85884514	chr16:85884514:G:T	4.04207e-09	-1.79891	0.00639056	1.8395e-08	-1.79469	0.126058
85884521	chr16:85884521:T:C	5.71955e-09	-1.80007e-10	-1.44539	2.28394e-08	-1.80007e-10	-1.45222
85884662	chr16:85884662:G:A	5.70349e-09	-1.80007e-10	-1.4482	2.31069e-08	-1.80007e-10	-1.44058
85884828	chr16:85884828:G:C	9.29277e-09	-1.80007e-10	-0.960043	4.01475e-08	-1.80007e-10	-0.88815
85885236	chr16:85885236:C:T	2.82032e-08	-0.773327	0.923484	6.5738e-08	-1.30376	0.908724
85885271	chr16:85885271:C:T	8.93789e-09	-1.80007e-10	-0.99898	3.55607e-08	-1.80007e-10	-1.00947
85885437	chr16:85885437:CCATGAA:C	1.18373e-07	0.165173	1.41939	8.60294e-07	0.706384	1.47018
85885600	chr16:85885600:A:G	2.47213e-09	-1.21811	-1.06609	6.89191e-09	-1.53483	-1.11553
85885647	chr16:85885647:A:AT	1.14105e-09	-1.64185	-1.41548	4.34946e-09	-1.69539	-1.41527
85885696	chr16:85885696:A:G	6.25751e-09	-1.80007e-10	-1.3555	2.49081e-08	-1.80007e-10	-1.36552
85885864	chr16:85885864:G:C	7.68446e-09	-1.80007e-10	-1.15008	2.9595e-08	-1.80007e-10	-1.1931
85886006	chr16:85886006:G:A	4.71219e-09	-1.63913	-4.46292e-10	1.70492e-08	-1.7446	-4.46292e-10
85886118	chr16:85886118:G:A	6.92492e-09	-1.80007e-10	-1.25415	2.76066e-08	-1.80007e-10	-1.26266
85886209	chr16:85886209:G:A	5.59513e-09	-1.80007e-10	-1.46738	2.24957e-08	-1.80007e-10	-1.46738
85886254	chr16:85886254:C:T	9.69428e-09	-1.80007e-10	-0.917743	4.16615e-08	-1.80007e-10	-0.851131
85886504	chr16:85886504:G:T	2.6739e-08	-1.80007e-10	0.0968424	1.14037e-07	-1.80007e-10	0.155815
85886605	chr16:85886605:T:A	2.06963e-08	-1.80007e-10	-0.159325	9.00322e-08	-1.80007e-10	-0.0805424
85886712	chr16:85886712:T:A	6.32312e-09	-1.80007e-10	-1.34507	2.52156e-08	-1.80007e-10	-1.35325
85886722	chr16:85886722:T:C	2.02565e-08	-1.80007e-10	-0.180804	8.984e-08	-1.80007e-10	-0.0826794
85886791	chr16:85886791:A:C	8.7444e-09	-1.7243	0.703431	3.41354e-08	-1.77808	0.727706
85886874	chr16:85886874:C:T	4.57477e-09	-0.931827	-0.736896	1.2121e-08	-1.33527	-0.750498
85886993	chr16:85886993:C:T	1.07204e-08	-1.80007e-10	-0.817133	4.51808e-08	-1.80007e-10	-0.770038
85887019	chr16:85887019:C:T	3.57028e-07	-1.80007e-10	2.68854	1.42221e-06	-1.80007e-10	2.67926
85887073	chr16:85887073:G:C	4.88362e-09	-1.66554	0.0621479	2.13136e-08	-1.72521	0.203842
85887194	chr16:85887194:G:A	6.77175e-09	-1.80007e-10	-1.27652	2.69645e-08	-1.80007e-10	-1.28619
85887196	chr16:85887196:T:C	8.69809e-09	-0.981131	-0.045045	1.86782e-08	-1.48756	-0.165798
85887320	chr16:85887320:T:C	5.59592e-09	-1.80007e-10	-1.46724	2.25396e-08	-1.80007e-10	-1.46543
85887494	chr16:85887494:AG:A	2.86234e-09	-1.71935	-0.418293	1.0984e-08	-1.78674	-0.397531
85887741	chr16:85887741:A:C	4.44325e-09	-1.43246	-0.26543	1.17381e-08	-1.6979	-0.419966
85888421	chr16:85888421:G:T	2.19294e-09	-1.77916	-0.624876	8.80917e-09	-1.79854	-0.606379
85888508	chr16:85888508:C:CAA	5.60588e-09	-1.80007e-10	-1.46546	2.25047e-08	-1.80007e-10	-1.46698
85888563	chr16:85888563:T:C	5.6121e-09	-1.80007e-10	-1.46435	2.26607e-08	-1.80007e-10	-1.46008
85888589	chr16:85888589:C:T	1.07073e-09	-1.68306	-1.43788	4.11158e-09	-1.72954	-1.43736
85888637	chr16:85888637:T:C	5.6985e-09	-1.80007e-10	-1.44908	2.31297e-08	-1.80007e-10	-1.43959
85888730	chr16:85888730:C:T	5.64564e-09	-1.80007e-10	-1.4584	2.26075e-08	-1.80007e-10	-1.46243
85888820	chr16:85888820:C:T	5.5652e-07	-1.80007e-10	3.13242	2.20573e-06	-1.80007e-10	3.1181
85889250	chr16:85889250:C:T	5.85986e-09	-1.80007e-10	-1.42115	2.3517e-08	-1.80007e-10	-1.42299
85889253	chr16:85889253:A:G	1.09684e-09	-1.62948	-1.46736	4.0161e-09	-1.72444	-1.46596
85889596	chr16:85889596:A:G	1.35659e-08	-1.80007e-10	-0.581719	6.14763e-08	-1.80007e-10	-0.462058
85889674	chr16:85889674:A:T	7.04992e-09	-1.80007e-10	-1.23626	2.79216e-08	-1.80007e-10	-1.25131
85889702	chr16:85889702:C:T	9.26231e-09	-1.80007e-10	-0.963326	3.86561e-08	-1.80007e-10	-0.926005
85889773	chr16:85889773:A:C	2.89745e-08	-1.80007e-10	0.177136	1.37525e-07	-1.80007e-10	0.343094
85890136	chr16:85890136:C:T	7.2806e-09	-1.80007e-10	-1.20407	2.97895e-08	-1.80007e-10	-1.18655
85890621	chr16:85890621:C:A	4.59299e-09	-1.66475	-4.46292e-10	4.31553e-08	-0.815904	-4.46292e-10
85890690	chr16:85890690:G:C	4.7979e-09	-1.6211	-4.46292e-10	4.96529e-08	-0.675652	-4.46292e-10
85890754	chr16:85890754:TG:T	4.43884e-09	-1.69889	-4.46292e-10	1.85457e-08	-1.66047	-4.46292e-10
85891357	chr16:85891357:T:A	3.83066e-08	-1.80007e-10	0.456342	1.83864e-07	-1.80007e-10	0.633487
85891391	chr16:85891391:A:C	5.93321e-09	-1.80007e-10	-1.40871	2.34444e-08	-1.80007e-10	-1.42608
85891552	chr16:85891552:A:G	8.60766e-09	-1.80007e-10	-1.03663	3.53135e-08	-1.80007e-10	-1.01645
85891664	chr16:85891664:G:A	1.00238e-08	-1.80007e-10	-0.884318	3.82451e-08	-1.80007e-10	-0.936693
85892067	chr16:85892067:T:G	4.15303e-08	-1.41219	1.94934	1.19871e-07	-1.70998	1.91569
85892131	chr16:85892131:C:T	9.07283e-09	-1.80007e-10	-0.983995	3.75434e-08	-1.80007e-10	-0.955213
85892132	chr16:85892132:G:A	6.15426e-09	-1.80007e-10	-1.37214	2.4482e-08	-1.80007e-10	-1.38277
85892332	chr16:85892332:C:T	2.03484e-09	-1.15561	-1.32325	7.57106e-09	-1.23406	-1.32232
85892430	chr16:85892430:T:C	1.55471e-09	-1.70092	-1.04708	5.86123e-09	-1.77839	-1.03396
85892795	chr16:85892795:T:C	1.76613e-09	-1.70076	-0.919733	6.70913e-09	-1.77853	-0.898711
85893056	chr16:85893056:A:G	6.95247e-09	-1.80007e-10	-1.25018	2.83956e-08	-1.80007e-10	-1.23447
85893089	chr16:85893089:C:T	1.43603e-07	-0.281947	2.05972	1.0204e-06	0.23044	2.1168
85893113	chr16:85893113:G:A	1.90451e-09	-1.71867	-0.826388	7.34424e-09	-1.78256	-0.804233
85893115	chr16:85893115:A:G	2.96817e-09	-1.61289	-0.488449	8.89857e-09	-1.77675	-0.618065
85893236	chr16:85893236:C:A	9.52771e-10	-1.79685	-1.44081	4.5032e-09	-1.62185	-1.45407
85893473	chr16:85893473:C:T	1.48163e-08	-1.80007e-10	-0.493552	6.51871e-08	-1.80007e-10	-0.403448
85893524	chr16:85893524:G:A	5.59746e-09	-1.80007e-10	-1.46697	2.25182e-08	-1.80007e-10	-1.46639
85893620	chr16:85893620:G:A	3.86491e-09	-1.45991	-0.377436	1.17625e-08	-1.7903	-0.325488
85893888	chr16:85893888:A:G	1.34879e-08	-1.16241	0.574919	3.57754e-08	-1.58287	0.579417
85894022	chr16:85894022:G:A	4.16323e-08	-0.910269	1.44987	2.00178e-07	-0.673446	1.39194
85894208	chr16:85894208:C:T	8.91422e-09	-1.58604	0.584407	2.73226e-08	-1.61359	0.340598
85894561	chr16:85894561:A:G	6.42825e-09	-1.80007e-10	-1.32858	2.55955e-08	-1.80007e-10	-1.33829
85894764	chr16:85894764:G:A	5.89408e-09	-1.80007e-10	-1.41533	2.40584e-08	-1.80007e-10	-1.40023
85894958	chr16:85894958:A:G	1.35457e-09	-1.73623	-1.14957	5.21973e-09	-1.78402	-1.14424
85895015	chr16:85895015:A:T	8.18415e-09	-1.29498	0.207904	2.19528e-08	-1.50985	0.0180327
85895099	chr16:85895099:C:G	3.38414e-08	-0.231552	0.563957	2.3611e-07	0.314279	0.56931
85895413	chr16:85895413:G:A	5.59552e-09	-1.80007e-10	-1.46731	2.25227e-08	-1.80007e-10	-1.46618
85895467	chr16:85895467:C:G	6.01459e-09	-1.80007e-10	-1.39509	2.4027e-08	-1.80007e-10	-1.40153
85895594	chr16:85895594:G:A	3.2676e-07	-0.521282	3.12123	1.29999e-06	-0.339468	2.92887
85895676	chr16:85895676:T:G	1.17443e-08	-1.6644	0.93849	3.71931e-08	-1.74697	0.782386
85895678	chr16:85895678:A:C	1.24286e-08	-1.66516	0.995879	3.93196e-08	-1.7476	0.838609
85895828	chr16:85895828:T:C	2.70198e-07	-0.494462	2.90434	1.07942e-06	-0.311924	2.71539
85896224	chr16:85896224:G:T	1.85693e-07	-0.031106	2.06592	9.10125e-07	0.284504	1.94837
85896288	chr16:85896288:T:C	3.3359e-07	-0.490283	3.11091	1.33572e-06	-0.304645	2.92116
85896291	chr16:85896291:G:A	3.43711e-07	-0.495289	3.14581	1.37525e-06	-0.310057	2.95573
85896308	chr16:85896308:A:C	5.69081e-09	-1.80007e-10	-1.45043	2.27593e-08	-1.80007e-10	-1.45574
85896375	chr16:85896375:G:A	4.06709e-08	-1.80007e-10	0.516232	1.62816e-07	-1.80007e-10	0.511912
85896579	chr16:85896579:T:C	5.60665e-09	-1.80007e-10	-1.46533	2.25065e-08	-1.80007e-10	-1.46691
85896649	chr16:85896649:A:C	1.49287e-08	-0.485995	-4.46292e-10	3.07015e-08	-1.1564	-4.46292e-10
85896794	chr16:85896794:T:C	3.44268e-07	-0.444893	3.09703	1.38333e-06	-0.255575	2.90712
85896965	chr16:85896965:G:C	6.09546e-07	-0.090427	3.31386	2.46707e-06	0.113599	3.11648
85897084	chr16:85897084:G:A	3.44048e-07	-0.442994	3.0945	1.38289e-06	-0.25456	2.90578
85897629	chr16:85897629:A:G	1.49332e-08	-1.80007e-10	-0.48569	6.12042e-08	-1.80007e-10	-0.466494
85897999	chr16:85897999:A:T	1.19023e-08	-1.80007e-10	-0.712549	4.85693e-08	-1.80007e-10	-0.697717
85898232	chr16:85898232:A:G	5.68697e-09	-1.80007e-10	-1.4511	2.32091e-08	-1.80007e-10	-1.43617
85898350	chr16:85898350:C:G	1.23112e-09	-1.77711	-1.20425	4.75248e-09	-1.75842	-1.26362
85898423	chr16:85898423:C:G	2.67569e-08	-0.58124	0.678754	1.60501e-07	-0.15051	0.648103
85898526	chr16:85898526:C:G	1.16737e-08	-1.52037	0.788429	4.28076e-08	-1.53551	0.711512
85898745	chr16:85898745:C:T	4.09302e-08	-0.626366	1.14895	1.71059e-07	-0.438942	1.00024
85898864	chr16:85898864:G:A	7.7312e-08	-0.107108	1.26568	3.22352e-07	0.0854407	1.10949
85899046	chr16:85899046:C:T	5.64074e-09	-1.45926	-4.46292e-10	1.68981e-08	-1.75351	-4.46292e-10
85899269	chr16:85899269:G:T	5.77548e-09	-1.80007e-10	-1.43566	2.30966e-08	-1.80007e-10	-1.44103
85899432	chr16:85899432:C:T	1.03963e-08	-0.805008	-0.0428246	5.56249e-08	-0.453309	-0.10877
85899504	chr16:85899504:A:G	9.59495e-09	-1.80007e-10	-0.928043	3.66316e-08	-1.80007e-10	-0.979797
85899637	chr16:85899637:G:A	2.38918e-08	-1.80007e-10	-0.0157428	9.46983e-08	-1.80007e-10	-0.030014
85899975	chr16:85899975:C:A	1.44004e-09	-1.49775	-1.32686	5.24383e-09	-1.59502	-1.32863
85900112	chr16:85900112:C:A	3.49244e-07	2.66649	-4.46292e-10	7.64172e-07	2.05808	-4.46292e-10
85900145	chr16:85900145:C:G	2.57718e-08	-1.80007e-10	0.0600028	1.04984e-07	-1.80007e-10	0.0730976
85900572	chr16:85900572:G:A	8.17028e-09	-1.80007e-10	-1.08878	3.1635e-08	-1.80007e-10	-1.12645
85900977	chr16:85900977:T:G	2.38851e-08	-1.80007e-10	-0.0160258	9.08561e-08	-1.80007e-10	-0.0714328
85901531	chr16:85901531:T:C	5.86524e-09	-1.80007e-10	-1.42024	2.33392e-08	-1.80007e-10	-1.43058
85901536	chr16:85901536:T:G	1.39342e-08	-1.80007e-10	-0.554934	5.47164e-08	-1.80007e-10	-0.578547
85901772	chr16:85901772:G:A	6.33127e-09	-1.80007e-10	-1.34378	2.60345e-08	-1.80007e-10	-1.32129
85901900	chr16:85901900:C:T	7.29884e-09	-1.80007e-10	-1.20156	2.94735e-08	-1.80007e-10	-1.19722
85901967	chr16:85901967:T:C	2.70313e-09	-1.69136	-0.503506	1.38567e-08	-1.54003	-0.411914
85902272	chr16:85902272:A:G	1.05281e-09	-1.72026	-1.41755	4.91262e-09	-1.55556	-1.43334
85902859	chr16:85902859:T:G	8.28625e-09	-1.80007e-10	-1.07468	3.37121e-08	-1.80007e-10	-1.06285
85903495	chr16:85903495:C:T	1.12234e-07	-1.80007e-10	1.5313	4.2714e-07	-1.80007e-10	1.4764
85903976	chr16:85903976:A:G	7.28546e-09	-1.80007e-10	-1.2034	3.01008e-08	-1.80007e-10	-1.17616
85904456	chr16:85904456:T:G	7.40628e-09	-1.80007e-10	-1.18695	2.94262e-08	-1.80007e-10	-1.19882
85904989	chr16:85904989:T:G	3.26753e-09	-1.76585	-0.239398	1.47514e-08	-1.6232	-0.266175
85905149	chr16:85905149:A:G	1.6708e-09	-1.78658	-0.889403	7.26464e-09	-1.6667	-0.930991
85905226	chr16:85905226:C:T	6.68968e-09	-1.80007e-10	-1.28871	2.7512e-08	-1.80007e-10	-1.26609
85905229	chr16:85905229:G:A	3.01427e-08	-1.79555	2.01221	1.22803e-07	-1.7014	1.93127
85906044	chr16:85906044:T:A	2.02682e-09	-1.54397	-0.938841	7.46577e-09	-1.62788	-0.942503
85906060	chr16:85906060:G:A	2.25855e-09	-1.48031	-0.89424	8.22166e-09	-1.57529	-0.898643
85906257	chr16:85906257:G:A	6.62139e-09	-1.80007e-10	-1.29897	2.72211e-08	-1.80007e-10	-1.27672
85906404	chr16:85906404:C:T	9.87796e-10	-1.76988	-1.43168	4.48515e-09	-1.6632	-1.41674
85906857	chr16:85906857:C:T	7.90831e-09	-1.80007e-10	-1.12136	3.23645e-08	-1.80007e-10	-1.10365
85907623	chr16:85907623:G:A	6.13644e-09	-1.80007e-10	-1.37503	2.50975e-08	-1.80007e-10	-1.35794
85907635	chr16:85907635:G:A	5.72836e-09	-1.80007e-10	-1.44385	2.28087e-08	-1.80007e-10	-1.45357
85907724	chr16:85907724:A:C	6.23041e-09	-1.80007e-10	-1.35984	2.47829e-08	-1.80007e-10	-1.37055
85908145	chr16:85908145:T:A	8.09906e-09	-1.80007e-10	-1.09753	3.21414e-08	-1.80007e-10	-1.11057
85908168	chr16:85908168:C:T	1.44723e-09	-1.7659	-1.05373	6.96543e-09	-1.51611	-1.12364
85908875	chr16:85908875:G:A	7.39078e-09	-1.80007e-10	-1.18905	3.02068e-08	-1.80007e-10	-1.17264
85908890	chr16:85908890:T:C	1.32462e-09	-1.53417	-1.37399	5.6971e-09	-1.43319	-1.40756
85909537	chr16:85909537:A:G	9.56569e-09	-1.80007e-10	-0.931097	3.5622e-08	-1.80007e-10	-1.00775
85909818	chr16:85909818:A:G	6.38223e-09	-1.80007e-10	-1.33576	2.52058e-08	-1.80007e-10	-1.35364
85909853	chr16:85909853:T:G	5.61072e-09	-1.80007e-10	-1.4646	2.25646e-08	-1.80007e-10	-1.46433
85910417	chr16:85910417:A:G	8.86662e-09	-1.80007e-10	-1.00699	3.64153e-08	-1.80007e-10	-0.98572
85911217	chr16:85911217:T:G	1.1767e-09	-1.79921	-1.22736	5.85083e-09	-1.65424	-1.15988
85911414	chr16:85911414:C:T	1.19333e-08	-1.80007e-10	-0.709948	4.69447e-08	-1.80007e-10	-0.731739
85911598	chr16:85911598:C:T	1.13572e-08	-1.80007e-10	-0.759427	4.57993e-08	-1.80007e-10	-0.756441
85911781	chr16:85911781:G:C	6.28357e-09	-1.35134	-4.46292e-10	1.63211e-08	-1.78825	-4.46292e-10
85911947	chr16:85911947:C:G	1.24585e-08	-1.80007e-10	-0.666876	4.89585e-08	-1.80007e-10	-0.689736
85912069	chr16:85912069:T:G	1.06638e-09	-1.65768	-1.46734	4.02437e-09	-1.72219	-1.46615
85912083	chr16:85912083:C:G	5.66149e-09	-1.80007e-10	-1.45559	2.27271e-08	-1.80007e-10	-1.45715
85912233	chr16:85912233:T:C	1.45209e-09	-1.57376	-1.24252	4.63419e-09	-1.74038	-1.30687
85912718	chr16:85912718:T:C	1.26837e-09	-1.6938	-1.25774	5.57337e-09	-1.62997	-1.23274
85912844	chr16:85912844:T:C	1.2749e-09	-1.60068	-1.34573	4.17807e-09	-1.75801	-1.39285
85912888	chr16:85912888:A:G	1.18298e-09	-1.68067	-1.34057	5.18214e-09	-1.61557	-1.31992
85913288	chr16:85913288:G:A	6.16784e-09	-1.80007e-10	-1.36993	2.48173e-08	-1.80007e-10	-1.36917
85913501	chr16:85913501:C:T	5.69147e-09	-1.45031	-4.46292e-10	1.61525e-08	-1.79863	-4.46292e-10
85913869	chr16:85913869:C:T	1.10297e-09	-1.74819	-1.34308	5.09252e-09	-1.63676	-1.31617
85914173	chr16:85914173:T:C	1.90432e-09	-1.78858	-0.756578	7.77844e-09	-1.79265	-0.736703
85914306	chr16:85914306:G:A	8.04939e-09	-1.80007e-10	-1.10368	3.39183e-08	-1.80007e-10	-1.05675
85914372	chr16:85914372:G:A	6.76532e-09	-1.80007e-10	-1.27747	2.64139e-08	-1.80007e-10	-1.30682
85914871	chr16:85914871:TG:T	4.15872e-08	-1.80007e-10	0.538512	1.46841e-07	-1.80007e-10	0.408643
85914874	chr16:85914874:T:A	3.7574e-08	-1.80007e-10	0.437031	1.32972e-07	-1.80007e-10	0.309429
85915035	chr16:85915035:G:A	2.66193e-09	-1.68784	-0.522385	1.21317e-08	-1.60853	-0.476361
85915408	chr16:85915408:C:G	6.0129e-09	-1.80007e-10	-1.39537	2.42083e-08	-1.80007e-10	-1.39401
85915465	chr16:85915465:G:A	1.64657e-09	-1.74371	-0.946873	6.37765e-09	-1.78559	-0.942319
85915501	chr16:85915501:C:G	1.00153e-09	-1.72307	-1.46468	4.65131e-09	-1.58368	-1.45988
85915583	chr16:85915583:G:T	2.86767e-08	-1.80007e-10	0.166805	1.00911e-07	-1.80007e-10	0.0335301
85915698	chr16:85915698:A:T	1.54172e-08	-1.80007e-10	-0.453799	5.50615e-08	-1.80007e-10	-0.572258
85915818	chr16:85915818:A:G	1.51835e-09	-1.752	-1.01965	5.90061e-09	-1.78389	-1.02177
85915853	chr16:85915853:G:T	1.61999e-08	-1.80007e-10	-0.404277	5.77428e-08	-1.80007e-10	-0.524711
85915867	chr16:85915867:G:T	1.04797e-09	-1.75591	-1.38652	4.305e-09	-1.75062	-1.37031
85915952	chr16:85915952:T:C	1.22566e-09	-1.74986	-1.23594	4.3655e-09	-1.79821	-1.30877
85916104	chr16:85916104:A:G	4.58981e-09	-1.66544	-4.46292e-10	1.61989e-08	-1.79577	-4.46292e-10
85916129	chr16:85916129:T:G	7.07786e-09	-1.80007e-10	-1.23231	2.81513e-08	-1.80007e-10	-1.24312
85916290	chr16:85916290:A:G	9.78681e-09	-1.77158	0.863337	3.66575e-08	-1.75182	0.772733
85916538	chr16:85916538:T:C	1.53095e-08	-1.80007e-10	-0.460804	5.51335e-08	-1.80007e-10	-0.570952
85916841	chr16:85916841:C:T	1.40625e-08	-1.80007e-10	-0.545765	5.08973e-08	-1.80007e-10	-0.6509
85917292	chr16:85917292:A:G	8.74528e-09	-1.80007e-10	-1.02077	3.52369e-08	-1.80007e-10	-1.01861
85917370	chr16:85917370:A:T	1.41864e-09	-1.39724	-1.44235	6.6297e-09	-1.23679	-1.45236
85917589	chr16:85917589:A:G	1.69524e-08	-1.80007e-10	-0.358873	6.07483e-08	-1.80007e-10	-0.473971
85917652	chr16:85917652:A:G	3.62666e-09	-1.47336	-0.427611	1.72275e-08	-1.2685	-0.465697
85917748	chr16:85917748:A:G	9.35544e-10	-1.79017	-1.46573	3.72473e-09	-1.7989	-1.46682
85918041	chr16:85918041:G:A	6.40094e-09	-1.80007e-10	-1.33283	2.66653e-08	-1.80007e-10	-1.29735
85918051	chr16:85918051:A:G	5.64846e-09	-1.80007e-10	-1.4579	2.2907e-08	-1.80007e-10	-1.44927
85918076	chr16:85918076:A:G	1.03843e-09	-1.69945	-1.45213	4.26727e-09	-1.69297	-1.43677
85918142	chr16:85918142:C:G	1.68547e-09	-1.25711	-1.41013	7.97072e-09	-1.07783	-1.42711
85919323	chr16:85919323:A:C	2.91887e-09	-1.22621	-0.891871	5.97949e-09	-1.78504	-1.00733
85919345	chr16:85919345:G:T	1.56173e-09	-1.48894	-1.25455	8.21748e-09	-1.23422	-1.24023
85919404	chr16:85919404:C:T	9.36648e-10	-1.79171	-1.46302	3.80631e-09	-1.78706	-1.45699
85919504	chr16:85919504:G:A	6.54238e-09	-1.80007e-10	-1.31098	2.6801e-08	-1.80007e-10	-1.29227
85919506	chr16:85919506:G:T	5.63453e-09	-1.80007e-10	-1.46037	2.25955e-08	-1.80007e-10	-1.46296
85919590	chr16:85919590:C:T	1.12921e-09	-1.72197	-1.3458	4.93698e-09	-1.63156	-1.3524
85919887	chr16:85919887:G:T	7.14687e-09	-1.80007e-10	-1.22261	2.80248e-08	-1.80007e-10	-1.24762
85920015	chr16:85920015:G:T	7.54517e-09	-1.16837	-4.46292e-10	2.7628e-08	-1.26188	-4.46292e-10
85920076	chr16:85920076:G:C	9.64561e-10	-1.79886	-1.4265	3.94237e-09	-1.79917	-1.40975
85920303	chr16:85920303:A:G	9.41199e-10	-1.79304	-1.45684	3.8311e-09	-1.78992	-1.44764
85920349	chr16:85920349:T:C	1.10729e-09	-1.7385	-1.34886	4.95785e-09	-1.62656	-1.35317
85920460	chr16:85920460:A:G	5.85139e-09	-1.80007e-10	-1.4226	2.3779e-08	-1.80007e-10	-1.41191
85920470	chr16:85920470:T:C	1.11434e-09	-1.72564	-1.35538	5.04071e-09	-1.60359	-1.35957
85920542	chr16:85920542:G:A	9.83316e-09	-1.80007e-10	-0.903519	3.96358e-08	-1.80007e-10	-0.900978
85920613	chr16:85920613:A:G	7.17409e-09	-1.80007e-10	-1.2188	2.99452e-08	-1.80007e-10	-1.18134
85920681	chr16:85920681:C:T	5.59565e-09	-1.80007e-10	-1.46729	2.24978e-08	-1.80007e-10	-1.46729
85920982	chr16:85920982:G:C	6.52395e-09	-1.80007e-10	-1.3138	2.57655e-08	-1.80007e-10	-1.33167
85921028	chr16:85921028:C:G	6.22385e-09	-1.80007e-10	-1.36089	2.5406e-08	-1.80007e-10	-1.34572
85921195	chr16:85921195:G:A	4.77764e-09	-1.62533	-4.46292e-10	1.65261e-08	-1.77577	-4.46292e-10
85921237	chr16:85921237:A:G	6.19422e-09	-1.80007e-10	-1.36566	2.47213e-08	-1.80007e-10	-1.37304
85921636	chr16:85921636:C:T	1.54168e-09	-1.34524	-1.41117	6.51951e-09	-1.29924	-1.40667
85921701	chr16:85921701:T:G	1.08821e-08	-1.80007e-10	-0.802157	4.47858e-08	-1.80007e-10	-0.778819
85921939	chr16:85921939:C:T	7.81491e-09	-1.80007e-10	-1.13325	3.19963e-08	-1.80007e-10	-1.11509
85921996	chr16:85921996:G:A	6.22961e-09	-1.80007e-10	-1.35997	2.4955e-08	-1.80007e-10	-1.36364
85922061	chr16:85922061:A:G	6.24573e-09	-1.80007e-10	-1.35738	2.54422e-08	-1.80007e-10	-1.3443
85922065	chr16:85922065:C:T	1.93554e-09	-1.69344	-0.835455	8.03364e-09	-1.66844	-0.828629
85922123	chr16:85922123:CA:C	2.47631e-09	-1.01072	-1.27179	4.28382e-09	-1.74968	-1.37619
85922303	chr16:85922303:A:G	4.01624e-09	-1.79893	-4.46292e-10	2.29124e-08	-1.44903	-4.46292e-10
85922438	chr16:85922438:A:T	1.53509e-09	-1.31667	-1.44402	3.86071e-09	-1.79516	-1.4347
85922791	chr16:85922791:T:C	1.50237e-09	-1.31833	-1.46391	6.32295e-09	-1.27401	-1.46252
85922792	chr16:85922792:C:T	1.14107e-08	-0.754729	-4.46292e-10	5.76134e-08	-0.526955	-4.46292e-10
85922841	chr16:85922841:C:T	7.83e-09	-1.80007e-10	-1.13132	3.14199e-08	-1.80007e-10	-1.13327
85923037	chr16:85923037:C:T	1.53779e-08	-1.80007e-10	-0.456348	6.28765e-08	-1.80007e-10	-0.439538
85923210	chr16:85923210:G:A	6.92191e-09	-1.80007e-10	-1.25459	2.77802e-08	-1.80007e-10	-1.25639
85923315	chr16:85923315:C:T	1.52124e-09	-1.35236	-1.41739	6.41248e-09	-1.30974	-1.41273
85923895	chr16:85923895:C:T	7.31434e-09	-1.80007e-10	-1.19944	2.94461e-08	-1.80007e-10	-1.19815
85923914	chr16:85923914:G:A	8.64527e-09	-1.80007e-10	-1.03227	3.47127e-08	-1.80007e-10	-1.0336
85924187	chr16:85924187:C:T	9.39567e-10	-1.79265	-1.45897	5.70722e-09	-1.38296	-1.45602
85924214	chr16:85924214:T:C	9.6581e-10	-1.76523	-1.45883	5.08855e-09	-1.49906	-1.45466
85924318	chr16:85924318:C:G	1.75038e-09	-1.28512	-1.34432	7.37891e-09	-1.23289	-1.34919
85924575	chr16:85924575:A:G	1.49874e-08	-1.80007e-10	-0.482072	6.22056e-08	-1.80007e-10	-0.450265
85924718	chr16:85924718:C:G	1.52036e-09	-1.33853	-1.4318	6.24332e-09	-1.31323	-1.43597
85925108	chr16:85925108:C:T	3.13304e-07	-1.80007e-10	2.5579	1.42485e-06	-1.80007e-10	2.68111
85925123	chr16:85925123:C:T	2.69696e-09	-1.79604	-0.401118	2.41209e-08	-1.05686	-0.340771
85925218	chr16:85925218:C:A	1.78747e-08	-1.80007e-10	-0.305895	7.42258e-08	-1.80007e-10	-0.273598
85925364	chr16:85925364:A:G	2.87005e-09	-1.79015	-0.344796	2.74407e-08	-0.987221	-0.281462
85925414	chr16:85925414:G:A	3.08337e-09	-1.78088	-0.282378	3.15787e-08	-0.911959	-0.216269
85925832	chr16:85925832:T:C	1.10947e-09	-1.79887	-1.28653	9.27046e-09	-1.10199	-1.25188
85926029	chr16:85926029:T:G	1.80968e-09	-1.1725	-1.42363	4.09023e-09	-1.77522	-1.39689
85926202	chr16:85926202:A:C	3.36404e-08	-1.80007e-10	0.326449	1.28814e-07	-1.80007e-10	0.277656
85926303	chr16:85926303:A:T	6.29267e-09	-1.80007e-10	-1.34989	2.57976e-08	-1.80007e-10	-1.33043
85926673	chr16:85926673:C:T	1.42887e-09	-1.36948	-1.46291	6.10297e-09	-1.30699	-1.46494
85926763	chr16:85926763:G:A	4.89026e-09	-1.60203	-4.46292e-10	1.84203e-08	-1.66726	-4.46292e-10
85927023	chr16:85927023:G:A	6.65711e-09	-1.80007e-10	-1.29359	2.67096e-08	-1.80007e-10	-1.29569
85927361	chr16:85927361:G:A	9.67434e-10	-1.76032	-1.46207	3.75166e-09	-1.79864	-1.45987
85927444	chr16:85927444:T:G	5.59568e-09	-1.80007e-10	-1.46729	2.25407e-08	-1.80007e-10	-1.46539
85927853	chr16:85927853:G:A	6.82646e-09	-0.729832	-0.538641	1.13576e-08	-1.68834	-0.462486
85928188	chr16:85928188:C:T	6.89174e-08	-1.80007e-10	1.04363	2.89173e-07	-1.80007e-10	1.08632
85928436	chr16:85928436:C:T	1.4903e-08	-1.80007e-10	-0.487718	5.775e-08	-1.80007e-10	-0.524586
85928482	chr16:85928482:G:A	7.64703e-09	-1.80007e-10	-1.15496	3.05771e-08	-1.80007e-10	-1.16046
85929130	chr16:85929130:T:C	6.6959e-09	-1.80007e-10	-1.28778	2.67687e-08	-1.80007e-10	-1.29348
85929244	chr16:85929244:G:C	2.12331e-09	-1.79238	-0.643926	9.05171e-09	-1.75677	-0.620984
85929375	chr16:85929375:C:T	7.65084e-09	-1.80007e-10	-1.15446	2.97321e-08	-1.80007e-10	-1.18848
85929391	chr16:85929391:C:T	5.6334e-09	-1.80007e-10	-1.46057	2.25861e-08	-1.80007e-10	-1.46337
85929409	chr16:85929409:G:A	1.04749e-09	-1.67863	-1.46425	4.63784e-09	-1.58195	-1.46451
85929759	chr16:85929759:G:A	1.75705e-08	-1.80007e-10	-0.32306	6.82381e-08	-1.80007e-10	-0.357706
85929966	chr16:85929966:G:A	5.61111e-09	-1.80007e-10	-1.46453	2.25194e-08	-1.80007e-10	-1.46633
85930269	chr16:85930269:C:T	7.60429e-09	-1.16057	-4.46292e-10	2.74725e-08	-1.26752	-4.46292e-10
85930702	chr16:85930702:A:G	4.41152e-09	-0.574048	-1.13101	2.06013e-08	-0.458888	-1.09647
85930747	chr16:85930747:T:C	3.99235e-08	0.827029	-0.329343	1.34172e-07	0.577112	-0.258701
85930957	chr16:85930957:T:C	1.35184e-08	-1.37473	0.789506	5.30114e-08	-1.49473	0.884529
85931076	chr16:85931076:C:G	5.74802e-09	-1.80007e-10	-1.44042	2.3325e-08	-1.80007e-10	-1.43118
85931172	chr16:85931172:G:A	6.27134e-09	-1.80007e-10	-1.35329	2.49005e-08	-1.80007e-10	-1.36582
85931179	chr16:85931179:T:C	1.28283e-08	-1.31066	0.673041	5.00616e-08	-1.43263	0.765171
85931220	chr16:85931220:G:A	1.62812e-08	-1.13679	0.737525	6.14087e-08	-1.29132	0.828163
85931392	chr16:85931392:C:G	2.23759e-08	-1.10978	1.02849	8.56403e-08	-1.26397	1.13342
85931413	chr16:85931413:G:A	8.72865e-09	-1.80007e-10	-1.02267	3.52936e-08	-1.80007e-10	-1.01701
85931433	chr16:85931433:T:C	4.35078e-09	-0.252828	-1.4661	8.65925e-09	-0.957204	-1.46488
85932143	chr16:85932143:G:A	8.37693e-09	-1.80007e-10	-1.0638	3.38644e-08	-1.80007e-10	-1.05834
85932153	chr16:85932153:T:C	5.69428e-09	-1.80007e-10	-1.44982	2.27958e-08	-1.80007e-10	-1.45413
85932457	chr16:85932457:G:A	1.05436e-08	-1.80007e-10	-0.83376	4.19378e-08	-1.80007e-10	-0.844522
85932557	chr16:85932557:T:C	1.71302e-07	0.876732	1.07742	2.22652e-07	-0.234693	1.05959
85932566	chr16:85932566:G:A	1.34676e-08	0.531163	-1.12016	2.37601e-08	-0.24713	-1.16557
85932678	chr16:85932678:T:C	9.63682e-09	-1.60771	0.684024	3.46138e-08	-1.75116	0.714707
85932687	chr16:85932687:T:G	1.01619e-08	-1.62834	0.757707	3.6927e-08	-1.76135	0.789587
85932827	chr16:85932827:C:T	4.34586e-09	-1.79921	0.079155	1.93566e-08	-1.79196	0.174285
85932852	chr16:85932852:A:C	1.3241e-09	-1.78946	-1.11908	5.17012e-09	-1.79884	-1.13898
85932893	chr16:85932893:A:G	4.87613e-09	-1.63942	0.0344962	1.76212e-08	-1.76718	0.0555689
85932921	chr16:85932921:T:G	6.98342e-09	-1.75016	0.504415	2.74044e-08	-1.78937	0.519367
85932936	chr16:85932936:G:A	4.02301e-09	-1.79725	-4.46292e-10	1.77648e-08	-1.70349	-4.46292e-10
85932942	chr16:85932942:A:G	4.06766e-09	-1.74181	-0.0444063	1.70477e-08	-1.78985	0.0451587
85933077	chr16:85933077:A:G	3.22326e-09	-1.79864	-0.220242	1.49769e-08	-1.77843	-0.0957648
85933104	chr16:85933104:G:A	2.60498e-09	-1.74977	-0.482081	1.94636e-08	-1.17069	-0.441477
85933195	chr16:85933195:G:A	3.25431e-09	-0.643147	-1.36615	6.58107e-09	-1.29083	-1.40568
85933644	chr16:85933644:G:A	6.26877e-09	-1.80007e-10	-1.3537	2.51629e-08	-1.80007e-10	-1.35534
85933679	chr16:85933679:C:T	1.88597e-09	-1.69477	-0.860072	7.62167e-09	-1.77487	-0.774847
85933902	chr16:85933902:T:C	1.08716e-08	0.305547	-1.10867	1.56032e-08	-0.826669	-1.00657
85933988	chr16:85933988:G:A	2.0313e-09	-1.72507	-0.755532	8.39372e-09	-1.78156	-0.671668
85934034	chr16:85934034:A:G	1.12952e-08	0.617056	-1.38196	2.20488e-08	-0.0789007	-1.40855
85934083	chr16:85934083:G:A	6.69412e-09	-0.160378	-1.12767	1.16307e-08	-0.933447	-1.19361
85934116	chr16:85934116:C:G	6.42348e-09	0.137543	-1.46686	1.06154e-08	-0.760444	-1.45796
85934138	chr16:85934138:T:C	6.19631e-09	-0.22099	-1.14434	1.09853e-08	-0.976111	-1.20804
85934159	chr16:85934159:A:G	6.3525e-09	-0.169251	-1.17118	1.11195e-08	-0.939634	-1.23237
85934222	chr16:85934222:A:G	6.20959e-09	-1.80007e-10	-1.36318	2.49327e-08	-1.80007e-10	-1.36453
85934272	chr16:85934272:C:T	6.74245e-09	-0.11815	-1.16271	1.16294e-08	-0.902213	-1.22496
85934280	chr16:85934280:G:A	6.93398e-09	-0.107656	-1.14519	1.19044e-08	-0.894508	-1.2093
85934285	chr16:85934285:G:A	1.4087e-08	0.668279	-1.21231	1.77005e-08	-0.581841	-1.12528
85934314	chr16:85934314:A:G	4.96149e-08	0.839483	-0.124473	7.98223e-08	-0.0268879	-0.174019
85934654	chr16:85934654:A:C	6.06518e-09	-1.80007e-10	-1.38672	2.46751e-08	-1.80007e-10	-1.37491
85934676	chr16:85934676:A:G	6.6191e-09	-0.173555	-1.12576	1.15845e-08	-0.93852	-1.19252
85934858	chr16:85934858:A:C	5.59746e-09	-1.80007e-10	-1.46697	2.25267e-08	-1.80007e-10	-1.46601
85934951	chr16:85934951:T:C	6.90349e-09	0.210051	-1.4673	1.11404e-08	-0.70944	-1.46069
85935068	chr16:85935068:G:A	8.3318e-09	0.0580955	-1.1273	1.36941e-08	-0.770101	-1.19364
85935285	chr16:85935285:T:G	6.08322e-09	-0.185646	-1.1981	1.0652e-08	-0.956012	-1.25895
85935328	chr16:85935328:A:G	5.75214e-09	-0.234794	-1.20491	1.0258e-08	-0.989874	-1.26277
85936132	chr16:85936132:A:G	1.43612e-09	-1.75843	-1.06891	5.76104e-09	-1.79413	-1.03546
85936213	chr16:85936213:A:G	1.12738e-08	-1.80007e-10	-0.7668	4.4243e-08	-1.80007e-10	-0.791013
85936364	chr16:85936364:TTC:T	6.42018e-09	-1.80007e-10	-1.32983	2.55797e-08	-1.80007e-10	-1.33891
85936397	chr16:85936397:C:G	5.7264e-09	-1.80007e-10	-1.44419	2.29094e-08	-1.80007e-10	-1.44916
85936870	chr16:85936870:T:C	1.95454e-09	-1.76996	-0.749162	7.49751e-09	-1.78078	-0.785362
85936907	chr16:85936907:C:G	6.06825e-09	-1.80007e-10	-1.38621	2.47383e-08	-1.80007e-10	-1.37236
85936947	chr16:85936947:T:C	5.91053e-09	-1.80007e-10	-1.41254	2.38396e-08	-1.80007e-10	-1.40936
85937112	chr16:85937112:C:G	1.87486e-09	-1.74999	-0.810754	7.23105e-09	-1.76116	-0.841165
85937614	chr16:85937614:C:G	2.34588e-09	-1.75354	-0.583075	8.9581e-09	-1.76347	-0.62468
85937815	chr16:85937815:C:T	2.07956e-09	-1.70361	-0.75351	7.64822e-09	-1.76666	-0.779581
85937920	chr16:85937920:AAAAAG:A	3.06527e-09	-1.76912	-0.300025	1.383e-08	-1.68946	-0.264413
85938030	chr16:85938030:C:T	5.62908e-09	-1.80007e-10	-1.46133	2.25709e-08	-1.80007e-10	-1.46405
85938088	chr16:85938088:C:T	5.60214e-09	-1.80007e-10	-1.46613	2.25041e-08	-1.80007e-10	-1.46701
85938234	chr16:85938234:C:G	9.57533e-09	0.261331	-1.19142	1.60207e-08	-0.695292	-1.11154
85938354	chr16:85938354:G:A	2.38468e-09	-1.71418	-0.606033	8.79317e-09	-1.77215	-0.634587
85938407	chr16:85938407:G:C	1.09524e-09	-1.77189	-1.32641	4.40627e-09	-1.79921	-1.29847
85938575	chr16:85938575:T:C	2.25806e-09	-1.72035	-0.654424	8.35347e-09	-1.77581	-0.682227
85938631	chr16:85938631:A:G	2.20212e-09	-1.70956	-0.690299	8.1092e-09	-1.76965	-0.718064
85938665	chr16:85938665:C:T	2.1475e-09	-1.7152	-0.709779	7.93292e-09	-1.77269	-0.736998
85938801	chr16:85938801:C:T	2.55817e-09	-1.71248	-0.537506	9.42095e-09	-1.77132	-0.566454
85938949	chr16:85938949:G:T	5.70764e-09	-1.80007e-10	-1.44747	2.28486e-08	-1.80007e-10	-1.45182
85939006	chr16:85939006:G:A	1.13377e-09	-1.77864	-1.2851	4.612e-09	-1.79913	-1.25291
85939023	chr16:85939023:C:T	6.1749e-09	-1.80007e-10	-1.36879	2.41519e-08	-1.80007e-10	-1.39635
85939168	chr16:85939168:C:T	5.7436e-09	-1.80007e-10	-1.44119	2.29741e-08	-1.80007e-10	-1.44634
85939173	chr16:85939173:C:G	1.51085e-09	-1.7466	-1.03001	5.71056e-09	-1.79009	-1.0483
85939324	chr16:85939324:A:G	9.75275e-09	-1.80007e-10	-0.91173	4.04063e-08	-1.80007e-10	-0.881724
85939386	chr16:85939386:C:T	1.07186e-09	-1.71908	-1.4008	4.79682e-09	-1.59086	-1.4219
85939534	chr16:85939534:A:G	1.43373e-09	-1.7625	-1.0665	5.99287e-09	-1.7982	-0.991935
85939546	chr16:85939546:A:G	1.43662e-09	-1.76756	-1.05942	6.03461e-09	-1.7989	-0.984303
85939598	chr16:85939598:A:G	1.28201e-09	-1.53263	-1.40822	6.18466e-09	-1.33023	-1.4284
85939860	chr16:85939860:C:T	4.04898e-09	-1.79082	-4.46292e-10	1.70372e-08	-1.74531	-4.46292e-10
85939870	chr16:85939870:C:T	1.80925e-08	-1.39876	1.10498	5.46219e-08	-1.72949	1.14921
85940050	chr16:85940050:C:T	1.14178e-08	-1.80007e-10	-0.754105	4.49331e-08	-1.80007e-10	-0.775534
85940228	chr16:85940228:A:T	1.90765e-08	-1.80007e-10	-0.24082	7.38552e-08	-1.80007e-10	-0.278603
85940260	chr16:85940260:G:C	1.12596e-08	0.463573	-1.23163	1.75541e-08	-0.558315	-1.15711
85940645	chr16:85940645:C:T	6.24746e-09	-1.80007e-10	-1.3571	2.44006e-08	-1.80007e-10	-1.3861
85940763	chr16:85940763:C:T	2.21015e-08	-1.32492	1.23128	6.40763e-08	-1.6967	1.27607
85940901	chr16:85940901:C:T	2.62478e-09	-1.57341	-0.65087	1.20518e-08	-1.4854	-0.606093
85940998	chr16:85940998:C:T	5.60426e-09	-1.80007e-10	-1.46575	2.25695e-08	-1.80007e-10	-1.46411
85941006	chr16:85941006:G:T	5.92645e-09	-1.80007e-10	-1.40985	2.36815e-08	-1.80007e-10	-1.41602
85941046	chr16:85941046:G:A	1.02131e-08	-1.80007e-10	-0.865611	4.02706e-08	-1.80007e-10	-0.885088
85941170	chr16:85941170:A:G	1.4587e-08	-1.25323	0.744082	3.99812e-08	-1.66082	0.768522
85941279	chr16:85941279:A:G	3.66456e-09	-1.63383	-0.256745	1.30189e-08	-1.72598	-0.288321
85941292	chr16:85941292:T:C	5.64784e-09	-1.80007e-10	-1.45801	2.26222e-08	-1.80007e-10	-1.46178
85941355	chr16:85941355:C:T	1.29893e-09	-1.78222	-1.14553	5.49597e-09	-1.79833	-1.07836
85941469	chr16:85941469:G:A	5.06832e-09	-1.01932	-0.546951	1.83726e-08	-1.08545	-0.584401
85941535	chr16:85941535:G:A	1.39598e-09	-1.72422	-1.13146	5.65002e-09	-1.78612	-1.06293
85941644	chr16:85941644:C:A	9.3437e-09	-1.80007e-10	-0.954578	3.82874e-08	-1.80007e-10	-0.93559
85941896	chr16:85941896:G:A	4.61353e-09	-1.66029	-4.46292e-10	1.92715e-08	-1.62208	-4.46292e-10
85942288	chr16:85942288:G:A	6.16525e-09	-1.80007e-10	-1.37035	2.46007e-08	-1.80007e-10	-1.37794
85942334	chr16:85942334:T:C	1.45421e-09	-1.76597	-1.04885	5.98557e-09	-1.73746	-1.0539
85942353	chr16:85942353:C:T	1.38823e-09	-1.40495	-1.45631	6.30357e-09	-1.28341	-1.45618
85942412	chr16:85942412:G:A	1.71009e-08	0.239615	-0.589766	2.66794e-08	-0.891857	-0.404963
85942697	chr16:85942697:T:C	1.34325e-09	-1.45725	-1.43694	6.03357e-09	-1.34695	-1.43642
85942973	chr16:85942973:T:G	6.71936e-09	-1.80007e-10	-1.28429	2.78776e-08	-1.80007e-10	-1.25289
85943117	chr16:85943117:C:A	1.02916e-09	-1.78825	-1.37228	4.27314e-09	-1.7564	-1.37197
85943206	chr16:85943206:G:A	7.60762e-09	-1.80007e-10	-1.16013	3.14462e-08	-1.80007e-10	-1.13243
85943269	chr16:85943269:G:T	1.2151e-08	-1.80007e-10	-0.691872	4.78657e-08	-1.80007e-10	-0.712311
85943300	chr16:85943300:A:G	5.60182e-09	-1.80007e-10	-1.46619	2.25022e-08	-1.80007e-10	-1.4671
85943415	chr16:85943415:A:G	6.00631e-09	-1.39647	-4.46292e-10	2.86975e-08	-1.2239	-4.46292e-10
85943634	chr16:85943634:C:T	6.9191e-09	-1.25499	-4.46292e-10	2.9305e-08	-1.20295	-4.46292e-10
85943896	chr16:85943896:G:T	1.30487e-09	-1.76298	-1.16019	5.44367e-09	-1.78663	-1.09962
85944244	chr16:85944244:A:T	7.03579e-09	-1.80007e-10	-1.23827	2.81787e-08	-1.80007e-10	-1.24214
85944280	chr16:85944280:C:T	6.88127e-09	-1.80007e-10	-1.26048	2.75657e-08	-1.80007e-10	-1.26414
85944326	chr16:85944326:C:T	5.61e-09	-1.80007e-10	-1.46473	2.25247e-08	-1.80007e-10	-1.4661
85944393	chr16:85944393:C:T	3.97738e-09	-0.392116	-1.41654	8.39399e-09	-1.01821	-1.43498
85944394	chr16:85944394:C:T	9.09709e-09	-1.80007e-10	-0.981325	3.82852e-08	-1.80007e-10	-0.935646
85944499	chr16:85944499:C:T	1.83763e-08	-0.599101	0.320882	4.22299e-08	-1.26791	0.430326
85944519	chr16:85944519:A:G	1.485e-09	-1.38493	-1.40894	6.77756e-09	-1.2529	-1.41419
85944603	chr16:85944603:G:T	1.7613e-09	-1.47147	-1.15176	7.88518e-09	-1.31306	-1.20267
85944604	chr16:85944604:G:T	1.27019e-09	-1.54334	-1.40678	5.63041e-09	-1.44286	-1.40966
85944921	chr16:85944921:G:T	6.83398e-09	-1.80007e-10	-1.26737	2.74425e-08	-1.80007e-10	-1.26862
85945198	chr16:85945198:C:G	2.49559e-08	-1.28826	1.31609	8.52063e-08	-1.53547	1.39984
85945637	chr16:85945637:A:G	9.64628e-09	-0.782826	-0.139881	2.54683e-08	-1.33541	-0.00786149
85945740	chr16:85945740:T:C	1.8176e-08	-0.309106	0.0199302	4.21878e-08	-0.964981	0.126402
85945755	chr16:85945755:G:A	5.93489e-09	-1.80007e-10	-1.40843	2.35277e-08	-1.80007e-10	-1.42253
85945967	chr16:85945967:T:C	7.08117e-09	-1.80007e-10	-1.23184	2.85222e-08	-1.80007e-10	-1.23003
85946105	chr16:85946105:G:A	1.04496e-08	-1.80007e-10	-0.842713	4.33558e-08	-1.80007e-10	-0.81127
85946545	chr16:85946545:C:T	4.46997e-09	-1.6919	-4.46292e-10	3.21455e-08	-1.11044	-4.46292e-10
85946600	chr16:85946600:C:T	6.54686e-09	-0.490719	-0.819575	1.68172e-08	-0.865307	-0.893001
85946643	chr16:85946643:C:A	7.35502e-09	-1.80007e-10	-1.1939	3.05739e-08	-1.80007e-10	-1.16056
85946732	chr16:85946732:T:C	6.18517e-09	-1.80007e-10	-1.36712	2.48343e-08	-1.80007e-10	-1.36849
85946928	chr16:85946928:C:A	9.89797e-10	-1.73446	-1.46507	3.97399e-09	-1.75515	-1.44579
85947362	chr16:85947362:T:C	5.31786e-09	-0.563128	-0.955081	1.27829e-08	-1.03437	-0.998224
85947837	chr16:85947837:C:T	6.30038e-09	-1.80007e-10	-1.34867	2.5681e-08	-1.80007e-10	-1.33496
85947876	chr16:85947876:C:T	1.32365e-09	-1.44846	-1.46043	3.77411e-09	-1.78932	-1.46323
85947995	chr16:85947995:T:C	1.75587e-09	-1.16272	-1.46359	4.51328e-09	-1.62028	-1.45341
85948199	chr16:85948199:G:A	1.29567e-09	-1.50589	-1.42436	4.62365e-09	-1.60177	-1.44776
85948640	chr16:85948640:T:C	1.84337e-09	-1.55088	-1.0268	6.73691e-09	-1.66813	-1.00498
85948910	chr16:85948910:A:G	5.20201e-07	-1.78196	4.8469	2.29028e-06	-1.63768	4.7934
85948915	chr16:85948915:G:A	1.94826e-09	-1.47471	-1.04763	8.20806e-09	-1.40039	-1.07521
85949107	chr16:85949107:C:CA	5.70579e-09	-1.80007e-10	-1.4478	2.30995e-08	-1.80007e-10	-1.4409
85949358	chr16:85949358:T:C	7.12132e-09	-1.80007e-10	-1.22619	2.87968e-08	-1.80007e-10	-1.22044
85949383	chr16:85949383:G:A	1.67316e-09	-1.50162	-1.17295	1.07187e-08	-1.03284	-1.17588
85949450	chr16:85949450:T:C	9.47096e-10	-1.78419	-1.45945	3.82071e-09	-1.79352	-1.44676
85949550	chr16:85949550:C:T	5.93556e-09	-1.80007e-10	-1.40832	2.43577e-08	-1.80007e-10	-1.38786
85949598	chr16:85949598:C:T	3.33613e-07	-1.80007e-10	2.6207	1.41293e-06	-1.80007e-10	2.67271
85949672	chr16:85949672:C:T	2.26263e-09	-1.24176	-1.13099	6.68456e-09	-1.51381	-1.1671
85949735	chr16:85949735:G:T	2.07798e-09	-1.18146	-1.27642	6.14934e-09	-1.47013	-1.29424
85949852	chr16:85949852:A:G	2.89569e-09	-1.07264	-1.05342	1.00448e-08	-1.18264	-1.09101
85950072	chr16:85950072:G:T	1.24366e-09	-1.73897	-1.23225	5.32522e-09	-1.66778	-1.24047
85950074	chr16:85950074:A:G	1.23049e-09	-1.74211	-1.23976	5.26108e-09	-1.67256	-1.24782
85950409	chr16:85950409:G:A	2.05607e-09	-1.1556	-1.31288	7.75682e-09	-1.19014	-1.34199
85950449	chr16:85950449:T:A	7.36344e-09	-1.80007e-10	-1.19275	2.91771e-08	-1.80007e-10	-1.20733
85950562	chr16:85950562:T:C	9.0561e-09	-1.80007e-10	-0.985841	3.70102e-08	-1.80007e-10	-0.969516
85950994	chr16:85950994:G:A	1.27786e-09	-1.47914	-1.46495	4.1761e-09	-1.68687	-1.46446
85951136	chr16:85951136:C:T	5.79325e-09	-1.80007e-10	-1.43259	2.34404e-08	-1.80007e-10	-1.42625
85951362	chr16:85951362:C:A	5.67456e-09	-1.80007e-10	-1.45329	2.27929e-08	-1.80007e-10	-1.45426
85951396	chr16:85951396:T:C	1.30023e-09	-1.46265	-1.4641	4.39453e-09	-1.63341	-1.46694
85951423	chr16:85951423:T:A	1.35391e-09	-1.45007	-1.43622	4.51724e-09	-1.64014	-1.43267
85951476	chr16:85951476:G:A	1.13662e-09	-1.66128	-1.39994	4.25593e-09	-1.72607	-1.40632
85951594	chr16:85951594:G:A	1.10896e-09	-1.67707	-1.40879	4.17299e-09	-1.73753	-1.41455
85951657	chr16:85951657:G:A	7.86686e-09	-1.80007e-10	-1.12662	3.20717e-08	-1.80007e-10	-1.11273
85951741	chr16:85951741:T:C	6.04182e-09	-1.80007e-10	-1.39057	2.44144e-08	-1.80007e-10	-1.38554
85951755	chr16:85951755:A:C	1.23424e-09	-1.62791	-1.35092	4.46327e-09	-1.73468	-1.35015
85951829	chr16:85951829:C:T	8.03114e-09	-1.80007e-10	-1.10595	3.36168e-08	-1.80007e-10	-1.06568
85951859	chr16:85951859:T:C	8.62666e-09	-1.80007e-10	-1.03442	3.62281e-08	-1.80007e-10	-0.990875
85951999	chr16:85951999:A:G	1.19081e-08	-1.80007e-10	-0.712057	4.55261e-08	-1.80007e-10	-0.762423
85952065	chr16:85952065:A:G	1.32035e-09	-1.471	-1.44038	4.44119e-09	-1.65251	-1.43728
85952070	chr16:85952070:C:T	6.34618e-09	-1.80007e-10	-1.34143	2.57879e-08	-1.80007e-10	-1.33081
85952118	chr16:85952118:T:G	1.14849e-08	-1.80007e-10	-0.748248	4.89309e-08	-1.80007e-10	-0.6903
85952165	chr16:85952165:C:T	1.15216e-09	-1.59439	-1.45325	3.93179e-09	-1.75743	-1.45418
85952222	chr16:85952222:C:T	1.08216e-07	-1.80007e-10	1.49485	4.77209e-07	-1.80007e-10	1.58724
85952313	chr16:85952313:G:A	1.13291e-09	-1.70858	-1.35591	4.28927e-09	-1.75902	-1.36557
85952351	chr16:85952351:C:T	1.60805e-09	-1.7485	-0.965757	6.0342e-09	-1.77079	-1.01247
85952907	chr16:85952907:C:T	1.89443e-09	-1.76236	-0.787999	7.09599e-09	-1.78055	-0.840635
85953081	chr16:85953081:A:G	1.37303e-09	-1.79193	-1.08032	5.21938e-09	-1.79792	-1.13041
85953208	chr16:85953208:C:A	1.69677e-08	-1.80007e-10	-0.357966	6.4724e-08	-1.80007e-10	-0.410578
85953483	chr16:85953483:C:T	6.6849e-09	-1.80007e-10	-1.28943	2.75549e-08	-1.80007e-10	-1.26453
85953636	chr16:85953636:A:G	8.02907e-09	-1.80007e-10	-1.10621	3.3607e-08	-1.80007e-10	-1.06598
85953690	chr16:85953690:C:T	1.62367e-09	-1.72172	-0.982866	6.12087e-09	-1.74334	-1.02567
85953892	chr16:85953892:G:C	9.75777e-10	-1.74764	-1.46616	3.91131e-09	-1.75632	-1.46052
85954416	chr16:85954416:A:G	1.46828e-09	-1.7608	-1.04439	5.56934e-09	-1.76225	-1.10118
85954754	chr16:85954754:T:C	1.85494e-09	-1.42141	-1.15002	6.12658e-09	-1.61312	-1.15495
85954959	chr16:85954959:G:A	5.65874e-09	-1.80007e-10	-1.45608	2.28036e-08	-1.80007e-10	-1.45379
85954992	chr16:85954992:C:T	1.57173e-09	-1.56209	-1.17501	5.53769e-09	-1.70923	-1.1599
85955017	chr16:85955017:G:C	5.66279e-09	-1.80007e-10	-1.45536	2.28215e-08	-1.80007e-10	-1.45301
85955059	chr16:85955059:C:A	1.07169e-09	-1.65414	-1.4659	4.09663e-09	-1.70368	-1.46686
85955068	chr16:85955068:G:A	8.06969e-09	-1.80007e-10	-1.10116	3.37881e-08	-1.80007e-10	-1.0606
85955133	chr16:85955133:G:A	1.02848e-07	-1.80007e-10	1.44397	4.25334e-07	-1.80007e-10	1.47216
85955289	chr16:85955289:T:C	2.2088e-09	-1.36003	-1.0368	7.0375e-09	-1.57795	-1.0515
85955349	chr16:85955349:A:C	7.79129e-09	-1.80007e-10	-1.13627	3.12815e-08	-1.80007e-10	-1.13768
85955356	chr16:85955356:G:C	6.02049e-09	-1.80007e-10	-1.39411	2.42526e-08	-1.80007e-10	-1.39219
85955578	chr16:85955578:G:T	2.17688e-09	-1.48668	-0.92471	7.09663e-09	-1.67979	-0.941303
85955936	chr16:85955936:G:A	1.02159e-08	-1.80007e-10	-0.865335	4.01257e-08	-1.80007e-10	-0.888692
85956292	chr16:85956292:C:T	1.06645e-09	-1.79691	-1.32804	4.26762e-09	-1.77778	-1.35188
85956336	chr16:85956336:C:T	3.05447e-09	-0.792979	-1.2797	7.1224e-08	0.96672	-1.2816
85956546	chr16:85956546:C:G	1.14087e-09	-1.78557	-1.27192	4.45217e-09	-1.79828	-1.28904
85956819	chr16:85956819:G:C	8.1187e-09	-1.80007e-10	-1.09511	3.40456e-08	-1.80007e-10	-1.05301
85956951	chr16:85956951:G:A	1.24951e-09	-1.70137	-1.26516	6.60435e-09	-1.44941	-1.24357
85956974	chr16:85956974:T:C	9.4479e-10	-1.78798	-1.45809	4.09286e-09	-1.70694	-1.46452
85957266	chr16:85957266:G:A	3.03707e-08	-1.80007e-10	0.224198	1.15926e-07	-1.80007e-10	0.172245
85957317	chr16:85957317:T:G	2.32217e-07	-1.3471	3.60549	1.07605e-06	-1.16372	3.56406
85957484	chr16:85957484:A:G	9.95101e-10	-1.78471	-1.40948	3.98269e-09	-1.76994	-1.42881
85957955	chr16:85957955:T:A	2.92048e-08	-1.80007e-10	0.185052	1.11051e-07	-1.80007e-10	0.129277
85958061	chr16:85958061:C:T	5.954e-09	-1.80007e-10	-1.40522	2.38124e-08	-1.80007e-10	-1.4105
85958099	chr16:85958099:A:C	9.90766e-10	-1.76749	-1.43107	4.97244e-09	-1.57287	-1.40393
85958213	chr16:85958213:G:C	3.27115e-09	-0.865878	-1.13826	1.19167e-08	-0.904334	-1.19844
85958221	chr16:85958221:A:G	9.4553e-10	-1.79918	-1.44611	4.07248e-09	-1.71989	-1.45657
85958881	chr16:85958881:T:G	5.82692e-09	-1.80007e-10	-1.42679	2.33226e-08	-1.80007e-10	-1.43129
85958892	chr16:85958892:T:C	8.86007e-09	-1.80007e-10	-1.00773	3.72824e-08	-1.80007e-10	-0.962187
85959126	chr16:85959126:T:A	2.87713e-09	-1.7822	-0.350287	1.15048e-08	-1.77062	-0.367322
85959223	chr16:85959223:T:C	1.48119e-08	-0.716154	0.222306	6.25597e-08	-0.544607	0.100017
85959329	chr16:85959329:A:C	1.17001e-08	-1.80007e-10	-0.729679	4.63282e-08	-1.80007e-10	-0.744958
85959626	chr16:85959626:C:G	9.27795e-10	-1.79918	-1.46504	4.09626e-09	-1.70329	-1.46735
85959689	chr16:85959689:T:C	2.37991e-09	-1.7987	-0.523516	1.01711e-08	-1.72458	-0.536586
85959742	chr16:85959742:G:T	5.96148e-09	-1.80007e-10	-1.40396	2.38988e-08	-1.80007e-10	-1.40688
85959974	chr16:85959974:T:C	9.28584e-10	-1.7987	-1.46468	4.17701e-09	-1.68382	-1.46729
85960111	chr16:85960111:A:G	6.84112e-09	-1.80007e-10	-1.26633	2.74009e-08	-1.80007e-10	-1.27014
85960277	chr16:85960277:A:C	5.98636e-09	-1.80007e-10	-1.3998	2.43015e-08	-1.80007e-10	-1.39017
85960283	chr16:85960283:C:T	5.59564e-09	-1.80007e-10	-1.46729	2.25068e-08	-1.80007e-10	-1.46689
85960620	chr16:85960620:C:T	5.92095e-09	-1.80007e-10	-1.41078	2.40134e-08	-1.80007e-10	-1.4021
85960914	chr16:85960914:C:T	1.77369e-09	-1.79918	-0.817037	7.65895e-09	-1.70437	-0.840465
85961118	chr16:85961118:T:C	1.28996e-09	-1.79268	-1.142	6.4139e-09	-1.60683	-1.11542
85961273	chr16:85961273:T:G	1.99863e-09	-1.66331	-0.833506	1.06922e-08	-1.34983	-0.861365
85961277	chr16:85961277:A:C	1.79984e-09	-1.70554	-0.896043	9.25654e-09	-1.43312	-0.922257
85961317	chr16:85961317:C:T	5.73386e-09	-1.44289	-4.46292e-10	2.0918e-08	-1.5401	-4.46292e-10
85961431	chr16:85961431:C:T	8.58024e-09	-1.80007e-10	-1.03982	3.61763e-08	-1.80007e-10	-0.992305
85961621	chr16:85961621:A:G	2.91143e-09	-1.55634	-0.564291	1.67721e-08	-1.1652	-0.595792
85961734	chr16:85961734:C:A	1.14702e-08	-1.80007e-10	-0.749531	4.35343e-08	-1.80007e-10	-0.80716
85961819	chr16:85961819:T:C	2.55072e-09	-1.59167	-0.661231	1.43193e-08	-1.22271	-0.69639
85961940	chr16:85961940:G:A	5.60326e-09	-1.80007e-10	-1.46593	2.25567e-08	-1.80007e-10	-1.46468
85961978	chr16:85961978:G:A	2.76166e-09	-1.65293	-0.520522	1.4754e-08	-1.326	-0.563191
85962003	chr16:85962003:G:C	2.91265e-09	-1.07334	-1.04688	1.56176e-08	-0.812378	-1.01993
85962048	chr16:85962048:T:C	8.56965e-09	-1.80007e-10	-1.04105	3.61293e-08	-1.80007e-10	-0.993607
85962053	chr16:85962053:A:G	2.54185e-09	-1.67996	-0.576424	1.32802e-08	-1.37635	-0.618086
85962056	chr16:85962056:C:G	2.50057e-09	-1.67961	-0.593152	1.30752e-08	-1.37558	-0.634416
85962521	chr16:85962521:C:T	6.66097e-09	-1.80007e-10	-1.29301	2.69328e-08	-1.80007e-10	-1.28736
85962575	chr16:85962575:G:A	6.67459e-09	-1.80007e-10	-1.29097	2.70532e-08	-1.80007e-10	-1.28291
85962651	chr16:85962651:C:T	1.05005e-09	-1.79347	-1.34697	4.32713e-09	-1.7869	-1.32891
85962689	chr16:85962689:G:A	3.0341e-09	-1.74956	-0.329807	1.47643e-08	-1.51915	-0.369344
85962966	chr16:85962966:C:T	1.14912e-07	-1.80007e-10	1.55489	4.32877e-07	-1.80007e-10	1.48974
85963247	chr16:85963247:A:G	1.01542e-08	-1.80007e-10	-0.871397	4.00534e-08	-1.80007e-10	-0.890495
85963285	chr16:85963285:G:A	5.52555e-09	-1.4799	-4.46292e-10	3.06539e-08	-1.15795	-4.46292e-10
85963398	chr16:85963398:C:T	9.32368e-09	-1.80007e-10	-0.956722	3.72646e-08	-1.80007e-10	-0.962666
85963521	chr16:85963521:T:A	5.94299e-09	-1.80007e-10	-1.40707	2.40066e-08	-1.80007e-10	-1.40238
85963669	chr16:85963669:G:T	3.38183e-08	0.331723	-4.46292e-10	6.7771e-08	-0.364576	-4.46292e-10
85963675	chr16:85963675:T:G	6.70621e-09	-1.80007e-10	-1.28625	2.70442e-08	-1.80007e-10	-1.28324
85963990	chr16:85963990:C:A	1.25426e-09	-1.79314	-1.16959	5.02975e-09	-1.78534	-1.18
85964194	chr16:85964194:G:T	3.12272e-08	-1.80007e-10	0.252011	1.33744e-07	-1.80007e-10	0.315214
85964434	chr16:85964434:T:C	1.97621e-09	-1.12096	-1.38714	8.10305e-09	-1.10647	-1.382
85964672	chr16:85964672:G:C	2.3579e-08	-0.286737	0.257813	1.07408e-07	-0.0668546	0.162779
85964792	chr16:85964792:G:A	7.21931e-09	-1.80007e-10	-1.21252	2.98934e-08	-1.80007e-10	-1.18307
85964949	chr16:85964949:C:T	1.54797e-08	-1.80007e-10	-0.449751	6.61761e-08	-1.80007e-10	-0.38839
85965405	chr16:85965405:G:A	4.91592e-08	-1.80007e-10	0.705785	2.0499e-07	-1.80007e-10	0.742252
85965803	chr16:85965803:G:A	2.50194e-09	-0.906703	-1.36551	1.17707e-08	-0.754528	-1.36057
85965861	chr16:85965861:C:G	9.05164e-09	-1.80007e-10	-0.986333	3.55949e-08	-1.80007e-10	-1.00851
85966123	chr16:85966123:A:AG	6.47631e-09	-1.80007e-10	-1.32113	2.58122e-08	-1.80007e-10	-1.32986
85966191	chr16:85966191:C:T	2.28466e-08	-1.80007e-10	-0.0604756	9.38961e-08	-1.80007e-10	-0.0385206
85966225	chr16:85966225:T:C	6.49919e-09	-1.3176	-4.46292e-10	3.33114e-08	-1.07481	-4.46292e-10
85966403	chr16:85966403:C:T	2.59518e-08	-1.80007e-10	0.0669605	1.01951e-07	-1.80007e-10	0.0437864
85966425	chr16:85966425:C:T	9.41318e-09	0.397579	-1.34475	4.5613e-07	2.89765	-1.35558
85966434	chr16:85966434:G:A	2.84191e-08	-1.80007e-10	0.157781	1.25541e-07	-1.80007e-10	0.251922
85966756	chr16:85966756:C:T	4.26854e-09	-0.400041	-1.33797	2.07456e-08	-0.217392	-1.33098
85966776	chr16:85966776:G:A	1.25708e-09	-1.79777	-1.16272	5.01782e-09	-1.7991	-1.16862
85966801	chr16:85966801:C:T	5.04919e-09	-0.291461	-1.27859	2.39929e-08	-0.13342	-1.26953
85966953	chr16:85966953:T:A	2.13156e-08	-1.80007e-10	-0.129842	8.75352e-08	-1.80007e-10	-0.108668
85966984	chr16:85966984:TC:T	4.54361e-09	-0.356657	-1.3189	2.21236e-08	-0.172566	-1.3115
85967133	chr16:85967133:G:A	2.92715e-09	-0.648441	-1.46681	1.38162e-08	-0.487635	-1.46724
85967187	chr16:85967187:T:C	2.95533e-08	-1.80007e-10	0.196917	1.15842e-07	-1.80007e-10	0.171516
85967358	chr16:85967358:C:T	1.14698e-09	-1.79739	-1.25476	4.44757e-09	-1.79908	-1.28927
85967438	chr16:85967438:T:G	2.7435e-09	-0.7154	-1.46465	1.29224e-08	-0.558566	-1.46318
85967606	chr16:85967606:A:G	4.25412e-09	-0.441237	-1.30016	2.06261e-08	-0.262089	-1.29206
85967769	chr16:85967769:C:T	7.53597e-09	-1.80007e-10	-1.16959	3.05844e-08	-1.80007e-10	-1.16022
85967883	chr16:85967883:G:A	2.30867e-08	-1.80007e-10	-0.0500218	9.46328e-08	-1.80007e-10	-0.0307051
85968015	chr16:85968015:C:T	8.36639e-09	-1.06506	-4.46292e-10	2.98775e-08	-1.1836	-4.46292e-10
85968097	chr16:85968097:AGGAGGAGACTTATCTAC:A	5.90002e-09	-1.80007e-10	-1.41432	2.40765e-08	-1.80007e-10	-1.39947
85968246	chr16:85968246:G:A	5.0509e-09	-1.56971	-4.46292e-10	2.05093e-08	-1.55983	-4.46292e-10
85968273	chr16:85968273:T:A	2.33029e-09	-0.876061	-1.46723	3.45809e-08	0.427398	-1.46481
85968511	chr16:85968511:A:T	1.58713e-09	-1.79658	-0.930775	6.63203e-09	-1.79745	-0.891352
85968918	chr16:85968918:C:T	1.28667e-09	-1.75408	-1.18315	6.33435e-09	-1.54768	-1.18704
85969425	chr16:85969425:T:C	9.97424e-10	-1.77684	-1.41502	5.23773e-09	-1.5213	-1.40352
85969452	chr16:85969452:T:C	1.04554e-09	-1.79807	-1.34667	4.9767e-09	-1.6317	-1.34425
85969587	chr16:85969587:C:T	2.00422e-08	0.282349	-0.473787	2.90284e-07	1.56109	-0.47094
85969786	chr16:85969786:T:C	1.69304e-09	-1.61452	-1.04823	8.46524e-09	-1.4166	-1.02814
85969840	chr16:85969840:T:C	1.30381e-09	-1.79921	-1.12478	6.29555e-09	-1.62282	-1.11805
85969867	chr16:85969867:G:A	4.73074e-09	-1.6352	-4.46292e-10	1.93283e-08	-1.61914	-4.46292e-10
85969938	chr16:85969938:C:T	2.69104e-08	0.52935	-0.426115	1.26097e-07	0.778282	-0.521941
85970242	chr16:85970242:C:A	9.03339e-09	-1.80007e-10	-0.988352	3.59709e-08	-1.80007e-10	-0.997999
85970283	chr16:85970283:C:A	2.19173e-08	-1.80007e-10	-0.102002	8.41487e-08	-1.80007e-10	-0.148124
85970359	chr16:85970359:G:A	9.47891e-09	-1.80007e-10	-0.94021	4.05337e-08	-1.80007e-10	-0.878575
85970504	chr16:85970504:T:C	1.23423e-09	-1.79646	-1.18237	5.33586e-09	-1.76534	-1.14092
85970633	chr16:85970633:C:T	9.76565e-10	-1.76748	-1.44552	4.26038e-09	-1.70187	-1.42948
85970796	chr16:85970796:A:G	2.07444e-08	-1.80007e-10	-0.157002	8.0562e-08	-1.80007e-10	-0.191683
85970920	chr16:85970920:C:G	1.28816e-09	-1.76109	-1.17498	5.20269e-09	-1.79774	-1.13379
85971337	chr16:85971337:G:C	5.67395e-09	-1.80007e-10	-1.45339	2.28722e-08	-1.80007e-10	-1.45079
85971645	chr16:85971645:G:A	5.637e-09	-1.80007e-10	-1.45993	2.27022e-08	-1.80007e-10	-1.45825
85971858	chr16:85971858:C:T	2.36962e-08	-1.80007e-10	-0.0239654	1.04469e-07	-1.80007e-10	0.0681771
85971924	chr16:85971924:A:G	1.26798e-09	-1.79751	-1.15434	5.66199e-09	-1.73439	-1.11255
85971942	chr16:85971942:A:G	5.19973e-09	-0.413946	-1.12673	3.7599e-08	0.226703	-1.18043
85972056	chr16:85972056:G:T	5.73534e-09	-1.80007e-10	-1.44263	2.29629e-08	-1.80007e-10	-1.44683
85972327	chr16:85972327:C:G	1.60027e-08	0.971837	-1.38836	1.31478e-07	1.69738	-1.39925
85972358	chr16:85972358:T:G	1.94238e-09	-1.7636	-0.761765	1.11788e-08	-1.41036	-0.756336
85972378	chr16:85972378:G:A	2.65002e-08	0.0259031	0.0619679	1.17453e-07	0.184496	0.000832856
85972607	chr16:85972607:C:A	7.08725e-09	-1.80007e-10	-1.23098	2.84219e-08	-1.80007e-10	-1.23355
85974453	chr16:85974453:G:A	1.3566e-08	-1.80007e-10	-0.581711	5.35886e-08	-1.80007e-10	-0.599373
85974769	chr16:85974769:G:A	8.12769e-09	-1.80007e-10	-1.094	3.31367e-08	-1.80007e-10	-1.08007
85974952	chr16:85974952:A:T	1.01597e-08	-1.80007e-10	-0.870855	4.1678e-08	-1.80007e-10	-0.850736
85974962	chr16:85974962:A:C	6.43201e-09	-1.80007e-10	-1.32799	2.64595e-08	-1.80007e-10	-1.3051
85975063	chr16:85975063:A:C	4.24718e-09	-1.74302	-4.46292e-10	1.66758e-08	-1.76675	-4.46292e-10
85975124	chr16:85975124:A:C	7.18526e-09	-1.80007e-10	-1.21725	2.9984e-08	-1.80007e-10	-1.18005
85975208	chr16:85975208:A:G	4.06094e-09	-1.73568	-0.0521898	2.4453e-08	-1.3386	-0.045357
85975521	chr16:85975521:C:T	7.218e-09	-1.80007e-10	-1.2127	3.01583e-08	-1.80007e-10	-1.17425
85975708	chr16:85975708:C:T	7.44426e-09	-1.80007e-10	-1.18184	3.11538e-08	-1.80007e-10	-1.14177
85975766	chr16:85975766:C:A	7.42146e-09	-1.80007e-10	-1.1849	3.1052e-08	-1.80007e-10	-1.14505
85975874	chr16:85975874:G:A	2.37601e-08	-0.420611	0.399337	1.02116e-07	-0.289183	0.334586
85975904	chr16:85975904:T:C	6.92421e-09	-1.80007e-10	-1.25426	2.88527e-08	-1.80007e-10	-1.21851
85975913	chr16:85975913:G:A	2.36218e-08	-0.395704	0.368593	1.02038e-07	-0.258464	0.303097
85976134	chr16:85976134:T:C	8.23339e-09	-1.67765	0.596566	3.12827e-08	-1.70383	0.566183
85976219	chr16:85976219:C:T	7.90725e-09	-1.80007e-10	-1.1215	3.30245e-08	-1.80007e-10	-1.08346
85976230	chr16:85976230:A:G	7.59489e-09	-1.80007e-10	-1.1618	3.17394e-08	-1.80007e-10	-1.12315
85976277	chr16:85976277:A:G	7.85553e-09	-1.80007e-10	-1.12806	3.28916e-08	-1.80007e-10	-1.08749
85976283	chr16:85976283:C:T	6.58375e-09	-1.80007e-10	-1.30468	2.63341e-08	-1.80007e-10	-1.30985
85976502	chr16:85976502:A:G	1.15856e-08	-1.80007e-10	-0.739517	4.74907e-08	-1.80007e-10	-0.720176
85976823	chr16:85976823:A:C	1.16122e-08	-0.737224	-4.46292e-10	5.02668e-08	-0.663365	-4.46292e-10
85977184	chr16:85977184:G:A	6.05669e-09	-1.80007e-10	-1.38812	2.44344e-08	-1.80007e-10	-1.38472
85977322	chr16:85977322:C:T	5.98462e-09	-1.80007e-10	-1.40009	2.44614e-08	-1.80007e-10	-1.38361
85977540	chr16:85977540:G:A	4.79375e-09	-1.62197	-4.46292e-10	2.30139e-08	-1.44461	-4.46292e-10
85977674	chr16:85977674:A:G	2.34558e-08	-1.80007e-10	-0.034162	1.01962e-07	-1.80007e-10	0.0438891
85977857	chr16:85977857:T:C	7.23406e-09	-1.80007e-10	-1.21048	3.00334e-08	-1.80007e-10	-1.1784
85978510	chr16:85978510:C:A	5.60742e-09	-1.80007e-10	-1.46519	2.25026e-08	-1.80007e-10	-1.46708
85978911	chr16:85978911:C:T	1.25035e-08	-1.80007e-10	-0.663268	4.95084e-08	-1.80007e-10	-0.678568
85978915	chr16:85978915:G:C	9.65499e-10	-1.79184	-1.43255	4.52073e-09	-1.63747	-1.43457
85979242	chr16:85979242:G:A	6.94192e-09	-1.80007e-10	-1.2517	2.87716e-08	-1.80007e-10	-1.22132
85979729	chr16:85979729:T:C	1.76705e-08	-0.193659	-0.123724	7.48465e-08	-0.0305066	-0.234764
85979737	chr16:85979737:G:A	1.8965e-09	-1.42628	-1.12299	7.64689e-09	-1.37176	-1.17465
85979783	chr16:85979783:A:G	5.39903e-08	-1.80007e-10	0.799525	2.38967e-07	-1.80007e-10	0.895614
85979844	chr16:85979844:C:T	5.69273e-09	-1.80007e-10	-1.45009	2.3051e-08	-1.80007e-10	-1.443
85979945	chr16:85979945:G:C	9.25705e-10	-1.79917	-1.46731	4.01292e-09	-1.72381	-1.46738
85980009	chr16:85980009:G:A	5.74445e-09	-1.80007e-10	-1.44105	2.29357e-08	-1.80007e-10	-1.44802
85980029	chr16:85980029:T:C	5.97609e-09	-1.80007e-10	-1.40151	2.3888e-08	-1.80007e-10	-1.40733
85980489	chr16:85980489:C:G	6.03491e-09	-1.80007e-10	-1.39172	2.43674e-08	-1.80007e-10	-1.38746
85980635	chr16:85980635:T:C	1.23192e-09	-1.77274	-1.20796	5.11793e-09	-1.7809	-1.16707
85980849	chr16:85980849:A:G	2.0561e-09	-1.64193	-0.826539	1.08657e-08	-1.33751	-0.857586
85981109	chr16:85981109:C:T	5.63686e-09	-1.80007e-10	-1.45995	2.27313e-08	-1.80007e-10	-1.45697
85981113	chr16:85981113:A:G	9.07326e-09	-0.376258	-0.60769	8.46343e-08	0.442251	-0.58462
85981275	chr16:85981275:C:G	1.20424e-09	-1.56304	-1.44039	6.56996e-09	-1.25079	-1.44741
85982024	chr16:85982024:G:C	2.94817e-08	-1.80007e-10	0.19449	1.07905e-07	-1.80007e-10	0.100542
85982485	chr16:85982485:G:A	1.95958e-07	2.30924	-0.220615	4.53289e-06	4.0965	-0.258089
85982491	chr16:85982491:G:A	2.41695e-08	-1.80007e-10	-0.00418707	8.83022e-08	-1.80007e-10	-0.0999443
85982795	chr16:85982795:C:G	6.22997e-08	2.03458	-1.0919	1.96811e-06	4.106	-1.10188
85983084	chr16:85983084:C:T	5.99979e-09	-1.80007e-10	-1.39756	2.39313e-08	-1.80007e-10	-1.40552
85983088	chr16:85983088:C:T	1.75172e-09	-1.66171	-0.966967	9.53688e-09	-1.337	-0.988544
85983536	chr16:85983536:C:G	7.29497e-09	-1.80007e-10	-1.20209	2.94532e-08	-1.80007e-10	-1.19791
85983625	chr16:85983625:C:T	5.74018e-09	-1.80007e-10	-1.44179	2.31415e-08	-1.80007e-10	-1.43908
85983922	chr16:85983922:C:T	7.31832e-09	-1.80007e-10	-1.1989	2.9809e-08	-1.80007e-10	-1.1859
85984051	chr16:85984051:A:C	5.66031e-09	-1.80007e-10	-1.4558	2.26991e-08	-1.80007e-10	-1.45839
85984057	chr16:85984057:G:A	9.68451e-10	-1.79162	-1.42971	3.99181e-09	-1.74289	-1.45357
85984109	chr16:85984109:C:T	1.89794e-09	-1.79776	-0.75075	9.28104e-09	-1.56361	-0.789124
85984238	chr16:85984238:C:T	5.67343e-09	-1.80007e-10	-1.45349	2.27365e-08	-1.80007e-10	-1.45674
85984548	chr16:85984548:C:T	8.60888e-09	-1.80007e-10	-1.03649	3.51012e-08	-1.80007e-10	-1.02247
85984610	chr16:85984610:A:G	9.41991e-08	1.35613	-4.46292e-10	5.4435e-07	1.71888	-4.46292e-10
85984640	chr16:85984640:A:T	6.46048e-09	-1.80007e-10	-1.32358	2.5751e-08	-1.80007e-10	-1.33224
85984778	chr16:85984778:G:C	1.42967e-09	-1.36671	-1.46513	4.26229e-09	-1.68027	-1.45063
85984870	chr16:85984870:G:A	8.55714e-09	-1.04251	-4.46292e-10	2.38731e-08	-1.40796	-4.46292e-10
85985172	chr16:85985172:C:T	4.15249e-08	-0.144176	0.68119	2.00424e-07	0.0628573	0.656869
85985481	chr16:85985481:T:A	3.04069e-08	1.55932	-1.33393	8.38046e-07	3.48746	-1.33709
85985665	chr16:85985665:G:A	9.72304e-10	-1.79927	-1.4181	4.20937e-09	-1.69731	-1.44609
85985739	chr16:85985739:G:A	7.88182e-09	-1.80007e-10	-1.12472	3.12238e-08	-1.80007e-10	-1.13953
85986050	chr16:85986050:C:T	2.20732e-09	-1.6253	-0.772199	1.19584e-08	-1.31555	-0.783728
85986132	chr16:85986132:C:T	5.85133e-09	-1.80007e-10	-1.42261	2.33913e-08	-1.80007e-10	-1.42835
85986350	chr16:85986350:C:T	1.5582e-08	-1.80007e-10	-0.443163	6.01027e-08	-1.80007e-10	-0.484655
85986675	chr16:85986675:T:C	5.72696e-09	-1.80007e-10	-1.44409	2.29377e-08	-1.80007e-10	-1.44793
85986771	chr16:85986771:A:G	1.61094e-08	-1.80007e-10	-0.409879	6.23079e-08	-1.80007e-10	-0.448621
85986823	chr16:85986823:T:A	6.03205e-09	-1.80007e-10	-1.39219	2.41869e-08	-1.80007e-10	-1.3949
85987006	chr16:85987006:C:T	9.43471e-09	-1.80007e-10	-0.944884	3.72585e-08	-1.80007e-10	-0.962829
85987266	chr16:85987266:ACTTTCT:A	1.63412e-08	-1.80007e-10	-0.395593	6.32547e-08	-1.80007e-10	-0.43354
85987447	chr16:85987447:G:A	9.28261e-09	-1.80007e-10	-0.961137	3.7569e-08	-1.80007e-10	-0.95453
85987660	chr16:85987660:G:C	8.11569e-09	-1.80007e-10	-1.09548	3.2128e-08	-1.80007e-10	-1.11098
85987725	chr16:85987725:C:T	1.05403e-08	-1.80007e-10	-0.834071	4.27688e-08	-1.80007e-10	-0.824901
85987899	chr16:85987899:G:A	6.85141e-09	-1.20667	-0.0581585	1.91548e-08	-1.60037	-0.0277838
85987970	chr16:85987970:C:T	3.87204e-08	-0.0128816	0.479968	2.18715e-07	0.337969	0.469089
85988018	chr16:85988018:T:C	2.66209e-08	1.29322	-1.20081	7.38509e-07	3.24306	-1.21914
85988290	chr16:85988290:C:T	9.32597e-09	-1.80007e-10	-0.956477	3.68184e-08	-1.80007e-10	-0.974713
85988299	chr16:85988299:G:A	1.33771e-08	-1.80007e-10	-0.595732	5.26734e-08	-1.80007e-10	-0.616599
85988326	chr16:85988326:C:T	9.65091e-09	-1.80007e-10	-0.922227	3.92458e-08	-1.80007e-10	-0.910865
85988347	chr16:85988347:A:G	5.66347e-09	-1.80007e-10	-1.45524	2.28326e-08	-1.80007e-10	-1.45252
85988491	chr16:85988491:G:T	1.75432e-09	-1.29134	-1.33586	8.82476e-09	-1.10687	-1.29628
85988505	chr16:85988505:C:T	6.08266e-09	-1.80007e-10	-1.38384	2.45887e-08	-1.80007e-10	-1.37842
85988507	chr16:85988507:A:G	1.13844e-09	-1.60304	-1.45658	4.08594e-09	-1.72561	-1.44755
85988698	chr16:85988698:C:T	7.41285e-09	-1.80007e-10	-1.18607	2.85721e-08	-1.80007e-10	-1.22828
85988826	chr16:85988826:A:G	9.48325e-09	-1.80007e-10	-0.939753	3.8332e-08	-1.80007e-10	-0.934425
85988827	chr16:85988827:C:T	1.30226e-08	-1.80007e-10	-0.622593	5.00607e-08	-1.80007e-10	-0.667474
85988996	chr16:85988996:C:T	5.65178e-09	-1.80007e-10	-1.45731	2.283e-08	-1.80007e-10	-1.45263
85989053	chr16:85989053:A:G	3.568e-08	-1.80007e-10	0.385311	1.38121e-07	-1.80007e-10	0.347424
85989145	chr16:85989145:G:C	1.53507e-08	-1.80007e-10	-0.45812	6.31024e-08	-1.80007e-10	-0.435951
85989276	chr16:85989276:A:G	4.76409e-09	-1.62817	-4.46292e-10	2.07943e-08	-1.54603	-4.46292e-10
85989423	chr16:85989423:C:T	6.08836e-09	-1.80007e-10	-1.3829	2.47955e-08	-1.80007e-10	-1.37005
85989454	chr16:85989454:G:GGA	2.69776e-09	-0.938835	-1.25802	1.17435e-08	-0.846077	-1.27134
85989680	chr16:85989680:C:T	6.03928e-09	-1.39099	-4.46292e-10	2.60089e-08	-1.32227	-4.46292e-10
85989776	chr16:85989776:A:G	2.85718e-08	-1.80007e-10	0.163142	1.22087e-07	-1.80007e-10	0.224025
85989872	chr16:85989872:G:A	1.70949e-08	-1.80007e-10	-0.350499	6.69518e-08	-1.80007e-10	-0.376737
85990222	chr16:85990222:C:T	5.81885e-09	-1.42818	-4.46292e-10	1.64539e-08	-1.78015	-4.46292e-10
85990399	chr16:85990399:A:G	5.64483e-09	-1.80007e-10	-1.45854	2.28245e-08	-1.80007e-10	-1.45287
85990566	chr16:85990566:G:A	6.25203e-09	-1.35637	-4.46292e-10	2.8621e-08	-1.22657	-4.46292e-10
85990788	chr16:85990788:G:A	1.07061e-09	-1.6784	-1.44265	4.32834e-09	-1.67405	-1.44148
85990927	chr16:85990927:A:G	5.71536e-09	-1.80007e-10	-1.44612	2.28716e-08	-1.80007e-10	-1.45081
85990974	chr16:85990974:C:T	7.66937e-09	-1.80007e-10	-1.15205	3.05544e-08	-1.80007e-10	-1.1612
85991034	chr16:85991034:C:T	4.10508e-09	-1.77705	-4.46292e-10	1.859e-08	-1.65809	-4.46292e-10
85991128	chr16:85991128:T:C	1.76243e-09	-1.7755	-0.847093	6.87926e-09	-1.79874	-0.853457
85991232	chr16:85991232:A:G	2.65803e-09	-1.71812	-0.493577	9.63545e-09	-1.76528	-0.54998
85991454	chr16:85991454:C:T	5.65338e-09	-1.80007e-10	-1.45703	2.26693e-08	-1.80007e-10	-1.4597
85991831	chr16:85991831:C:T	1.26206e-08	-1.80007e-10	-0.653947	5.36771e-08	-1.80007e-10	-0.597723
85992140	chr16:85992140:C:T	5.6973e-09	-1.80007e-10	-1.44929	2.28309e-08	-1.80007e-10	-1.45259
85992169	chr16:85992169:C:G	6.82557e-09	-1.80007e-10	-1.2686	2.7065e-08	-1.80007e-10	-1.28247
85992180	chr16:85992180:C:T	5.59624e-09	-1.80007e-10	-1.46718	2.24957e-08	-1.80007e-10	-1.46738
85992368	chr16:85992368:C:T	5.60558e-09	-1.80007e-10	-1.46552	2.25142e-08	-1.80007e-10	-1.46656
85992370	chr16:85992370:G:C	5.64888e-09	-1.80007e-10	-1.45782	2.2652e-08	-1.80007e-10	-1.46046
85992909	chr16:85992909:C:A	5.69704e-09	-1.80007e-10	-1.44933	2.2824e-08	-1.80007e-10	-1.4529
85993227	chr16:85993227:C:T	6.66422e-09	-0.968594	-0.323933	1.51524e-08	-1.45304	-0.409512
85993901	chr16:85993901:G:A	5.71615e-09	-1.80007e-10	-1.44598	2.27725e-08	-1.80007e-10	-1.45515
85994168	chr16:85994168:C:T	1.27637e-08	-1.80007e-10	-0.642674	5.39266e-08	-1.80007e-10	-0.593087
85994171	chr16:85994171:T:G	7.51259e-09	-1.80007e-10	-1.1727	3.19033e-08	-1.80007e-10	-1.118
85994190	chr16:85994190:C:T	5.69698e-09	-1.80007e-10	-1.44934	2.28109e-08	-1.80007e-10	-1.45347
85994287	chr16:85994287:A:G	5.69997e-09	-1.80007e-10	-1.44882	2.28644e-08	-1.80007e-10	-1.45113
85994589	chr16:85994589:A:C	6.34698e-09	-1.80007e-10	-1.3413	2.5879e-08	-1.80007e-10	-1.32728
85994591	chr16:85994591:A:C	4.45893e-09	-1.69437	-4.46292e-10	1.68685e-08	-1.75526	-4.46292e-10
85994613	chr16:85994613:A:C	9.13682e-09	0.333459	-1.31043	2.29159e-08	-0.0698515	-1.37903
85994631	chr16:85994631:A:G	1.67312e-09	-1.57989	-1.0947	6.43218e-09	-1.58838	-1.13101
85994677	chr16:85994677:C:T	6.03762e-09	-1.80007e-10	-1.39127	2.42762e-08	-1.80007e-10	-1.39121
85994778	chr16:85994778:G:A	7.94079e-09	-0.304478	-0.812788	1.9087e-08	-0.863282	-0.76842
85994910	chr16:85994910:A:C	3.22149e-09	-1.55437	-0.465067	1.24952e-08	-1.604	-0.451363
85994922	chr16:85994922:G:A	7.13849e-09	-1.80007e-10	-1.22378	2.85716e-08	-1.80007e-10	-1.2283
85995056	chr16:85995056:G:A	5.96656e-09	-1.80007e-10	-1.40311	2.35788e-08	-1.80007e-10	-1.42036
85995375	chr16:85995375:C:T	8.11026e-09	-1.80007e-10	-1.09615	3.23748e-08	-1.80007e-10	-1.10333
85995376	chr16:85995376:G:A	5.59529e-09	-1.80007e-10	-1.46735	2.25194e-08	-1.80007e-10	-1.46633
85995482	chr16:85995482:T:G	6.4891e-09	-1.80007e-10	-1.31916	2.62247e-08	-1.80007e-10	-1.31401
85995508	chr16:85995508:T:C	6.5444e-09	-1.80007e-10	-1.31067	2.67492e-08	-1.80007e-10	-1.2942
85995563	chr16:85995563:A:G	5.63894e-09	-1.80007e-10	-1.45958	2.26082e-08	-1.80007e-10	-1.4624
85995687	chr16:85995687:G:A	5.65088e-09	-1.80007e-10	-1.45747	2.26078e-08	-1.80007e-10	-1.46242
85995886	chr16:85995886:G:A	1.43836e-08	-1.80007e-10	-0.523193	5.43852e-08	-1.80007e-10	-0.584617
85996067	chr16:85996067:C:G	7.48415e-09	-1.80007e-10	-1.17649	3.01971e-08	-1.80007e-10	-1.17296
85996072	chr16:85996072:T:C	9.1393e-09	-0.976696	-4.46292e-10	4.23848e-08	-0.83392	-4.46292e-10
85996116	chr16:85996116:A:T	1.38979e-08	-1.80007e-10	-0.557544	5.86935e-08	-1.80007e-10	-0.50838
85996494	chr16:85996494:C:T	5.61568e-09	-0.606752	-0.856965	2.7514e-08	-0.39875	-0.867267
85996887	chr16:85996887:C:T	9.15866e-09	-0.97458	-4.46292e-10	4.47895e-08	-0.778737	-4.46292e-10
85996906	chr16:85996906:T:C	1.16764e-09	-1.66996	-1.36434	4.7338e-09	-1.6359	-1.39008
85996945	chr16:85996945:C:T	1.30495e-08	-1.80007e-10	-0.62053	5.20229e-08	-1.80007e-10	-0.629027
85997003	chr16:85997003:C:T	1.33695e-08	-1.80007e-10	-0.596303	5.33045e-08	-1.80007e-10	-0.604689
85997337	chr16:85997337:C:T	2.58035e-09	-0.87965	-1.3617	7.00716e-09	-1.25692	-1.37686
85997587	chr16:85997587:G:A	1.32804e-09	-1.55432	-1.35125	4.48126e-09	-1.71606	-1.36475
85998252	chr16:85998252:A:G	5.64039e-09	-1.80007e-10	-1.45933	2.28185e-08	-1.80007e-10	-1.45314
85998358	chr16:85998358:TAGAC:T	1.73805e-08	-1.80007e-10	-0.333931	7.44339e-08	-1.80007e-10	-0.270798
85998368	chr16:85998368:G:A	1.81432e-08	-1.80007e-10	-0.290986	7.78329e-08	-1.80007e-10	-0.226145
85998379	chr16:85998379:T:C	4.01556e-09	-1.7991	-4.46292e-10	2.11014e-08	-1.53137	-4.46292e-10
85998493	chr16:85998493:T:C	1.59367e-09	-1.54765	-1.1756	6.1849e-09	-1.60104	-1.15756
85998550	chr16:85998550:G:A	1.25845e-09	-1.54708	-1.41232	4.33935e-09	-1.71135	-1.40163
85998764	chr16:85998764:C:G	2.48046e-08	-1.80007e-10	0.0217504	1.03519e-07	-1.80007e-10	0.0590485
85998899	chr16:85998899:T:C	1.61728e-09	-1.66943	-1.0391	5.47765e-09	-1.79332	-1.08672
85999075	chr16:85999075:G:A	9.33868e-10	-1.79244	-1.46526	4.48473e-09	-1.61791	-1.46213
85999580	chr16:85999580:T:G	1.00403e-09	-1.76969	-1.41556	4.50374e-09	-1.68154	-1.39426
86000204	chr16:86000204:A:G	1.35494e-09	-1.75165	-1.13387	5.39483e-09	-1.79573	-1.09954
86000443	chr16:86000443:A:G	6.62132e-09	-1.80007e-10	-1.29898	2.65551e-08	-1.80007e-10	-1.30149
86000633	chr16:86000633:A:G	5.77644e-09	-1.80007e-10	-1.43549	2.34909e-08	-1.80007e-10	-1.4241
86000655	chr16:86000655:A:G	7.56421e-09	-1.80007e-10	-1.16585	2.99246e-08	-1.80007e-10	-1.18203
86001744	chr16:86001744:A:C	1.74926e-09	-1.27761	-1.35248	5.13845e-09	-1.55688	-1.38707
86002114	chr16:86002114:G:A	3.62465e-09	-1.44536	-0.456161	1.16767e-08	-1.63288	-0.490234
86002325	chr16:86002325:C:T	6.06832e-09	-1.80007e-10	-1.3862	2.49126e-08	-1.80007e-10	-1.36533
86002457	chr16:86002457:C:T	1.00265e-09	-1.768	-1.41863	4.44873e-09	-1.68648	-1.40161
86002918	chr16:86002918:C:T	1.94103e-09	-1.12257	-1.40349	5.50721e-09	-1.44707	-1.42758
86003141	chr16:86003141:TC:T	4.21472e-09	-1.7507	-4.46292e-10	1.61513e-08	-1.79871	-4.46292e-10
86003766	chr16:86003766:A:G	5.76684e-09	-1.80007e-10	-1.43715	2.33264e-08	-1.80007e-10	-1.43113
86003954	chr16:86003954:C:A	1.8955e-09	-1.13254	-1.41725	5.4111e-09	-1.45421	-1.43805
86004134	chr16:86004134:C:T	1.8429e-09	-1.65422	-0.923721	6.39766e-09	-1.75756	-0.967212
86004258	chr16:86004258:C:T	9.00057e-09	-1.80007e-10	-0.991991	3.60699e-08	-1.80007e-10	-0.99525
86004307	chr16:86004307:G:A	2.19761e-09	-1.18327	-1.21863	6.16829e-09	-1.49378	-1.2675
86004990	chr16:86004990:T:C	2.13065e-09	-1.53185	-0.901002	6.71075e-09	-1.72953	-0.947473
86005125	chr16:86005125:A:G	8.30963e-09	-0.931968	-0.139897	2.54778e-08	-1.07524	-0.267662
86005212	chr16:86005212:A:G	6.10877e-09	-1.80007e-10	-1.37955	2.47818e-08	-1.80007e-10	-1.3706
86005617	chr16:86005617:T:C	1.78344e-09	-1.77652	-0.834214	7.74765e-09	-1.69508	-0.838242
86005738	chr16:86005738:A:G	6.48413e-09	-1.80007e-10	-1.31992	2.59751e-08	-1.80007e-10	-1.32357
86005751	chr16:86005751:T:C	6.67745e-09	-1.80007e-10	-1.29054	2.62476e-08	-1.80007e-10	-1.31313
86005784	chr16:86005784:A:C	1.83897e-09	-1.69369	-0.886378	1.00947e-08	-1.32887	-0.939826
86005787	chr16:86005787:G:A	1.09796e-09	-1.79894	-1.29688	4.8885e-09	-1.76555	-1.22828
86005914	chr16:86005914:T:A	1.13129e-08	-1.80007e-10	-0.763332	4.53567e-08	-1.80007e-10	-0.766151
86005997	chr16:86005997:T:C	5.59228e-08	-1.80007e-10	0.834693	2.3403e-07	-1.80007e-10	0.874739
86006102	chr16:86006102:A:T	5.66381e-09	-1.80007e-10	-1.45518	2.27685e-08	-1.80007e-10	-1.45533
86006742	chr16:86006742:T:C	5.64396e-09	-1.80007e-10	-1.45869	2.26411e-08	-1.80007e-10	-1.46094
86006770	chr16:86006770:T:C	5.77194e-09	-1.80007e-10	-1.43627	2.29351e-08	-1.80007e-10	-1.44804
86006905	chr16:86006905:T:C	2.04622e-08	-1.80007e-10	-0.1707	7.91207e-08	-1.80007e-10	-0.209735
86007546	chr16:86007546:T:C	4.97382e-09	-1.58509	-4.46292e-10	2.25595e-08	-1.46455	-4.46292e-10
86007879	chr16:86007879:G:A	1.31328e-08	-1.80007e-10	-0.614168	5.3647e-08	-1.80007e-10	-0.598285
86007953	chr16:86007953:T:A	6.4849e-09	-1.80007e-10	-1.3198	2.59234e-08	-1.80007e-10	-1.32556
86008372	chr16:86008372:C:T	1.03835e-08	-1.80007e-10	-0.84906	4.23382e-08	-1.80007e-10	-0.83502
86008788	chr16:86008788:C:A	1.44594e-08	-1.80007e-10	-0.517933	5.52528e-08	-1.80007e-10	-0.568791
86009046	chr16:86009046:G:A	9.61318e-09	-1.80007e-10	-0.926144	3.92086e-08	-1.80007e-10	-0.911813
86009127	chr16:86009127:G:A	1.11311e-08	-1.80007e-10	-0.779533	4.54916e-08	-1.80007e-10	-0.763182
86009170	chr16:86009170:T:G	1.3914e-08	-1.80007e-10	-0.556386	5.42403e-08	-1.80007e-10	-0.587285
86009214	chr16:86009214:G:A	4.72321e-09	-1.45827	-0.178521	2.15832e-08	-1.3431	-0.16569
86009240	chr16:86009240:C:T	6.79695e-09	-1.80007e-10	-1.27281	2.76405e-08	-1.80007e-10	-1.26143
86009633	chr16:86009633:C:T	7.33996e-09	-1.80007e-10	-1.19595	2.93175e-08	-1.80007e-10	-1.20252
86009915	chr16:86009915:G:A	5.5371e-09	-1.47781	-4.46292e-10	2.09641e-08	-1.5379	-4.46292e-10
86010300	chr16:86010300:C:T	5.62899e-09	-1.80007e-10	-1.46135	2.25533e-08	-1.80007e-10	-1.46483
86010459	chr16:86010459:C:A	2.04551e-08	-1.80007e-10	-0.171049	7.98886e-08	-1.80007e-10	-0.200077
86010869	chr16:86010869:A:C	6.7524e-09	-1.80007e-10	-1.27938	2.67163e-08	-1.80007e-10	-1.29544
86011020	chr16:86011020:G:C	6.89927e-09	-1.80007e-10	-1.25786	2.82376e-08	-1.80007e-10	-1.24005
86011253	chr16:86011253:T:C	6.48564e-09	-1.80007e-10	-1.31969	2.55025e-08	-1.80007e-10	-1.34193
86011538	chr16:86011538:T:C	5.71908e-09	-1.80007e-10	-1.44547	2.30835e-08	-1.80007e-10	-1.44159
86012056	chr16:86012056:G:A	1.21226e-08	-1.80007e-10	-0.694207	4.80368e-08	-1.80007e-10	-0.708743
86012333	chr16:86012333:C:T	5.59892e-09	-1.80007e-10	-1.46671	2.25601e-08	-1.80007e-10	-1.46453
86012863	chr16:86012863:C:G	6.1447e-09	-1.80007e-10	-1.37369	2.42301e-08	-1.80007e-10	-1.39312
86013206	chr16:86013206:C:G	1.8335e-08	-1.80007e-10	-0.280467	7.55951e-08	-1.80007e-10	-0.255319
86013365	chr16:86013365:T:C	1.03674e-08	-1.80007e-10	-0.850613	4.36691e-08	-1.80007e-10	-0.804068
86013406	chr16:86013406:T:C	5.60705e-09	-1.80007e-10	-1.46526	2.2804e-08	-1.80007e-10	-1.45377
86013435	chr16:86013435:G:T	1.00056e-08	-1.80007e-10	-0.886135	4.05343e-08	-1.80007e-10	-0.878561
86014370	chr16:86014370:A:G	1.20434e-08	-1.80007e-10	-0.700761	4.86365e-08	-1.80007e-10	-0.696336
86014398	chr16:86014398:T:C	1.69869e-08	-1.80007e-10	-0.35684	6.9872e-08	-1.80007e-10	-0.334044
86014473	chr16:86014473:A:G	2.89041e-09	-1.17395	-0.95393	8.05677e-09	-1.4546	-1.0396
86014656	chr16:86014656:G:A	9.03488e-09	-1.80007e-10	-0.988187	3.58917e-08	-1.80007e-10	-1.0002
86015012	chr16:86015012:G:C	1.15035e-08	-1.80007e-10	-0.746633	4.55977e-08	-1.80007e-10	-0.760852
86015045	chr16:86015045:C:G	5.61163e-09	-1.80007e-10	-1.46444	2.26337e-08	-1.80007e-10	-1.46127
86015364	chr16:86015364:A:C	7.28157e-09	-1.80007e-10	-1.20393	2.9497e-08	-1.80007e-10	-1.19642
86015426	chr16:86015426:T:G	1.33567e-09	-1.50722	-1.39263	5.22363e-09	-1.54454	-1.38298
86016015	chr16:86016015:T:C	9.71598e-10	-1.78437	-1.43372	3.96591e-09	-1.79401	-1.40897
86016103	chr16:86016103:C:G	5.72232e-09	-1.80007e-10	-1.44491	2.28203e-08	-1.80007e-10	-1.45306
86016145	chr16:86016145:T:C	1.09677e-09	-1.77978	-1.31713	4.49074e-09	-1.79798	-1.28071
86016186	chr16:86016186:A:T	9.89738e-09	-1.80007e-10	-0.897009	3.81054e-08	-1.80007e-10	-0.940355
86016222	chr16:86016222:G:A	1.27846e-09	-1.79927	-1.14435	5.43914e-09	-1.77406	-1.11302
86016275	chr16:86016275:A:C	5.59588e-09	-1.80007e-10	-1.46725	2.2499e-08	-1.80007e-10	-1.46724
86016341	chr16:86016341:A:C	2.2999e-09	-1.17474	-1.18168	5.80274e-09	-1.5866	-1.23578
86016595	chr16:86016595:A:G	5.90691e-09	-1.80007e-10	-1.41316	2.39995e-08	-1.80007e-10	-1.40268
86016694	chr16:86016694:C:A	4.24706e-09	-1.74305	-4.46292e-10	1.8213e-08	-1.67857	-4.46292e-10
86016737	chr16:86016737:T:C	8.64626e-09	-1.80007e-10	-1.03215	3.44096e-08	-1.80007e-10	-1.04237
86016746	chr16:86016746:A:T	9.67195e-09	-1.80007e-10	-0.92005	3.86268e-08	-1.80007e-10	-0.926765
86016753	chr16:86016753:C:G	2.80341e-09	-0.796437	-1.36201	5.79599e-09	-1.41321	-1.41034
86016789	chr16:86016789:A:C	5.8503e-09	-1.80007e-10	-1.42279	2.37004e-08	-1.80007e-10	-1.41522
86016955	chr16:86016955:G:A	1.56757e-08	-1.80007e-10	-0.437168	6.48423e-08	-1.80007e-10	-0.408752
86016984	chr16:86016984:T:C	8.99116e-09	-1.7004	0.707357	3.8651e-08	-1.63693	0.710789
86017606	chr16:86017606:C:T	5.92212e-09	-1.80007e-10	-1.41058	2.43209e-08	-1.80007e-10	-1.38937
86017647	chr16:86017647:G:A	9.38401e-09	0.378343	-1.32862	9.35487e-08	1.33952	-1.38175
86017655	chr16:86017655:C:T	9.32859e-09	-1.80007e-10	-0.956196	3.73084e-08	-1.80007e-10	-0.961491
86017932	chr16:86017932:G:A	5.60438e-09	-1.80007e-10	-1.46573	2.24962e-08	-1.80007e-10	-1.46736
86018180	chr16:86018180:C:A	4.01567e-09	-0.666868	-1.13221	2.89902e-08	-0.18105	-1.0327
86018246	chr16:86018246:G:C	2.26549e-08	-1.80007e-10	-0.0689025	9.65722e-08	-1.80007e-10	-0.0104184
86018276	chr16:86018276:C:T	3.83417e-09	-0.539169	-1.30616	7.13037e-09	-1.24251	-1.37384
86018562	chr16:86018562:G:T	9.35767e-09	-0.953084	-4.46292e-10	3.55038e-08	-1.01107	-4.46292e-10
86018814	chr16:86018814:C:A	2.94682e-09	-0.953742	-1.15481	6.90414e-09	-1.53309	-1.1155
86018817	chr16:86018817:T:C	5.72389e-09	-1.80007e-10	-1.44463	2.34851e-08	-1.80007e-10	-1.42434
86018953	chr16:86018953:G:C	6.13913e-09	-1.80007e-10	-1.3746	2.42405e-08	-1.80007e-10	-1.39269
86018978	chr16:86018978:A:G	5.59535e-09	-1.80007e-10	-1.46734	2.25026e-08	-1.80007e-10	-1.46708
86019428	chr16:86019428:A:G	5.59905e-09	-1.80007e-10	-1.46668	2.25557e-08	-1.80007e-10	-1.46472
86019498	chr16:86019498:C:G	1.00107e-08	-1.80007e-10	-0.88563	4.14766e-08	-1.80007e-10	-0.855581
86019669	chr16:86019669:C:G	5.12415e-08	-1.80007e-10	0.74727	2.0238e-07	-1.80007e-10	0.729439
86019720	chr16:86019720:G:A	3.63938e-08	-1.80007e-10	0.405119	1.43861e-07	-1.80007e-10	0.388139
86019799	chr16:86019799:A:G	7.99596e-09	-1.80007e-10	-1.11034	3.21108e-08	-1.80007e-10	-1.11152
86019871	chr16:86019871:C:G	9.13944e-09	-1.80007e-10	-0.976681	3.66779e-08	-1.80007e-10	-0.978535
86019930	chr16:86019930:A:G	6.28837e-09	-1.80007e-10	-1.35058	2.54743e-08	-1.80007e-10	-1.34304
86020043	chr16:86020043:A:G	7.30281e-09	-1.80007e-10	-1.20102	2.98905e-08	-1.80007e-10	-1.18317
86020046	chr16:86020046:G:T	1.42263e-08	-0.534186	-4.46292e-10	4.64635e-08	-0.742042	-4.46292e-10
86020087	chr16:86020087:C:T	5.59585e-09	-1.80007e-10	-1.46725	2.25489e-08	-1.80007e-10	-1.46502
86020144	chr16:86020144:G:T	2.70604e-08	-1.80007e-10	0.10879	1.06621e-07	-1.80007e-10	0.0885738
86020569	chr16:86020569:G:T	5.64975e-09	-1.80007e-10	-1.45767	2.27572e-08	-1.80007e-10	-1.45583
86021152	chr16:86021152:G:C	4.3636e-09	-1.71598	-4.46292e-10	1.86841e-08	-1.65303	-4.46292e-10
86021280	chr16:86021280:C:G	1.40978e-09	-1.38454	-1.46131	6.38001e-09	-1.26896	-1.45858
86021765	chr16:86021765:C:T	6.17459e-09	-1.36884	-4.46292e-10	2.09459e-08	-1.53877	-4.46292e-10
86021926	chr16:86021926:C:T	7.66658e-09	-1.80007e-10	-1.15241	3.13936e-08	-1.80007e-10	-1.13411
86022071	chr16:86022071:C:T	5.61257e-09	-1.80007e-10	-1.46427	2.26021e-08	-1.80007e-10	-1.46267
86023251	chr16:86023251:G:C	1.18533e-09	-1.6675	-1.35176	4.84836e-09	-1.65302	-1.34905
86023338	chr16:86023338:G:A	1.25188e-09	-1.67695	-1.28769	5.11839e-09	-1.6632	-1.28467
86023375	chr16:86023375:A:G	6.28352e-09	-1.80007e-10	-1.35135	2.51866e-08	-1.80007e-10	-1.3544
86023476	chr16:86023476:C:A	9.17023e-09	-1.80007e-10	-0.973317	3.70412e-08	-1.80007e-10	-0.968679
86023529	chr16:86023529:T:C	1.17129e-09	-1.67106	-1.36011	4.79366e-09	-1.65702	-1.35639
86023531	chr16:86023531:T:C	1.3123e-09	-1.46086	-1.45663	5.69783e-09	-1.394	-1.44663
86023615	chr16:86023615:T:G	1.35842e-09	-1.5266	-1.35636	5.8796e-09	-1.47916	-1.33006
86023683	chr16:86023683:G:A	4.12949e-09	-1.77113	-4.46292e-10	1.62224e-08	-1.79431	-4.46292e-10
86023692	chr16:86023692:C:T	4.70092e-09	-1.64152	-4.46292e-10	2.04768e-08	-1.56142	-4.46292e-10
86024011	chr16:86024011:A:G	7.41544e-09	-1.80007e-10	-1.18572	3.00744e-08	-1.80007e-10	-1.17704
86025280	chr16:86025280:C:T	5.60022e-09	-1.80007e-10	-1.46647	2.25958e-08	-1.80007e-10	-1.46295
86025356	chr16:86025356:T:C	5.6026e-09	-1.80007e-10	-1.46605	2.24958e-08	-1.80007e-10	-1.46738
86025357	chr16:86025357:G:C	1.37579e-09	-1.62881	-1.24145	5.5701e-09	-1.59065	-1.27264
86025671	chr16:86025671:G:A	2.03227e-08	-0.177542	-4.46292e-10	1.29569e-07	0.283505	-4.46292e-10
86025711	chr16:86025711:C:T	4.3932e-08	-1.80007e-10	0.593363	1.75212e-07	-1.80007e-10	0.585286
86025726	chr16:86025726:G:A	6.43999e-09	-1.80007e-10	-1.32675	2.63972e-08	-1.80007e-10	-1.30745
86025835	chr16:86025835:C:A	1.7949e-09	-1.345	-1.25933	8.29268e-09	-1.1673	-1.29803
86026006	chr16:86026006:T:G	1.72554e-09	-1.42603	-1.21771	7.94469e-09	-1.25046	-1.25775
86026354	chr16:86026354:A:G	1.32642e-08	-1.80007e-10	-0.604213	5.23421e-08	-1.80007e-10	-0.622908
86026400	chr16:86026400:G:A	2.73348e-08	-1.80007e-10	0.118881	1.10118e-07	-1.80007e-10	0.120839
86026580	chr16:86026580:C:T	8.55418e-09	-1.80007e-10	-1.04286	3.52719e-08	-1.80007e-10	-1.01762
86026728	chr16:86026728:C:G	6.28814e-09	-1.80007e-10	-1.35061	2.55777e-08	-1.80007e-10	-1.33899
86026805	chr16:86026805:C:T	8.46448e-09	-1.80007e-10	-1.0534	3.50233e-08	-1.80007e-10	-1.0247
86026922	chr16:86026922:C:T	5.80651e-09	-1.80007e-10	-1.4303	2.33815e-08	-1.80007e-10	-1.42877
86026973	chr16:86026973:T:C	1.13685e-09	-1.64623	-1.4148	4.41423e-09	-1.6592	-1.43668
86027634	chr16:86027634:C:T	5.85346e-09	-1.80007e-10	-1.42225	2.33886e-08	-1.80007e-10	-1.42846
86027652	chr16:86027652:C:T	5.59521e-09	-1.80007e-10	-1.46737	2.24958e-08	-1.80007e-10	-1.46738
86027859	chr16:86027859:C:T	3.16603e-08	-1.80007e-10	0.265783	1.27321e-07	-1.80007e-10	0.265999
86027995	chr16:86027995:G:A	1.73824e-08	-1.80007e-10	-0.333824	6.90701e-08	-1.80007e-10	-0.345587
86028065	chr16:86028065:A:G	5.88042e-09	-1.80007e-10	-1.41765	2.31725e-08	-1.80007e-10	-1.43774
86028147	chr16:86028147:T:C	1.04299e-08	-1.80007e-10	-0.844606	4.32081e-08	-1.80007e-10	-0.814683
86028443	chr16:86028443:T:C	1.8252e-09	-1.41028	-1.17731	1.05648e-08	-1.1666	-1.05658
86029545	chr16:86029545:A:G	5.74133e-09	-1.80007e-10	-1.44159	2.33556e-08	-1.80007e-10	-1.42987
86029586	chr16:86029586:C:A	5.59556e-09	-1.80007e-10	-1.46731	2.25096e-08	-1.80007e-10	-1.46677
86029778	chr16:86029778:C:T	5.18068e-09	-1.54434	-4.46292e-10	2.24568e-08	-1.46912	-4.46292e-10
86029841	chr16:86029841:A:G	3.24576e-08	-1.80007e-10	0.290654	1.27862e-07	-1.80007e-10	0.270246
86029903	chr16:86029903:A:G	4.29782e-09	-1.73117	-4.46292e-10	1.82819e-08	-1.6748	-4.46292e-10
86029912	chr16:86029912:C:A	8.23957e-09	-1.80007e-10	-1.08033	3.28538e-08	-1.80007e-10	-1.08864
86030137	chr16:86030137:T:C	6.61971e-09	-1.80007e-10	-1.29923	2.71321e-08	-1.80007e-10	-1.27999
86030158	chr16:86030158:T:C	6.7689e-09	-1.80007e-10	-1.27694	2.76824e-08	-1.80007e-10	-1.25991
86030202	chr16:86030202:C:G	1.51348e-09	-1.79833	-0.976538	6.1131e-09	-1.79748	-0.972801
86030332	chr16:86030332:T:C	6.62499e-09	-1.80007e-10	-1.29843	2.70855e-08	-1.80007e-10	-1.28171
86030457	chr16:86030457:G:A	5.68313e-09	-1.80007e-10	-1.45178	2.29257e-08	-1.80007e-10	-1.44845
86031027	chr16:86031027:C:T	5.61876e-09	-1.80007e-10	-1.46317	2.26362e-08	-1.80007e-10	-1.46116
86031236	chr16:86031236:C:T	1.31874e-09	-1.54244	-1.37016	5.09349e-09	-1.5587	-1.39404
86031657	chr16:86031657:C:T	8.68731e-09	-1.80007e-10	-1.02742	3.46833e-08	-1.80007e-10	-1.03445
86031809	chr16:86031809:C:T	6.64983e-09	-1.80007e-10	-1.29469	2.71107e-08	-1.80007e-10	-1.28078
86032299	chr16:86032299:T:C	6.69984e-09	-1.80007e-10	-1.2872	2.70836e-08	-1.80007e-10	-1.28178
86032422	chr16:86032422:T:C	2.63415e-09	-1.25559	-0.965131	1.2144e-08	-1.07673	-1.00715
86032812	chr16:86032812:T:C	9.37877e-10	-1.79645	-1.45697	3.72483e-09	-1.79927	-1.46642
86032929	chr16:86032929:G:A	6.87359e-09	-1.80007e-10	-1.26159	2.78772e-08	-1.80007e-10	-1.2529
86033005	chr16:86033005:C:G	2.12227e-08	-1.3932	1.25899	8.66887e-08	-1.38372	1.26533
86033143	chr16:86033143:C:G	1.43658e-08	-1.80007e-10	-0.524429	6.41878e-08	-1.80007e-10	-0.418896
86033213	chr16:86033213:G:T	9.05491e-09	-1.80007e-10	-0.985972	3.54384e-08	-1.80007e-10	-1.01291
86033533	chr16:86033533:G:T	5.79519e-09	-1.80007e-10	-1.43225	2.32217e-08	-1.80007e-10	-1.43562
86033690	chr16:86033690:G:C	5.80285e-09	-1.80007e-10	-1.43093	2.32228e-08	-1.80007e-10	-1.43557
86033783	chr16:86033783:G:C	2.47825e-09	-1.79885	-0.482879	1.10672e-08	-1.60853	-0.568189
86033973	chr16:86033973:G:C	9.05571e-09	-1.80007e-10	-0.985884	3.53045e-08	-1.80007e-10	-1.0167
86034575	chr16:86034575:G:A	3.56961e-09	-0.450525	-1.4663	6.47661e-09	-1.25006	-1.46245
86034844	chr16:86034844:T:C	8.76387e-09	-1.80007e-10	-1.01864	3.40293e-08	-1.80007e-10	-1.05349
86034916	chr16:86034916:A:G	8.00505e-09	-0.620538	-0.48867	2.0953e-08	-0.991007	-0.547419
86034989	chr16:86034989:C:T	1.05779e-07	-1.80007e-10	1.47207	4.25467e-07	-1.80007e-10	1.47248
86034990	chr16:86034990:G:A	7.54809e-09	-1.80007e-10	-1.16798	3.11839e-08	-1.80007e-10	-1.14081
86035021	chr16:86035021:T:C	1.03865e-09	-1.75905	-1.3923	4.02421e-09	-1.79851	-1.38987
86035125	chr16:86035125:C:T	8.68601e-09	-1.80007e-10	-1.02757	3.69968e-08	-1.80007e-10	-0.969877
86035223	chr16:86035223:C:G	6.95198e-09	-1.80007e-10	-1.25025	2.71508e-08	-1.80007e-10	-1.2793
86035271	chr16:86035271:C:A	4.22023e-09	-0.301033	-1.44836	7.13431e-09	-1.16384	-1.45196
86035353	chr16:86035353:A:G	5.74e-09	-1.80007e-10	-1.44182	2.29856e-08	-1.80007e-10	-1.44584
86035488	chr16:86035488:A:G	1.01931e-09	-1.75361	-1.41654	4.51918e-09	-1.63809	-1.43429
86035667	chr16:86035667:A:C	1.38856e-09	-1.40555	-1.45546	7.23421e-09	-1.1455	-1.45639
86035803	chr16:86035803:A:G	1.67223e-09	-1.79204	-0.883082	7.37443e-09	-1.63562	-0.947073
86036132	chr16:86036132:C:G	1.73103e-09	-1.49579	-1.14477	8.67312e-09	-1.27227	-1.14821
86036182	chr16:86036182:G:T	8.58082e-09	-1.80007e-10	-1.03975	3.42235e-08	-1.80007e-10	-1.0478
86036523	chr16:86036523:TTTTAA:T	6.17818e-09	-1.80007e-10	-1.36826	2.47043e-08	-1.80007e-10	-1.37373
86036717	chr16:86036717:C:A	6.83609e-09	-1.80007e-10	-1.26706	2.72592e-08	-1.80007e-10	-1.27532
86036824	chr16:86036824:C:T	7.14799e-09	-1.80007e-10	-1.22245	2.83753e-08	-1.80007e-10	-1.23519
86036837	chr16:86036837:T:C	7.29801e-09	-1.80007e-10	-1.20168	2.89296e-08	-1.80007e-10	-1.21584
86036840	chr16:86036840:A:G	1.64041e-09	-1.47118	-1.22315	1.28425e-08	-0.787251	-1.24069
86036843	chr16:86036843:C:A	1.72032e-09	-1.48581	-1.16096	1.32276e-08	-0.815635	-1.18277
86037051	chr16:86037051:C:G	5.86312e-09	-1.80007e-10	-1.4206	2.34752e-08	-1.80007e-10	-1.42477
86037068	chr16:86037068:G:C	1.47108e-09	-1.58428	-1.219	1.03117e-08	-1.0176	-1.22983
86037102	chr16:86037102:T:G	6.02543e-09	-1.80007e-10	-1.39329	2.40184e-08	-1.80007e-10	-1.40189
86037160	chr16:86037160:A:G	7.32353e-09	-1.80007e-10	-1.19819	2.91552e-08	-1.80007e-10	-1.20808
86037173	chr16:86037173:A:G	1.13895e-09	-1.59773	-1.46144	7.00035e-09	-1.1743	-1.46045
86037192	chr16:86037192:T:C	1.58603e-09	-1.73559	-0.992459	5.90695e-09	-1.74266	-1.06192
86037207	chr16:86037207:C:G	1.10203e-09	-1.63004	-1.46209	6.70043e-09	-1.21703	-1.46151
86037286	chr16:86037286:G:A	7.56637e-09	-1.80007e-10	-1.16557	3.00958e-08	-1.80007e-10	-1.17632
86037346	chr16:86037346:G:C	1.3508e-08	-1.80007e-10	-0.585999	5.09275e-08	-1.80007e-10	-0.650307
86037595	chr16:86037595:G:A	4.50508e-09	-1.68407	-4.46292e-10	2.06117e-08	-1.55485	-4.46292e-10
86037596	chr16:86037596:C:T	8.10227e-09	-1.80007e-10	-1.09714	3.25187e-08	-1.80007e-10	-1.09889
86037625	chr16:86037625:C:T	8.96932e-09	-1.80007e-10	-0.99547	3.52953e-08	-1.80007e-10	-1.01696
86037663	chr16:86037663:G:A	6.09081e-09	-1.80007e-10	-1.3825	2.42174e-08	-1.80007e-10	-1.39364
86037726	chr16:86037726:T:C	8.77837e-09	-1.01699	-4.46292e-10	5.12523e-08	-0.643948	-4.46292e-10
86037839	chr16:86037839:G:A	6.56817e-09	-1.80007e-10	-1.30704	2.66274e-08	-1.80007e-10	-1.29877
86037884	chr16:86037884:C:T	4.07005e-09	-1.78563	-4.46292e-10	1.62055e-08	-1.79536	-4.46292e-10
86037897	chr16:86037897:G:A	1.02946e-08	-1.80007e-10	-0.857664	4.04044e-08	-1.80007e-10	-0.881771
86037983	chr16:86037983:G:A	1.10365e-09	-1.72838	-1.36228	5.10611e-09	-1.58419	-1.36609
86038108	chr16:86038108:C:A	4.47001e-09	-1.69189	-4.46292e-10	1.65255e-08	-1.77581	-4.46292e-10
86038144	chr16:86038144:G:A	7.33686e-09	-1.80007e-10	-1.19637	2.90081e-08	-1.80007e-10	-1.21314
86038189	chr16:86038189:T:C	1.02295e-09	-1.76053	-1.40606	5.25745e-09	-1.51148	-1.40959
86038207	chr16:86038207:T:C	6.05348e-09	-1.80007e-10	-1.38865	2.44797e-08	-1.80007e-10	-1.38286
86038366	chr16:86038366:G:T	6.49575e-09	-1.80007e-10	-1.31813	2.70455e-08	-1.80007e-10	-1.28319
86038549	chr16:86038549:G:T	7.00563e-09	-1.80007e-10	-1.24256	2.74327e-08	-1.80007e-10	-1.26897
86038752	chr16:86038752:C:T	7.45058e-08	-1.80007e-10	1.1216	3.02496e-07	-1.80007e-10	1.13136
86039509	chr16:86039509:C:G	6.01315e-09	-0.27214	-1.12319	9.16889e-09	-1.20731	-1.15759
86039765	chr16:86039765:G:A	6.47785e-09	-1.80007e-10	-1.32089	2.69722e-08	-1.80007e-10	-1.2859
86039846	chr16:86039846:C:T	6.44552e-09	-1.80007e-10	-1.32589	2.68251e-08	-1.80007e-10	-1.29137
86040047	chr16:86040047:A:G	5.59818e-09	-1.80007e-10	-1.46684	2.24975e-08	-1.80007e-10	-1.46731
86040051	chr16:86040051:A:G	1.32909e-08	-1.80007e-10	-0.602196	5.80528e-08	-1.80007e-10	-0.519357
86040106	chr16:86040106:TTG:T	4.09004e-09	-1.78073	-4.46292e-10	1.8296e-08	-1.67403	-4.46292e-10
86040636	chr16:86040636:T:C	6.71436e-09	-1.80007e-10	-1.28503	2.53164e-08	-1.80007e-10	-1.34926
86040712	chr16:86040712:A:G	6.95422e-09	-1.80007e-10	-1.24993	2.62375e-08	-1.80007e-10	-1.31352
86041078	chr16:86041078:G:T	2.54688e-09	-0.887724	-1.36669	5.45723e-09	-1.51774	-1.36603
86041335	chr16:86041335:G:A	4.34443e-09	-1.72038	-4.46292e-10	1.78673e-08	-1.69774	-4.46292e-10
86041495	chr16:86041495:A:G	2.08576e-09	-1.04772	-1.40643	4.8287e-09	-1.60632	-1.39981
86041578	chr16:86041578:T:G	1.27389e-09	-1.50799	-1.43922	6.32131e-09	-1.31732	-1.41946
86041585	chr16:86041585:C:T	3.48287e-09	-1.3823	-0.55912	1.60796e-08	-1.22712	-0.576036
86041843	chr16:86041843:A:G	6.04141e-09	-0.22411	-1.16653	1.24743e-08	-0.908379	-1.14866
86041877	chr16:86041877:AAAT:A	9.84416e-09	-0.526747	-0.375654	1.78008e-08	-1.22261	-0.478857
86041935	chr16:86041935:T:C	1.10607e-08	-1.15524	0.369361	3.19655e-08	-1.41462	0.298568
86041970	chr16:86041970:TC:T	4.7716e-09	-0.853978	-0.77262	1.03625e-08	-1.39337	-0.849145
86042023	chr16:86042023:G:A	6.22347e-09	-1.80007e-10	-1.36095	2.54697e-08	-1.80007e-10	-1.34322
86042356	chr16:86042356:G:A	5.64592e-09	-1.80007e-10	-1.45835	2.26346e-08	-1.80007e-10	-1.46123
86042420	chr16:86042420:C:T	1.34633e-08	-1.80007e-10	-0.589313	5.28917e-08	-1.80007e-10	-0.612463
86042502	chr16:86042502:G:A	2.35229e-09	-0.976652	-1.35724	5.49312e-09	-1.51851	-1.35871
86042685	chr16:86042685:C:T	2.17733e-09	-1.54174	-0.869442	7.17811e-09	-1.74219	-0.867487
86042966	chr16:86042966:G:A	1.09381e-08	-1.80007e-10	-0.797024	4.40049e-08	-1.80007e-10	-0.796408
86043172	chr16:86043172:G:T	5.59775e-09	-1.80007e-10	-1.46692	2.25028e-08	-1.80007e-10	-1.46707
86043395	chr16:86043395:C:T	1.58344e-08	-1.80007e-10	-0.427093	6.2758e-08	-1.80007e-10	-0.441424
86043494	chr16:86043494:G:A	1.57958e-09	-1.76455	-0.967572	6.38358e-09	-1.75278	-0.974205
86043702	chr16:86043702:G:C	1.35533e-09	-1.74964	-1.1356	5.41512e-09	-1.75152	-1.14
86043857	chr16:86043857:G:A	1.23178e-08	-1.80007e-10	-0.678234	4.89663e-08	-1.80007e-10	-0.689577
86043905	chr16:86043905:A:G	1.59442e-08	-1.80007e-10	-0.420187	6.03599e-08	-1.80007e-10	-0.480385
86044013	chr16:86044013:A:G	2.21126e-09	-0.994735	-1.40098	6.85486e-09	-1.26196	-1.39379
86044480	chr16:86044480:C:T	3.46912e-08	-1.80007e-10	0.357206	1.2744e-07	-1.80007e-10	0.266937
86044910	chr16:86044910:G:A	2.93277e-08	-1.80007e-10	0.189252	1.14013e-07	-1.80007e-10	0.155605
86045014	chr16:86045014:A:T	1.43731e-08	-1.80007e-10	-0.523922	5.62698e-08	-1.80007e-10	-0.550552
86045398	chr16:86045398:T:C	1.31946e-08	-1.80007e-10	-0.609473	5.19942e-08	-1.80007e-10	-0.629577
86045492	chr16:86045492:C:T	1.04949e-09	-1.67362	-1.46735	3.74732e-09	-1.79247	-1.4672
86045644	chr16:86045644:T:C	5.64784e-09	-1.80007e-10	-1.45801	2.27884e-08	-1.80007e-10	-1.45446
86045779	chr16:86045779:A:G	3.51155e-09	-1.75832	-0.174899	2.14511e-08	-1.28326	-0.231668
86045785	chr16:86045785:G:A	4.45254e-09	-1.6958	-4.46292e-10	1.95385e-08	-1.60832	-4.46292e-10
86045793	chr16:86045793:T:TCAGCAGATCCTGTAAGGTGGTTTC	6.00351e-09	-1.80007e-10	-1.39693	2.39339e-08	-1.80007e-10	-1.40541
86045800	chr16:86045800:T:G	1.20722e-08	-1.80007e-10	-0.698376	4.77253e-08	-1.80007e-10	-0.715248
86046081	chr16:86046081:G:A	1.08179e-08	-0.808076	-4.46292e-10	4.11406e-08	-0.863713	-4.46292e-10
86046230	chr16:86046230:G:A	6.05069e-09	-1.80007e-10	-1.38911	2.40219e-08	-1.80007e-10	-1.40174
86046444	chr16:86046444:C:T	1.15372e-09	-1.66444	-1.38185	4.05996e-09	-1.79298	-1.38656
86046577	chr16:86046577:A:G	1.62284e-08	-1.80007e-10	-0.402514	6.2593e-08	-1.80007e-10	-0.444057
86046879	chr16:86046879:C:A	6.56215e-09	-1.80007e-10	-1.30796	2.60104e-08	-1.80007e-10	-1.32221
86047213	chr16:86047213:T:C	1.02479e-08	-1.80007e-10	-0.862208	4.00346e-08	-1.80007e-10	-0.890965
86047375	chr16:86047375:A:G	1.10928e-09	-1.62094	-1.46463	3.73294e-09	-1.79907	-1.46444
86047434	chr16:86047434:T:A	1.20087e-09	-1.54001	-1.46622	4.16517e-09	-1.69166	-1.46229
86047651	chr16:86047651:A:G	1.31117e-09	-1.56034	-1.35802	4.27629e-09	-1.76423	-1.36339
86047709	chr16:86047709:G:A	2.42562e-09	-1.60098	-0.702209	1.3822e-08	-1.20539	-0.749054
86047816	chr16:86047816:G:A	1.21988e-09	-1.76652	-1.22401	4.81222e-09	-1.79731	-1.21225
86048407	chr16:86048407:C:A	5.64908e-09	-1.80007e-10	-1.45779	2.26731e-08	-1.80007e-10	-1.45953
86048551	chr16:86048551:T:C	1.05768e-09	-1.75164	-1.38155	4.10879e-09	-1.79517	-1.37241
86048783	chr16:86048783:A:G	9.88957e-09	-1.80007e-10	-0.897799	3.73925e-08	-1.80007e-10	-0.959241
86048838	chr16:86048838:AG:A	5.60686e-09	-1.80007e-10	-1.46529	2.25819e-08	-1.80007e-10	-1.46356
86048923	chr16:86048923:G:C	1.36132e-09	-1.65387	-1.22695	5.03236e-09	-1.74785	-1.21697
86048926	chr16:86048926:T:C	1.20986e-08	-1.80007e-10	-0.696189	4.6464e-08	-1.80007e-10	-0.742032
86048974	chr16:86048974:C:T	7.58092e-09	-1.80007e-10	-1.16364	2.97425e-08	-1.80007e-10	-1.18813
86049023	chr16:86049023:G:T	7.70848e-09	-1.80007e-10	-1.14696	3.2204e-08	-1.80007e-10	-1.10862
86049042	chr16:86049042:A:G	6.56165e-09	-1.80007e-10	-1.30804	2.67845e-08	-1.80007e-10	-1.29289
86049091	chr16:86049091:C:T	1.19267e-09	-1.69	-1.32309	4.4815e-09	-1.76689	-1.31387
86049205	chr16:86049205:G:C	1.12316e-09	-1.60576	-1.46738	3.96697e-09	-1.73656	-1.46614
86049310	chr16:86049310:G:T	6.31521e-09	-1.80007e-10	-1.34632	2.49767e-08	-1.80007e-10	-1.36277
86049413	chr16:86049413:T:A	4.33808e-09	-1.72185	-4.46292e-10	1.8781e-08	-1.64787	-4.46292e-10
86049495	chr16:86049495:C:T	1.3253e-08	-1.80007e-10	-0.605057	5.14067e-08	-1.80007e-10	-0.640942
86049543	chr16:86049543:G:A	6.13921e-09	-1.80007e-10	-1.37458	2.5045e-08	-1.80007e-10	-1.36003
86049644	chr16:86049644:C:T	8.18529e-09	-1.80007e-10	-1.08694	3.2066e-08	-1.80007e-10	-1.11291
86049651	chr16:86049651:G:A	6.18801e-09	-1.80007e-10	-1.36667	2.53166e-08	-1.80007e-10	-1.34925
86050153	chr16:86050153:A:G	5.89614e-09	-1.80007e-10	-1.41498	2.4043e-08	-1.80007e-10	-1.40087
86050261	chr16:86050261:C:T	5.59817e-09	-1.80007e-10	-1.46684	2.24968e-08	-1.80007e-10	-1.46734
86050276	chr16:86050276:G:A	1.34843e-09	-1.45459	-1.43575	4.59618e-09	-1.62071	-1.43477
86050333	chr16:86050333:C:T	5.75045e-09	-1.80007e-10	-1.44	2.32363e-08	-1.80007e-10	-1.43499
86050356	chr16:86050356:C:T	1.56748e-09	-1.27486	-1.46495	4.95951e-09	-1.51228	-1.46712
86050413	chr16:86050413:G:T	6.8941e-09	-1.80007e-10	-1.25861	2.71465e-08	-1.80007e-10	-1.27946
86050540	chr16:86050540:A:G	1.35242e-08	-1.80007e-10	-0.584801	5.16497e-08	-1.80007e-10	-0.636225
86051070	chr16:86051070:C:T	5.59806e-09	-1.80007e-10	-1.46686	2.24979e-08	-1.80007e-10	-1.46729
86051255	chr16:86051255:G:T	5.87082e-09	-1.80007e-10	-1.41929	2.33984e-08	-1.80007e-10	-1.42804
86051304	chr16:86051304:C:G	8.49169e-09	-1.80007e-10	-1.05019	3.31873e-08	-1.80007e-10	-1.07854
86051414	chr16:86051414:A:G	5.61918e-09	-1.80007e-10	-1.46309	2.26125e-08	-1.80007e-10	-1.46221
86051525	chr16:86051525:C:T	7.91199e-09	-1.80007e-10	-1.1209	3.09601e-08	-1.80007e-10	-1.14801
86051799	chr16:86051799:A:G	1.12399e-08	-1.80007e-10	-0.76981	4.52868e-08	-1.80007e-10	-0.767693
86051877	chr16:86051877:G:A	1.86598e-08	-1.80007e-10	-0.262911	7.37186e-08	-1.80007e-10	-0.280455
86052054	chr16:86052054:G:A	5.91114e-09	-1.80007e-10	-1.41244	2.35486e-08	-1.80007e-10	-1.42164
86052081	chr16:86052081:A:G	7.05979e-09	-1.80007e-10	-1.23486	2.79162e-08	-1.80007e-10	-1.2515
86052130	chr16:86052130:C:T	8.6999e-09	-1.80007e-10	-1.02597	3.38815e-08	-1.80007e-10	-1.05784
86052386	chr16:86052386:C:A	1.94269e-09	-1.69604	-0.829169	6.69367e-09	-1.79777	-0.881781
86052481	chr16:86052481:G:A	8.93802e-09	-1.80007e-10	-0.998966	3.486e-08	-1.80007e-10	-1.02937
86052821	chr16:86052821:A:G	5.75532e-09	-1.80007e-10	-1.43916	2.30008e-08	-1.80007e-10	-1.44518
86052841	chr16:86052841:TA:T	5.5979e-09	-1.80007e-10	-1.46689	2.25216e-08	-1.80007e-10	-1.46623
86052885	chr16:86052885:G:A	7.0527e-09	-1.80007e-10	-1.23587	2.76472e-08	-1.80007e-10	-1.26119
86053241	chr16:86053241:G:A	1.43487e-09	-1.75803	-1.07018	6.24762e-09	-1.65583	-1.09268
86053592	chr16:86053592:T:C	7.02283e-09	-1.80007e-10	-1.24011	2.8439e-08	-1.80007e-10	-1.23295
86054273	chr16:86054273:G:A	1.1038e-09	-1.66613	-1.4244	4.01136e-09	-1.79042	-1.40116
86054701	chr16:86054701:C:T	9.84041e-10	-1.77826	-1.42711	4.21091e-09	-1.73455	-1.40848
86054797	chr16:86054797:A:G	1.07892e-09	-1.65078	-1.46254	6.21766e-09	-1.29305	-1.46026
86055033	chr16:86055033:A:T	2.09948e-09	-1.37769	-1.0699	1.22816e-08	-0.97622	-1.09639
86055142	chr16:86055142:C:T	5.77858e-09	-1.80007e-10	-1.43512	2.31103e-08	-1.80007e-10	-1.44043
86055143	chr16:86055143:C:G	1.00564e-09	-1.71703	-1.46663	3.7219e-09	-1.79917	-1.4673
86055425	chr16:86055425:G:A	4.14114e-08	-1.80007e-10	0.534277	1.72962e-07	-1.80007e-10	0.572359
86055533	chr16:86055533:T:C	5.81876e-09	-1.80007e-10	-1.42819	2.32738e-08	-1.80007e-10	-1.43338
86055798	chr16:86055798:AAAG:A	5.98133e-09	-1.80007e-10	-1.40064	2.42811e-08	-1.80007e-10	-1.39101
86056274	chr16:86056274:G:A	5.59542e-09	-1.80007e-10	-1.46733	2.25041e-08	-1.80007e-10	-1.46701
86056487	chr16:86056487:A:C	7.7378e-09	-1.71871	0.575549	3.77787e-08	-1.50101	0.552045
86056678	chr16:86056678:T:A	1.43975e-09	-1.75905	-1.06576	5.8433e-09	-1.78784	-1.02757
86056895	chr16:86056895:C:T	1.00847e-09	-1.72053	-1.46031	3.80931e-09	-1.78006	-1.4632
86057051	chr16:86057051:A:G	8.18902e-09	-1.08649	-4.46292e-10	3.09243e-08	-1.14917	-4.46292e-10
86057172	chr16:86057172:T:G	7.54638e-09	-1.80007e-10	-1.16821	2.99305e-08	-1.80007e-10	-1.18183
86057414	chr16:86057414:T:A	1.18414e-09	-1.64548	-1.37478	4.89011e-09	-1.60645	-1.38704
86057465	chr16:86057465:G:A	1.91263e-09	-1.77758	-0.76322	8.33243e-09	-1.56918	-0.891373
86058024	chr16:86058024:C:T	7.00379e-09	-1.80007e-10	-1.24283	2.77876e-08	-1.80007e-10	-1.25612
86058250	chr16:86058250:A:C	6.11155e-09	-1.80007e-10	-1.3791	2.50774e-08	-1.80007e-10	-1.35874
86058255	chr16:86058255:T:C	1.2352e-08	-1.80007e-10	-0.675461	4.82527e-08	-1.80007e-10	-0.704258
86058781	chr16:86058781:A:G	1.82816e-08	-0.283383	-4.46292e-10	1.81537e-07	0.620748	-4.46292e-10
86059260	chr16:86059260:G:A	1.87355e-09	-1.68907	-0.872373	6.73224e-09	-1.79769	-0.876114
86059605	chr16:86059605:A:G	6.15124e-09	-1.80007e-10	-1.37263	2.49548e-08	-1.80007e-10	-1.36364
86059922	chr16:86059922:C:T	9.74561e-10	-1.78515	-1.4299	3.85264e-09	-1.78787	-1.44408
86060061	chr16:86060061:G:A	5.93184e-09	-1.80007e-10	-1.40895	2.36377e-08	-1.80007e-10	-1.41787
86060114	chr16:86060114:CA:C	8.04099e-09	-1.80007e-10	-1.10473	3.17602e-08	-1.80007e-10	-1.12249
86060115	chr16:86060115:A:G	2.39778e-09	-1.60159	-0.713141	1.31666e-08	-1.38157	-0.621464
86060136	chr16:86060136:ACCCCTG:A	1.26079e-09	-1.77892	-1.17862	5.87316e-09	-1.63046	-1.17986
86060198	chr16:86060198:G:C	1.70488e-09	-1.76095	-0.894837	8.09055e-09	-1.53215	-0.957866
86060345	chr16:86060345:C:T	2.14553e-09	-1.57641	-0.849482	1.25673e-08	-1.0683	-0.981312
86060493	chr16:86060493:G:A	2.1042e-09	-1.49714	-0.948209	8.30586e-09	-1.4998	-0.963944
86060544	chr16:86060544:G:A	5.76655e-09	-1.80007e-10	-1.43721	2.31791e-08	-1.80007e-10	-1.43746
86060873	chr16:86060873:A:G	1.71653e-08	-1.75997	1.41357	6.49971e-08	-1.77383	1.36746
86060899	chr16:86060899:G:T	1.00099e-09	-1.7935	-1.39479	4.26329e-09	-1.74683	-1.38384
86061148	chr16:86061148:G:A	1.1856e-09	-1.60671	-1.41232	4.26737e-09	-1.71968	-1.41003
86061208	chr16:86061208:C:T	9.6879e-09	-1.80007e-10	-0.918402	3.8164e-08	-1.80007e-10	-0.938816
86061265	chr16:86061265:T:C	5.938e-09	-1.80007e-10	-1.40791	2.37878e-08	-1.80007e-10	-1.41154
86061466	chr16:86061466:C:G	1.44473e-09	-1.63311	-1.18825	8.61063e-09	-1.21955	-1.20816
86061507	chr16:86061507:T:C	5.72143e-09	-1.62599	0.180934	1.96496e-08	-1.759	0.15635
86062073	chr16:86062073:C:G	1.10067e-09	-1.79797	-1.2954	5.05991e-09	-1.64796	-1.3114
86062337	chr16:86062337:G:T	6.02271e-09	-1.80007e-10	-1.39374	2.39356e-08	-1.80007e-10	-1.40534
86062392	chr16:86062392:G:C	5.76655e-09	-1.80007e-10	-1.43721	2.33689e-08	-1.80007e-10	-1.42931
86062450	chr16:86062450:G:A	6.00778e-09	-1.80007e-10	-1.39622	2.38503e-08	-1.80007e-10	-1.40891
86062640	chr16:86062640:A:C	4.03108e-09	-1.79524	-4.46292e-10	1.64288e-08	-1.78167	-4.46292e-10
86062677	chr16:86062677:C:T	5.46425e-09	-1.75497	0.263916	2.4633e-08	-1.63089	0.254267
86062687	chr16:86062687:C:G	8.94593e-09	-1.80007e-10	-0.998081	3.69217e-08	-1.80007e-10	-0.971911
86062723	chr16:86062723:C:T	5.82896e-09	-1.80007e-10	-1.42644	2.33129e-08	-1.80007e-10	-1.4317
86062774	chr16:86062774:A:T	2.29956e-08	-0.0539785	-4.46292e-10	1.04197e-07	0.0655703	-4.46292e-10
86062788	chr16:86062788:G:A	2.27841e-09	-1.56714	-0.798659	7.67263e-09	-1.70823	-0.83482
86062950	chr16:86062950:C:G	1.76579e-09	-1.16652	-1.45416	6.69773e-09	-1.21859	-1.46035
86063022	chr16:86063022:C:T	3.44779e-09	-1.77561	-0.175937	1.51864e-08	-1.66924	-0.191069
86063237	chr16:86063237:T:C	1.49694e-09	-1.32542	-1.46044	4.56534e-09	-1.6007	-1.46152
86063872	chr16:86063872:C:T	2.28955e-09	-0.91728	-1.44364	6.2964e-09	-1.30009	-1.44064
86064025	chr16:86064025:A:G	5.60712e-09	-1.80007e-10	-1.46524	2.2503e-08	-1.80007e-10	-1.46706
86064190	chr16:86064190:G:A	5.81589e-09	-1.42869	-4.46292e-10	2.10654e-08	-1.53308	-4.46292e-10
86064353	chr16:86064353:C:T	1.7558e-09	-1.59897	-1.02739	6.87352e-09	-1.58678	-1.06626
86064636	chr16:86064636:G:T	7.07711e-09	-0.583469	-0.648944	1.58145e-08	-1.1808	-0.638986
86064637	chr16:86064637:A:C	2.55011e-09	-1.65082	-0.602321	9.3712e-09	-1.62956	-0.713506
86064804	chr16:86064804:A:G	1.60447e-09	-1.58208	-1.1344	6.28069e-09	-1.56237	-1.18086
86064846	chr16:86064846:T:G	3.02788e-09	-1.38875	-0.692663	9.55894e-09	-1.5944	-0.728837
86065507	chr16:86065507:G:A	2.18808e-09	-1.70659	-0.699661	1.06376e-08	-1.5235	-0.692815
86065526	chr16:86065526:T:C	6.16775e-09	-1.80007e-10	-1.36995	2.46562e-08	-1.80007e-10	-1.37568
86065560	chr16:86065560:C:T	3.47783e-09	-0.610759	-1.33211	7.78055e-09	-1.20208	-1.327
86066162	chr16:86066162:T:A	1.68144e-09	-1.22122	-1.44841	5.44415e-09	-1.43918	-1.44699
86066293	chr16:86066293:C:T	5.61185e-09	-1.80007e-10	-1.4644	2.25802e-08	-1.80007e-10	-1.46363
86066309	chr16:86066309:C:G	7.13059e-09	-1.80007e-10	-1.22489	2.78265e-08	-1.80007e-10	-1.25472
86066538	chr16:86066538:T:G	2.25911e-08	1.14376	-1.21549	1.7165e-07	1.83905	-1.27431
86066614	chr16:86066614:G:C	6.57562e-09	-1.80007e-10	-1.30591	2.5804e-08	-1.80007e-10	-1.33018
86066674	chr16:86066674:G:A	1.22754e-08	-1.80007e-10	-0.681686	4.99801e-08	-1.80007e-10	-0.669085
86066868	chr16:86066868:C:T	9.92727e-10	-1.76011	-1.43647	3.81658e-09	-1.79895	-1.4424
86066889	chr16:86066889:G:A	6.56842e-09	-1.80007e-10	-1.30701	2.70213e-08	-1.80007e-10	-1.28408
86067010	chr16:86067010:G:A	1.49587e-09	-1.32145	-1.46512	7.23171e-09	-1.13998	-1.46226
86067146	chr16:86067146:C:A	1.59339e-08	-1.80007e-10	-0.420831	6.76038e-08	-1.80007e-10	-0.367046
86067337	chr16:86067337:A:G	1.17732e-08	-1.80007e-10	-0.723456	4.77553e-08	-1.80007e-10	-0.714619
86067396	chr16:86067396:T:C	5.61995e-09	-1.80007e-10	-1.46296	2.25793e-08	-1.80007e-10	-1.46368
86067428	chr16:86067428:T:C	1.87713e-09	-1.10141	-1.45813	1.14613e-08	-0.684067	-1.45767
86067652	chr16:86067652:C:G	2.50852e-08	-1.80007e-10	0.032999	1.05886e-07	-1.80007e-10	0.0816545
86067678	chr16:86067678:T:C	9.87605e-10	-1.7347	-1.46705	3.79149e-09	-1.78061	-1.46734
86068079	chr16:86068079:C:G	6.24437e-09	-1.80007e-10	-1.3576	2.52774e-08	-1.80007e-10	-1.3508
86068085	chr16:86068085:T:C	5.86023e-09	-1.80007e-10	-1.42109	2.33023e-08	-1.80007e-10	-1.43216
86068171	chr16:86068171:G:A	3.68401e-09	-1.78826	-0.0970174	1.78033e-08	-1.49296	-0.208363
86068217	chr16:86068217:T:C	1.1994e-09	-1.54238	-1.46508	4.19552e-09	-1.68119	-1.4655
86068336	chr16:86068336:C:G	2.39865e-09	-1.76046	-0.553914	1.07065e-08	-1.67897	-0.530889
86068563	chr16:86068563:TAC:T	3.37557e-09	-0.69302	-1.2797	1.02101e-08	-0.968473	-1.28886
86068615	chr16:86068615:T:C	1.45505e-09	-1.42031	-1.39393	4.94634e-09	-1.58555	-1.39651
86069007	chr16:86069007:G:A	5.62641e-09	-1.80007e-10	-1.46181	2.26172e-08	-1.80007e-10	-1.462
86069221	chr16:86069221:G:A	5.60257e-09	-1.80007e-10	-1.46605	2.25494e-08	-1.80007e-10	-1.465
86069375	chr16:86069375:A:G	2.55954e-09	-1.61023	-0.639226	8.76027e-09	-1.78907	-0.621413
86069478	chr16:86069478:C:T	2.28664e-09	-1.65933	-0.702867	8.33871e-09	-1.77404	-0.685762
86069593	chr16:86069593:T:C	5.6251e-09	-1.80007e-10	-1.46204	2.26503e-08	-1.80007e-10	-1.46054
86069657	chr16:86069657:TTGTC:T	1.04921e-09	-1.67435	-1.46689	3.72421e-09	-1.7991	-1.46676
86069746	chr16:86069746:G:A	1.22765e-09	-1.51807	-1.46611	3.89752e-09	-1.76362	-1.45675
86069759	chr16:86069759:C:A	5.95948e-09	-1.80007e-10	-1.4043	2.36513e-08	-1.80007e-10	-1.41729
86069939	chr16:86069939:G:A	1.91896e-09	-1.74865	-0.788841	7.70897e-09	-1.79907	-0.739257
86070221	chr16:86070221:T:C	9.39288e-10	-1.79065	-1.46126	3.74018e-09	-1.79738	-1.46419
86070228	chr16:86070228:G:C	1.68563e-09	-1.24216	-1.42497	5.83441e-09	-1.37603	-1.44091
86070237	chr16:86070237:G:A	1.82793e-09	-1.77235	-0.813747	7.74637e-09	-1.75781	-0.775674
86070253	chr16:86070253:A:T	6.83834e-09	-1.80007e-10	-1.26673	2.77967e-08	-1.80007e-10	-1.25579
86070281	chr16:86070281:C:T	4.12123e-09	-1.77313	-4.46292e-10	2.86526e-08	-1.22546	-4.46292e-10
86070351	chr16:86070351:T:C	5.62537e-09	-1.80007e-10	-1.46199	2.25869e-08	-1.80007e-10	-1.46334
86070432	chr16:86070432:C:T	9.97712e-10	-1.72712	-1.46445	3.75666e-09	-1.79293	-1.46425
86070445	chr16:86070445:T:C	1.13132e-09	-1.70481	-1.36109	5.14925e-09	-1.57917	-1.36269
86070558	chr16:86070558:T:C	2.43823e-09	-0.914571	-1.38344	6.20529e-09	-1.40357	-1.35173
86071232	chr16:86071232:T:G	4.11572e-09	-1.79055	0.0160872	1.53022e-08	-1.72085	-0.131863
86071310	chr16:86071310:A:G	1.0754e-09	-1.74302	-1.37357	4.58878e-09	-1.70463	-1.35247
86071476	chr16:86071476:G:A	2.79521e-09	-1.78851	-0.372859	1.10076e-08	-1.73746	-0.444665
86071597	chr16:86071597:C:T	5.75787e-09	-1.80007e-10	-1.43871	2.29786e-08	-1.80007e-10	-1.44615
86071840	chr16:86071840:C:T	9.26403e-09	-1.80007e-10	-0.96314	3.84137e-08	-1.80007e-10	-0.932296
86071926	chr16:86071926:T:C	8.13697e-09	-1.80007e-10	-1.09286	3.19385e-08	-1.80007e-10	-1.1169
86072310	chr16:86072310:G:A	5.89274e-09	-1.80007e-10	-1.41556	2.34295e-08	-1.80007e-10	-1.42671
86072485	chr16:86072485:C:T	1.10757e-08	-1.80007e-10	-0.78453	4.65956e-08	-1.80007e-10	-0.739203
86072623	chr16:86072623:C:T	9.9655e-10	-1.76777	-1.42497	4.30209e-09	-1.69485	-1.42676
86072647	chr16:86072647:T:C	3.83858e-09	-1.78747	-0.0567056	1.52264e-08	-1.73759	-0.120087
86072844	chr16:86072844:T:C	6.52017e-09	-1.80007e-10	-1.31438	2.57779e-08	-1.80007e-10	-1.33119
86072961	chr16:86072961:C:T	6.01316e-09	-1.80007e-10	-1.39533	2.42724e-08	-1.80007e-10	-1.39137
86073073	chr16:86073073:C:G	4.63408e-08	-1.80007e-10	0.646744	1.8079e-07	-1.80007e-10	0.616626
86073281	chr16:86073281:G:A	5.69394e-09	-1.80007e-10	-1.44988	2.29052e-08	-1.80007e-10	-1.44934
86073345	chr16:86073345:C:A	1.15786e-09	-1.73644	-1.30627	4.38322e-09	-1.79517	-1.30775
86073386	chr16:86073386:C:G	5.61254e-09	-1.80007e-10	-1.46428	2.25647e-08	-1.80007e-10	-1.46432
86073440	chr16:86073440:A:G	1.70509e-09	-1.39032	-1.26534	8.33021e-09	-1.18473	-1.2761
86073646	chr16:86073646:A:G	5.54117e-09	-1.10975	-0.367323	2.74968e-08	-0.870982	-0.395659
86074211	chr16:86074211:A:G	3.56353e-08	-1.80007e-10	0.384056	1.38176e-07	-1.80007e-10	0.347815
86074290	chr16:86074290:TG:T	1.00596e-08	-1.80007e-10	-0.880753	4.1396e-08	-1.80007e-10	-0.857525
86074314	chr16:86074314:AGT:A	9.72785e-09	-1.80007e-10	-0.914286	4.00402e-08	-1.80007e-10	-0.890826
86074463	chr16:86074463:A:T	7.32667e-09	-1.80007e-10	-1.19776	2.87538e-08	-1.80007e-10	-1.22194
86074553	chr16:86074553:C:T	8.53315e-09	-1.80007e-10	-1.04532	3.35077e-08	-1.80007e-10	-1.06894
86074561	chr16:86074561:T:C	6.63898e-09	-1.29632	-4.46292e-10	1.66454e-08	-1.76857	-4.46292e-10
86074642	chr16:86074642:A:G	2.75881e-08	-1.80007e-10	0.128105	1.01526e-07	-1.80007e-10	0.0396059
86074753	chr16:86074753:T:C	2.66289e-08	-1.80007e-10	0.0927185	9.80888e-08	-1.80007e-10	0.00516397
86074825	chr16:86074825:T:G	4.03355e-08	-1.80007e-10	0.507952	1.56801e-07	-1.80007e-10	0.474269
86074914	chr16:86074914:C:T	1.22664e-09	-1.58933	-1.39567	5.77385e-09	-1.43086	-1.39651
86075021	chr16:86075021:C:T	1.22245e-09	-1.58684	-1.40159	5.76002e-09	-1.4274	-1.40237
86075081	chr16:86075081:A:C	6.7194e-09	-1.80007e-10	-1.28428	2.67368e-08	-1.80007e-10	-1.29467
86075114	chr16:86075114:C:A	1.02895e-08	-1.80007e-10	-0.858151	4.23338e-08	-1.80007e-10	-0.835125
86075213	chr16:86075213:A:C	3.60383e-08	-1.80007e-10	0.395304	1.40428e-07	-1.80007e-10	0.363985
86075238	chr16:86075238:T:C	4.74291e-08	-1.80007e-10	0.669957	1.76501e-07	-1.80007e-10	0.592615
86075253	chr16:86075253:C:T	5.91292e-09	-1.80007e-10	-1.41214	2.39037e-08	-1.80007e-10	-1.40668
86075508	chr16:86075508:C:A	5.85523e-09	-1.80007e-10	-1.42194	2.3683e-08	-1.80007e-10	-1.41595
86075510	chr16:86075510:G:C	1.52386e-08	0.921182	-1.38663	1.61428e-08	-0.385189	-1.41405
86075601	chr16:86075601:C:A	8.05115e-09	-1.80007e-10	-1.10346	3.17145e-08	-1.80007e-10	-1.12394
86075605	chr16:86075605:T:G	8.52854e-09	-1.02282	-0.0230379	2.2523e-08	-1.3742	-0.0919709
86075629	chr16:86075629:G:A	4.44052e-09	-0.232198	-1.46631	1.2614e-08	-0.585343	-1.46056
86075664	chr16:86075664:G:A	5.12312e-09	-1.55552	-4.46292e-10	1.86066e-08	-1.6572	-4.46292e-10
86075679	chr16:86075679:G:A	1.03948e-08	-1.80007e-10	-0.847974	4.28169e-08	-1.80007e-10	-0.823777
86075953	chr16:86075953:A:C	5.68635e-09	-1.80007e-10	-1.45121	2.29131e-08	-1.80007e-10	-1.449
86075975	chr16:86075975:A:G	3.68804e-08	-1.80007e-10	0.418401	1.43386e-07	-1.80007e-10	0.38483
86076013	chr16:86076013:G:A	1.0349e-08	-1.80007e-10	-0.852393	4.25733e-08	-1.80007e-10	-0.829481
86076233	chr16:86076233:G:A	3.69178e-08	-1.80007e-10	0.419414	1.43621e-07	-1.80007e-10	0.386469
86076587	chr16:86076587:G:C	2.13222e-08	-1.80007e-10	-0.129532	7.93364e-08	-1.80007e-10	-0.207013
86076805	chr16:86076805:T:C	1.75381e-09	-1.19151	-1.43598	5.11528e-09	-1.50106	-1.44741
86076824	chr16:86076824:A:C	7.57867e-09	-1.80007e-10	-1.16394	2.94583e-08	-1.80007e-10	-1.19774
86077252	chr16:86077252:T:C	8.63726e-09	-1.80007e-10	-1.03319	3.33785e-08	-1.80007e-10	-1.0728
86077333	chr16:86077333:C:T	5.81088e-09	-1.80007e-10	-1.42955	2.33394e-08	-1.80007e-10	-1.43057
86077434	chr16:86077434:C:T	7.46747e-09	-1.80007e-10	-1.17872	2.905e-08	-1.80007e-10	-1.21169
86077730	chr16:86077730:G:A	1.03218e-08	-1.80007e-10	-0.855022	4.27419e-08	-1.80007e-10	-0.825529
86077788	chr16:86077788:C:T	3.20742e-08	-1.80007e-10	0.278772	1.16741e-07	-1.80007e-10	0.179248
86077796	chr16:86077796:G:A	5.74503e-09	-1.44094	-4.46292e-10	2.75282e-08	-1.2655	-4.46292e-10
86077917	chr16:86077917:C:G	1.27519e-07	-1.80007e-10	1.65899	4.97007e-07	-1.80007e-10	1.62789
86077995	chr16:86077995:C:T	1.05913e-09	-1.79019	-1.34165	4.26042e-09	-1.78968	-1.34167
86078267	chr16:86078267:C:T	6.77053e-09	-1.80007e-10	-1.2767	2.80755e-08	-1.80007e-10	-1.24581
86078385	chr16:86078385:C:CT	7.08932e-09	-1.80007e-10	-1.23069	2.85497e-08	-1.80007e-10	-1.22906
86078403	chr16:86078403:G:A	2.65093e-08	0.0882174	-4.46292e-10	1.19269e-07	0.20067	-4.46292e-10
86078637	chr16:86078637:G:A	1.36174e-09	-1.5491	-1.33142	6.29306e-09	-1.4193	-1.32196
86079344	chr16:86079344:G:A	1.27031e-09	-1.51874	-1.43127	6.05717e-09	-1.34856	-1.43091
86079377	chr16:86079377:G:A	5.59919e-09	-1.80007e-10	-1.46666	2.24969e-08	-1.80007e-10	-1.46733
86079604	chr16:86079604:C:G	9.83817e-10	-1.76369	-1.4419	3.80427e-09	-1.7962	-1.44838
86079745	chr16:86079745:C:T	1.21471e-08	-1.80007e-10	-0.692189	4.83126e-08	-1.80007e-10	-0.703018
86079786	chr16:86079786:T:A	6.8812e-09	-1.80007e-10	-1.26049	2.87036e-08	-1.80007e-10	-1.22369
86079808	chr16:86079808:C:T	1.38546e-09	-1.70461	-1.15864	5.00326e-09	-1.79145	-1.17917
86079809	chr16:86079809:G:A	1.20721e-09	-1.71455	-1.28642	4.36966e-09	-1.78541	-1.32062
86079846	chr16:86079846:T:C	6.82988e-09	-1.80007e-10	-1.26797	2.84609e-08	-1.80007e-10	-1.23218
86079894	chr16:86079894:G:A	6.96294e-09	-1.80007e-10	-1.24868	2.90828e-08	-1.80007e-10	-1.21056
86079895	chr16:86079895:T:G	6.93658e-09	-1.80007e-10	-1.25247	2.89638e-08	-1.80007e-10	-1.21466
86080055	chr16:86080055:G:A	1.08099e-09	-1.7033	-1.4081	3.90163e-09	-1.78723	-1.43209
86080287	chr16:86080287:A:T	5.60124e-09	-1.80007e-10	-1.46629	2.24999e-08	-1.80007e-10	-1.4672
86080300	chr16:86080300:C:T	5.82169e-09	-1.80007e-10	-1.42769	2.34872e-08	-1.80007e-10	-1.42425
86080346	chr16:86080346:G:A	5.79264e-09	-1.80007e-10	-1.43269	2.31205e-08	-1.80007e-10	-1.43999
86080627	chr16:86080627:A:G	1.37499e-09	-1.52088	-1.34995	4.08152e-09	-1.7816	-1.39264
86080655	chr16:86080655:A:T	9.11983e-09	-1.80007e-10	-0.978828	3.70337e-08	-1.80007e-10	-0.968882
86080837	chr16:86080837:G:A	6.16894e-09	-1.80007e-10	-1.36975	2.43532e-08	-1.80007e-10	-1.38805
86080881	chr16:86080881:C:T	9.17524e-09	-1.80007e-10	-0.972772	3.75812e-08	-1.80007e-10	-0.954206
86080914	chr16:86080914:T:C	4.0185e-09	-1.79837	-4.46292e-10	1.62752e-08	-1.79107	-4.46292e-10
86080967	chr16:86080967:A:T	1.44556e-09	-1.41457	-1.40621	4.3618e-09	-1.71581	-1.39201
86081013	chr16:86081013:TA:T	1.68623e-09	-1.48957	-1.17721	4.77758e-09	-1.77068	-1.24609
86081048	chr16:86081048:T:C	9.45362e-10	-1.78917	-1.45629	3.95322e-09	-1.74115	-1.46503
86081064	chr16:86081064:C:T	6.25048e-09	-1.80007e-10	-1.35662	2.46534e-08	-1.80007e-10	-1.37579
86081080	chr16:86081080:G:A	5.95346e-09	-1.80007e-10	-1.40531	2.40721e-08	-1.80007e-10	-1.39966
86081301	chr16:86081301:G:A	1.09502e-09	-1.63457	-1.46394	5.08326e-09	-1.49123	-1.46352
86081338	chr16:86081338:G:A	1.67403e-09	-1.51328	-1.16076	7.43792e-09	-1.38659	-1.18753
86081461	chr16:86081461:C:T	1.12951e-09	-1.60045	-1.46705	4.22071e-09	-1.67333	-1.46737
86081703	chr16:86081703:T:C	3.62445e-09	-1.37348	-0.528093	1.10115e-08	-1.68892	-0.492849
86081884	chr16:86081884:T:G	9.52411e-10	-1.78961	-1.44842	4.07145e-09	-1.71506	-1.46165
86081981	chr16:86081981:T:G	1.60666e-09	-1.58084	-1.13428	6.89244e-09	-1.58729	-1.063
86082001	chr16:86082001:T:C	1.03612e-09	-1.70792	-1.44588	4.11028e-09	-1.7514	-1.41582
86082004	chr16:86082004:T:C	1.10118e-09	-1.69787	-1.39503	4.47182e-09	-1.74449	-1.33842
86082099	chr16:86082099:C:G	1.06638e-09	-1.69512	-1.42989	4.5452e-09	-1.6337	-1.43294
86082103	chr16:86082103:A:G	1.00276e-09	-1.7221	-1.46443	3.91536e-09	-1.76684	-1.44897
86082164	chr16:86082164:T:C	1.61735e-09	-1.79762	-0.910877	6.42185e-09	-1.74824	-0.972766
86082218	chr16:86082218:A:G	1.40187e-09	-1.5036	-1.34787	4.44092e-09	-1.73842	-1.35142
86082349	chr16:86082349:T:C	9.16816e-09	-0.973543	-4.46292e-10	4.43864e-08	-0.787777	-4.46292e-10
86082589	chr16:86082589:G:A	9.62083e-10	-1.7842	-1.44373	4.00809e-09	-1.7492	-1.44319
86082702	chr16:86082702:C:T	8.1224e-09	-1.80007e-10	-1.09465	3.28811e-08	-1.80007e-10	-1.08781
86082850	chr16:86082850:T:A	7.87039e-09	-1.80007e-10	-1.12617	3.22214e-08	-1.80007e-10	-1.10808
86082938	chr16:86082938:G:A	2.09926e-09	-1.39261	-1.05509	6.41179e-09	-1.64036	-1.08221
86083091	chr16:86083091:A:G	9.29272e-09	-1.80007e-10	-0.960049	3.65646e-08	-1.80007e-10	-0.98163
86083142	chr16:86083142:A:G	1.31792e-08	-1.80007e-10	-0.610638	5.30583e-08	-1.80007e-10	-0.609319
86083199	chr16:86083199:G:A	5.0602e-09	-1.56787	-4.46292e-10	1.88238e-08	-1.64559	-4.46292e-10
86083218	chr16:86083218:G:T	6.31748e-09	-1.80007e-10	-1.34596	2.53062e-08	-1.80007e-10	-1.34966
86083394	chr16:86083394:C:T	1.08751e-09	-1.70715	-1.39823	4.67508e-09	-1.64835	-1.39011
86083514	chr16:86083514:C:G	9.31425e-09	-1.80007e-10	-0.957734	3.64191e-08	-1.80007e-10	-0.985616
86083771	chr16:86083771:C:T	1.02855e-09	-1.70898	-1.45215	4.09699e-09	-1.71529	-1.45517
86083911	chr16:86083911:G:T	1.81162e-08	-1.80007e-10	-0.292474	7.72081e-08	-1.80007e-10	-0.234205
86084089	chr16:86084089:A:G	5.67693e-09	-1.80007e-10	-1.45287	2.26468e-08	-1.80007e-10	-1.46069
86084180	chr16:86084180:T:C	9.78427e-10	-1.7653	-1.44579	4.29039e-09	-1.6689	-1.45543
86084213	chr16:86084213:A:G	9.54804e-10	-1.77365	-1.46188	4.17847e-09	-1.68471	-1.46605
86084237	chr16:86084237:T:C	5.72517e-09	-1.80007e-10	-1.44441	2.31967e-08	-1.80007e-10	-1.4367
86084259	chr16:86084259:T:A	6.43301e-09	-1.77784	0.450003	2.00085e-08	-1.78986	0.205303
86084290	chr16:86084290:C:T	6.76621e-09	-1.80007e-10	-1.27734	2.62052e-08	-1.80007e-10	-1.31475
86084691	chr16:86084691:C:G	1.17983e-09	-1.77944	-1.24447	4.97443e-09	-1.69928	-1.27712
86085069	chr16:86085069:C:A	6.25952e-09	-1.80007e-10	-1.35518	2.45e-08	-1.80007e-10	-1.38204
86085239	chr16:86085239:G:A	1.30888e-09	-1.5369	-1.3832	4.74884e-09	-1.63788	-1.38493
86085247	chr16:86085247:C:T	5.74811e-09	-1.80007e-10	-1.44041	2.34722e-08	-1.80007e-10	-1.42489
86085298	chr16:86085298:C:T	5.60577e-09	-1.80007e-10	-1.46548	2.26599e-08	-1.80007e-10	-1.46011
86085326	chr16:86085326:T:A	1.918e-09	-1.18523	-1.35277	5.69801e-09	-1.49829	-1.3423
86085442	chr16:86085442:G:A	6.92811e-09	-1.80007e-10	-1.25369	2.82245e-08	-1.80007e-10	-1.24052
86085474	chr16:86085474:C:T	7.39579e-09	-1.80007e-10	-1.18837	3.02116e-08	-1.80007e-10	-1.17248
86085495	chr16:86085495:A:G	1.94252e-09	-1.14391	-1.38138	8.29276e-09	-1.08174	-1.38358
86085560	chr16:86085560:C:A	6.51422e-09	-1.80007e-10	-1.31529	2.61673e-08	-1.80007e-10	-1.3162
86085639	chr16:86085639:A:G	6.31731e-09	-1.80007e-10	-1.34599	2.50797e-08	-1.80007e-10	-1.35865
86085862	chr16:86085862:C:T	6.4928e-09	-1.80007e-10	-1.31859	2.63782e-08	-1.80007e-10	-1.30817
86086079	chr16:86086079:G:A	8.04197e-09	-1.10461	-4.46292e-10	2.05889e-08	-1.55596	-4.46292e-10
86086205	chr16:86086205:AT:A	1.81802e-08	-1.09061	0.80166	7.15456e-08	-1.04892	0.738548
86086225	chr16:86086225:G:A	4.14562e-08	-1.80007e-10	0.535358	1.57878e-07	-1.80007e-10	0.481113
86086419	chr16:86086419:T:C	1.84762e-09	-1.32067	-1.25472	5.5531e-09	-1.54623	-1.32013
86086474	chr16:86086474:A:G	2.18328e-09	-1.33688	-1.07157	6.5319e-09	-1.54295	-1.16106
86086506	chr16:86086506:G:A	2.63712e-09	-1.49506	-0.724534	8.4505e-09	-1.73387	-0.712616
86086639	chr16:86086639:T:C	5.68597e-09	-1.80007e-10	-1.45128	2.28199e-08	-1.80007e-10	-1.45307
86086769	chr16:86086769:A:G	2.81376e-09	-1.624	-0.53076	9.09326e-09	-1.66212	-0.711061
86086888	chr16:86086888:C:G	5.69915e-09	-1.80007e-10	-1.44896	2.27305e-08	-1.80007e-10	-1.457
86087149	chr16:86087149:C:A	6.605e-09	-1.80007e-10	-1.30145	2.65101e-08	-1.80007e-10	-1.30318
86087459	chr16:86087459:A:T	5.77829e-09	-1.80007e-10	-1.43517	2.35038e-08	-1.80007e-10	-1.42355
86087585	chr16:86087585:G:A	5.93822e-09	-1.80007e-10	-1.40787	2.42683e-08	-1.80007e-10	-1.39154
86087680	chr16:86087680:C:T	9.45283e-10	-1.77831	-1.46724	3.74145e-09	-1.79638	-1.46485
86087940	chr16:86087940:A:G	5.59544e-09	-1.80007e-10	-1.46733	2.24961e-08	-1.80007e-10	-1.46737
86088220	chr16:86088220:C:T	9.73508e-10	-1.79511	-1.42102	3.97243e-09	-1.77975	-1.42159
86088524	chr16:86088524:G:A	4.13525e-09	-1.76973	-4.46292e-10	1.76929e-08	-1.70755	-4.46292e-10
86088595	chr16:86088595:A:G	2.19393e-09	-1.51627	-0.887313	7.46991e-09	-1.71125	-0.858579
86088604	chr16:86088604:C:T	1.97295e-09	-1.54418	-0.965576	6.73852e-09	-1.72483	-0.948034
86088918	chr16:86088918:G:A	2.22058e-09	-1.15947	-1.23204	6.21617e-09	-1.49284	-1.26071
86089016	chr16:86089016:G:A	1.43426e-09	-1.44854	-1.3801	4.61196e-09	-1.66127	-1.39079
86089137	chr16:86089137:T:C	1.10185e-09	-1.62532	-1.46697	3.95588e-09	-1.73984	-1.46566
86089476	chr16:86089476:A:G	9.30407e-10	-1.79685	-1.46457	4.17892e-09	-1.68348	-1.46717
86089635	chr16:86089635:G:C	2.17457e-09	-1.07888	-1.33357	7.03773e-09	-1.31091	-1.31852
86089735	chr16:86089735:C:T	7.13326e-09	-1.80007e-10	-1.22451	2.96378e-08	-1.80007e-10	-1.19166
86089785	chr16:86089785:C:A	1.02143e-08	-1.80007e-10	-0.865496	4.0903e-08	-1.80007e-10	-0.869506
86089795	chr16:86089795:A:G	6.10319e-09	-1.80007e-10	-1.38047	2.46112e-08	-1.80007e-10	-1.37751
86090749	chr16:86090749:G:A	1.23349e-09	-1.67854	-1.30089	5.61968e-09	-1.5412	-1.31324
86090893	chr16:86090893:A:G	1.31702e-08	-1.80007e-10	-0.611321	5.1975e-08	-1.80007e-10	-0.629947
86090976	chr16:86090976:A:C	1.93969e-08	-1.80007e-10	-0.224166	7.65399e-08	-1.80007e-10	-0.242898
86091019	chr16:86091019:AG:A	9.39812e-10	-1.79456	-1.45679	3.79843e-09	-1.79211	-1.45402
86091160	chr16:86091160:G:T	1.00275e-09	-1.73248	-1.45405	4.05505e-09	-1.72406	-1.45669
86091297	chr16:86091297:A:G	1.56212e-08	-1.80007e-10	-0.440652	6.17209e-08	-1.80007e-10	-0.458087
86091307	chr16:86091307:C:T	5.6447e-09	-1.80007e-10	-1.45856	2.26122e-08	-1.80007e-10	-1.46222
86091541	chr16:86091541:A:G	1.19929e-09	-1.72634	-1.28122	4.96803e-09	-1.64617	-1.33152
86091559	chr16:86091559:G:A	1.37645e-09	-1.72432	-1.14545	5.0404e-09	-1.79585	-1.16738
86091674	chr16:86091674:C:T	1.01124e-08	-1.80007e-10	-0.875522	4.00485e-08	-1.80007e-10	-0.890619
86091746	chr16:86091746:T:C	5.96629e-09	-1.80007e-10	-1.40315	2.4485e-08	-1.80007e-10	-1.38265
86091793	chr16:86091793:C:T	1.35619e-09	-1.42138	-1.46323	4.79069e-09	-1.54713	-1.4669
86091817	chr16:86091817:G:T	1.15144e-09	-1.79927	-1.24899	4.705e-09	-1.75065	-1.28144
86091847	chr16:86091847:G:A	6.63593e-09	-1.80007e-10	-1.29678	2.72343e-08	-1.80007e-10	-1.27623
86091871	chr16:86091871:T:C	1.22725e-09	-1.52183	-1.46268	3.81207e-09	-1.77556	-1.46698
86092151	chr16:86092151:A:G	1.37592e-09	-1.57569	-1.29447	4.83373e-09	-1.7481	-1.25699
86092268	chr16:86092268:T:C	1.37604e-08	-1.80007e-10	-0.567487	5.37302e-08	-1.80007e-10	-0.596734
86092392	chr16:86092392:A:T	1.52485e-09	-1.79846	-0.968923	6.14969e-09	-1.79527	-0.969039
86092411	chr16:86092411:G:A	1.28169e-09	-1.55245	-1.38865	5.28594e-09	-1.54715	-1.36851
86092639	chr16:86092639:C:T	4.02189e-09	-1.79753	-4.46292e-10	1.67029e-08	-1.76513	-4.46292e-10
86092698	chr16:86092698:C:T	1.14392e-09	-1.75503	-1.2998	4.94064e-09	-1.64889	-1.33432
86092718	chr16:86092718:C:T	9.92129e-10	-1.74048	-1.4567	4.16187e-09	-1.69702	-1.45772
86092723	chr16:86092723:C:T	5.66943e-09	-1.80007e-10	-1.45419	2.27994e-08	-1.80007e-10	-1.45398
86092914	chr16:86092914:G:A	2.28994e-09	-1.70361	-0.657141	9.09875e-09	-1.73249	-0.640079
86092915	chr16:86092915:T:C	2.38991e-09	-1.66955	-0.648476	9.42847e-09	-1.70521	-0.631769
86093005	chr16:86093005:G:A	6.16156e-09	-1.80007e-10	-1.37095	2.44e-08	-1.80007e-10	-1.38613
86093170	chr16:86093170:G:C	5.22634e-09	-1.53557	-4.46292e-10	1.91976e-08	-1.62593	-4.46292e-10
86093278	chr16:86093278:G:A	8.53845e-09	0.151606	-1.19631	3.45511e-08	0.186311	-1.22458
86093290	chr16:86093290:G:C	7.08935e-09	-1.80007e-10	-1.23069	2.80769e-08	-1.80007e-10	-1.24576
86093451	chr16:86093451:G:A	9.66135e-09	-0.369039	-0.552107	3.81572e-08	-0.355708	-0.583287
86093479	chr16:86093479:G:A	4.02633e-09	-1.79643	-4.46292e-10	1.62913e-08	-1.79008	-4.46292e-10
86093511	chr16:86093511:C:A	1.04889e-08	-0.231593	-0.607373	4.14942e-08	-0.217682	-0.637476
86093515	chr16:86093515:A:G	6.74405e-09	-0.685564	-0.595055	2.97823e-08	-0.556153	-0.630643
86093647	chr16:86093647:A:G	1.93258e-08	-0.534538	0.306698	8.6364e-08	-0.363089	0.24095
86093801	chr16:86093801:C:T	1.68635e-09	-1.34363	-1.32308	4.74107e-09	-1.71591	-1.30854
86093807	chr16:86093807:C:A	9.37213e-10	-1.79908	-1.45505	3.99129e-09	-1.73325	-1.46335
86093836	chr16:86093836:C:T	1.11704e-09	-1.70963	-1.36896	4.08881e-09	-1.79926	-1.3732
86093912	chr16:86093912:G:T	6.01621e-09	-1.80007e-10	-1.39482	2.412e-08	-1.80007e-10	-1.39767
86093992	chr16:86093992:G:A	1.36701e-08	-0.675588	0.101518	5.34237e-08	-0.634407	0.031952
86094005	chr16:86094005:G:A	7.03784e-09	-1.23798	-4.46292e-10	3.32633e-08	-1.07626	-4.46292e-10
86094134	chr16:86094134:G:A	6.041e-09	-1.80007e-10	-1.39071	2.43516e-08	-1.80007e-10	-1.38811
86094302	chr16:86094302:A:G	8.40276e-09	-1.80007e-10	-1.06072	3.42738e-08	-1.80007e-10	-1.04633
86094633	chr16:86094633:GT:G	1.74418e-09	-1.71467	-0.918326	6.47526e-09	-1.79415	-0.918568
86094755	chr16:86094755:T:C	7.34824e-09	-1.19482	-4.46292e-10	3.57731e-08	-1.00351	-4.46292e-10
86094873	chr16:86094873:T:A	1.92072e-09	-1.67589	-0.86069	6.82563e-09	-1.79911	-0.860911
86095026	chr16:86095026:G:T	1.44793e-08	-1.80007e-10	-0.516562	5.90076e-08	-1.80007e-10	-0.503044
86095138	chr16:86095138:C:G	5.72471e-09	-1.80007e-10	-1.44449	2.29363e-08	-1.80007e-10	-1.44799
86095160	chr16:86095160:C:T	8.70658e-09	-1.80007e-10	-1.0252	3.53305e-08	-1.80007e-10	-1.01596
86095204	chr16:86095204:G:A	9.11794e-09	-1.80007e-10	-0.979036	3.70633e-08	-1.80007e-10	-0.968082
86095569	chr16:86095569:G:A	6.66683e-09	-1.80007e-10	-1.29214	2.71291e-08	-1.80007e-10	-1.2801
86095901	chr16:86095901:A:G	7.35935e-09	-1.80007e-10	-1.19331	2.98898e-08	-1.80007e-10	-1.18319
86096008	chr16:86096008:C:T	7.51651e-09	-1.80007e-10	-1.17218	3.05622e-08	-1.80007e-10	-1.16094
86096064	chr16:86096064:C:T	8.10098e-09	-0.332989	-0.764306	2.37854e-08	-0.585986	-0.825653
86096218	chr16:86096218:C:T	6.60812e-09	-1.80007e-10	-1.30098	2.65674e-08	-1.80007e-10	-1.30103
86096236	chr16:86096236:G:A	7.23155e-09	-1.80007e-10	-1.21083	2.93762e-08	-1.80007e-10	-1.20052
86096241	chr16:86096241:G:C	1.63951e-08	-0.931321	0.539021	6.41803e-08	-0.844538	0.425524
86096258	chr16:86096258:A:G	5.60678e-09	-1.80007e-10	-1.4653	2.25961e-08	-1.80007e-10	-1.46293
86096303	chr16:86096303:G:T	6.70715e-09	-1.80007e-10	-1.28611	2.73893e-08	-1.80007e-10	-1.27056
86096368	chr16:86096368:C:T	7.58012e-09	-1.80007e-10	-1.16375	3.08035e-08	-1.80007e-10	-1.15308
86096400	chr16:86096400:G:A	7.39999e-09	-1.80007e-10	-1.1878	3.00771e-08	-1.80007e-10	-1.17695
86096656	chr16:86096656:A:G	1.31173e-09	-1.79133	-1.1266	6.98865e-09	-1.578	-1.05842
86096716	chr16:86096716:G:T	2.76368e-09	-0.788743	-1.38398	1.66865e-08	-0.397309	-1.3688
86096925	chr16:86096925:T:C	7.31735e-09	-1.80007e-10	-1.19903	2.96973e-08	-1.80007e-10	-1.18965
86096931	chr16:86096931:A:G	9.20525e-09	-1.80007e-10	-0.969506	3.75553e-08	-1.80007e-10	-0.954896
86097042	chr16:86097042:G:C	6.99302e-09	-1.80007e-10	-1.24437	2.82802e-08	-1.80007e-10	-1.23855
86097186	chr16:86097186:A:G	6.16531e-09	-1.80007e-10	-1.37034	2.4922e-08	-1.80007e-10	-1.36496
86097212	chr16:86097212:C:T	8.04404e-09	-1.10435	-4.46292e-10	2.88318e-08	-1.21923	-4.46292e-10
86097270	chr16:86097270:G:A	6.1399e-09	-1.80007e-10	-1.37447	2.52352e-08	-1.80007e-10	-1.35247
86097458	chr16:86097458:G:A	3.35303e-09	-1.27949	-0.699924	4.9368e-08	0.0262736	-0.707681
86097488	chr16:86097488:C:T	1.22723e-09	-1.66447	-1.32005	5.56302e-09	-1.50129	-1.36327
86097536	chr16:86097536:G:A	8.20239e-09	-1.80007e-10	-1.08485	3.31742e-08	-1.80007e-10	-1.07894
86097618	chr16:86097618:G:C	8.72002e-09	-1.80007e-10	-1.02366	3.55436e-08	-1.80007e-10	-1.00995
86097750	chr16:86097750:T:A	1.2145e-09	-1.52757	-1.46738	4.73058e-09	-1.56316	-1.4635
86097772	chr16:86097772:A:G	7.76078e-09	-1.80007e-10	-1.1402	3.1122e-08	-1.80007e-10	-1.14279
86098009	chr16:86098009:G:T	1.00506e-09	-1.7934	-1.39083	4.57059e-09	-1.69734	-1.36373
86098153	chr16:86098153:C:T	6.12669e-09	-1.80007e-10	-1.37663	2.51624e-08	-1.80007e-10	-1.35536
86098303	chr16:86098303:G:A	2.09578e-08	-0.146767	-4.46292e-10	1.25905e-07	0.254822	-4.46292e-10
86098359	chr16:86098359:G:A	9.26063e-10	-1.79927	-1.46682	4.27088e-09	-1.66439	-1.4645
86098370	chr16:86098370:T:A	6.70679e-09	-1.80007e-10	-1.28616	2.6584e-08	-1.80007e-10	-1.3004
86098417	chr16:86098417:A:C	1.00124e-09	-1.7991	-1.38894	4.757e-09	-1.65945	-1.36164
86098465	chr16:86098465:C:G	1.00922e-09	-1.74055	-1.43955	4.21007e-09	-1.69367	-1.44956
86098546	chr16:86098546:G:T	6.1414e-09	-1.80007e-10	-1.37423	2.48198e-08	-1.80007e-10	-1.36907
86098620	chr16:86098620:T:C	5.90412e-09	-1.80007e-10	-1.41363	2.34981e-08	-1.80007e-10	-1.42379
86098691	chr16:86098691:T:TA	9.77818e-10	-1.78527	-1.42645	4.25205e-09	-1.7232	-1.41011
86098787	chr16:86098787:T:A	9.60944e-10	-1.78466	-1.44446	4.15203e-09	-1.7249	-1.43222
86098889	chr16:86098889:C:A	3.37016e-09	-0.527234	-1.44709	2.08248e-08	-0.0856763	-1.45889
86099022	chr16:86099022:A:G	5.88522e-09	-1.80007e-10	-1.41683	2.38629e-08	-1.80007e-10	-1.40838
86099127	chr16:86099127:C:T	6.42707e-09	-1.80007e-10	-1.32876	2.58457e-08	-1.80007e-10	-1.32857
86099430	chr16:86099430:C:T	9.54189e-10	-1.78954	-1.44663	4.8636e-09	-1.54035	-1.45858
86099506	chr16:86099506:C:T	7.56143e-09	-1.80007e-10	-1.16622	3.08266e-08	-1.80007e-10	-1.15233
86099511	chr16:86099511:C:T	5.8224e-09	-1.80007e-10	-1.42757	2.33131e-08	-1.80007e-10	-1.43169
86099531	chr16:86099531:G:C	9.52761e-10	-1.78011	-1.45756	4.90025e-09	-1.52794	-1.46348
86099634	chr16:86099634:CAGG:C	6.71054e-09	-1.80007e-10	-1.2856	2.6406e-08	-1.80007e-10	-1.30712
86099727	chr16:86099727:T:A	6.41806e-09	-1.80007e-10	-1.33016	2.57993e-08	-1.80007e-10	-1.33036
86099806	chr16:86099806:G:A	6.3768e-09	-1.80007e-10	-1.33661	2.60479e-08	-1.80007e-10	-1.32077
86099970	chr16:86099970:C:T	1.17305e-09	-1.78596	-1.24372	4.63913e-09	-1.76621	-1.27998
86100135	chr16:86100135:C:G	8.93894e-09	-1.80007e-10	-0.998862	3.52532e-08	-1.80007e-10	-1.01815
86100154	chr16:86100154:C:G	2.87449e-09	-1.78006	-0.353341	1.0175e-08	-1.79771	-0.463059
86100224	chr16:86100224:G:C	1.84186e-08	-0.275917	-4.46292e-10	5.4067e-08	-0.590486	-4.46292e-10
86100250	chr16:86100250:A:G	6.76138e-09	-1.80007e-10	-1.27805	2.74104e-08	-1.80007e-10	-1.26979
86100330	chr16:86100330:T:C	1.09264e-09	-1.67433	-1.42635	4.60344e-09	-1.61518	-1.43872
86100974	chr16:86100974:G:A	7.20243e-09	-1.45622	0.241355	2.79185e-08	-1.3868	0.135379
86101178	chr16:86101178:C:G	4.08481e-09	-0.332973	-1.44903	1.97e-08	-0.139668	-1.46043
86101189	chr16:86101189:C:T	1.34073e-09	-1.58796	-1.30811	4.75635e-09	-1.68858	-1.33265
86101753	chr16:86101753:C:T	9.50136e-09	-1.80007e-10	-0.937845	3.95539e-08	-1.80007e-10	-0.903046
86102219	chr16:86102219:C:T	6.33103e-09	-1.80007e-10	-1.34382	2.56965e-08	-1.80007e-10	-1.33436
86102399	chr16:86102399:A:G	5.64472e-09	-1.80007e-10	-1.45856	2.26635e-08	-1.80007e-10	-1.45996
86102479	chr16:86102479:G:T	5.73162e-09	-1.80007e-10	-1.44328	2.31397e-08	-1.80007e-10	-1.43916
86102750	chr16:86102750:T:C	5.59546e-09	-1.80007e-10	-1.46732	2.24968e-08	-1.80007e-10	-1.46734
86103041	chr16:86103041:T:C	5.6143e-09	-1.80007e-10	-1.46396	2.27138e-08	-1.80007e-10	-1.45774
86103066	chr16:86103066:G:A	1.27694e-08	-0.979586	0.337356	2.32417e-07	0.627784	0.24004
86103093	chr16:86103093:C:G	4.57472e-09	-0.260754	-1.40798	1.96359e-08	-0.180466	-1.42288
86103336	chr16:86103336:G:T	5.78517e-09	-1.80007e-10	-1.43398	2.33068e-08	-1.80007e-10	-1.43196
86103562	chr16:86103562:G:A	5.76393e-09	-1.80007e-10	-1.43766	2.32897e-08	-1.80007e-10	-1.4327
86103683	chr16:86103683:G:A	2.65179e-09	-1.13623	-1.07782	1.05219e-08	-1.1606	-1.06665
86103757	chr16:86103757:A:G	8.96523e-09	-1.80007e-10	-0.995926	3.7412e-08	-1.80007e-10	-0.958718
86103885	chr16:86103885:T:C	1.2855e-08	-1.80007e-10	-0.635544	4.97213e-08	-1.80007e-10	-0.674276
86103955	chr16:86103955:A:G	9.33548e-10	-1.79907	-1.45897	4.02698e-09	-1.72124	-1.46645
86104150	chr16:86104150:G:A	1.28722e-08	-1.67865	1.04443	3.54633e-08	-1.79403	0.78182
86104206	chr16:86104206:A:C	5.62776e-09	-1.80007e-10	-1.46157	2.26629e-08	-1.80007e-10	-1.45998
86104226	chr16:86104226:A:G	1.01545e-08	-1.80007e-10	-0.871367	4.13585e-08	-1.80007e-10	-0.858432
86104339	chr16:86104339:C:G	7.2519e-09	-1.19523	-0.012788	1.14186e-07	0.234009	-0.0768893
86104496	chr16:86104496:C:G	1.34622e-09	-1.47223	-1.41974	5.86934e-09	-1.40035	-1.41061
86104684	chr16:86104684:A:G	2.08593e-09	-1.20455	-1.24952	8.26807e-09	-1.22698	-1.24133
86104697	chr16:86104697:T:C	6.08883e-09	-1.80007e-10	-1.38282	2.45051e-08	-1.80007e-10	-1.38183
86104883	chr16:86104883:C:T	1.91139e-09	-1.34342	-1.19803	7.89495e-09	-1.31107	-1.20342
86104988	chr16:86104988:G:T	1.72273e-09	-1.19577	-1.4496	7.02328e-09	-1.1836	-1.44788
86105021	chr16:86105021:T:C	2.02685e-09	-1.10239	-1.3804	8.64172e-09	-1.0359	-1.38821
86105075	chr16:86105075:A:G	5.71699e-09	-1.80007e-10	-1.44584	2.30431e-08	-1.80007e-10	-1.44334
86105084	chr16:86105084:G:A	7.35406e-09	-1.80007e-10	-1.19403	2.858e-08	-1.80007e-10	-1.228
86105261	chr16:86105261:A:G	1.74792e-09	-1.78112	-0.849736	6.31222e-09	-1.79619	-0.942036
86105385	chr16:86105385:G:C	5.81409e-09	-1.80007e-10	-1.429	2.33302e-08	-1.80007e-10	-1.43096
86105456	chr16:86105456:A:G	7.38281e-09	0.126104	-1.31623	3.09322e-08	0.199053	-1.34797
86105692	chr16:86105692:G:A	5.55607e-09	-0.503139	-0.971249	2.42849e-08	-0.435043	-0.955811
86105716	chr16:86105716:C:T	9.11161e-09	-1.80007e-10	-0.97973	3.80593e-08	-1.80007e-10	-0.941566
86106079	chr16:86106079:C:T	2.27845e-09	-1.72803	-0.637758	7.90432e-09	-1.79927	-0.714033
86106122	chr16:86106122:C:T	8.63075e-09	-1.03395	-4.46292e-10	4.12014e-08	-0.862237	-4.46292e-10
86106132	chr16:86106132:G:A	5.62831e-09	-1.80007e-10	-1.46147	2.26542e-08	-1.80007e-10	-1.46036
86106186	chr16:86106186:G:A	4.13516e-09	-1.76975	-4.46292e-10	1.61962e-08	-1.79593	-4.46292e-10
86106327	chr16:86106327:TGGGTGGA:T	4.73052e-09	-1.63524	-4.46292e-10	1.78183e-08	-1.70048	-4.46292e-10
86106475	chr16:86106475:G:T	8.34536e-09	-1.80007e-10	-1.06757	3.27699e-08	-1.80007e-10	-1.0912
86106577	chr16:86106577:A:G	5.9615e-09	-1.80007e-10	-1.40396	2.39111e-08	-1.80007e-10	-1.40637
86106623	chr16:86106623:C:G	9.67111e-09	-1.80007e-10	-0.920137	3.78059e-08	-1.80007e-10	-0.948245
86106659	chr16:86106659:A:C	3.59699e-09	-0.444169	-1.46501	1.59982e-08	-0.34104	-1.46719
86106689	chr16:86106689:A:G	7.89886e-09	-1.80007e-10	-1.12256	3.26162e-08	-1.80007e-10	-1.0959
86106703	chr16:86106703:T:G	7.62206e-09	-1.80007e-10	-1.15823	2.99817e-08	-1.80007e-10	-1.18012
86106866	chr16:86106866:G:A	6.75226e-09	-1.80007e-10	-1.2794	2.80199e-08	-1.80007e-10	-1.2478
86106882	chr16:86106882:C:T	5.92724e-09	-1.80007e-10	-1.40972	2.37722e-08	-1.80007e-10	-1.41219
86107212	chr16:86107212:C:G	5.5953e-09	-1.80007e-10	-1.46735	2.24961e-08	-1.80007e-10	-1.46737
86107427	chr16:86107427:T:G	2.23829e-09	-1.39271	-0.990861	8.64872e-09	-1.40293	-1.02036
86107504	chr16:86107504:G:C	7.20679e-09	-1.66968	0.455419	2.04148e-08	-1.79207	0.227617
86107603	chr16:86107603:C:G	9.67228e-09	-1.80007e-10	-0.920016	3.91797e-08	-1.80007e-10	-0.912551
86108436	chr16:86108436:T:C	1.05081e-09	-1.79157	-1.34815	4.45235e-09	-1.71055	-1.37673
86108765	chr16:86108765:CTAT:C	6.63903e-09	-0.855814	-0.4405	1.3706e-07	0.850693	-0.510984
86108787	chr16:86108787:TGCTACTATTACC:T	2.44412e-09	-0.853988	-1.4416	1.41427e-08	-0.476854	-1.45466
86109002	chr16:86109002:A:C	5.32859e-09	-1.79827	0.282077	1.87951e-08	-1.77732	0.130203
86109010	chr16:86109010:T:C	8.00701e-09	-1.80007e-10	-1.10896	3.24227e-08	-1.80007e-10	-1.10185
86109157	chr16:86109157:A:T	9.58967e-09	-0.928593	-4.46292e-10	3.57142e-08	-1.00516	-4.46292e-10
86109185	chr16:86109185:G:T	5.74093e-09	-1.80007e-10	-1.44166	2.30693e-08	-1.80007e-10	-1.44221
86109249	chr16:86109249:T:C	5.59594e-09	-1.80007e-10	-1.46724	2.25052e-08	-1.80007e-10	-1.46696
86109343	chr16:86109343:C:T	3.02577e-09	-0.727267	-1.35485	1.76546e-08	-0.32327	-1.38644
86109659	chr16:86109659:A:G	1.70272e-08	-1.80007e-10	-0.354471	6.57691e-08	-1.80007e-10	-0.39456
86109679	chr16:86109679:A:C	2.96543e-09	-0.677336	-1.42492	1.75937e-08	-0.272893	-1.44028
86109930	chr16:86109930:G:A	5.60034e-09	-1.80007e-10	-1.46645	2.25314e-08	-1.80007e-10	-1.4658
86109947	chr16:86109947:T:C	1.7539e-08	-1.80007e-10	-0.324855	7.21386e-08	-1.80007e-10	-0.30212
86109951	chr16:86109951:C:T	1.62275e-08	-1.80007e-10	-0.402573	6.32257e-08	-1.80007e-10	-0.434
86110022	chr16:86110022:C:G	3.41155e-08	-1.80007e-10	0.340473	1.33083e-07	-1.80007e-10	0.310263
86110119	chr16:86110119:T:G	5.75485e-09	-1.80007e-10	-1.43924	2.30862e-08	-1.80007e-10	-1.44147
86110127	chr16:86110127:G:T	5.81926e-09	-1.80007e-10	-1.42811	2.33231e-08	-1.80007e-10	-1.43127
86110287	chr16:86110287:C:G	5.6544e-09	-1.80007e-10	-1.45684	2.2705e-08	-1.80007e-10	-1.45812
86110477	chr16:86110477:G:C	5.81387e-09	-1.80007e-10	-1.42903	2.33421e-08	-1.80007e-10	-1.43045
86110491	chr16:86110491:T:G	1.045e-08	-1.80007e-10	-0.842681	4.40082e-08	-1.80007e-10	-0.796334
86110660	chr16:86110660:T:C	7.64135e-09	-0.0837373	-1.07197	2.96265e-08	-0.154852	-1.03719
86110704	chr16:86110704:G:A	4.739e-08	0.669132	-4.46292e-10	1.30912e-07	0.293813	-4.46292e-10
86110805	chr16:86110805:C:T	6.01411e-09	-1.80007e-10	-1.39517	2.4135e-08	-1.80007e-10	-1.39705
86110832	chr16:86110832:C:T	1.01379e-08	-1.80007e-10	-0.872998	4.25419e-08	-1.80007e-10	-0.83022
86110930	chr16:86110930:C:T	1.16847e-08	-1.80007e-10	-0.731002	4.43133e-08	-1.80007e-10	-0.789424
86111325	chr16:86111325:G:A	6.35334e-09	-1.80007e-10	-1.3403	2.55261e-08	-1.80007e-10	-1.34101
86111353	chr16:86111353:G:A	9.65399e-09	-1.80007e-10	-0.921909	4.04395e-08	-1.80007e-10	-0.880903
86111692	chr16:86111692:A:G	8.18211e-09	-1.80007e-10	-1.08733	3.3807e-08	-1.80007e-10	-1.06004
86111749	chr16:86111749:C:T	1.09157e-08	-1.80007e-10	-0.79908	4.58269e-08	-1.80007e-10	-0.755838
86111869	chr16:86111869:C:A	4.82726e-09	-1.615	-4.46292e-10	1.85267e-08	-1.6615	-4.46292e-10
86111909	chr16:86111909:C:G	5.86965e-09	-1.80007e-10	-1.41949	2.35489e-08	-1.80007e-10	-1.42163
86111946	chr16:86111946:C:T	8.61079e-09	-1.80007e-10	-1.03626	3.4515e-08	-1.80007e-10	-1.03932
86112056	chr16:86112056:C:T	1.04692e-09	-1.76211	-1.38131	4.00737e-09	-1.77989	-1.41269
86112139	chr16:86112139:C:T	5.6303e-09	-1.80007e-10	-1.46112	2.27869e-08	-1.80007e-10	-1.45453
86112249	chr16:86112249:T:G	6.03225e-09	-1.80007e-10	-1.39216	2.41723e-08	-1.80007e-10	-1.3955
86112259	chr16:86112259:A:G	6.653e-09	-1.80007e-10	-1.29421	2.72882e-08	-1.80007e-10	-1.27425
86112350	chr16:86112350:G:A	2.25403e-08	-1.80007e-10	-0.0739758	8.50188e-08	-1.80007e-10	-0.137838
86112360	chr16:86112360:G:A	1.18233e-09	-1.64743	-1.37436	4.06251e-09	-1.78178	-1.39713
86112413	chr16:86112413:G:A	6.23254e-09	-1.80007e-10	-1.3595	2.50124e-08	-1.80007e-10	-1.36134
86112544	chr16:86112544:A:G	5.98124e-09	-1.80007e-10	-1.40065	2.46647e-08	-1.80007e-10	-1.37534
86112612	chr16:86112612:T:G	6.85052e-09	-0.0677438	-1.19721	2.90114e-08	-0.0289224	-1.1841
86112977	chr16:86112977:A:G	2.91675e-08	-1.80007e-10	0.183774	1.23757e-07	-1.80007e-10	0.237606
86113198	chr16:86113198:C:T	6.23878e-09	-1.80007e-10	-1.35849	2.55718e-08	-1.80007e-10	-1.33922
86113261	chr16:86113261:G:A	5.84726e-09	-1.80007e-10	-1.42331	2.35532e-08	-1.80007e-10	-1.42145
86113734	chr16:86113734:C:G	1.57169e-08	0.449993	-0.884537	7.74966e-08	0.736518	-0.966994
86113735	chr16:86113735:T:C	2.05439e-08	0.727502	-0.894218	1.0224e-07	1.02243	-0.975817
86113831	chr16:86113831:T:G	4.84465e-09	-1.51543	-0.0959758	2.06283e-08	-1.50964	-0.0444086
86113940	chr16:86113940:C:T	5.72037e-09	-1.80007e-10	-1.44525	2.2977e-08	-1.80007e-10	-1.44622
86113984	chr16:86113984:G:A	2.31682e-08	0.178009	-0.224509	1.13825e-07	0.495303	-0.341355
86114035	chr16:86114035:A:G	3.70269e-09	-1.6616	-0.218624	1.09054e-08	-1.79164	-0.399814
86114143	chr16:86114143:T:G	2.69172e-09	-0.82027	-1.37883	2.61466e-08	0.0216132	-1.3386
86114252	chr16:86114252:G:A	1.20788e-08	-1.80007e-10	-0.697828	4.5758e-08	-1.80007e-10	-0.757342
86114281	chr16:86114281:C:T	1.00385e-09	-1.76346	-1.42197	3.90086e-09	-1.77704	-1.44248
86114327	chr16:86114327:G:T	2.76238e-08	0.425914	-0.296515	1.38433e-07	0.755576	-0.405897
86114436	chr16:86114436:G:C	9.38551e-09	-1.80007e-10	-0.950113	3.81289e-08	-1.80007e-10	-0.939737
86114448	chr16:86114448:T:C	1.39155e-08	0.0906348	-0.646915	6.54941e-08	0.32403	-0.72278
86114527	chr16:86114527:T:A	1.56322e-08	-1.80007e-10	-0.439948	6.82812e-08	-1.80007e-10	-0.357076
86114575	chr16:86114575:C:T	7.53888e-09	-1.80007e-10	-1.16921	2.92076e-08	-1.80007e-10	-1.20628
86114853	chr16:86114853:A:G	8.90305e-09	-1.80007e-10	-1.00289	3.61375e-08	-1.80007e-10	-0.993377
86114916	chr16:86114916:G:T	7.00503e-09	-1.80007e-10	-1.24265	2.82306e-08	-1.80007e-10	-1.2403
86114980	chr16:86114980:A:G	9.57617e-09	-1.80007e-10	-0.930002	3.74659e-08	-1.80007e-10	-0.957279
86114986	chr16:86114986:G:A	8.91551e-09	-1.80007e-10	-1.00149	3.58272e-08	-1.80007e-10	-1.002
86114989	chr16:86114989:A:C	1.34838e-08	0.518186	-1.10597	5.46862e-08	0.508336	-1.08743
86115164	chr16:86115164:G:A	1.40781e-08	0.544322	-1.08898	6.96684e-08	0.817715	-1.15468
86115165	chr16:86115165:T:G	1.62221e-09	-1.70615	-0.999344	7.86568e-09	-1.47709	-1.04111
86115297	chr16:86115297:C:G	9.36747e-09	0.349291	-1.30133	3.98126e-08	0.389134	-1.28566
86115418	chr16:86115418:T:C	1.07096e-09	-1.66887	-1.45186	3.761e-09	-1.79675	-1.45927
86115508	chr16:86115508:G:A	9.62793e-09	-0.919261	-0.00535028	3.25111e-08	-1.00031	-0.0988235
86115568	chr16:86115568:C:T	7.94063e-09	0.259455	-1.37674	3.31281e-08	0.287904	-1.36823
86115641	chr16:86115641:C:G	4.42267e-09	-1.70254	-4.46292e-10	1.81233e-08	-1.68351	-4.46292e-10
86115789	chr16:86115789:A:G	3.17537e-09	-1.28419	-0.749671	9.07026e-09	-1.6628	-0.712905
86115812	chr16:86115812:T:C	4.55601e-09	-1.10918	-0.563649	2.78896e-08	-0.741257	-0.511198
86115878	chr16:86115878:C:G	1.72076e-09	-1.79861	-0.847898	7.7653e-09	-1.75322	-0.777824
86115884	chr16:86115884:C:G	9.51758e-09	-1.80007e-10	-0.936139	3.84384e-08	-1.80007e-10	-0.931652
86115986	chr16:86115986:T:C	1.21871e-08	-1.80007e-10	-0.688904	5.14055e-08	-1.80007e-10	-0.640964
86116117	chr16:86116117:A:G	5.83358e-09	-1.80007e-10	-1.42565	2.32755e-08	-1.80007e-10	-1.43331
86116151	chr16:86116151:G:A	4.46922e-09	-1.69207	-4.46292e-10	1.72967e-08	-1.7302	-4.46292e-10
86116157	chr16:86116157:G:C	6.27226e-09	-0.0259633	-1.32718	2.4835e-08	-0.0440108	-1.32444
86116353	chr16:86116353:G:T	7.68655e-09	-1.80007e-10	-1.14981	3.06816e-08	-1.80007e-10	-1.15705
86116622	chr16:86116622:T:C	1.37716e-09	-1.6436	-1.22566	4.48762e-09	-1.79749	-1.2819
86116670	chr16:86116670:A:G	1.00747e-09	-1.7161	-1.46573	3.76869e-09	-1.79094	-1.46304
86116842	chr16:86116842:A:G	1.08566e-09	-1.64726	-1.45983	3.90357e-09	-1.75652	-1.4623
86116843	chr16:86116843:G:T	5.63455e-09	-1.80007e-10	-1.46036	2.26269e-08	-1.80007e-10	-1.46157
86116878	chr16:86116878:G:C	1.41843e-09	-1.79655	-1.04318	5.57924e-09	-1.79526	-1.06639
86116891	chr16:86116891:T:A	1.55146e-09	-1.4608	-1.28928	4.38716e-09	-1.77077	-1.33125
86116919	chr16:86116919:T:G	1.19148e-09	-1.766	-1.24809	4.69544e-09	-1.77222	-1.26189
86117210	chr16:86117210:C:T	7.75732e-09	0.222941	-1.36358	3.08144e-08	0.211873	-1.3646
86117472	chr16:86117472:C:T	1.26857e-09	-1.77211	-1.17928	5.03292e-09	-1.77099	-1.19372
86117613	chr16:86117613:C:T	1.56113e-08	-1.80007e-10	-0.441287	6.31996e-08	-1.80007e-10	-0.434412
86117772	chr16:86117772:A:G	1.09917e-09	-1.68184	-1.41288	4.01875e-09	-1.77107	-1.41866
86118135	chr16:86118135:C:T	9.87767e-10	-1.78267	-1.41891	5.63885e-09	-1.4384	-1.41263
86118732	chr16:86118732:C:A	1.24908e-08	-1.80007e-10	-0.664286	5.36347e-08	-1.80007e-10	-0.598514
86118797	chr16:86118797:C:A	6.03316e-09	-1.80007e-10	-1.39201	2.44028e-08	-1.80007e-10	-1.38601
86119176	chr16:86119176:C:A	6.85305e-09	-1.80007e-10	-1.26459	2.82394e-08	-1.80007e-10	-1.23999
86119550	chr16:86119550:T:A	6.55757e-09	-1.80007e-10	-1.30866	2.64688e-08	-1.80007e-10	-1.30474
86119552	chr16:86119552:G:T	6.59544e-09	-1.80007e-10	-1.3029	2.66224e-08	-1.80007e-10	-1.29896
86119562	chr16:86119562:T:C	6.14499e-09	-1.80007e-10	-1.37364	2.47294e-08	-1.80007e-10	-1.37272
86119713	chr16:86119713:A:G	5.60023e-09	-1.80007e-10	-1.46647	2.24989e-08	-1.80007e-10	-1.46724
86119820	chr16:86119820:C:T	5.64217e-09	-1.80007e-10	-1.45901	2.26172e-08	-1.80007e-10	-1.462
86120313	chr16:86120313:C:G	6.35436e-09	-1.80007e-10	-1.34014	2.57078e-08	-1.80007e-10	-1.33392
86120371	chr16:86120371:A:G	4.02998e-09	-1.79552	-4.46292e-10	1.61816e-08	-1.79684	-4.46292e-10
86120372	chr16:86120372:G:A	1.14941e-09	-1.58333	-1.4667	4.25249e-09	-1.66603	-1.46717
86120413	chr16:86120413:T:G	6.10552e-09	-1.80007e-10	-1.38009	2.4529e-08	-1.80007e-10	-1.38085
86120472	chr16:86120472:A:G	1.42134e-09	-1.51202	-1.32566	1.03814e-08	-0.943754	-1.29694
86120496	chr16:86120496:G:C	4.52915e-09	-1.67875	-4.46292e-10	1.9331e-08	-1.619	-4.46292e-10
86120521	chr16:86120521:A:G	1.41864e-09	-1.57414	-1.26543	9.89716e-09	-1.05762	-1.23084
86120625	chr16:86120625:G:GTGGC	1.01716e-08	-1.80007e-10	-0.869683	4.24201e-08	-1.80007e-10	-0.833086
86120633	chr16:86120633:G:A	1.02732e-08	-1.80007e-10	-0.859745	4.28589e-08	-1.80007e-10	-0.822795
86120643	chr16:86120643:G:A	1.08977e-09	-1.73492	-1.36839	4.17084e-09	-1.78608	-1.36651
86121093	chr16:86121093:G:A	1.51509e-08	-1.80007e-10	-0.47122	6.38281e-08	-1.80007e-10	-0.424516
86121251	chr16:86121251:G:A	5.6025e-09	-1.80007e-10	-1.46607	2.25613e-08	-1.80007e-10	-1.46447
86121323	chr16:86121323:T:C	1.73334e-09	-1.74845	-0.890779	6.93016e-09	-1.79195	-0.852875
86121974	chr16:86121974:G:A	6.09148e-09	-1.80007e-10	-1.38239	2.41721e-08	-1.80007e-10	-1.39551
86122078	chr16:86122078:G:A	9.32976e-09	-1.80007e-10	-0.956071	3.9085e-08	-1.80007e-10	-0.914971
86122087	chr16:86122087:T:C	1.05037e-08	-1.80007e-10	-0.837547	4.08021e-08	-1.80007e-10	-0.871977
86122129	chr16:86122129:C:A	9.1322e-08	-1.80007e-10	1.32511	3.62987e-07	-1.80007e-10	1.31366
86122283	chr16:86122283:A:T	3.23258e-09	-1.10124	-0.914759	1.13083e-08	-1.2847	-0.870478
86122358	chr16:86122358:T:C	1.1144e-09	-1.71425	-1.36671	4.05576e-09	-1.79759	-1.38298
86122563	chr16:86122563:A:G	6.73554e-09	-1.80007e-10	-1.28188	2.74822e-08	-1.80007e-10	-1.26717
86122701	chr16:86122701:G:A	6.67429e-09	-1.80007e-10	-1.29102	2.69304e-08	-1.80007e-10	-1.28745
86122845	chr16:86122845:C:T	1.63668e-08	-1.80007e-10	-0.394026	6.9193e-08	-1.80007e-10	-0.34381
86122955	chr16:86122955:A:C	8.30736e-09	-1.80007e-10	-1.07214	3.47419e-08	-1.80007e-10	-1.03276
86123070	chr16:86123070:C:T	1.93975e-09	-1.58699	-0.93973	7.08783e-09	-1.60544	-1.01689
86123074	chr16:86123074:T:C	2.21754e-09	-1.64295	-0.749933	8.15844e-09	-1.65286	-0.8288
86123088	chr16:86123088:G:A	3.82356e-09	-0.963058	-0.88504	1.31766e-08	-1.04946	-0.952813
86123254	chr16:86123254:T:C	3.10068e-09	-1.71444	-0.34322	1.6451e-08	-1.57622	-0.204108
86123530	chr16:86123530:A:C	6.52616e-09	-1.80007e-10	-1.31346	2.69154e-08	-1.80007e-10	-1.28801
86123562	chr16:86123562:G:A	9.83695e-10	-1.74241	-1.46331	3.92336e-09	-1.76146	-1.4523
86123668	chr16:86123668:G:C	7.08402e-08	-1.52122	2.59237	2.77388e-07	-1.39144	2.43615
86123671	chr16:86123671:A:G	2.12747e-08	-1.77727	1.64551	8.13706e-08	-1.64674	1.46504
86123749	chr16:86123749:T:C	1.31145e-08	-0.615563	-4.46292e-10	4.30625e-08	-0.818056	-4.46292e-10
86123757	chr16:86123757:T:C	7.12404e-09	-1.80007e-10	-1.2258	2.8518e-08	-1.80007e-10	-1.23018
86123920	chr16:86123920:C:T	6.41038e-09	-1.80007e-10	-1.33136	2.54631e-08	-1.80007e-10	-1.34348
86124142	chr16:86124142:C:T	3.06414e-08	-1.13841	1.37148	1.53231e-07	-0.904583	1.35582
86124151	chr16:86124151:A:G	1.03835e-07	-1.41762	2.87114	4.01137e-07	-1.34626	2.75986
86124715	chr16:86124715:G:A	1.62013e-09	-1.62656	-1.08021	8.34385e-09	-1.4734	-0.985784
86125176	chr16:86125176:C:G	5.70419e-09	-1.80007e-10	-1.44808	2.28076e-08	-1.80007e-10	-1.45361
86125244	chr16:86125244:T:C	3.4227e-09	-1.65036	-0.308488	1.26926e-08	-1.62407	-0.415623
86125285	chr16:86125285:G:C	9.40552e-10	-1.79926	-1.45131	3.89737e-09	-1.77862	-1.44178
86125396	chr16:86125396:G:C	1.05898e-09	-1.66855	-1.46342	4.51206e-09	-1.60677	-1.46719
86125633	chr16:86125633:A:C	1.52828e-08	-1.72941	1.26686	5.83655e-08	-1.70046	1.18647
86125932	chr16:86125932:A:C	7.04621e-09	-1.23679	-4.46292e-10	2.45304e-08	-1.3808	-4.46292e-10
86126116	chr16:86126116:C:T	2.31263e-09	-1.3213	-1.0296	1.2884e-08	-1.09156	-0.933161
86126263	chr16:86126263:T:C	9.90401e-09	-1.80007e-10	-0.896339	4.01717e-08	-1.80007e-10	-0.887546
86126384	chr16:86126384:C:T	8.08269e-09	-1.80007e-10	-1.09955	3.3866e-08	-1.80007e-10	-1.0583
86126493	chr16:86126493:G:A	4.12166e-09	-1.22682	-0.546207	1.25918e-08	-1.45961	-0.588049
86126521	chr16:86126521:G:A	2.34328e-09	-1.51006	-0.827664	7.78355e-09	-1.666	-0.862702
86126747	chr16:86126747:AAAAG:A	1.00024e-08	-1.80007e-10	-0.886454	3.97551e-08	-1.80007e-10	-0.897971
86126945	chr16:86126945:G:A	5.67622e-09	-1.80007e-10	-1.45299	2.28007e-08	-1.80007e-10	-1.45392
86127134	chr16:86127134:C:G	3.40323e-08	-1.80007e-10	0.33803	1.55572e-07	-1.80007e-10	0.466401
86127136	chr16:86127136:G:A	1.02089e-08	-1.80007e-10	-0.866024	4.01708e-08	-1.80007e-10	-0.88757
86127195	chr16:86127195:C:G	9.82878e-09	-1.80007e-10	-0.903964	3.94765e-08	-1.80007e-10	-0.905005
86127784	chr16:86127784:C:T	1.90254e-09	-1.56629	-0.979799	6.5043e-09	-1.73516	-0.973089
86128061	chr16:86128061:C:A	1.21221e-09	-1.57716	-1.41967	6.51537e-09	-1.27747	-1.42908
86128155	chr16:86128155:C:T	5.65431e-09	-1.80007e-10	-1.45686	2.27825e-08	-1.80007e-10	-1.45472
86128363	chr16:86128363:C:G	6.13418e-09	-1.80007e-10	-1.3754	2.46848e-08	-1.80007e-10	-1.37452
86128401	chr16:86128401:G:A	3.56022e-09	-1.79472	-0.124739	1.2924e-08	-1.79864	-0.222985
86129367	chr16:86129367:A:G	1.38969e-09	-1.56252	-1.29768	8.08663e-09	-1.1819	-1.3086
86129615	chr16:86129615:G:A	1.07376e-09	-1.74965	-1.36846	5.16009e-09	-1.57102	-1.36873
86129759	chr16:86129759:A:G	6.2211e-09	-1.80007e-10	-1.36133	2.53912e-08	-1.80007e-10	-1.34631
86129895	chr16:86129895:G:A	7.20717e-09	-1.2142	-4.46292e-10	2.77535e-08	-1.25735	-4.46292e-10
86130017	chr16:86130017:G:A	4.8449e-08	0.691233	-4.46292e-10	2.17488e-07	0.801435	-4.46292e-10
86130456	chr16:86130456:C:G	5.64096e-09	-1.80007e-10	-1.45923	2.27498e-08	-1.80007e-10	-1.45615
86130485	chr16:86130485:C:T	4.06595e-09	-1.78663	-4.46292e-10	1.71197e-08	-1.74048	-4.46292e-10
86130525	chr16:86130525:C:T	5.90649e-09	-1.80007e-10	-1.41323	2.39474e-08	-1.80007e-10	-1.40485
86130984	chr16:86130984:A:G	1.4907e-09	-1.3795	-1.41053	5.46723e-09	-1.46694	-1.415
86131089	chr16:86131089:C:T	5.93048e-09	-1.80007e-10	-1.40917	2.37381e-08	-1.80007e-10	-1.41363
86131157	chr16:86131157:C:G	8.77031e-09	-1.01791	-4.46292e-10	3.09809e-08	-1.14734	-4.46292e-10
86131287	chr16:86131287:A:C	5.69459e-09	-1.80007e-10	-1.44976	2.28379e-08	-1.80007e-10	-1.45229
86131352	chr16:86131352:A:G	5.64081e-09	-1.80007e-10	-1.45925	2.2824e-08	-1.80007e-10	-1.4529
86131879	chr16:86131879:T:G	6.66274e-09	-1.80007e-10	-1.29275	2.74781e-08	-1.80007e-10	-1.26732
86131897	chr16:86131897:G:A	4.02701e-09	-1.79626	-4.46292e-10	1.67235e-08	-1.7639	-4.46292e-10
86132115	chr16:86132115:G:A	5.60112e-09	-1.80007e-10	-1.46631	2.25386e-08	-1.80007e-10	-1.46548
86132207	chr16:86132207:C:T	5.91318e-09	-1.80007e-10	-1.4121	2.39069e-08	-1.80007e-10	-1.40654
86132806	chr16:86132806:G:C	9.24657e-09	-1.80007e-10	-0.965027	3.84146e-08	-1.80007e-10	-0.932272
86132928	chr16:86132928:T:A	6.52612e-09	-1.80007e-10	-1.31347	2.66499e-08	-1.80007e-10	-1.29793
86132937	chr16:86132937:C:G	2.11869e-08	-1.80007e-10	-0.135899	8.20859e-08	-1.80007e-10	-0.172944
86133193	chr16:86133193:C:T	4.41137e-09	-1.70509	-4.46292e-10	1.68104e-08	-1.75871	-4.46292e-10
86133283	chr16:86133283:T:G	5.76842e-09	-1.80007e-10	-1.43688	2.33432e-08	-1.80007e-10	-1.4304
86133482	chr16:86133482:C:T	6.30143e-09	-1.80007e-10	-1.3485	2.57116e-08	-1.80007e-10	-1.33377
86133498	chr16:86133498:T:C	1.44479e-09	-1.76562	-1.0557	6.27338e-09	-1.61342	-1.13098
86133526	chr16:86133526:A:G	3.02915e-09	-1.72262	-0.358374	1.06503e-08	-1.7357	-0.479419
86133571	chr16:86133571:G:A	9.1661e-09	-1.80007e-10	-0.973768	3.62313e-08	-1.80007e-10	-0.990786
86133606	chr16:86133606:C:T	3.28237e-09	-1.77157	-0.229148	1.58749e-08	-1.58371	-0.232267
86133680	chr16:86133680:C:G	8.85172e-09	-1.80007e-10	-1.00867	3.49636e-08	-1.80007e-10	-1.0264
86133910	chr16:86133910:A:G	6.90225e-09	-1.80007e-10	-1.25743	2.87678e-08	-1.80007e-10	-1.22145
86134198	chr16:86134198:G:A	9.31072e-10	-1.79841	-1.46228	3.83582e-09	-1.77308	-1.46324
86134278	chr16:86134278:C:T	1.47687e-09	-1.62842	-1.17094	5.39314e-09	-1.69943	-1.19615
86134548	chr16:86134548:C:T	1.0963e-09	-1.65282	-1.44452	4.00682e-09	-1.74659	-1.44612
86134670	chr16:86134670:T:G	5.64676e-09	-1.80007e-10	-1.4582	2.27672e-08	-1.80007e-10	-1.45539
86134696	chr16:86134696:G:A	5.92217e-09	-1.80007e-10	-1.41058	2.36057e-08	-1.80007e-10	-1.41922
86134731	chr16:86134731:A:G	1.89436e-08	-1.80007e-10	-0.247812	7.42271e-08	-1.80007e-10	-0.273581
86134846	chr16:86134846:G:C	5.60519e-09	-1.80007e-10	-1.46559	2.2521e-08	-1.80007e-10	-1.46626
86135065	chr16:86135065:C:T	5.962e-09	-1.80007e-10	-1.40387	2.37479e-08	-1.80007e-10	-1.41321
86135076	chr16:86135076:C:T	4.24118e-09	-1.74444	-4.46292e-10	1.81713e-08	-1.68087	-4.46292e-10
86135121	chr16:86135121:T:C	1.00969e-09	-1.74972	-1.42991	3.97132e-09	-1.77288	-1.42873
86135195	chr16:86135195:T:C	9.70767e-10	-1.77936	-1.43959	3.83155e-09	-1.79415	-1.44329
86135219	chr16:86135219:G:A	5.70655e-09	-1.80007e-10	-1.44767	2.27057e-08	-1.80007e-10	-1.45809
86135248	chr16:86135248:C:G	5.73546e-09	-1.80007e-10	-1.44261	2.28436e-08	-1.80007e-10	-1.45204
86135391	chr16:86135391:T:C	4.2234e-09	-1.74864	-4.46292e-10	1.65583e-08	-1.77382	-4.46292e-10
86135462	chr16:86135462:G:A	2.51944e-09	-1.74325	-0.521988	8.36271e-09	-1.79919	-0.657739
86135466	chr16:86135466:A:C	6.41184e-09	-1.80007e-10	-1.33113	2.53539e-08	-1.80007e-10	-1.34778
86135474	chr16:86135474:A:G	6.2399e-09	-1.80007e-10	-1.35832	2.53123e-08	-1.80007e-10	-1.34942
86135481	chr16:86135481:A:G	9.27491e-10	-1.79927	-1.46528	3.74927e-09	-1.79498	-1.46417
86135542	chr16:86135542:A:G	5.65017e-09	-1.80007e-10	-1.45759	2.26318e-08	-1.80007e-10	-1.46135
86135585	chr16:86135585:G:T	5.65271e-09	-1.80007e-10	-1.45714	2.27353e-08	-1.80007e-10	-1.45679
86135602	chr16:86135602:G:A	5.8631e-09	-1.80007e-10	-1.4206	2.33963e-08	-1.80007e-10	-1.42813
86135733	chr16:86135733:G:A	1.08635e-08	-1.80007e-10	-0.803873	4.26469e-08	-1.80007e-10	-0.827755
86135804	chr16:86135804:G:A	9.07285e-09	-1.80007e-10	-0.983994	3.573e-08	-1.80007e-10	-1.00472
86135813	chr16:86135813:C:T	9.29921e-10	-1.7946	-1.46733	3.79083e-09	-1.78104	-1.46709
86135831	chr16:86135831:G:C	9.32249e-10	-1.79241	-1.46702	3.80898e-09	-1.77682	-1.46653
86135989	chr16:86135989:A:T	9.94279e-10	-1.79921	-1.39581	4.00511e-09	-1.79449	-1.39865
86136092	chr16:86136092:A:G	5.67891e-09	-1.80007e-10	-1.45252	2.28593e-08	-1.80007e-10	-1.45135
86136274	chr16:86136274:C:G	1.13784e-08	-1.80007e-10	-0.75756	4.51164e-08	-1.80007e-10	-0.771464
86136417	chr16:86136417:A:G	5.75383e-09	-1.80007e-10	-1.43941	2.30941e-08	-1.80007e-10	-1.44113
86136438	chr16:86136438:T:C	1.87911e-09	-1.73866	-0.819828	8.33829e-09	-1.53113	-0.928718
86136728	chr16:86136728:A:G	4.07532e-09	-1.78433	-4.46292e-10	1.70311e-08	-1.74567	-4.46292e-10
86137062	chr16:86137062:A:G	3.18932e-08	-1.80007e-10	0.273113	1.25737e-07	-1.80007e-10	0.253486
86137128	chr16:86137128:T:C	4.01558e-09	-1.7991	-4.46292e-10	1.63112e-08	-1.78886	-4.46292e-10
86137160	chr16:86137160:T:C	5.63231e-09	-1.80007e-10	-1.46076	2.25737e-08	-1.80007e-10	-1.46392
86137292	chr16:86137292:A:G	1.72992e-09	-1.69539	-0.94581	7.81907e-09	-1.46176	-1.06239
86137296	chr16:86137296:C:T	1.07422e-08	-1.80007e-10	-0.815103	4.19931e-08	-1.80007e-10	-0.843204
86137597	chr16:86137597:A:G	2.23249e-09	-1.34706	-1.03911	8.16671e-09	-1.37172	-1.10892
86137674	chr16:86137674:A:G	3.38692e-09	-1.78168	-0.187684	1.22831e-08	-1.79505	-0.27743
86137876	chr16:86137876:A:G	1.67116e-09	-1.7537	-0.922064	6.52241e-09	-1.78287	-0.922592
86137904	chr16:86137904:C:A	9.29401e-10	-1.79913	-1.46336	3.79858e-09	-1.78487	-1.46121
86138361	chr16:86138361:T:G	5.75504e-09	-1.80007e-10	-1.4392	2.33707e-08	-1.80007e-10	-1.42923
86138375	chr16:86138375:A:C	2.23202e-09	-1.77943	-0.606947	8.15563e-09	-1.79628	-0.685725
86138802	chr16:86138802:A:T	5.91588e-09	-1.80007e-10	-1.41164	2.35847e-08	-1.80007e-10	-1.42011
86138965	chr16:86138965:T:G	3.32196e-09	-1.25518	-0.733543	2.06026e-08	-0.739808	-0.815486
86139142	chr16:86139142:G:A	2.03919e-08	-1.70005	1.52591	1.00098e-07	-1.51594	1.54138
86139251	chr16:86139251:G:A	1.69165e-09	-1.73941	-0.924167	7.71044e-09	-1.53046	-1.00767
86139291	chr16:86139291:A:G	1.64946e-09	-1.75413	-0.934706	7.38296e-09	-1.5622	-1.01934
86139632	chr16:86139632:A:G	5.80378e-09	-1.80007e-10	-1.43077	2.33141e-08	-1.80007e-10	-1.43165
86139695	chr16:86139695:T:A	9.31577e-10	-1.79913	-1.46103	3.8051e-09	-1.78793	-1.45644
86139820	chr16:86139820:T:C	5.63859e-09	-1.80007e-10	-1.45965	2.2742e-08	-1.80007e-10	-1.4565
86139899	chr16:86139899:A:G	5.67198e-09	-1.80007e-10	-1.45374	2.27077e-08	-1.80007e-10	-1.458
86140321	chr16:86140321:C:A	1.43816e-08	-1.80007e-10	-0.523328	5.77466e-08	-1.80007e-10	-0.524645
86140323	chr16:86140323:A:G	1.12979e-09	-1.77291	-1.29434	5.09075e-09	-1.66414	-1.28914
86140418	chr16:86140418:A:T	3.37243e-08	-1.80007e-10	0.328939	1.34621e-07	-1.80007e-10	0.321754
86140610	chr16:86140610:C:G	2.32929e-09	-1.77949	-0.564223	1.05885e-08	-1.66767	-0.553268
86140658	chr16:86140658:C:T	1.32316e-08	0.860174	-1.46685	7.63009e-08	1.22115	-1.46717
86140742	chr16:86140742:AT:A	1.10113e-09	-1.64031	-1.45262	4.48983e-09	-1.6187	-1.46019
86140758	chr16:86140758:G:T	6.78049e-09	-1.80007e-10	-1.27523	2.75535e-08	-1.80007e-10	-1.26458
86140860	chr16:86140860:G:A	3.43952e-09	-1.48665	-0.467303	1.17736e-08	-1.66477	-0.450084
86140874	chr16:86140874:C:T	6.81012e-09	-1.27087	-4.46292e-10	3.2822e-08	-1.08961	-4.46292e-10
86141578	chr16:86141578:A:C	1.93796e-08	-1.80007e-10	-0.225059	7.79354e-08	-1.80007e-10	-0.224829
86141748	chr16:86141748:G:T	1.45593e-09	-1.79915	-1.01448	5.67728e-09	-1.78125	-1.06298
86141771	chr16:86141771:TGTGTGTGCACGCGTGTGTGTGTGC:T	1.33447e-09	-1.78981	-1.11094	5.10377e-09	-1.79707	-1.15367
86141893	chr16:86141893:C:T	1.45349e-08	-1.80007e-10	-0.51273	5.75351e-08	-1.80007e-10	-0.528314
86141899	chr16:86141899:C:T	6.80532e-09	-1.80007e-10	-1.27157	2.76447e-08	-1.80007e-10	-1.26128
86142001	chr16:86142001:C:G	2.98011e-09	-1.7972	-0.300116	1.25377e-08	-1.76726	-0.284712
86142041	chr16:86142041:T:C	6.42061e-09	-1.80007e-10	-1.32977	2.64437e-08	-1.80007e-10	-1.30569
86142065	chr16:86142065:C:T	4.10902e-08	-1.80007e-10	0.52649	1.62226e-07	-1.80007e-10	0.508281
86142155	chr16:86142155:T:A	5.8097e-09	-1.80007e-10	-1.42975	2.32874e-08	-1.80007e-10	-1.4328
86142623	chr16:86142623:G:A	4.20213e-09	-1.79895	0.0452608	1.81508e-08	-1.74137	0.0593755
86142630	chr16:86142630:T:A	4.29092e-09	-1.73278	-4.46292e-10	1.64177e-08	-1.78235	-4.46292e-10
86142685	chr16:86142685:G:T	1.07e-09	-1.66109	-1.46053	5.26089e-09	-1.46537	-1.45504
86143025	chr16:86143025:T:C	3.99343e-09	-1.75167	-0.0529622	1.58657e-08	-1.60761	-0.208938
86143039	chr16:86143039:G:A	5.62952e-09	-1.80007e-10	-1.46126	2.26946e-08	-1.80007e-10	-1.45858
86143098	chr16:86143098:A:G	4.64974e-09	-1.77642	0.123949	1.72297e-08	-1.79097	0.0568948
86143109	chr16:86143109:C:G	5.60203e-09	-1.80007e-10	-1.46615	2.25059e-08	-1.80007e-10	-1.46693
86143114	chr16:86143114:G:A	8.57045e-09	-1.29943	0.258467	3.99631e-08	-1.13757	0.244819
86143442	chr16:86143442:C:T	5.70754e-09	-1.80007e-10	-1.44749	2.30448e-08	-1.80007e-10	-1.44327
86143443	chr16:86143443:G:A	7.07823e-09	-1.80007e-10	-1.23226	2.87862e-08	-1.80007e-10	-1.22081
86143603	chr16:86143603:T:C	5.73166e-09	-1.80007e-10	-1.44327	2.31524e-08	-1.80007e-10	-1.43861
86143679	chr16:86143679:G:T	4.04619e-09	-1.75895	-0.0325496	1.59408e-08	-1.62242	-0.189413
86143740	chr16:86143740:G:A	5.65023e-09	-1.80007e-10	-1.45758	2.26629e-08	-1.80007e-10	-1.45998
86143846	chr16:86143846:G:C	2.86036e-09	-1.78951	-0.348825	1.27094e-08	-1.69712	-0.34125
86143861	chr16:86143861:C:T	4.05403e-09	-1.79919	0.00962389	1.72687e-08	-1.75489	0.0230833
86143890	chr16:86143890:C:T	7.90123e-09	-1.80007e-10	-1.12226	3.21193e-08	-1.80007e-10	-1.11125
86144130	chr16:86144130:C:T	1.02124e-09	-1.72607	-1.4422	5.1039e-09	-1.51546	-1.43525
86144167	chr16:86144167:C:T	3.43584e-09	-1.74823	-0.206789	1.409e-08	-1.595	-0.340238
86144300	chr16:86144300:C:T	5.59513e-09	-1.80007e-10	-1.46738	2.24983e-08	-1.80007e-10	-1.46727
86144552	chr16:86144552:A:G	4.3738e-09	-1.69867	-0.0149739	1.81421e-08	-1.50926	-0.173219
86145479	chr16:86145479:TATA:T	8.82948e-09	-1.80007e-10	-1.01118	3.56127e-08	-1.80007e-10	-1.00801
86145697	chr16:86145697:A:T	6.86951e-09	-1.80007e-10	-1.26219	2.79822e-08	-1.80007e-10	-1.24914
86145779	chr16:86145779:G:T	1.28187e-09	-1.65234	-1.28862	5.5388e-09	-1.56332	-1.30561
86145832	chr16:86145832:C:T	1.28971e-09	-1.73687	-1.19799	4.71887e-09	-1.79233	-1.23681
86146013	chr16:86146013:C:T	5.92532e-09	-1.80007e-10	-1.41004	2.37647e-08	-1.80007e-10	-1.41251
86146065	chr16:86146065:G:C	5.65783e-09	-1.80007e-10	-1.45624	2.28156e-08	-1.80007e-10	-1.45326
86146176	chr16:86146176:G:A	1.74132e-09	-1.49974	-1.13489	6.21909e-09	-1.68288	-1.07021
86146223	chr16:86146223:T:G	4.17823e-09	-1.75939	-4.46292e-10	1.73185e-08	-1.72894	-4.46292e-10
86146279	chr16:86146279:G:A	5.94798e-09	-1.80007e-10	-1.40623	2.40269e-08	-1.80007e-10	-1.40154
86146313	chr16:86146313:C:T	9.88902e-10	-1.7421	-1.45834	4.23511e-09	-1.67691	-1.46039
86146545	chr16:86146545:T:C	5.86985e-09	-1.80007e-10	-1.41945	2.34765e-08	-1.80007e-10	-1.42471
86146840	chr16:86146840:G:C	3.31721e-09	-1.78573	-0.204428	1.34041e-08	-1.63813	-0.347016
86147161	chr16:86147161:C:G	6.0485e-09	-1.80007e-10	-1.38947	2.43141e-08	-1.80007e-10	-1.38965
86147222	chr16:86147222:C:T	5.63845e-09	-1.80007e-10	-1.45967	2.26781e-08	-1.80007e-10	-1.45931
86147423	chr16:86147423:T:G	5.73398e-09	-1.80007e-10	-1.44287	2.30631e-08	-1.80007e-10	-1.44248
86147695	chr16:86147695:CCA:C	9.42263e-10	-1.78991	-1.45884	3.7646e-09	-1.79925	-1.45582
86147816	chr16:86147816:G:A	8.14468e-08	-1.80007e-10	1.21067	3.13779e-07	-1.80007e-10	1.16798
```
