## Supplementary material for "Characterization of shared and ancestry-specific signals driving complex traits using multi-ancestry fine-mapping": susiex_nc2.cs80.summary

```
# chr16:84881858-86147829
CS_ID	CS_LENGTH	CS_PURITY	MAX_PIP_SNP	BP	REF_ALLELE	ALT_ALLELE	REF_FRQ	BETA	SE	-LOG10P	MAX_PIP	POST-HOC_PROB_POP1	POST-HOC_PROB_POP2
1	4	0.998461	chr16:85382232:T:C	85382232	C,C	T,T	1,1	inf,-inf	inf,inf	8.41638,1.02337	0.319557	0.999841	0.477452
2	1	1	chr16:85647829:T:C	85647829	C,C	T,T	1,1	-inf,inf	inf,inf	8.59784,0.584431	0.919817	0.999648	0.296292
```
