## Supplementary material for "Characterization of shared and ancestry-specific signals driving complex traits using multi-ancestry fine-mapping": susiex_nc3.cs80.snp

```
BP	SNP	PIP(CS1)	LogBF(CS1,Pop1)	LogBF(CS1,Pop2)	PIP(CS2)	LogBF(CS2,Pop1)	LogBF(CS2,Pop2)
84881943	chr16:84881943:A:T	1.34114e-09	-1.76844	-1.44125	3.24109e-09	-1.66409	-1.43995
84882156	chr16:84882156:A:T	1.39232e-09	-1.76667	-1.40557	3.37006e-09	-1.66198	-1.40303
84882252	chr16:84882252:A:G	8.3055e-09	-1.80007e-10	-1.38629	1.77855e-08	-1.80007e-10	-1.40156
84882281	chr16:84882281:T:C	2.05912e-09	-1.79726	-0.983674	4.36458e-09	-1.79789	-1.00853
84882474	chr16:84882474:G:A	4.19952e-09	-1.57729	-0.490946	1.13671e-08	-1.33506	-0.514156
84882593	chr16:84882593:C:T	7.69527e-09	-1.80007e-10	-1.46261	1.67072e-08	-1.80007e-10	-1.4641
84882743	chr16:84882743:G:T	2.71802e-09	-1.79905	-0.704259	5.84015e-09	-1.7916	-0.723586
84882885	chr16:84882885:G:A	7.86605e-09	-1.80007e-10	-1.44065	1.69733e-08	-1.80007e-10	-1.4483
84883169	chr16:84883169:G:A	1.56155e-09	-1.7525	-1.30504	4.3039e-09	-1.5096	-1.31082
84883669	chr16:84883669:A:C	3.60315e-09	-1.62929	-0.592116	1.12335e-08	-1.21977	-0.641278
84883802	chr16:84883802:T:G	1.475e-09	-1.68034	-1.43421	4.47593e-09	-1.34346	-1.43777
84883901	chr16:84883901:T:C	2.06132e-09	-1.46789	-1.31197	7.26868e-09	-0.975583	-1.32079
84884139	chr16:84884139:A:G	2.37731e-09	-1.45736	-1.17988	8.56913e-09	-0.927846	-1.20393
84884188	chr16:84884188:C:T	1.29742e-08	-1.80007e-10	-0.94025	2.80186e-08	-1.80007e-10	-0.947075
84884284	chr16:84884284:C:T	5.56597e-09	-1.78654	-4.46292e-10	1.21934e-08	-1.77905	-4.46292e-10
84884289	chr16:84884289:C:A	2.40862e-08	-0.321571	-4.46292e-10	4.24827e-08	-0.530847	-4.46292e-10
84884295	chr16:84884295:A:C	9.76025e-09	-1.80007e-10	-1.22489	2.10423e-08	-1.80007e-10	-1.23341
84884299	chr16:84884299:A:G	1.85783e-09	-1.50863	-1.37517	6.38974e-09	-1.044	-1.38125
84884320	chr16:84884320:GATA:G	1.93208e-09	-1.47325	-1.37136	6.78397e-09	-0.987863	-1.37752
84884372	chr16:84884372:C:T	2.22858e-09	-1.40407	-1.29778	8.22452e-09	-0.868007	-1.30482
84884386	chr16:84884386:A:G	2.15727e-09	-1.46284	-1.27153	7.62169e-09	-0.969368	-1.27958
84884473	chr16:84884473:A:G	2.27756e-09	-1.43946	-1.24065	8.16728e-09	-0.931653	-1.24815
84884621	chr16:84884621:A:G	1.36305e-08	-1.80007e-10	-0.890898	2.82822e-08	-1.80007e-10	-0.937711
84884745	chr16:84884745:T:A	1.73617e-09	-1.49147	-1.46006	5.79031e-09	-1.06021	-1.46355
84884841	chr16:84884841:C:T	5.50315e-09	-1.79789	-4.46292e-10	1.19534e-08	-1.79892	-4.46292e-10
84884846	chr16:84884846:A:G	8.77253e-09	-1.80007e-10	-1.33159	1.87959e-08	-1.80007e-10	-1.3463
84885210	chr16:84885210:C:T	9.8659e-09	-1.80007e-10	-1.21413	2.10504e-08	-1.80007e-10	-1.23302
84886147	chr16:84886147:C:T	3.18626e-08	-0.0417768	-4.46292e-10	4.85164e-08	-0.398041	-4.46292e-10
84886399	chr16:84886399:A:T	1.13936e-08	-1.80007e-10	-1.07016	2.42219e-08	-1.80007e-10	-1.09269
84886502	chr16:84886502:C:T	1.13452e-08	-1.80007e-10	-1.07442	2.42656e-08	-1.80007e-10	-1.09089
84886684	chr16:84886684:G:A	1.23364e-08	-1.80007e-10	-0.990653	2.61209e-08	-1.80007e-10	-1.01721
84886930	chr16:84886930:C:G	8.06301e-09	-1.80007e-10	-1.41592	1.75303e-08	-1.80007e-10	-1.41601
84886990	chr16:84886990:C:G	1.19302e-08	-1.80007e-10	-1.02414	2.52738e-08	-1.80007e-10	-1.05017
84887323	chr16:84887323:C:T	8.11969e-09	-1.80007e-10	-1.40892	1.75951e-08	-1.80007e-10	-1.41232
84887546	chr16:84887546:T:C	9.69204e-09	-1.80007e-10	-1.23191	2.10137e-08	-1.80007e-10	-1.23477
84887740	chr16:84887740:G:C	1.31542e-08	-0.926467	-4.46292e-10	3.27711e-08	-0.790397	-4.46292e-10
84887789	chr16:84887789:C:T	1.34046e-09	-1.76174	-1.44846	2.82614e-09	-1.78921	-1.45182
84888420	chr16:84888420:C:T	6.35717e-09	-1.65363	-4.46292e-10	4.10785e-08	-0.564459	-4.46292e-10
84888508	chr16:84888508:C:G	6.56463e-09	-1.62151	-4.46292e-10	4.47483e-08	-0.478891	-4.46292e-10
84888558	chr16:84888558:A:AAT	1.00155e-08	-1.80007e-10	-1.19908	2.18754e-08	-1.80007e-10	-1.19458
84888724	chr16:84888724:T:C	1.08428e-08	-1.80007e-10	-1.11971	2.36094e-08	-1.80007e-10	-1.1183
84888850	chr16:84888850:G:A	1.3816e-09	-1.77905	-1.40092	3.18588e-09	-1.72241	-1.3988
84888996	chr16:84888996:T:C	1.99081e-09	-1.47992	-1.33475	4.43627e-09	-1.44636	-1.34377
84889147	chr16:84889147:A:G	9.65238e-09	-1.80007e-10	-1.23601	2.07243e-08	-1.80007e-10	-1.24863
84889253	chr16:84889253:C:T	1.34467e-09	-1.76435	-1.44272	2.82973e-09	-1.79384	-1.44592
84889480	chr16:84889480:A:T	1.21813e-08	-1.80007e-10	-1.00331	2.57937e-08	-1.80007e-10	-1.02981
84889641	chr16:84889641:T:G	1.30446e-09	-1.79492	-1.4425	2.90294e-09	-1.77964	-1.43458
84890315	chr16:84890315:C:T	7.91008e-09	-1.80007e-10	-1.43507	1.70408e-08	-1.80007e-10	-1.44433
84890340	chr16:84890340:CAG:C	1.34016e-09	-1.79858	-1.41184	2.96282e-09	-1.79804	-1.39576
84890415	chr16:84890415:A:T	9.68315e-09	-1.23282	-4.46292e-10	1.75477e-08	-1.41502	-4.46292e-10
84890956	chr16:84890956:T:G	1.72675e-09	-1.79888	-1.15809	3.6938e-09	-1.79677	-1.17652
84891051	chr16:84891051:G:T	1.00282e-08	-1.80007e-10	-1.19781	2.19945e-08	-1.80007e-10	-1.18915
84891140	chr16:84891140:A:G	1.32628e-09	-1.79205	-1.42878	2.918e-09	-1.76979	-1.43925
84891388	chr16:84891388:C:A	1.32737e-09	-1.79928	-1.42073	2.90755e-09	-1.79927	-1.41336
84891925	chr16:84891925:A:G	7.67239e-09	-1.80007e-10	-1.46558	1.66596e-08	-1.80007e-10	-1.46695
84892020	chr16:84892020:A:G	1.46265e-09	-1.78753	-1.33543	3.36023e-09	-1.75822	-1.30971
84892239	chr16:84892239:T:C	1.36838e-09	-1.79646	-1.39313	3.09054e-09	-1.77764	-1.37396
84892402	chr16:84892402:C:G	1.32988e-09	-1.79378	-1.42434	2.90162e-09	-1.79791	-1.41677
84892537	chr16:84892537:G:T	9.75195e-09	-1.80007e-10	-1.22574	2.12034e-08	-1.80007e-10	-1.22578
84892620	chr16:84892620:G:A	1.40735e-08	-1.80007e-10	-0.858914	3.08798e-08	-1.80007e-10	-0.849842
84892781	chr16:84892781:G:A	1.93538e-08	-1.80007e-10	-0.540322	4.12659e-08	-1.80007e-10	-0.559906
84892902	chr16:84892902:G:A	2.30437e-09	-1.45029	-1.21811	5.63506e-09	-1.30316	-1.24778
84892932	chr16:84892932:C:T	2.12964e-09	-1.77166	-0.975592	4.61061e-09	-1.73798	-1.01361
84893124	chr16:84893124:G:A	1.49017e-08	-1.80007e-10	-0.801735	3.27572e-08	-1.80007e-10	-0.790819
84893167	chr16:84893167:G:C	1.33718e-09	-1.79916	-1.41349	2.96909e-09	-1.79024	-1.40144
84893201	chr16:84893201:G:A	1.85134e-09	-1.79422	-1.09308	4.04253e-09	-1.79932	-1.08375
84893214	chr16:84893214:C:T	2.11746e-09	-1.79928	-0.953715	4.73181e-09	-1.79393	-0.931702
84893257	chr16:84893257:T:C	1.26724e-09	-1.79895	-1.46742	2.75446e-09	-1.79905	-1.46767
84893559	chr16:84893559:G:A	3.2476e-09	-1.40345	-0.921847	7.2926e-09	-1.36306	-0.930027
84893573	chr16:84893573:C:T	9.81322e-09	-1.80007e-10	-1.21948	2.1526e-08	-1.80007e-10	-1.21068
84893689	chr16:84893689:G:A	8.53396e-09	-1.80007e-10	-1.35916	1.84465e-08	-1.80007e-10	-1.36507
84893738	chr16:84893738:G:A	1.65714e-09	-1.79904	-1.19908	3.68363e-09	-1.7993	-1.17675
84893856	chr16:84893856:C:T	9.88003e-09	-1.2127	-4.46292e-10	2.308e-08	-1.14098	-4.46292e-10
84894050	chr16:84894050:G:A	7.70081e-09	-1.80007e-10	-1.46189	1.67019e-08	-1.80007e-10	-1.46442
84894279	chr16:84894279:C:T	9.77147e-09	-1.80007e-10	-1.22374	2.14342e-08	-1.80007e-10	-1.21496
84895082	chr16:84895082:A:G	1.40553e-09	-1.7959	-1.36689	3.05694e-09	-1.77888	-1.38365
84895219	chr16:84895219:C:G	1.04755e-08	-1.80007e-10	-1.15417	2.29796e-08	-1.80007e-10	-1.14534
84895337	chr16:84895337:C:G	1.34473e-09	-1.77177	-1.43525	2.91523e-09	-1.77335	-1.43664
84895408	chr16:84895408:C:G	5.80215e-09	-1.74498	-4.46292e-10	1.20758e-08	-1.78874	-4.46292e-10
84895809	chr16:84895809:C:T	9.77345e-09	-1.80007e-10	-1.22354	2.14404e-08	-1.80007e-10	-1.21467
84895982	chr16:84895982:G:T	1.30346e-09	-1.79869	-1.4395	2.85674e-09	-1.79592	-1.43434
84896339	chr16:84896339:G:A	1.45206e-09	-1.7322	-1.39803	3.04368e-09	-1.78519	-1.38168
84896368	chr16:84896368:A:T	1.32478e-09	-1.79517	-1.4268	2.86802e-09	-1.79525	-1.43107
84896385	chr16:84896385:G:T	1.36843e-09	-1.79932	-1.39023	2.98694e-09	-1.79807	-1.38762
84896393	chr16:84896393:C:G	6.83189e-09	-1.58161	-4.46292e-10	1.56489e-08	-1.52954	-4.46292e-10
84896594	chr16:84896594:G:A	1.09662e-08	-1.80007e-10	-1.10839	2.37551e-08	-1.80007e-10	-1.11215
84896955	chr16:84896955:C:T	1.47826e-09	-1.78392	-1.32842	3.35332e-09	-1.73293	-1.33706
84896977	chr16:84896977:T:C	7.73308e-09	-1.80007e-10	-1.4577	1.68038e-08	-1.80007e-10	-1.45834
84897183	chr16:84897183:C:T	9.80968e-09	-1.80007e-10	-1.21984	2.13313e-08	-1.80007e-10	-1.21977
84897194	chr16:84897194:G:A	1.27995e-09	-1.78889	-1.4675	2.75396e-09	-1.7992	-1.4677
84897477	chr16:84897477:C:T	6.98227e-09	-1.74065	0.18081	1.48981e-08	-1.7042	0.125495
84897719	chr16:84897719:T:C	1.3199e-09	-1.76495	-1.46071	2.79243e-09	-1.79047	-1.46256
84897806	chr16:84897806:G:A	1.23863e-08	-1.80007e-10	-0.986618	2.71934e-08	-1.80007e-10	-0.976969
84897924	chr16:84897924:G:A	1.50941e-09	-1.78147	-1.31003	3.31806e-09	-1.76277	-1.3178
84897937	chr16:84897937:G:A	9.10897e-09	-1.80007e-10	-1.29395	1.98066e-08	-1.80007e-10	-1.29393
84897942	chr16:84897942:A:T	6.01978e-09	-1.70816	-4.46292e-10	1.34938e-08	-1.67771	-4.46292e-10
84898115	chr16:84898115:A:G	7.9678e-09	-1.80007e-10	-1.4278	1.73663e-08	-1.80007e-10	-1.42541
84898195	chr16:84898195:A:G	1.88835e-08	-1.80007e-10	-0.564921	3.97059e-08	-1.80007e-10	-0.598445
84898265	chr16:84898265:TC:T	7.67231e-09	-1.80007e-10	-1.46559	1.67053e-08	-1.80007e-10	-1.46422
84898399	chr16:84898399:A:G	1.82922e-07	1.70585	-4.46292e-10	6.53249e-07	2.20202	-4.46292e-10
84898483	chr16:84898483:C:T	1.40986e-09	-1.76072	-1.399	3.04827e-09	-1.76275	-1.40262
84898529	chr16:84898529:C:T	1.42997e-09	-1.79884	-1.34672	3.12472e-09	-1.78568	-1.35492
84898541	chr16:84898541:C:A	1.63631e-09	-1.79588	-1.21488	3.59642e-09	-1.76736	-1.23265
84898686	chr16:84898686:G:A	1.33911e-08	-1.80007e-10	-0.908621	2.86618e-08	-1.80007e-10	-0.924378
84898861	chr16:84898861:C:G	1.99282e-08	-1.80007e-10	-0.511076	4.40048e-08	-1.80007e-10	-0.495644
84898916	chr16:84898916:T:G	7.92256e-09	-1.80007e-10	-1.4335	1.73511e-08	-1.80007e-10	-1.42629
84899109	chr16:84899109:T:C	5.91455e-09	-1.7258	-4.46292e-10	1.32019e-08	-1.69958	-4.46292e-10
84899246	chr16:84899246:T:G	7.72657e-09	-1.80007e-10	-1.45855	1.6788e-08	-1.80007e-10	-1.45928
84899255	chr16:84899255:T:C	2.21746e-08	-1.80007e-10	-0.404262	5.03425e-08	-1.80007e-10	-0.361094
84899359	chr16:84899359:A:AT	8.18972e-09	-1.68463	0.284301	1.81034e-08	-1.64765	0.263803
84899462	chr16:84899462:A:G	7.66096e-09	-1.80007e-10	-1.46707	1.66722e-08	-1.80007e-10	-1.4662
84899574	chr16:84899574:A:G	5.87088e-09	-1.73321	-4.46292e-10	1.21497e-08	-1.78263	-4.46292e-10
84899601	chr16:84899601:G:A	1.88796e-08	-1.80007e-10	-0.565129	4.10329e-08	-1.80007e-10	-0.565568
84899757	chr16:84899757:C:G	1.59337e-09	-1.73906	-1.29831	3.50378e-09	-1.70314	-1.32296
84899837	chr16:84899837:G:A	7.7119e-09	-1.80007e-10	-1.46045	1.67804e-08	-1.80007e-10	-1.45973
84900130	chr16:84900130:T:A	8.92987e-09	-1.80007e-10	-1.31381	1.92595e-08	-1.80007e-10	-1.32194
84900289	chr16:84900289:C:T	1.93939e-08	-1.80007e-10	-0.538255	4.18675e-08	-1.80007e-10	-0.545434
84900293	chr16:84900293:G:T	7.83084e-09	-1.80007e-10	-1.44514	1.70303e-08	-1.80007e-10	-1.44495
84900412	chr16:84900412:G:A	2.96425e-09	-1.45302	-0.963564	7.98221e-09	-1.19094	-1.01179
84900579	chr16:84900579:C:T	2.45335e-09	-1.48354	-1.12222	6.54206e-09	-1.23859	-1.16311
84900799	chr16:84900799:C:A	1.02236e-08	-1.80007e-10	-1.17851	2.21608e-08	-1.80007e-10	-1.18162
84901047	chr16:84901047:A:C	5.51959e-09	-1.79491	-4.46292e-10	1.19717e-08	-1.79739	-4.46292e-10
84901077	chr16:84901077:T:G	2.60398e-09	-1.11618	-1.42999	5.73279e-09	-1.1214	-1.41234
84901170	chr16:84901170:C:T	8.68408e-09	-1.80007e-10	-1.34172	1.89338e-08	-1.80007e-10	-1.33899
84901226	chr16:84901226:C:T	5.61857e-09	-1.77713	-4.46292e-10	1.24884e-08	-1.75514	-4.46292e-10
84901527	chr16:84901527:A:G	2.50644e-08	-1.80007e-10	-0.281763	5.18588e-08	-1.80007e-10	-0.331419
84901528	chr16:84901528:A:G	8.26568e-09	-1.80007e-10	-1.3911	1.82905e-08	-1.80007e-10	-1.37356
84901733	chr16:84901733:C:T	5.65628e-09	-1.77044	-4.46292e-10	1.24665e-08	-1.7569	-4.46292e-10
84902145	chr16:84902145:GCTGC:G	9.38811e-09	-1.80007e-10	-1.26377	2.01833e-08	-1.80007e-10	-1.27509
84902332	chr16:84902332:G:A	8.1623e-09	-1.80007e-10	-1.40369	1.78574e-08	-1.80007e-10	-1.39753
84902583	chr16:84902583:C:G	1.04827e-08	-1.80007e-10	-1.15348	2.27108e-08	-1.80007e-10	-1.15711
84902588	chr16:84902588:T:C	2.30871e-09	-1.77162	-0.894906	5.00113e-09	-1.79508	-0.875195
84902915	chr16:84902915:G:GGT	7.66973e-09	-1.80007e-10	-1.46593	1.66942e-08	-1.80007e-10	-1.46488
84902919	chr16:84902919:C:G	7.68245e-09	-1.80007e-10	-1.46427	1.67281e-08	-1.80007e-10	-1.46286
84903215	chr16:84903215:G:T	5.60305e-09	-1.7799	-4.46292e-10	1.23219e-08	-1.76857	-4.46292e-10
84903464	chr16:84903464:T:C	8.28434e-09	-1.80007e-10	-1.38884	1.79715e-08	-1.80007e-10	-1.39116
84903850	chr16:84903850:A:G	1.74644e-09	-1.52898	-1.41665	4.79059e-09	-1.27551	-1.43778
84903924	chr16:84903924:A:G	1.24667e-08	-0.980148	-4.46292e-10	3.30839e-08	-0.780896	-4.46292e-10
84903948	chr16:84903948:C:T	4.56228e-08	-1.80007e-10	0.317196	1.01858e-07	-1.80007e-10	0.343634
84904126	chr16:84904126:G:A	7.7611e-09	-1.80007e-10	-1.45409	1.69269e-08	-1.80007e-10	-1.45104
84904355	chr16:84904355:AG:A	8.63455e-09	-0.106467	-1.24097	1.65311e-08	-0.23711	-1.23759
84904413	chr16:84904413:A:G	1.17472e-08	-1.19962	0.16002	2.3547e-08	-1.2951	0.174158
84904445	chr16:84904445:G:A	1.41128e-08	-0.537001	-0.319128	2.74421e-08	-0.659861	-0.308006
84904594	chr16:84904594:AAAAAAAAAAATTT:A	1.43946e-08	-1.80007e-10	-0.836356	3.12499e-08	-1.80007e-10	-0.837927
84904605	chr16:84904605:T:A	5.93664e-09	-0.303551	-1.41852	1.64166e-08	-0.0827786	-1.39887
84904610	chr16:84904610:A:T	1.5129e-08	-1.80007e-10	-0.786597	3.41204e-08	-1.80007e-10	-0.750048
84904611	chr16:84904611:A:ATTTT	8.39039e-09	-1.80007e-10	-1.37612	1.82853e-08	-1.80007e-10	-1.37385
84904615	chr16:84904615:A:C	1.30538e-08	-1.80007e-10	-0.93413	2.83362e-08	-1.80007e-10	-0.935805
84904859	chr16:84904859:G:A	4.09979e-09	-0.753191	-1.33909	9.60467e-09	-0.703932	-1.31376
84904977	chr16:84904977:T:C	1.61939e-08	-1.80007e-10	-0.718578	3.66978e-08	-1.80007e-10	-0.677228
84905182	chr16:84905182:G:A	9.12829e-09	-1.80007e-10	-1.29183	1.96948e-08	-1.80007e-10	-1.29959
84905183	chr16:84905183:C:T	2.57094e-09	-1.60601	-0.952931	4.92057e-09	-1.70582	-0.980701
84905242	chr16:84905242:T:G	3.94807e-09	-0.808032	-1.32195	9.23255e-09	-0.762724	-1.29448
84905306	chr16:84905306:C:T	2.30763e-09	-1.48551	-1.18148	4.14507e-09	-1.69104	-1.16698
84905315	chr16:84905315:T:C	3.9144e-09	-0.804381	-1.33417	9.15492e-09	-0.757597	-1.30805
84905346	chr16:84905346:A:G	2.05035e-09	-1.67409	-1.11112	3.92642e-09	-1.763	-1.14922
84906135	chr16:84906135:C:T	7.82684e-09	-1.44565	-4.46292e-10	1.95778e-08	-1.30555	-4.46292e-10
84906273	chr16:84906273:C:G	7.73213e-09	-1.80007e-10	-1.45783	1.67611e-08	-1.80007e-10	-1.46088
84906377	chr16:84906377:G:C	3.19292e-09	-1.13046	-1.21182	5.52632e-09	-1.38852	-1.1819
84906410	chr16:84906410:C:G	1.63557e-09	-1.60349	-1.40773	4.90273e-09	-1.26488	-1.42528
84906427	chr16:84906427:G:T	5.24254e-09	-0.378758	-1.46765	9.62571e-09	-0.548699	-1.46681
84906919	chr16:84906919:G:C	2.26385e-09	-1.24678	-1.43936	7.07955e-09	-0.886463	-1.43627
84907283	chr16:84907283:G:A	1.98241e-08	-0.516315	-4.46292e-10	3.94943e-08	-0.603786	-4.46292e-10
84907458	chr16:84907458:G:A	1.55434e-08	-1.0671	0.307529	4.12423e-08	-0.871385	0.310905
84908059	chr16:84908059:A:G	1.23428e-08	-1.80007e-10	-0.99014	2.75848e-08	-1.80007e-10	-0.962679
84908212	chr16:84908212:C:T	2.53673e-09	-1.12848	-1.44385	7.95213e-09	-0.758463	-1.44804
84908395	chr16:84908395:C:G	7.66624e-09	-1.80007e-10	-1.46639	1.66643e-08	-1.80007e-10	-1.46668
84908740	chr16:84908740:G:GT	8.78199e-08	-1.80007e-10	0.972077	1.82321e-07	-1.80007e-10	0.925828
84908916	chr16:84908916:T:G	6.12854e-09	-1.69025	-4.46292e-10	1.35081e-08	-1.67666	-4.46292e-10
84909443	chr16:84909443:A:T	8.53321e-09	0.105697	-1.46494	3.34903e-08	0.697473	-1.46616
84909613	chr16:84909613:G:A	1.59962e-09	-1.77684	-1.25661	3.44709e-09	-1.7989	-1.24352
84909853	chr16:84909853:G:A	1.44012e-09	-1.75477	-1.38371	3.03531e-09	-1.79623	-1.3734
84910006	chr16:84910006:A:G	1.35405e-08	-1.80007e-10	-0.897526	3.04248e-08	-1.80007e-10	-0.864686
84910039	chr16:84910039:T:A	2.90331e-09	-1.27786	-1.1595	6.50059e-09	-1.26147	-1.14658
84910082	chr16:84910082:A:T	7.84508e-09	-1.80007e-10	-1.44332	1.70721e-08	-1.80007e-10	-1.4425
84910153	chr16:84910153:C:G	1.55094e-09	-1.6059	-1.45845	2.95358e-09	-1.73929	-1.45764
84910249	chr16:84910249:T:G	1.36255e-09	-1.72694	-1.46692	2.82108e-09	-1.77844	-1.46438
84910404	chr16:84910404:G:T	1.56591e-09	-1.73439	-1.32035	3.2593e-09	-1.79001	-1.30842
84910535	chr16:84910535:T:G	2.75627e-09	-1.09498	-1.39436	6.41381e-09	-1.03764	-1.38385
84910706	chr16:84910706:C:T	1.16384e-08	0.396454	-1.44536	3.76437e-08	0.772118	-1.4239
84910869	chr16:84910869:G:A	3.82221e-09	-0.861001	-1.30138	8.24726e-09	-0.86804	-1.30202
84911610	chr16:84911610:T:G	9.57821e-09	-1.80007e-10	-1.24372	2.11382e-08	-1.80007e-10	-1.22886
84911705	chr16:84911705:C:T	4.05024e-09	-1.7098	-0.394632	7.59386e-09	-1.79001	-0.462595
84912199	chr16:84912199:G:C	7.78408e-09	-1.80007e-10	-1.45113	1.69114e-08	-1.80007e-10	-1.45195
84912236	chr16:84912236:C:T	5.08192e-09	-0.569555	-1.30797	9.73658e-09	-0.735226	-1.26883
84912600	chr16:84912600:C:T	1.40357e-08	-1.80007e-10	-0.861608	3.13062e-08	-1.80007e-10	-0.836128
84912641	chr16:84912641:T:TC	9.56552e-09	-1.80007e-10	-1.24505	2.0817e-08	-1.80007e-10	-1.24417
84912655	chr16:84912655:C:T	2.24781e-09	-1.48908	-1.20418	4.42286e-09	-1.64393	-1.14923
84912856	chr16:84912856:G:T	1.50197e-09	-1.65419	-1.44225	4.15893e-09	-1.40294	-1.45175
84912916	chr16:84912916:CCTGGGATTA:C	1.45955e-08	-1.80007e-10	-0.8225	3.14683e-08	-1.80007e-10	-0.830963
84912970	chr16:84912970:A:G	1.58536e-09	-1.77797	-1.26443	3.56057e-09	-1.78521	-1.22482
84913015	chr16:84913015:G:C	1.33809e-09	-1.74658	-1.46538	3.42677e-09	-1.5822	-1.46613
84913130	chr16:84913130:C:A	1.4411e-08	-1.80007e-10	-0.835216	3.22064e-08	-1.80007e-10	-0.807778
84913454	chr16:84913454:G:C	1.64782e-09	-1.64549	-1.35827	4.20447e-09	-1.45108	-1.39271
84913486	chr16:84913486:C:T	1.36448e-09	-1.72563	-1.46681	2.85004e-09	-1.76493	-1.46768
84913649	chr16:84913649:A:G	9.51621e-09	-1.80007e-10	-1.25021	2.12999e-08	-1.80007e-10	-1.22124
84913701	chr16:84913701:A:G	3.54773e-09	-0.839266	-1.39764	1.31231e-08	-0.310881	-1.39469
84913892	chr16:84913892:CTAAG:C	9.4843e-09	-1.80007e-10	-1.25357	2.06436e-08	-1.80007e-10	-1.25254
84914054	chr16:84914054:C:T	2.51159e-08	-1.80007e-10	-0.279711	5.64535e-08	-1.80007e-10	-0.246526
84914071	chr16:84914071:G:A	2.53959e-09	-1.55301	-1.0182	7.12131e-09	-1.30046	-1.0164
84914197	chr16:84914197:T:A	5.92048e-09	-1.79923	0.0744324	1.23942e-08	-1.79869	0.0359741
84914593	chr16:84914593:A:T	7.65645e-09	-1.80007e-10	-1.46766	1.66475e-08	-1.80007e-10	-1.46768
84914597	chr16:84914597:C:A	4.36246e-08	-1.80007e-10	0.272411	9.28107e-08	-1.80007e-10	0.250618
84914612	chr16:84914612:G:C	7.25341e-09	-1.52174	-4.46292e-10	5.46059e-08	-0.279802	-4.46292e-10
84914645	chr16:84914645:C:T	1.98521e-09	-1.72361	-1.09387	3.96125e-09	-1.77728	-1.1261
84914779	chr16:84914779:T:C	1.68729e-09	-1.59716	-1.38292	5.06405e-09	-1.30229	-1.35549
84915030	chr16:84915030:A:G	8.02411e-09	-1.80007e-10	-1.42076	1.73489e-08	-1.80007e-10	-1.42642
84915173	chr16:84915173:C:T	8.07855e-09	-1.80007e-10	-1.414	1.74417e-08	-1.80007e-10	-1.42108
84915278	chr16:84915278:G:A	2.5644e-09	-1.18015	-1.38134	7.96333e-09	-0.81733	-1.38777
84915280	chr16:84915280:A:G	2.38884e-09	-1.16485	-1.46755	7.55187e-09	-0.790824	-1.46732
84915785	chr16:84915785:C:T	7.96103e-09	-1.80007e-10	-1.42865	1.73963e-08	-1.80007e-10	-1.42368
84915803	chr16:84915803:G:A	1.01512e-08	-1.18562	-4.46292e-10	3.1717e-08	-0.823092	-4.46292e-10
84916110	chr16:84916110:G:A	2.5277e-09	-1.30173	-1.27417	7.9606e-09	-0.928146	-1.27729
84916227	chr16:84916227:T:G	1.82847e-09	-1.43728	-1.46245	3.39617e-09	-1.60095	-1.45634
84916271	chr16:84916271:C:T	8.0946e-09	-1.80007e-10	-1.41201	1.77345e-08	-1.80007e-10	-1.40443
84916400	chr16:84916400:T:C	8.8143e-09	-1.80007e-10	-1.32684	1.92484e-08	-1.80007e-10	-1.32252
84916449	chr16:84916449:G:A	1.68915e-08	-1.80007e-10	-0.676401	3.73434e-08	-1.80007e-10	-0.659787
84916864	chr16:84916864:C:T	1.78052e-09	-1.73693	-1.18938	3.98756e-09	-1.70085	-1.19592
84917345	chr16:84917345:T:C	2.80434e-09	-1.05991	-1.41213	9.54581e-09	-0.609488	-1.41435
84918034	chr16:84918034:T:G	7.80909e-09	-1.80007e-10	-1.44792	1.68741e-08	-1.80007e-10	-1.45416
84918069	chr16:84918069:C:T	1.3733e-08	-0.88341	-4.46292e-10	4.60282e-08	-0.450688	-4.46292e-10
84918505	chr16:84918505:C:T	8.2441e-09	-1.39371	-4.46292e-10	1.85143e-08	-1.3614	-4.46292e-10
84918641	chr16:84918641:C:T	7.74351e-09	-1.80007e-10	-1.45636	1.68928e-08	-1.80007e-10	-1.45306
84918913	chr16:84918913:G:C	1.81922e-09	-1.45035	-1.45446	5.76837e-09	-1.07168	-1.45587
84918924	chr16:84918924:G:A	1.46364e-09	-1.68434	-1.43795	3.44028e-09	-1.61264	-1.43175
84919075	chr16:84919075:C:A	6.45488e-09	-1.63837	-4.46292e-10	1.62569e-08	-1.49143	-4.46292e-10
84919127	chr16:84919127:C:T	1.04606e-08	-1.28951	0.133919	3.52987e-08	-0.889378	0.173281
84919147	chr16:84919147:A:G	1.62256e-09	-1.56237	-1.45683	4.13524e-09	-1.40964	-1.45076
84919181	chr16:84919181:T:C	7.82393e-09	-1.80007e-10	-1.44602	1.70097e-08	-1.80007e-10	-1.44616
84919205	chr16:84919205:T:C	9.85912e-09	-1.32123	0.106415	3.29577e-08	-0.931874	0.147157
84919211	chr16:84919211:G:A	1.03358e-08	-1.30267	0.135071	3.48015e-08	-0.906206	0.175923
84919219	chr16:84919219:A:C	1.63989e-09	-1.58019	-1.42839	4.19704e-09	-1.42754	-1.41802
84919295	chr16:84919295:T:C	1.60051e-09	-1.57292	-1.45996	4.08462e-09	-1.41768	-1.45503
84919326	chr16:84919326:G:A	1.19533e-08	-1.80007e-10	-1.0222	2.67564e-08	-1.80007e-10	-0.99317
84919483	chr16:84919483:A:G	1.63242e-07	1.59203	-4.46292e-10	2.6479e-07	1.29899	-4.46292e-10
84919539	chr16:84919539:A:G	1.01979e-08	-1.48297	0.301943	3.20959e-08	-1.15624	0.345024
84919626	chr16:84919626:C:T	1.32309e-08	-1.42139	0.500734	4.27232e-08	-1.07164	0.546443
84919627	chr16:84919627:A:C	1.3005e-08	-1.4399	0.502025	4.16676e-08	-1.0974	0.547181
84919745	chr16:84919745:G:A	5.25814e-09	-1.62587	-0.217561	1.45018e-08	-1.41775	-0.18792
84919818	chr16:84919818:C:T	1.5168e-08	-1.80007e-10	-0.784021	3.23415e-08	-1.80007e-10	-0.803593
84920054	chr16:84920054:C:G	8.18177e-09	-1.80007e-10	-1.4013	1.75179e-08	-1.80007e-10	-1.41672
84920152	chr16:84920152:A:C	1.9508e-08	-1.80007e-10	-0.532384	4.07286e-08	-1.80007e-10	-0.573014
84920485	chr16:84920485:C:T	7.90132e-09	-1.80007e-10	-1.43618	1.71984e-08	-1.80007e-10	-1.43513
84920500	chr16:84920500:C:T	7.67022e-09	-1.80007e-10	-1.46587	1.66823e-08	-1.80007e-10	-1.4656
84920725	chr16:84920725:T:C	7.66407e-09	-1.80007e-10	-1.46667	1.66648e-08	-1.80007e-10	-1.46664
84920804	chr16:84920804:C:A	3.32307e-08	0.000263428	-4.46292e-10	9.91731e-08	0.316923	-4.46292e-10
84920973	chr16:84920973:T:C	1.30327e-09	-1.7709	-1.46743	3.08094e-09	-1.68728	-1.46743
84921009	chr16:84921009:T:C	2.67733e-09	-1.27881	-1.23959	8.67939e-09	-0.879529	-1.23946
84921069	chr16:84921069:C:T	8.33528e-09	-1.80007e-10	-1.38271	1.82837e-08	-1.80007e-10	-1.37393
84921135	chr16:84921135:G:A	5.57935e-09	-1.78414	-4.46292e-10	1.28364e-08	-1.72766	-4.46292e-10
84921139	chr16:84921139:A:G	1.18187e-08	-1.80007e-10	-1.03353	2.53031e-08	-1.80007e-10	-1.04902
84921334	chr16:84921334:C:T	1.29377e-09	-1.79921	-1.44644	2.86407e-09	-1.77818	-1.44952
84921945	chr16:84921945:C:A	3.33681e-09	-1.47712	-0.821074	9.94294e-09	-1.20183	-0.781253
84922045	chr16:84922045:C:T	9.32718e-09	-1.27028	-4.46292e-10	1.68877e-08	-1.45336	-4.46292e-10
84922152	chr16:84922152:T:C	1.40295e-07	-1.80007e-10	1.44054	2.94594e-07	-1.80007e-10	1.40565
84922206	chr16:84922206:A:G	5.40321e-09	-1.27854	-0.537675	1.53177e-08	-1.00048	-0.550452
84922479	chr16:84922479:G:A	2.05783e-09	-1.62668	-1.15487	4.99924e-09	-1.51425	-1.15641
84922655	chr16:84922655:C:T	1.68261e-09	-1.53054	-1.45232	4.38457e-09	-1.35028	-1.45157
84922693	chr16:84922693:G:C	7.96408e-09	-1.80007e-10	-1.42827	1.74042e-08	-1.80007e-10	-1.42323
84922695	chr16:84922695:G:A	1.65942e-09	-1.60464	-1.3921	4.04112e-09	-1.48893	-1.39449
84922726	chr16:84922726:C:T	1.45871e-09	-1.77958	-1.34608	3.23839e-09	-1.76862	-1.33625
84922729	chr16:84922729:G:GA	7.96408e-09	-1.80007e-10	-1.42827	1.74042e-08	-1.80007e-10	-1.42323
84922805	chr16:84922805:C:G	9.02267e-08	-1.45739	2.45651	2.20107e-07	-1.37292	2.48709
84922896	chr16:84922896:C:T	2.24162e-09	-1.45165	-1.24436	5.91275e-09	-1.25345	-1.24939
84923151	chr16:84923151:T:C	7.74448e-09	-1.80007e-10	-1.45623	1.68739e-08	-1.80007e-10	-1.45418
84923167	chr16:84923167:A:C	3.09909e-09	-1.19312	-1.17898	8.0675e-09	-0.999143	-1.19296
84923692	chr16:84923692:G:A	1.14696e-08	-1.80007e-10	-1.06351	2.38419e-08	-1.80007e-10	-1.1085
84923788	chr16:84923788:A:G	3.03272e-09	-1.64538	-0.748368	6.4484e-09	-1.64882	-0.767289
84923852	chr16:84923852:T:C	2.38123e-09	-1.65824	-0.977357	5.06381e-09	-1.66265	-0.995174
84924019	chr16:84924019:C:T	6.41804e-09	-1.6441	-4.46292e-10	1.4809e-08	-1.58471	-4.46292e-10
84924405	chr16:84924405:T:C	7.71139e-09	-0.823759	-0.636753	1.24017e-08	-1.07099	-0.691124
84924412	chr16:84924412:G:A	6.8455e-09	-0.880512	-0.699108	1.12e-08	-1.11233	-0.751696
84924598	chr16:84924598:A:G	1.76696e-09	-1.70793	-1.22602	3.74901e-09	-1.70236	-1.25609
84924778	chr16:84924778:C:G	1.83225e-09	-1.43542	-1.46225	4.35079e-09	-1.34363	-1.46596
84924808	chr16:84924808:A:G	1.47898e-09	-1.65919	-1.45266	3.80417e-09	-1.48795	-1.4559
84924833	chr16:84924833:A:G	1.51163e-09	-1.62233	-1.46769	3.45848e-09	-1.57326	-1.46585
84924962	chr16:84924962:G:A	5.68482e-09	-1.76541	-4.46292e-10	1.20656e-08	-1.78958	-4.46292e-10
84925090	chr16:84925090:T:C	2.23962e-09	-1.39152	-1.30538	3.99889e-09	-1.59673	-1.2972
84925699	chr16:84925699:C:A	1.22627e-07	-1.80007e-10	1.30594	2.63691e-07	-1.80007e-10	1.29483
84925729	chr16:84925729:A:G	3.3323e-09	-0.99822	-1.30133	4.96336e-09	-1.34647	-1.33139
84926059	chr16:84926059:G:A	1.09586e-08	-1.80007e-10	-1.10909	2.30581e-08	-1.80007e-10	-1.14193
84926336	chr16:84926336:C:A	2.92295e-09	-1.28938	-1.14124	4.73408e-09	-1.53988	-1.18528
84926515	chr16:84926515:G:A	7.82767e-09	-1.80007e-10	-1.44555	1.70658e-08	-1.80007e-10	-1.44287
84926698	chr16:84926698:C:T	2.54086e-09	-1.10848	-1.46223	6.01169e-09	-1.02493	-1.46131
84926760	chr16:84926760:C:T	3.85037e-09	-1.38844	-0.766599	8.61116e-09	-1.24475	-0.882131
84927073	chr16:84927073:T:C	4.79543e-08	-1.80007e-10	0.367037	1.00646e-07	-1.80007e-10	0.331663
84927288	chr16:84927288:A:C	1.32804e-08	-1.80007e-10	-0.916924	2.88085e-08	-1.80007e-10	-0.919272
84927507	chr16:84927507:C:A	2.90957e-09	-1.28192	-1.15328	6.91305e-09	-1.11881	-1.22772
84927887	chr16:84927887:G:A	1.17601e-08	-1.80007e-10	-1.0385	2.5548e-08	-1.80007e-10	-1.03938
84927931	chr16:84927931:G:A	3.82249e-09	-1.24663	-0.915677	8.84575e-09	-1.0809	-1.01911
84927959	chr16:84927959:G:A	6.93063e-09	-0.686442	-0.880818	8.80245e-09	-1.16692	-0.937996
84928006	chr16:84928006:C:T	1.07231e-08	-1.80007e-10	-1.13081	2.27046e-08	-1.80007e-10	-1.15738
84928214	chr16:84928214:G:A	9.41694e-09	-1.80007e-10	-1.2607	2.01354e-08	-1.80007e-10	-1.27746
84928224	chr16:84928224:C:G	2.17296e-09	-1.69869	-1.02843	4.35921e-09	-1.79145	-1.0162
84928289	chr16:84928289:A:G	2.2409e-08	-0.393747	-4.46292e-10	6.1907e-08	-0.15431	-4.46292e-10
84928403	chr16:84928403:G:A	2.00455e-08	-1.80007e-10	-0.505204	4.23669e-08	-1.80007e-10	-0.533576
84928405	chr16:84928405:G:A	7.95694e-09	-1.80007e-10	-1.42917	1.72049e-08	-1.80007e-10	-1.43475
84928512	chr16:84928512:T:C	7.72996e-09	-0.381856	-1.07625	6.88921e-09	-1.29185	-1.05814
84928808	chr16:84928808:G:A	7.95919e-09	-1.80007e-10	-1.42888	1.7303e-08	-1.80007e-10	-1.42906
84929000	chr16:84929000:G:A	9.41046e-09	-1.80007e-10	-1.26139	2.05684e-08	-1.80007e-10	-1.25619
84929325	chr16:84929325:C:T	7.97163e-09	-1.80007e-10	-1.42732	1.74455e-08	-1.80007e-10	-1.42086
84929498	chr16:84929498:G:A	4.36037e-09	-0.707122	-1.32353	7.09068e-09	-1.00005	-1.32111
84930185	chr16:84930185:G:A	8.30494e-09	-1.80007e-10	-1.38636	1.79461e-08	-1.80007e-10	-1.39257
84930232	chr16:84930232:C:T	3.8702e-09	-1.78072	-0.369181	7.77825e-09	-1.77651	-0.452105
84930244	chr16:84930244:G:A	1.79603e-09	-1.78495	-1.13268	4.18284e-09	-1.7249	-1.12405
84930304	chr16:84930304:G:GA	7.95597e-09	-1.80007e-10	-1.42929	1.71597e-08	-1.80007e-10	-1.43738
84930984	chr16:84930984:G:A	2.64649e-09	-1.48811	-1.04187	4.44079e-09	-1.69925	-1.08986
84931374	chr16:84931374:T:C	2.07908e-09	-1.77634	-0.994947	4.4488e-09	-1.79905	-0.988261
84931468	chr16:84931468:G:C	3.4487e-08	0.0373721	-4.46292e-10	1.05186e-07	0.375787	-4.46292e-10
84931480	chr16:84931480:C:T	1.01506e-08	-1.80007e-10	-1.18567	2.15728e-08	-1.80007e-10	-1.20851
84931569	chr16:84931569:T:C	4.10356e-09	-1.79374	-0.297613	9.44701e-09	-1.67581	-0.358435
84932312	chr16:84932312:G:A	4.17856e-09	-0.932219	-1.14102	7.07436e-09	-1.18811	-1.13536
84932326	chr16:84932326:G:A	1.55218e-08	-1.80007e-10	-0.760966	3.15138e-08	-1.80007e-10	-0.829518
84932775	chr16:84932775:A:G	7.66797e-09	-1.80007e-10	-1.46616	1.66873e-08	-1.80007e-10	-1.46529
84932864	chr16:84932864:C:T	5.52764e-09	-1.79345	-4.46292e-10	1.19568e-08	-1.79864	-4.46292e-10
84932917	chr16:84932917:G:A	7.73785e-09	-1.80007e-10	-1.45709	1.68663e-08	-1.80007e-10	-1.45463
84933134	chr16:84933134:C:G	5.50058e-09	-1.79836	-4.46292e-10	1.20094e-08	-1.79426	-4.46292e-10
84933156	chr16:84933156:A:G	4.23151e-09	-1.74262	-0.318032	7.85821e-09	-1.79866	-0.419723
84933348	chr16:84933348:G:A	3.94407e-08	-1.50323	1.67482	7.0431e-08	-1.53465	1.50935
84933383	chr16:84933383:C:T	3.82862e-08	-1.80007e-10	0.141877	8.59881e-08	-1.80007e-10	0.174266
84933483	chr16:84933483:A:G	1.42431e-09	-1.70626	-1.44326	2.80531e-09	-1.79854	-1.44989
84933639	chr16:84933639:C:T	1.70269e-08	-1.80007e-10	-0.668415	3.42409e-08	-1.80007e-10	-0.746524
84933664	chr16:84933664:T:C	7.72573e-09	-1.80007e-10	-1.45866	1.68368e-08	-1.80007e-10	-1.45638
84933693	chr16:84933693:C:A	3.24278e-08	-0.0241939	-4.46292e-10	1.00922e-07	0.334406	-4.46292e-10
84933822	chr16:84933822:C:T	1.34775e-08	-0.902191	-4.46292e-10	2.50492e-08	-1.0591	-4.46292e-10
84933922	chr16:84933922:C:T	9.83709e-09	-1.80007e-10	-1.21705	2.16658e-08	-1.80007e-10	-1.20421
84934036	chr16:84934036:G:A	7.99064e-09	-1.80007e-10	-1.42494	1.72348e-08	-1.80007e-10	-1.43301
84934230	chr16:84934230:T:A	1.57646e-08	0.698573	-1.44402	2.94667e-08	0.549728	-1.44641
84934379	chr16:84934379:C:A	6.91384e-09	-1.79241	0.222722	1.55813e-08	-1.65996	0.126088
84934733	chr16:84934733:A:C	7.77679e-09	-1.80007e-10	-1.45207	1.68913e-08	-1.80007e-10	-1.45314
84935197	chr16:84935197:C:A	8.06396e-09	-1.80007e-10	-1.41581	1.76073e-08	-1.80007e-10	-1.41163
84935283	chr16:84935283:A:T	3.28445e-09	-1.77785	-0.536161	7.90495e-09	-1.62313	-0.589326
84935399	chr16:84935399:C:T	8.13682e-09	-1.80007e-10	-1.40681	1.76175e-08	-1.80007e-10	-1.41105
84935454	chr16:84935454:T:G	1.98909e-09	-1.6445	-1.17103	5.13531e-09	-1.44024	-1.20356
84935783	chr16:84935783:G:A	6.42699e-09	-1.79883	0.156126	1.4094e-08	-1.69883	0.0646427
84936098	chr16:84936098:C:T	3.73745e-08	0.825319	-0.707541	7.08085e-08	0.708101	-0.728065
84936349	chr16:84936349:G:T	3.37882e-09	-1.79679	-0.488892	7.24067e-09	-1.73863	-0.561597
84936403	chr16:84936403:G:A	3.71086e-08	-1.80007e-10	0.110638	7.88958e-08	-1.80007e-10	0.0881844
84936549	chr16:84936549:A:G	2.0188e-09	-1.39383	-1.40688	4.82792e-09	-1.30769	-1.39784
84936806	chr16:84936806:T:C	1.93994e-09	-1.37557	-1.46498	7.08341e-09	-0.859181	-1.46301
84937029	chr16:84937029:C:A	2.43245e-09	-1.63665	-0.977662	4.93628e-09	-1.65767	-1.02566
84937128	chr16:84937128:A:G	6.6339e-09	-0.14444	-1.46658	7.03643e-08	1.43928	-1.46553
84937236	chr16:84937236:A:G	4.79648e-09	-0.760293	-1.17503	8.13065e-09	-1.01465	-1.16965
84937671	chr16:84937671:A:G	1.74955e-09	-1.50167	-1.44219	1.04892e-08	-0.480356	-1.44924
84937817	chr16:84937817:G:A	1.67868e-09	-1.58306	-1.40214	3.29378e-09	-1.7132	-1.37471
84937979	chr16:84937979:C:G	1.66547e-09	-1.72637	-1.26673	3.4492e-09	-1.7572	-1.2846
84938101	chr16:84938101:A:C	2.79857e-09	-1.3091	-1.165	5.24e-09	-1.48897	-1.13465
84938170	chr16:84938170:C:T	8.24577e-09	-1.80007e-10	-1.39351	1.8036e-08	-1.80007e-10	-1.38758
84938381	chr16:84938381:C:T	1.28857e-08	-0.947091	-4.46292e-10	2.98552e-08	-0.883585	-4.46292e-10
84938583	chr16:84938583:T:C	1.14001e-08	-1.59623	0.526641	2.39001e-08	-1.54035	0.434293
84938630	chr16:84938630:C:T	1.98675e-09	-1.4445	-1.37221	4.31215e-09	-1.45822	-1.36029
84938744	chr16:84938744:A:G	7.86916e-09	-1.80007e-10	-1.44026	1.70018e-08	-1.80007e-10	-1.44662
84938931	chr16:84938931:TACCCA:T	3.83628e-09	-1.61613	-0.542574	8.01249e-09	-1.72907	-0.469867
84938937	chr16:84938937:GGAAGGAATTGTAATCGTGTA:G	3.73226e-09	-1.60545	-0.580743	7.74627e-09	-1.72328	-0.509456
84938967	chr16:84938967:G:C	4.26304e-08	-1.80007e-10	0.249356	9.01048e-08	-1.80007e-10	0.22103
84938991	chr16:84938991:CTG:C	1.49978e-08	-1.25054	0.455227	3.31466e-08	-1.16195	0.382949
84939068	chr16:84939068:C:T	8.6161e-09	-1.80007e-10	-1.34958	1.87353e-08	-1.80007e-10	-1.34954
84939097	chr16:84939097:G:T	1.19736e-08	-1.80007e-10	-1.02051	2.60778e-08	-1.80007e-10	-1.01886
84939219	chr16:84939219:A:T	1.04199e-08	-1.53106	0.371562	2.20994e-08	-1.48578	0.301383
84939314	chr16:84939314:A:G	1.29219e-09	-1.78103	-1.46584	2.84636e-09	-1.77013	-1.46377
84939430	chr16:84939430:A:C	3.19032e-09	-1.79855	-0.544534	7.22762e-09	-1.7634	-0.538631
84939498	chr16:84939498:A:G	6.08864e-09	-1.57143	-0.125357	1.29955e-08	-1.52832	-0.187018
84939654	chr16:84939654:C:G	7.88527e-09	-1.80007e-10	-1.43821	1.72019e-08	-1.80007e-10	-1.43492
84939796	chr16:84939796:A:G	3.13983e-09	-1.79909	-0.559952	7.08171e-09	-1.7675	-0.55493
84939957	chr16:84939957:G:A	1.27911e-09	-1.79387	-1.46317	3.16163e-09	-1.66707	-1.46178
84940033	chr16:84940033:C:G	7.85107e-09	-1.80007e-10	-1.44256	1.70222e-08	-1.80007e-10	-1.44543
84940048	chr16:84940048:T:G	4.39901e-09	-1.6802	-0.341635	8.28046e-09	-1.78652	-0.379523
84940312	chr16:84940312:G:A	8.46715e-09	-1.80007e-10	-1.36702	1.84445e-08	-1.80007e-10	-1.36518
84940661	chr16:84940661:T:C	1.92857e-09	-1.5879	-1.25854	3.76178e-09	-1.65876	-1.29629
84940801	chr16:84940801:A:T	6.21926e-09	-1.52451	-0.151047	1.32942e-08	-1.48248	-0.210132
84940919	chr16:84940919:C:T	1.00146e-08	-1.80007e-10	-1.19917	2.14245e-08	-1.80007e-10	-1.21541
84940973	chr16:84940973:A:G	5.61631e-09	-1.77754	-4.46292e-10	1.19517e-08	-1.79907	-4.46292e-10
84940986	chr16:84940986:C:T	1.58274e-09	-1.7672	-1.27686	3.30764e-09	-1.7826	-1.30111
84941031	chr16:84941031:G:A	1.50748e-08	-1.80007e-10	-0.790189	3.13586e-08	-1.80007e-10	-0.834454
84941283	chr16:84941283:G:A	1.04969e-08	-1.80007e-10	-1.15213	2.24309e-08	-1.80007e-10	-1.1695
84941445	chr16:84941445:G:C	3.36912e-09	-1.13831	-1.15025	6.84406e-09	-1.21361	-1.14296
84941446	chr16:84941446:C:T	1.33165e-09	-1.75056	-1.46623	2.77604e-09	-1.79143	-1.46749
84941737	chr16:84941737:G:A	8.55856e-09	-1.72382	0.367546	1.8056e-08	-1.69182	0.305349
84941746	chr16:84941746:T:A	7.65888e-09	-1.80007e-10	-1.46735	1.66545e-08	-1.80007e-10	-1.46726
84941815	chr16:84941815:G:A	3.80344e-08	-1.80007e-10	0.13528	8.00676e-08	-1.80007e-10	0.102928
84941888	chr16:84941888:C:T	8.23569e-09	-1.80007e-10	-1.39473	1.78783e-08	-1.80007e-10	-1.39636
84942152	chr16:84942152:A:G	1.34277e-09	-1.75294	-1.45554	2.80245e-09	-1.78999	-1.45946
84942221	chr16:84942221:C:G	3.44809e-08	0.0371938	-4.46292e-10	5.47097e-08	-0.277902	-4.46292e-10
84942438	chr16:84942438:A:G	2.09545e-09	-1.76806	-0.99538	4.51789e-09	-1.7993	-0.9726
84942797	chr16:84942797:T:G	1.86897e-08	-0.990312	0.415073	2.5591e-08	-1.34332	0.305617
84943007	chr16:84943007:A:G	8.57943e-09	-1.7231	0.369254	1.85393e-08	-1.68999	0.329939
84943230	chr16:84943230:G:A	2.7693e-09	-1.41363	-1.07099	4.62693e-09	-1.64656	-1.10149
84943297	chr16:84943297:T:G	1.62208e-08	-1.65725	0.940337	2.74039e-08	-1.79613	0.826871
84943511	chr16:84943511:G:C	8.2973e-09	-1.80007e-10	-1.38728	1.82799e-08	-1.80007e-10	-1.37414
84943769	chr16:84943769:C:A	4.00292e-09	-1.79928	-0.31691	9.13589e-09	-1.77321	-0.294521
84943783	chr16:84943783:T:C	8.48487e-09	-1.46536	0.100434	1.36026e-08	-1.68518	0.0154941
84944442	chr16:84944442:T:C	1.42791e-09	-1.74098	-1.40602	3.43685e-09	-1.61791	-1.42748
84944593	chr16:84944593:G:A	1.69741e-08	-1.80007e-10	-0.671524	3.57728e-08	-1.80007e-10	-0.702757
84944732	chr16:84944732:T:C	1.83348e-09	-1.69058	-1.20642	4.09969e-09	-1.67643	-1.1926
84944835	chr16:84944835:G:T	8.02338e-09	-1.80007e-10	-1.42085	1.75327e-08	-1.80007e-10	-1.41587
84944872	chr16:84944872:T:G	1.96669e-09	-1.43389	-1.39297	4.15087e-09	-1.4781	-1.37853
84945100	chr16:84945100:A:G	8.50573e-09	-1.80007e-10	-1.36247	1.863e-08	-1.80007e-10	-1.35517
84945113	chr16:84945113:C:T	4.66783e-09	-1.55383	-0.408687	1.02963e-08	-1.64827	-0.299891
84945224	chr16:84945224:C:T	1.36914e-08	-1.78536	0.89892	2.72189e-08	-1.79527	0.819239
84945366	chr16:84945366:A:G	1.25828e-08	-1.80007e-10	-0.970881	2.60647e-08	-1.80007e-10	-1.01936
84945748	chr16:84945748:A:G	9.07312e-09	-1.80007e-10	-1.29789	1.98968e-08	-1.80007e-10	-1.28939
84945900	chr16:84945900:C:G	7.65724e-09	-1.80007e-10	-1.46756	1.66519e-08	-1.80007e-10	-1.46742
84946609	chr16:84946609:A:C	1.29087e-09	-1.79927	-1.44862	2.87854e-09	-1.79928	-1.42338
84946619	chr16:84946619:T:C	1.44089e-09	-1.7586	-1.37935	3.61915e-09	-1.62044	-1.37326
84946715	chr16:84946715:C:T	4.57227e-09	-0.80443	-1.17877	7.07655e-09	-1.15011	-1.17305
84946718	chr16:84946718:C:T	3.59355e-09	-0.906399	-1.31767	5.54314e-09	-1.25016	-1.31723
84946854	chr16:84946854:A:G	2.57592e-09	-1.54961	-1.0074	4.78919e-09	-1.70697	-1.00661
84946935	chr16:84946935:G:C	8.09187e-09	-1.80007e-10	-1.41235	1.75642e-08	-1.80007e-10	-1.41408
84947055	chr16:84947055:G:A	1.44922e-09	-1.69629	-1.4359	3.09405e-09	-1.71452	-1.43594
84947068	chr16:84947068:A:G	7.65728e-09	-1.80007e-10	-1.46755	1.66505e-08	-1.80007e-10	-1.4675
84947101	chr16:84947101:G:A	1.46188e-08	0.580701	-1.40161	8.3042e-09	-0.747875	-1.41531
84947125	chr16:84947125:T:C	6.33969e-08	2.01114	-1.36493	2.89014e-08	0.475593	-1.39165
84947244	chr16:84947244:G:A	8.2934e-09	-1.79142	0.403674	1.7701e-08	-1.73867	0.332352
84947357	chr16:84947357:C:T	7.849e-09	-1.80007e-10	-1.44282	1.70672e-08	-1.80007e-10	-1.44278
84947368	chr16:84947368:C:T	1.58926e-08	0.694713	-1.43207	4.79889e-08	1.02597	-1.43495
84947520	chr16:84947520:G:T	2.64183e-09	-1.70826	-0.823475	5.90986e-09	-1.78235	-0.720968
84947546	chr16:84947546:A:T	2.29173e-09	-1.67841	-0.995499	4.9588e-09	-1.76858	-0.910201
84947601	chr16:84947601:A:C	7.9552e-09	-1.80007e-10	-1.42939	1.73471e-08	-1.80007e-10	-1.42652
84947667	chr16:84947667:C:T	2.32179e-08	-1.80007e-10	-0.358287	4.84856e-08	-1.80007e-10	-0.398676
84947749	chr16:84947749:G:C	4.08391e-08	-1.71485	1.92128	8.85537e-08	-1.77907	1.98273
84947796	chr16:84947796:A:G	1.30762e-08	0.333002	-1.26542	1.47421e-08	-0.316319	-1.27291
84947938	chr16:84947938:G:C	1.36039e-08	0.444964	-1.33782	1.50232e-08	-0.223388	-1.34696
84948054	chr16:84948054:G:A	7.95774e-09	-1.80007e-10	-1.42907	1.7354e-08	-1.80007e-10	-1.42612
84948253	chr16:84948253:A:G	8.86328e-09	-1.80007e-10	-1.32129	1.93966e-08	-1.80007e-10	-1.31484
84948345	chr16:84948345:A:G	1.24155e-08	-0.976895	-0.007367	2.58653e-08	-1.07908	0.0520406
84948351	chr16:84948351:T:C	1.555e-08	0.613241	-1.37239	1.67902e-08	-0.0812702	-1.37788
84948368	chr16:84948368:T:C	1.45308e-09	-1.66225	-1.46727	3.97904e-09	-1.43273	-1.46617
84948384	chr16:84948384:G:A	1.65219e-08	-1.74051	1.04198	3.62244e-08	-1.78885	1.09865
84948413	chr16:84948413:C:T	1.49183e-08	-1.74437	0.943746	3.27671e-08	-1.79026	0.99974
84948547	chr16:84948547:C:T	1.28185e-08	-1.7611	0.808779	2.8454e-08	-1.79641	0.864752
84948609	chr16:84948609:C:T	1.47683e-08	-1.80007e-10	-0.810729	3.18479e-08	-1.80007e-10	-0.818971
84948610	chr16:84948610:T:C	7.6222e-09	-1.47215	-4.46292e-10	1.60868e-08	-1.50195	-4.46292e-10
84948617	chr16:84948617:G:A	1.6039e-08	-1.80007e-10	-0.728188	3.46066e-08	-1.80007e-10	-0.735898
84948907	chr16:84948907:T:A	7.19758e-09	-1.72923	0.199763	1.55659e-08	-1.78265	0.247786
84948961	chr16:84948961:C:T	1.66982e-09	-1.54801	-1.44249	3.18094e-09	-1.67521	-1.44756
84949124	chr16:84949124:G:A	3.03377e-09	-1.0514	-1.34201	5.67133e-09	-1.22993	-1.31459
84949260	chr16:84949260:G:A	3.05816e-09	-1.05867	-1.32672	5.59676e-09	-1.2599	-1.29786
84949456	chr16:84949456:CTG:C	5.39487e-09	-0.699723	-1.11804	9.54836e-09	-0.981683	-1.04189
84949530	chr16:84949530:T:C	2.4308e-08	-1.80007e-10	-0.312406	5.30654e-08	-1.80007e-10	-0.308419
84949629	chr16:84949629:A:G	3.53185e-09	-0.79539	-1.446	1.46749e-08	-0.151288	-1.44252
84949701	chr16:84949701:G:A	2.44126e-09	-1.71484	-0.895857	4.83804e-09	-1.76463	-0.938802
84949706	chr16:84949706:G:A	9.5815e-09	0.0532139	-1.29659	1.17791e-08	-0.506858	-1.30676
84949711	chr16:84949711:C:T	6.15304e-09	-1.68626	-4.46292e-10	1.37895e-08	-1.65604	-4.46292e-10
84949821	chr16:84949821:G:A	1.78096e-09	-1.79123	-1.13482	3.78703e-09	-1.79906	-1.1493
84949975	chr16:84949975:T:C	5.49775e-09	-1.79887	-4.46292e-10	1.19923e-08	-1.79568	-4.46292e-10
84950333	chr16:84950333:C:T	1.75618e-09	-1.6577	-1.28237	4.00174e-09	-1.60116	-1.29205
84950372	chr16:84950372:C:A	7.78246e-09	-1.80007e-10	-1.45134	1.68133e-08	-1.80007e-10	-1.45777
84950490	chr16:84950490:GA:G	6.43755e-09	-0.69026	-0.950804	1.19379e-08	-0.982726	-0.817497
84950496	chr16:84950496:T:G	3.65886e-08	-1.80007e-10	0.0965252	7.76949e-08	-1.80007e-10	0.0728466
84950503	chr16:84950503:C:T	3.14983e-09	-0.889971	-1.46589	5.14326e-09	-1.18851	-1.45374
84950710	chr16:84950710:G:A	7.71837e-09	-1.01833	-0.441273	1.42451e-08	-1.2515	-0.372034
84950744	chr16:84950744:C:T	4.81208e-09	-1.03832	-0.893758	8.96988e-09	-1.30528	-0.780789
84950773	chr16:84950773:G:C	2.34237e-09	-1.18517	-1.46688	4.10546e-09	-1.39992	-1.4677
84950860	chr16:84950860:T:C	8.00377e-08	0.89273	-0.0134435	8.63237e-08	0.18101	-0.00284978
84951074	chr16:84951074:A:G	1.14869e-08	-1.80007e-10	-1.06201	2.47685e-08	-1.80007e-10	-1.07037
84951495	chr16:84951495:G:C	1.02403e-08	-1.17688	-4.46292e-10	1.87834e-08	-1.34697	-4.46292e-10
84951862	chr16:84951862:G:A	7.91215e-09	-1.79798	0.363163	1.86753e-08	-1.78056	0.427816
84951940	chr16:84951940:C:A	8.00438e-09	-1.80007e-10	-1.42322	1.72922e-08	-1.80007e-10	-1.42969
84951950	chr16:84951950:A:G	4.28799e-09	-0.590251	-1.45714	6.11916e-09	-1.04002	-1.4285
84952778	chr16:84952778:G:C	3.31829e-09	-0.880048	-1.42371	5.47654e-09	-1.13722	-1.44225
84953516	chr16:84953516:G:A	1.27257e-08	-1.80007e-10	-0.95959	2.73296e-08	-1.80007e-10	-0.971974
84954073	chr16:84954073:C:A	5.74071e-09	-1.19343	-0.562202	8.64237e-09	-1.60544	-0.517828
84954139	chr16:84954139:A:G	1.08615e-08	-1.80007e-10	-1.11799	2.27263e-08	-1.80007e-10	-1.15642
84954341	chr16:84954341:A:G	1.89457e-09	-1.4932	-1.37101	3.11502e-09	-1.75424	-1.38947
84954368	chr16:84954368:C:A	4.86302e-09	-0.465999	-1.45555	1.28615e-08	-0.263588	-1.46212
84954615	chr16:84954615:T:C	3.88128e-09	-0.899368	-1.24768	1.04849e-08	-0.63505	-1.29496
84954784	chr16:84954784:C:T	9.95124e-09	0.232707	-1.43822	1.97159e-08	0.15538	-1.4539
84954866	chr16:84954866:C:T	8.1604e-09	-1.80007e-10	-1.40392	1.76067e-08	-1.80007e-10	-1.41167
84954973	chr16:84954973:C:G	2.67619e-09	-1.72125	-0.797566	6.85852e-09	-1.5493	-0.805156
84955125	chr16:84955125:A:G	6.26588e-09	-0.31644	-1.35165	1.68726e-08	-0.125555	-1.32869
84956178	chr16:84956178:A:C	4.08696e-09	-1.08841	-1.00699	1.01318e-08	-0.979246	-0.985016
84956561	chr16:84956561:C:T	7.68799e-09	-1.80007e-10	-1.46355	1.67673e-08	-1.80007e-10	-1.46051
84956986	chr16:84956986:C:T	8.21913e-09	-1.80007e-10	-1.39675	1.76259e-08	-1.80007e-10	-1.41057
84957522	chr16:84957522:A:G	7.82813e-09	-1.80007e-10	-1.44549	1.70124e-08	-1.80007e-10	-1.446
84958152	chr16:84958152:A:G	6.05522e-09	-1.60753	-0.0947632	1.03876e-08	-1.78413	-0.155199
84958283	chr16:84958283:C:A	2.31631e-08	-1.33814	0.97749	3.89112e-08	-1.54604	0.927383
84958446	chr16:84958446:G:A	5.49703e-09	-1.799	-4.46292e-10	1.2011e-08	-1.79412	-4.46292e-10
84958724	chr16:84958724:C:T	7.79485e-09	-1.80007e-10	-1.44975	1.68947e-08	-1.80007e-10	-1.45294
84958735	chr16:84958735:G:A	7.75752e-09	-1.80007e-10	-1.45455	1.68994e-08	-1.80007e-10	-1.45266
84958820	chr16:84958820:A:C	3.19446e-09	-0.874089	-1.4677	3.47064e-09	-1.56846	-1.46715
84959277	chr16:84959277:T:C	1.63049e-09	-1.67984	-1.33449	4.4629e-09	-1.46142	-1.32272
84959520	chr16:84959520:T:C	1.07871e-08	-1.80007e-10	-1.12486	2.43659e-08	-1.80007e-10	-1.08676
84959990	chr16:84959990:G:T	8.53271e-09	-1.80007e-10	-1.3593	1.87886e-08	-1.80007e-10	-1.34669
84960066	chr16:84960066:CA:C	6.58694e-09	-1.61812	-4.46292e-10	1.37773e-08	-1.65692	-4.46292e-10
84960213	chr16:84960213:G:A	1.55875e-08	-1.80007e-10	-0.756743	3.44776e-08	-1.80007e-10	-0.739635
84960331	chr16:84960331:G:A	8.14585e-09	-1.4057	-4.46292e-10	1.2132e-08	-1.7841	-4.46292e-10
84961022	chr16:84961022:T:A	2.02369e-09	-1.36717	-1.43112	5.30352e-09	-1.18054	-1.43103
84961124	chr16:84961124:C:T	5.51886e-09	-1.79504	-4.46292e-10	1.19524e-08	-1.79901	-4.46292e-10
84961356	chr16:84961356:G:C	1.38763e-08	-0.873028	-4.46292e-10	2.31983e-08	-1.13586	-4.46292e-10
84961667	chr16:84961667:C:G	8.57782e-09	-1.80007e-10	-1.35403	1.88915e-08	-1.80007e-10	-1.34123
84962276	chr16:84962276:C:A	1.76005e-08	-0.635285	-4.46292e-10	2.83036e-08	-0.936954	-4.46292e-10
84962746	chr16:84962746:C:T	2.18791e-09	-1.56204	-1.15822	4.20931e-09	-1.71616	-1.12648
84962783	chr16:84962783:G:C	8.72969e-09	-1.80007e-10	-1.33648	1.93826e-08	-1.80007e-10	-1.31557
84962841	chr16:84962841:T:C	1.42854e-07	1.49331	-0.0346984	1.12501e-06	2.79543	-0.0498284
84962877	chr16:84962877:T:C	8.69549e-09	-1.80007e-10	-1.34041	1.92334e-08	-1.80007e-10	-1.3233
84963332	chr16:84963332:T:G	9.72786e-09	-1.80007e-10	-1.22822	2.1847e-08	-1.80007e-10	-1.19588
84963643	chr16:84963643:G:A	1.6112e-09	-1.57026	-1.45597	3.15209e-09	-1.67653	-1.45534
84963650	chr16:84963650:G:A	9.96827e-09	-1.80007e-10	-1.2038	2.19676e-08	-1.80007e-10	-1.19037
84963709	chr16:84963709:G:C	9.19975e-09	-1.80007e-10	-1.28403	1.97841e-08	-1.80007e-10	-1.29506
84963964	chr16:84963964:C:T	7.65924e-09	-1.80007e-10	-1.4673	1.66621e-08	-1.80007e-10	-1.46681
84964269	chr16:84964269:G:A	1.43818e-09	-1.75854	-1.3813	3.05682e-09	-1.78161	-1.38095
84965686	chr16:84965686:C:G	7.67662e-09	-1.80007e-10	-1.46503	1.66574e-08	-1.80007e-10	-1.46709
84965800	chr16:84965800:C:G	7.83956e-09	-1.80007e-10	-1.44403	1.7095e-08	-1.80007e-10	-1.44116
84965958	chr16:84965958:C:T	9.84988e-09	-1.80007e-10	-1.21575	2.17839e-08	-1.80007e-10	-1.19877
84966042	chr16:84966042:C:T	1.53634e-08	-0.771221	-4.46292e-10	3.95525e-08	-0.602315	-4.46292e-10
84966070	chr16:84966070:C:T	2.48178e-08	-0.291648	-4.46292e-10	3.73209e-08	-0.660389	-4.46292e-10
84966620	chr16:84966620:A:G	4.51784e-09	-1.20975	-0.78543	9.04118e-09	-1.34255	-0.735608
84966789	chr16:84966789:T:C	2.26103e-08	-0.384806	-4.46292e-10	3.66148e-08	-0.679491	-4.46292e-10
84966880	chr16:84966880:C:T	6.21646e-08	-1.58929	2.21586	1.57939e-07	-1.29325	2.07551
84966914	chr16:84966914:C:T	3.94494e-08	-1.80007e-10	0.171808	8.32406e-08	-1.80007e-10	0.141792
84967119	chr16:84967119:T:C	1.85571e-08	-1.80007e-10	-0.582358	4.21018e-08	-1.80007e-10	-0.539853
84967142	chr16:84967142:C:T	2.01793e-09	-1.47668	-1.32446	6.59002e-09	-1.04791	-1.34648
84967413	chr16:84967413:G:C	7.68927e-09	-1.80007e-10	-1.46339	1.6678e-08	-1.80007e-10	-1.46585
84967549	chr16:84967549:T:G	9.33106e-08	-1.80007e-10	1.03272	1.90621e-07	-1.80007e-10	0.970345
84967929	chr16:84967929:C:T	1.81649e-08	-1.80007e-10	-0.603722	4.10501e-08	-1.80007e-10	-0.565151
84967995	chr16:84967995:G:A	9.45456e-09	-1.80007e-10	-1.25671	2.02053e-08	-1.80007e-10	-1.274
84968207	chr16:84968207:C:A	8.59229e-09	-1.71469	0.362347	2.19894e-08	-1.61866	0.429274
84968255	chr16:84968255:C:T	2.45885e-09	-1.24303	-1.36048	1.72389e-08	-0.0910291	-1.34174
84968406	chr16:84968406:G:A	1.74852e-09	-1.76412	-1.18032	3.58296e-09	-1.7993	-1.20445
84968462	chr16:84968462:A:G	2.1876e-09	-1.79253	-0.927873	4.38953e-09	-1.79656	-1.00416
84968480	chr16:84968480:A:G	4.4844e-09	-0.721026	-1.28158	7.113e-09	-1.04551	-1.27251
84968660	chr16:84968660:G:C	1.13998e-08	-1.80007e-10	-1.06961	2.47419e-08	-1.80007e-10	-1.07144
84968720	chr16:84968720:A:G	9.85795e-09	-0.799373	-0.41556	1.67243e-08	-1.02189	-0.441187
84968989	chr16:84968989:G:A	8.49707e-09	-1.80007e-10	-1.36349	1.86053e-08	-1.80007e-10	-1.3565
84969150	chr16:84969150:T:C	1.40199e-09	-1.70907	-1.45625	4.92742e-09	-1.25154	-1.43359
84969318	chr16:84969318:G:A	1.59931e-08	-0.731052	-4.46292e-10	2.82639e-08	-0.938357	-4.46292e-10
84969415	chr16:84969415:TC:T	8.84067e-09	-1.80007e-10	-1.32385	1.89551e-08	-1.80007e-10	-1.33787
84969796	chr16:84969796:T:C	7.76188e-09	-0.398367	-1.05562	6.03404e-08	0.901629	-1.08157
84969823	chr16:84969823:G:C	1.43097e-08	-1.80007e-10	-0.842272	3.08046e-08	-1.80007e-10	-0.85228
84970133	chr16:84970133:G:A	1.53595e-08	-1.80007e-10	-0.771475	3.35854e-08	-1.80007e-10	-0.765853
84970209	chr16:84970209:A:T	2.45691e-07	2.91243	-0.911563	7.09866e-07	3.23746	-0.952327
84970437	chr16:84970437:A:G	7.90796e-09	-1.80007e-10	-1.43534	1.73915e-08	-1.80007e-10	-1.42396
84970637	chr16:84970637:C:G	2.49887e-09	-1.13504	-1.45233	4.88632e-09	-1.23344	-1.46007
84970668	chr16:84970668:A:ACTT	1.2812e-09	-1.79919	-1.45622	3.4054e-09	-1.58963	-1.46495
84970996	chr16:84970996:C:T	1.26162e-08	-1.80007e-10	-0.968225	2.65998e-08	-1.80007e-10	-0.99904
84971062	chr16:84971062:A:G	1.4556e-09	-1.74559	-1.3822	4.47526e-09	-1.45075	-1.33062
84971111	chr16:84971111:T:C	8.59793e-09	-1.80007e-10	-1.35169	1.84491e-08	-1.80007e-10	-1.36493
84971294	chr16:84971294:C:T	5.532e-09	-1.79266	-4.46292e-10	1.19504e-08	-1.79918	-4.46292e-10
84971427	chr16:84971427:G:C	1.3729e-09	-1.7657	-1.42058	4.79407e-09	-1.2867	-1.42586
84971555	chr16:84971555:A:G	1.83716e-08	-1.80007e-10	-0.592406	4.00143e-08	-1.80007e-10	-0.590708
84971969	chr16:84971969:A:G	9.39644e-09	-1.80007e-10	-1.26288	2.06127e-08	-1.80007e-10	-1.25404
84972110	chr16:84972110:C:T	3.5849e-09	-0.76433	-1.46215	1.20251e-08	-0.339483	-1.45346
84972139	chr16:84972139:C:T	3.97561e-09	-0.668771	-1.45426	1.34866e-08	-0.236385	-1.44186
84972144	chr16:84972144:C:T	7.84031e-09	-1.80007e-10	-1.44393	1.69351e-08	-1.80007e-10	-1.45056
84972194	chr16:84972194:A:C	7.89787e-09	-1.80007e-10	-1.43662	1.72242e-08	-1.80007e-10	-1.43363
84972239	chr16:84972239:A:C	7.45387e-08	-1.80007e-10	0.808107	1.55247e-07	-1.80007e-10	0.765074
84972433	chr16:84972433:A:C	1.56042e-07	3.00116	-1.45424	3.47238e-07	3.00625	-1.43619
84972551	chr16:84972551:G:A	1.88027e-08	-1.80007e-10	-0.569211	4.07469e-08	-1.80007e-10	-0.572564
84972827	chr16:84972827:T:C	1.34772e-09	-1.75467	-1.45013	4.17507e-09	-1.42818	-1.42263
84972953	chr16:84972953:A:T	9.07992e-09	-1.80007e-10	-1.29715	1.98492e-08	-1.80007e-10	-1.29178
84973302	chr16:84973302:A:G	7.92459e-09	-1.80007e-10	-1.43324	1.73002e-08	-1.80007e-10	-1.42922
84973419	chr16:84973419:C:G	4.09753e-08	1.30753	-1.09777	5.30292e-08	0.811132	-1.12023
84973813	chr16:84973813:C:T	9.84889e-09	-1.80007e-10	-1.21585	2.18715e-08	-1.80007e-10	-1.19476
84973931	chr16:84973931:G:A	1.30556e-08	-1.80007e-10	-0.933994	2.77847e-08	-1.80007e-10	-0.955458
84974379	chr16:84974379:C:T	1.14327e-08	-1.80007e-10	-1.06674	2.49005e-08	-1.80007e-10	-1.06506
84974709	chr16:84974709:G:T	2.37205e-08	-1.80007e-10	-0.336873	4.94212e-08	-1.80007e-10	-0.379565
84975039	chr16:84975039:G:A	2.10335e-07	1.40219	0.443303	2.2909e-07	0.800076	0.354097
84975685	chr16:84975685:T:C	1.4984e-09	-1.69914	-1.39968	3.05704e-09	-1.77578	-1.38672
84975719	chr16:84975719:GCA:G	3.20638e-08	-1.80007e-10	-0.0354843	6.82296e-08	-1.80007e-10	-0.0570644
84975857	chr16:84975857:T:C	1.58714e-09	-1.79407	-1.24721	4.94422e-09	-1.46007	-1.22166
84975946	chr16:84975946:T:G	2.09521e-09	-1.72977	-1.03379	4.44669e-09	-1.78926	-0.998528
84976146	chr16:84976146:T:C	1.14078e-08	-1.06892	-4.46292e-10	2.089e-08	-1.24067	-4.46292e-10
84976158	chr16:84976158:G:A	6.7239e-08	0.631744	0.0732987	8.31226e-08	0.137604	0.00276846
84976339	chr16:84976339:C:T	1.15167e-08	-1.80007e-10	-1.05941	2.51279e-08	-1.80007e-10	-1.05596
84976364	chr16:84976364:A:G	1.59018e-09	-1.76553	-1.27383	5.11485e-09	-1.45409	-1.19371
84976424	chr16:84976424:G:C	1.0727e-08	-1.80007e-10	-1.13045	2.29196e-08	-1.80007e-10	-1.14795
84977546	chr16:84977546:G:A	7.67372e-09	-1.80007e-10	-1.46541	1.67099e-08	-1.80007e-10	-1.46394
84977817	chr16:84977817:CA:C	1.3678e-09	-1.7798	-1.41021	4.54181e-09	-1.37076	-1.39585
84977942	chr16:84977942:C:T	8.03616e-09	-1.80007e-10	-1.41926	1.73601e-08	-1.80007e-10	-1.42577
84978016	chr16:84978016:G:A	1.34574e-09	-1.76283	-1.44344	3.86912e-09	-1.46805	-1.45887
84978106	chr16:84978106:C:A	1.99995e-08	-1.80007e-10	-0.507502	4.33333e-08	-1.80007e-10	-0.511022
84978155	chr16:84978155:A:G	7.66097e-09	-1.80007e-10	-1.46707	1.66475e-08	-1.80007e-10	-1.46768
84978225	chr16:84978225:G:C	9.59792e-09	-1.80007e-10	-1.24166	2.06364e-08	-1.80007e-10	-1.25289
84978263	chr16:84978263:C:T	9.67511e-09	-1.80007e-10	-1.23365	2.12598e-08	-1.80007e-10	-1.22312
84978279	chr16:84978279:C:T	8.14583e-09	-1.80007e-10	-1.4057	1.78712e-08	-1.80007e-10	-1.39676
84978451	chr16:84978451:T:C	1.71667e-08	-1.80007e-10	-0.66024	3.61065e-08	-1.80007e-10	-0.69347
84978499	chr16:84978499:C:G	7.95085e-09	-1.80007e-10	-1.42993	1.7188e-08	-1.80007e-10	-1.43573
84978824	chr16:84978824:T:C	1.48208e-09	-1.73766	-1.3721	4.42367e-09	-1.42625	-1.36673
84978841	chr16:84978841:A:G	7.62051e-08	1.23115	-0.400936	9.30685e-08	0.695332	-0.441939
84978880	chr16:84978880:AAAAAG:A	8.09841e-09	-1.80007e-10	-1.41154	1.76442e-08	-1.80007e-10	-1.40954
84978883	chr16:84978883:A:C	2.0102e-09	-1.68118	-1.1238	4.13076e-09	-1.76584	-1.09564
84978960	chr16:84978960:G:A	8.04567e-09	-1.80007e-10	-1.41808	1.73781e-08	-1.80007e-10	-1.42473
84979515	chr16:84979515:A:C	8.38482e-09	-1.80007e-10	-1.37679	1.79983e-08	-1.80007e-10	-1.38966
84979651	chr16:84979651:A:G	1.74436e-09	-1.77793	-1.1689	5.47394e-09	-1.5093	-1.07065
84979674	chr16:84979674:C:T	7.74277e-09	-1.80007e-10	-1.45645	1.68898e-08	-1.80007e-10	-1.45323
84979908	chr16:84979908:C:T	1.5891e-09	-1.78782	-1.25222	5.21879e-09	-1.39974	-1.22794
84979955	chr16:84979955:T:G	1.3921e-07	2.68528	-1.25251	4.03265e-07	2.93758	-1.21793
84980054	chr16:84980054:G:A	7.66747e-09	-1.80007e-10	-1.46622	1.66569e-08	-1.80007e-10	-1.46712
84980183	chr16:84980183:T:C	1.78644e-08	-1.80007e-10	-0.620399	3.75706e-08	-1.80007e-10	-0.653721
84980297	chr16:84980297:G:A	2.95789e-07	1.62419	0.562247	3.23036e-07	1.01719	0.480628
84980309	chr16:84980309:G:A	2.30132e-09	-1.32316	-1.34657	1.0558e-08	-0.554047	-1.36901
84980317	chr16:84980317:C:A	1.418e-08	-1.80007e-10	-0.851378	3.05667e-08	-1.80007e-10	-0.860032
84980476	chr16:84980476:C:T	1.35829e-08	-1.80007e-10	-0.894399	2.96474e-08	-1.80007e-10	-0.890569
84980585	chr16:84980585:G:A	1.88414e-08	-1.80007e-10	-0.567152	3.95858e-08	-1.80007e-10	-0.601472
84980679	chr16:84980679:A:C	9.44006e-09	-1.80007e-10	-1.25825	2.0664e-08	-1.80007e-10	-1.25155
84980837	chr16:84980837:T:C	1.77661e-08	-1.80007e-10	-0.62592	3.737e-08	-1.80007e-10	-0.659075
84981028	chr16:84981028:A:AC	1.8726e-08	-1.80007e-10	-0.573298	3.93521e-08	-1.80007e-10	-0.607394
84981459	chr16:84981459:G:T	9.56928e-09	-1.80007e-10	-1.24465	2.05955e-08	-1.80007e-10	-1.25487
84981692	chr16:84981692:C:T	8.41699e-09	-1.80007e-10	-1.37296	1.8108e-08	-1.80007e-10	-1.38359
84981702	chr16:84981702:A:G	1.64164e-08	-1.80007e-10	-0.704933	3.45729e-08	-1.80007e-10	-0.736874
84981935	chr16:84981935:G:A	1.94942e-09	-1.37067	-1.46501	8.04383e-09	-0.727575	-1.46746
84982053	chr16:84982053:C:T	1.09051e-08	-1.80007e-10	-1.11398	2.37921e-08	-1.80007e-10	-1.11059
84982065	chr16:84982065:G:C	1.43348e-07	2.86057	-1.3985	5.16907e-07	3.38392	-1.416
84982454	chr16:84982454:C:T	1.92453e-07	1.75664	-4.46292e-10	4.63974e-07	1.85989	-4.46292e-10
84982970	chr16:84982970:G:A	6.00835e-09	-1.71006	-4.46292e-10	1.26371e-08	-1.74331	-4.46292e-10
84983124	chr16:84983124:C:T	1.35713e-08	-1.80007e-10	-0.895257	2.99176e-08	-1.80007e-10	-0.881497
84983369	chr16:84983369:C:T	1.48954e-09	-1.79554	-1.3092	4.70373e-09	-1.43898	-1.29261
84983477	chr16:84983477:A:G	1.74213e-08	-1.80007e-10	-0.645519	3.6678e-08	-1.80007e-10	-0.677766
84983760	chr16:84983760:GGGA:G	5.50916e-09	-1.7968	-4.46292e-10	1.20919e-08	-1.78741	-4.46292e-10
84983895	chr16:84983895:G:A	1.72257e-08	-1.80007e-10	-0.656807	3.62119e-08	-1.80007e-10	-0.690556
84983914	chr16:84983914:C:T	1.61107e-08	-1.80007e-10	-0.723729	3.60499e-08	-1.80007e-10	-0.695039
84984210	chr16:84984210:G:A	8.42601e-09	-1.80007e-10	-1.37189	1.83548e-08	-1.80007e-10	-1.37005
84984345	chr16:84984345:C:A	6.87243e-08	1.93719	-1.2103	2.06525e-07	2.22371	-1.17324
84984391	chr16:84984391:A:C	1.04429e-07	1.35992	-0.214619	1.2879e-07	0.83291	-0.254667
84984805	chr16:84984805:T:C	4.17343e-08	0.228112	-4.46292e-10	5.7079e-08	-0.235507	-4.46292e-10
84985248	chr16:84985248:A:C	3.51063e-09	-1.35893	-0.888491	1.52612e-08	-0.664869	-0.889758
84985293	chr16:84985293:G:A	7.88791e-09	-1.80007e-10	-1.43788	1.7183e-08	-1.80007e-10	-1.43602
84985294	chr16:84985294:C:A	1.03135e-08	-1.80007e-10	-1.16976	2.26546e-08	-1.80007e-10	-1.15958
84985325	chr16:84985325:T:C	3.96921e-09	-1.41674	-0.707909	1.62104e-08	-0.813699	-0.680589
84985643	chr16:84985643:A:T	1.62629e-08	-1.80007e-10	-0.714322	3.44059e-08	-1.80007e-10	-0.741716
84986009	chr16:84986009:A:G	3.43375e-09	-1.40259	-0.866964	1.44882e-08	-0.738116	-0.868492
84986070	chr16:84986070:T:C	1.10519e-08	-1.80007e-10	-1.1006	2.42971e-08	-1.80007e-10	-1.08959
84986188	chr16:84986188:T:C	7.78583e-09	-1.80007e-10	-1.45091	1.69529e-08	-1.80007e-10	-1.44951
84986455	chr16:84986455:G:A	2.06179e-09	-1.51802	-1.26161	8.01948e-09	-0.956246	-1.24182
84986540	chr16:84986540:G:C	1.53122e-08	-1.80007e-10	-0.774561	3.27177e-08	-1.80007e-10	-0.792028
84986598	chr16:84986598:G:C	7.8809e-09	-1.80007e-10	-1.43877	1.72476e-08	-1.80007e-10	-1.43227
84986649	chr16:84986649:T:C	1.38856e-08	-1.80007e-10	-0.872358	2.9999e-08	-1.80007e-10	-0.878781
84986664	chr16:84986664:A:G	1.56079e-08	-1.80007e-10	-0.755432	3.33354e-08	-1.80007e-10	-0.773324
84987255	chr16:84987255:T:C	1.02794e-08	-1.80007e-10	-1.17307	2.25619e-08	-1.80007e-10	-1.16368
84987308	chr16:84987308:C:T	8.588e-09	-1.80007e-10	-1.35285	1.86948e-08	-1.80007e-10	-1.3517
84987368	chr16:84987368:T:C	4.38049e-09	-1.27522	-0.750836	1.95251e-08	-0.562223	-0.746019
84987799	chr16:84987799:A:C	1.4182e-08	-1.80007e-10	-0.851239	3.11393e-08	-1.80007e-10	-0.841472
84987889	chr16:84987889:A:G	1.61793e-08	-1.80007e-10	-0.719478	3.45085e-08	-1.80007e-10	-0.738739
84987928	chr16:84987928:G:A	5.02982e-08	-1.80007e-10	0.414758	1.07314e-07	-1.80007e-10	0.395812
84990249	chr16:84990249:C:T	1.66497e-09	-1.7872	-1.20621	3.59745e-09	-1.73879	-1.26093
84990925	chr16:84990925:G:A	1.11081e-08	-1.80007e-10	-1.09554	2.45309e-08	-1.80007e-10	-1.08001
84990949	chr16:84990949:C:T	1.03061e-08	-1.80007e-10	-1.17048	2.21816e-08	-1.80007e-10	-1.18068
84990972	chr16:84990972:CT:C	9.59319e-09	-1.80007e-10	-1.24216	2.10151e-08	-1.80007e-10	-1.2347
84991415	chr16:84991415:A:G	7.07976e-09	-1.54597	-4.46292e-10	1.93345e-08	-1.31805	-4.46292e-10
84992039	chr16:84992039:G:T	1.21297e-08	-1.80007e-10	-1.00755	2.66479e-08	-1.80007e-10	-0.997232
84992197	chr16:84992197:G:A	1.39593e-08	-1.80007e-10	-0.867067	3.07144e-08	-1.80007e-10	-0.855211
84992296	chr16:84992296:G:A	4.57429e-08	1.59203	-1.27221	1.37113e-07	1.88399	-1.24313
84992647	chr16:84992647:A:C	3.51516e-08	0.0564587	-4.46292e-10	3.94281e-08	-0.605465	-4.46292e-10
84992655	chr16:84992655:T:G	4.63249e-08	1.80017	-1.46771	1.36436e-07	2.10271	-1.4668
84992661	chr16:84992661:G:A	9.64234e-09	-1.80007e-10	-1.23705	2.0997e-08	-1.80007e-10	-1.23556
84992671	chr16:84992671:G:A	1.26871e-08	-1.80007e-10	-0.962622	2.78226e-08	-1.80007e-10	-0.954093
84992895	chr16:84992895:A:T	1.36326e-08	-1.80007e-10	-0.890748	2.90808e-08	-1.80007e-10	-0.909867
84992944	chr16:84992944:G:A	9.43882e-09	-1.80007e-10	-1.25838	2.02665e-08	-1.80007e-10	-1.27098
84993479	chr16:84993479:TG:T	3.76271e-09	-0.819066	-1.35901	4.84747e-09	-1.33453	-1.36695
84993519	chr16:84993519:A:G	1.71823e-09	-1.55493	-1.40698	3.00298e-09	-1.76227	-1.41807
84993781	chr16:84993781:C:G	1.48011e-08	-1.80007e-10	-0.808509	3.15415e-08	-1.80007e-10	-0.82864
84994043	chr16:84994043:C:G	1.84475e-09	-1.46009	-1.43078	6.95847e-09	-0.916072	-1.42391
84994087	chr16:84994087:C:T	8.61657e-09	-1.80007e-10	-1.34952	1.89492e-08	-1.80007e-10	-1.33818
84994356	chr16:84994356:T:C	7.87211e-09	-0.339158	-1.10073	9.07185e-09	-1.00188	-1.07289
84994638	chr16:84994638:C:A	1.01829e-08	-1.80007e-10	-1.1825	2.23194e-08	-1.80007e-10	-1.17449
84994680	chr16:84994680:G:C	8.59648e-09	-1.80007e-10	-1.35186	1.85185e-08	-1.80007e-10	-1.36118
84994746	chr16:84994746:T:C	2.13179e-09	-1.29491	-1.45134	8.79685e-09	-0.659432	-1.44612
84995078	chr16:84995078:T:C	4.16126e-09	-0.845573	-1.23182	4.31651e-09	-1.55572	-1.26178
84995168	chr16:84995168:C:T	1.51753e-09	-1.74727	-1.33886	4.98292e-09	-1.40092	-1.27301
84995553	chr16:84995553:G:C	1.35873e-08	-1.80007e-10	-0.894075	3.0555e-08	-1.80007e-10	-0.860415
84995587	chr16:84995587:T:C	1.91911e-08	-1.80007e-10	-0.548763	4.13659e-08	-1.80007e-10	-0.557487
84995647	chr16:84995647:C:A	1.51205e-09	-1.74186	-1.34789	4.98721e-09	-1.38876	-1.28431
84995746	chr16:84995746:G:A	9.00882e-09	-1.80007e-10	-1.30501	1.9366e-08	-1.80007e-10	-1.31642
84996255	chr16:84996255:T:A	8.43175e-09	-1.80007e-10	-1.37121	1.81568e-08	-1.80007e-10	-1.3809
84996389	chr16:84996389:C:A	3.03624e-08	0.952678	-1.04268	9.74109e-08	1.3165	-1.0175
84996560	chr16:84996560:G:A	1.12001e-08	0.268872	-1.35616	1.80361e-08	-0.0439428	-1.34363
84996794	chr16:84996794:T:C	1.39207e-09	-1.7879	-1.38452	4.10597e-09	-1.53798	-1.32952
84997080	chr16:84997080:A:T	5.01957e-09	-0.997982	-0.891886	6.51117e-09	-1.48742	-0.919004
84997629	chr16:84997629:T:C	6.84058e-09	-0.955623	-0.624715	1.21639e-08	-1.12165	-0.659823
84997669	chr16:84997669:C:T	2.52259e-09	-1.12193	-1.45599	3.56263e-09	-1.55732	-1.45213
84997775	chr16:84997775:C:G	3.49765e-08	-1.80007e-10	0.0514655	7.66015e-08	-1.80007e-10	0.0586733
84998142	chr16:84998142:C:T	1.44637e-09	-1.79443	-1.33972	3.70363e-09	-1.69436	-1.27628
84998602	chr16:84998602:C:T	8.24116e-09	-1.80007e-10	-1.39407	1.77634e-08	-1.80007e-10	-1.4028
84998796	chr16:84998796:C:T	4.76732e-08	1.6477	-1.28654	1.4444e-07	1.94962	-1.2567
84998824	chr16:84998824:G:A	8.74956e-09	-1.80007e-10	-1.33421	1.88469e-08	-1.80007e-10	-1.3436
84998888	chr16:84998888:G:A	5.50838e-09	-1.79694	-4.46292e-10	1.19509e-08	-1.79913	-4.46292e-10
84999211	chr16:84999211:C:T	2.34802e-09	-1.57531	-1.07433	4.88469e-09	-1.68957	-1.00427
84999348	chr16:84999348:A:T	6.49447e-09	-0.863636	-0.768624	7.99701e-09	-1.40245	-0.798428
84999749	chr16:84999749:C:T	8.32644e-09	-1.80007e-10	-1.38378	1.79391e-08	-1.80007e-10	-1.39296
84999794	chr16:84999794:T:C	2.97861e-09	-0.98696	-1.4248	4.00226e-09	-1.46368	-1.42941
85000013	chr16:85000013:G:A	8.10707e-09	-1.80007e-10	-1.41047	1.78208e-08	-1.80007e-10	-1.39958
85000073	chr16:85000073:G:A	3.19358e-09	-0.931892	-1.41018	4.2354e-09	-1.42098	-1.41548
85000317	chr16:85000317:G:A	8.82048e-09	-1.80007e-10	-1.32613	1.89828e-08	-1.80007e-10	-1.33641
85000327	chr16:85000327:G:A	5.50818e-09	-1.79698	-4.46292e-10	1.19539e-08	-1.79889	-4.46292e-10
85000597	chr16:85000597:G:A	2.98708e-09	-1.01099	-1.39792	4.06657e-09	-1.47317	-1.40397
85000672	chr16:85000672:T:A	6.14292e-09	-0.916662	-0.771248	7.70757e-09	-1.43627	-0.801473
85000758	chr16:85000758:G:A	8.43195e-09	-1.80007e-10	-1.37118	1.83741e-08	-1.80007e-10	-1.369
85000783	chr16:85000783:G:A	1.85414e-08	-1.80007e-10	-0.583204	4.12064e-08	-1.80007e-10	-0.561351
85000819	chr16:85000819:C:T	1.81794e-08	-1.80007e-10	-0.602922	3.86113e-08	-1.80007e-10	-0.626398
85001060	chr16:85001060:G:C	1.50519e-09	-1.63704	-1.45725	4.26541e-09	-1.36505	-1.46436
85001203	chr16:85001203:C:G	1.56406e-09	-1.79798	-1.25795	4.47252e-09	-1.60465	-1.17735
85001368	chr16:85001368:A:G	1.50588e-09	-1.77005	-1.32378	4.73867e-09	-1.47208	-1.25211
85001505	chr16:85001505:A:C	1.28141e-08	-1.80007e-10	-0.952662	2.82125e-08	-1.80007e-10	-0.94018
85001656	chr16:85001656:T:C	6.33163e-09	-1.65765	-4.46292e-10	1.62387e-08	-1.49254	-4.46292e-10
85001766	chr16:85001766:G:A	9.54458e-09	-0.0827972	-1.16444	1.0313e-08	-0.807892	-1.13865
85001806	chr16:85001806:A:G	4.79032e-09	-0.50136	-1.43525	4.17185e-09	-1.40107	-1.45051
85001883	chr16:85001883:C:T	8.39837e-09	-1.80007e-10	-1.37517	1.80889e-08	-1.80007e-10	-1.38464
85002015	chr16:85002015:A:G	9.64337e-09	-1.23694	-4.46292e-10	1.80687e-08	-1.38576	-4.46292e-10
85002097	chr16:85002097:T:C	1.83357e-08	0.692202	-1.28656	2.68147e-08	0.290657	-1.28165
85002111	chr16:85002111:G:A	1.83426e-08	-1.80007e-10	-0.593986	3.97898e-08	-1.80007e-10	-0.596332
85002269	chr16:85002269:G:A	3.5802e-09	-1.77886	-0.448929	8.06923e-09	-1.76244	-0.429444
85002407	chr16:85002407:A:G	1.93858e-09	-1.60551	-1.23575	4.74863e-09	-1.45168	-1.2704
85002485	chr16:85002485:G:A	6.84254e-09	-1.58005	-4.46292e-10	1.82483e-08	-1.37587	-4.46292e-10
85002515	chr16:85002515:T:C	2.52779e-08	0.740911	-1.01419	3.64154e-08	0.325831	-1.01078
85002766	chr16:85002766:T:A	3.27952e-09	-0.84906	-1.46645	1.10169e-08	-0.412899	-1.46761
85002852	chr16:85002852:G:A	2.75804e-08	0.75378	-0.939885	3.98705e-08	0.341833	-0.936141
85003042	chr16:85003042:T:G	6.42596e-08	-1.80007e-10	0.65972	1.38245e-07	-1.80007e-10	0.649086
85003404	chr16:85003404:C:T	1.92522e-08	0.920067	-1.46565	2.74371e-08	0.497292	-1.46534
85003692	chr16:85003692:A:C	1.54284e-09	-1.60721	-1.46237	3.05596e-09	-1.69514	-1.46771
85003780	chr16:85003780:C:T	7.29176e-09	-1.51647	-4.46292e-10	2.13952e-08	-1.21678	-4.46292e-10
85003886	chr16:85003886:C:G	7.61727e-09	-1.47279	-4.46292e-10	2.27409e-08	-1.15578	-4.46292e-10
85003949	chr16:85003949:G:A	1.56859e-08	-1.80007e-10	-0.750452	3.53873e-08	-1.80007e-10	-0.713589
85004067	chr16:85004067:T:C	8.34069e-08	2.16694	-1.24642	7.20833e-08	1.28107	-1.28319
85004459	chr16:85004459:G:A	2.06245e-09	-1.70124	-1.07807	4.03032e-09	-1.75108	-1.13502
85004494	chr16:85004494:A:G	1.65229e-09	-1.74346	-1.25759	3.30907e-09	-1.79816	-1.28511
85004721	chr16:85004721:G:T	1.11274e-08	-1.80007e-10	-1.0938	2.42024e-08	-1.80007e-10	-1.09349
85004766	chr16:85004766:G:C	1.75808e-08	0.825342	-1.46174	2.53284e-08	0.414517	-1.46253
85004901	chr16:85004901:A:T	1.65911e-09	-1.55402	-1.44291	5.82698e-09	-1.07375	-1.4437
85005342	chr16:85005342:C:T	5.38324e-09	-1.04675	-0.77317	7.07491e-09	-1.52061	-0.802782
85005362	chr16:85005362:C:G	8.70877e-09	-1.80007e-10	-1.33888	1.87256e-08	-1.80007e-10	-1.35005
85005461	chr16:85005461:G:A	2.54627e-09	-1.59895	-0.96963	4.94476e-09	-1.68177	-0.999843
85005628	chr16:85005628:A:G	1.85066e-08	-0.585084	-4.46292e-10	3.18835e-08	-0.817855	-4.46292e-10
85005631	chr16:85005631:C:T	3.89347e-08	0.980685	-0.822009	4.9349e-08	0.476582	-0.857609
85006126	chr16:85006126:G:A	4.43602e-09	-1.36371	-0.649744	7.48546e-09	-1.67598	-0.590996
85006202	chr16:85006202:T:A	8.72449e-09	-1.80007e-10	-1.33708	1.86406e-08	-1.80007e-10	-1.3546
85006575	chr16:85006575:G:A	1.50074e-08	0.667507	-1.46218	2.19935e-08	0.273518	-1.46272
85006653	chr16:85006653:T:C	3.51736e-09	-1.24429	-1.00121	5.04432e-09	-1.63327	-1.02841
85006721	chr16:85006721:C:T	1.62296e-08	0.749713	-1.46609	2.35866e-08	0.347131	-1.46639
85007076	chr16:85007076:T:C	3.22164e-09	-1.16286	-1.17046	8.67257e-09	-0.924326	-1.19545
85007127	chr16:85007127:C:T	2.91459e-09	-1.32887	-1.10461	4.3744e-09	-1.67581	-1.12836
85007150	chr16:85007150:A:G	2.89165e-09	-1.30036	-1.14102	4.28798e-09	-1.66067	-1.16346
85007257	chr16:85007257:CTACAAAAA:C	9.76703e-09	-1.80007e-10	-1.2242	2.0915e-08	-1.80007e-10	-1.23947
85007323	chr16:85007323:T:C	8.41912e-09	-1.80007e-10	-1.37271	1.83473e-08	-1.80007e-10	-1.37046
85007392	chr16:85007392:C:T	7.6695e-09	-1.80007e-10	-1.46596	1.673e-08	-1.80007e-10	-1.46274
85007492	chr16:85007492:A:C	7.47996e-09	-1.49098	-4.46292e-10	1.44999e-08	-1.6058	-4.46292e-10
85007625	chr16:85007625:G:A	3.19617e-09	-1.25373	-1.08752	4.62663e-09	-1.63645	-1.11166
85007653	chr16:85007653:A:G	1.66794e-08	0.77861	-1.46765	2.42343e-08	0.375527	-1.4677
85007910	chr16:85007910:C:T	4.01407e-08	1.10146	-0.912284	5.06703e-08	0.589395	-0.943998
85008008	chr16:85008008:A:G	2.99883e-09	-1.26839	-1.13659	4.37904e-09	-1.64403	-1.15909
85008060	chr16:85008060:G:A	1.60497e-09	-1.78349	-1.24662	4.93752e-09	-1.52271	-1.16037
85008162	chr16:85008162:A:T	1.45495e-08	0.6418	-1.46746	2.20826e-08	0.282523	-1.46767
85008432	chr16:85008432:C:G	4.65497e-07	2.63989	-4.46292e-10	1.2033e-07	0.51029	-4.46292e-10
85008487	chr16:85008487:G:C	7.67368e-09	-1.80007e-10	-1.46541	1.66546e-08	-1.80007e-10	-1.46726
85008606	chr16:85008606:A:C	5.29553e-08	1.19152	-0.72528	1.72481e-07	1.56197	-0.691632
85008742	chr16:85008742:G:C	1.8119e-08	-1.80007e-10	-0.606249	4.1289e-08	-1.80007e-10	-0.559347
85008771	chr16:85008771:C:A	1.70819e-09	-1.52867	-1.4391	6.11707e-09	-1.04358	-1.42528
85008777	chr16:85008777:G:A	3.19676e-09	-1.19407	-1.14701	8.661e-09	-0.944129	-1.17698
85008838	chr16:85008838:G:A	8.50443e-09	-1.80007e-10	-1.36262	1.8536e-08	-1.80007e-10	-1.36023
85008904	chr16:85008904:C:A	3.3459e-09	-1.20436	-1.09111	4.73755e-09	-1.60982	-1.11461
85009110	chr16:85009110:T:C	3.07916e-09	-1.23378	-1.14478	4.42683e-09	-1.62524	-1.16702
85009121	chr16:85009121:T:C	1.56293e-08	-1.80007e-10	-0.754065	3.44429e-08	-1.80007e-10	-0.740642
85009344	chr16:85009344:G:A	1.12123e-08	-1.80007e-10	-1.0862	2.49955e-08	-1.80007e-10	-1.06125
85009488	chr16:85009488:A:T	1.72482e-08	-1.80007e-10	-0.655504	3.90915e-08	-1.80007e-10	-0.614039
85009516	chr16:85009516:C:T	1.49823e-08	0.670122	-1.46646	2.26292e-08	0.306373	-1.46708
85009551	chr16:85009551:GTCT:G	1.33559e-08	-1.80007e-10	-0.911251	2.94729e-08	-1.80007e-10	-0.896473
85009749	chr16:85009749:C:A	8.77399e-09	-1.80007e-10	-1.33142	1.88798e-08	-1.80007e-10	-1.34185
85010170	chr16:85010170:C:T	3.17075e-08	1.42055	-1.46721	4.65222e-08	1.02741	-1.46743
85010336	chr16:85010336:C:T	3.0238e-08	1.37149	-1.4656	4.44926e-08	0.981425	-1.46605
85010381	chr16:85010381:A:G	9.98473e-09	-1.80007e-10	-1.20215	2.21935e-08	-1.80007e-10	-1.18014
85010683	chr16:85010683:TCTAA:T	3.10717e-08	1.3448	-1.41172	4.54821e-08	0.94796	-1.41058
85010818	chr16:85010818:A:C	3.73746e-08	1.55081	-1.43303	5.4639e-08	1.15612	-1.43532
85011055	chr16:85011055:G:A	3.56126e-08	1.53718	-1.46769	5.14478e-08	1.12828	-1.46766
85011068	chr16:85011068:T:C	2.80288e-09	-1.03271	-1.43985	3.78708e-09	-1.51274	-1.43561
85011201	chr16:85011201:C:T	3.36739e-09	-1.75328	-0.535789	7.71327e-09	-1.71731	-0.519695
85011402	chr16:85011402:T:C	1.68199e-09	-1.76788	-1.21536	3.72373e-09	-1.79428	-1.17094
85011450	chr16:85011450:G:A	1.68196e-09	-1.76876	-1.21449	3.72092e-09	-1.79457	-1.17141
85011497	chr16:85011497:G:A	2.36008e-09	-1.47798	-1.16654	8.39754e-09	-1.02505	-1.12695
85011617	chr16:85011617:G:C	3.066e-08	-1.80007e-10	-0.0802515	6.70074e-08	-1.80007e-10	-0.0751408
85011658	chr16:85011658:A:G	7.72603e-09	-1.80007e-10	-1.45862	1.6788e-08	-1.80007e-10	-1.45928
85012107	chr16:85012107:C:A	7.80847e-09	-1.80007e-10	-1.448	1.69226e-08	-1.80007e-10	-1.45129
85012128	chr16:85012128:C:T	1.46023e-09	-1.7553	-1.36931	3.1815e-09	-1.79008	-1.33252
85012411	chr16:85012411:A:T	7.90276e-09	-1.80007e-10	-1.436	1.72479e-08	-1.80007e-10	-1.43225
85012626	chr16:85012626:A:G	1.57293e-09	-1.78063	-1.26964	3.49635e-09	-1.79803	-1.23019
85012696	chr16:85012696:G:A	2.07886e-08	-1.80007e-10	-0.468805	4.55956e-08	-1.80007e-10	-0.460131
85012852	chr16:85012852:G:A	1.69928e-09	-1.59886	-1.37415	6.50333e-09	-1.09186	-1.31577
85012875	chr16:85012875:C:G	2.41624e-09	-1.18504	-1.43596	3.46341e-09	-1.60642	-1.43127
85013039	chr16:85013039:C:G	7.81135e-09	-1.80007e-10	-1.44763	1.69326e-08	-1.80007e-10	-1.4507
85013163	chr16:85013163:T:C	7.83085e-09	-1.80007e-10	-1.44514	1.71483e-08	-1.80007e-10	-1.43804
85013443	chr16:85013443:A:G	2.22359e-08	-1.80007e-10	-0.401503	4.70504e-08	-1.80007e-10	-0.428725
85013534	chr16:85013534:C:T	2.60544e-08	1.20764	-1.45066	3.704e-08	0.783208	-1.45115
85013792	chr16:85013792:A:G	1.77861e-08	-1.80007e-10	-0.624791	3.81905e-08	-1.80007e-10	-0.637357
85013908	chr16:85013908:C:G	1.43902e-09	-1.67352	-1.46573	4.83616e-09	-1.23734	-1.46648
85013982	chr16:85013982:T:C	1.42321e-09	-1.68345	-1.46685	4.80005e-09	-1.25552	-1.4558
85014140	chr16:85014140:A:T	9.63652e-09	-1.80007e-10	-1.23765	2.07328e-08	-1.80007e-10	-1.24823
85014632	chr16:85014632:C:G	3.05706e-08	0.802149	-0.885322	9.7408e-08	1.15428	-0.85532
85014957	chr16:85014957:A:T	1.29225e-08	-1.80007e-10	-0.94424	2.76082e-08	-1.80007e-10	-0.96183
85015936	chr16:85015936:G:A	1.01063e-08	-1.80007e-10	-1.19005	2.24613e-08	-1.80007e-10	-1.16815
85016122	chr16:85016122:G:A	1.11359e-08	-1.80007e-10	-1.09304	2.37885e-08	-1.80007e-10	-1.11074
85016679	chr16:85016679:G:A	1.30471e-07	-1.80007e-10	1.36794	2.77061e-07	-1.80007e-10	1.3443
85016698	chr16:85016698:G:A	1.87059e-09	-1.4199	-1.45706	6.64439e-09	-0.940183	-1.44599
85016761	chr16:85016761:G:A	1.65237e-09	-1.61253	-1.38847	5.31024e-09	-1.21576	-1.39455
85017202	chr16:85017202:T:C	7.98048e-09	-1.80007e-10	-1.42621	1.75767e-08	-1.80007e-10	-1.41337
85017399	chr16:85017399:T:G	1.0412e-08	-1.80007e-10	-1.16025	2.2823e-08	-1.80007e-10	-1.15218
85017473	chr16:85017473:C:T	9.52957e-09	-1.80007e-10	-1.24881	2.03276e-08	-1.80007e-10	-1.26796
85017591	chr16:85017591:T:C	1.80474e-09	-1.45693	-1.45587	6.64977e-09	-0.949354	-1.43601
85017837	chr16:85017837:C:T	2.61027e-09	-1.32522	-1.21854	1.00834e-08	-0.783383	-1.18567
85017906	chr16:85017906:A:G	3.90971e-08	1.4656	-1.30276	5.49196e-08	1.03068	-1.30475
85017937	chr16:85017937:G:T	8.56798e-09	-1.80007e-10	-1.35518	1.86702e-08	-1.80007e-10	-1.35301
85018012	chr16:85018012:G:A	9.1079e-09	-1.80007e-10	-1.29407	1.96691e-08	-1.80007e-10	-1.30089
85018022	chr16:85018022:G:A	4.79312e-08	1.18759	-0.821033	6.3927e-08	0.725045	-0.847247
85018048	chr16:85018048:T:C	3.58996e-08	1.53674	-1.45922	3.10183e-08	0.601112	-1.44648
85018070	chr16:85018070:G:C	3.6778e-09	-0.804658	-1.39624	3.72682e-09	-1.54046	-1.42392
85018212	chr16:85018212:A:G	1.98998e-09	-1.57248	-1.24261	6.61864e-09	-1.14647	-1.24358
85018508	chr16:85018508:C:T	1.90884e-08	-1.65328	1.09914	3.4775e-08	-1.69552	0.964477
85018754	chr16:85018754:T:C	4.03832e-09	-1.72876	-0.378622	8.42749e-09	-1.78101	-0.367438
85018772	chr16:85018772:G:C	4.89123e-09	-1.61199	-0.303781	9.82408e-09	-1.71046	-0.284642
85018798	chr16:85018798:C:T	8.13994e-09	-1.80007e-10	-1.40643	1.75931e-08	-1.80007e-10	-1.41244
85019276	chr16:85019276:C:G	3.55343e-09	-0.88731	-1.34799	4.39439e-09	-1.44255	-1.35707
85019419	chr16:85019419:AAAG:A	1.93121e-08	-1.80007e-10	-0.542478	4.24254e-08	-1.80007e-10	-0.532196
85019489	chr16:85019489:G:A	6.78787e-09	-1.58807	-4.46292e-10	1.77385e-08	-1.4042	-4.46292e-10
85019562	chr16:85019562:G:A	2.21988e-09	-1.69997	-1.00579	5.27883e-09	-1.59085	-1.02539
85020476	chr16:85020476:G:A	7.66996e-09	-1.80007e-10	-1.4659	1.67317e-08	-1.80007e-10	-1.46264
85020482	chr16:85020482:T:C	1.83562e-08	-0.593244	-4.46292e-10	4.20909e-08	-0.540111	-4.46292e-10
85020538	chr16:85020538:C:T	1.08396e-08	-1.80007e-10	-1.12001	2.42445e-08	-1.80007e-10	-1.09175
85020590	chr16:85020590:G:A	8.45147e-09	-1.80007e-10	-1.36887	1.81865e-08	-1.80007e-10	-1.37927
85020980	chr16:85020980:C:T	4.47604e-07	4.01634	-1.41564	1.04465e-06	4.09603	-1.42454
85021749	chr16:85021749:A:G	8.3396e-09	-1.80007e-10	-1.3822	1.8189e-08	-1.80007e-10	-1.37913
85021837	chr16:85021837:C:G	8.7267e-09	-1.33682	-4.46292e-10	2.5324e-08	-1.04819	-4.46292e-10
85021845	chr16:85021845:T:C	2.81134e-09	-1.3197	-1.14985	1.41778e-08	-0.377179	-1.25109
85021861	chr16:85021861:A:G	3.07879e-08	-1.80007e-10	-0.0760905	6.55984e-08	-1.80007e-10	-0.0963919
85022135	chr16:85022135:G:C	4.56398e-09	-1.31816	-0.666854	2.05632e-08	-0.550776	-0.705664
85022350	chr16:85022350:A:G	2.08543e-09	-1.30438	-1.46386	1.13752e-08	-0.380814	-1.4677
85022674	chr16:85022674:T:G	7.75452e-09	-1.80007e-10	-1.45494	1.68366e-08	-1.80007e-10	-1.45639
85022824	chr16:85022824:C:T	8.72213e-09	-1.80007e-10	-1.33735	1.88681e-08	-1.80007e-10	-1.34247
85023205	chr16:85023205:C:T	2.81926e-08	0.785763	-0.949915	9.03402e-08	1.15855	-0.934913
85023290	chr16:85023290:C:T	1.65928e-08	-1.80007e-10	-0.69424	3.67055e-08	-1.80007e-10	-0.677018
85023447	chr16:85023447:A:G	1.74468e-09	-1.47913	-1.46751	5.10732e-09	-1.18303	-1.46624
85023567	chr16:85023567:T:A	1.89878e-08	-1.80007e-10	-0.559416	4.17612e-08	-1.80007e-10	-0.547975
85023601	chr16:85023601:C:T	4.64289e-09	-1.07598	-0.891895	2.26629e-08	-0.314047	-0.845169
85023809	chr16:85023809:G:A	7.07965e-09	-0.191148	-1.35484	3.56973e-08	0.683314	-1.38818
85024043	chr16:85024043:A:C	1.43599e-08	-1.80007e-10	-0.838771	3.15844e-08	-1.80007e-10	-0.827279
85024045	chr16:85024045:G:A	1.17893e-08	-1.80007e-10	-1.03602	2.59979e-08	-1.80007e-10	-1.02193
85024528	chr16:85024528:G:A	9.32472e-09	-1.27054	-4.46292e-10	2.62333e-08	-1.01291	-4.46292e-10
85024665	chr16:85024665:CTATCCAGAAACGACCCTCCTTGTTCTG:C	7.77211e-09	-1.80007e-10	-1.45267	1.68461e-08	-1.80007e-10	-1.45582
85025019	chr16:85025019:G:A	4.21928e-08	-1.80007e-10	0.239038	8.9624e-08	-1.80007e-10	0.21568
85025184	chr16:85025184:A:G	1.74568e-09	-1.54354	-1.40253	8.37897e-09	-0.809611	-1.34461
85025215	chr16:85025215:T:C	1.02868e-08	-1.80007e-10	-1.17235	2.29492e-08	-1.80007e-10	-1.14666
85025221	chr16:85025221:A:G	1.15154e-08	-1.80007e-10	-1.05952	2.59796e-08	-1.80007e-10	-1.02263
85025230	chr16:85025230:C:T	8.39436e-09	-1.80007e-10	-1.37565	1.80821e-08	-1.80007e-10	-1.38502
85025241	chr16:85025241:G:A	7.87869e-09	-1.80007e-10	-1.43905	1.71495e-08	-1.80007e-10	-1.43798
85025272	chr16:85025272:A:G	7.66564e-09	-1.80007e-10	-1.46646	1.66935e-08	-1.80007e-10	-1.46492
85025371	chr16:85025371:T:C	1.22219e-08	-0.999982	-4.46292e-10	3.49721e-08	-0.725393	-4.46292e-10
85025496	chr16:85025496:C:T	3.78956e-09	-0.760649	-1.41031	7.94253e-09	-0.804171	-1.40354
85025537	chr16:85025537:G:A	2.22271e-08	0.520405	-0.922305	6.41891e-08	0.788417	-0.906527
85025787	chr16:85025787:C:A	1.06163e-08	-1.80007e-10	-1.14082	2.23322e-08	-1.80007e-10	-1.17392
85026113	chr16:85026113:G:A	7.95104e-09	-1.80007e-10	-1.42991	1.74919e-08	-1.80007e-10	-1.41821
85026859	chr16:85026859:G:T	8.7318e-08	2.03801	-1.07167	9.14574e-08	1.32812	-1.09219
85027714	chr16:85027714:A:C	1.00251e-07	-1.80007e-10	1.10447	2.12393e-07	-1.80007e-10	1.07849
85027946	chr16:85027946:C:G	3.61856e-08	1.33009	-1.24464	4.38353e-08	0.75839	-1.25789
85028119	chr16:85028119:A:C	2.8595e-08	1.24161	-1.39159	3.51951e-08	0.680108	-1.39914
85028797	chr16:85028797:G:A	7.6776e-09	-1.80007e-10	-1.4649	1.66655e-08	-1.80007e-10	-1.4666
85029431	chr16:85029431:T:G	1.412e-08	-0.293438	-0.562182	3.89914e-08	-0.0807192	-0.535883
85029869	chr16:85029869:G:A	1.07959e-08	-1.80007e-10	-1.12404	2.36103e-08	-1.80007e-10	-1.11826
85030103	chr16:85030103:G:A	3.7591e-08	0.23207	-0.108517	9.94919e-08	0.359265	-0.0391325
85030534	chr16:85030534:G:C	8.39511e-09	-1.80007e-10	-1.37556	1.84086e-08	-1.80007e-10	-1.36712
85030550	chr16:85030550:C:T	1.44793e-08	-1.80007e-10	-0.830494	3.10469e-08	-1.80007e-10	-0.844444
85030640	chr16:85030640:A:G	1.71405e-08	-0.661765	-4.46292e-10	3.19314e-08	-0.816353	-4.46292e-10
85030688	chr16:85030688:G:A	4.16718e-08	1.40808	-1.18146	5.00339e-08	0.827439	-1.19468
85030709	chr16:85030709:A:C	1.4398e-09	-1.79186	-1.34685	3.10157e-09	-1.7926	-1.35543
85031138	chr16:85031138:G:A	1.48846e-08	-1.80007e-10	-0.802887	3.18996e-08	-1.80007e-10	-0.817351
85031323	chr16:85031323:A:C	1.05442e-08	-1.80007e-10	-1.14764	2.34527e-08	-1.80007e-10	-1.12496
85031816	chr16:85031816:C:G	7.80706e-09	-1.80007e-10	-1.44818	1.70576e-08	-1.80007e-10	-1.44335
85031882	chr16:85031882:G:C	2.47205e-08	-0.258861	-0.0367157	6.83177e-08	-0.0438385	-0.011936
85031898	chr16:85031898:G:C	1.71389e-09	-1.72687	-1.23758	3.66858e-09	-1.71874	-1.2614
85031903	chr16:85031903:G:A	1.53286e-09	-1.75093	-1.32514	3.29086e-09	-1.74456	-1.34424
85032039	chr16:85032039:A:G	7.88228e-08	-1.80007e-10	0.863991	1.68535e-07	-1.80007e-10	0.847199
85032473	chr16:85032473:C:G	4.57321e-09	-0.900804	-1.08219	1.16513e-08	-0.766042	-1.05848
85032544	chr16:85032544:G:A	3.00448e-09	-1.78725	-0.61586	6.28904e-09	-1.78472	-0.656411
85032552	chr16:85032552:C:T	3.87906e-09	-0.726725	-1.42089	8.9509e-09	-0.664521	-1.42367
85032556	chr16:85032556:T:G	7.81908e-09	-1.80007e-10	-1.44664	1.69722e-08	-1.80007e-10	-1.44837
85032690	chr16:85032690:G:A	4.70046e-08	1.54941	-1.20237	5.59131e-08	0.95922	-1.21536
85033148	chr16:85033148:A:G	8.13396e-09	-1.80007e-10	-1.40716	1.76323e-08	-1.80007e-10	-1.41021
85033537	chr16:85033537:C:A	1.42422e-09	-1.7824	-1.36719	3.01293e-09	-1.78514	-1.39189
85034088	chr16:85034088:A:T	1.3295e-08	-1.80007e-10	-0.915826	2.84134e-08	-1.80007e-10	-0.933081
85034291	chr16:85034291:A:T	8.01241e-09	-1.80007e-10	-1.42222	1.72181e-08	-1.80007e-10	-1.43398
85034374	chr16:85034374:C:G	1.06092e-08	-1.80007e-10	-1.14149	2.37767e-08	-1.80007e-10	-1.11124
85034389	chr16:85034389:G:A	1.79887e-09	-1.47114	-1.44492	7.71072e-09	-0.829277	-1.40805
85034390	chr16:85034390:C:T	2.72943e-07	2.10605	-4.46292e-10	2.83918e-07	1.36874	-4.46292e-10
85034805	chr16:85034805:G:A	1.37572e-09	-1.73926	-1.44497	2.93473e-09	-1.75252	-1.45081
85034813	chr16:85034813:G:C	1.00089e-08	-0.439049	-0.760687	2.68944e-08	-0.244387	-0.74364
85035156	chr16:85035156:A:G	1.27747e-09	-1.79462	-1.46371	2.80388e-09	-1.78949	-1.45945
85035404	chr16:85035404:C:T	7.8161e-09	-1.80007e-10	-1.44703	1.69678e-08	-1.80007e-10	-1.44863
85035443	chr16:85035443:G:C	1.9062e-08	-0.0595876	-0.495927	5.40336e-08	0.181428	-0.471764
85035621	chr16:85035621:G:C	3.07731e-09	-1.76189	-0.617266	6.46631e-09	-1.75926	-0.654081
85035717	chr16:85035717:G:A	1.92918e-09	-1.76908	-1.07704	4.1586e-09	-1.76133	-1.09343
85035754	chr16:85035754:G:A	1.20412e-08	-1.80007e-10	-1.01487	2.68403e-08	-1.80007e-10	-0.990041
85036324	chr16:85036324:C:T	8.25945e-09	-1.80007e-10	-1.39185	1.80832e-08	-1.80007e-10	-1.38496
85036387	chr16:85036387:G:A	9.78401e-09	-1.80007e-10	-1.22246	2.16102e-08	-1.80007e-10	-1.20678
85036771	chr16:85036771:C:T	1.58847e-09	-1.69772	-1.34271	3.28946e-09	-1.73365	-1.35557
85037043	chr16:85037043:T:C	9.94549e-09	-1.80007e-10	-1.20609	2.19095e-08	-1.80007e-10	-1.19302
85037061	chr16:85037061:A:G	1.11014e-07	-1.80007e-10	1.20644	2.51553e-07	-1.80007e-10	1.24771
85037087	chr16:85037087:A:T	1.7599e-09	-1.68116	-1.2568	3.83523e-09	-1.65686	-1.27885
85037520	chr16:85037520:A:G	1.34095e-09	-1.77882	-1.43101	2.97264e-09	-1.78133	-1.40916
85037881	chr16:85037881:A:G	1.95425e-08	-1.80007e-10	-0.530622	4.3346e-08	-1.80007e-10	-0.510728
85038504	chr16:85038504:C:G	8.15836e-09	-1.80007e-10	-1.40417	1.78466e-08	-1.80007e-10	-1.39813
85038557	chr16:85038557:A:G	7.09107e-08	-1.80007e-10	0.758211	1.54791e-07	-1.80007e-10	0.76213
85038620	chr16:85038620:A:G	1.39024e-08	-1.80007e-10	-0.87115	2.9537e-08	-1.80007e-10	-0.894298
85038741	chr16:85038741:T:C	2.35314e-08	0.208095	-0.552971	6.85429e-08	0.475469	-0.527953
85038763	chr16:85038763:T:C	3.23043e-09	-0.932324	-1.39827	6.13168e-09	-1.09563	-1.37084
85039105	chr16:85039105:C:T	7.69546e-09	-1.80007e-10	-1.46258	1.67221e-08	-1.80007e-10	-1.46321
85039190	chr16:85039190:C:T	9.22691e-09	-1.80007e-10	-1.28109	2.03165e-08	-1.80007e-10	-1.26851
85039535	chr16:85039535:T:C	3.52877e-09	-0.894926	-1.34734	6.69145e-09	-1.06405	-1.31506
85039596	chr16:85039596:C:T	8.07756e-09	-1.80007e-10	-1.41412	1.7455e-08	-1.80007e-10	-1.42031
85039701	chr16:85039701:G:A	1.7958e-09	-1.66267	-1.25509	3.73818e-09	-1.68827	-1.27307
85039721	chr16:85039721:C:T	1.60858e-09	-1.74071	-1.28715	3.43462e-09	-1.78916	-1.25688
85039775	chr16:85039775:A:G	1.33415e-08	-1.80007e-10	-0.912334	2.8362e-08	-1.80007e-10	-0.934891
85039893	chr16:85039893:G:A	7.67218e-09	-1.80007e-10	-1.46561	1.66761e-08	-1.80007e-10	-1.46597
85040295	chr16:85040295:A:T	1.53888e-08	-1.80007e-10	-0.769571	3.23606e-08	-1.80007e-10	-0.803001
85040446	chr16:85040446:C:G	8.19327e-09	-1.80007e-10	-1.3999	1.80608e-08	-1.80007e-10	-1.3862
85040808	chr16:85040808:T:C	4.82335e-09	-0.59506	-1.33468	8.93897e-09	-0.789658	-1.29986
85040909	chr16:85040909:G:A	7.7094e-09	-1.80007e-10	-1.46077	1.67619e-08	-1.80007e-10	-1.46083
85041529	chr16:85041529:A:G	1.32283e-09	-1.75574	-1.4677	2.82437e-09	-1.77469	-1.46697
85041613	chr16:85041613:T:C	1.08655e-08	-1.80007e-10	-1.11762	2.31951e-08	-1.80007e-10	-1.136
85041774	chr16:85041774:T:G	7.75069e-09	-1.80007e-10	-1.45543	1.68091e-08	-1.80007e-10	-1.45802
85042138	chr16:85042138:C:T	5.30074e-09	-0.368319	-1.46705	1.13484e-08	-0.383809	-1.46705
85042168	chr16:85042168:A:C	4.75315e-09	-0.482221	-1.46218	1.01663e-08	-0.499171	-1.46169
85042210	chr16:85042210:C:T	1.59722e-08	-1.80007e-10	-0.732359	3.4992e-08	-1.80007e-10	-0.724825
85042298	chr16:85042298:T:A	8.67285e-09	-1.80007e-10	-1.34301	1.88709e-08	-1.80007e-10	-1.34232
85042310	chr16:85042310:C:G	7.88563e-09	-1.80007e-10	-1.43817	1.72576e-08	-1.80007e-10	-1.43169
85042343	chr16:85042343:C:T	1.49934e-08	-1.80007e-10	-0.795603	3.1939e-08	-1.80007e-10	-0.816116
85042655	chr16:85042655:C:T	8.84709e-09	0.10696	-1.43008	7.06877e-09	-0.897659	-1.4266
85042831	chr16:85042831:G:A	1.68343e-08	-1.80007e-10	-0.679794	3.68903e-08	-1.80007e-10	-0.671996
85042839	chr16:85042839:G:A	1.63612e-09	-1.79764	-1.21324	3.5071e-09	-1.79762	-1.22753
85043590	chr16:85043590:C:T	1.5694e-09	-1.75197	-1.30055	3.29495e-09	-1.761	-1.32655
85043633	chr16:85043633:G:C	1.2781e-08	-1.80007e-10	-0.955249	2.83312e-08	-1.80007e-10	-0.935979
85043789	chr16:85043789:C:T	6.21539e-09	-0.236694	-1.43949	1.06149e-08	-0.46852	-1.44916
85043794	chr16:85043794:A:T	5.5371e-09	-1.79174	-4.46292e-10	1.22339e-08	-1.77574	-4.46292e-10
85044220	chr16:85044220:T:C	1.15898e-08	-1.05309	-4.46292e-10	3.04464e-08	-0.863977	-4.46292e-10
85044320	chr16:85044320:CCT:C	1.41647e-08	-1.80007e-10	-0.852457	3.00563e-08	-1.80007e-10	-0.876872
85044347	chr16:85044347:A:G	1.37729e-08	-1.80007e-10	-0.880505	2.9241e-08	-1.80007e-10	-0.904372
85044539	chr16:85044539:G:A	6.81332e-08	2.04382	-1.32557	7.42758e-08	1.36112	-1.33328
85045975	chr16:85045975:C:T	9.78305e-09	-1.80007e-10	-1.22256	2.16354e-08	-1.80007e-10	-1.20561
85046151	chr16:85046151:G:A	3.12086e-08	-1.80007e-10	-0.0625169	7.02354e-08	-1.80007e-10	-0.0280908
85046170	chr16:85046170:G:A	1.70041e-07	1.63283	-4.46292e-10	1.9321e-07	0.983835	-4.46292e-10
85046207	chr16:85046207:A:G	2.21731e-08	0.130339	-0.534669	6.45387e-08	0.398337	-0.511016
85046564	chr16:85046564:A:G	1.50561e-08	-1.80007e-10	-0.791429	3.19249e-08	-1.80007e-10	-0.816558
85046789	chr16:85046789:C:T	1.50713e-08	-1.80007e-10	-0.790416	3.19555e-08	-1.80007e-10	-0.8156
85046878	chr16:85046878:G:A	1.34326e-09	-1.79579	-1.41232	2.99136e-09	-1.79717	-1.38704
85046936	chr16:85046936:A:C	4.71338e-09	-0.610329	-1.34248	8.76839e-09	-0.801245	-1.30754
85046995	chr16:85046995:G:T	7.96872e-09	-1.80007e-10	-1.42769	1.72301e-08	-1.80007e-10	-1.43329
85047242	chr16:85047242:C:T	1.34614e-09	-1.79314	-1.41283	3.00119e-09	-1.7946	-1.38634
85047566	chr16:85047566:T:C	1.48426e-09	-1.64909	-1.45921	5.44193e-09	-1.15207	-1.43374
85047871	chr16:85047871:C:G	1.35332e-09	-1.79401	-1.40663	3.02473e-09	-1.79505	-1.37807
85048290	chr16:85048290:G:A	8.73657e-09	-1.33569	-4.46292e-10	1.70629e-08	-1.44303	-4.46292e-10
85048306	chr16:85048306:A:G	1.40186e-09	-1.75783	-1.40758	3.83177e-09	-1.55796	-1.37866
85048661	chr16:85048661:C:T	1.76215e-09	-1.4715	-1.46518	7.50954e-09	-0.816447	-1.44732
85048688	chr16:85048688:G:A	2.93534e-08	-1.80007e-10	-0.123804	6.68064e-08	-1.80007e-10	-0.0781445
85048768	chr16:85048768:A:C	1.35146e-09	-1.77788	-1.42415	3.00642e-09	-1.77954	-1.39965
85049078	chr16:85049078:T:C	1.28493e-09	-1.79617	-1.45634	2.83018e-09	-1.79698	-1.44263
85049143	chr16:85049143:G:A	1.49464e-09	-1.78519	-1.31614	3.37156e-09	-1.78788	-1.27669
85049180	chr16:85049180:G:A	8.4542e-09	-1.80007e-10	-1.36855	1.80968e-08	-1.80007e-10	-1.38421
85049306	chr16:85049306:C:T	1.32451e-09	-1.7913	-1.43087	2.9409e-09	-1.79296	-1.40827
85049366	chr16:85049366:G:A	1.3296e-09	-1.78562	-1.43271	2.94922e-09	-1.78781	-1.41059
85049449	chr16:85049449:A:T	1.33154e-09	-1.78293	-1.43394	2.95228e-09	-1.78528	-1.41208
85049458	chr16:85049458:T:C	1.63955e-09	-1.61701	-1.39178	3.41892e-09	-1.64344	-1.40718
85049467	chr16:85049467:G:A	1.53053e-08	-1.80007e-10	-0.775012	3.24257e-08	-1.80007e-10	-0.800993
85049526	chr16:85049526:C:T	1.35591e-09	-1.77694	-1.4218	3.01476e-09	-1.77959	-1.39683
85049548	chr16:85049548:T:C	1.35471e-09	-1.76215	-1.43748	2.99726e-09	-1.76543	-1.41682
85049551	chr16:85049551:C:T	1.35216e-09	-1.76508	-1.43643	2.99249e-09	-1.76842	-1.41541
85049702	chr16:85049702:G:A	1.29374e-09	-1.78596	-1.45972	2.82226e-09	-1.79122	-1.45118
85050135	chr16:85050135:A:G	1.28471e-09	-1.79218	-1.4605	2.77661e-09	-1.7918	-1.46692
85050233	chr16:85050233:G:C	1.38314e-09	-1.79895	-1.3799	3.09803e-09	-1.79927	-1.34991
85050410	chr16:85050410:C:T	1.34488e-09	-1.79887	-1.40803	3.00525e-09	-1.7992	-1.38038
85050528	chr16:85050528:C:A	1.86582e-09	-1.6008	-1.27871	4.07276e-09	-1.55861	-1.31701
85050660	chr16:85050660:A:G	1.27018e-09	-1.79886	-1.4652	2.78226e-09	-1.79889	-1.45779
85050687	chr16:85050687:G:A	1.43141e-08	0.0718606	-0.913827	4.17054e-08	0.343627	-0.892939
85050784	chr16:85050784:G:A	1.53795e-08	0.0766948	-0.846867	4.48635e-08	0.350762	-0.827081
85050896	chr16:85050896:C:T	7.69536e-09	-1.80007e-10	-1.46259	1.66927e-08	-1.80007e-10	-1.46497
85050967	chr16:85050967:G:T	9.91548e-08	2.55895	-1.46548	1.21985e-07	1.98956	-1.4656
85051204	chr16:85051204:G:A	5.3002e-08	-1.80007e-10	0.467119	1.21839e-07	-1.80007e-10	0.522759
85051411	chr16:85051411:C:T	1.794e-08	-1.80007e-10	-0.616177	3.78809e-08	-1.80007e-10	-0.645496
85051553	chr16:85051553:C:T	1.09101e-07	2.64707	-1.45801	1.34573e-07	2.08014	-1.45798
85051789	chr16:85051789:G:A	1.33115e-09	-1.7852	-1.43196	2.96091e-09	-1.78427	-1.41017
85052193	chr16:85052193:G:A	2.51994e-09	-1.11593	-1.46304	5.97667e-09	-1.03611	-1.45597
85052304	chr16:85052304:A:G	1.62913e-09	-1.66528	-1.34988	6.47139e-09	-1.12596	-1.28659
85052349	chr16:85052349:G:A	1.27583e-09	-1.79692	-1.46269	2.80247e-09	-1.7965	-1.45294
85052540	chr16:85052540:A:C	7.72468e-09	-1.80007e-10	-1.45879	1.68534e-08	-1.80007e-10	-1.45539
85052613	chr16:85052613:C:T	7.68304e-09	-1.80007e-10	-1.4642	1.67003e-08	-1.80007e-10	-1.46452
85052630	chr16:85052630:C:T	1.39074e-09	-1.79594	-1.37744	3.12916e-09	-1.79536	-1.34382
85052726	chr16:85052726:C:T	7.70961e-09	-1.80007e-10	-1.46074	1.67534e-08	-1.80007e-10	-1.46134
85052832	chr16:85052832:A:G	8.6787e-09	-1.80007e-10	-1.34234	1.86067e-08	-1.80007e-10	-1.35642
85053280	chr16:85053280:A:G	2.02773e-08	0.26396	-0.75767	6.00522e-08	0.553749	-0.738478
85053608	chr16:85053608:C:A	1.52796e-08	-1.80007e-10	-0.776694	3.25949e-08	-1.80007e-10	-0.795789
85053704	chr16:85053704:T:A	1.47246e-08	0.639139	-1.45283	4.28844e-08	0.927562	-1.449
85053811	chr16:85053811:G:A	3.37786e-09	-0.985396	-1.30057	7.48878e-09	-1.00515	-1.26139
85054191	chr16:85054191:T:A	8.21062e-09	-1.80007e-10	-1.39778	1.76664e-08	-1.80007e-10	-1.40828
85054383	chr16:85054383:C:T	2.87408e-09	-1.01577	-1.43171	6.36906e-09	-0.995505	-1.43299
85054563	chr16:85054563:G:A	3.28973e-09	-0.851223	-1.46118	7.31057e-09	-0.829134	-1.46149
85055063	chr16:85055063:C:T	1.13707e-08	-1.80007e-10	-1.07217	2.4695e-08	-1.80007e-10	-1.07334
85055936	chr16:85055936:G:T	1.13156e-08	-1.80007e-10	-1.07703	2.45849e-08	-1.80007e-10	-1.07781
85056061	chr16:85056061:C:T	1.07034e-08	-1.80007e-10	-1.13265	2.28825e-08	-1.80007e-10	-1.14957
85056072	chr16:85056072:C:A	2.50326e-09	-1.1244	-1.46122	5.52309e-09	-1.11019	-1.46082
85056078	chr16:85056078:A:G	1.36627e-09	-1.75946	-1.43167	3.03631e-09	-1.75937	-1.40993
85056106	chr16:85056106:C:A	9.99471e-09	-1.80007e-10	-1.20115	2.16108e-08	-1.80007e-10	-1.20675
85056256	chr16:85056256:C:A	2.5834e-09	-1.08879	-1.46531	5.69127e-09	-1.0754	-1.46561
85056320	chr16:85056320:A:G	8.03657e-09	-1.80007e-10	-1.41921	1.75678e-08	-1.80007e-10	-1.41387
85056472	chr16:85056472:C:T	8.17982e-09	-1.80007e-10	-1.40154	1.76342e-08	-1.80007e-10	-1.4101
85056521	chr16:85056521:C:G	8.28593e-09	-1.80007e-10	-1.38865	1.78486e-08	-1.80007e-10	-1.39802
85056588	chr16:85056588:T:C	1.76617e-08	-1.80007e-10	-0.631812	3.74889e-08	-1.80007e-10	-0.655899
85056589	chr16:85056589:C:G	7.54498e-08	2.01252	-1.19226	1.78239e-07	2.05106	-1.14788
85056597	chr16:85056597:C:T	3.50229e-09	-0.920258	-1.32954	7.52844e-09	-0.924813	-1.33644
85056623	chr16:85056623:G:A	3.7918e-09	-0.773985	-1.39639	8.28643e-09	-0.762225	-1.4031
85056651	chr16:85056651:C:T	4.68138e-09	-0.760289	-1.19933	1.05242e-08	-0.771821	-1.15444
85056701	chr16:85056701:G:A	1.35976e-09	-1.76749	-1.42842	3.02596e-09	-1.76673	-1.40598
85056751	chr16:85056751:A:G	2.55747e-09	-1.10285	-1.46135	5.0655e-09	-1.20821	-1.44928
85056770	chr16:85056770:G:A	1.52543e-07	2.93077	-1.40653	1.83794e-07	2.34119	-1.40731
85056853	chr16:85056853:T:A	1.88042e-09	-1.49881	-1.37291	8.70158e-09	-0.800928	-1.31551
85056872	chr16:85056872:G:T	9.98707e-09	-1.80007e-10	-1.20192	2.22244e-08	-1.80007e-10	-1.17875
85056952	chr16:85056952:G:C	8.30303e-09	0.0559329	-1.44252	1.05586e-08	-0.494506	-1.4285
85057262	chr16:85057262:G:A	6.14865e-09	-0.240677	-1.4463	9.00843e-09	-0.627017	-1.45477
85057408	chr16:85057408:G:A	8.15783e-09	0.0634125	-1.46764	1.09782e-08	-0.417323	-1.46671
85057637	chr16:85057637:T:C	7.86937e-09	0.027026	-1.46726	1.06858e-08	-0.447023	-1.464
85057695	chr16:85057695:C:G	5.47514e-08	1.83552	-1.33593	6.37147e-08	1.2083	-1.33383
85057715	chr16:85057715:A:G	1.43163e-08	-1.80007e-10	-0.841815	3.1085e-08	-1.80007e-10	-0.84322
85058073	chr16:85058073:G:A	8.42794e-09	-1.80007e-10	-1.37166	1.81087e-08	-1.80007e-10	-1.38355
85058619	chr16:85058619:T:TCCAG	9.1618e-09	-1.80007e-10	-1.28817	2.03018e-08	-1.80007e-10	-1.26923
85058640	chr16:85058640:G:A	8.64325e-09	0.119095	-1.46553	1.15206e-08	-0.368139	-1.46767
85058728	chr16:85058728:C:G	1.09647e-07	2.21862	-1.02457	1.10494e-07	1.48609	-1.06108
85058877	chr16:85058877:T:G	9.65527e-09	0.230906	-1.46661	1.27007e-08	-0.270632	-1.46766
85058969	chr16:85058969:C:T	1.65514e-09	-1.7486	-1.25072	3.98688e-09	-1.67933	-1.2176
85059028	chr16:85059028:C:T	9.58564e-09	0.224682	-1.46763	1.27164e-08	-0.271722	-1.46533
85059142	chr16:85059142:T:C	1.70289e-09	-1.74689	-1.224	4.10287e-09	-1.68412	-1.18414
85059286	chr16:85059286:T:C	4.23588e-08	1.52069	-1.27772	9.58914e-08	1.52114	-1.23786
85059313	chr16:85059313:C:T	8.97003e-09	0.158278	-1.4676	1.19902e-08	-0.330646	-1.46521
85059364	chr16:85059364:T:C	4.12599e-08	1.49949	-1.28281	9.37607e-08	1.50428	-1.24348
85059376	chr16:85059376:A:G	8.33478e-09	0.0848139	-1.46759	1.12527e-08	-0.394196	-1.46514
85059508	chr16:85059508:G:A	9.18673e-09	0.182188	-1.46764	1.22393e-08	-0.309878	-1.46542
85059562	chr16:85059562:C:T	9.04948e-09	-1.80007e-10	-1.3005	1.93626e-08	-1.80007e-10	-1.3166
85059614	chr16:85059614:T:C	9.16167e-09	0.178633	-1.46682	1.22313e-08	-0.31304	-1.4629
85059645	chr16:85059645:A:G	9.12872e-09	0.175658	-1.46744	1.21787e-08	-0.315652	-1.46461
85059652	chr16:85059652:C:G	8.54179e-09	0.10879	-1.46703	1.14905e-08	-0.375001	-1.46342
85059653	chr16:85059653:T:A	8.76686e-09	0.135148	-1.46738	1.17613e-08	-0.350729	-1.4644
85059664	chr16:85059664:G:T	8.7942e-09	0.138175	-1.46729	1.17957e-08	-0.348069	-1.46414
85059671	chr16:85059671:G:A	8.51813e-09	0.105816	-1.46683	1.14825e-08	-0.376178	-1.46294
85059700	chr16:85059700:G:A	9.16359e-09	0.179331	-1.4673	1.22232e-08	-0.312441	-1.46417
85059760	chr16:85059760:A:G	8.91287e-09	0.151133	-1.46685	1.1942e-08	-0.336899	-1.46298
85059853	chr16:85059853:T:C	9.1585e-09	0.178868	-1.4674	1.22165e-08	-0.31271	-1.46445
85060032	chr16:85060032:C:A	9.09642e-09	0.158593	-1.45392	1.20086e-08	-0.332754	-1.46156
85060067	chr16:85060067:C:T	9.17514e-09	0.180315	-1.46703	1.22434e-08	-0.311559	-1.46339
85060209	chr16:85060209:C:T	7.76367e-09	0.0136539	-1.46741	1.05312e-08	-0.458388	-1.46721
85060307	chr16:85060307:T:C	1.98309e-09	-1.69807	-1.12048	4.8906e-09	-1.61227	-1.08036
85060422	chr16:85060422:C:T	8.7451e-09	0.127947	-1.46266	1.15337e-08	-0.367976	-1.46669
85060581	chr16:85060581:G:A	8.28145e-09	0.0390081	-1.4282	1.12483e-08	-0.449121	-1.4106
85060655	chr16:85060655:A:G	2.64023e-09	-1.71851	-0.813835	5.37691e-09	-1.79118	-0.80665
85060718	chr16:85060718:C:T	3.19241e-09	-0.877875	-1.46456	7.09064e-09	-0.856316	-1.46485
85060840	chr16:85060840:T:C	7.48451e-09	-0.0286615	-1.46171	1.0282e-08	-0.495647	-1.4539
85061054	chr16:85061054:G:A	1.95171e-08	-0.139077	-0.392843	5.76006e-08	0.141953	-0.368362
85061474	chr16:85061474:A:G	2.13875e-09	-1.73572	-1.00727	4.41192e-09	-1.79553	-1.00011
85061573	chr16:85061573:G:T	7.58335e-09	-0.0161546	-1.4611	1.04292e-08	-0.482033	-1.4533
85062112	chr16:85062112:C:T	3.72234e-09	-0.862223	-1.32664	8.75619e-09	-0.768836	-1.34135
85062993	chr16:85062993:C:A	7.66144e-09	-1.80007e-10	-1.46701	1.66489e-08	-1.80007e-10	-1.4676
85063057	chr16:85063057:C:T	1.68532e-08	-1.80007e-10	-0.678669	3.76858e-08	-1.80007e-10	-0.65066
85063564	chr16:85063564:C:T	9.29032e-09	-1.80007e-10	-1.27424	2.04321e-08	-1.80007e-10	-1.26284
85063685	chr16:85063685:T:C	4.86802e-09	-0.629684	-1.29084	1.14171e-08	-0.537393	-1.30744
85064044	chr16:85064044:C:T	7.91179e-09	-1.80007e-10	-1.43486	1.74885e-08	-1.80007e-10	-1.4184
85064142	chr16:85064142:A:G	4.70792e-09	-0.491182	-1.46278	7.10438e-09	-0.852623	-1.46661
85064244	chr16:85064244:G:A	1.55302e-08	-1.80007e-10	-0.760422	3.3841e-08	-1.80007e-10	-0.75827
85064318	chr16:85064318:T:C	6.48733e-09	-0.175578	-1.45778	9.1817e-09	-0.614428	-1.4483
85064339	chr16:85064339:T:G	1.55778e-08	-0.114914	-0.642451	4.39919e-08	0.123216	-0.619153
85064397	chr16:85064397:G:C	1.60603e-08	-0.119957	-0.606906	4.52655e-08	0.115888	-0.583285
85064692	chr16:85064692:T:C	1.4218e-08	-0.217338	-0.631362	3.97744e-08	0.0104266	-0.607147
85064788	chr16:85064788:T:C	1.44467e-08	-0.182677	-0.650066	4.05613e-08	0.0499966	-0.627126
85064799	chr16:85064799:C:A	1.52945e-09	-1.61097	-1.46733	6.86792e-09	-0.886233	-1.46685
85064817	chr16:85064817:C:T	3.80987e-08	1.60468	-1.46771	1.88997e-07	2.42949	-1.4677
85064894	chr16:85064894:A:G	1.49799e-08	-0.16485	-0.631649	4.21413e-08	0.069246	-0.608161
85064929	chr16:85064929:C:T	4.72774e-09	-0.483848	-1.46592	7.30691e-09	-0.823499	-1.46762
85064975	chr16:85064975:G:A	5.54328e-09	-0.513313	-1.27731	1.32454e-08	-0.401421	-1.29488
85065476	chr16:85065476:A:G	1.223e-08	-1.80007e-10	-0.999319	2.6739e-08	-1.80007e-10	-0.993821
85065477	chr16:85065477:C:T	3.3939e-09	-0.813603	-1.46763	1.13982e-08	-0.380217	-1.46627
85065645	chr16:85065645:T:C	4.38277e-09	-0.557955	-1.46757	9.43892e-09	-0.568528	-1.46657
85066230	chr16:85066230:A:G	1.57582e-08	0.16271	-0.908562	4.50875e-08	0.41959	-0.890927
85066340	chr16:85066340:G:C	2.61669e-09	-1.55228	-0.989024	5.63589e-09	-1.55098	-0.999809
85066436	chr16:85066436:C:T	2.56025e-09	-1.20442	-1.35868	1.25771e-08	-0.346557	-1.40151
85066531	chr16:85066531:T:A	8.60343e-09	-1.80007e-10	-1.35105	1.86812e-08	-1.80007e-10	-1.35243
85066881	chr16:85066881:G:A	1.48698e-08	-1.80007e-10	-0.803875	3.24326e-08	-1.80007e-10	-0.800779
85067477	chr16:85067477:G:A	2.28694e-08	0.818858	-1.19227	2.85207e-08	0.284382	-1.2137
85068091	chr16:85068091:G:A	4.33146e-08	-1.80007e-10	0.26528	9.84242e-08	-1.80007e-10	0.309343
85068418	chr16:85068418:C:T	1.09607e-08	-1.80007e-10	-1.10889	2.43571e-08	-1.80007e-10	-1.08712
85068575	chr16:85068575:G:A	9.89713e-09	-1.80007e-10	-1.21097	2.19476e-08	-1.80007e-10	-1.19129
85068628	chr16:85068628:G:T	4.26403e-09	-0.586035	-1.46696	9.09096e-09	-0.608265	-1.4644
85068630	chr16:85068630:C:T	1.35658e-08	-1.80007e-10	-0.895656	3.00295e-08	-1.80007e-10	-0.877762
85068813	chr16:85068813:T:C	3.25212e-09	-0.882591	-1.44131	1.99293e-08	0.173238	-1.46099
85068824	chr16:85068824:A:G	2.27868e-08	0.924439	-1.30147	1.071e-08	-0.565983	-1.34279
85068921	chr16:85068921:C:G	5.42562e-09	-0.708162	-1.10392	7.52938e-09	-1.11583	-1.1453
85069162	chr16:85069162:C:G	5.57846e-09	-1.7843	-4.46292e-10	1.1953e-08	-1.79896	-4.46292e-10
85069416	chr16:85069416:C:A	5.74189e-09	-1.79801	0.0425872	1.2374e-08	-1.72773	-0.0366191
85069704	chr16:85069704:G:A	7.73077e-09	-1.80007e-10	-1.458	1.676e-08	-1.80007e-10	-1.46095
85069892	chr16:85069892:C:G	5.65639e-09	-0.30485	-1.46558	7.33509e-09	-0.819635	-1.46764
85070013	chr16:85070013:C:A	3.62379e-09	-0.93216	-1.28353	5.30005e-09	-1.30192	-1.31031
85070332	chr16:85070332:G:A	8.3112e-09	-0.412355	-0.973252	7.41205e-09	-1.34131	-0.935531
85070347	chr16:85070347:A:G	7.82817e-09	-0.396106	-1.04938	6.92064e-09	-1.33056	-1.01487
85070449	chr16:85070449:A:G	5.01851e-09	-0.448045	-1.44203	3.32261e-08	0.671997	-1.4486
85070523	chr16:85070523:C:T	8.36253e-09	-0.331199	-1.04825	7.20373e-09	-1.29176	-1.01358
85070566	chr16:85070566:T:C	9.09505e-09	-0.274217	-1.02126	7.67854e-09	-1.25569	-0.985827
85070620	chr16:85070620:A:G	8.3886e-09	-0.353741	-1.0226	7.30591e-09	-1.30447	-0.986787
85070634	chr16:85070634:C:T	4.09731e-09	-0.641201	-1.45168	5.74518e-09	-1.09109	-1.44049
85070880	chr16:85070880:A:G	1.69303e-09	-1.79718	-1.17951	4.17609e-09	-1.72	-1.13056
85070982	chr16:85070982:T:G	1.58806e-09	-1.78918	-1.25152	3.7477e-09	-1.74944	-1.20936
85071110	chr16:85071110:G:A	4.34474e-09	-0.566557	-1.46769	5.99159e-09	-1.02307	-1.46652
85071146	chr16:85071146:G:T	6.99015e-09	-0.803051	-0.755657	1.59231e-08	-0.836706	-0.675463
85071650	chr16:85071650:C:G	1.04717e-08	-1.80007e-10	-1.15453	2.32602e-08	-1.80007e-10	-1.1332
85071694	chr16:85071694:A:G	2.44767e-08	1.04716	-1.35265	2.96397e-08	0.474233	-1.36506
85071730	chr16:85071730:G:GGATTGAAA	9.63216e-09	-1.80007e-10	-1.2381	2.09009e-08	-1.80007e-10	-1.24015
85071948	chr16:85071948:A:C	8.14125e-09	0.053675	-1.45994	1.25228e-08	-0.289734	-1.46265
85072037	chr16:85072037:C:T	7.73123e-09	-0.451192	-1.00675	2.48666e-08	-0.0792729	-0.987144
85072436	chr16:85072436:A:G	6.96616e-09	-0.110814	-1.45133	5.5409e-09	-1.12163	-1.44616
85073261	chr16:85073261:T:C	4.70351e-09	-0.981431	-0.97347	1.27775e-08	-0.771356	-0.960898
85073404	chr16:85073404:G:A	6.82855e-08	1.34252	-0.622038	9.72636e-08	0.947785	-0.650304
85073426	chr16:85073426:A:C	8.05367e-09	-1.80007e-10	-1.41708	1.76079e-08	-1.80007e-10	-1.4116
85073429	chr16:85073429:A:G	3.6139e-08	-1.80007e-10	0.0841603	8.17362e-08	-1.80007e-10	0.123553
85073637	chr16:85073637:A:T	1.4028e-08	-1.80007e-10	-0.862157	3.00494e-08	-1.80007e-10	-0.877102
85073638	chr16:85073638:G:A	2.62524e-09	-1.08689	-1.45115	6.44464e-09	-0.959407	-1.45729
85073887	chr16:85073887:G:C	1.02646e-08	-0.267823	-0.906683	2.97065e-08	0.0226188	-0.911195
85074067	chr16:85074067:C:T	8.46517e-09	-1.80007e-10	-1.36725	1.85772e-08	-1.80007e-10	-1.35801
85074194	chr16:85074194:C:T	7.67098e-09	-1.80007e-10	-1.46577	1.67015e-08	-1.80007e-10	-1.46445
85074411	chr16:85074411:G:A	2.27738e-08	-1.80007e-10	-0.377601	5.14048e-08	-1.80007e-10	-0.340212
85074778	chr16:85074778:G:T	3.04793e-09	-1.05935	-1.32939	9.10096e-09	-0.751157	-1.32041
85074805	chr16:85074805:T:TGC	8.11766e-09	-0.421109	-0.98806	7.03179e-09	-1.32485	-1.00465
85075190	chr16:85075190:T:G	6.38667e-08	1.60547	-0.951883	9.23855e-08	1.20679	-0.960767
85075630	chr16:85075630:C:G	1.48064e-08	0.0777648	-0.885917	1.92028e-08	-0.37958	-0.945308
85075722	chr16:85075722:A:G	4.50669e-09	-0.626532	-1.37112	1.36145e-08	-0.300476	-1.36833
85075751	chr16:85075751:C:T	3.21025e-08	-0.0769381	0.0426607	5.0738e-08	-0.415477	0.0622092
85076376	chr16:85076376:T:C	8.47157e-09	-1.36649	-4.46292e-10	1.6595e-08	-1.47084	-4.46292e-10
85076639	chr16:85076639:C:T	8.99784e-09	-0.378245	-0.927981	7.63656e-09	-1.30294	-0.944051
85076737	chr16:85076737:G:C	9.19882e-09	-1.80007e-10	-1.28414	2.02049e-08	-1.80007e-10	-1.27402
85077027	chr16:85077027:C:G	1.22784e-08	-0.191034	-0.804336	9.66213e-09	-1.18826	-0.823467
85077763	chr16:85077763:A:G	9.00654e-09	-1.80007e-10	-1.30526	1.93767e-08	-1.80007e-10	-1.31587
85078083	chr16:85078083:C:T	1.73761e-08	0.141381	-0.789495	1.2284e-08	-0.964485	-0.807164
85078337	chr16:85078337:A:G	3.25069e-09	-1.14659	-1.17776	8.69002e-09	-0.947763	-1.17
85078381	chr16:85078381:C:T	1.81648e-08	0.447824	-1.05155	1.2702e-08	-0.675079	-1.0631
85078462	chr16:85078462:C:G	1.28584e-09	-1.79128	-1.46052	2.80271e-09	-1.79218	-1.45718
85078491	chr16:85078491:C:G	1.19589e-07	0.179149	1.1017	1.62425e-07	-0.269397	1.07967
85078550	chr16:85078550:C:T	2.1415e-08	-1.80007e-10	-0.43912	4.82723e-08	-1.80007e-10	-0.403086
85078652	chr16:85078652:G:A	5.50193e-09	-1.79811	-4.46292e-10	1.21664e-08	-1.78127	-4.46292e-10
85078764	chr16:85078764:C:T	8.68569e-09	-1.80007e-10	-1.34153	1.86659e-08	-1.80007e-10	-1.35324
85079167	chr16:85079167:A:C	3.75172e-08	0.0190982	0.102491	5.29161e-08	-0.401068	0.0898323
85079184	chr16:85079184:C:A	8.11309e-09	-1.80007e-10	-1.40973	1.78267e-08	-1.80007e-10	-1.39925
85079285	chr16:85079285:G:A	1.40191e-08	-1.80007e-10	-0.862788	3.00267e-08	-1.80007e-10	-0.877856
85079303	chr16:85079303:G:A	1.02029e-08	-1.18054	-4.46292e-10	2.37417e-08	-1.11271	-4.46292e-10
85079361	chr16:85079361:G:A	1.25209e-08	-1.80007e-10	-0.975808	2.58183e-08	-1.80007e-10	-1.02886
85079473	chr16:85079473:G:C	1.57074e-08	-1.80007e-10	-0.749077	3.36352e-08	-1.80007e-10	-0.76437
85079574	chr16:85079574:G:C	2.76068e-08	-1.80007e-10	-0.185151	6.1049e-08	-1.80007e-10	-0.168266
85079897	chr16:85079897:T:C	3.09869e-08	0.931795	-1.00144	1.68288e-08	-0.440521	-1.01633
85079916	chr16:85079916:C:T	8.8537e-09	-1.80007e-10	-1.32238	1.94372e-08	-1.80007e-10	-1.31275
85079928	chr16:85079928:ATC:A	5.66054e-09	-1.76969	-4.46292e-10	1.28036e-08	-1.73021	-4.46292e-10
85080214	chr16:85080214:T:A	1.73828e-08	0.67184	-1.31957	9.9311e-09	-0.647992	-1.33628
85080406	chr16:85080406:G:A	7.67682e-09	-1.80007e-10	-1.46501	1.66616e-08	-1.80007e-10	-1.46684
85080434	chr16:85080434:C:G	1.40279e-08	-1.80007e-10	-0.862165	3.00721e-08	-1.80007e-10	-0.876346
85080571	chr16:85080571:ATT:A	7.9442e-09	-1.80007e-10	-1.43077	1.74142e-08	-1.80007e-10	-1.42266
85080591	chr16:85080591:C:T	1.22588e-08	0.327908	-1.32487	2.1055e-08	0.117131	-1.34994
85080788	chr16:85080788:C:T	1.04181e-08	-1.80007e-10	-1.15967	2.25045e-08	-1.80007e-10	-1.16623
85080789	chr16:85080789:A:G	3.59141e-08	0.92826	-0.850342	1.95718e-08	-0.43873	-0.867125
85080967	chr16:85080967:G:A	1.39318e-08	-1.80007e-10	-0.869037	2.98938e-08	-1.80007e-10	-0.882293
85081165	chr16:85081165:A:T	1.55785e-09	-1.63609	-1.42381	3.14757e-09	-1.70644	-1.42687
85081167	chr16:85081167:T:C	1.35662e-09	-1.73065	-1.46756	2.81716e-09	-1.77653	-1.46769
85081462	chr16:85081462:C:T	1.57355e-08	-1.80007e-10	-0.74729	3.37121e-08	-1.80007e-10	-0.762088
85081700	chr16:85081700:T:C	7.6626e-09	-1.80007e-10	-1.46686	1.6649e-08	-1.80007e-10	-1.46759
85081798	chr16:85081798:G:A	1.08893e-08	-1.80007e-10	-1.11543	2.39672e-08	-1.80007e-10	-1.10326
85081830	chr16:85081830:T:C	2.54461e-08	-0.00453314	-0.262116	3.04054e-08	-0.567032	-0.29829
85081884	chr16:85081884:G:A	2.66753e-08	0.834225	-1.0537	1.48559e-08	-0.514345	-1.0672
85081943	chr16:85081943:C:G	8.88248e-07	3.04686	0.23918	1.36775e-06	2.70084	0.240135
85082363	chr16:85082363:A:G	9.64243e-09	-1.80007e-10	-1.23704	2.06252e-08	-1.80007e-10	-1.25343
85082706	chr16:85082706:C:T	1.61764e-09	-1.72149	-1.30075	3.82067e-09	-1.6394	-1.30012
85082978	chr16:85082978:C:T	8.91465e-09	-1.80007e-10	-1.31552	1.94832e-08	-1.80007e-10	-1.31039
85083310	chr16:85083310:T:C	8.50897e-09	-1.80007e-10	-1.36209	1.87656e-08	-1.80007e-10	-1.34792
85083369	chr16:85083369:C:T	2.35718e-08	-1.80007e-10	-0.343159	5.00311e-08	-1.80007e-10	-0.367299
85083454	chr16:85083454:A:C	4.67536e-08	-1.80007e-10	0.341681	9.94166e-08	-1.80007e-10	0.319375
85083504	chr16:85083504:G:C	8.06934e-09	-1.80007e-10	-1.41514	1.76318e-08	-1.80007e-10	-1.41024
85083717	chr16:85083717:C:T	7.60862e-09	-1.47393	-4.46292e-10	2.04968e-08	-1.25967	-4.46292e-10
85083848	chr16:85083848:G:T	1.80525e-09	-1.63655	-1.27596	4.44609e-09	-1.5125	-1.27541
85084024	chr16:85084024:G:T	1.80118e-08	-1.80007e-10	-0.612186	3.82758e-08	-1.80007e-10	-0.635125
85084816	chr16:85084816:G:T	1.10176e-07	0.445993	0.752873	1.35015e-07	-0.138936	0.764378
85084887	chr16:85084887:T:G	1.09567e-08	-1.10926	-4.46292e-10	2.01784e-08	-1.27533	-4.46292e-10
85084888	chr16:85084888:T:G	1.53774e-07	1.692	-0.159726	4.95332e-07	2.0672	-0.14191
85085124	chr16:85085124:A:G	2.59804e-08	0.28538	-0.531248	1.73327e-08	-0.876151	-0.551195
85085134	chr16:85085134:G:T	6.93153e-09	-1.38551	-0.181619	1.76596e-08	-1.23538	-0.173283
85085930	chr16:85085930:T:C	5.52889e-09	-1.79322	-4.46292e-10	1.19486e-08	-1.79933	-4.46292e-10
85086324	chr16:85086324:C:T	1.05892e-08	-1.14338	-4.46292e-10	1.94787e-08	-1.31062	-4.46292e-10
85086371	chr16:85086371:T:C	1.51571e-09	-1.64556	-1.44177	6.18323e-09	-1.04611	-1.41199
85086379	chr16:85086379:G:C	1.37288e-09	-1.77335	-1.41295	3.26497e-09	-1.66141	-1.43528
85086894	chr16:85086894:C:T	1.96688e-08	0.268857	-0.793034	2.70878e-08	-0.199559	-0.781302
85086904	chr16:85086904:A:G	2.60197e-09	-1.63617	-0.910774	6.30282e-09	-1.5378	-0.90115
85087003	chr16:85087003:A:G	1.71271e-09	-1.531	-1.43413	7.54219e-09	-0.856692	-1.40274
85087042	chr16:85087042:C:T	1.64452e-09	-1.5605	-1.44526	3.53688e-09	-1.57676	-1.43994
85087117	chr16:85087117:G:A	9.07696e-09	-1.80007e-10	-1.29747	1.98438e-08	-1.80007e-10	-1.29205
85087209	chr16:85087209:G:C	2.12175e-09	-1.60162	-1.14935	4.6331e-09	-1.61626	-1.13045
85087267	chr16:85087267:G:A	2.68397e-08	-1.80007e-10	-0.213329	6.10975e-08	-1.80007e-10	-0.167473
85087276	chr16:85087276:G:A	8.9242e-09	-1.80007e-10	-1.31444	1.9823e-08	-1.80007e-10	-1.2931
85087397	chr16:85087397:A:G	1.36879e-09	-1.73456	-1.45473	4.82121e-09	-1.27476	-1.43215
85087692	chr16:85087692:T:C	8.40709e-09	-1.80007e-10	-1.37414	1.83585e-08	-1.80007e-10	-1.36985
85088002	chr16:85088002:A:T	7.30241e-09	-1.51501	-4.46292e-10	1.53784e-08	-1.54698	-4.46292e-10
85088060	chr16:85088060:G:A	1.47943e-08	-1.80007e-10	-0.808968	3.14971e-08	-1.80007e-10	-0.830047
85088090	chr16:85088090:G:A	2.62205e-09	-1.79888	-0.740375	5.93418e-09	-1.71781	-0.781405
85088201	chr16:85088201:C:T	1.83056e-08	-1.80007e-10	-0.596006	3.86449e-08	-1.80007e-10	-0.625529
85088393	chr16:85088393:C:T	1.35615e-08	-1.80007e-10	-0.895978	2.9918e-08	-1.80007e-10	-0.881482
85088513	chr16:85088513:AC:A	7.65723e-09	-1.80007e-10	-1.46756	1.6665e-08	-1.80007e-10	-1.46663
85088669	chr16:85088669:C:T	4.38524e-07	2.75579	-0.175589	6.43269e-07	2.38045	-0.19383
85088730	chr16:85088730:G:A	2.19126e-09	-1.53108	-1.18765	4.62723e-09	-1.57669	-1.1713
85088809	chr16:85088809:G:T	1.74861e-08	-1.80007e-10	-0.641806	3.67644e-08	-1.80007e-10	-0.675413
85088911	chr16:85088911:G:T	8.5378e-09	-1.80007e-10	-1.35871	1.86546e-08	-1.80007e-10	-1.35385
85089473	chr16:85089473:G:T	8.41379e-09	-1.80007e-10	-1.37334	1.83733e-08	-1.80007e-10	-1.36905
85089542	chr16:85089542:G:C	2.28673e-08	-1.80007e-10	-0.373502	4.79503e-08	-1.80007e-10	-0.409778
85090156	chr16:85090156:T:G	3.56154e-09	-0.808197	-1.42482	2.81545e-08	0.510235	-1.45247
85090375	chr16:85090375:C:T	1.01662e-08	-1.80007e-10	-1.18415	2.20532e-08	-1.80007e-10	-1.18649
85090455	chr16:85090455:G:A	1.75329e-08	-1.80007e-10	-0.639133	3.92912e-08	-1.80007e-10	-0.608942
85090741	chr16:85090741:T:C	1.85624e-09	-1.4223	-1.46236	3.85479e-09	-1.47077	-1.45986
85090914	chr16:85090914:G:A	9.00099e-09	-1.80007e-10	-1.30588	1.92441e-08	-1.80007e-10	-1.32274
85090918	chr16:85090918:T:C	2.01907e-09	-1.35765	-1.44293	4.14283e-09	-1.41072	-1.44784
85091106	chr16:85091106:T:C	1.52527e-09	-1.67577	-1.40527	3.10519e-09	-1.73604	-1.41082
85091159	chr16:85091159:T:C	2.34243e-08	1.01295	-1.36239	4.32221e-08	0.868711	-1.3823
85091168	chr16:85091168:C:T	8.2344e-09	-1.80007e-10	-1.39489	1.7767e-08	-1.80007e-10	-1.4026
85091304	chr16:85091304:C:T	8.06562e-09	-1.4156	-4.46292e-10	1.67828e-08	-1.45959	-4.46292e-10
85092158	chr16:85092158:G:A	9.36044e-09	-1.26672	-4.46292e-10	1.78808e-08	-1.39622	-4.46292e-10
85092854	chr16:85092854:C:T	1.268e-06	3.12209	0.519893	1.80628e-06	2.72134	0.49774
85093201	chr16:85093201:G:A	8.32288e-09	-1.80007e-10	-1.3842	1.83178e-08	-1.80007e-10	-1.37207
85093376	chr16:85093376:G:A	5.96769e-08	0.585733	-4.46292e-10	9.42486e-08	0.265993	-4.46292e-10
85093437	chr16:85093437:A:G	4.20586e-09	-0.682222	-1.38451	9.69768e-09	-0.615224	-1.39283
85093553	chr16:85093553:TG:T	9.28876e-09	-1.27441	-4.46292e-10	1.80896e-08	-1.38461	-4.46292e-10
85093622	chr16:85093622:G:A	1.91549e-08	-1.80007e-10	-0.55065	4.11432e-08	-1.80007e-10	-0.562885
85093632	chr16:85093632:T:C	1.28135e-09	-1.78759	-1.4677	2.79066e-09	-1.78616	-1.4675
85093719	chr16:85093719:C:T	1.91626e-09	-1.39797	-1.45487	3.96461e-09	-1.45147	-1.45106
85093726	chr16:85093726:G:A	8.56716e-09	-1.80007e-10	-1.35527	1.88073e-08	-1.80007e-10	-1.3457
85094023	chr16:85094023:G:A	1.91835e-08	-1.80007e-10	-0.549163	4.12041e-08	-1.80007e-10	-0.561406
85094055	chr16:85094055:G:A	6.92949e-09	-1.56743	-4.46292e-10	1.75072e-08	-1.41733	-4.46292e-10
85094219	chr16:85094219:T:G	1.29836e-09	-1.79378	-1.44833	2.81262e-09	-1.793	-1.45283
85094598	chr16:85094598:G:A	2.20555e-08	-1.80007e-10	-0.409649	4.7491e-08	-1.80007e-10	-0.419402
85094995	chr16:85094995:C:G	1.79559e-08	-1.80007e-10	-0.615294	3.76932e-08	-1.80007e-10	-0.650463
85095105	chr16:85095105:C:T	9.41482e-09	-1.80007e-10	-1.26093	2.06387e-08	-1.80007e-10	-1.25278
85095247	chr16:85095247:G:C	1.61308e-08	0.313775	-1.03625	2.30496e-08	-0.100655	-1.04164
85095477	chr16:85095477:C:T	1.79256e-08	0.331754	-0.948734	2.53515e-08	-0.0874958	-0.959609
85095516	chr16:85095516:G:A	5.54685e-09	-1.78998	-4.46292e-10	1.23081e-08	-1.76969	-4.46292e-10
85095547	chr16:85095547:G:A	7.74677e-09	-1.80007e-10	-1.45594	1.67758e-08	-1.80007e-10	-1.46001
85095586	chr16:85095586:G:A	6.95963e-08	0.618516	0.120985	1.13831e-07	0.268083	0.186692
85095644	chr16:85095644:C:T	1.99836e-08	0.454639	-0.962938	2.7851e-08	0.0206556	-0.97373
85095668	chr16:85095668:A:T	2.40197e-08	-1.80007e-10	-0.324336	5.11751e-08	-1.80007e-10	-0.344691
85095768	chr16:85095768:AAGGC:A	7.95322e-09	-1.44315	0.0135156	1.23619e-08	-1.74677	-0.018555
85096016	chr16:85096016:C:T	7.8255e-09	-1.80007e-10	-1.44582	1.69171e-08	-1.80007e-10	-1.45162
85096155	chr16:85096155:G:A	5.78361e-09	-0.937034	-0.811149	9.08424e-09	-1.25889	-0.814517
85096414	chr16:85096414:C:T	2.68223e-08	-1.80007e-10	-0.213977	5.67795e-08	-1.80007e-10	-0.240768
85096449	chr16:85096449:G:A	9.37306e-09	-1.80007e-10	-1.26537	2.05453e-08	-1.80007e-10	-1.25731
85096756	chr16:85096756:G:A	1.84826e-08	-1.80007e-10	-0.586379	3.87624e-08	-1.80007e-10	-0.622492
85096989	chr16:85096989:G:A	6.47211e-09	-1.38339	-0.252318	1.39859e-08	-1.45636	-0.185535
85097193	chr16:85097193:G:A	1.44477e-09	-1.73362	-1.40164	3.2262e-09	-1.73011	-1.37853
85097642	chr16:85097642:C:T	9.86183e-09	-1.80007e-10	-1.21454	2.10632e-08	-1.80007e-10	-1.23242
85097839	chr16:85097839:C:T	3.94508e-09	-0.772506	-1.35824	7.11984e-09	-0.964349	-1.35271
85098054	chr16:85098054:G:A	8.61961e-09	-1.80007e-10	-1.34917	1.88699e-08	-1.80007e-10	-1.34238
85098280	chr16:85098280:T:C	8.91606e-09	-1.80007e-10	-1.31536	1.91411e-08	-1.80007e-10	-1.32811
85098300	chr16:85098300:A:G	1.94022e-09	-1.79271	-1.0477	4.34955e-09	-1.79165	-1.01822
85098487	chr16:85098487:G:A	1.28401e-09	-1.7992	-1.45403	2.80232e-09	-1.79907	-1.45043
85098890	chr16:85098890:C:T	9.34077e-09	-1.26882	-4.46292e-10	2.8852e-08	-0.917764	-4.46292e-10
85099170	chr16:85099170:A:G	5.77356e-09	-0.337391	-1.41253	1.03656e-08	-0.520781	-1.42067
85100004	chr16:85100004:C:A	9.92347e-08	1.8327	-0.738425	1.36503e-07	1.42071	-0.784306
85100179	chr16:85100179:G:C	2.26288e-08	-1.80007e-10	-0.383988	4.72701e-08	-1.80007e-10	-0.424066
85100363	chr16:85100363:C:T	2.27207e-08	-1.80007e-10	-0.379934	5.10841e-08	-1.80007e-10	-0.346471
85100532	chr16:85100532:A:C	2.21768e-08	-1.80007e-10	-0.404164	4.80936e-08	-1.80007e-10	-0.406793
85100611	chr16:85100611:T:C	6.15195e-09	-1.68644	-4.46292e-10	1.29837e-08	-1.71625	-4.46292e-10
85100698	chr16:85100698:C:T	2.06215e-08	-1.80007e-10	-0.476879	4.6269e-08	-1.80007e-10	-0.445471
85100780	chr16:85100780:G:A	6.98212e-09	-1.55986	-4.46292e-10	1.66203e-08	-1.46932	-4.46292e-10
85100787	chr16:85100787:C:T	1.94968e-08	-1.80007e-10	-0.532961	4.28955e-08	-1.80007e-10	-0.521177
85100817	chr16:85100817:G:A	1.08489e-08	-1.80007e-10	-1.11915	2.30783e-08	-1.80007e-10	-1.14105
85101086	chr16:85101086:C:G	1.03149e-08	-0.117886	-1.05173	3.83703e-08	0.435555	-1.06822
85101322	chr16:85101322:C:T	1.5034e-08	-1.80007e-10	-0.7929	3.18014e-08	-1.80007e-10	-0.820432
85101463	chr16:85101463:C:T	1.41295e-08	0.570303	-1.42525	2.35262e-08	0.307613	-1.42944
85101682	chr16:85101682:T:TG	1.28827e-09	-1.7855	-1.46441	2.92775e-09	-1.74482	-1.46089
85101828	chr16:85101828:C:A	1.36218e-08	-1.80007e-10	-0.891538	2.88417e-08	-1.80007e-10	-0.918123
85102364	chr16:85102364:A:T	9.07478e-09	-1.80007e-10	-1.29771	1.94547e-08	-1.80007e-10	-1.31186
85102769	chr16:85102769:C:T	1.20293e-08	-1.80007e-10	-1.01587	2.64113e-08	-1.80007e-10	-1.00615
85103198	chr16:85103198:G:A	5.75763e-09	-1.75269	-4.46292e-10	1.30372e-08	-1.71214	-4.46292e-10
85103230	chr16:85103230:C:T	1.98317e-08	-1.80007e-10	-0.515928	4.43644e-08	-1.80007e-10	-0.487506
85103402	chr16:85103402:A:G	1.52974e-08	-1.80007e-10	-0.775529	3.22878e-08	-1.80007e-10	-0.805255
85103629	chr16:85103629:G:A	2.54281e-08	-1.80007e-10	-0.267357	5.72624e-08	-1.80007e-10	-0.2323
85103645	chr16:85103645:T:C	1.54449e-07	3.00385	-1.46719	3.32132e-07	2.99149	-1.4659
85104051	chr16:85104051:A:C	7.75611e-09	-1.80007e-10	-1.45473	1.69599e-08	-1.80007e-10	-1.44909
85104422	chr16:85104422:C:T	8.14794e-08	2.13601	-1.23887	8.26244e-08	1.38116	-1.2468
85104489	chr16:85104489:A:G	2.95087e-09	-1.50634	-0.914765	4.91408e-09	-1.73006	-0.957781
85104677	chr16:85104677:T:C	2.44087e-08	-1.80007e-10	-0.308271	5.07638e-08	-1.80007e-10	-0.35276
85105120	chr16:85105120:C:G	1.72149e-09	-1.57398	-1.38604	3.49672e-09	-1.64972	-1.37839
85105135	chr16:85105135:C:T	8.18217e-09	-1.80007e-10	-1.40125	1.78869e-08	-1.80007e-10	-1.39588
85105170	chr16:85105170:G:A	6.35255e-09	-1.65436	-4.46292e-10	1.54776e-08	-1.54055	-4.46292e-10
85105567	chr16:85105567:G:T	7.58468e-09	-0.0120766	-1.465	1.09547e-08	-0.432333	-1.45384
85105711	chr16:85105711:G:C	2.09892e-09	-1.39641	-1.36538	4.16474e-09	-1.49782	-1.35547
85105864	chr16:85105864:T:G	2.05676e-09	-1.44815	-1.33393	4.13662e-09	-1.53733	-1.32273
85105934	chr16:85105934:G:A	1.00608e-08	-1.80007e-10	-1.19456	2.18685e-08	-1.80007e-10	-1.19489
85106174	chr16:85106174:C:T	7.86639e-09	-1.80007e-10	-1.44061	1.69543e-08	-1.80007e-10	-1.44942
85106208	chr16:85106208:G:A	2.02728e-09	-1.39978	-1.39673	4.0119e-09	-1.5024	-1.38828
85106221	chr16:85106221:C:A	1.63082e-08	-1.80007e-10	-0.711541	3.45799e-08	-1.80007e-10	-0.73667
85106224	chr16:85106224:C:T	2.00059e-09	-1.42332	-1.38645	3.97406e-09	-1.52267	-1.37749
85106325	chr16:85106325:G:A	1.64863e-08	-1.80007e-10	-0.700682	3.52791e-08	-1.80007e-10	-0.716651
85106397	chr16:85106397:A:G	2.09992e-09	-1.36845	-1.39286	4.14218e-09	-1.47445	-1.38427
85106775	chr16:85106775:T:A	9.84814e-09	-1.80007e-10	-1.21593	2.11966e-08	-1.80007e-10	-1.2261
85106855	chr16:85106855:C:T	1.90124e-09	-1.47462	-1.38608	3.80045e-09	-1.56787	-1.37695
85107122	chr16:85107122:A:G	1.36907e-08	-0.367851	-0.518642	2.83571e-08	-0.431355	-0.50371
85107134	chr16:85107134:G:A	5.81782e-09	-0.33361	-1.40868	2.36388e-08	0.252765	-1.36982
85107332	chr16:85107332:C:A	1.02458e-08	-0.0468157	-1.12953	2.0152e-08	-0.135633	-1.14101
85107350	chr16:85107350:T:C	2.69999e-09	-1.56483	-0.945129	4.71975e-09	-1.73198	-0.996203
85107686	chr16:85107686:T:C	7.05643e-09	-0.286975	-1.2623	9.36078e-09	-0.779996	-1.26342
85107950	chr16:85107950:G:A	7.65964e-09	-1.12502	-0.342227	1.23986e-08	-1.44708	-0.315279
85108055	chr16:85108055:G:A	9.74439e-09	-0.873378	-0.353141	1.55468e-08	-1.28638	-0.249704
85108156	chr16:85108156:T:C	1.07773e-08	-1.80007e-10	-1.12577	2.42347e-08	-1.80007e-10	-1.09216
85108217	chr16:85108217:T:C	1.38893e-09	-1.79759	-1.37708	3.22961e-09	-1.71554	-1.39204
85108225	chr16:85108225:G:A	8.07223e-09	-1.80007e-10	-1.41478	1.76997e-08	-1.80007e-10	-1.4064
85108243	chr16:85108243:C:T	7.98448e-09	-1.80007e-10	-1.42571	1.75032e-08	-1.80007e-10	-1.41756
85108366	chr16:85108366:T:C	1.24832e-08	-0.866768	-0.112056	1.97532e-08	-1.26331	-0.033312
85108486	chr16:85108486:C:G	7.76875e-09	-1.80007e-10	-1.4531	1.68701e-08	-1.80007e-10	-1.4544
85108560	chr16:85108560:G:A	1.02633e-08	-1.80007e-10	-1.17464	2.19183e-08	-1.80007e-10	-1.19262
85108575	chr16:85108575:T:C	3.01594e-08	-1.80007e-10	-0.0967132	6.76123e-08	-1.80007e-10	-0.0661528
85108611	chr16:85108611:G:A	6.48698e-09	-1.63341	-4.46292e-10	1.44712e-08	-1.60778	-4.46292e-10
85108670	chr16:85108670:C:G	4.82933e-09	-0.985868	-0.942636	7.53303e-09	-1.33582	-0.924828
85108756	chr16:85108756:C:T	8.13999e-09	-1.80007e-10	-1.40642	1.78142e-08	-1.80007e-10	-1.39995
85108788	chr16:85108788:C:T	8.75454e-09	-1.80007e-10	-1.33364	1.95406e-08	-1.80007e-10	-1.30745
85109028	chr16:85109028:C:T	2.86968e-09	-1.04488	-1.40413	4.45171e-09	-1.38972	-1.39693
85109061	chr16:85109061:T:C	2.97402e-09	-1.07406	-1.33924	4.67362e-09	-1.40561	-1.3324
85109148	chr16:85109148:T:C	3.4828e-09	-0.858804	-1.39657	5.12854e-09	-1.25344	-1.39168
85109211	chr16:85109211:G:C	2.99531e-08	1.26451	-1.36808	2.40261e-08	0.225749	-1.32655
85109239	chr16:85109239:C:T	3.19133e-09	-0.882109	-1.46066	4.685e-09	-1.27232	-1.46325
85109240	chr16:85109240:A:G	2.94223e-09	-1.03057	-1.39347	4.59993e-09	-1.36393	-1.38997
85109370	chr16:85109370:G:A	2.12683e-09	-1.28601	-1.46257	3.66275e-09	-1.51802	-1.46371
85109395	chr16:85109395:T:C	2.02297e-09	-1.33791	-1.46073	3.53457e-09	-1.55527	-1.46209
85109615	chr16:85109615:A:G	3.13791e-09	-0.905342	-1.45431	4.63254e-09	-1.289	-1.45783
85109781	chr16:85109781:G:A	7.67405e-09	-1.80007e-10	-1.46537	1.67418e-08	-1.80007e-10	-1.46203
85109827	chr16:85109827:G:T	1.81308e-09	-1.46303	-1.44515	3.30798e-09	-1.63037	-1.45323
85109903	chr16:85109903:A:G	2.88603e-08	1.2257	-1.36644	2.00464e-08	0.0989774	-1.38087
85109907	chr16:85109907:G:A	2.72539e-09	-1.11624	-1.38436	4.36759e-09	-1.41691	-1.38883
85109955	chr16:85109955:T:C	2.05261e-09	-1.33239	-1.4517	3.54161e-09	-1.55811	-1.45725
85109958	chr16:85109958:G:A	1.74965e-09	-1.48374	-1.46005	3.17908e-09	-1.6597	-1.46365
85110101	chr16:85110101:G:A	7.71063e-09	-1.80007e-10	-1.46061	1.68038e-08	-1.80007e-10	-1.45834
85110417	chr16:85110417:C:T	1.05997e-08	-1.80007e-10	-1.14238	2.41233e-08	-1.80007e-10	-1.09677
85110565	chr16:85110565:C:G	3.36697e-09	-0.912536	-1.37666	9.43996e-09	-0.656837	-1.37816
85110824	chr16:85110824:C:G	3.80744e-09	-0.90121	-1.26504	5.78227e-09	-1.25472	-1.27043
85110836	chr16:85110836:G:C	1.62347e-09	-1.56831	-1.45034	2.87069e-09	-1.7726	-1.45279
85110837	chr16:85110837:T:C	8.46957e-09	-1.80007e-10	-1.36673	1.87604e-08	-1.80007e-10	-1.3482
85110935	chr16:85110935:C:G	8.13155e-09	0.0561593	-1.46362	7.47309e-09	-0.800981	-1.46765
85110997	chr16:85110997:G:A	7.7904e-09	-1.80007e-10	-1.45032	1.6791e-08	-1.80007e-10	-1.4591
85111051	chr16:85111051:G:A	3.44091e-09	-0.872407	-1.39507	5.14104e-09	-1.25949	-1.38319
85111283	chr16:85111283:C:T	8.21889e-09	-1.80007e-10	-1.39678	1.82103e-08	-1.80007e-10	-1.37796
85111546	chr16:85111546:G:A	3.74623e-08	-1.80007e-10	0.120124	8.45679e-08	-1.80007e-10	0.157611
85111583	chr16:85111583:C:T	8.93263e-09	0.134648	-1.44815	8.12408e-09	-0.72429	-1.46082
85111633	chr16:85111633:C:A	6.73291e-09	-1.5962	-4.46292e-10	1.72982e-08	-1.42934	-4.46292e-10
85111677	chr16:85111677:C:G	5.97394e-09	-0.314418	-1.40139	6.27568e-09	-1.03734	-1.40592
85111707	chr16:85111707:G:A	1.18366e-08	-1.80007e-10	-1.03201	2.63753e-08	-1.80007e-10	-1.00752
85111804	chr16:85111804:G:T	3.16144e-09	-0.900736	-1.45145	7.92946e-09	-0.767124	-1.44223
85112056	chr16:85112056:G:A	2.6211e-09	-1.18082	-1.3588	6.55464e-09	-1.05058	-1.34919
85112371	chr16:85112371:T:C	4.90341e-09	-0.565263	-1.34802	4.7866e-09	-1.37573	-1.33839
85112418	chr16:85112418:C:G	1.10326e-08	-1.80007e-10	-1.10236	2.37809e-08	-1.80007e-10	-1.11106
85112433	chr16:85112433:G:C	1.33342e-09	-1.75218	-1.46328	2.91848e-09	-1.75101	-1.45787
85112710	chr16:85112710:C:G	9.21123e-09	-1.28279	-4.46292e-10	2.72831e-08	-0.973677	-4.46292e-10
85112861	chr16:85112861:A:G	1.56572e-09	-1.79618	-1.25869	3.5754e-09	-1.77568	-1.23019
85112900	chr16:85112900:A:G	2.01356e-09	-1.33734	-1.46597	3.55968e-09	-1.54268	-1.46759
85112979	chr16:85112979:A:G	2.12815e-09	-1.38155	-1.3664	3.81879e-09	-1.5902	-1.34981
85113103	chr16:85113103:C:T	6.14257e-09	-1.17519	-0.512774	1.07213e-08	-1.50177	-0.405939
85113329	chr16:85113329:C:T	1.87673e-09	-1.78739	-1.08629	4.17885e-09	-1.79881	-1.0511
85114027	chr16:85114027:C:T	1.86554e-09	-1.67704	-1.20262	3.5625e-09	-1.79917	-1.21031
85114041	chr16:85114041:C:A	8.20023e-09	-1.80007e-10	-1.39905	1.79015e-08	-1.80007e-10	-1.39506
85114133	chr16:85114133:G:A	1.52542e-09	-1.63888	-1.44207	2.91118e-09	-1.76493	-1.44646
85114173	chr16:85114173:C:T	3.88435e-09	-1.36479	-0.781463	8.39344e-09	-1.42555	-0.726941
85114268	chr16:85114268:A:T	7.67054e-09	-1.80007e-10	-1.46582	1.67439e-08	-1.80007e-10	-1.46191
85114342	chr16:85114342:G:C	7.76956e-09	-1.80007e-10	-1.453	1.69203e-08	-1.80007e-10	-1.45143
85114383	chr16:85114383:A:G	9.16746e-09	0.179824	-1.46738	2.70667e-08	0.486052	-1.46769
85114734	chr16:85114734:A:G	1.38313e-09	-1.79917	-1.37969	2.97759e-09	-1.79715	-1.39168
85114743	chr16:85114743:G:A	1.34832e-08	-1.80007e-10	-0.901765	2.95937e-08	-1.80007e-10	-0.89238
85114839	chr16:85114839:T:G	1.07925e-08	-1.80007e-10	-1.12436	2.4136e-08	-1.80007e-10	-1.09624
85115095	chr16:85115095:C:T	5.69849e-09	-1.76301	-4.46292e-10	1.27236e-08	-1.73649	-4.46292e-10
85115247	chr16:85115247:G:C	1.25097e-08	-1.80007e-10	-0.976707	2.70418e-08	-1.80007e-10	-0.982559
85115527	chr16:85115527:T:G	1.34181e-09	-1.77705	-1.43214	4.26437e-09	-1.40412	-1.42553
85115661	chr16:85115661:T:C	7.77316e-09	-1.80007e-10	-1.45253	1.68296e-08	-1.80007e-10	-1.4568
85115800	chr16:85115800:G:A	2.92432e-09	-1.78407	-0.646075	6.41335e-09	-1.76633	-0.655227
85115831	chr16:85115831:C:T	1.4211e-09	-1.75124	-1.40054	3.08664e-09	-1.76241	-1.39045
85115885	chr16:85115885:C:G	1.21677e-08	-1.80007e-10	-1.00443	2.60882e-08	-1.80007e-10	-1.01846
85116538	chr16:85116538:G:A	1.15252e-07	-1.80007e-10	1.24391	2.56872e-07	-1.80007e-10	1.26863
85116557	chr16:85116557:A:G	1.85608e-09	-1.42845	-1.45629	2.8124e-09	-1.79826	-1.44764
85117032	chr16:85117032:C:G	2.04873e-09	-1.75757	-1.02842	4.35662e-09	-1.76913	-1.03911
85117134	chr16:85117134:G:T	3.91013e-09	-1.64255	-0.497088	7.60717e-09	-1.74244	-0.50841
85117361	chr16:85117361:G:T	1.98826e-09	-1.76393	-1.05202	3.97755e-09	-1.79375	-1.10552
85117555	chr16:85117555:G:A	4.19085e-09	-1.17092	-0.899392	6.2284e-09	-1.59663	-0.854191
85117572	chr16:85117572:C:CTA	8.05257e-09	-1.80007e-10	-1.41722	1.77423e-08	-1.80007e-10	-1.40399
85117577	chr16:85117577:C:T	1.07595e-08	-1.80007e-10	-1.12742	2.35397e-08	-1.80007e-10	-1.12126
85117795	chr16:85117795:T:C	1.4504e-09	-1.79155	-1.33982	3.0558e-09	-1.79734	-1.36556
85118010	chr16:85118010:A:G	9.35196e-09	-1.80007e-10	-1.26763	2.04153e-08	-1.80007e-10	-1.26366
85118078	chr16:85118078:T:C	7.66923e-09	-1.80007e-10	-1.46599	1.66592e-08	-1.80007e-10	-1.46698
85118114	chr16:85118114:C:T	9.80987e-09	-1.80007e-10	-1.21982	2.14165e-08	-1.80007e-10	-1.21578
85118199	chr16:85118199:A:G	7.78966e-09	-1.80007e-10	-1.45041	1.67952e-08	-1.80007e-10	-1.45885
85118551	chr16:85118551:C:T	1.44751e-09	-1.77065	-1.36271	3.56171e-09	-1.61781	-1.39189
85120053	chr16:85120053:G:T	2.12526e-09	-1.44649	-1.30283	3.97816e-09	-1.57627	-1.32285
85120424	chr16:85120424:T:A	1.88691e-09	-1.78547	-1.0828	4.08508e-09	-1.78864	-1.08397
85120602	chr16:85120602:G:A	1.01348e-08	-1.80007e-10	-1.18723	2.20891e-08	-1.80007e-10	-1.18486
85120673	chr16:85120673:G:A	1.76378e-09	-1.48168	-1.45407	3.58776e-09	-1.55446	-1.44795
85120718	chr16:85120718:A:G	2.69128e-09	-1.14504	-1.36816	5.45572e-09	-1.24191	-1.34137
85120721	chr16:85120721:A:T	2.67226e-09	-1.15272	-1.36757	5.41996e-09	-1.24913	-1.34072
85120753	chr16:85120753:G:T	3.64016e-09	-0.826073	-1.38511	6.84547e-09	-1.00208	-1.35428
85120800	chr16:85120800:A:G	2.80157e-09	-1.114	-1.35904	5.65826e-09	-1.21567	-1.33116
85120878	chr16:85120878:G:C	1.1077e-08	-1.80007e-10	-1.09834	2.48018e-08	-1.80007e-10	-1.06903
85120948	chr16:85120948:T:C	3.95467e-09	-0.713754	-1.41456	8.13746e-09	-0.78801	-1.39546
85121037	chr16:85121037:A:G	1.97642e-09	-1.3556	-1.46632	3.7382e-09	-1.49554	-1.4658
85121122	chr16:85121122:G:A	8.21079e-09	-1.80007e-10	-1.39776	1.83412e-08	-1.80007e-10	-1.37079
85121296	chr16:85121296:C:T	2.71925e-09	-1.63694	-0.865918	5.30725e-09	-1.69938	-0.911493
85121312	chr16:85121312:C:A	2.33408e-09	-1.20971	-1.44588	4.69514e-09	-1.29425	-1.43916
85121465	chr16:85121465:G:A	2.9635e-09	-1.18832	-1.22852	6.49456e-09	-1.21642	-1.19256
85121619	chr16:85121619:C:A	3.61272e-09	-0.891213	-1.32754	6.44524e-09	-1.11141	-1.30519
85121778	chr16:85121778:G:A	1.56705e-09	-1.67059	-1.38343	3.37833e-09	-1.66127	-1.40129
85121790	chr16:85121790:C:T	7.28605e-09	-0.247809	-1.26944	6.06009e-09	-1.19241	-1.28581
85121874	chr16:85121874:G:A	3.09965e-09	-0.906691	-1.46523	3.90525e-09	-1.45047	-1.46715
85122027	chr16:85122027:A:G	1.9819e-09	-1.56227	-1.25688	3.77965e-09	-1.70071	-1.2496
85122050	chr16:85122050:G:A	1.33084e-08	-1.80007e-10	-0.914816	2.89656e-08	-1.80007e-10	-0.913835
85122183	chr16:85122183:C:T	3.24887e-09	-0.858589	-1.46632	4.01371e-09	-1.42263	-1.4676
85122189	chr16:85122189:G:T	3.01126e-09	-1.53293	-0.867927	5.22666e-09	-1.77229	-0.853882
85122237	chr16:85122237:G:A	3.49541e-09	-0.785795	-1.46597	4.20674e-09	-1.3758	-1.46745
85122295	chr16:85122295:C:T	1.31503e-08	-1.80007e-10	-0.926763	2.92644e-08	-1.80007e-10	-0.903571
85122358	chr16:85122358:TA:T	3.35458e-09	-0.825184	-1.4677	4.10383e-09	-1.40087	-1.46716
85122448	chr16:85122448:G:T	1.79071e-09	-1.65007	-1.27053	3.35945e-09	-1.79898	-1.26918
85122471	chr16:85122471:T:C	1.41494e-08	-1.80007e-10	-0.853538	3.15403e-08	-1.80007e-10	-0.828678
85122499	chr16:85122499:T:G	1.63112e-09	-1.77277	-1.24118	3.52157e-09	-1.77575	-1.24529
85122560	chr16:85122560:A:G	1.76051e-09	-1.74666	-1.19094	3.77314e-09	-1.78946	-1.16258
85122821	chr16:85122821:A:G	1.91443e-09	-1.61295	-1.24084	3.47882e-09	-1.7943	-1.23895
85123149	chr16:85123149:G:A	1.87465e-09	-1.62093	-1.25386	3.439e-09	-1.79619	-1.24857
85123495	chr16:85123495:G:A	9.06214e-09	-1.80007e-10	-1.29911	1.97699e-08	-1.80007e-10	-1.29578
85123706	chr16:85123706:C:A	7.13281e-09	-1.53851	-4.46292e-10	1.39667e-08	-1.64327	-4.46292e-10
85124066	chr16:85124066:C:T	3.78982e-09	-0.731389	-1.4395	3.86595e-09	-1.48653	-1.44121
85124085	chr16:85124085:G:A	9.50956e-09	-1.80007e-10	-1.25091	2.0074e-08	-1.80007e-10	-1.28052
85124403	chr16:85124403:G:T	1.39334e-09	-1.70609	-1.46541	2.76017e-09	-1.79913	-1.46552
85124435	chr16:85124435:T:G	1.56504e-09	-1.78774	-1.26756	3.72928e-09	-1.73366	-1.23007
85124521	chr16:85124521:A:G	5.87421e-09	-1.11542	-0.617221	1.17259e-08	-1.26185	-0.556293
85124524	chr16:85124524:G:C	2.52411e-09	-1.65339	-0.923932	4.81899e-09	-1.79797	-0.909404
85124633	chr16:85124633:C:T	1.39235e-08	-1.80007e-10	-0.869631	3.13283e-08	-1.80007e-10	-0.835422
85124642	chr16:85124642:A:G	2.53279e-09	-1.67044	-0.903444	4.91878e-09	-1.79902	-0.88786
85125428	chr16:85125428:G:A	1.06832e-08	-1.13454	-4.46292e-10	2.53173e-08	-1.04845	-4.46292e-10
85125553	chr16:85125553:G:A	1.65994e-09	-1.71284	-1.28359	3.25927e-09	-1.79931	-1.29913
85125823	chr16:85125823:C:A	1.98066e-09	-1.66557	-1.15421	3.78102e-09	-1.7966	-1.15335
85126162	chr16:85126162:C:A	4.15162e-09	-0.817648	-1.26206	7.05214e-09	-1.08179	-1.24482
85126966	chr16:85126966:A:C	7.92359e-09	-1.80007e-10	-1.43337	1.72933e-08	-1.80007e-10	-1.42963
85127177	chr16:85127177:C:G	1.82421e-09	-1.4738	-1.42827	3.55281e-09	-1.58643	-1.42578
85127269	chr16:85127269:A:G	1.87103e-09	-1.64714	-1.22958	4.45364e-09	-1.53915	-1.24707
85127348	chr16:85127348:A:G	2.4701e-09	-1.41778	-1.18117	4.72213e-09	-1.58974	-1.13795
85127543	chr16:85127543:T:C	1.38262e-09	-1.73155	-1.44768	2.94366e-09	-1.76897	-1.43132
85127566	chr16:85127566:T:C	1.37156e-09	-1.74286	-1.4444	2.83521e-09	-1.79738	-1.44045
85127603	chr16:85127603:G:A	1.71891e-09	-1.51684	-1.44468	2.9787e-09	-1.74604	-1.44241
85127605	chr16:85127605:T:C	1.78681e-09	-1.50209	-1.42069	3.07479e-09	-1.73969	-1.41702
85127761	chr16:85127761:G:A	1.70225e-09	-1.51939	-1.45187	2.93021e-09	-1.74873	-1.45613
85128063	chr16:85128063:T:G	4.61823e-09	-0.623386	-1.34981	5.42695e-09	-1.23441	-1.35416
85128068	chr16:85128068:G:A	1.73267e-09	-1.77918	-1.17437	3.94269e-09	-1.79262	-1.11546
85128158	chr16:85128158:G:A	9.95575e-09	-1.80007e-10	-1.20506	2.28988e-08	-1.80007e-10	-1.14886
85128335	chr16:85128335:T:TG	1.00174e-08	-1.80007e-10	-1.19889	2.30636e-08	-1.80007e-10	-1.14169
85128336	chr16:85128336:A:G	9.98454e-09	-1.80007e-10	-1.20217	2.29786e-08	-1.80007e-10	-1.14538
85128402	chr16:85128402:C:T	7.0097e-09	-0.636671	-0.919245	1.06901e-08	-1.01715	-0.893472
85128486	chr16:85128486:G:C	7.75845e-09	-0.628556	-0.825873	9.50317e-09	-1.26101	-0.767304
85128785	chr16:85128785:C:G	7.25282e-09	-0.860649	-0.661172	1.00018e-08	-1.38161	-0.595561
85128787	chr16:85128787:C:A	7.2047e-09	-0.867402	-0.661075	9.95794e-09	-1.38611	-0.59546
85128830	chr16:85128830:A:G	5.21268e-09	-0.972623	-0.879494	7.34585e-09	-1.45474	-0.831073
85128865	chr16:85128865:A:G	7.01367e-09	-0.650676	-0.904675	8.57536e-09	-1.27435	-0.856696
85128866	chr16:85128866:C:T	8.80527e-09	-0.521117	-0.806743	1.04502e-08	-1.18628	-0.747042
85128940	chr16:85128940:C:T	6.4195e-09	-1.64387	-4.46292e-10	1.31978e-08	-1.69989	-4.46292e-10
85128957	chr16:85128957:G:C	4.71558e-09	-0.488675	-1.46366	7.12361e-09	-0.854366	-1.46216
85129003	chr16:85129003:G:T	1.77699e-09	-1.78706	-1.14124	3.69789e-09	-1.74923	-1.22295
85129197	chr16:85129197:A:C	1.29914e-08	-1.80007e-10	-0.938925	2.84596e-08	-1.80007e-10	-0.931459
85129665	chr16:85129665:G:A	7.83169e-09	-1.80007e-10	-1.44503	1.71355e-08	-1.80007e-10	-1.43879
85129766	chr16:85129766:ACT:A	2.18626e-08	-1.80007e-10	-0.418435	4.70555e-08	-1.80007e-10	-0.428615
85129801	chr16:85129801:G:A	6.47285e-09	-0.871843	-0.763751	9.02514e-09	-1.3764	-0.703533
85129802	chr16:85129802:G:A	7.86294e-09	-1.80007e-10	-1.44105	1.72122e-08	-1.80007e-10	-1.43432
85129815	chr16:85129815:T:C	7.78146e-09	-1.80007e-10	-1.45147	1.67807e-08	-1.80007e-10	-1.45971
85129853	chr16:85129853:C:G	1.6816e-08	-1.80007e-10	-0.680879	3.68612e-08	-1.80007e-10	-0.672785
85130096	chr16:85130096:T:C	1.57686e-08	-1.80007e-10	-0.745191	3.45447e-08	-1.80007e-10	-0.73769
85130158	chr16:85130158:C:T	7.83885e-09	-1.80007e-10	-1.44412	1.71531e-08	-1.80007e-10	-1.43777
85130228	chr16:85130228:C:T	2.24213e-08	-1.80007e-10	-0.393199	4.91725e-08	-1.80007e-10	-0.384609
85130636	chr16:85130636:T:C	7.84554e-09	-1.80007e-10	-1.44327	1.71655e-08	-1.80007e-10	-1.43704
85130822	chr16:85130822:A:G	7.84493e-09	-1.80007e-10	-1.44334	1.7164e-08	-1.80007e-10	-1.43713
85130922	chr16:85130922:A:C	5.01337e-09	-0.736364	-1.15474	7.17588e-09	-1.17404	-1.13518
85131417	chr16:85131417:T:C	1.54242e-09	-1.74268	-1.32718	3.57647e-09	-1.68697	-1.31859
85131652	chr16:85131652:C:T	1.01067e-08	-1.80007e-10	-1.19001	2.17897e-08	-1.80007e-10	-1.19851
85131750	chr16:85131750:G:A	4.62382e-09	-0.91613	-1.05586	6.9707e-09	-1.30528	-1.03295
85131752	chr16:85131752:G:C	7.86116e-09	-1.80007e-10	-1.44128	1.72051e-08	-1.80007e-10	-1.43474
85132034	chr16:85132034:T:C	7.83593e-09	-1.80007e-10	-1.44449	1.71432e-08	-1.80007e-10	-1.43834
85132078	chr16:85132078:G:A	7.57452e-09	-1.25841	-0.220008	1.6305e-08	-1.28848	-0.199997
85132175	chr16:85132175:T:C	2.54757e-08	-1.80007e-10	-0.265486	5.45745e-08	-1.80007e-10	-0.280377
85132388	chr16:85132388:T:C	1.75949e-09	-1.5894	-1.34879	3.07082e-09	-1.79547	-1.36253
85132413	chr16:85132413:A:G	1.50714e-09	-1.76646	-1.32654	3.27745e-09	-1.75411	-1.33877
85132443	chr16:85132443:C:T	3.5412e-09	-1.32078	-0.917964	5.73924e-09	-1.66244	-0.870175
85132627	chr16:85132627:G:A	5.5122e-09	-1.79625	-4.46292e-10	1.20053e-08	-1.7946	-4.46292e-10
85133112	chr16:85133112:G:A	7.66298e-09	-1.80007e-10	-1.46681	1.6655e-08	-1.80007e-10	-1.46724
85133284	chr16:85133284:G:T	2.24844e-09	-1.36609	-1.32689	3.28771e-09	-1.74797	-1.34178
85133710	chr16:85133710:C:T	1.85392e-09	-1.42087	-1.46504	2.84541e-09	-1.77017	-1.46406
85133733	chr16:85133733:GTGCAGATGGGAAGGTGGTCAGGGGGTGCAGAGAGGGAGGTGGGGGC:G	1.81445e-09	-1.44042	-1.46701	2.82705e-09	-1.77447	-1.46624
85134012	chr16:85134012:G:A	1.42526e-08	-1.80007e-10	-0.846274	3.08115e-08	-1.80007e-10	-0.852057
85134281	chr16:85134281:C:T	2.19218e-08	-1.80007e-10	-0.415732	4.70863e-08	-1.80007e-10	-0.427961
85134312	chr16:85134312:G:C	1.48588e-08	-1.80007e-10	-0.804616	3.1876e-08	-1.80007e-10	-0.818088
85134339	chr16:85134339:C:A	5.84245e-09	-1.73806	-4.46292e-10	1.25175e-08	-1.75282	-4.46292e-10
85134354	chr16:85134354:C:T	1.90404e-09	-1.74593	-1.1133	4.24083e-09	-1.78561	-1.04958
85134760	chr16:85134760:C:T	2.07982e-08	-1.80007e-10	-0.468346	4.56683e-08	-1.80007e-10	-0.458539
85134954	chr16:85134954:G:A	4.69007e-09	-0.695829	-1.26194	6.71595e-09	-1.12569	-1.24977
85135031	chr16:85135031:C:G	1.8492e-08	-1.80007e-10	-0.585874	3.74516e-08	-1.80007e-10	-0.656894
85135264	chr16:85135264:G:T	1.37247e-09	-1.79694	-1.38966	3.01534e-09	-1.79397	-1.38226
85136008	chr16:85136008:C:G	6.10289e-09	-1.41752	-0.276931	1.18188e-08	-1.56026	-0.249995
85136108	chr16:85136108:G:C	4.66307e-09	-1.11948	-0.844057	1.01927e-08	-1.14353	-0.814735
85136121	chr16:85136121:G:A	1.67196e-08	-1.80007e-10	-0.686627	3.76042e-08	-1.80007e-10	-0.652827
85136164	chr16:85136164:C:A	1.95725e-09	-1.51973	-1.31194	4.19179e-09	-1.51248	-1.33433
85136196	chr16:85136196:C:G	6.5167e-09	-1.43071	-0.198135	1.26707e-08	-1.57006	-0.170584
85136511	chr16:85136511:C:T	4.12608e-09	-1.51369	-0.572197	8.51223e-09	-1.60561	-0.532832
85136895	chr16:85136895:A:G	8.43259e-09	-1.80007e-10	-1.37111	1.84009e-08	-1.80007e-10	-1.36754
85136901	chr16:85136901:C:T	8.48484e-09	-1.80007e-10	-1.36493	1.85177e-08	-1.80007e-10	-1.36122
85137280	chr16:85137280:G:A	9.04678e-09	-1.80007e-10	-1.3008	2.04335e-08	-1.80007e-10	-1.26277
85137481	chr16:85137481:C:T	4.27109e-09	-0.696627	-1.35471	6.14379e-09	-1.11198	-1.35252
85137882	chr16:85137882:C:T	1.30568e-08	-1.01641	0.0825028	1.82786e-08	-1.36266	-0.0115548
85138396	chr16:85138396:C:T	4.022e-09	-1.17181	-0.939617	8.20862e-09	-1.2444	-0.930361
85138758	chr16:85138758:T:A	7.8678e-09	-1.15527	-0.285161	1.11321e-08	-1.56232	-0.307783
85139631	chr16:85139631:C:T	8.36746e-09	-1.80007e-10	-1.37886	1.82396e-08	-1.80007e-10	-1.37635
85139825	chr16:85139825:A:G	2.90589e-09	-1.23196	-1.20451	9.36285e-09	-0.766832	-1.27636
85140210	chr16:85140210:G:A	1.12016e-08	-1.80007e-10	-1.08715	2.44303e-08	-1.80007e-10	-1.08412
85140226	chr16:85140226:G:C	1.84076e-09	-1.4313	-1.46173	2.90305e-09	-1.77452	-1.43966
85140260	chr16:85140260:A:G	3.23956e-09	-0.884727	-1.44305	4.344e-09	-1.35503	-1.45612
85140340	chr16:85140340:G:A	1.38711e-08	-1.80007e-10	-0.873405	3.02696e-08	-1.80007e-10	-0.8698
85140491	chr16:85140491:G:T	2.34644e-08	-1.80007e-10	-0.347726	5.32683e-08	-1.80007e-10	-0.304601
85140602	chr16:85140602:T:C	8.87172e-09	-1.80007e-10	-1.32034	1.95676e-08	-1.80007e-10	-1.30607
85140712	chr16:85140712:C:T	7.78734e-09	-1.80007e-10	-1.45071	1.68319e-08	-1.80007e-10	-1.45667
85140873	chr16:85140873:G:C	2.15907e-09	-1.79084	-0.942691	5.15726e-09	-1.65882	-0.980713
85140974	chr16:85140974:T:G	8.0686e-09	-1.80007e-10	-1.41523	1.72813e-08	-1.80007e-10	-1.43032
85141492	chr16:85141492:T:C	3.67985e-08	0.102247	-4.46292e-10	1.04253e-07	0.366879	-4.46292e-10
85141599	chr16:85141599:C:T	1.39444e-08	-0.868136	-4.46292e-10	3.32855e-08	-0.77482	-4.46292e-10
85141700	chr16:85141700:T:C	9.11214e-09	-1.80007e-10	-1.2936	2.01733e-08	-1.80007e-10	-1.27558
85141731	chr16:85141731:G:A	5.94387e-09	-1.72085	-4.46292e-10	1.48071e-08	-1.58484	-4.46292e-10
85142246	chr16:85142246:C:T	8.89265e-09	0.082183	-1.40017	3.84589e-08	0.796744	-1.4271
85142416	chr16:85142416:C:G	9.98514e-09	-1.80007e-10	-1.20211	2.12958e-08	-1.80007e-10	-1.22143
85142457	chr16:85142457:G:A	3.02309e-08	1.11821	-1.21256	2.19208e-08	0.0414315	-1.23394
85142573	chr16:85142573:G:A	1.63626e-09	-1.75564	-1.25516	4.01463e-09	-1.6219	-1.26809
85142751	chr16:85142751:C:G	2.30892e-09	-1.63381	-1.03262	4.85522e-09	-1.61489	-1.08499
85142759	chr16:85142759:C:A	1.08499e-08	-1.80007e-10	-1.11906	2.38659e-08	-1.80007e-10	-1.10749
85142818	chr16:85142818:GC:G	7.65634e-09	-1.80007e-10	-1.46768	1.66471e-08	-1.80007e-10	-1.46771
85142857	chr16:85142857:T:C	8.42537e-09	-1.80007e-10	-1.37196	1.83311e-08	-1.80007e-10	-1.37134
85143799	chr16:85143799:T:C	1.2365e-08	-1.80007e-10	-0.988341	2.64496e-08	-1.80007e-10	-1.0047
85144041	chr16:85144041:G:A	1.3803e-06	4.26881	-0.541964	5.75339e-06	4.84932	-0.471722
85144176	chr16:85144176:A:G	1.28167e-08	-1.80007e-10	-0.952461	2.84848e-08	-1.80007e-10	-0.930571
85144838	chr16:85144838:A:G	1.95756e-06	4.62323	-0.546989	8.26148e-06	5.24254	-0.503126
85144890	chr16:85144890:G:C	1.42166e-08	-1.80007e-10	-0.848798	2.99439e-08	-1.80007e-10	-0.880618
85144891	chr16:85144891:A:G	5.55547e-09	-1.78843	-4.46292e-10	1.31497e-08	-1.70355	-4.46292e-10
85145124	chr16:85145124:T:G	2.1371e-07	3.23653	-1.37513	7.49519e-07	3.73838	-1.39889
85145173	chr16:85145173:C:T	1.95864e-06	4.52011	-0.443315	6.87075e-06	4.90034	-0.345253
85145299	chr16:85145299:G:A	1.05129e-08	-1.80007e-10	-1.15061	2.20316e-08	-1.80007e-10	-1.18747
85145441	chr16:85145441:G:A	2.79166e-06	4.86702	-0.435837	1.16064e-05	5.45327	-0.373899
85145749	chr16:85145749:C:T	8.31238e-09	-1.80007e-10	-1.38546	1.80764e-08	-1.80007e-10	-1.38534
85145795	chr16:85145795:G:A	3.13919e-07	3.56984	-1.32392	1.0995e-06	4.08013	-1.35747
85145796	chr16:85145796:C:T	1.03564e-08	-1.80007e-10	-1.16561	2.23173e-08	-1.80007e-10	-1.17458
85145962	chr16:85145962:G:A	1.70365e-08	-1.80007e-10	-0.667855	3.75748e-08	-1.80007e-10	-0.65361
85146054	chr16:85146054:G:A	4.9301e-06	4.6406	0.359299	2.0239e-05	5.19256	0.442866
85146161	chr16:85146161:G:A	7.77536e-09	-1.80007e-10	-1.45225	1.69103e-08	-1.80007e-10	-1.45202
85146287	chr16:85146287:C:T	8.31677e-09	-1.80007e-10	-1.38494	1.79783e-08	-1.80007e-10	-1.39078
85146456	chr16:85146456:G:A	1.72135e-08	-1.80007e-10	-0.657517	3.78388e-08	-1.80007e-10	-0.646608
85146608	chr16:85146608:C:T	7.95437e-09	-1.80007e-10	-1.42949	1.71058e-08	-1.80007e-10	-1.44053
85146836	chr16:85146836:C:T	3.38635e-08	-1.80007e-10	0.0191269	7.49568e-08	-1.80007e-10	0.036969
85147394	chr16:85147394:C:G	1.10098e-08	-1.80007e-10	-1.10443	2.47998e-08	-1.80007e-10	-1.06911
85147563	chr16:85147563:T:C	7.71561e-09	-1.80007e-10	-1.45996	1.67018e-08	-1.80007e-10	-1.46443
85147657	chr16:85147657:G:C	7.80354e-09	-1.80007e-10	-1.44863	1.68505e-08	-1.80007e-10	-1.45556
85148092	chr16:85148092:C:T	1.06564e-08	-1.80007e-10	-1.13705	2.3928e-08	-1.80007e-10	-1.10489
85148349	chr16:85148349:T:C	1.58234e-07	2.94043	-1.37956	3.53407e-07	2.96653	-1.37885
85148612	chr16:85148612:G:A	2.93615e-07	3.53235	-1.35329	6.40102e-07	3.53288	-1.3512
85148654	chr16:85148654:C:A	3.4097e-08	-1.80007e-10	0.0259985	8.08629e-08	-1.80007e-10	0.112812
85148807	chr16:85148807:G:A	1.38755e-08	0.292961	-1.16605	1.03555e-08	-0.826739	-1.11569
85148854	chr16:85148854:C:T	1.96887e-08	-1.80007e-10	-0.523167	4.56396e-08	-1.80007e-10	-0.459169
85149024	chr16:85149024:C:T	1.39198e-08	-1.80007e-10	-0.869901	2.9383e-08	-1.80007e-10	-0.899528
85149355	chr16:85149355:G:T	3.85967e-08	1.54972	-1.39977	1.33089e-08	-0.282336	-1.40917
85149365	chr16:85149365:C:T	7.6565e-09	-1.80007e-10	-1.46766	1.66474e-08	-1.80007e-10	-1.46769
85149470	chr16:85149470:G:C	1.31935e-08	0.516377	-1.43987	8.80749e-09	-0.669278	-1.43506
85149613	chr16:85149613:CA:C	1.42804e-08	-1.80007e-10	-0.84432	3.05098e-08	-1.80007e-10	-0.861894
85149672	chr16:85149672:A:G	2.19862e-08	-1.80007e-10	-0.412795	5.11059e-08	-1.80007e-10	-0.346044
85149833	chr16:85149833:C:G	1.37046e-09	-1.75787	-1.43019	2.86012e-09	-1.79892	-1.43016
85149854	chr16:85149854:T:C	9.13277e-09	-1.80007e-10	-1.29134	1.98196e-08	-1.80007e-10	-1.29327
85150076	chr16:85150076:A:G	7.85534e-09	-1.80007e-10	-1.44202	1.73159e-08	-1.80007e-10	-1.42832
85150227	chr16:85150227:A:C	7.65613e-09	-1.80007e-10	-1.4677	1.66472e-08	-1.80007e-10	-1.4677
85150244	chr16:85150244:G:T	9.41943e-08	2.39489	-1.35274	2.75257e-08	0.397982	-1.36281
85150276	chr16:85150276:T:A	2.65422e-08	-1.80007e-10	-0.224476	6.21657e-08	-1.80007e-10	-0.15014
85150372	chr16:85150372:C:T	5.5039e-09	-1.79775	-4.46292e-10	1.25862e-08	-1.74734	-4.46292e-10
85150408	chr16:85150408:G:A	2.01169e-08	-1.80007e-10	-0.501652	4.55712e-08	-1.80007e-10	-0.460668
85150503	chr16:85150503:C:T	5.67277e-09	-1.76753	-4.46292e-10	1.23273e-08	-1.76812	-4.46292e-10
85150521	chr16:85150521:C:T	8.627e-09	-1.80007e-10	-1.34831	1.88154e-08	-1.80007e-10	-1.34527
85150531	chr16:85150531:G:A	7.65977e-09	-1.80007e-10	-1.46723	1.66531e-08	-1.80007e-10	-1.46735
85150914	chr16:85150914:G:C	8.84625e-09	-1.80007e-10	-1.32322	1.92945e-08	-1.80007e-10	-1.32012
85151315	chr16:85151315:C:A	7.74141e-09	-1.80007e-10	-1.45663	1.68128e-08	-1.80007e-10	-1.4578
85151450	chr16:85151450:A:G	1.34541e-09	-1.74121	-1.46531	3.1103e-09	-1.6781	-1.46713
85151506	chr16:85151506:G:A	1.49888e-07	2.8635	-1.35683	3.70693e-07	2.97792	-1.34249
85151821	chr16:85151821:C:G	3.87846e-08	-1.80007e-10	0.154813	9.22569e-08	-1.80007e-10	0.244634
85152154	chr16:85152154:C:G	1.16075e-08	-1.80007e-10	-1.05156	2.49188e-08	-1.80007e-10	-1.06432
85152208	chr16:85152208:T:C	1.74014e-07	3.02632	-1.37039	2.748e-07	2.70764	-1.37154
85152302	chr16:85152302:G:A	7.92238e-09	-1.80007e-10	-1.43352	1.73422e-08	-1.80007e-10	-1.4268
85152349	chr16:85152349:G:A	7.66235e-09	-1.80007e-10	-1.46689	1.6664e-08	-1.80007e-10	-1.46669
85152382	chr16:85152382:C:T	1.10315e-08	-1.80007e-10	-1.10246	2.28883e-08	-1.80007e-10	-1.14932
85152484	chr16:85152484:G:A	1.12871e-08	-1.80007e-10	-1.07955	2.46131e-08	-1.80007e-10	-1.07666
85152658	chr16:85152658:T:C	1.28612e-07	2.01148	-0.657891	2.59993e-07	1.92824	-0.647534
85152661	chr16:85152661:C:T	1.24826e-08	-1.80007e-10	-0.978873	2.75678e-08	-1.80007e-10	-0.963294
85153030	chr16:85153030:C:G	8.56283e-09	-1.80007e-10	-1.35578	1.82251e-08	-1.80007e-10	-1.37714
85153065	chr16:85153065:A:T	6.55202e-08	2.1392	-1.46006	5.35278e-08	1.15611	-1.45586
85153128	chr16:85153128:C:A	7.27536e-08	0.0692457	0.714622	2.3818e-07	0.435415	0.757669
85153249	chr16:85153249:C:T	9.22411e-09	-1.80007e-10	-1.28139	1.96966e-08	-1.80007e-10	-1.2995
85153320	chr16:85153320:C:T	1.04519e-08	-1.80007e-10	-1.15643	2.21694e-08	-1.80007e-10	-1.18123
85153502	chr16:85153502:C:T	1.20531e-08	-1.80007e-10	-1.01389	2.57209e-08	-1.80007e-10	-1.03264
85153564	chr16:85153564:G:T	6.04392e-07	4.23051	-1.32949	2.16075e-06	4.76107	-1.3628
85154306	chr16:85154306:A:AC	4.68799e-06	4.60675	0.342795	1.70384e-05	5.1164	0.34688
85154688	chr16:85154688:C:T	4.19662e-06	4.37733	0.461494	1.50008e-05	4.87314	0.462773
85154790	chr16:85154790:A:G	1.1516e-08	-1.80007e-10	-1.05948	2.60744e-08	-1.80007e-10	-1.01899
85154920	chr16:85154920:A:G	4.5677e-06	4.40947	0.514087	1.64151e-05	4.90797	0.518047
85155321	chr16:85155321:G:C	1.57124e-08	-1.80007e-10	-0.74876	3.41334e-08	-1.80007e-10	-0.749667
85155378	chr16:85155378:T:A	5.2133e-06	4.5556	0.500161	1.82875e-05	5.03027	0.503764
85155425	chr16:85155425:C:A	7.95615e-09	-1.80007e-10	-1.42927	1.74082e-08	-1.80007e-10	-1.423
85155549	chr16:85155549:A:G	4.81324e-06	4.49463	0.481288	1.69576e-05	4.97252	0.486007
85155611	chr16:85155611:A:G	5.17266e-06	4.5056	0.542335	1.82198e-05	4.98372	0.546599
85155656	chr16:85155656:G:C	5.89615e-08	1.73854	-1.16487	2.60579e-08	0.107085	-1.12671
85155662	chr16:85155662:G:A	1.9706e-08	-1.80007e-10	-0.522288	4.33336e-08	-1.80007e-10	-0.511016
85155944	chr16:85155944:G:C	5.37388e-06	4.58695	0.499142	1.89819e-05	5.06855	0.502745
85155994	chr16:85155994:T:C	5.11298e-06	4.54043	0.495894	1.80396e-05	5.02089	0.499493
85156071	chr16:85156071:G:A	4.70499e-06	4.4657	0.487467	1.65252e-05	4.94162	0.491079
85156100	chr16:85156100:T:C	4.31286e-06	4.35809	0.508061	1.50643e-05	4.82851	0.51163
85156128	chr16:85156128:C:T	3.70285e-06	4.26159	0.452058	1.28866e-05	4.72896	0.455039
85156330	chr16:85156330:G:A	5.07415e-07	3.48611	-0.759993	1.96937e-06	4.11447	-0.808941
85156468	chr16:85156468:C:T	1.04661e-08	-1.80007e-10	-1.15507	2.29366e-08	-1.80007e-10	-1.14721
85156624	chr16:85156624:C:A	1.36418e-06	4.16911	-0.45401	4.98253e-06	4.72394	-0.490186
85156748	chr16:85156748:C:T	1.57304e-08	-1.80007e-10	-0.747618	3.48141e-08	-1.80007e-10	-0.729921
85156769	chr16:85156769:G:A	2.30078e-09	-1.20675	-1.46321	4.17409e-09	-1.38975	-1.4613
85156821	chr16:85156821:G:A	1.21136e-08	-1.80007e-10	-1.00888	2.66666e-08	-1.80007e-10	-0.99653
85156860	chr16:85156860:C:T	1.62786e-06	4.27472	-0.382915	5.94314e-06	4.83013	-0.420077
85156869	chr16:85156869:C:T	1.22815e-08	-1.80007e-10	-0.995118	2.6555e-08	-1.80007e-10	-1.00072
85156950	chr16:85156950:A:T	5.5483e-09	-1.78972	-4.46292e-10	1.19729e-08	-1.7973	-4.46292e-10
85157214	chr16:85157214:C:G	1.01212e-08	-1.80007e-10	-1.18858	2.24413e-08	-1.80007e-10	-1.16904
85157222	chr16:85157222:C:T	1.44694e-08	-1.80007e-10	-0.831175	3.13401e-08	-1.80007e-10	-0.835045
85157319	chr16:85157319:TCTATC:T	9.55152e-09	-1.80007e-10	-1.24651	2.11151e-08	-1.80007e-10	-1.22996
85157334	chr16:85157334:T:C	9.5922e-09	-1.80007e-10	-1.24226	2.12087e-08	-1.80007e-10	-1.22553
85157345	chr16:85157345:G:A	9.59517e-09	-1.80007e-10	-1.24195	2.12155e-08	-1.80007e-10	-1.22521
85157373	chr16:85157373:A:C	9.5121e-09	-1.80007e-10	-1.25065	2.10246e-08	-1.80007e-10	-1.23425
85157427	chr16:85157427:G:A	5.90793e-09	-1.72692	-4.46292e-10	1.3276e-08	-1.69399	-4.46292e-10
85157473	chr16:85157473:G:A	9.18892e-09	-1.80007e-10	-1.28521	2.02855e-08	-1.80007e-10	-1.27004
85157494	chr16:85157494:G:T	1.15225e-08	-1.80007e-10	-1.05891	2.61002e-08	-1.80007e-10	-1.018
85157948	chr16:85157948:A:T	8.67422e-09	-1.80007e-10	-1.34286	1.87665e-08	-1.80007e-10	-1.34787
85158016	chr16:85158016:C:T	7.8227e-09	-1.80007e-10	-1.44618	1.69992e-08	-1.80007e-10	-1.44677
85158017	chr16:85158017:G:A	1.37552e-08	-1.80007e-10	-0.881798	3.06473e-08	-1.80007e-10	-0.857399
85158318	chr16:85158318:A:G	7.67588e-09	-1.80007e-10	-1.46513	1.66614e-08	-1.80007e-10	-1.46685
85158392	chr16:85158392:G:A	8.13464e-09	-1.80007e-10	-1.40708	1.73624e-08	-1.80007e-10	-1.42564
85158473	chr16:85158473:T:G	1.3612e-08	-1.80007e-10	-0.892262	2.88902e-08	-1.80007e-10	-0.916442
85158491	chr16:85158491:A:G	8.10124e-09	-1.80007e-10	-1.41119	1.74546e-08	-1.80007e-10	-1.42034
85158849	chr16:85158849:C:T	7.69988e-09	-1.80007e-10	-1.46201	1.67777e-08	-1.80007e-10	-1.4599
85158881	chr16:85158881:C:T	4.69331e-08	-1.80007e-10	0.345512	9.90385e-08	-1.80007e-10	0.315566
85158949	chr16:85158949:C:T	1.11757e-08	-1.80007e-10	-1.08947	2.47533e-08	-1.80007e-10	-1.07099
85159288	chr16:85159288:G:A	2.43947e-08	-0.308843	-4.46292e-10	4.20585e-08	-0.540881	-4.46292e-10
85159349	chr16:85159349:T:C	6.82836e-08	1.49677	-0.77631	3.36237e-08	-0.000187117	-0.764526
85159426	chr16:85159426:T:C	1.08421e-08	-1.80007e-10	-1.11977	2.40871e-08	-1.80007e-10	-1.09827
85159567	chr16:85159567:C:T	1.0257e-08	-1.80007e-10	-1.17525	2.27433e-08	-1.80007e-10	-1.15567
85159633	chr16:85159633:G:C	7.66624e-09	-1.80007e-10	-1.46638	1.66507e-08	-1.80007e-10	-1.46749
85159885	chr16:85159885:G:C	7.95504e-09	-1.80007e-10	-1.42941	1.70422e-08	-1.80007e-10	-1.44425
85159941	chr16:85159941:T:G	8.99636e-09	-1.80007e-10	-1.30639	1.9851e-08	-1.80007e-10	-1.29169
85160197	chr16:85160197:C:T	1.1609e-08	-1.80007e-10	-1.05143	2.57908e-08	-1.80007e-10	-1.02993
85160285	chr16:85160285:C:G	2.84992e-08	-1.80007e-10	-0.153335	6.22526e-08	-1.80007e-10	-0.148743
85160371	chr16:85160371:A:G	8.70153e-09	-1.80007e-10	-1.33971	1.92351e-08	-1.80007e-10	-1.32321
85160381	chr16:85160381:TC:T	8.03479e-09	-1.80007e-10	-1.41943	1.75396e-08	-1.80007e-10	-1.41548
85160975	chr16:85160975:C:G	7.68709e-09	-1.80007e-10	-1.46367	1.67575e-08	-1.80007e-10	-1.4611
85161028	chr16:85161028:C:T	1.32194e-08	-1.80007e-10	-0.921528	2.85346e-08	-1.80007e-10	-0.928826
85161351	chr16:85161351:T:C	1.36425e-08	-1.80007e-10	-0.890022	2.99292e-08	-1.80007e-10	-0.881109
85161365	chr16:85161365:C:T	1.86137e-08	-1.80007e-10	-0.579313	4.03466e-08	-1.80007e-10	-0.582435
85161368	chr16:85161368:T:C	1.7355e-08	-1.80007e-10	-0.64933	3.78249e-08	-1.80007e-10	-0.646977
85161504	chr16:85161504:T:C	2.53262e-07	2.46859	-0.437375	1.20683e-06	3.3234	-0.507588
85161579	chr16:85161579:A:G	1.17766e-08	-1.80007e-10	-1.03709	2.60314e-08	-1.80007e-10	-1.02064
85162183	chr16:85162183:G:A	1.51938e-08	-1.80007e-10	-0.782322	3.28714e-08	-1.80007e-10	-0.787341
85162392	chr16:85162392:A:G	3.83266e-08	-1.80007e-10	0.142935	8.4502e-08	-1.80007e-10	0.156831
85162937	chr16:85162937:A:G	2.88625e-08	-1.80007e-10	-0.140669	6.12987e-08	-1.80007e-10	-0.164184
85163205	chr16:85163205:G:C	9.97178e-08	-1.80007e-10	1.09913	2.09703e-07	-1.80007e-10	1.06575
85163229	chr16:85163229:G:A	7.67406e-09	-1.80007e-10	-1.46537	1.66493e-08	-1.80007e-10	-1.46758
85163231	chr16:85163231:A:T	3.31346e-08	-1.80007e-10	-0.00263431	7.33337e-08	-1.80007e-10	0.0150769
85164315	chr16:85164315:A:G	1.27265e-08	-1.80007e-10	-0.959526	2.79531e-08	-1.80007e-10	-0.949414
85164374	chr16:85164374:A:G	9.9252e-08	2.29538	-1.20092	3.4923e-08	0.444804	-1.1716
85164839	chr16:85164839:G:C	9.7727e-09	-1.80007e-10	-1.22362	2.15829e-08	-1.80007e-10	-1.20804
85164858	chr16:85164858:G:A	1.00053e-08	-1.80007e-10	-1.2001	2.15327e-08	-1.80007e-10	-1.21037
85165359	chr16:85165359:T:G	1.4743e-09	-1.68957	-1.42545	3.57345e-09	-1.59045	-1.41596
85165425	chr16:85165425:T:C	5.54456e-09	-1.79039	-4.46292e-10	1.21352e-08	-1.78383	-4.46292e-10
85165631	chr16:85165631:T:A	8.8803e-09	-1.80007e-10	-1.31938	1.94761e-08	-1.80007e-10	-1.31075
85166358	chr16:85166358:A:G	6.15451e-09	-1.68603	-4.46292e-10	1.46302e-08	-1.59685	-4.46292e-10
85166417	chr16:85166417:C:CCCCAT	8.65423e-09	-1.80007e-10	-1.34516	1.83568e-08	-1.80007e-10	-1.36994
85166739	chr16:85166739:G:A	1.35462e-08	-1.80007e-10	-0.897107	2.90428e-08	-1.80007e-10	-0.911174
85166782	chr16:85166782:G:T	1.55586e-08	-1.80007e-10	-0.758596	3.42101e-08	-1.80007e-10	-0.747423
85166975	chr16:85166975:G:A	8.65548e-09	-1.80007e-10	-1.34502	1.89302e-08	-1.80007e-10	-1.33918
85167122	chr16:85167122:G:C	9.91706e-09	-1.80007e-10	-1.20895	2.15083e-08	-1.80007e-10	-1.2115
85167176	chr16:85167176:G:C	1.05435e-08	-1.80007e-10	-1.1477	2.32607e-08	-1.80007e-10	-1.13318
85167184	chr16:85167184:G:C	8.03414e-09	-1.80007e-10	-1.41951	1.73079e-08	-1.80007e-10	-1.42878
85167255	chr16:85167255:A:G	1.63662e-08	-1.80007e-10	-0.707995	3.58925e-08	-1.80007e-10	-0.699415
85167276	chr16:85167276:A:G	9.47566e-09	-1.80007e-10	-1.25448	2.08253e-08	-1.80007e-10	-1.24377
85167438	chr16:85167438:T:G	2.27213e-08	-1.80007e-10	-0.37991	5.42862e-08	-1.80007e-10	-0.285673
85167799	chr16:85167799:G:A	3.63575e-07	3.83292	-1.44014	9.51017e-08	1.71176	-1.43675
85168089	chr16:85168089:T:G	7.79768e-09	-1.80007e-10	-1.44938	1.69433e-08	-1.80007e-10	-1.45007
85168104	chr16:85168104:G:A	2.33516e-09	-1.24649	-1.40864	4.18267e-09	-1.43124	-1.41776
85168354	chr16:85168354:T:C	7.82857e-09	-1.80007e-10	-1.44543	1.68958e-08	-1.80007e-10	-1.45288
85168364	chr16:85168364:C:T	2.58224e-07	3.38326	-1.33264	9.58412e-07	3.92155	-1.33622
85168761	chr16:85168761:C:T	7.76589e-09	-1.80007e-10	-1.45347	1.68727e-08	-1.80007e-10	-1.45425
85168804	chr16:85168804:A:G	5.84389e-09	-1.73782	-4.46292e-10	1.20458e-08	-1.79123	-4.46292e-10
85168878	chr16:85168878:C:T	7.68135e-09	-1.80007e-10	-1.46442	1.66655e-08	-1.80007e-10	-1.4666
85170272	chr16:85170272:T:G	2.54407e-07	3.38219	-1.34646	9.43969e-07	3.91825	-1.3481
85170615	chr16:85170615:C:T	1.06519e-08	0.309841	-1.44732	1.02138e-08	-0.509434	-1.44677
85170933	chr16:85170933:A:G	7.90069e-09	-1.80007e-10	-1.43626	1.7281e-08	-1.80007e-10	-1.43034
85170946	chr16:85170946:C:T	6.74407e-08	-1.80007e-10	0.708037	1.41709e-07	-1.80007e-10	0.673833
85171510	chr16:85171510:G:C	7.65696e-09	-1.80007e-10	-1.4676	1.66839e-08	-1.80007e-10	-1.4655
85171517	chr16:85171517:A:G	5.5579e-08	-1.80007e-10	0.514594	1.17754e-07	-1.80007e-10	0.488656
85171649	chr16:85171649:C:T	1.89761e-08	0.847269	-1.4073	1.62731e-08	-0.0916381	-1.39879
85171917	chr16:85171917:G:C	2.14026e-09	-1.56313	-1.17915	1.47252e-08	-0.401689	-1.1887
85171925	chr16:85171925:C:T	1.4255e-08	-1.80007e-10	-0.846101	3.11977e-08	-1.80007e-10	-0.839598
85171956	chr16:85171956:G:C	7.69265e-09	-1.80007e-10	-1.46295	1.67834e-08	-1.80007e-10	-1.45955
85172245	chr16:85172245:C:G	7.76075e-09	-1.80007e-10	-1.45413	1.69633e-08	-1.80007e-10	-1.44889
85172646	chr16:85172646:C:T	7.87498e-09	-1.80007e-10	-1.43952	1.72655e-08	-1.80007e-10	-1.43123
85173126	chr16:85173126:C:T	1.44946e-09	-1.77031	-1.36171	6.18205e-09	-1.08524	-1.37305
85173168	chr16:85173168:C:G	7.89769e-09	-1.80007e-10	-1.43664	1.71819e-08	-1.80007e-10	-1.43609
85173352	chr16:85173352:G:A	2.83732e-09	-1.79933	-0.661027	1.01451e-08	-1.33118	-0.631772
85173735	chr16:85173735:G:C	9.01304e-09	-1.80007e-10	-1.30454	1.95589e-08	-1.80007e-10	-1.30651
85174019	chr16:85174019:T:C	1.98364e-08	-0.515693	-4.46292e-10	4.17199e-08	-0.548965	-4.46292e-10
85174110	chr16:85174110:A:G	1.01068e-08	0.116178	-1.30618	4.19563e-08	0.758449	-1.30176
85174329	chr16:85174329:A:C	7.69679e-09	-1.80007e-10	-1.46241	1.66778e-08	-1.80007e-10	-1.46586
85174518	chr16:85174518:C:G	7.74114e-09	-1.80007e-10	-1.45666	1.67491e-08	-1.80007e-10	-1.4616
85174799	chr16:85174799:C:T	8.73295e-09	-1.80007e-10	-1.33611	1.89533e-08	-1.80007e-10	-1.33797
85174856	chr16:85174856:C:A	2.90271e-08	-0.134981	-4.46292e-10	7.41208e-08	0.0257534	-4.46292e-10
85175026	chr16:85175026:C:T	9.33112e-09	-1.80007e-10	-1.26986	2.02354e-08	-1.80007e-10	-1.27251
85175051	chr16:85175051:GTTGTTCCCTA:G	1.03869e-08	0.211391	-1.37405	1.18218e-08	-0.44569	-1.36431
85175224	chr16:85175224:C:T	3.07133e-09	-0.946114	-1.43499	4.89153e-09	-1.25603	-1.43641
85175346	chr16:85175346:G:A	1.12573e-08	-1.08219	-4.46292e-10	1.95586e-08	-1.30653	-4.46292e-10
85175387	chr16:85175387:C:T	1.41044e-09	-1.79622	-1.36309	3.18474e-09	-1.7695	-1.35207
85175613	chr16:85175613:A:G	1.07146e-08	0.330607	-1.46221	8.28042e-09	-0.707331	-1.45872
85175813	chr16:85175813:G:A	3.18219e-08	1.33251	-1.37557	2.0134e-08	0.0659664	-1.3435
85175834	chr16:85175834:C:G	8.0273e-09	-1.80007e-10	-1.42036	1.77141e-08	-1.80007e-10	-1.40558
85176009	chr16:85176009:GACAGGGTCTCACTCTGTTGCCCAGGCTGGCGTGC:G	8.19809e-09	-1.80007e-10	-1.39931	1.79184e-08	-1.80007e-10	-1.39412
85176298	chr16:85176298:G:A	1.09517e-08	-1.80007e-10	-1.10971	2.3682e-08	-1.80007e-10	-1.11523
85176540	chr16:85176540:G:A	4.93269e-08	-1.80007e-10	0.395259	1.04305e-07	-1.80007e-10	0.367372
85176690	chr16:85176690:C:T	4.30255e-09	-0.855229	-1.18878	6.39852e-09	-1.26129	-1.16259
85176823	chr16:85176823:A:G	8.58164e-09	-1.80007e-10	-1.35359	1.91769e-08	-1.80007e-10	-1.32624
85177296	chr16:85177296:G:C	2.24079e-09	-1.52028	-1.1761	4.02834e-09	-1.68639	-1.2002
85177357	chr16:85177357:C:T	8.88259e-09	-1.80007e-10	-1.31912	1.97058e-08	-1.80007e-10	-1.29903
85177512	chr16:85177512:T:C	3.99466e-09	-0.982679	-1.13557	6.33022e-09	-1.33269	-1.10192
85177540	chr16:85177540:C:T	2.07404e-09	-1.79927	-0.974443	4.45286e-09	-1.76267	-1.02373
85177767	chr16:85177767:C:T	2.12789e-09	-1.37335	-1.37473	6.80213e-09	-0.965283	-1.39743
85177924	chr16:85177924:A:G	7.90131e-09	-1.80007e-10	-1.43618	1.70456e-08	-1.80007e-10	-1.44405
85178109	chr16:85178109:C:T	2.15546e-08	-0.432623	-4.46292e-10	1.56568e-08	-1.52904	-4.46292e-10
85178352	chr16:85178352:A:G	8.22046e-09	-1.39659	-4.46292e-10	1.52003e-08	-1.55863	-4.46292e-10
85178372	chr16:85178372:G:A	1.3593e-09	-1.78911	-1.40712	3.00612e-09	-1.78457	-1.39473
85178385	chr16:85178385:G:A	9.31002e-09	-1.80007e-10	-1.27212	2.05726e-08	-1.80007e-10	-1.25599
85178602	chr16:85178602:A:G	7.89039e-09	-1.80007e-10	-1.43757	1.70238e-08	-1.80007e-10	-1.44533
85178902	chr16:85178902:C:T	7.65904e-09	-1.80007e-10	-1.46732	1.67062e-08	-1.80007e-10	-1.46416
85179108	chr16:85179108:A:C	7.89517e-09	-1.80007e-10	-1.43696	1.71979e-08	-1.80007e-10	-1.43515
85179231	chr16:85179231:G:A	1.45968e-09	-1.79893	-1.32606	3.29321e-09	-1.78051	-1.30757
85179292	chr16:85179292:A:G	8.42168e-09	-1.80007e-10	-1.3724	1.83605e-08	-1.80007e-10	-1.36974
85179324	chr16:85179324:G:A	4.77342e-09	-0.508753	-1.43139	8.3749e-09	-0.7387	-1.416
85179432	chr16:85179432:T:C	8.18973e-09	-1.80007e-10	-1.40033	1.78391e-08	-1.80007e-10	-1.39855
85179655	chr16:85179655:T:G	1.23334e-08	-1.80007e-10	-0.990898	2.64045e-08	-1.80007e-10	-1.00641
85179696	chr16:85179696:T:C	8.06082e-09	-1.80007e-10	-1.4162	1.75577e-08	-1.80007e-10	-1.41445
85179732	chr16:85179732:T:C	8.15235e-09	-1.80007e-10	-1.4049	1.77583e-08	-1.80007e-10	-1.40309
85179755	chr16:85179755:G:A	8.06129e-09	-1.80007e-10	-1.41614	1.75186e-08	-1.80007e-10	-1.41668
85179781	chr16:85179781:T:G	8.14482e-09	-1.80007e-10	-1.40583	1.77417e-08	-1.80007e-10	-1.40403
85179824	chr16:85179824:C:T	8.70079e-09	-1.80007e-10	-1.3398	1.88302e-08	-1.80007e-10	-1.34448
85180047	chr16:85180047:C:T	8.6238e-09	-1.80007e-10	-1.34869	1.84212e-08	-1.80007e-10	-1.36644
85180273	chr16:85180273:G:A	8.04734e-09	-1.80007e-10	-1.41787	1.72846e-08	-1.80007e-10	-1.43013
85180329	chr16:85180329:G:A	5.34991e-09	-0.592774	-1.23336	9.01269e-09	-0.868412	-1.2129
85181080	chr16:85181080:C:T	3.47815e-09	-0.882062	-1.37465	5.21506e-09	-1.26295	-1.36544
85181182	chr16:85181182:G:C	8.05071e-09	-1.80007e-10	-1.41745	1.73936e-08	-1.80007e-10	-1.42384
85181376	chr16:85181376:G:C	5.99679e-09	-1.71199	-4.46292e-10	1.23171e-08	-1.76896	-4.46292e-10
85181702	chr16:85181702:C:T	3.9003e-09	-0.721982	-1.42018	5.55414e-09	-1.15029	-1.41511
85181740	chr16:85181740:G:GA	9.10692e-09	-1.80007e-10	-1.29418	1.98973e-08	-1.80007e-10	-1.28936
85181836	chr16:85181836:A:G	7.19773e-09	-1.52945	-4.46292e-10	1.94953e-08	-1.30977	-4.46292e-10
85181971	chr16:85181971:G:A	6.00011e-09	-1.71143	-4.46292e-10	1.33373e-08	-1.68938	-4.46292e-10
85182185	chr16:85182185:C:T	1.34811e-08	-1.80007e-10	-0.901922	2.89108e-08	-1.80007e-10	-0.91573
85182512	chr16:85182512:T:C	3.21366e-09	-0.869458	-1.46634	4.72714e-09	-1.25911	-1.46751
85182596	chr16:85182596:A:G	2.02425e-09	-1.6711	-1.12691	1.16706e-08	-0.728862	-1.09401
85182794	chr16:85182794:T:C	2.64464e-09	-1.18759	-1.34309	4.671e-09	-1.41366	-1.32491
85182839	chr16:85182839:G:A	4.10407e-09	-0.75031	-1.34092	5.9795e-09	-1.17285	-1.31876
85182954	chr16:85182954:G:A	2.95785e-09	-0.951103	-1.46764	4.55695e-09	-1.29563	-1.46766
85182969	chr16:85182969:C:G	1.02936e-08	-1.80007e-10	-1.17169	2.2732e-08	-1.80007e-10	-1.15617
85183098	chr16:85183098:C:T	2.97845e-08	1.29436	-1.40358	2.98633e-08	0.500743	-1.38406
85183132	chr16:85183132:G:A	1.97559e-08	-0.519758	-4.46292e-10	4.36578e-08	-0.503562	-4.46292e-10
85183439	chr16:85183439:A:G	4.93982e-09	-1.13169	-0.774192	1.08785e-08	-1.07839	-0.814772
85184037	chr16:85184037:C:T	7.69896e-09	-1.80007e-10	-1.46213	1.67768e-08	-1.80007e-10	-1.45995
85184102	chr16:85184102:G:A	2.05691e-09	-1.34504	-1.43696	3.30301e-09	-1.64371	-1.4414
85184280	chr16:85184280:C:T	3.72643e-09	-0.843449	-1.34431	4.7344e-09	-1.35862	-1.36647
85184296	chr16:85184296:G:C	7.69112e-09	-1.80007e-10	-1.46314	1.6771e-08	-1.80007e-10	-1.46029
85184648	chr16:85184648:G:A	1.88538e-08	-1.80007e-10	-0.566495	4.04493e-08	-1.80007e-10	-0.579893
85184746	chr16:85184746:C:T	9.11108e-09	-1.80007e-10	-1.29372	2.0102e-08	-1.80007e-10	-1.27912
85184876	chr16:85184876:C:T	3.31222e-09	-1.30684	-0.998754	5.32059e-09	-1.60891	-0.999444
85184961	chr16:85184961:A:C	2.17191e-08	0.934358	-1.35937	2.10857e-08	0.106614	-1.33796
85185117	chr16:85185117:A:G	7.57495e-09	-0.0106716	-1.46769	1.12335e-08	-0.395114	-1.46593
85185264	chr16:85185264:A:G	3.79828e-09	-0.800733	-1.36793	4.81465e-09	-1.32528	-1.383
85185333	chr16:85185333:A:G	3.13829e-08	1.35729	-1.41424	2.64971e-08	0.398534	-1.40144
85185389	chr16:85185389:T:G	7.96181e-09	-1.80007e-10	-1.42855	1.72261e-08	-1.80007e-10	-1.43352
85185502	chr16:85185502:A:G	1.02402e-08	-1.80007e-10	-1.17689	2.27042e-08	-1.80007e-10	-1.15739
85185520	chr16:85185520:C:T	3.07129e-08	1.21396	-1.29249	3.54422e-08	0.600701	-1.31274
85185681	chr16:85185681:G:C	1.02093e-08	0.0967892	-1.2767	1.84392e-08	-0.0487297	-1.31674
85185713	chr16:85185713:G:A	8.04688e-09	-1.80007e-10	-1.41793	1.74009e-08	-1.80007e-10	-1.42342
85185865	chr16:85185865:T:A	7.65906e-09	-1.80007e-10	-1.46732	1.66623e-08	-1.80007e-10	-1.4668
85185987	chr16:85185987:T:C	1.15468e-08	0.349842	-1.40664	1.48525e-08	-0.159362	-1.42241
85186084	chr16:85186084:A:G	8.00037e-09	-1.80007e-10	-1.42372	1.73084e-08	-1.80007e-10	-1.42875
85186314	chr16:85186314:TA:T	8.5032e-09	-1.80007e-10	-1.36277	1.82647e-08	-1.80007e-10	-1.37498
85186325	chr16:85186325:C:T	8.09421e-09	-1.80007e-10	-1.41206	1.7496e-08	-1.80007e-10	-1.41797
85186448	chr16:85186448:CA:C	2.26229e-09	-1.49335	-1.19348	4.47866e-09	-1.58547	-1.19515
85186567	chr16:85186567:T:C	8.26975e-09	-0.00409201	-1.38652	1.57348e-08	-0.160058	-1.36401
85186582	chr16:85186582:G:A	6.43941e-09	-1.64077	-4.46292e-10	1.30405e-08	-1.71188	-4.46292e-10
85186920	chr16:85186920:A:ACC	8.42928e-09	-1.80007e-10	-1.3715	1.82713e-08	-1.80007e-10	-1.37461
85187317	chr16:85187317:T:C	2.4914e-08	-1.80007e-10	-0.28778	5.067e-08	-1.80007e-10	-0.35461
85187395	chr16:85187395:C:T	1.45099e-09	-1.77496	-1.35601	3.05626e-09	-1.79017	-1.37258
85187445	chr16:85187445:G:A	2.70651e-08	1.05723	-1.2622	3.15526e-08	0.457187	-1.28547
85187622	chr16:85187622:A:AT	7.93531e-09	-1.80007e-10	-1.43189	1.7176e-08	-1.80007e-10	-1.43643
85187625	chr16:85187625:G:C	7.93531e-09	-1.80007e-10	-1.43189	1.7176e-08	-1.80007e-10	-1.43643
85187627	chr16:85187627:G:A	7.73621e-09	-1.80007e-10	-1.4573	1.67711e-08	-1.80007e-10	-1.46029
85187791	chr16:85187791:G:C	1.88956e-09	-1.47112	-1.39574	3.65784e-09	-1.58063	-1.40244
85187997	chr16:85187997:A:G	1.15972e-08	0.183374	-1.23582	1.53657e-08	-0.277345	-1.27046
85188280	chr16:85188280:G:A	1.15492e-08	-1.0566	-4.46292e-10	2.38285e-08	-1.10906	-4.46292e-10
85188398	chr16:85188398:C:T	1.91798e-08	0.907288	-1.45664	2.4542e-08	0.36882	-1.44838
85188410	chr16:85188410:C:T	2.1184e-09	-1.41353	-1.33902	3.53206e-09	-1.66145	-1.35661
85188421	chr16:85188421:T:G	7.97988e-09	-1.80007e-10	-1.42629	1.72718e-08	-1.80007e-10	-1.43087
85188437	chr16:85188437:C:T	3.65431e-09	-0.819483	-1.38782	4.73521e-09	-1.32622	-1.3987
85188614	chr16:85188614:C:A	1.0261e-08	-1.80007e-10	-1.17486	2.2812e-08	-1.80007e-10	-1.15266
85188718	chr16:85188718:T:G	7.661e-09	-1.80007e-10	-1.46707	1.66496e-08	-1.80007e-10	-1.46755
85188819	chr16:85188819:AAC:A	1.12811e-08	-1.68533	0.605253	1.95785e-08	-1.79346	0.487945
85188932	chr16:85188932:G:A	9.44863e-09	-1.80007e-10	-1.25734	2.06774e-08	-1.80007e-10	-1.2509
85189270	chr16:85189270:A:G	1.47416e-09	-1.76686	-1.34826	3.06592e-09	-1.79383	-1.36577
85189292	chr16:85189292:C:T	3.28002e-09	-0.917274	-1.39809	4.41747e-09	-1.38572	-1.40865
85189325	chr16:85189325:C:T	2.09274e-09	-1.36115	-1.40359	3.98438e-09	-1.48759	-1.40997
85189398	chr16:85189398:A:G	1.18808e-08	-1.80007e-10	-1.02829	2.64707e-08	-1.80007e-10	-1.00391
85189662	chr16:85189662:G:A	8.05485e-09	-1.80007e-10	-1.41694	1.76525e-08	-1.80007e-10	-1.40907
85190031	chr16:85190031:T:C	1.35217e-08	-1.80007e-10	-0.898918	2.95932e-08	-1.80007e-10	-0.892399
85190160	chr16:85190160:A:G	1.65824e-09	-1.79857	-1.19888	3.76888e-09	-1.75186	-1.20131
85190271	chr16:85190271:T:C	1.04098e-08	-1.04729	-0.113166	2.76005e-08	-0.745109	-0.217001
85190511	chr16:85190511:T:C	5.15739e-09	-1.79746	-0.0653235	1.14888e-08	-1.69631	-0.14226
85190526	chr16:85190526:T:C	9.96191e-09	-1.80007e-10	-1.20444	2.16336e-08	-1.80007e-10	-1.2057
85190926	chr16:85190926:A:G	2.29174e-09	-1.29533	-1.37857	4.34311e-09	-1.42529	-1.38606
85191611	chr16:85191611:A:G	1.47712e-08	-1.80007e-10	-0.810529	3.07522e-08	-1.80007e-10	-0.853982
85191727	chr16:85191727:G:A	3.01991e-08	-1.80007e-10	-0.0953985	6.84453e-08	-1.80007e-10	-0.0539079
85192265	chr16:85192265:A:C	1.2434e-08	0.47177	-1.45454	1.15357e-08	-0.388835	-1.44566
85192507	chr16:85192507:T:C	7.26484e-09	-0.179165	-1.341	9.65309e-09	-0.640914	-1.37175
85193072	chr16:85193072:A:T	6.52638e-08	1.78122	-1.106	6.50943e-08	1.02567	-1.12978
85193213	chr16:85193213:A:G	2.68593e-08	0.971263	-1.18386	3.0651e-08	0.348573	-1.20585
85193247	chr16:85193247:G:A	2.54572e-09	-1.12525	-1.44355	3.4933e-09	-1.58521	-1.44389
85193257	chr16:85193257:A:G	4.32441e-09	-0.744663	-1.29427	5.62757e-09	-1.24967	-1.30259
85193498	chr16:85193498:C:T	1.57682e-08	-1.80007e-10	-0.745218	3.58961e-08	-1.80007e-10	-0.699315
85193546	chr16:85193546:G:A	1.9521e-08	-1.80007e-10	-0.53172	4.46993e-08	-1.80007e-10	-0.479985
85193552	chr16:85193552:C:T	1.02275e-08	-1.80007e-10	-1.17813	2.19749e-08	-1.80007e-10	-1.19004
85194142	chr16:85194142:A:G	1.8671e-09	-1.47899	-1.39983	3.73392e-09	-1.5594	-1.40308
85194493	chr16:85194493:CAG:C	3.35451e-08	-1.80007e-10	0.00968084	7.71858e-08	-1.80007e-10	0.0662722
85194713	chr16:85194713:G:A	7.67551e-09	-1.80007e-10	-1.46518	1.67374e-08	-1.80007e-10	-1.4623
85195005	chr16:85195005:A:G	1.22801e-08	-1.80007e-10	-0.995229	2.62554e-08	-1.80007e-10	-1.01207
85195056	chr16:85195056:T:C	8.79147e-09	-0.117001	-1.21243	1.16699e-08	-0.570561	-1.25237
85195212	chr16:85195212:G:C	2.45295e-09	-1.7957	-0.810221	5.47851e-09	-1.78057	-0.79854
85195415	chr16:85195415:G:A	9.20859e-09	-1.47716	0.194083	1.73189e-08	-1.52616	0.0980186
85195621	chr16:85195621:A:G	1.65417e-08	0.751087	-1.44842	1.51956e-08	-0.106467	-1.45247
85195872	chr16:85195872:T:C	7.74109e-09	-1.80007e-10	-1.45667	1.6767e-08	-1.80007e-10	-1.46053
85196023	chr16:85196023:A:T	1.73146e-09	-1.55951	-1.39473	3.44213e-09	-1.64332	-1.40054
85196040	chr16:85196040:T:C	2.72755e-09	-1.26265	-1.23715	5.42418e-09	-1.3644	-1.22468
85196095	chr16:85196095:C:G	1.26975e-08	-1.80007e-10	-0.961808	2.69037e-08	-1.80007e-10	-0.987679
85196135	chr16:85196135:A:G	7.68225e-09	-1.80007e-10	-1.4643	1.67458e-08	-1.80007e-10	-1.4618
85196611	chr16:85196611:C:T	2.99876e-08	-1.80007e-10	-0.102428	6.57927e-08	-1.80007e-10	-0.0934346
85196813	chr16:85196813:C:T	1.34605e-09	-1.74622	-1.45981	2.82903e-09	-1.77872	-1.46129
85197675	chr16:85197675:A:T	2.80157e-08	1.29413	-1.46458	2.41836e-08	0.367243	-1.46151
85197715	chr16:85197715:A:C	3.403e-08	1.46201	-1.43798	2.82253e-08	0.50638	-1.4461
85197928	chr16:85197928:C:G	1.37852e-09	-1.73918	-1.44301	2.89432e-09	-1.77073	-1.44646
85198100	chr16:85198100:C:T	2.22081e-08	0.511177	-0.913931	3.50843e-08	0.148707	-0.870897
85198371	chr16:85198371:T:C	6.79783e-09	-0.523465	-1.06314	8.89131e-09	-1.06545	-1.02942
85198552	chr16:85198552:A:G	2.05879e-08	-1.80007e-10	-0.478508	4.22778e-08	-1.80007e-10	-0.53568
85198631	chr16:85198631:CCCTGGATGCCACGGTTCTTT:C	2.17361e-08	-1.80007e-10	-0.424238	4.46351e-08	-1.80007e-10	-0.481422
85198643	chr16:85198643:C:T	8.11368e-09	-1.40966	-4.46292e-10	1.4946e-08	-1.5755	-4.46292e-10
85199167	chr16:85199167:G:A	1.61215e-09	-1.58379	-1.44186	2.955e-09	-1.7667	-1.42975
85199255	chr16:85199255:C:T	8.04919e-09	-1.80007e-10	-1.41764	1.74146e-08	-1.80007e-10	-1.42263
85199421	chr16:85199421:G:A	1.58885e-09	-1.60345	-1.43675	3.05443e-09	-1.74404	-1.41931
85199504	chr16:85199504:A:G	7.66295e-09	-1.80007e-10	-1.46681	1.67082e-08	-1.80007e-10	-1.46405
85199786	chr16:85199786:G:C	1.16179e-08	-1.05066	-4.46292e-10	2.1787e-08	-1.19863	-4.46292e-10
85199858	chr16:85199858:A:T	4.80045e-09	-0.580537	-1.35396	4.13094e-09	-1.50236	-1.35907
85200080	chr16:85200080:C:G	8.30682e-09	-1.80007e-10	-1.38613	1.80454e-08	-1.80007e-10	-1.38705
85200135	chr16:85200135:G:A	7.67729e-09	-1.80007e-10	-1.46494	1.66524e-08	-1.80007e-10	-1.46739
85200230	chr16:85200230:C:A	2.8838e-09	-1.03329	-1.41081	3.18555e-09	-1.70627	-1.41505
85200251	chr16:85200251:G:A	8.10112e-09	-1.80007e-10	-1.41121	1.75154e-08	-1.80007e-10	-1.41687
85200439	chr16:85200439:TAGAG:T	1.46261e-09	-1.66298	-1.46001	3.06606e-09	-1.70074	-1.45881
85200535	chr16:85200535:A:T	1.4768e-09	-1.64563	-1.4677	3.04719e-09	-1.69821	-1.46751
85200622	chr16:85200622:G:A	1.07093e-08	-1.80007e-10	-1.1321	2.30644e-08	-1.80007e-10	-1.14165
85200669	chr16:85200669:T:C	6.0235e-09	-0.298009	-1.40953	4.49192e-09	-1.36396	-1.4137
85200768	chr16:85200768:T:A	7.71669e-09	-1.80007e-10	-1.45983	1.68189e-08	-1.80007e-10	-1.45744
85200952	chr16:85200952:C:G	1.04418e-08	-1.1574	-4.46292e-10	2.018e-08	-1.27525	-4.46292e-10
85201473	chr16:85201473:C:T	8.99463e-09	-1.80007e-10	-1.30658	1.91687e-08	-1.80007e-10	-1.32666
85201733	chr16:85201733:C:A	9.91653e-09	-1.20901	-4.46292e-10	1.92389e-08	-1.32301	-4.46292e-10
85201954	chr16:85201954:A:G	2.55184e-09	-1.19217	-1.37422	3.93234e-09	-1.53472	-1.37598
85202148	chr16:85202148:G:A	4.72234e-09	-0.790107	-1.1608	5.99416e-09	-1.33739	-1.15177
85202177	chr16:85202177:G:T	2.11888e-09	-1.28568	-1.46664	3.3355e-09	-1.60885	-1.46647
85202459	chr16:85202459:A:G	7.6689e-09	-1.80007e-10	-1.46604	1.66635e-08	-1.80007e-10	-1.46672
85202864	chr16:85202864:G:A	8.28279e-09	-1.80007e-10	-1.38903	1.79417e-08	-1.80007e-10	-1.39282
85202871	chr16:85202871:A:T	1.45132e-08	-1.80007e-10	-0.828151	3.11618e-08	-1.80007e-10	-0.840751
85203193	chr16:85203193:TC:T	1.50673e-09	-1.73151	-1.36176	3.50722e-09	-1.65827	-1.36685
85203303	chr16:85203303:G:A	4.50826e-08	-1.575	1.88028	8.00893e-08	-1.65842	1.76162
85203334	chr16:85203334:C:T	1.19936e-08	-1.80007e-10	-1.01884	2.6684e-08	-1.80007e-10	-0.995879
85203571	chr16:85203571:G:A	3.73064e-09	-0.734559	-1.45207	4.30463e-09	-1.36832	-1.45193
85203625	chr16:85203625:T:C	7.66005e-09	-1.80007e-10	-1.46719	1.66632e-08	-1.80007e-10	-1.46674
85203765	chr16:85203765:T:C	3.42904e-09	-0.81782	-1.45311	8.56852e-09	-0.675988	-1.45586
85204412	chr16:85204412:T:C	6.40869e-09	-0.428947	-1.21661	6.21696e-09	-1.20709	-1.24558
85204733	chr16:85204733:C:T	7.70727e-09	-1.80007e-10	-1.46105	1.67267e-08	-1.80007e-10	-1.46294
85204871	chr16:85204871:G:A	9.45365e-09	-1.80007e-10	-1.25681	1.98318e-08	-1.80007e-10	-1.29266
85204875	chr16:85204875:G:A	1.80421e-09	-1.56952	-1.34357	3.3134e-09	-1.70515	-1.37682
85205140	chr16:85205140:A:AT	7.71437e-09	-1.80007e-10	-1.46013	1.67374e-08	-1.80007e-10	-1.4623
85205320	chr16:85205320:C:T	5.8625e-09	-1.03195	-0.70269	1.07042e-08	-1.33273	-0.576569
85205371	chr16:85205371:A:T	7.69483e-09	-1.80007e-10	-1.46266	1.67013e-08	-1.80007e-10	-1.46445
85205556	chr16:85205556:T:A	1.44308e-08	-1.80007e-10	-0.833846	3.01557e-08	-1.80007e-10	-0.873571
85205779	chr16:85205779:T:G	2.1342e-09	-1.72782	-1.0173	4.57379e-09	-1.71486	-1.04474
85206200	chr16:85206200:C:T	7.09925e-09	-1.54322	-4.46292e-10	1.40958e-08	-1.63407	-4.46292e-10
85206218	chr16:85206218:C:T	8.56184e-09	-1.80007e-10	-1.3559	1.84175e-08	-1.80007e-10	-1.36664
85206353	chr16:85206353:G:A	9.07854e-09	-1.80007e-10	-1.2973	1.97246e-08	-1.80007e-10	-1.29808
85206389	chr16:85206389:G:T	4.68384e-09	-0.742534	-1.21656	5.45681e-09	-1.36729	-1.21578
85206992	chr16:85206992:G:A	3.51717e-08	0.902903	-0.845873	4.74737e-08	0.356632	-0.776399
85207095	chr16:85207095:C:T	7.92676e-09	-1.80007e-10	-1.43297	1.72386e-08	-1.80007e-10	-1.43279
85207236	chr16:85207236:C:G	1.52703e-08	-1.80007e-10	-0.777299	3.11939e-08	-1.80007e-10	-0.839721
85207353	chr16:85207353:G:A	9.17804e-09	-1.2864	-4.46292e-10	1.8192e-08	-1.37896	-4.46292e-10
85207502	chr16:85207502:G:A	9.06372e-09	-1.80007e-10	-1.29893	1.96774e-08	-1.80007e-10	-1.30047
85207672	chr16:85207672:C:T	2.40595e-09	-1.56705	-1.05822	4.81877e-09	-1.69747	-1.00995
85207761	chr16:85207761:G:A	1.08822e-08	-1.80007e-10	-1.11608	2.26219e-08	-1.80007e-10	-1.16103
85207812	chr16:85207812:C:T	7.9916e-09	-1.80007e-10	-1.42482	1.74971e-08	-1.80007e-10	-1.41791
85207922	chr16:85207922:C:G	1.67189e-09	-1.54387	-1.44539	3.1553e-09	-1.67882	-1.45204
85208119	chr16:85208119:C:T	7.77122e-09	-1.80007e-10	-1.45278	1.68606e-08	-1.80007e-10	-1.45496
85208196	chr16:85208196:G:A	1.65624e-09	-1.5475	-1.45116	4.27435e-09	-1.37893	-1.44838
85208312	chr16:85208312:G:T	7.66284e-09	-1.80007e-10	-1.46683	1.66781e-08	-1.80007e-10	-1.46585
85208638	chr16:85208638:T:A	2.66535e-09	-1.66405	-0.858828	5.35077e-09	-1.72135	-0.88135
85208768	chr16:85208768:G:A	9.36495e-09	-1.26624	-4.46292e-10	1.85563e-08	-1.35914	-4.46292e-10
85208798	chr16:85208798:CTGTGTTGGGGTTTGCCACGTGTTGGGGTTCGTCTGTGTTGGCGTTCGCCTGTGTTGGGGTTCACCATATGTTGGGGTTCACCACGTGTTGGGGTTTGCCG:C	1.93604e-09	-1.69098	-1.15159	3.87945e-09	-1.742	-1.18225
85209028	chr16:85209028:G:A	8.0304e-09	-1.80007e-10	-1.41998	1.73416e-08	-1.80007e-10	-1.42683
85209118	chr16:85209118:G:A	8.73142e-09	-1.80007e-10	-1.33628	1.90978e-08	-1.80007e-10	-1.33037
85209999	chr16:85209999:C:T	1.34056e-08	-1.80007e-10	-0.907539	2.93019e-08	-1.80007e-10	-0.902291
85210343	chr16:85210343:G:C	7.70887e-09	-1.80007e-10	-1.46084	1.67262e-08	-1.80007e-10	-1.46297
85210362	chr16:85210362:A:G	2.28299e-09	-1.25044	-1.42729	5.05918e-09	-1.2382	-1.42054
85210739	chr16:85210739:A:G	9.58194e-09	-1.80007e-10	-1.24333	2.08483e-08	-1.80007e-10	-1.24267
85210741	chr16:85210741:G:A	1.34448e-08	-1.80007e-10	-0.904619	2.98499e-08	-1.80007e-10	-0.88376
85210786	chr16:85210786:C:A	9.38871e-09	-1.80007e-10	-1.2637	2.0488e-08	-1.80007e-10	-1.2601
85210787	chr16:85210787:C:T	8.1665e-09	-1.80007e-10	-1.40317	1.74942e-08	-1.80007e-10	-1.41808
85211130	chr16:85211130:C:T	8.38795e-09	-1.80007e-10	-1.37641	1.82588e-08	-1.80007e-10	-1.3753
85211300	chr16:85211300:T:G	1.32052e-08	-1.80007e-10	-0.922599	2.66986e-08	-1.80007e-10	-0.995332
85211319	chr16:85211319:T:G	2.48976e-09	-1.1246	-1.46643	5.04803e-09	-1.19438	-1.46656
85211361	chr16:85211361:C:T	1.94419e-08	0.823073	-1.35885	1.95463e-08	0.0679875	-1.37514
85211378	chr16:85211378:T:C	1.30895e-08	-1.80007e-10	-0.931404	2.86086e-08	-1.80007e-10	-0.926236
85211473	chr16:85211473:G:A	7.8362e-09	-1.80007e-10	-1.44446	1.70541e-08	-1.80007e-10	-1.44356
85211816	chr16:85211816:C:T	1.5188e-08	-0.782702	-4.46292e-10	1.76728e-08	-1.40792	-4.46292e-10
85212128	chr16:85212128:G:A	7.69727e-09	-1.80007e-10	-1.46235	1.67831e-08	-1.80007e-10	-1.45957
85212288	chr16:85212288:C:T	7.66688e-09	-1.80007e-10	-1.4663	1.66477e-08	-1.80007e-10	-1.46767
85212552	chr16:85212552:G:A	7.66452e-09	-1.80007e-10	-1.46661	1.6663e-08	-1.80007e-10	-1.46675
85212712	chr16:85212712:C:T	1.6156e-08	-0.533206	-0.187712	1.71157e-08	-1.24457	-0.195377
85212811	chr16:85212811:T:C	7.68709e-09	-1.80007e-10	-1.46367	1.68355e-08	-1.80007e-10	-1.45646
85212922	chr16:85212922:G:C	1.2297e-08	-1.80007e-10	-0.993859	2.59484e-08	-1.80007e-10	-1.02383
85212984	chr16:85212984:C:T	9.1755e-09	-1.80007e-10	-1.28667	2.00009e-08	-1.80007e-10	-1.28417
85213237	chr16:85213237:C:T	1.70317e-08	-0.668136	-4.46292e-10	3.26454e-08	-0.79424	-4.46292e-10
85213589	chr16:85213589:C:T	4.26522e-09	-0.689567	-1.36315	1.16536e-08	-0.450262	-1.37407
85213693	chr16:85213693:C:T	7.68721e-09	-1.80007e-10	-1.46365	1.67098e-08	-1.80007e-10	-1.46395
85213742	chr16:85213742:G:C	1.525e-08	-1.80007e-10	-0.778628	3.20504e-08	-1.80007e-10	-0.812633
85214034	chr16:85214034:C:T	5.82997e-08	-1.80007e-10	0.562386	1.28795e-07	-1.80007e-10	0.578279
85214048	chr16:85214048:T:G	8.6399e-09	-1.80007e-10	-1.34682	1.88763e-08	-1.80007e-10	-1.34204
85214173	chr16:85214173:G:A	1.00146e-08	-0.878344	-0.320822	1.34734e-08	-1.47487	-0.204354
85214178	chr16:85214178:C:T	5.75017e-09	-1.75398	-4.46292e-10	1.20707e-08	-1.78916	-4.46292e-10
85214202	chr16:85214202:G:A	1.19294e-08	-1.80007e-10	-1.0242	2.567e-08	-1.80007e-10	-1.03462
85214304	chr16:85214304:G:A	7.70036e-09	-1.80007e-10	-1.46194	1.67202e-08	-1.80007e-10	-1.46333
85214697	chr16:85214697:C:T	9.48551e-09	-1.80007e-10	-1.25345	2.05161e-08	-1.80007e-10	-1.25873
85214742	chr16:85214742:C:T	9.60523e-09	-1.80007e-10	-1.2409	2.14167e-08	-1.80007e-10	-1.21577
85214850	chr16:85214850:G:A	1.41276e-09	-1.73754	-1.42013	2.99357e-09	-1.77788	-1.4056
85215006	chr16:85215006:G:A	1.17898e-08	-1.80007e-10	-1.03598	2.45613e-08	-1.80007e-10	-1.07877
85215235	chr16:85215235:G:C	8.02862e-09	-1.80007e-10	-1.4202	1.74004e-08	-1.80007e-10	-1.42345
85215242	chr16:85215242:T:G	1.41979e-09	-1.79929	-1.35341	2.97811e-09	-1.79784	-1.39081
85215436	chr16:85215436:C:G	3.95344e-09	-1.6936	-0.435026	9.52554e-09	-1.48766	-0.538312
85215578	chr16:85215578:A:G	1.24866e-08	0.117148	-1.0957	1.69663e-08	-0.387061	-1.06165
85216293	chr16:85216293:A:G	8.28943e-09	-1.80007e-10	-1.38823	1.81684e-08	-1.80007e-10	-1.38026
85216535	chr16:85216535:T:C	2.79472e-08	-1.80007e-10	-0.172892	5.59774e-08	-1.80007e-10	-0.254996
85216569	chr16:85216569:G:A	2.22034e-08	-1.80007e-10	-0.402967	4.48024e-08	-1.80007e-10	-0.477681
85216675	chr16:85216675:A:T	8.23326e-09	-1.80007e-10	-1.39503	1.75091e-08	-1.80007e-10	-1.41722
85216990	chr16:85216990:T:G	1.69972e-09	-1.79842	-1.17432	3.49398e-09	-1.79141	-1.23749
85217530	chr16:85217530:G:A	1.22676e-08	-0.996251	-4.46292e-10	2.40155e-08	-1.10124	-4.46292e-10
85217567	chr16:85217567:G:A	5.98015e-08	-1.80007e-10	0.58782	1.21106e-07	-1.80007e-10	0.516727
85217730	chr16:85217730:G:A	1.21176e-08	-1.80007e-10	-1.00855	2.59416e-08	-1.80007e-10	-1.02409
85217905	chr16:85217905:T:A	1.10658e-08	-1.80007e-10	-1.09935	2.33413e-08	-1.80007e-10	-1.12972
85217961	chr16:85217961:C:T	1.3434e-08	-0.905421	-4.46292e-10	2.6272e-08	-1.01144	-4.46292e-10
85218048	chr16:85218048:G:A	2.5114e-08	-1.16077	0.880985	5.80759e-08	-0.999665	0.781473
85218568	chr16:85218568:A:G	1.06187e-08	-1.80007e-10	-1.14059	2.3114e-08	-1.80007e-10	-1.1395
85218578	chr16:85218578:T:C	1.35773e-08	-1.80007e-10	-0.894811	2.77578e-08	-1.80007e-10	-0.956426
85219284	chr16:85219284:G:A	1.59079e-08	-1.80007e-10	-0.736393	3.55491e-08	-1.80007e-10	-0.709029
85219439	chr16:85219439:C:T	8.93344e-09	-1.80007e-10	-1.31341	1.89755e-08	-1.80007e-10	-1.33679
85219478	chr16:85219478:C:G	2.76495e-08	-1.80007e-10	-0.183604	5.4322e-08	-1.80007e-10	-0.285014
85219732	chr16:85219732:T:C	2.81537e-09	-1.02119	-1.44693	6.37899e-09	-0.977929	-1.44901
85219780	chr16:85219780:A:G	1.40087e-09	-1.7656	-1.40052	2.87236e-09	-1.79773	-1.42708
85219821	chr16:85219821:G:A	4.2112e-09	-0.602846	-1.46262	9.92727e-09	-0.519466	-1.46519
85219999	chr16:85219999:T:C	2.51379e-09	-1.26603	-1.31539	5.73647e-09	-1.21512	-1.31798
85220068	chr16:85220068:A:G	1.85019e-08	-1.80007e-10	-0.585336	3.67417e-08	-1.80007e-10	-0.67603
85220182	chr16:85220182:C:T	1.25863e-08	-1.80007e-10	-0.970606	2.57865e-08	-1.80007e-10	-1.03009
85220494	chr16:85220494:C:T	1.33885e-08	-0.908814	-4.46292e-10	2.59558e-08	-1.02355	-4.46292e-10
85220906	chr16:85220906:C:G	8.0885e-09	-1.80007e-10	-1.41277	1.78803e-08	-1.80007e-10	-1.39625
85221054	chr16:85221054:C:T	6.87526e-08	0.727304	-4.46292e-10	1.50169e-07	0.731821	-4.46292e-10
85221073	chr16:85221073:A:G	1.1748e-08	-1.80007e-10	-1.03953	2.47262e-08	-1.80007e-10	-1.07208
85221094	chr16:85221094:T:C	8.81349e-09	-1.80007e-10	-1.32693	1.90586e-08	-1.80007e-10	-1.33243
85221284	chr16:85221284:A:G	8.04867e-09	-1.80007e-10	-1.4177	1.77651e-08	-1.80007e-10	-1.40271
85221290	chr16:85221290:C:G	8.7405e-09	-1.80007e-10	-1.33524	1.89805e-08	-1.80007e-10	-1.33653
85221349	chr16:85221349:A:G	1.44629e-08	-0.831621	-4.46292e-10	2.81946e-08	-0.940814	-4.46292e-10
85221472	chr16:85221472:C:T	5.48599e-08	-1.80007e-10	0.501572	1.24852e-07	-1.80007e-10	0.547186
85221496	chr16:85221496:G:T	1.3463e-08	-0.903269	-4.46292e-10	2.64518e-08	-1.00462	-4.46292e-10
85221846	chr16:85221846:G:A	1.43802e-08	-0.048425	-0.788935	1.85399e-08	-0.49417	-0.865848
85221887	chr16:85221887:G:A	7.84079e-09	-1.80007e-10	-1.44387	1.72293e-08	-1.80007e-10	-1.43333
85222004	chr16:85222004:C:T	6.4343e-09	-0.186962	-1.45461	8.62814e-09	-0.666251	-1.45866
85222205	chr16:85222205:A:G	7.71008e-09	-1.80007e-10	-1.46068	1.6857e-08	-1.80007e-10	-1.45518
85222343	chr16:85222343:A:G	1.27646e-09	-1.79268	-1.46644	2.85982e-09	-1.76456	-1.46462
85222443	chr16:85222443:G:A	1.18863e-08	-1.80007e-10	-1.02783	2.50056e-08	-1.80007e-10	-1.06084
85222867	chr16:85222867:C:T	8.51323e-09	-1.80007e-10	-1.36159	1.90288e-08	-1.80007e-10	-1.33399
85223149	chr16:85223149:TG:T	1.51408e-08	-0.78582	-4.46292e-10	2.93871e-08	-0.899388	-4.46292e-10
85223228	chr16:85223228:T:C	1.65844e-09	-1.78271	-1.21463	3.49491e-09	-1.77382	-1.25481
85223260	chr16:85223260:C:T	2.14306e-09	-1.79675	-0.944224	4.56482e-09	-1.75588	-1.00568
85223454	chr16:85223454:T:C	2.08104e-09	-1.32815	-1.4422	4.3382e-09	-1.35681	-1.45567
85223488	chr16:85223488:A:G	4.0025e-08	-1.80007e-10	0.186292	8.2047e-08	-1.80007e-10	0.127349
85223804	chr16:85223804:C:A	7.66056e-09	-1.80007e-10	-1.46713	1.66482e-08	-1.80007e-10	-1.46764
85223955	chr16:85223955:C:G	1.64387e-08	-0.703575	-4.46292e-10	3.17755e-08	-0.821249	-4.46292e-10
85224022	chr16:85224022:C:G	7.93868e-09	-1.80007e-10	-1.43146	1.73374e-08	-1.80007e-10	-1.42708
85224042	chr16:85224042:A:G	8.93424e-09	-1.80007e-10	-1.31332	1.93762e-08	-1.80007e-10	-1.3159
85224403	chr16:85224403:T:G	2.9455e-09	-1.63862	-0.784311	5.20079e-09	-1.78816	-0.842972
85224418	chr16:85224418:G:A	1.20819e-08	-1.80007e-10	-1.01151	2.67051e-08	-1.80007e-10	-0.995087
85224585	chr16:85224585:C:T	7.37967e-09	-0.355513	-1.14897	1.03977e-08	-0.737883	-1.20048
85224781	chr16:85224781:A:C	7.65959e-09	-1.80007e-10	-1.46725	1.67802e-08	-1.80007e-10	-1.45975
85224963	chr16:85224963:A:G	2.16678e-08	-0.291076	-0.13631	2.98602e-08	-0.65827	-0.225146
85225274	chr16:85225274:T:C	1.39501e-09	-1.79781	-1.3725	3.07308e-09	-1.76246	-1.3948
85225970	chr16:85225970:G:A	6.06672e-09	-1.70039	-4.46292e-10	1.3497e-08	-1.67748	-4.46292e-10
85226164	chr16:85226164:C:T	8.05107e-09	-1.80007e-10	-1.41741	1.74282e-08	-1.80007e-10	-1.42185
85226264	chr16:85226264:C:T	1.67164e-08	-0.686819	-4.46292e-10	3.22266e-08	-0.807152	-4.46292e-10
85226466	chr16:85226466:C:T	1.07248e-08	0.289497	-1.42015	1.50111e-08	-0.16978	-1.40138
85226602	chr16:85226602:G:T	1.60671e-08	-0.726438	-4.46292e-10	3.10431e-08	-0.844567	-4.46292e-10
85226656	chr16:85226656:T:A	1.36781e-08	-1.80007e-10	-0.887417	2.99447e-08	-1.80007e-10	-0.880591
85226930	chr16:85226930:C:T	7.36634e-09	-0.042197	-1.46409	1.06184e-08	-0.459017	-1.45834
85227053	chr16:85227053:ATCTG:A	3.07816e-09	-0.923303	-1.45558	7.53997e-09	-0.798619	-1.46111
85227083	chr16:85227083:T:C	7.96845e-09	0.0382135	-1.46593	1.13842e-08	-0.386228	-1.46149
85227139	chr16:85227139:A:G	6.13611e-09	-1.68902	-4.46292e-10	1.40264e-08	-1.63901	-4.46292e-10
85227308	chr16:85227308:G:T	1.09483e-08	-1.80007e-10	-1.11002	2.37398e-08	-1.80007e-10	-1.11279
85227548	chr16:85227548:C:T	1.36667e-08	-1.80007e-10	-0.888249	2.87525e-08	-1.80007e-10	-0.921218
85227851	chr16:85227851:G:A	4.54698e-09	-0.521041	-1.46771	6.70975e-09	-0.909132	-1.46725
85228013	chr16:85228013:G:C	8.97121e-09	-1.80007e-10	-1.30919	1.95547e-08	-1.80007e-10	-1.30673
85228096	chr16:85228096:G:T	1.63578e-08	-0.708505	-4.46292e-10	3.14218e-08	-0.832442	-4.46292e-10
85228163	chr16:85228163:G:A	3.14657e-08	-1.80007e-10	-0.0543141	6.50346e-08	-1.80007e-10	-0.105023
85228510	chr16:85228510:C:T	1.56399e-08	-0.753382	-4.46292e-10	3.04039e-08	-0.865374	-4.46292e-10
85228684	chr16:85228684:T:C	7.1585e-09	-0.419316	-1.11559	1.03329e-08	-0.790935	-1.15367
85228697	chr16:85228697:C:T	1.3794e-08	-1.80007e-10	-0.878975	2.89545e-08	-1.80007e-10	-0.914218
85229136	chr16:85229136:G:A	1.37405e-08	-0.882862	-4.46292e-10	4.66391e-08	-0.437504	-4.46292e-10
85229239	chr16:85229239:T:C	1.44069e-08	-0.835502	-4.46292e-10	2.35348e-08	-1.12146	-4.46292e-10
85229308	chr16:85229308:C:T	1.73534e-08	-0.64942	-4.46292e-10	3.3493e-08	-0.768607	-4.46292e-10
85229357	chr16:85229357:G:A	7.71172e-09	-1.80007e-10	-1.46047	1.68468e-08	-1.80007e-10	-1.45578
85229371	chr16:85229371:C:T	3.10617e-08	-0.067235	-4.46292e-10	9.65466e-08	0.290082	-4.46292e-10
85229552	chr16:85229552:CAT:C	7.96709e-09	-1.80007e-10	-1.42789	1.73927e-08	-1.80007e-10	-1.4239
85230202	chr16:85230202:C:T	3.65498e-08	-1.80007e-10	0.0954661	7.52479e-08	-1.80007e-10	0.0408445
85230276	chr16:85230276:C:T	2.06374e-09	-1.74577	-1.03292	4.05117e-09	-1.79745	-1.08348
85230908	chr16:85230908:A:C	1.91063e-08	-0.55319	-4.46292e-10	3.69505e-08	-0.670364	-4.46292e-10
85230923	chr16:85230923:G:A	7.80153e-09	-1.80007e-10	-1.44889	1.69792e-08	-1.80007e-10	-1.44795
85232658	chr16:85232658:T:C	1.32338e-09	-1.78202	-1.441	3.43796e-09	-1.59302	-1.45205
85232731	chr16:85232731:C:T	2.33706e-09	-1.54627	-1.10805	4.93639e-09	-1.55213	-1.13118
85233254	chr16:85233254:A:C	4.23463e-09	-1.54781	-0.512101	8.06949e-09	-1.73089	-0.46096
85233356	chr16:85233356:A:G	1.30379e-08	-1.80007e-10	-0.93535	2.78354e-08	-1.80007e-10	-0.953635
85233940	chr16:85233940:G:C	1.06943e-08	0.330647	-1.46415	1.35147e-08	-0.209863	-1.4663
85234191	chr16:85234191:A:G	1.66179e-09	-1.65321	-1.34211	3.28409e-09	-1.77593	-1.31492
85234218	chr16:85234218:T:C	1.55594e-09	-1.75116	-1.30997	3.31523e-09	-1.79925	-1.28217
85234692	chr16:85234692:T:C	7.65613e-09	-1.80007e-10	-1.4677	1.66783e-08	-1.80007e-10	-1.46583
85234838	chr16:85234838:A:C	8.28773e-09	-1.80007e-10	-1.38843	1.77858e-08	-1.80007e-10	-1.40154
85234859	chr16:85234859:A:G	8.14472e-09	-1.80007e-10	-1.40584	1.75082e-08	-1.80007e-10	-1.41727
85234914	chr16:85234914:T:C	1.0105e-08	-1.19018	-4.46292e-10	1.93905e-08	-1.31516	-4.46292e-10
85235612	chr16:85235612:A:C	2.92395e-09	-1.13968	-1.2906	5.02147e-09	-1.34161	-1.32461
85235787	chr16:85235787:A:G	9.12446e-09	-1.29225	-4.46292e-10	1.77751e-08	-1.40214	-4.46292e-10
85235895	chr16:85235895:G:A	2.79033e-09	-1.10528	-1.37177	5.34058e-09	-1.2496	-1.35501
85236277	chr16:85236277:G:A	3.56024e-08	-1.80007e-10	0.0692023	7.33228e-08	-1.80007e-10	0.014928
85236862	chr16:85236862:C:A	7.67127e-09	-1.80007e-10	-1.46573	1.6689e-08	-1.80007e-10	-1.46519
85237075	chr16:85237075:C:T	1.05616e-08	-1.80007e-10	-1.14599	2.2556e-08	-1.80007e-10	-1.16394
85237184	chr16:85237184:G:A	7.66476e-09	-1.80007e-10	-1.46658	1.6649e-08	-1.80007e-10	-1.46759
85237510	chr16:85237510:T:C	5.53001e-09	-1.79302	-4.46292e-10	1.28147e-08	-1.72935	-4.46292e-10
85237534	chr16:85237534:A:C	5.6157e-09	-1.77764	-4.46292e-10	1.33412e-08	-1.68909	-4.46292e-10
85237578	chr16:85237578:C:A	8.3855e-09	-1.80007e-10	-1.37671	1.83113e-08	-1.80007e-10	-1.37242
85237614	chr16:85237614:A:G	7.89826e-09	-1.80007e-10	-1.43657	1.72041e-08	-1.80007e-10	-1.4348
85237624	chr16:85237624:G:A	3.6689e-09	-0.740662	-1.46266	5.34976e-09	-1.13621	-1.46668
85237628	chr16:85237628:G:A	2.85818e-08	-1.80007e-10	-0.15044	6.15726e-08	-1.80007e-10	-0.159727
85237690	chr16:85237690:T:C	7.73179e-09	-1.80007e-10	-1.45787	1.67005e-08	-1.80007e-10	-1.4645
85238080	chr16:85238080:G:A	8.66617e-09	0.00240052	-1.34618	1.14045e-08	-0.518612	-1.32732
85238257	chr16:85238257:CCAGA:C	7.66002e-09	-1.80007e-10	-1.4672	1.66516e-08	-1.80007e-10	-1.46744
85238411	chr16:85238411:T:C	1.27948e-09	-1.78978	-1.46698	2.88561e-09	-1.75698	-1.46322
85238565	chr16:85238565:C:T	1.52576e-08	-1.80007e-10	-0.778132	3.19409e-08	-1.80007e-10	-0.816055
85238638	chr16:85238638:G:A	1.36859e-09	-1.76948	-1.41995	2.96571e-09	-1.7853	-1.40752
85238694	chr16:85238694:C:T	6.3715e-09	-1.65138	-4.46292e-10	1.55655e-08	-1.53489	-4.46292e-10
85238762	chr16:85238762:G:C	7.67722e-09	-1.80007e-10	-1.46495	1.66954e-08	-1.80007e-10	-1.46481
85239113	chr16:85239113:G:A	1.00818e-08	-1.80007e-10	-1.19248	2.0916e-08	-1.80007e-10	-1.23943
85239116	chr16:85239116:G:C	1.35783e-08	-1.80007e-10	-0.894737	2.9876e-08	-1.80007e-10	-0.882889
85239277	chr16:85239277:G:C	1.15809e-08	-1.80007e-10	-1.05386	2.54969e-08	-1.80007e-10	-1.04139
85239620	chr16:85239620:G:A	4.37286e-09	-1.21958	-0.808212	9.47956e-09	-1.14055	-0.890259
85239680	chr16:85239680:T:C	2.68586e-08	-1.80007e-10	-0.212626	5.57581e-08	-1.80007e-10	-0.258921
85239982	chr16:85239982:C:G	2.54702e-08	-1.80007e-10	-0.265703	5.28486e-08	-1.80007e-10	-0.312513
85240042	chr16:85240042:C:T	1.1091e-08	-1.80007e-10	-1.09708	2.40872e-08	-1.80007e-10	-1.09826
85240098	chr16:85240098:G:T	5.02288e-09	-1.02616	-0.863045	5.77965e-09	-1.62317	-0.902429
85240256	chr16:85240256:C:T	2.15254e-09	-1.27371	-1.46285	4.01168e-09	-1.43466	-1.45607
85240296	chr16:85240296:A:G	1.43183e-09	-1.74231	-1.40195	3.70213e-09	-1.5826	-1.38844
85240368	chr16:85240368:GC:G	8.73736e-09	0.131826	-1.46743	1.1432e-08	-0.378144	-1.46538
85240528	chr16:85240528:G:A	1.12857e-08	0.355473	-1.43515	1.44245e-08	-0.188509	-1.42251
85240615	chr16:85240615:A:G	3.17761e-09	-1.00925	-1.33783	5.63767e-09	-1.24287	-1.30761
85240633	chr16:85240633:G:A	2.69032e-09	-1.28833	-1.22522	5.16864e-09	-1.45327	-1.18406
85240673	chr16:85240673:T:C	1.93982e-08	-1.80007e-10	-0.53803	4.10085e-08	-1.80007e-10	-0.566164
85240792	chr16:85240792:T:G	1.50642e-08	-1.80007e-10	-0.790891	3.16008e-08	-1.80007e-10	-0.826762
85240928	chr16:85240928:C:G	8.59546e-09	-1.80007e-10	-1.35198	1.8664e-08	-1.80007e-10	-1.35334
85241421	chr16:85241421:T:G	1.33456e-08	-1.80007e-10	-0.912027	2.99048e-08	-1.80007e-10	-0.881925
85241485	chr16:85241485:G:A	1.30055e-08	-0.937838	-4.46292e-10	2.43667e-08	-1.08672	-4.46292e-10
85241650	chr16:85241650:G:A	7.55693e-09	-1.41275	-0.0680004	1.80891e-08	-1.19	-0.194629
85241676	chr16:85241676:A:G	2.06898e-09	-1.45114	-1.32502	5.56402e-09	-1.22156	-1.34206
85241745	chr16:85241745:G:A	1.10224e-08	-1.80007e-10	-1.10328	2.31309e-08	-1.80007e-10	-1.13877
85241948	chr16:85241948:C:G	1.28084e-08	-1.80007e-10	-0.953107	2.66635e-08	-1.80007e-10	-0.996649
85242177	chr16:85242177:C:T	5.52912e-09	-1.79318	-4.46292e-10	1.19594e-08	-1.79842	-4.46292e-10
85242229	chr16:85242229:T:C	5.24878e-09	-0.81398	-1.03123	1.34899e-08	-0.661072	-1.01693
85242288	chr16:85242288:T:G	1.18258e-08	0.235516	-1.26845	1.57677e-08	-0.256559	-1.26542
85242326	chr16:85242326:G:A	1.37922e-08	-1.80007e-10	-0.87911	2.89809e-08	-1.80007e-10	-0.913305
85242395	chr16:85242395:T:C	8.89625e-09	-1.80007e-10	-1.31758	1.89138e-08	-1.80007e-10	-1.34005
85242536	chr16:85242536:C:T	1.24396e-08	0.474855	-1.45719	1.7949e-08	0.0707846	-1.4632
85242740	chr16:85242740:G:A	4.8118e-07	-1.80007e-10	2.67303	1.0199e-06	-1.80007e-10	2.64752
85242821	chr16:85242821:T:A	1.07924e-08	-1.12437	-4.46292e-10	2.6782e-08	-0.992213	-4.46292e-10
85242905	chr16:85242905:G:A	1.75706e-08	-0.0800456	-0.556941	2.48005e-08	-0.558508	-0.510571
85243283	chr16:85243283:C:T	4.19579e-08	-1.80007e-10	0.233457	8.70176e-08	-1.80007e-10	0.186167
85243357	chr16:85243357:G:A	7.66574e-09	-1.80007e-10	-1.46645	1.66474e-08	-1.80007e-10	-1.46769
85243383	chr16:85243383:GC:G	6.02966e-09	-1.70652	-4.46292e-10	1.26419e-08	-1.74292	-4.46292e-10
85243472	chr16:85243472:C:T	7.65924e-09	-1.80007e-10	-1.4673	1.66487e-08	-1.80007e-10	-1.46761
85243499	chr16:85243499:G:T	2.5105e-08	-1.80007e-10	-0.280142	5.10781e-08	-1.80007e-10	-0.346587
85243728	chr16:85243728:G:A	7.63193e-09	-1.48051	0.00963541	1.57448e-08	-1.58498	0.0615425
85243768	chr16:85243768:A:G	7.47838e-09	-0.387647	-1.10355	1.03315e-08	-0.803747	-1.141
85243865	chr16:85243865:G:A	8.02715e-09	-1.80007e-10	-1.42038	1.73461e-08	-1.80007e-10	-1.42658
85244077	chr16:85244077:G:C	8.40269e-09	-1.80007e-10	-1.37466	1.81122e-08	-1.80007e-10	-1.38336
85244719	chr16:85244719:A:G	5.15805e-09	-1.40486	-0.457795	1.21739e-08	-1.35016	-0.43049
85245153	chr16:85245153:C:A	2.10185e-08	-0.457809	-4.46292e-10	3.75754e-08	-0.653593	-4.46292e-10
85245212	chr16:85245212:A:G	8.38837e-09	-1.37637	-4.46292e-10	2.59657e-08	-1.02317	-4.46292e-10
85245268	chr16:85245268:G:A	2.78465e-09	-1.20049	-1.2786	7.65287e-09	-0.930816	-1.31405
85245321	chr16:85245321:T:G	1.25133e-08	-0.976418	-4.46292e-10	2.32992e-08	-1.13152	-4.46292e-10
85245549	chr16:85245549:C:G	8.08774e-09	-1.80007e-10	-1.41286	1.76568e-08	-1.80007e-10	-1.40882
85245611	chr16:85245611:G:T	6.59327e-09	-0.408378	-1.20878	1.42752e-08	-0.40433	-1.21709
85245972	chr16:85245972:G:T	2.48388e-09	-1.21922	-1.37417	5.13297e-09	-1.2886	-1.35566
85246037	chr16:85246037:G:T	7.7093e-09	-1.80007e-10	-1.46078	1.67371e-08	-1.80007e-10	-1.46232
85246039	chr16:85246039:A:G	4.16102e-09	-0.868338	-1.20911	5.23456e-09	-1.44047	-1.18419
85246594	chr16:85246594:G:A	4.10835e-09	-0.680011	-1.41018	8.39717e-09	-0.728264	-1.42378
85246612	chr16:85246612:T:A	1.22166e-08	-1.80007e-10	-1.00042	2.68305e-08	-1.80007e-10	-0.990405
85247036	chr16:85247036:T:C	1.3964e-08	-1.80007e-10	-0.866726	3.12702e-08	-1.80007e-10	-0.837278
85247246	chr16:85247246:C:G	7.73427e-09	-1.80007e-10	-1.45755	1.68862e-08	-1.80007e-10	-1.45345
85247707	chr16:85247707:C:G	2.9119e-08	-1.80007e-10	-0.131821	6.77283e-08	-1.80007e-10	-0.0644392
85247763	chr16:85247763:C:T	8.23262e-09	-1.80007e-10	-1.39511	1.79478e-08	-1.80007e-10	-1.39247
85247914	chr16:85247914:C:G	4.14307e-08	-1.80007e-10	0.220812	9.06097e-08	-1.80007e-10	0.226618
85248036	chr16:85248036:A:C	8.74652e-09	-1.80007e-10	-1.33455	1.90249e-08	-1.80007e-10	-1.3342
85248059	chr16:85248059:C:T	1.61738e-08	-0.71982	-4.46292e-10	4.6194e-08	-0.447092	-4.46292e-10
85248370	chr16:85248370:G:A	8.87715e-09	-1.31973	-4.46292e-10	1.57011e-08	-1.52621	-4.46292e-10
85248592	chr16:85248592:C:T	1.10142e-08	-1.80007e-10	-1.10403	2.34462e-08	-1.80007e-10	-1.12523
85248669	chr16:85248669:T:C	1.40031e-08	-1.63358	0.769644	2.29095e-08	-1.79927	0.650876
85248803	chr16:85248803:G:GAT	2.33652e-08	-1.80007e-10	-0.351965	5.2107e-08	-1.80007e-10	-0.326645
85249030	chr16:85249030:G:A	6.57431e-09	-1.62004	-4.46292e-10	1.30387e-08	-1.71202	-4.46292e-10
85249199	chr16:85249199:G:C	8.17264e-09	-1.80007e-10	-1.40242	1.77728e-08	-1.80007e-10	-1.40228
85249473	chr16:85249473:G:A	9.6891e-09	-1.80007e-10	-1.23221	2.04683e-08	-1.80007e-10	-1.26107
85249722	chr16:85249722:G:A	7.0986e-08	-1.80007e-10	0.759271	1.68637e-07	-1.80007e-10	0.847807
85249909	chr16:85249909:C:T	2.79008e-09	-1.24889	-1.22825	8.686e-09	-0.888888	-1.22934
85250220	chr16:85250220:C:T	9.07565e-09	-1.80007e-10	-1.29762	1.96768e-08	-1.80007e-10	-1.3005
85250775	chr16:85250775:C:A	1.82625e-09	-1.55412	-1.34682	3.5884e-09	-1.65167	-1.35056
85250875	chr16:85250875:G:A	8.00418e-09	-1.80007e-10	-1.42325	1.74114e-08	-1.80007e-10	-1.42282
85250963	chr16:85250963:C:T	1.07632e-08	-1.80007e-10	-1.12707	2.34813e-08	-1.80007e-10	-1.12374
85251273	chr16:85251273:TGCCCTCAAGGTGACAAA:T	3.15283e-09	-1.32466	-1.03025	5.71349e-09	-1.49464	-1.04248
85252071	chr16:85252071:G:C	9.6082e-09	-1.80007e-10	-1.24059	2.09049e-08	-1.80007e-10	-1.23996
85252246	chr16:85252246:C:T	7.90258e-09	-1.80007e-10	-1.43602	1.71525e-08	-1.80007e-10	-1.4378
85252455	chr16:85252455:AC:A	4.09956e-09	-1.68389	-0.40844	1.00102e-08	-1.55908	-0.417254
85252757	chr16:85252757:C:A	8.18809e-09	-1.80007e-10	-1.40053	1.78161e-08	-1.80007e-10	-1.39984
85252856	chr16:85252856:G:A	4.56803e-07	-1.80007e-10	2.62104	1.09255e-06	-1.80007e-10	2.71633
85253197	chr16:85253197:G:A	1.19257e-07	-1.80007e-10	1.27807	2.85748e-07	-1.80007e-10	1.37517
85253344	chr16:85253344:C:T	8.65847e-09	-1.80007e-10	-1.34467	1.88352e-08	-1.80007e-10	-1.34422
85253584	chr16:85253584:A:G	7.72544e-09	-1.80007e-10	-1.45869	1.67837e-08	-1.80007e-10	-1.45953
85253901	chr16:85253901:G:A	9.37068e-09	-1.80007e-10	-1.26563	1.98457e-08	-1.80007e-10	-1.29196
85254110	chr16:85254110:A:G	1.91761e-08	-1.80007e-10	-0.549545	4.00468e-08	-1.80007e-10	-0.589895
85254595	chr16:85254595:T:G	7.69932e-09	-1.80007e-10	-1.46208	1.67385e-08	-1.80007e-10	-1.46223
85254636	chr16:85254636:G:A	2.28559e-09	-1.35069	-1.32589	5.51194e-09	-1.23017	-1.34285
85255016	chr16:85255016:C:T	3.73535e-08	-1.80007e-10	0.117215	8.92858e-08	-1.80007e-10	0.211899
85255182	chr16:85255182:C:G	7.76396e-09	-1.80007e-10	-1.45372	1.68773e-08	-1.80007e-10	-1.45397
85255233	chr16:85255233:C:G	1.75695e-08	-1.80007e-10	-0.637048	3.76843e-08	-1.80007e-10	-0.650699
85255251	chr16:85255251:C:T	1.04936e-08	-1.80007e-10	-1.15245	2.27778e-08	-1.80007e-10	-1.15416
85255494	chr16:85255494:T:C	7.10692e-09	-0.248074	-1.29407	1.09175e-08	-0.647809	-1.24177
85255512	chr16:85255512:A:G	2.3855e-08	-1.80007e-10	-0.331219	4.80348e-08	-1.80007e-10	-0.408018
85255556	chr16:85255556:C:T	7.29742e-09	-1.52642	0.010727	1.90967e-08	-1.34146	0.011033
85255658	chr16:85255658:C:T	4.97651e-09	-0.486738	-1.41174	5.16872e-09	-1.24431	-1.39301
85255923	chr16:85255923:A:G	1.76806e-09	-1.50456	-1.42877	4.47755e-09	-1.36932	-1.41154
85255943	chr16:85255943:C:T	8.1109e-09	-1.80007e-10	-1.41	1.73036e-08	-1.80007e-10	-1.42903
85256522	chr16:85256522:G:A	1.42082e-08	-1.80007e-10	-0.849392	3.06055e-08	-1.80007e-10	-0.858765
85257052	chr16:85257052:G:A	5.24583e-09	-1.37651	-0.469269	1.30345e-08	-1.25489	-0.457461
85257216	chr16:85257216:C:T	5.50514e-09	-1.79753	-4.46292e-10	1.20247e-08	-1.79298	-4.46292e-10
85257250	chr16:85257250:A:G	1.26666e-08	-1.80007e-10	-0.964243	2.68898e-08	-1.80007e-10	-0.988197
85257400	chr16:85257400:C:T	7.83784e-09	-1.80007e-10	-1.44425	1.7065e-08	-1.80007e-10	-1.44291
85257682	chr16:85257682:G:A	7.75135e-09	-1.80007e-10	-1.45534	1.70413e-08	-1.80007e-10	-1.4443
85257894	chr16:85257894:A:T	2.03708e-09	-1.72756	-1.06413	5.46923e-09	-1.60482	-0.975981
85257970	chr16:85257970:G:T	2.29624e-09	-1.74884	-0.923096	4.61186e-09	-1.7619	-0.989417
85258473	chr16:85258473:A:G	1.39858e-08	-1.80007e-10	-0.865166	2.98706e-08	-1.80007e-10	-0.883067
85258546	chr16:85258546:C:G	1.52238e-09	-1.77706	-1.30587	3.50876e-09	-1.66809	-1.35659
85258605	chr16:85258605:A:C	1.12826e-08	-1.80007e-10	-1.07995	2.45308e-08	-1.80007e-10	-1.08002
85258812	chr16:85258812:T:C	2.43137e-09	-1.73435	-0.880407	4.56849e-09	-1.79839	-0.962369
85258870	chr16:85258870:A:G	1.90309e-09	-1.40863	-1.4511	2.88934e-09	-1.79637	-1.42255
85258989	chr16:85258989:T:C	8.22791e-09	-1.80007e-10	-1.39568	1.7523e-08	-1.80007e-10	-1.41643
85259141	chr16:85259141:T:A	1.28866e-09	-1.78982	-1.45978	2.77586e-09	-1.79383	-1.46515
85259186	chr16:85259186:C:T	2.02695e-08	-1.80007e-10	-0.494094	4.35543e-08	-1.80007e-10	-0.505934
85259689	chr16:85259689:A:T	8.66367e-09	-1.80007e-10	-1.34407	1.87053e-08	-1.80007e-10	-1.35114
85259780	chr16:85259780:C:T	1.0178e-08	-1.80007e-10	-1.18299	2.18431e-08	-1.80007e-10	-1.19606
85259805	chr16:85259805:G:A	1.21249e-08	-1.79752	0.789575	2.69695e-08	-1.77068	0.785441
85259817	chr16:85259817:A:G	1.26964e-08	-1.79268	0.830786	2.73091e-08	-1.79794	0.825213
85259877	chr16:85259877:T:C	3.5749e-09	-1.78108	-0.448193	7.13245e-09	-1.79391	-0.521374
85259901	chr16:85259901:A:G	1.86262e-08	-1.77001	1.19137	3.54102e-08	-1.79824	1.0853
85260886	chr16:85260886:G:A	7.70286e-09	-1.80007e-10	-1.46162	1.67492e-08	-1.80007e-10	-1.46159
85260965	chr16:85260965:A:G	9.14387e-09	-1.80007e-10	-1.29013	2.01245e-08	-1.80007e-10	-1.278
85261434	chr16:85261434:A:G	7.88384e-09	-1.80007e-10	-1.4384	1.74528e-08	-1.80007e-10	-1.42044
85261650	chr16:85261650:A:G	2.01642e-09	-1.70369	-1.0982	4.05394e-09	-1.77589	-1.10437
85261797	chr16:85261797:A:G	3.58235e-08	-1.80007e-10	0.075392	7.72384e-08	-1.80007e-10	0.0669536
85261961	chr16:85261961:T:C	7.88659e-09	-1.80007e-10	-1.43805	1.73677e-08	-1.80007e-10	-1.42533
85262376	chr16:85262376:A:C	1.85168e-09	-1.77345	-1.11367	4.0184e-09	-1.78626	-1.1028
85262548	chr16:85262548:G:A	1.31108e-09	-1.76577	-1.46659	2.95849e-09	-1.72777	-1.4675
85262564	chr16:85262564:A:G	8.89108e-09	-1.80007e-10	-1.31816	1.90951e-08	-1.80007e-10	-1.33051
85262598	chr16:85262598:G:A	2.42531e-09	-1.66176	-0.955496	5.88705e-09	-1.58831	-0.918881
85262625	chr16:85262625:T:C	1.5962e-09	-1.79817	-1.23741	3.45029e-09	-1.7992	-1.24228
85262862	chr16:85262862:T:G	7.33832e-08	-1.80007e-10	0.792485	1.57602e-07	-1.80007e-10	0.78013
85262895	chr16:85262895:A:C	1.9613e-08	-1.80007e-10	-0.52702	4.26773e-08	-1.80007e-10	-0.526277
85263095	chr16:85263095:A:T	8.16287e-09	-1.80007e-10	-1.40362	1.78563e-08	-1.80007e-10	-1.39758
85263356	chr16:85263356:C:T	9.39229e-09	-1.80007e-10	-1.26332	2.00437e-08	-1.80007e-10	-1.28203
85264022	chr16:85264022:C:G	1.53685e-09	-1.64573	-1.42775	3.57997e-09	-1.57324	-1.43135
85264081	chr16:85264081:T:G	1.96284e-09	-1.69303	-1.13579	4.64539e-09	-1.62473	-1.11934
85264212	chr16:85264212:G:A	9.45799e-09	-1.72499	0.468643	2.44485e-08	-1.57215	0.488774
85264241	chr16:85264241:G:A	1.44745e-08	-1.80007e-10	-0.830825	3.32594e-08	-1.80007e-10	-0.775606
85264423	chr16:85264423:C:T	1.24107e-08	-0.98465	-4.46292e-10	2.12696e-08	-1.22266	-4.46292e-10
85264493	chr16:85264493:C:T	2.40198e-08	-1.80007e-10	-0.324331	4.61632e-08	-1.80007e-10	-0.44776
85264525	chr16:85264525:G:A	2.14884e-09	-1.73232	-1.00596	5.47123e-09	-1.59207	-0.988374
85264726	chr16:85264726:C:T	1.25569e-08	-1.80007e-10	-0.972941	2.80035e-08	-1.80007e-10	-0.947614
85264958	chr16:85264958:C:T	2.56749e-09	-1.24464	-1.31564	4.06329e-09	-1.56105	-1.3169
85264974	chr16:85264974:T:C	1.27119e-09	-1.79925	-1.46401	2.81807e-09	-1.78341	-1.46048
85265047	chr16:85265047:G:A	1.02828e-08	-1.80007e-10	-1.17274	2.23347e-08	-1.80007e-10	-1.1738
85265639	chr16:85265639:T:C	1.4757e-09	-1.79099	-1.32309	3.33588e-09	-1.72898	-1.34622
85265668	chr16:85265668:A:G	6.21831e-09	-1.7935	0.117792	1.39275e-08	-1.7962	0.150121
85265679	chr16:85265679:GT:G	5.51956e-09	-1.79491	-4.46292e-10	1.1997e-08	-1.79529	-4.46292e-10
85265771	chr16:85265771:A:G	9.3874e-09	-1.80007e-10	-1.26384	2.11089e-08	-1.80007e-10	-1.23025
85265782	chr16:85265782:A:G	1.66684e-09	-1.64534	-1.34694	3.14407e-09	-1.75877	-1.37566
85265867	chr16:85265867:C:G	2.01315e-09	-1.75798	-1.04553	4.49539e-09	-1.79482	-0.982075
85266003	chr16:85266003:T:C	7.93625e-09	-1.80007e-10	-1.43177	1.71625e-08	-1.80007e-10	-1.43722
85266039	chr16:85266039:G:A	7.66146e-09	-1.80007e-10	-1.46701	1.6648e-08	-1.80007e-10	-1.46765
85266041	chr16:85266041:C:T	8.018e-09	-1.80007e-10	-1.42152	1.76314e-08	-1.80007e-10	-1.41026
85266064	chr16:85266064:G:A	3.09217e-08	-1.80007e-10	-0.0717532	5.50952e-08	-1.80007e-10	-0.270882
85266329	chr16:85266329:T:C	1.28227e-08	-1.80007e-10	-0.95199	2.86809e-08	-1.80007e-10	-0.923711
85266473	chr16:85266473:C:T	3.31226e-09	-1.19727	-1.10831	5.33661e-09	-1.60353	-1.00183
85266499	chr16:85266499:T:C	1.75376e-08	-1.80007e-10	-0.638866	4.17371e-08	-1.80007e-10	-0.548554
85266701	chr16:85266701:G:C	4.48332e-08	-1.80007e-10	0.299738	1.0723e-07	-1.80007e-10	0.395028
85266794	chr16:85266794:C:G	1.12463e-08	-1.80007e-10	-1.08317	2.35151e-08	-1.80007e-10	-1.1223
85266824	chr16:85266824:T:C	4.55237e-09	-1.11501	-0.872555	8.86538e-09	-1.40346	-0.694327
85266825	chr16:85266825:G:A	1.31384e-09	-1.79077	-1.43949	3.02692e-09	-1.72916	-1.44324
85268560	chr16:85268560:C:T	1.49196e-09	-1.79084	-1.31228	3.51368e-09	-1.74568	-1.2776
85268618	chr16:85268618:G:T	1.29174e-08	-1.80007e-10	-0.944632	2.7763e-08	-1.80007e-10	-0.95624
85268674	chr16:85268674:C:T	2.86423e-08	-1.80007e-10	-0.148326	5.96187e-08	-1.80007e-10	-0.191974
85268755	chr16:85268755:G:A	8.1725e-09	-1.80007e-10	-1.40244	1.77242e-08	-1.80007e-10	-1.40501
85269021	chr16:85269021:T:C	7.90657e-09	-1.80007e-10	-1.43552	1.74865e-08	-1.80007e-10	-1.41851
85269055	chr16:85269055:G:A	1.1106e-08	-1.80007e-10	-1.09573	2.39235e-08	-1.80007e-10	-1.10508
85269070	chr16:85269070:G:C	1.58575e-08	-1.80007e-10	-0.739567	3.94862e-08	-1.80007e-10	-0.603991
85269101	chr16:85269101:T:C	8.64304e-09	-1.80007e-10	-1.34646	1.94398e-08	-1.80007e-10	-1.31262
85269182	chr16:85269182:A:T	1.6217e-08	-1.80007e-10	-0.717149	4.09219e-08	-1.80007e-10	-0.568278
85269212	chr16:85269212:A:G	8.91969e-08	-1.80007e-10	0.987635	2.34033e-07	-1.80007e-10	1.17552
85269230	chr16:85269230:C:T	8.90998e-09	-1.80007e-10	-1.31604	1.94169e-08	-1.80007e-10	-1.3138
85269497	chr16:85269497:G:A	9.7306e-09	-1.80007e-10	-1.22794	2.07982e-08	-1.80007e-10	-1.24507
85269617	chr16:85269617:C:G	9.7856e-09	-1.80007e-10	-1.2223	2.23221e-08	-1.80007e-10	-1.17437
85269643	chr16:85269643:C:A	9.70354e-09	-1.80007e-10	-1.23072	2.21009e-08	-1.80007e-10	-1.18432
85269710	chr16:85269710:G:A	7.74819e-09	-1.80007e-10	-1.45575	1.68612e-08	-1.80007e-10	-1.45493
85269755	chr16:85269755:T:C	7.74833e-09	-1.80007e-10	-1.45573	1.68127e-08	-1.80007e-10	-1.45781
85269786	chr16:85269786:C:T	7.72661e-09	-1.80007e-10	-1.45854	1.67177e-08	-1.80007e-10	-1.46347
85269814	chr16:85269814:C:T	8.38405e-09	-1.80007e-10	-1.37688	1.79397e-08	-1.80007e-10	-1.39293
85269848	chr16:85269848:C:A	7.83417e-09	-1.80007e-10	-1.44472	1.71093e-08	-1.80007e-10	-1.44032
85269957	chr16:85269957:G:A	1.54297e-08	-1.80007e-10	-0.766917	3.63778e-08	-1.80007e-10	-0.685984
85270043	chr16:85270043:T:G	8.18219e-09	-1.80007e-10	-1.40125	1.75482e-08	-1.80007e-10	-1.41499
85270050	chr16:85270050:G:A	8.06889e-09	-1.80007e-10	-1.4152	1.73386e-08	-1.80007e-10	-1.42701
85270120	chr16:85270120:T:C	9.43579e-09	-1.80007e-10	-1.2587	1.9469e-08	-1.80007e-10	-1.31112
85270375	chr16:85270375:T:C	1.19174e-08	-1.80007e-10	-1.02521	2.90049e-08	-1.80007e-10	-0.912478
85270394	chr16:85270394:C:T	9.57948e-09	-1.80007e-10	-1.24359	2.12949e-08	-1.80007e-10	-1.22147
85270431	chr16:85270431:C:T	1.73578e-08	-1.80007e-10	-0.649171	3.71841e-08	-1.80007e-10	-0.664062
85270519	chr16:85270519:T:C	8.19615e-09	-1.80007e-10	-1.39955	1.75784e-08	-1.80007e-10	-1.41327
85270720	chr16:85270720:C:T	8.2282e-09	-1.80007e-10	-1.39564	1.72967e-08	-1.80007e-10	-1.42943
85271105	chr16:85271105:C:T	8.55418e-09	-1.80007e-10	-1.35679	1.85179e-08	-1.80007e-10	-1.36121
85271249	chr16:85271249:A:G	8.92881e-09	-1.80007e-10	-1.31393	1.94981e-08	-1.80007e-10	-1.30962
85271273	chr16:85271273:G:C	2.00374e-09	-1.61093	-1.19726	4.20231e-09	-1.7154	-1.12891
85271321	chr16:85271321:G:A	2.35302e-09	-1.78503	-0.862477	5.20961e-09	-1.79276	-0.836676
85271485	chr16:85271485:C:T	1.40835e-09	-1.75744	-1.40336	3.0015e-09	-1.79265	-1.38818
85271528	chr16:85271528:C:T	1.4149e-09	-1.75278	-1.40337	3.00836e-09	-1.79059	-1.38795
85271603	chr16:85271603:C:T	8.56178e-09	-1.80007e-10	-1.3559	1.8534e-08	-1.80007e-10	-1.36034
85271608	chr16:85271608:C:T	1.52354e-08	-1.80007e-10	-0.779588	3.14804e-08	-1.80007e-10	-0.830577
85271693	chr16:85271693:A:G	1.917e-08	-1.80007e-10	-0.549864	4.10515e-08	-1.80007e-10	-0.565117
85271811	chr16:85271811:G:T	8.71367e-09	-1.80007e-10	-1.33832	1.90201e-08	-1.80007e-10	-1.33445
85271970	chr16:85271970:T:C	8.71036e-09	-1.80007e-10	-1.3387	1.87944e-08	-1.80007e-10	-1.34638
85272032	chr16:85272032:C:T	8.68415e-09	-1.80007e-10	-1.34171	1.87933e-08	-1.80007e-10	-1.34644
85272092	chr16:85272092:T:G	8.03806e-09	-1.80007e-10	-1.41902	1.73961e-08	-1.80007e-10	-1.42369
85272116	chr16:85272116:C:T	8.07733e-09	-1.80007e-10	-1.41415	1.76086e-08	-1.80007e-10	-1.41155
85272196	chr16:85272196:G:C	1.90484e-08	-1.80007e-10	-0.556228	3.55386e-08	-1.80007e-10	-0.709324
85272215	chr16:85272215:C:A	1.21408e-08	-1.80007e-10	-1.00664	2.53218e-08	-1.80007e-10	-1.04828
85272274	chr16:85272274:G:A	1.91825e-09	-1.44066	-1.41114	3.59993e-09	-1.57606	-1.42297
85272310	chr16:85272310:C:T	1.08857e-08	-1.80007e-10	-1.11576	2.42211e-08	-1.80007e-10	-1.09272
85272446	chr16:85272446:GA:G	2.75672e-09	-1.11183	-1.37734	5.03052e-09	-1.34283	-1.32159
85272566	chr16:85272566:G:A	1.86782e-08	-1.80007e-10	-0.575853	4.22646e-08	-1.80007e-10	-0.535994
85272628	chr16:85272628:C:G	2.03879e-09	-1.50258	-1.28828	3.79618e-09	-1.69471	-1.25124
85272656	chr16:85272656:AGTGCTGGGGGCTTG:A	1.62075e-09	-1.74518	-1.27514	3.49232e-09	-1.73906	-1.29032
85272735	chr16:85272735:CTTGT:C	2.23968e-09	-1.79932	-0.897556	4.3682e-09	-1.79783	-1.00776
85272755	chr16:85272755:C:G	1.89404e-09	-1.64443	-1.22007	3.90011e-09	-1.7273	-1.19164
85272882	chr16:85272882:T:G	4.21769e-09	-1.70009	-0.363832	8.92662e-09	-1.75853	-0.332377
85273022	chr16:85273022:C:T	6.91972e-07	-1.80007e-10	3.03633	1.86199e-06	-1.80007e-10	3.24946
85273147	chr16:85273147:T:C	8.63084e-08	0.954716	-4.46292e-10	9.21252e-08	0.243205	-4.46292e-10
85273245	chr16:85273245:T:C	1.90519e-09	-1.64724	-1.21139	3.92821e-09	-1.72902	-1.18274
85273260	chr16:85273260:G:C	8.09798e-09	-1.80007e-10	-1.4116	1.74609e-08	-1.80007e-10	-1.41998
85273299	chr16:85273299:TAATTA:T	4.10517e-09	-0.639378	-1.45159	6.96516e-09	-0.878072	-1.46095
85273308	chr16:85273308:G:A	4.26042e-09	-0.600809	-1.45303	7.20333e-09	-0.843535	-1.46186
85273345	chr16:85273345:A:G	1.69644e-09	-1.51233	-1.46235	3.32663e-09	-1.61033	-1.46765
85273406	chr16:85273406:T:C	2.93796e-09	-1.58114	-0.84436	6.31677e-09	-1.7049	-0.731833
85273454	chr16:85273454:C:T	7.6697e-09	-1.80007e-10	-1.46593	1.66513e-08	-1.80007e-10	-1.46746
85273515	chr16:85273515:A:G	2.58505e-08	-0.25088	-4.46292e-10	1.1057e-07	0.425704	-4.46292e-10
85273519	chr16:85273519:A:T	2.11783e-09	-1.57779	-1.17503	4.41859e-09	-1.69331	-1.10082
85273614	chr16:85273614:G:A	1.28132e-09	-1.79136	-1.46396	2.80533e-09	-1.78171	-1.46671
85273644	chr16:85273644:C:A	7.69958e-09	-1.80007e-10	-1.46204	1.67035e-08	-1.80007e-10	-1.46432
85273714	chr16:85273714:A:C	8.88614e-09	-1.80007e-10	-1.31872	1.93673e-08	-1.80007e-10	-1.31636
85273722	chr16:85273722:C:T	1.35688e-09	-1.7832	-1.41483	2.95467e-09	-1.77129	-1.42526
85273752	chr16:85273752:C:T	1.42498e-09	-1.68729	-1.46176	2.91568e-09	-1.74214	-1.4677
85273759	chr16:85273759:G:A	2.84522e-08	-1.80007e-10	-0.154985	5.77694e-08	-1.80007e-10	-0.223484
85273830	chr16:85273830:C:T	7.68291e-09	-1.80007e-10	-1.46421	1.66514e-08	-1.80007e-10	-1.46745
85274008	chr16:85274008:T:C	7.66543e-09	-1.80007e-10	-1.46649	1.66606e-08	-1.80007e-10	-1.4669
85274030	chr16:85274030:G:C	3.24231e-09	-1.61922	-0.707705	6.49723e-09	-1.79855	-0.610015
85274099	chr16:85274099:T:C	1.37192e-09	-1.72071	-1.46629	2.786e-09	-1.7989	-1.45644
85274168	chr16:85274168:G:A	9.52314e-09	-1.80007e-10	-1.24949	2.05763e-08	-1.80007e-10	-1.25581
85274200	chr16:85274200:A:G	9.10976e-09	-1.80007e-10	-1.29386	1.98882e-08	-1.80007e-10	-1.28981
85274342	chr16:85274342:G:A	1.35658e-08	-1.80007e-10	-0.895658	2.92334e-08	-1.80007e-10	-0.904632
85274430	chr16:85274430:G:C	8.15584e-09	-1.80007e-10	-1.40448	1.77258e-08	-1.80007e-10	-1.40492
85274529	chr16:85274529:G:A	1.42677e-08	-1.80007e-10	-0.845213	3.06819e-08	-1.80007e-10	-0.856269
85274611	chr16:85274611:C:T	1.5449e-07	-1.80007e-10	1.53692	3.7969e-07	-1.80007e-10	1.65941
85274663	chr16:85274663:A:C	7.67359e-09	-1.80007e-10	-1.46543	1.66952e-08	-1.80007e-10	-1.46482
85274786	chr16:85274786:C:T	4.2144e-09	-1.44556	-0.619147	1.00709e-08	-1.45506	-0.515235
85274881	chr16:85274881:A:G	8.43088e-09	-1.80007e-10	-1.37131	1.81937e-08	-1.80007e-10	-1.37887
85274919	chr16:85274919:G:A	1.43024e-07	-1.80007e-10	1.4598	3.51392e-07	-1.80007e-10	1.58196
85275115	chr16:85275115:C:T	9.53288e-09	-1.80007e-10	-1.24846	2.07769e-08	-1.80007e-10	-1.2461
85275193	chr16:85275193:C:G	9.35107e-09	-1.80007e-10	-1.26772	2.05126e-08	-1.80007e-10	-1.25891
85275207	chr16:85275207:C:G	1.25245e-08	-1.80007e-10	-0.975522	2.68933e-08	-1.80007e-10	-0.988066
85275219	chr16:85275219:C:T	1.33098e-09	-1.74997	-1.46733	2.75802e-09	-1.79793	-1.46749
85275284	chr16:85275284:C:T	1.32592e-09	-1.76098	-1.46013	2.76131e-09	-1.79928	-1.46496
85275381	chr16:85275381:C:T	1.31984e-09	-1.76505	-1.46065	2.76057e-09	-1.79933	-1.46518
85275459	chr16:85275459:C:T	9.08305e-09	-1.80007e-10	-1.2968	1.9846e-08	-1.80007e-10	-1.29194
85275511	chr16:85275511:A:G	1.27594e-08	-1.80007e-10	-0.956942	2.72641e-08	-1.80007e-10	-0.974371
85275648	chr16:85275648:C:A	1.47797e-08	-1.80007e-10	-0.809957	3.04379e-08	-1.80007e-10	-0.864255
85275652	chr16:85275652:G:C	1.60423e-08	0.492917	-1.2209	2.20166e-08	-0.00977545	-1.17837
85275708	chr16:85275708:A:G	1.4981e-09	-1.68193	-1.41708	3.05868e-09	-1.76453	-1.39743
85275806	chr16:85275806:C:T	1.50407e-08	-1.80007e-10	-0.792454	3.10263e-08	-1.80007e-10	-0.845107
85276094	chr16:85276094:C:A	8.0286e-09	-1.80007e-10	-1.4202	1.73601e-08	-1.80007e-10	-1.42577
85276188	chr16:85276188:C:T	1.38743e-09	-1.73811	-1.43764	2.87973e-09	-1.7972	-1.42505
85276284	chr16:85276284:G:A	1.81129e-08	-1.68894	1.08235	4.47942e-08	-1.78411	1.30624
85276342	chr16:85276342:GGT:G	4.26373e-09	-1.17258	-0.880492	1.02163e-08	-1.13071	-0.82525
85276375	chr16:85276375:C:A	1.87822e-09	-1.79684	-1.07605	4.14379e-09	-1.79933	-1.059
85276401	chr16:85276401:T:C	2.68461e-08	-1.80007e-10	-0.213091	5.69296e-08	-1.80007e-10	-0.238129
85276429	chr16:85276429:G:A	2.56785e-08	-1.80007e-10	-0.257555	5.44397e-08	-1.80007e-10	-0.28285
85276853	chr16:85276853:G:T	1.28046e-09	-1.79771	-1.45828	2.95957e-09	-1.74322	-1.45168
85276880	chr16:85276880:G:C	5.15761e-09	-1.44741	-0.415329	1.30052e-08	-1.39104	-0.323555
85276930	chr16:85276930:C:T	1.59866e-09	-1.69614	-1.3379	3.76475e-09	-1.64854	-1.30573
85276953	chr16:85276953:T:C	1.25955e-08	-1.47441	0.504536	2.96499e-08	-1.53427	0.643784
85277000	chr16:85277000:C:T	1.50787e-08	-1.80007e-10	-0.789925	3.21518e-08	-1.80007e-10	-0.809475
85277078	chr16:85277078:A:G	7.71003e-09	-1.80007e-10	-1.46069	1.67028e-08	-1.80007e-10	-1.46436
85277088	chr16:85277088:G:A	1.83158e-09	-1.60732	-1.29071	4.72357e-09	-1.4862	-1.24118
85277145	chr16:85277145:C:T	7.43366e-09	-1.48142	-0.0157768	1.68149e-08	-1.55232	0.0946398
85277196	chr16:85277196:T:C	1.04618e-08	-1.80007e-10	-1.15548	2.2513e-08	-1.80007e-10	-1.16585
85277474	chr16:85277474:A:G	1.12399e-08	-1.66696	0.583214	3.13557e-08	-1.55916	0.724616
85277493	chr16:85277493:G:A	9.47474e-09	-1.25458	-4.46292e-10	3.91165e-08	-0.6134	-4.46292e-10
85277539	chr16:85277539:C:T	8.51044e-09	-1.80007e-10	-1.36192	1.93476e-08	-1.80007e-10	-1.31738
85277565	chr16:85277565:G:A	7.81378e-09	-1.80007e-10	-1.44732	1.71224e-08	-1.80007e-10	-1.43956
85277622	chr16:85277622:AC:A	9.55537e-08	1.05648	-4.46292e-10	1.20544e-07	0.512069	-4.46292e-10
85277682	chr16:85277682:T:C	2.78301e-09	-1.56773	-0.91195	6.97182e-09	-1.49617	-0.841893
85278065	chr16:85278065:A:G	2.4848e-09	-1.79464	-0.798379	5.92065e-09	-1.79381	-0.707691
85278078	chr16:85278078:G:A	1.2004e-08	-1.80007e-10	-1.01797	2.84695e-08	-1.80007e-10	-0.931109
85278106	chr16:85278106:C:G	1.69827e-09	-1.72189	-1.25172	3.65139e-09	-1.79077	-1.19406
85278164	chr16:85278164:T:C	1.87812e-08	-1.28143	0.711081	4.4041e-08	-1.30479	0.80997
85278246	chr16:85278246:A:G	1.17893e-08	-1.80007e-10	-1.03601	2.50773e-08	-1.80007e-10	-1.05798
85278340	chr16:85278340:G:A	3.54742e-09	-1.42914	-0.807848	9.25553e-09	-1.3366	-0.718118
85278587	chr16:85278587:T:G	2.26373e-08	-1.25449	0.870879	5.29217e-08	-1.27975	0.968623
85279057	chr16:85279057:T:C	5.68218e-09	-1.76588	-4.46292e-10	1.46657e-08	-1.59443	-4.46292e-10
85279098	chr16:85279098:G:A	1.07696e-08	-1.80007e-10	-1.12648	2.31372e-08	-1.80007e-10	-1.1385
85279277	chr16:85279277:C:A	2.00619e-09	-1.73025	-1.07672	4.3332e-09	-1.79875	-1.01488
85279345	chr16:85279345:T:A	1.48826e-08	-1.80007e-10	-0.803019	3.15406e-08	-1.80007e-10	-0.828669
85279544	chr16:85279544:C:T	1.11614e-08	-1.80007e-10	-1.09075	2.39845e-08	-1.80007e-10	-1.10254
85279546	chr16:85279546:A:G	8.33031e-09	-1.80007e-10	-1.38331	1.79801e-08	-1.80007e-10	-1.39068
85279621	chr16:85279621:A:G	7.92062e-09	-1.80007e-10	-1.43374	1.72929e-08	-1.80007e-10	-1.42965
85279797	chr16:85279797:T:C	7.82062e-09	-1.80007e-10	-1.44645	1.6932e-08	-1.80007e-10	-1.45074
85280018	chr16:85280018:T:C	2.06083e-09	-1.7855	-0.994605	4.75403e-09	-1.75474	-0.966209
85280056	chr16:85280056:G:A	1.45864e-09	-1.65813	-1.46758	3.53507e-09	-1.55156	-1.46565
85280163	chr16:85280163:T:C	7.76413e-09	-1.80007e-10	-1.4537	1.70112e-08	-1.80007e-10	-1.44607
85280181	chr16:85280181:A:G	7.72503e-09	-1.80007e-10	-1.45875	1.69087e-08	-1.80007e-10	-1.45211
85280201	chr16:85280201:G:T	2.43183e-09	-1.24956	-1.36501	5.33139e-09	-1.2338	-1.37253
85280238	chr16:85280238:C:T	8.29457e-08	-1.80007e-10	0.914975	1.77393e-07	-1.80007e-10	0.898424
85280383	chr16:85280383:T:C	7.82937e-09	-1.80007e-10	-1.44533	1.72472e-08	-1.80007e-10	-1.43229
85280611	chr16:85280611:C:G	5.52799e-09	-1.79339	-4.46292e-10	1.26669e-08	-1.74095	-4.46292e-10
85280613	chr16:85280613:C:G	6.79592e-08	-1.80007e-10	0.715697	1.42034e-07	-1.80007e-10	0.676124
85280643	chr16:85280643:A:G	3.50447e-08	-1.80007e-10	0.0534131	8.52066e-08	-1.80007e-10	0.165135
85280821	chr16:85280821:T:C	2.63062e-08	-1.80007e-10	-0.233405	6.38318e-08	-1.80007e-10	-0.123692
85280863	chr16:85280863:A:G	2.74189e-08	-1.80007e-10	-0.191977	6.66482e-08	-1.80007e-10	-0.0805156
85280940	chr16:85280940:C:T	1.63212e-08	-1.80007e-10	-0.710744	3.44779e-08	-1.80007e-10	-0.739626
85281126	chr16:85281126:C:T	7.94035e-09	-1.80007e-10	-1.43125	1.73337e-08	-1.80007e-10	-1.42729
85281313	chr16:85281313:G:C	8.15795e-09	-1.80007e-10	-1.40422	1.79835e-08	-1.80007e-10	-1.39049
85281345	chr16:85281345:A:G	2.70589e-09	-1.73281	-0.774968	6.8456e-09	-1.62043	-0.735907
85281663	chr16:85281663:T:G	3.29564e-08	-1.80007e-10	-0.0080246	8.32662e-08	-1.80007e-10	0.1421
85282214	chr16:85282214:G:A	8.41448e-09	-1.80007e-10	-1.37326	1.86824e-08	-1.80007e-10	-1.35236
85282544	chr16:85282544:C:G	4.29354e-09	-1.50473	-0.541371	9.289e-09	-1.49672	-0.554391
85282838	chr16:85282838:C:T	6.70001e-09	-1.6011	-4.46292e-10	1.59804e-08	-1.50858	-4.46292e-10
85283033	chr16:85283033:T:C	9.84096e-09	-1.80007e-10	-1.21666	2.1928e-08	-1.80007e-10	-1.19218
85283041	chr16:85283041:A:G	7.75758e-09	-1.80007e-10	-1.45454	1.68423e-08	-1.80007e-10	-1.45605
85283559	chr16:85283559:C:T	1.52152e-09	-1.68057	-1.40293	3.30073e-09	-1.66778	-1.41802
85283589	chr16:85283589:G:A	1.80647e-09	-1.63486	-1.27698	3.88887e-09	-1.61749	-1.30434
85283740	chr16:85283740:T:A	2.32496e-07	-1.80007e-10	1.94566	4.8732e-07	-1.80007e-10	1.90898
85283776	chr16:85283776:C:T	4.26013e-08	-1.80007e-10	0.248673	9.76796e-08	-1.80007e-10	0.30175
85283781	chr16:85283781:A:T	2.2755e-09	-1.5506	-1.13041	4.85986e-09	-1.4976	-1.20134
85284542	chr16:85284542:A:G	1.22856e-08	-1.80007e-10	-0.99478	2.74228e-08	-1.80007e-10	-0.96857
85284543	chr16:85284543:C:T	7.82744e-09	-1.80007e-10	-1.44558	1.7106e-08	-1.80007e-10	-1.44052
85284584	chr16:85284584:G:A	2.13232e-08	-1.80007e-10	-0.443416	5.01105e-08	-1.80007e-10	-0.365713
85284696	chr16:85284696:C:A	1.59282e-09	-1.64095	-1.39676	3.51028e-09	-1.65539	-1.36885
85284884	chr16:85284884:A:G	1.3282e-07	-1.80007e-10	1.38578	2.72337e-07	-1.80007e-10	1.3271
85284953	chr16:85284953:A:G	1.40635e-09	-1.70585	-1.45636	2.85938e-09	-1.76945	-1.45989
85285053	chr16:85285053:G:A	8.38567e-09	-1.80007e-10	-1.37669	1.81569e-08	-1.80007e-10	-1.38089
85285793	chr16:85285793:C:A	3.69632e-09	-0.988299	-1.20757	5.68e-09	-1.27253	-1.27047
85286039	chr16:85286039:C:T	1.25639e-08	-1.80007e-10	-0.972381	2.69361e-08	-1.80007e-10	-0.986477
85286553	chr16:85286553:A:C	6.28796e-09	-1.66457	-4.46292e-10	1.92095e-08	-1.32454	-4.46292e-10
85286612	chr16:85286612:G:A	1.18536e-08	-1.80007e-10	-1.03058	2.55006e-08	-1.80007e-10	-1.04124
85286913	chr16:85286913:G:A	9.40905e-09	-1.80007e-10	-1.26154	2.14711e-08	-1.80007e-10	-1.21323
85286971	chr16:85286971:T:C	1.20704e-08	0.415303	-1.42776	1.29161e-08	-0.271118	-1.45035
85286992	chr16:85286992:G:A	6.26263e-08	-1.80007e-10	0.633975	1.49152e-07	-1.80007e-10	0.725022
85287243	chr16:85287243:G:A	3.41658e-08	-1.80007e-10	0.0280149	7.61579e-08	-1.80007e-10	0.0528655
85287290	chr16:85287290:G:A	1.10085e-08	-1.80007e-10	-1.10454	2.37416e-08	-1.80007e-10	-1.11271
85287442	chr16:85287442:A:G	2.78101e-08	-1.80007e-10	-0.177813	5.71372e-08	-1.80007e-10	-0.234488
85287457	chr16:85287457:G:A	3.12359e-08	-1.80007e-10	-0.0616431	6.42289e-08	-1.80007e-10	-0.117491
85287679	chr16:85287679:A:G	5.58018e-09	-1.78399	-4.46292e-10	1.19519e-08	-1.79906	-4.46292e-10
85287877	chr16:85287877:T:C	3.32267e-08	1.31945	-1.3193	2.11297e-08	0.116527	-1.34579
85287906	chr16:85287906:G:A	1.07168e-08	-1.80007e-10	-1.1314	2.29752e-08	-1.80007e-10	-1.14553
85287919	chr16:85287919:G:T	3.11384e-08	-1.80007e-10	-0.0647684	6.96492e-08	-1.80007e-10	-0.0364721
85287963	chr16:85287963:G:A	1.15844e-08	-1.80007e-10	-1.05356	2.62815e-08	-1.80007e-10	-1.01108
85288078	chr16:85288078:A:G	3.54384e-09	-1.06918	-1.16882	5.43018e-09	-1.37019	-1.21778
85288101	chr16:85288101:G:A	7.72703e-09	-1.80007e-10	-1.45849	1.68799e-08	-1.80007e-10	-1.45382
85288432	chr16:85288432:G:A	1.34561e-08	-1.80007e-10	-0.903781	2.8932e-08	-1.80007e-10	-0.914996
85288456	chr16:85288456:TGCCTCTTA:T	2.40093e-08	-0.32477	-4.46292e-10	3.34184e-08	-0.770836	-4.46292e-10
85288935	chr16:85288935:C:G	1.42314e-08	-1.80007e-10	-0.847761	2.98277e-08	-1.80007e-10	-0.884506
85288986	chr16:85288986:C:G	5.52398e-09	-1.79411	-4.46292e-10	1.22336e-08	-1.77575	-4.46292e-10
85289161	chr16:85289161:G:A	8.0544e-09	-1.80007e-10	-1.41699	1.79457e-08	-1.80007e-10	-1.39259
85289619	chr16:85289619:C:T	7.92255e-09	-1.80007e-10	-1.4335	1.71861e-08	-1.80007e-10	-1.43584
85289656	chr16:85289656:G:A	9.4452e-09	-1.80007e-10	-1.2577	2.03425e-08	-1.80007e-10	-1.26723
85289875	chr16:85289875:G:A	7.72646e-09	-1.80007e-10	-1.45856	1.67831e-08	-1.80007e-10	-1.45957
85289884	chr16:85289884:A:G	4.24644e-09	-0.594508	-1.46262	4.09094e-09	-1.4039	-1.46727
85289910	chr16:85289910:A:T	6.38479e-09	-1.64929	-4.46292e-10	1.77413e-08	-1.40405	-4.46292e-10
85290034	chr16:85290034:T:C	1.63942e-08	-1.80007e-10	-0.706282	3.51759e-08	-1.80007e-10	-0.719582
85290067	chr16:85290067:T:C	2.81879e-08	1.30325	-1.46757	3.31819e-08	0.687591	-1.46553
85290489	chr16:85290489:G:A	9.45779e-09	-1.80007e-10	-1.25637	2.0714e-08	-1.80007e-10	-1.24913
85290808	chr16:85290808:GT:G	2.97071e-09	-1.37665	-1.03777	5.94281e-09	-1.48186	-1.0159
85290961	chr16:85290961:G:A	1.75629e-09	-1.53921	-1.4008	3.32855e-09	-1.65162	-1.42579
85291158	chr16:85291158:G:C	8.62892e-09	-1.80007e-10	-1.34809	1.92581e-08	-1.80007e-10	-1.32201
85291751	chr16:85291751:CCCAGAGG:C	7.67351e-09	-1.80007e-10	-1.46544	1.6704e-08	-1.80007e-10	-1.4643
85292209	chr16:85292209:G:A	1.80046e-09	-1.71959	-1.19558	4.3638e-09	-1.60363	-1.20297
85292281	chr16:85292281:G:T	2.0369e-08	-1.80007e-10	-0.489195	4.08474e-08	-1.80007e-10	-0.5701
85292368	chr16:85292368:C:T	7.99764e-09	-1.80007e-10	-1.42406	1.73355e-08	-1.80007e-10	-1.42719
85292668	chr16:85292668:C:T	2.01642e-09	-1.79494	-1.00695	4.46133e-09	-1.79763	-0.986871
85292723	chr16:85292723:G:C	7.7335e-09	-1.80007e-10	-1.45765	1.67955e-08	-1.80007e-10	-1.45883
85293050	chr16:85293050:C:T	2.65629e-09	-1.73577	-0.790506	6.09261e-09	-1.63286	-0.840003
85293139	chr16:85293139:C:T	5.57122e-09	-1.7856	-4.46292e-10	1.19487e-08	-1.79932	-4.46292e-10
85293217	chr16:85293217:G:A	7.70026e-09	-1.80007e-10	-1.46196	1.66529e-08	-1.80007e-10	-1.46736
85293322	chr16:85293322:C:T	1.08248e-08	-1.80007e-10	-1.12137	2.33559e-08	-1.80007e-10	-1.12909
85293351	chr16:85293351:G:A	8.06745e-09	-1.80007e-10	-1.41537	1.74872e-08	-1.80007e-10	-1.41847
85293377	chr16:85293377:C:A	6.5156e-09	-1.62901	-4.46292e-10	1.35965e-08	-1.67013	-4.46292e-10
85293504	chr16:85293504:C:T	8.32525e-09	-1.80007e-10	-1.38392	1.84962e-08	-1.80007e-10	-1.36238
85293559	chr16:85293559:T:A	8.07384e-09	-1.80007e-10	-1.41458	1.73839e-08	-1.80007e-10	-1.4244
85294099	chr16:85294099:C:G	7.65718e-09	-1.80007e-10	-1.46757	1.67288e-08	-1.80007e-10	-1.46281
85294296	chr16:85294296:G:T	2.84109e-09	-1.06881	-1.39021	3.52394e-09	-1.64888	-1.37148
85294319	chr16:85294319:C:T	7.79805e-09	-1.80007e-10	-1.44934	1.70798e-08	-1.80007e-10	-1.44205
85294360	chr16:85294360:G:C	8.22549e-09	-1.80007e-10	-1.39597	1.7787e-08	-1.80007e-10	-1.40148
85294421	chr16:85294421:A:G	1.69797e-09	-1.51546	-1.45832	4.15113e-09	-1.41653	-1.44003
85294483	chr16:85294483:T:C	8.19771e-09	-1.80007e-10	-1.39936	1.77277e-08	-1.80007e-10	-1.40482
85294520	chr16:85294520:T:C	2.97843e-08	-1.80007e-10	-0.109228	6.3139e-08	-1.80007e-10	-0.134605
85294868	chr16:85294868:T:C	1.65803e-07	1.60759	-4.46292e-10	1.98812e-07	1.01241	-4.46292e-10
85295098	chr16:85295098:C:T	1.83587e-09	-1.72524	-1.17046	3.96912e-09	-1.71822	-1.18318
85295131	chr16:85295131:C:G	7.7255e-09	-1.80007e-10	-1.45868	1.67683e-08	-1.80007e-10	-1.46045
85295401	chr16:85295401:G:A	3.13932e-09	-0.893086	-1.46612	9.81381e-09	-0.538633	-1.45752
85295594	chr16:85295594:A:C	8.48859e-09	-1.80007e-10	-1.36449	1.82222e-08	-1.80007e-10	-1.3773
85296928	chr16:85296928:A:G	2.11162e-09	-1.72835	-1.0274	4.50554e-09	-1.65632	-1.11831
85296929	chr16:85296929:G:T	2.11472e-09	-1.72829	-1.026	4.51187e-09	-1.65614	-1.11709
85297132	chr16:85297132:A:G	5.50771e-09	-1.74722	-0.0498466	1.09578e-08	-1.74921	-0.136689
85297385	chr16:85297385:G:GTAAATCCCTTAGACTTTGATCTGAACCCAGATGACGTCTTAGTTA	3.86922e-08	-1.80007e-10	0.152428	8.14253e-08	-1.80007e-10	0.119743
85297489	chr16:85297489:A:G	5.76545e-09	-1.70673	-0.0446003	1.1573e-08	-1.71175	-0.119517
85297581	chr16:85297581:C:A	2.24595e-09	-1.2281	-1.46599	3.01213e-09	-1.7096	-1.46769
85298159	chr16:85298159:G:T	8.53835e-09	-1.80007e-10	-1.35864	1.8465e-08	-1.80007e-10	-1.36407
85298238	chr16:85298238:T:C	3.99109e-09	-0.965594	-1.15355	1.7913e-08	-0.194391	-1.20002
85298301	chr16:85298301:C:T	1.60582e-08	-1.80007e-10	-0.72699	3.51954e-08	-1.80007e-10	-0.719028
85298317	chr16:85298317:C:T	8.24362e-09	-1.80007e-10	-1.39377	1.78688e-08	-1.80007e-10	-1.39689
85298739	chr16:85298739:T:C	8.20008e-09	-1.80007e-10	-1.39907	1.73287e-08	-1.80007e-10	-1.42758
85299314	chr16:85299314:C:T	3.33658e-09	-1.74119	-0.557076	6.93563e-09	-1.75502	-0.588249
85299578	chr16:85299578:C:T	7.03132e-09	-1.55284	-4.46292e-10	2.39213e-08	-1.10517	-4.46292e-10
85299646	chr16:85299646:G:A	2.94141e-09	-1.70542	-0.718902	6.10942e-09	-1.72236	-0.747752
85299659	chr16:85299659:A:C	3.57666e-09	-1.09135	-1.13743	5.05031e-09	-1.59337	-1.06712
85300132	chr16:85300132:C:T	4.07914e-08	-1.80007e-10	0.205261	8.34363e-08	-1.80007e-10	0.14414
85300154	chr16:85300154:G:A	3.71911e-09	-0.909364	-1.28036	4.36967e-09	-1.52736	-1.2779
85300377	chr16:85300377:T:G	3.29875e-08	-1.80007e-10	-0.00708308	6.9868e-08	-1.80007e-10	-0.0333349
85300468	chr16:85300468:C:A	4.89943e-09	-1.31134	-0.602751	8.06952e-09	-1.62976	-0.562085
85300543	chr16:85300543:A:G	3.38328e-08	-1.80007e-10	0.0182184	7.80014e-08	-1.80007e-10	0.0767828
85300636	chr16:85300636:C:T	9.42511e-09	-1.80007e-10	-1.25983	2.12363e-08	-1.80007e-10	-1.22423
85301006	chr16:85301006:T:C	1.1285e-08	-1.80007e-10	-1.07974	2.42378e-08	-1.80007e-10	-1.09203
85301168	chr16:85301168:G:A	7.68262e-09	-1.80007e-10	-1.46425	1.68035e-08	-1.80007e-10	-1.45835
85301247	chr16:85301247:G:A	7.87843e-09	-1.80007e-10	-1.43908	1.7002e-08	-1.80007e-10	-1.44662
85301314	chr16:85301314:A:G	6.40278e-09	-1.64648	-4.46292e-10	1.3111e-08	-1.7065	-4.46292e-10
85301427	chr16:85301427:T:G	3.97428e-09	-1.05705	-1.06632	4.82105e-09	-1.60835	-1.0986
85301590	chr16:85301590:C:T	1.36781e-09	-1.73159	-1.4584	2.92135e-09	-1.74756	-1.46034
85302044	chr16:85302044:C:A	8.96103e-09	-0.580225	-0.730101	4.05407e-08	0.172318	-0.749956
85302170	chr16:85302170:T:G	3.46739e-09	-1.10996	-1.14985	4.4133e-09	-1.6499	-1.14542
85302345	chr16:85302345:G:T	4.20846e-09	-1.2284	-0.837712	6.41588e-09	-1.67807	-0.743097
85302670	chr16:85302670:C:G	7.8522e-09	-1.44242	-4.46292e-10	2.94235e-08	-0.89815	-4.46292e-10
85302839	chr16:85302839:A:G	7.8904e-09	-1.80007e-10	-1.43756	1.70415e-08	-1.80007e-10	-1.44429
85302897	chr16:85302897:G:A	7.68639e-09	-1.80007e-10	-1.46376	1.66485e-08	-1.80007e-10	-1.46763
85303319	chr16:85303319:C:T	1.99896e-09	-1.35551	-1.45507	6.28272e-09	-0.998334	-1.44381
85303814	chr16:85303814:C:T	2.08249e-09	-1.79693	-0.972717	4.41933e-09	-1.76439	-1.02956
85304049	chr16:85304049:A:C	3.56775e-09	-1.07274	-1.15854	1.55736e-08	-0.349078	-1.18529
85304266	chr16:85304266:G:C	1.07524e-08	-1.80007e-10	-1.12808	2.37179e-08	-1.80007e-10	-1.11371
85304438	chr16:85304438:G:A	7.72417e-09	-1.80007e-10	-1.45886	1.6996e-08	-1.80007e-10	-1.44697
85304909	chr16:85304909:A:T	6.20946e-09	-1.67714	-4.46292e-10	1.96962e-08	-1.29952	-4.46292e-10
85304933	chr16:85304933:C:G	1.09964e-08	-1.80007e-10	-1.10564	2.43881e-08	-1.80007e-10	-1.08585
85305066	chr16:85305066:C:G	1.06191e-08	-1.80007e-10	-1.14056	2.34426e-08	-1.80007e-10	-1.12539
85305585	chr16:85305585:A:G	5.93579e-09	-1.00318	-0.719029	3.13177e-08	-0.0355537	-0.800206
85305653	chr16:85305653:T:C	6.56425e-09	-1.66656	0.0449912	3.28967e-08	-0.872723	0.0861533
85306386	chr16:85306386:T:A	2.01973e-09	-1.79192	-1.00832	4.43053e-09	-1.72913	-1.0623
85306834	chr16:85306834:G:A	3.08355e-09	-1.71564	-0.661486	5.96457e-09	-1.76113	-0.732978
85307369	chr16:85307369:T:C	8.36689e-09	-1.80007e-10	-1.37893	1.82438e-08	-1.80007e-10	-1.37612
85307373	chr16:85307373:T:C	1.36656e-09	-1.74406	-1.44685	2.83106e-09	-1.78292	-1.45637
85307466	chr16:85307466:T:C	7.79594e-09	-1.80007e-10	-1.44961	1.6951e-08	-1.80007e-10	-1.44961
85307865	chr16:85307865:C:T	7.97914e-09	-1.80007e-10	-1.42638	1.77664e-08	-1.80007e-10	-1.40264
85308016	chr16:85308016:C:T	1.12017e-08	-1.80007e-10	-1.08715	2.20734e-08	-1.80007e-10	-1.18557
85308886	chr16:85308886:G:A	7.77404e-09	-1.80007e-10	-1.45242	1.68842e-08	-1.80007e-10	-1.45357
85309076	chr16:85309076:C:T	5.90498e-09	-1.72741	-4.46292e-10	1.20479e-08	-1.79106	-4.46292e-10
85309593	chr16:85309593:G:A	1.99675e-09	-1.52171	-1.28998	1.04684e-08	-0.679814	-1.25177
85309606	chr16:85309606:C:T	8.15434e-09	-1.80007e-10	-1.40466	1.82382e-08	-1.80007e-10	-1.37643
85309614	chr16:85309614:G:A	2.78568e-09	-1.08283	-1.39589	1.35729e-08	-0.301636	-1.37023
85309824	chr16:85309824:G:A	1.06654e-08	-1.80007e-10	-1.1362	2.26974e-08	-1.80007e-10	-1.15769
85310174	chr16:85310174:C:T	1.12664e-08	-1.80007e-10	-1.08139	2.25437e-08	-1.80007e-10	-1.16449
85310291	chr16:85310291:G:A	3.30211e-09	-1.34966	-0.958989	5.42112e-09	-1.54582	-1.04382
85310357	chr16:85310357:G:A	3.93905e-09	-0.995067	-1.1372	2.13801e-08	-0.138716	-1.07876
85310405	chr16:85310405:T:C	1.49868e-08	-1.80007e-10	-0.796044	3.21021e-08	-1.80007e-10	-0.811022
85310816	chr16:85310816:C:G	8.43189e-09	-1.80007e-10	-1.37119	1.89783e-08	-1.80007e-10	-1.33665
85310982	chr16:85310982:G:A	9.53377e-09	-1.80007e-10	-1.24837	2.00738e-08	-1.80007e-10	-1.28053
85311035	chr16:85311035:C:T	7.89865e-09	-1.80007e-10	-1.43652	1.71395e-08	-1.80007e-10	-1.43856
85311042	chr16:85311042:A:G	1.25702e-08	-1.80007e-10	-0.971878	2.57892e-08	-1.80007e-10	-1.02999
85311076	chr16:85311076:T:C	5.81829e-09	-1.7422	-4.46292e-10	1.23552e-08	-1.76587	-4.46292e-10
85311326	chr16:85311326:T:G	7.68347e-09	-1.80007e-10	-1.46414	1.67215e-08	-1.80007e-10	-1.46325
85311329	chr16:85311329:A:G	1.2399e-08	-1.80007e-10	-0.985597	2.78057e-08	-1.80007e-10	-0.954702
85311649	chr16:85311649:T:C	7.9408e-09	-1.80007e-10	-1.4312	1.73237e-08	-1.80007e-10	-1.42787
85311650	chr16:85311650:G:A	7.93152e-09	-1.80007e-10	-1.43237	1.73858e-08	-1.80007e-10	-1.42429
85311774	chr16:85311774:T:C	2.95634e-09	-1.78213	-0.637126	6.50681e-09	-1.71474	-0.692358
85311845	chr16:85311845:G:A	8.34506e-09	-1.80007e-10	-1.38154	1.87355e-08	-1.80007e-10	-1.34952
85311936	chr16:85311936:C:T	8.73158e-09	-1.80007e-10	-1.33626	1.96054e-08	-1.80007e-10	-1.30414
85311982	chr16:85311982:C:T	8.2794e-09	-1.80007e-10	-1.38944	1.79528e-08	-1.80007e-10	-1.3922
85312264	chr16:85312264:G:A	1.57329e-08	-0.747457	-4.46292e-10	1.28325e-08	-1.72796	-4.46292e-10
85312364	chr16:85312364:C:T	5.94834e-09	-1.7201	-4.46292e-10	1.53854e-08	-1.54653	-4.46292e-10
85312559	chr16:85312559:C:T	5.61915e-09	-1.77703	-4.46292e-10	1.28781e-08	-1.72441	-4.46292e-10
85313049	chr16:85313049:C:T	7.68466e-09	-1.80007e-10	-1.46399	1.66527e-08	-1.80007e-10	-1.46737
85313053	chr16:85313053:A:G	1.81492e-09	-1.739	-1.16817	3.47871e-09	-1.79841	-1.23487
85313467	chr16:85313467:G:A	5.0724e-09	-1.4149	-0.464495	3.66341e-08	-0.224257	-0.454707
85313519	chr16:85313519:C:T	9.31119e-08	-1.80007e-10	1.03059	2.2472e-07	-1.80007e-10	1.13491
85313711	chr16:85313711:C:T	8.30691e-08	-1.80007e-10	0.916462	1.99773e-07	-1.80007e-10	1.01724
85313939	chr16:85313939:TGTGTGTGTGACATAGCCTA:T	1.08697e-08	-1.80007e-10	-1.11723	2.34395e-08	-1.80007e-10	-1.12552
85313941	chr16:85313941:TGTGTGTGACATAGCCTA:T	6.59283e-08	-1.80007e-10	0.685356	1.60594e-07	-1.80007e-10	0.798939
85314042	chr16:85314042:G:A	1.29825e-08	-1.80007e-10	-0.939609	2.81965e-08	-1.80007e-10	-0.940746
85314363	chr16:85314363:G:A	1.36818e-08	-1.80007e-10	-0.887146	2.81566e-08	-1.80007e-10	-0.942161
85314449	chr16:85314449:G:C	3.87069e-09	-0.893096	-1.25668	5.29555e-09	-1.39948	-1.21359
85314851	chr16:85314851:G:C	6.29215e-09	-1.79043	0.12652	1.6276e-08	-1.67991	0.189653
85315162	chr16:85315162:C:T	7.49586e-08	0.0746169	0.739108	4.3841e-08	-1.04069	0.541319
85315194	chr16:85315194:A:G	1.39783e-08	-0.24473	-0.620972	3.88287e-08	-0.0587581	-0.562026
85315254	chr16:85315254:C:T	4.48437e-09	-1.52401	-0.478601	7.83466e-09	-1.78684	-0.434542
85315388	chr16:85315388:C:T	8.46556e-09	-1.80007e-10	-1.3672	1.78125e-08	-1.80007e-10	-1.40004
85316140	chr16:85316140:T:C	4.03297e-09	-0.87518	-1.23353	1.51655e-08	-0.311209	-1.24971
85316205	chr16:85316205:G:A	5.26527e-09	-0.380509	-1.46157	2.59164e-08	0.440571	-1.46564
85316216	chr16:85316216:G:A	2.57053e-08	-0.256515	-4.46292e-10	3.69424e-08	-0.670583	-4.46292e-10
85316487	chr16:85316487:C:T	8.15144e-09	-0.928528	-0.476488	8.76883e-09	-1.52272	-0.586016
85316491	chr16:85316491:G:C	8.2293e-09	-0.907544	-0.487967	8.77936e-09	-1.51086	-0.596683
85316654	chr16:85316654:G:A	5.77754e-09	-1.74923	-4.46292e-10	1.19495e-08	-1.79925	-4.46292e-10
85317228	chr16:85317228:A:G	7.413e-09	-0.784329	-0.715647	1.31395e-08	-1.08167	-0.622656
85317767	chr16:85317767:C:G	1.26806e-08	-1.80007e-10	-0.963135	2.75652e-08	-1.80007e-10	-0.96339
85317776	chr16:85317776:C:T	1.2843e-08	-1.80007e-10	-0.950415	2.79453e-08	-1.80007e-10	-0.949696
85317884	chr16:85317884:G:A	1.61756e-09	-1.76921	-1.25308	3.41884e-09	-1.76496	-1.28569
85318705	chr16:85318705:A:T	9.30729e-09	-1.80007e-10	-1.27241	2.03803e-08	-1.80007e-10	-1.26538
85318769	chr16:85318769:C:T	7.80418e-09	-1.80007e-10	-1.44855	1.67522e-08	-1.80007e-10	-1.46141
85319011	chr16:85319011:G:A	1.29811e-08	-1.80007e-10	-0.939717	2.81994e-08	-1.80007e-10	-0.940643
85319016	chr16:85319016:T:C	7.65647e-09	-1.46766	-4.46292e-10	2.33388e-08	-1.12983	-4.46292e-10
85319259	chr16:85319259:C:T	1.31116e-08	-1.80007e-10	-0.929713	2.95343e-08	-1.80007e-10	-0.894392
85319260	chr16:85319260:G:A	7.06142e-09	-1.54856	-4.46292e-10	1.21661e-08	-1.78129	-4.46292e-10
85319281	chr16:85319281:C:T	3.72881e-08	-1.80007e-10	0.115464	7.99596e-08	-1.80007e-10	0.101578
85319282	chr16:85319282:G:A	1.86279e-09	-1.75282	-1.12832	3.8809e-09	-1.75075	-1.17313
85319459	chr16:85319459:C:T	1.71131e-08	-1.80007e-10	-0.663369	3.52827e-08	-1.80007e-10	-0.716551
85319472	chr16:85319472:C:T	1.87142e-08	-1.80007e-10	-0.573928	3.84062e-08	-1.80007e-10	-0.631726
85319648	chr16:85319648:C:T	1.86432e-08	0.162217	-0.739949	3.16024e-08	0.017751	-0.844462
85319856	chr16:85319856:C:T	7.93043e-09	-1.80007e-10	-1.4325	1.7059e-08	-1.80007e-10	-1.44326
85320102	chr16:85320102:G:A	1.46637e-08	-0.201064	-0.616768	1.24623e-08	-1.05048	-0.706759
85320274	chr16:85320274:C:A	5.74916e-09	-1.75416	-4.46292e-10	1.20211e-08	-1.79328	-4.46292e-10
85320291	chr16:85320291:G:A	1.53861e-09	-1.74218	-1.33015	3.11677e-09	-1.79811	-1.34503
85320368	chr16:85320368:C:T	5.74595e-09	-1.75472	-4.46292e-10	1.19487e-08	-1.79932	-4.46292e-10
85321161	chr16:85321161:T:G	1.77702e-07	-1.80007e-10	1.6769	2.8738e-07	-1.80007e-10	1.38086
85321179	chr16:85321179:G:C	9.76159e-09	-1.80007e-10	-1.22476	2.23232e-08	-1.80007e-10	-1.17432
85321358	chr16:85321358:C:T	1.36552e-07	-1.80007e-10	1.4135	2.24473e-07	-1.80007e-10	1.13381
85321549	chr16:85321549:A:G	7.8015e-09	-1.80007e-10	-1.4489	1.70705e-08	-1.80007e-10	-1.44259
85321619	chr16:85321619:G:C	1.9193e-09	-1.54914	-1.30211	4.59613e-09	-1.41658	-1.33815
85321647	chr16:85321647:T:C	1.21223e-08	-1.80007e-10	-1.00816	2.75169e-08	-1.80007e-10	-0.965144
85321708	chr16:85321708:G:A	1.5435e-08	-0.76657	-4.46292e-10	4.81476e-08	-0.405672	-4.46292e-10
85321795	chr16:85321795:A:AC	1.9567e-09	-1.69353	-1.13842	3.95508e-09	-1.73066	-1.17429
85321875	chr16:85321875:C:T	7.67764e-09	-1.80007e-10	-1.4649	1.66657e-08	-1.80007e-10	-1.46659
85322468	chr16:85322468:G:T	9.04815e-08	-1.80007e-10	1.00193	1.54012e-07	-1.80007e-10	0.757084
85322523	chr16:85322523:G:T	2.55039e-09	-1.27743	-1.28953	3.19742e-09	-1.7824	-1.3352
85322546	chr16:85322546:G:A	1.57266e-09	-1.61089	-1.43955	4.63717e-09	-1.30405	-1.44179
85322643	chr16:85322643:T:C	1.35104e-08	-1.80007e-10	-0.89975	3.09125e-08	-1.80007e-10	-0.848783
85322673	chr16:85322673:T:C	1.53844e-09	-1.66577	-1.40667	4.40353e-09	-1.38699	-1.41055
85323385	chr16:85323385:C:T	1.67056e-09	-1.672	-1.31805	4.75104e-09	-1.4511	-1.27048
85324092	chr16:85324092:G:T	1.84074e-08	0.698472	-1.28893	1.0842e-08	-0.560586	-1.33593
85324260	chr16:85324260:A:G	1.49442e-09	-1.7861	-1.31537	4.2044e-09	-1.60575	-1.23806
85324347	chr16:85324347:T:G	8.17612e-09	-1.80007e-10	-1.40199	1.82715e-08	-1.80007e-10	-1.3746
85324549	chr16:85324549:C:T	7.76792e-09	-1.80007e-10	-1.45321	1.68803e-08	-1.80007e-10	-1.4538
85324671	chr16:85324671:T:G	1.95421e-08	-0.530641	-4.46292e-10	1.73103e-08	-1.42864	-4.46292e-10
85324727	chr16:85324727:G:A	7.997e-09	-1.80007e-10	-1.42415	1.73363e-08	-1.80007e-10	-1.42714
85324809	chr16:85324809:G:T	7.9315e-09	-1.80007e-10	-1.43237	1.72598e-08	-1.80007e-10	-1.43157
85324842	chr16:85324842:T:C	1.55083e-09	-1.6106	-1.45382	4.70001e-09	-1.27752	-1.45486
85325414	chr16:85325414:A:C	1.92471e-09	-1.45998	-1.38846	7.76072e-09	-0.861909	-1.36896
85325584	chr16:85325584:A:T	1.45556e-08	0.516181	-1.34141	9.6431e-09	-0.63384	-1.37986
85325796	chr16:85325796:G:A	9.52423e-09	-1.80007e-10	-1.24937	2.06407e-08	-1.80007e-10	-1.25268
85325935	chr16:85325935:G:A	1.12263e-08	-1.80007e-10	-1.08495	2.42004e-08	-1.80007e-10	-1.09357
85325971	chr16:85325971:A:T	3.95184e-07	-1.80007e-10	2.47614	6.09065e-07	-1.80007e-10	2.13198
85326065	chr16:85326065:C:T	1.51128e-08	0.275071	-1.06274	1.04349e-08	-0.801448	-1.13334
85326250	chr16:85326250:G:A	5.99984e-09	-0.836269	-0.875209	1.22999e-08	-0.870506	-0.899843
85327054	chr16:85327054:C:T	5.34027e-08	0.47465	-4.46292e-10	2.36264e-08	-1.11758	-4.46292e-10
85327604	chr16:85327604:G:A	2.09682e-08	0.924117	-1.38432	1.15516e-08	-0.417895	-1.41522
85327621	chr16:85327621:A:G	7.73041e-09	-1.80007e-10	-1.45805	1.68303e-08	-1.80007e-10	-1.45676
85327926	chr16:85327926:G:T	2.60594e-08	-0.242834	-4.46292e-10	3.55462e-08	-0.709112	-4.46292e-10
85327927	chr16:85327927:A:T	1.32538e-08	-1.80007e-10	-0.918925	2.84109e-08	-1.80007e-10	-0.933169
85328150	chr16:85328150:C:T	9.05488e-08	-1.80007e-10	1.00268	1.536e-07	-1.80007e-10	0.754409
85328252	chr16:85328252:C:T	7.65612e-09	-1.80007e-10	-1.46771	1.66476e-08	-1.80007e-10	-1.46768
85328638	chr16:85328638:A:G	1.26642e-08	-0.964433	-4.46292e-10	2.21086e-08	-1.18398	-4.46292e-10
85328717	chr16:85328717:C:G	6.18903e-08	-1.80007e-10	0.622152	1.0788e-07	-1.80007e-10	0.401078
85328790	chr16:85328790:TGGGCGTCCCCGCCCCG:T	5.94198e-09	-1.72117	-4.46292e-10	1.56146e-08	-1.53174	-4.46292e-10
85328792	chr16:85328792:GGCGTCC:G	7.92696e-08	-1.80007e-10	0.869644	1.35532e-07	-1.80007e-10	0.629265
85329003	chr16:85329003:G:A	1.18552e-08	-1.80007e-10	-1.03045	2.51826e-08	-1.80007e-10	-1.05379
85329203	chr16:85329203:T:C	8.93174e-09	0.148598	-1.4622	8.52527e-09	-0.687035	-1.44987
85329378	chr16:85329378:C:T	6.56537e-09	-0.269417	-1.35198	1.297e-08	-0.360225	-1.35708
85330306	chr16:85330306:G:A	1.27691e-09	-1.79879	-1.45998	2.78886e-09	-1.79367	-1.46064
85330380	chr16:85330380:C:T	7.85498e-09	-1.80007e-10	-1.44206	1.69673e-08	-1.80007e-10	-1.44866
85330447	chr16:85330447:G:A	7.80917e-09	-1.80007e-10	-1.44791	1.67513e-08	-1.80007e-10	-1.46147
85330492	chr16:85330492:T:C	5.2309e-09	-0.878171	-0.970456	2.40739e-08	-0.0820118	-1.0168
85330584	chr16:85330584:G:A	8.25912e-09	-1.80007e-10	-1.39189	1.81387e-08	-1.80007e-10	-1.3819
85330649	chr16:85330649:C:T	7.69352e-09	-1.80007e-10	-1.46283	1.66881e-08	-1.80007e-10	-1.46525
85330709	chr16:85330709:C:T	3.49958e-08	1.51168	-1.45966	2.48119e-08	0.37956	-1.44818
85330832	chr16:85330832:C:T	1.60864e-09	-1.59215	-1.43567	6.18841e-09	-1.01319	-1.44408
85331612	chr16:85331612:TA:T	8.10726e-09	-1.80007e-10	-1.41045	1.74045e-08	-1.80007e-10	-1.42322
85331931	chr16:85331931:G:A	1.75839e-09	-1.50325	-1.43556	7.85014e-09	-0.775043	-1.44437
85332028	chr16:85332028:A:G	1.69137e-08	0.732839	-1.40793	2.83669e-08	0.442753	-1.37747
85332046	chr16:85332046:G:A	5.5031e-09	-1.7979	-4.46292e-10	1.21952e-08	-1.7789	-4.46292e-10
85332558	chr16:85332558:G:A	8.15446e-09	-1.80007e-10	-1.40465	1.80737e-08	-1.80007e-10	-1.38549
85332561	chr16:85332561:T:A	1.32157e-08	-1.80007e-10	-0.921808	2.80133e-08	-1.80007e-10	-0.947266
85332631	chr16:85332631:A:G	6.40383e-08	-1.80007e-10	0.65627	1.1058e-07	-1.80007e-10	0.425798
85332662	chr16:85332662:A:G	1.5645e-09	-1.62271	-1.43294	4.97812e-09	-1.22943	-1.44546
85333119	chr16:85333119:G:A	7.69883e-08	-1.80007e-10	0.840443	1.30025e-07	-1.80007e-10	0.587781
85333578	chr16:85333578:G:A	8.84227e-09	-1.80007e-10	-1.32367	1.92056e-08	-1.80007e-10	-1.32474
85333732	chr16:85333732:C:T	8.14043e-09	-1.80007e-10	-1.40637	1.77509e-08	-1.80007e-10	-1.40351
85333777	chr16:85333777:G:A	2.14179e-09	-1.37349	-1.36808	1.00248e-08	-0.592038	-1.38285
85334032	chr16:85334032:G:A	8.75044e-09	-1.80007e-10	-1.33411	1.90079e-08	-1.80007e-10	-1.33509
85334118	chr16:85334118:C:A	1.00453e-08	0.118432	-1.31454	1.99195e-08	0.00824425	-1.29649
85334169	chr16:85334169:G:A	2.03099e-09	-1.36019	-1.43449	9.91405e-09	-0.542049	-1.44394
85334428	chr16:85334428:T:G	6.59622e-09	-1.61671	-4.46292e-10	1.30417e-08	-1.71179	-4.46292e-10
85334490	chr16:85334490:G:A	1.25132e-08	-1.80007e-10	-0.976428	2.75145e-08	-1.80007e-10	-0.965229
85334703	chr16:85334703:C:T	9.23814e-09	-1.80007e-10	-1.27987	1.99933e-08	-1.80007e-10	-1.28455
85334969	chr16:85334969:C:A	1.2728e-09	-1.79872	-1.46327	3.96009e-09	-1.44325	-1.46043
85335368	chr16:85335368:G:A	8.61977e-09	-0.0158736	-1.33328	1.69279e-08	-0.135674	-1.31531
85335378	chr16:85335378:A:G	8.06651e-09	0.0310644	-1.44655	5.48446e-09	-1.11874	-1.45928
85335461	chr16:85335461:C:T	1.76038e-09	-1.5445	-1.39318	3.36713e-09	-1.68528	-1.3806
85335618	chr16:85335618:C:T	9.153e-09	-1.80007e-10	-1.28913	1.98827e-08	-1.80007e-10	-1.29009
85335662	chr16:85335662:C:T	8.33607e-08	-1.80007e-10	0.919967	1.40556e-07	-1.80007e-10	0.665665
85335868	chr16:85335868:G:A	1.80756e-09	-1.6888	-1.22243	5.05579e-09	-1.43877	-1.22065
85336641	chr16:85336641:G:A	8.91608e-09	-1.80007e-10	-1.31535	1.96756e-08	-1.80007e-10	-1.30056
85336904	chr16:85336904:G:A	2.15137e-09	-1.26953	-1.46757	6.70197e-09	-0.912242	-1.4653
85336922	chr16:85336922:A:G	1.13931e-08	0.377748	-1.44795	1.11507e-08	-0.434601	-1.43384
85337082	chr16:85337082:A:G	1.68111e-09	-1.67514	-1.30862	7.01257e-09	-1.03031	-1.30193
85337142	chr16:85337142:C:T	7.65632e-09	-1.80007e-10	-1.46768	1.6652e-08	-1.80007e-10	-1.46741
85337211	chr16:85337211:T:A	7.79779e-09	-1.80007e-10	-1.44937	1.69657e-08	-1.80007e-10	-1.44875
85337366	chr16:85337366:C:T	1.19497e-08	-1.0225	-4.46292e-10	3.5331e-08	-0.715183	-4.46292e-10
85337406	chr16:85337406:C:T	8.37106e-09	-1.80007e-10	-1.37843	1.83486e-08	-1.80007e-10	-1.37039
85337430	chr16:85337430:T:C	1.61561e-08	0.673817	-1.39473	1.56013e-08	-0.164945	-1.36765
85337460	chr16:85337460:C:T	2.68061e-09	-1.47054	-1.04663	9.77222e-09	-0.916285	-1.08412
85337552	chr16:85337552:G:A	2.66793e-09	-1.79639	-0.725521	8.79652e-09	-1.3577	-0.747889
85337627	chr16:85337627:G:A	8.39406e-09	-1.80007e-10	-1.37569	1.83974e-08	-1.80007e-10	-1.36773
85337671	chr16:85337671:T:C	2.74296e-09	-1.56836	-0.925811	8.43602e-09	-1.17744	-0.969989
85337818	chr16:85337818:C:T	1.04149e-08	-1.15998	-4.46292e-10	2.78237e-08	-0.954054	-4.46292e-10
85337899	chr16:85337899:C:T	2.4111e-09	-1.54667	-1.07646	8.31432e-09	-1.04927	-1.11269
85337975	chr16:85337975:T:C	1.20965e-08	0.456087	-1.46638	1.2384e-08	-0.29594	-1.4676
85338177	chr16:85338177:G:A	4.55133e-08	-1.80007e-10	0.314793	1.02009e-07	-1.80007e-10	0.345116
85338318	chr16:85338318:C:T	5.19894e-09	-0.49832	-1.35644	1.04703e-08	-0.591902	-1.3395
85338401	chr16:85338401:A:C	1.30404e-08	0.520215	-1.45537	1.30695e-08	-0.266062	-1.4436
85338548	chr16:85338548:C:T	3.09602e-09	-1.69799	-0.675104	6.10282e-09	-1.79512	-0.676072
85338754	chr16:85338754:A:G	2.89072e-09	-0.982356	-1.45935	5.24474e-09	-1.17082	-1.4519
85339253	chr16:85339253:C:T	1.26451e-07	-1.80007e-10	1.33664	2.20906e-07	-1.80007e-10	1.11779
85339388	chr16:85339388:C:T	7.73797e-09	-1.80007e-10	-1.45707	1.68034e-08	-1.80007e-10	-1.45836
85339433	chr16:85339433:C:T	1.59463e-09	-1.59462	-1.44195	4.57772e-09	-1.31784	-1.4409
85340101	chr16:85340101:T:TA	1.41539e-09	-1.77926	-1.37654	2.95625e-09	-1.79349	-1.40253
85340181	chr16:85340181:A:G	2.5279e-08	-1.80007e-10	-0.273238	5.31754e-08	-1.80007e-10	-0.306348
85340210	chr16:85340210:T:C	1.14477e-08	-1.17344	0.108025	2.08977e-08	-1.5538	0.313489
85340413	chr16:85340413:G:A	8.20006e-09	-1.80007e-10	-1.39907	1.77919e-08	-1.80007e-10	-1.4012
85340417	chr16:85340417:A:G	8.18913e-09	-1.80007e-10	-1.4004	1.77683e-08	-1.80007e-10	-1.40253
85340444	chr16:85340444:A:T	2.85741e-08	-1.80007e-10	-0.15071	6.01879e-08	-1.80007e-10	-0.182472
85340647	chr16:85340647:A:G	1.2759e-09	-1.79526	-1.4643	4.55836e-09	-1.31232	-1.45067
85340824	chr16:85340824:G:A	1.44728e-09	-1.77523	-1.3583	5.64419e-09	-1.21683	-1.33249
85340899	chr16:85340899:T:A	1.87915e-09	-1.57208	-1.30032	4.07984e-09	-1.62415	-1.24974
85341115	chr16:85341115:C:T	2.73742e-09	-1.07747	-1.41872	4.31559e-09	-1.38529	-1.43242
85341223	chr16:85341223:G:A	9.84452e-09	-1.80007e-10	-1.2163	2.13163e-08	-1.80007e-10	-1.22047
85341350	chr16:85341350:G:A	8.69389e-09	-1.80007e-10	-1.34059	1.88065e-08	-1.80007e-10	-1.34574
85341771	chr16:85341771:A:G	1.96887e-09	-1.79931	-1.02644	8.15513e-09	-1.18254	-0.998756
85342069	chr16:85342069:C:T	2.76789e-08	-1.80007e-10	-0.182541	5.75187e-08	-1.80007e-10	-0.227833
85342208	chr16:85342208:G:A	1.25488e-08	-1.80007e-10	-0.973588	2.70963e-08	-1.80007e-10	-0.980545
85342235	chr16:85342235:C:T	1.44257e-09	-1.69058	-1.44621	2.99281e-09	-1.75926	-1.42447
85342412	chr16:85342412:C:T	1.41832e-09	-1.71889	-1.43485	3.00736e-09	-1.77156	-1.40732
85342441	chr16:85342441:G:T	1.39313e-08	-1.80007e-10	-0.869076	2.52045e-08	-1.80007e-10	-1.05292
85342525	chr16:85342525:A:G	1.44809e-09	-1.79213	-1.34083	4.71381e-09	-1.4092	-1.32025
85342588	chr16:85342588:A:G	7.78501e-09	-1.80007e-10	-1.45101	1.69181e-08	-1.80007e-10	-1.45156
85342809	chr16:85342809:C:T	2.17629e-09	-1.79883	-0.926758	8.35024e-09	-1.15979	-0.997865
85343282	chr16:85343282:A:G	2.10353e-09	-1.65305	-1.10655	5.62328e-09	-1.39838	-1.15465
85343337	chr16:85343337:A:G	8.85294e-09	-1.80007e-10	-1.32246	1.90734e-08	-1.80007e-10	-1.33165
85343541	chr16:85343541:C:G	1.42701e-09	-1.69179	-1.45584	3.08597e-09	-1.70482	-1.44826
85343575	chr16:85343575:C:A	2.07157e-08	-1.80007e-10	-0.472317	4.2015e-08	-1.80007e-10	-0.541916
85343780	chr16:85343780:T:A	8.41433e-09	-1.80007e-10	-1.37327	1.82412e-08	-1.80007e-10	-1.37626
85343812	chr16:85343812:A:C	2.2139e-08	-1.80007e-10	-0.40587	4.93559e-08	-1.80007e-10	-0.380886
85344046	chr16:85344046:T:C	8.19521e-09	-1.80007e-10	-1.39966	1.72897e-08	-1.80007e-10	-1.42983
85344145	chr16:85344145:C:T	1.48975e-08	-0.802017	-4.46292e-10	8.43506e-08	0.155038	-4.46292e-10
85344824	chr16:85344824:G:C	3.29542e-09	-0.917265	-1.39341	6.57103e-09	-0.986586	-1.41069
85344825	chr16:85344825:G:A	8.86147e-09	-1.80007e-10	-1.3215	1.9527e-08	-1.80007e-10	-1.30814
85344841	chr16:85344841:A:G	7.26476e-09	-0.312368	-1.20781	1.18817e-08	-0.630052	-1.17489
85345222	chr16:85345222:A:G	5.94062e-09	-1.7214	-4.46292e-10	1.72048e-08	-1.43475	-4.46292e-10
85345232	chr16:85345232:C:T	1.3901e-09	-1.71087	-1.46296	2.91741e-09	-1.74155	-1.4677
85345244	chr16:85345244:A:G	6.34279e-08	-1.80007e-10	0.646693	1.53521e-07	-1.80007e-10	0.753895
85345359	chr16:85345359:A:T	9.26243e-09	-1.80007e-10	-1.27724	2.02963e-08	-1.80007e-10	-1.26951
85345504	chr16:85345504:A:G	8.79007e-09	-1.80007e-10	-1.32959	1.93366e-08	-1.80007e-10	-1.31794
85345525	chr16:85345525:G:A	7.11262e-09	-0.670702	-0.870639	1.36521e-08	-0.734386	-0.931666
85345666	chr16:85345666:C:T	2.02681e-09	-1.34628	-1.45047	4.45296e-09	-1.3293	-1.45708
85345865	chr16:85345865:C:A	1.403e-09	-1.76715	-1.39745	3.18358e-09	-1.76507	-1.35687
85346098	chr16:85346098:G:A	1.94254e-08	-0.536632	-4.46292e-10	2.51461e-08	-1.05524	-4.46292e-10
85346542	chr16:85346542:G:A	2.75588e-08	-1.80007e-10	-0.18689	6.26593e-08	-1.80007e-10	-0.142232
85346931	chr16:85346931:GA:G	9.80352e-09	-1.80007e-10	-1.22047	2.15034e-08	-1.80007e-10	-1.21173
85348150	chr16:85348150:T:A	2.21165e-09	-1.4358	-1.27367	3.39328e-09	-1.7974	-1.26075
85348367	chr16:85348367:G:A	2.47511e-08	-1.80007e-10	-0.294343	5.61713e-08	-1.80007e-10	-0.251538
85348534	chr16:85348534:G:T	9.40372e-09	-1.80007e-10	-1.26211	2.07697e-08	-1.80007e-10	-1.24645
85348569	chr16:85348569:C:T	5.99853e-09	-1.7117	-4.46292e-10	1.53472e-08	-1.54901	-4.46292e-10
85348584	chr16:85348584:G:A	4.1939e-09	-0.719742	-1.34984	7.1967e-09	-0.941292	-1.36503
85348713	chr16:85348713:T:C	1.46393e-09	-1.66257	-1.45952	2.83908e-09	-1.77553	-1.46094
85349153	chr16:85349153:G:A	9.02225e-09	-1.80007e-10	-1.30352	1.97723e-08	-1.80007e-10	-1.29566
85349357	chr16:85349357:A:G	8.34786e-09	-1.80007e-10	-1.38121	1.83741e-08	-1.80007e-10	-1.369
85349435	chr16:85349435:G:A	9.97102e-09	-1.80007e-10	-1.20353	2.07999e-08	-1.80007e-10	-1.245
85350114	chr16:85350114:C:T	7.8642e-09	-1.80007e-10	-1.44089	1.72058e-08	-1.80007e-10	-1.4347
85350360	chr16:85350360:T:G	1.66778e-09	-1.70889	-1.28283	3.54126e-09	-1.69017	-1.32529
85350532	chr16:85350532:A:G	2.884e-09	-1.16752	-1.27651	7.80368e-09	-0.914931	-1.31042
85350611	chr16:85350611:G:A	7.6587e-09	-1.80007e-10	-1.46737	1.66809e-08	-1.80007e-10	-1.46568
85350691	chr16:85350691:G:A	1.89559e-09	-1.42311	-1.44057	3.82469e-09	-1.50164	-1.43683
85350698	chr16:85350698:T:C	1.29749e-09	-1.77951	-1.46327	2.80359e-09	-1.78134	-1.46771
85350745	chr16:85350745:G:A	7.77198e-09	-1.80007e-10	-1.45269	1.68263e-08	-1.80007e-10	-1.457
85350794	chr16:85350794:C:T	1.33162e-09	-1.79118	-1.42564	2.84897e-09	-1.78037	-1.45262
85351170	chr16:85351170:G:A	9.07085e-09	-1.80007e-10	-1.29814	1.90762e-08	-1.80007e-10	-1.3315
85351357	chr16:85351357:C:G	1.28083e-08	-1.80007e-10	-0.953119	2.62318e-08	-1.80007e-10	-1.01297
85351870	chr16:85351870:G:A	9.32002e-09	-1.80007e-10	-1.27105	2.04326e-08	-1.80007e-10	-1.26281
85351928	chr16:85351928:T:G	9.73858e-09	-1.80007e-10	-1.22712	2.03232e-08	-1.80007e-10	-1.26818
85351964	chr16:85351964:T:G	7.82936e-09	-1.80007e-10	-1.44533	1.67695e-08	-1.80007e-10	-1.46038
85352008	chr16:85352008:A:C	1.92138e-09	-1.64713	-1.20303	4.10213e-09	-1.62169	-1.24675
85352097	chr16:85352097:G:A	7.92492e-09	-1.80007e-10	-1.4332	1.71611e-08	-1.80007e-10	-1.4373
85352106	chr16:85352106:T:A	1.18787e-08	-1.80007e-10	-1.02847	2.61904e-08	-1.80007e-10	-1.01455
85352262	chr16:85352262:C:T	4.5994e-09	-0.527687	-1.4496	3.92249e-09	-1.46381	-1.4494
85352278	chr16:85352278:C:A	1.37597e-08	-1.80007e-10	-0.881463	3.09296e-08	-1.80007e-10	-0.848229
85352313	chr16:85352313:C:T	7.72136e-09	-1.80007e-10	-1.45922	1.68183e-08	-1.80007e-10	-1.45747
85352641	chr16:85352641:A:G	8.49679e-09	-1.80007e-10	-1.36352	1.80279e-08	-1.80007e-10	-1.38802
85352719	chr16:85352719:G:T	1.80015e-09	-1.48788	-1.42747	3.40504e-09	-1.62765	-1.42703
85352783	chr16:85352783:C:T	1.7593e-08	-1.80007e-10	-0.635708	3.70779e-08	-1.80007e-10	-0.666923
85352912	chr16:85352912:T:G	9.80276e-09	-1.80007e-10	-1.22055	2.1591e-08	-1.80007e-10	-1.20767
85353200	chr16:85353200:C:T	9.77355e-09	-1.80007e-10	-1.22353	2.10933e-08	-1.80007e-10	-1.23099
85353298	chr16:85353298:G:T	8.86987e-09	-1.80007e-10	-1.32055	1.9361e-08	-1.80007e-10	-1.31668
85353519	chr16:85353519:A:G	1.34422e-08	-0.904815	-4.46292e-10	1.85685e-08	-1.35848	-4.46292e-10
85353657	chr16:85353657:AC:A	1.16735e-08	-1.80007e-10	-1.04589	2.46973e-08	-1.80007e-10	-1.07325
85353731	chr16:85353731:G:A	1.80608e-09	-1.44945	-1.4626	2.93666e-09	-1.75095	-1.45172
85353908	chr16:85353908:G:A	9.61233e-09	-1.80007e-10	-1.24016	2.13085e-08	-1.80007e-10	-1.22084
85354063	chr16:85354063:C:G	4.05248e-08	-1.80007e-10	0.198704	9.72225e-08	-1.80007e-10	0.297059
85354185	chr16:85354185:G:A	2.23909e-09	-1.76059	-0.936554	4.9313e-09	-1.76748	-0.916857
85354299	chr16:85354299:C:T	7.90562e-09	-1.80007e-10	-1.43564	1.74229e-08	-1.80007e-10	-1.42216
85354579	chr16:85354579:C:G	7.67539e-09	-1.80007e-10	-1.46519	1.67216e-08	-1.80007e-10	-1.46324
85354591	chr16:85354591:C:T	5.94384e-09	-1.72086	-4.46292e-10	1.43321e-08	-1.61744	-4.46292e-10
85354700	chr16:85354700:C:T	2.22269e-08	1.01686	-1.41877	8.9916e-09	-0.665062	-1.41859
85354900	chr16:85354900:C:G	1.02645e-08	-1.80007e-10	-1.17452	2.22887e-08	-1.80007e-10	-1.17586
85354920	chr16:85354920:A:G	8.43555e-09	-1.80007e-10	-1.37076	1.85484e-08	-1.80007e-10	-1.35956
85354921	chr16:85354921:C:T	7.69841e-09	-1.80007e-10	-1.4622	1.67043e-08	-1.80007e-10	-1.46428
85354993	chr16:85354993:G:T	1.25389e-08	-1.80007e-10	-0.974376	2.81883e-08	-1.80007e-10	-0.941036
85355081	chr16:85355081:C:A	7.83582e-09	-1.80007e-10	-1.44451	1.70068e-08	-1.80007e-10	-1.44633
85355155	chr16:85355155:G:A	9.69557e-09	-1.80007e-10	-1.23154	2.13227e-08	-1.80007e-10	-1.22017
85355242	chr16:85355242:AC:A	1.11582e-08	-1.80007e-10	-1.09104	2.53219e-08	-1.80007e-10	-1.04827
85355326	chr16:85355326:G:A	7.6956e-09	-1.80007e-10	-1.46256	1.67055e-08	-1.80007e-10	-1.46421
85355433	chr16:85355433:C:G	8.22618e-09	-1.80007e-10	-1.39589	1.81491e-08	-1.80007e-10	-1.38132
85356251	chr16:85356251:G:A	1.44332e-08	-1.80007e-10	-0.833681	3.33299e-08	-1.80007e-10	-0.77349
85356392	chr16:85356392:G:T	3.6842e-09	-1.4409	-0.758262	8.32228e-09	-1.42739	-0.733613
85356453	chr16:85356453:G:C	9.85067e-09	-1.80007e-10	-1.21567	2.18143e-08	-1.80007e-10	-1.19738
85356667	chr16:85356667:A:AT	8.51999e-09	-1.80007e-10	-1.3608	1.77886e-08	-1.80007e-10	-1.40138
85356771	chr16:85356771:C:T	5.95843e-09	-0.331572	-1.38683	1.03289e-08	-0.585145	-1.35985
85357029	chr16:85357029:T:C	6.07086e-09	-0.929267	-0.770445	9.00964e-09	-1.33278	-0.748868
85357138	chr16:85357138:C:T	5.7352e-09	-1.75659	-4.46292e-10	1.63561e-08	-1.48534	-4.46292e-10
85357161	chr16:85357161:C:T	4.28223e-09	-0.977288	-1.07145	4.02999e-09	-1.70973	-1.17645
85357906	chr16:85357906:G:A	7.68972e-09	-1.80007e-10	-1.46333	1.66986e-08	-1.80007e-10	-1.46462
85358686	chr16:85358686:C:T	1.80883e-09	-1.7903	-1.12023	4.99398e-09	-1.47575	-1.19596
85358769	chr16:85358769:G:T	7.68025e-09	-1.80007e-10	-1.46456	1.67373e-08	-1.80007e-10	-1.4623
85358799	chr16:85358799:G:C	1.84524e-09	-1.67211	-1.2185	3.88556e-09	-1.75997	-1.16271
85358903	chr16:85358903:C:A	2.96111e-09	-1.42853	-0.989113	7.13388e-09	-1.44654	-0.868549
85358963	chr16:85358963:T:C	8.11872e-09	-1.80007e-10	-1.40904	1.68095e-08	-1.80007e-10	-1.458
85359205	chr16:85359205:C:T	8.10385e-09	-1.80007e-10	-1.41087	1.78357e-08	-1.80007e-10	-1.39874
85359272	chr16:85359272:G:A	9.25032e-09	-1.80007e-10	-1.27855	2.03e-08	-1.80007e-10	-1.26932
85359327	chr16:85359327:G:A	7.82404e-09	-1.80007e-10	-1.44601	1.70898e-08	-1.80007e-10	-1.44146
85359582	chr16:85359582:C:A	1.64027e-08	-1.80007e-10	-0.705768	4.3178e-08	-1.80007e-10	-0.514611
85359624	chr16:85359624:C:G	1.98001e-08	-1.80007e-10	-0.517526	4.49721e-08	-1.80007e-10	-0.473901
85359695	chr16:85359695:T:C	2.02151e-08	-1.80007e-10	-0.496783	4.28539e-08	-1.80007e-10	-0.522146
85359914	chr16:85359914:G:C	8.10495e-09	-1.80007e-10	-1.41074	1.7012e-08	-1.80007e-10	-1.44603
85359982	chr16:85359982:C:T	7.84153e-08	-1.80007e-10	0.858808	1.21311e-07	-1.80007e-10	0.518411
85360254	chr16:85360254:G:A	6.46483e-08	-1.80007e-10	0.665751	9.97866e-08	-1.80007e-10	0.32309
85360587	chr16:85360587:G:A	7.83251e-09	-1.80007e-10	-1.44493	1.72523e-08	-1.80007e-10	-1.432
85360772	chr16:85360772:G:A	2.89348e-09	-1.41007	-1.03068	5.25104e-09	-1.63594	-0.985576
85360796	chr16:85360796:C:T	1.87338e-09	-1.52903	-1.34644	4.27945e-09	-1.52798	-1.29814
85360920	chr16:85360920:A:G	2.12653e-09	-1.49174	-1.25697	4.91068e-09	-1.48546	-1.20307
85360970	chr16:85360970:T:C	1.64141e-09	-1.63987	-1.36778	3.76702e-09	-1.62217	-1.33149
85361276	chr16:85361276:C:T	3.31373e-09	-1.31891	-0.98623	7.73575e-09	-1.27328	-0.960812
85361383	chr16:85361383:C:A	5.88491e-08	-1.80007e-10	0.571766	1.21696e-07	-1.80007e-10	0.521583
85361399	chr16:85361399:A:G	1.00921e-08	-1.80007e-10	-1.19146	2.15303e-08	-1.80007e-10	-1.21048
85361570	chr16:85361570:A:G	3.3864e-09	-1.03863	-1.24481	4.93882e-09	-1.35999	-1.32282
85361610	chr16:85361610:G:A	2.49093e-09	-1.22403	-1.36652	3.56997e-09	-1.56167	-1.44572
85361725	chr16:85361725:C:T	8.45956e-09	-1.80007e-10	-1.36791	1.86384e-08	-1.80007e-10	-1.35472
85361728	chr16:85361728:C:G	1.14269e-08	-1.80007e-10	-1.06724	2.44731e-08	-1.80007e-10	-1.08237
85361796	chr16:85361796:G:A	9.94467e-09	-1.80007e-10	-1.20617	2.06836e-08	-1.80007e-10	-1.2506
85361854	chr16:85361854:G:A	1.43467e-08	-0.839694	-4.46292e-10	8.28418e-08	0.136989	-4.46292e-10
85361857	chr16:85361857:C:T	2.75122e-08	-1.80007e-10	-0.188581	4.64912e-08	-1.80007e-10	-0.440681
85362061	chr16:85362061:T:C	3.44085e-09	-0.815669	-1.45182	1.62741e-08	-0.0575104	-1.43286
85362665	chr16:85362665:A:G	1.79922e-09	-1.47969	-1.43617	2.91506e-09	-1.79846	-1.41159
85362731	chr16:85362731:C:T	7.95198e-09	-1.80007e-10	-1.42979	1.66471e-08	-1.80007e-10	-1.46771
85363176	chr16:85363176:T:C	2.28498e-09	-1.2485	-1.42835	2.82509e-09	-1.77988	-1.46153
85363214	chr16:85363214:C:G	2.21514e-08	0.41216	-0.817472	5.49594e-09	-1.78899	-0.786945
85363844	chr16:85363844:A:G	2.30629e-08	-1.80007e-10	-0.364986	4.07571e-08	-1.80007e-10	-0.572314
85363856	chr16:85363856:G:A	2.48621e-08	-1.80007e-10	-0.289864	4.36051e-08	-1.80007e-10	-0.50477
85364027	chr16:85364027:C:T	3.66497e-08	-1.80007e-10	0.0981952	4.7798e-08	-1.80007e-10	-0.412959
85364136	chr16:85364136:G:T	2.83463e-08	-1.80007e-10	-0.158715	3.80006e-08	-1.80007e-10	-0.642341
85364181	chr16:85364181:G:A	1.59855e-09	-1.63045	-1.40367	3.27118e-09	-1.66597	-1.42883
85364184	chr16:85364184:C:T	2.28652e-09	-1.78796	-0.888218	4.9857e-09	-1.65075	-1.02262
85364226	chr16:85364226:G:C	1.20834e-08	-1.80007e-10	-1.01138	2.5783e-08	-1.80007e-10	-1.03023
85364248	chr16:85364248:C:T	8.26126e-09	-1.80007e-10	-1.39163	1.77968e-08	-1.80007e-10	-1.40092
85364255	chr16:85364255:C:T	1.05452e-08	-1.80007e-10	-1.14754	2.49801e-08	-1.80007e-10	-1.06187
85364264	chr16:85364264:C:T	2.92571e-09	-1.27346	-1.15622	3.35307e-09	-1.789	-1.28107
85364271	chr16:85364271:C:T	8.37807e-09	-1.80007e-10	-1.37759	1.7995e-08	-1.80007e-10	-1.38985
85364371	chr16:85364371:G:C	1.33642e-08	0.553536	-1.46417	2.86269e-09	-1.76795	-1.46023
85364431	chr16:85364431:G:A	1.75112e-09	-1.54953	-1.39343	3.51531e-09	-1.59797	-1.42485
85364654	chr16:85364654:G:A	1.3732e-07	-1.80007e-10	1.4191	1.34016e-07	-1.80007e-10	0.618012
85364697	chr16:85364697:G:A	6.71056e-09	-1.45269	-0.146841	9.2983e-09	-1.75808	-0.292032
85364709	chr16:85364709:C:A	1.31435e-08	-1.80007e-10	-0.92728	2.80019e-08	-1.80007e-10	-0.94767
85364820	chr16:85364820:C:T	1.71296e-09	-1.5226	-1.44239	3.42447e-09	-1.58968	-1.45932
85364857	chr16:85364857:C:T	1.36767e-08	-1.80007e-10	-0.887515	2.91133e-08	-1.80007e-10	-0.908748
85364867	chr16:85364867:C:T	1.31435e-08	-1.80007e-10	-0.92728	2.80019e-08	-1.80007e-10	-0.94767
85364872	chr16:85364872:A:G	1.16373e-08	-1.80007e-10	-1.049	2.4476e-08	-1.80007e-10	-1.08225
85364980	chr16:85364980:G:T	8.14268e-09	-1.80007e-10	-1.40609	1.78929e-08	-1.80007e-10	-1.39554
85364993	chr16:85364993:G:A	1.31435e-08	-1.80007e-10	-0.92728	2.80019e-08	-1.80007e-10	-0.94767
85365211	chr16:85365211:G:A	8.25062e-09	-1.80007e-10	-1.39292	1.81584e-08	-1.80007e-10	-1.38081
85365549	chr16:85365549:C:G	2.72403e-08	-1.80007e-10	-0.198512	3.61307e-08	-1.80007e-10	-0.692801
85365635	chr16:85365635:G:A	5.69811e-09	-1.76308	-4.46292e-10	1.1959e-08	-1.79846	-4.46292e-10
85365756	chr16:85365756:C:G	8.33007e-09	-1.80007e-10	-1.38334	1.83222e-08	-1.80007e-10	-1.37183
85365764	chr16:85365764:G:A	9.62877e-09	-1.80007e-10	-1.23845	2.05315e-08	-1.80007e-10	-1.25798
85365917	chr16:85365917:A:G	1.03843e-08	-1.80007e-10	-1.16292	2.31981e-08	-1.80007e-10	-1.13587
85366042	chr16:85366042:C:T	7.70811e-09	-1.80007e-10	-1.46094	1.67176e-08	-1.80007e-10	-1.46348
85366085	chr16:85366085:G:T	1.1529e-08	-1.80007e-10	-1.05835	2.50023e-08	-1.80007e-10	-1.06098
85366132	chr16:85366132:C:T	1.2706e-08	-1.80007e-10	-0.961137	2.71459e-08	-1.80007e-10	-0.978716
85366247	chr16:85366247:C:T	2.72085e-08	-0.199683	-4.46292e-10	1.07739e-07	0.399769	-4.46292e-10
85366502	chr16:85366502:G:A	8.09968e-09	-1.80007e-10	-1.41139	1.75773e-08	-1.80007e-10	-1.41334
85366708	chr16:85366708:T:C	4.71368e-08	-1.80007e-10	0.349844	7.48295e-08	-1.80007e-10	0.0352684
85367220	chr16:85367220:G:C	1.37871e-08	-1.80007e-10	-0.87948	2.92963e-08	-1.80007e-10	-0.902481
85367318	chr16:85367318:C:T	1.76902e-09	-1.53669	-1.39609	5.46287e-09	-1.16242	-1.41955
85367724	chr16:85367724:G:A	5.35307e-08	-1.80007e-10	0.477045	1.26328e-07	-1.80007e-10	0.558935
85368127	chr16:85368127:T:G	2.85166e-09	-1.43037	-1.02494	3.93601e-09	-1.7612	-1.14857
85368244	chr16:85368244:T:C	8.00498e-09	-1.80007e-10	-1.42315	1.88063e-08	-1.80007e-10	-1.34575
85368415	chr16:85368415:A:G	9.38227e-09	-1.80007e-10	-1.26439	1.88498e-08	-1.80007e-10	-1.34344
85368799	chr16:85368799:G:A	7.62248e-09	-1.47211	-4.46292e-10	1.20387e-08	-1.79182	-4.46292e-10
85369047	chr16:85369047:G:C	7.9569e-09	-1.42917	-4.46292e-10	2.53562e-08	-1.04692	-4.46292e-10
85369319	chr16:85369319:G:C	1.52723e-08	-1.80007e-10	-0.77717	2.12619e-08	-1.80007e-10	-1.22303
85369382	chr16:85369382:A:C	3.96922e-06	5.8129	-1.02979	2.63024e-08	0.0840766	-1.09436
85369397	chr16:85369397:GT:G	3.21448e-06	5.99748	-1.42527	2.08968e-08	0.210181	-1.45053
85369550	chr16:85369550:A:G	1.20644e-08	-1.80007e-10	-1.01295	2.82709e-08	-1.80007e-10	-0.938111
85369683	chr16:85369683:T:G	1.00316e-08	-1.80007e-10	-1.19747	2.3724e-08	-1.80007e-10	-1.11346
85369848	chr16:85369848:G:A	1.56641e-07	1.55075	-4.46292e-10	1.8484e-08	-1.36304	-4.46292e-10
85370435	chr16:85370435:C:A	4.60344e-08	-1.80007e-10	0.326179	8.40721e-08	-1.80007e-10	0.151731
85371189	chr16:85371189:G:A	2.41996e-08	-1.80007e-10	-0.316875	4.58594e-08	-1.80007e-10	-0.454363
85371303	chr16:85371303:G:A	1.00012e-08	-1.80007e-10	-1.20051	1.9834e-08	-1.80007e-10	-1.29255
85371427	chr16:85371427:C:G	9.7909e-09	-1.80007e-10	-1.22176	2.39272e-08	-1.80007e-10	-1.10493
85371432	chr16:85371432:G:A	7.66182e-09	-1.80007e-10	-1.46696	1.6947e-08	-1.80007e-10	-1.44985
85371799	chr16:85371799:G:A	7.76735e-09	-1.80007e-10	-1.45328	1.77929e-08	-1.80007e-10	-1.40115
85371876	chr16:85371876:T:G	2.75989e-09	-1.05774	-1.43028	3.50524e-09	-1.68669	-1.339
85371896	chr16:85371896:G:A	4.04307e-08	-1.80007e-10	0.196378	7.42048e-08	-1.80007e-10	0.0268858
85372128	chr16:85372128:C:G	6.27691e-09	-1.4373	-0.229036	3.49383e-08	-0.511889	-0.214471
85372198	chr16:85372198:A:G	4.01769e-08	-1.80007e-10	0.19008	7.38932e-08	-1.80007e-10	0.0226773
85372215	chr16:85372215:G:A	7.74776e-09	-1.80007e-10	-1.45581	1.76878e-08	-1.80007e-10	-1.40707
85372521	chr16:85372521:C:A	2.68409e-09	-1.12536	-1.39051	1.89442e-08	0.0530295	-1.39147
85372572	chr16:85372572:C:T	5.54048e-09	-1.79113	-4.46292e-10	1.20294e-08	-1.79259	-4.46292e-10
85373208	chr16:85373208:G:A	1.46228e-08	-1.80007e-10	-0.820626	3.04673e-08	-1.80007e-10	-0.863291
85373468	chr16:85373468:TC:T	4.20882e-08	-1.80007e-10	0.236556	7.70132e-08	-1.80007e-10	0.0640337
85373732	chr16:85373732:G:A	4.91249e-08	-1.80007e-10	0.391156	9.34876e-08	-1.80007e-10	0.257885
85373903	chr16:85373903:C:T	7.68252e-09	-1.80007e-10	-1.46426	1.68678e-08	-1.80007e-10	-1.45454
85374696	chr16:85374696:G:A	9.30279e-09	-1.80007e-10	-1.2729	1.90518e-08	-1.80007e-10	-1.33278
85374983	chr16:85374983:G:A	5.74972e-09	-1.75406	-4.46292e-10	1.67033e-08	-1.46433	-4.46292e-10
85375019	chr16:85375019:C:T	1.53856e-08	-1.80007e-10	-0.769777	2.58241e-08	-1.80007e-10	-1.02864
85375376	chr16:85375376:C:G	8.25057e-09	-1.80007e-10	-1.39293	1.91187e-08	-1.80007e-10	-1.32928
85375429	chr16:85375429:G:A	1.74063e-06	5.17021	-1.21142	5.94481e-09	-1.50925	-0.988176
85375479	chr16:85375479:C:G	1.22989e-08	-1.80007e-10	-0.993704	2.595e-08	-1.80007e-10	-1.02377
85375598	chr16:85375598:G:C	1.53397e-08	0.678217	-1.45098	7.28227e-09	-0.846184	-1.44832
85375976	chr16:85375976:G:C	1.33272e-07	2.84968	-1.4605	3.04535e-09	-1.73829	-1.42804
85376051	chr16:85376051:A:G	8.30055e-09	-1.80007e-10	-1.38689	1.92775e-08	-1.80007e-10	-1.321
85376083	chr16:85376083:C:T	2.16553e-09	-1.34011	-1.39043	1.1903e-08	-0.411968	-1.39118
85376250	chr16:85376250:C:T	1.13571e-08	-1.07337	-4.46292e-10	3.94345e-08	-0.605303	-4.46292e-10
85376493	chr16:85376493:G:A	8.32935e-09	-1.80007e-10	-1.38343	1.93699e-08	-1.80007e-10	-1.31622
85376955	chr16:85376955:C:T	1.43109e-06	-1.80007e-10	3.76298	2.54383e-06	-1.80007e-10	3.56148
85376985	chr16:85376985:A:C	2.0828e-08	-1.80007e-10	-0.466911	4.29281e-08	-1.80007e-10	-0.520416
85377072	chr16:85377072:A:AT	9.87494e-08	-1.80007e-10	1.08937	1.67439e-07	-1.80007e-10	0.840676
85377084	chr16:85377084:A:T	8.75323e-09	-1.80007e-10	-1.33379	2.06654e-08	-1.80007e-10	-1.25148
85377336	chr16:85377336:C:T	1.58633e-08	-1.80007e-10	-0.7392	4.43653e-08	-1.80007e-10	-0.487486
85377411	chr16:85377411:C:T	7.67019e-09	-1.80007e-10	-1.46587	1.6656e-08	-1.80007e-10	-1.46717
85377414	chr16:85377414:C:G	1.05695e-07	-1.80007e-10	1.15735	1.79063e-07	-1.80007e-10	0.907795
85377527	chr16:85377527:T:C	1.85104e-09	-1.69639	-1.19107	4.59823e-09	-1.7674	-0.986872
85378035	chr16:85378035:G:A	1.68588e-09	-1.77961	-1.20132	3.33062e-09	-1.73065	-1.34613
85378060	chr16:85378060:A:G	9.21195e-09	-1.80007e-10	-1.28271	3.11673e-08	-1.80007e-10	-0.840574
85378196	chr16:85378196:G:A	7.79597e-09	-1.80007e-10	-1.4496	1.73215e-08	-1.80007e-10	-1.428
85378700	chr16:85378700:C:T	2.65781e-09	-1.77968	-0.746028	8.45186e-09	-1.79927	-0.34629
85378978	chr16:85378978:T:C	1.65671e-08	0.711307	-1.4071	9.55041e-09	-0.787456	-1.2359
85379085	chr16:85379085:G:C	9.17406e-09	-1.80007e-10	-1.28683	1.95461e-08	-1.80007e-10	-1.30717
85379271	chr16:85379271:G:C	3.15118e-08	-1.80007e-10	-0.0528483	5.74179e-08	-1.80007e-10	-0.229587
85379348	chr16:85379348:C:G	5.79609e-08	-1.80007e-10	0.556558	1.02624e-07	-1.80007e-10	0.351128
85379634	chr16:85379634:G:A	2.62168e-08	-1.80007e-10	-0.23681	6.02186e-08	-1.80007e-10	-0.181963
85379932	chr16:85379932:C:T	6.72329e-08	-1.80007e-10	0.704951	1.18231e-07	-1.80007e-10	0.492695
85380010	chr16:85380010:A:G	6.79274e-07	-1.80007e-10	3.01781	1.22716e-06	-1.80007e-10	2.83252
85380078	chr16:85380078:C:T	5.01816e-09	-1.61171	-0.278436	1.65241e-08	-0.445513	-1.02961
85380096	chr16:85380096:T:C	7.65611e-09	-1.80007e-10	-1.46771	1.68339e-08	-1.80007e-10	-1.45655
85380370	chr16:85380370:T:C	1.1704e-08	-1.80007e-10	-1.04328	1.72347e-08	-1.80007e-10	-1.43302
85380393	chr16:85380393:T:C	2.94431e-08	-1.80007e-10	-0.12075	6.02989e-08	-1.80007e-10	-0.180629
85380639	chr16:85380639:T:C	1.129e-08	-1.80007e-10	-1.07929	2.33995e-08	-1.80007e-10	-1.12723
85381391	chr16:85381391:A:G	1.00147e-08	-1.80007e-10	-1.19916	2.23543e-08	-1.80007e-10	-1.17293
85381895	chr16:85381895:G:A	6.37202e-09	-1.65129	-4.46292e-10	1.96723e-08	-1.30073	-4.46292e-10
85381898	chr16:85381898:T:G	8.01107e-09	-1.80007e-10	-1.42239	1.79756e-08	-1.80007e-10	-1.39093
85381913	chr16:85381913:G:A	7.78256e-09	-1.80007e-10	-1.45133	1.72434e-08	-1.80007e-10	-1.43251
85381973	chr16:85381973:C:A	1.24774e-05	6.98586	-1.0574	6.12816e-09	-1.79321	-0.673841
85382009	chr16:85382009:A:G	3.42878e-08	-1.80007e-10	0.0315785	6.9733e-08	-1.80007e-10	-0.0352694
85382020	chr16:85382020:A:G	0.148136	16.3727	-1.06232	2.79122e-09	-1.79191	-1.46156
85382141	chr16:85382141:A:G	7.9234e-09	-1.80007e-10	-1.43339	1.74818e-08	-1.80007e-10	-1.41878
85382232	chr16:85382232:T:C	0.325713	17.2468	-1.14845	2.75378e-09	-1.7993	-1.46766
85382345	chr16:85382345:A:G	0.235139	16.9257	-1.15327	2.75652e-09	-1.79827	-1.4677
85382501	chr16:85382501:G:T	3.5017e-05	6.96262	-0.00224035	3.87785e-07	1.31819	0.362318
85382505	chr16:85382505:C:G	0.12518	16.2621	-1.12006	2.78877e-09	-1.78764	-1.46671
85382512	chr16:85382512:T:A	2.05134e-08	-0.887044	0.404912	1.72013e-08	-1.46199	0.0270363
85382535	chr16:85382535:G:C	1.69646e-09	-1.72047	-1.25419	3.48394e-07	2.54333	-0.969935
85382609	chr16:85382609:A:G	0.165554	16.557	-1.13537	2.76928e-09	-1.79398	-1.46737
85382713	chr16:85382713:A:G	3.60567e-08	-1.80007e-10	0.0818811	7.32091e-08	-1.80007e-10	0.0133761
85382780	chr16:85382780:T:C	8.56395e-08	-0.531177	1.47811	5.85024e-08	-1.24137	1.0305
85383070	chr16:85383070:CAT:C	1.10778e-07	-0.833262	2.03758	7.76334e-08	-1.42436	1.49642
85383434	chr16:85383434:T:C	7.86089e-09	-1.80007e-10	-1.44131	1.75385e-08	-1.80007e-10	-1.41555
85383436	chr16:85383436:C:T	8.09009e-09	-1.80007e-10	-1.41257	1.87796e-08	-1.80007e-10	-1.34717
85383441	chr16:85383441:G:A	9.39674e-09	-1.80007e-10	-1.26285	2.08695e-08	-1.80007e-10	-1.24166
85383994	chr16:85383994:CTT:C	5.99891e-09	-1.71163	-4.46292e-10	1.19669e-08	-1.79779	-4.46292e-10
85384102	chr16:85384102:C:G	1.93116e-08	-1.80007e-10	-0.542506	3.95057e-08	-1.80007e-10	-0.603499
85384351	chr16:85384351:C:A	1.36034e-08	-1.80007e-10	-0.892894	2.12901e-08	-1.80007e-10	-1.2217
85384576	chr16:85384576:T:C	7.74386e-09	-1.80007e-10	-1.45631	1.67812e-08	-1.80007e-10	-1.45969
85384604	chr16:85384604:C:A	2.0888e-08	-1.80007e-10	-0.464038	6.48995e-08	-1.80007e-10	-0.107104
85384658	chr16:85384658:T:G	1.90331e-08	-1.80007e-10	-0.557032	4.23332e-08	-1.80007e-10	-0.534372
85384698	chr16:85384698:G:T	8.08246e-09	-1.80007e-10	-1.41351	1.81409e-08	-1.80007e-10	-1.38177
85384756	chr16:85384756:A:T	4.40148e-08	-1.5679	1.84921	1.43021e-07	-1.43879	2.12184
85384799	chr16:85384799:TC:T	6.35582e-08	-1.80007e-10	0.648745	1.80213e-07	-1.80007e-10	0.914198
85384859	chr16:85384859:G:A	3.2656e-07	3.38199	-1.09658	1.51085e-07	1.62427	-0.886368
85384889	chr16:85384889:C:T	2.98046e-08	0.37045	-0.478996	7.14282e-07	2.70532	-0.413989
85385210	chr16:85385210:T:C	7.89065e-09	-1.80007e-10	-1.43753	1.69753e-08	-1.80007e-10	-1.44819
85385506	chr16:85385506:G:T	9.09311e-09	-0.251319	-1.04438	1.39693e-08	-0.601685	-1.0414
85385556	chr16:85385556:A:C	1.46409e-08	-1.80007e-10	-0.819394	4.74644e-08	-1.80007e-10	-0.419963
85385966	chr16:85385966:T:C	8.33819e-09	-1.80007e-10	-1.38236	2.2458e-08	-1.80007e-10	-1.1683
85386171	chr16:85386171:C:T	1.4075e-08	-1.80007e-10	-0.858812	3.04441e-08	-1.80007e-10	-0.864052
85386174	chr16:85386174:C:T	7.54983e-07	1.76116	1.36232	2.45729e-07	-0.340065	1.56435
85386203	chr16:85386203:G:A	2.1825e-09	-1.61492	-1.10782	5.43397e-09	-1.55113	-1.03615
85386458	chr16:85386458:T:G	1.4583e-08	-1.80007e-10	-0.823352	4.21969e-08	-1.80007e-10	-0.537595
85387169	chr16:85387169:G:A	1.04213e-08	-1.80007e-10	-1.15936	2.2955e-08	-1.80007e-10	-1.14641
85387497	chr16:85387497:C:G	1.1862e-08	-1.80007e-10	-1.02987	2.75031e-08	-1.80007e-10	-0.965646
85387571	chr16:85387571:C:G	1.20526e-08	-1.80007e-10	-1.01393	2.77324e-08	-1.80007e-10	-0.95734
85388694	chr16:85388694:A:G	2.37431e-07	-1.80007e-10	1.96666	5.07829e-07	-1.80007e-10	1.9502
85388897	chr16:85388897:G:C	1.11063e-06	2.84588	0.663594	3.73508e-05	5.15071	1.09746
85388996	chr16:85388996:A:G	1.24181e-08	-1.80007e-10	-0.984054	3.16346e-08	-1.80007e-10	-0.825693
85389080	chr16:85389080:C:A	5.49525e-09	-1.79933	-4.46292e-10	1.33144e-08	-1.6911	-4.46292e-10
85389147	chr16:85389147:A:T	8.07668e-09	-1.80007e-10	-1.41423	1.72389e-08	-1.80007e-10	-1.43277
85389288	chr16:85389288:C:T	7.81356e-09	-1.80007e-10	-1.44735	1.68611e-08	-1.80007e-10	-1.45494
85389447	chr16:85389447:G:A	8.68214e-09	-1.80007e-10	-1.34194	1.82773e-08	-1.80007e-10	-1.37428
85389673	chr16:85389673:C:T	7.76113e-07	2.11142	1.03967	1.51064e-06	1.9025	1.13785
85389781	chr16:85389781:C:T	5.9131e-09	-0.267153	-1.45889	1.50972e-08	-0.102195	-1.46324
85389829	chr16:85389829:A:T	5.4376e-09	-0.347808	-1.46207	1.38888e-08	-0.18339	-1.46547
85390250	chr16:85390250:C:T	8.09338e-09	-1.80007e-10	-1.41216	1.73946e-08	-1.80007e-10	-1.42379
85390423	chr16:85390423:G:A	1.33534e-08	-1.80007e-10	-0.911438	3.44149e-08	-1.80007e-10	-0.741453
85390471	chr16:85390471:T:C	8.51203e-09	-1.80007e-10	-1.36173	1.85843e-08	-1.80007e-10	-1.35763
85390557	chr16:85390557:G:C	1.05445e-08	-1.09618	-0.0514309	3.48972e-08	-0.725826	-0.00171168
85390726	chr16:85390726:C:T	9.58921e-09	-1.80007e-10	-1.24257	2.05073e-08	-1.80007e-10	-1.25916
85390826	chr16:85390826:T:G	2.2061e-08	-1.80007e-10	-0.409398	3.03009e-08	-1.80007e-10	-0.868764
85390950	chr16:85390950:G:A	7.64622e-09	-1.469	-4.46292e-10	2.54966e-08	-1.0414	-4.46292e-10
85391631	chr16:85391631:G:A	1.08459e-08	-0.0160326	-1.10339	7.90765e-09	-0.934295	-1.27782
85392443	chr16:85392443:T:C	6.62502e-09	-1.61236	-4.46292e-10	1.71983e-08	-1.43513	-4.46292e-10
85392481	chr16:85392481:T:C	3.75835e-08	-1.80007e-10	0.123354	7.8503e-08	-1.80007e-10	0.0831939
85393151	chr16:85393151:C:T	6.19262e-08	-1.7302	2.35293	1.10558e-07	-1.79755	2.22315
85393770	chr16:85393770:A:C	7.8726e-09	-1.80007e-10	-1.43982	1.72776e-08	-1.80007e-10	-1.43053
85394275	chr16:85394275:A:C	1.81245e-09	-1.78599	-1.12254	4.36703e-09	-1.7256	-1.08026
85394853	chr16:85394853:C:T	3.08784e-08	-1.80007e-10	-0.0731526	8.1225e-08	-1.80007e-10	0.117279
85394896	chr16:85394896:A:G	7.81263e-09	-1.80007e-10	-1.44747	1.6728e-08	-1.80007e-10	-1.46286
85395048	chr16:85395048:C:T	7.66219e-09	-1.80007e-10	-1.46691	1.68096e-08	-1.80007e-10	-1.45799
85395060	chr16:85395060:G:A	1.33364e-09	-1.7485	-1.46679	1.68551e-08	0.0112982	-1.46659
85395071	chr16:85395071:A:G	7.68561e-09	-1.80007e-10	-1.46386	1.66489e-08	-1.80007e-10	-1.4676
85395132	chr16:85395132:G:A	9.35808e-09	-1.80007e-10	-1.26697	2.00859e-08	-1.80007e-10	-1.27992
85395341	chr16:85395341:A:G	6.69186e-08	2.13174	-1.43147	4.98063e-09	-1.20944	-1.46495
85395351	chr16:85395351:C:T	4.32776e-08	-1.80007e-10	0.264425	6.54143e-08	-1.80007e-10	-0.0992021
85395963	chr16:85395963:C:T	7.68001e-09	-1.80007e-10	-1.46459	1.69175e-08	-1.80007e-10	-1.45159
85396304	chr16:85396304:T:C	7.05921e-09	-0.205524	-1.34335	4.91815e-09	-1.5259	-1.16111
85396340	chr16:85396340:C:T	1.26731e-07	-0.975868	2.31472	2.24031e-07	-1.05971	2.19155
85396408	chr16:85396408:A:C	7.88057e-09	-1.80007e-10	-1.43881	1.69961e-08	-1.80007e-10	-1.44696
85396423	chr16:85396423:T:G	9.59239e-09	-1.80007e-10	-1.24224	2.07844e-08	-1.80007e-10	-1.24574
85396899	chr16:85396899:CAA:C	7.88293e-09	-1.80007e-10	-1.43851	1.7013e-08	-1.80007e-10	-1.44596
85397107	chr16:85397107:C:T	1.27705e-09	-1.79852	-1.46014	3.29691e-09	-1.62058	-1.46637
85397118	chr16:85397118:T:C	8.84021e-09	-1.80007e-10	-1.3239	1.89038e-08	-1.80007e-10	-1.34058
85397134	chr16:85397134:T:A	7.80563e-09	-1.80007e-10	-1.44837	1.7264e-08	-1.80007e-10	-1.43132
85397301	chr16:85397301:A:G	8.53468e-09	-1.80007e-10	-1.35907	1.79289e-08	-1.80007e-10	-1.39353
85397386	chr16:85397386:T:C	1.54167e-08	-1.80007e-10	-0.76776	3.31496e-08	-1.80007e-10	-0.778912
85397393	chr16:85397393:G:A	1.02731e-08	-1.80007e-10	-1.17368	2.30642e-08	-1.80007e-10	-1.14166
85397406	chr16:85397406:G:A	1.03664e-08	-1.16464	-4.46292e-10	2.75538e-08	-0.963803	-4.46292e-10
85398356	chr16:85398356:A:G	7.90546e-09	-1.80007e-10	-1.43566	1.6656e-08	-1.80007e-10	-1.46717
85398627	chr16:85398627:C:G	7.66559e-09	-1.80007e-10	-1.46647	1.66891e-08	-1.80007e-10	-1.46519
85398672	chr16:85398672:G:A	8.0685e-09	-1.80007e-10	-1.41524	1.74439e-08	-1.80007e-10	-1.42096
85398899	chr16:85398899:T:C	3.70566e-05	5.21138	1.80561	1.46431e-06	1.44487	1.56433
85398902	chr16:85398902:A:G	8.96146e-09	-1.80007e-10	-1.31028	1.98431e-08	-1.80007e-10	-1.29209
85399135	chr16:85399135:C:T	2.08676e-07	2.74278	-0.905206	3.08897e-08	-0.0383583	-0.811164
85399710	chr16:85399710:A:G	9.17583e-09	-1.80007e-10	-1.28664	2.23099e-08	-1.80007e-10	-1.17491
85399763	chr16:85399763:C:T	9.33675e-09	-1.80007e-10	-1.26925	2.48087e-08	-1.80007e-10	-1.06875
85399815	chr16:85399815:C:A	8.39233e-09	-1.80007e-10	-1.37589	1.82524e-08	-1.80007e-10	-1.37565
85399881	chr16:85399881:G:A	1.09142e-08	-1.80007e-10	-1.11315	2.33354e-08	-1.80007e-10	-1.12997
85400063	chr16:85400063:G:A	5.88288e-09	-1.73116	-4.46292e-10	1.53218e-08	-1.55066	-4.46292e-10
85400257	chr16:85400257:G:C	7.6729e-09	-1.80007e-10	-1.46552	1.6705e-08	-1.80007e-10	-1.46424
85400511	chr16:85400511:G:T	2.16604e-08	-1.80007e-10	-0.427725	5.23384e-08	-1.80007e-10	-0.322214
85400556	chr16:85400556:C:T	1.68369e-08	-1.80007e-10	-0.679639	2.68454e-08	-1.80007e-10	-0.98985
85400616	chr16:85400616:C:T	9.82402e-09	-1.80007e-10	-1.21838	1.90918e-08	-1.80007e-10	-1.33068
85400696	chr16:85400696:T:C	1.17998e-08	-1.80007e-10	-1.03513	2.19195e-08	-1.80007e-10	-1.19257
85400731	chr16:85400731:G:A	2.24273e-08	-1.80007e-10	-0.392932	5.42694e-08	-1.80007e-10	-0.285983
85400732	chr16:85400732:T:C	1.24209e-08	-1.80007e-10	-0.983828	2.50334e-08	-1.80007e-10	-1.05973
85400739	chr16:85400739:G:A	7.74184e-09	-1.80007e-10	-1.45657	1.71666e-08	-1.80007e-10	-1.43698
85400772	chr16:85400772:G:T	2.10477e-08	-1.80007e-10	-0.45642	5.07761e-08	-1.80007e-10	-0.352517
85400835	chr16:85400835:G:A	1.54169e-08	-1.80007e-10	-0.767748	3.05747e-08	-1.80007e-10	-0.859771
85400954	chr16:85400954:G:A	6.92773e-09	-1.56768	-4.46292e-10	1.27317e-08	-1.73585	-4.46292e-10
85400981	chr16:85400981:C:T	5.72638e-09	-1.75813	-4.46292e-10	1.23055e-08	-1.7699	-4.46292e-10
85401009	chr16:85401009:A:G	8.82455e-09	-1.80007e-10	-1.32567	1.84903e-08	-1.80007e-10	-1.3627
85401088	chr16:85401088:T:C	1.22845e-08	-1.80007e-10	-0.994869	2.09186e-08	-1.80007e-10	-1.23931
85401146	chr16:85401146:G:A	1.00944e-07	-1.80007e-10	1.11136	1.8309e-07	-1.80007e-10	0.930033
85401172	chr16:85401172:C:T	1.1662e-08	-1.80007e-10	-1.04687	2.52611e-08	-1.80007e-10	-1.05068
85401203	chr16:85401203:C:T	4.05081e-08	-1.80007e-10	0.198291	8.84147e-08	-1.80007e-10	0.202094
85401885	chr16:85401885:C:T	1.51725e-09	-1.79918	-1.28713	3.54317e-09	-1.79582	-1.2191
85402045	chr16:85402045:G:C	1.60406e-08	-1.80007e-10	-0.728088	3.49867e-08	-1.80007e-10	-0.724975
85402059	chr16:85402059:T:C	1.02034e-08	-1.80007e-10	-1.18049	2.50984e-08	-1.80007e-10	-1.05714
85402191	chr16:85402191:G:A	6.70987e-09	-1.59963	-4.46292e-10	2.10741e-08	-1.2319	-4.46292e-10
85402240	chr16:85402240:C:T	1.85698e-09	-1.5716	-1.31266	4.40071e-09	-1.44484	-1.35333
85402241	chr16:85402241:A:G	3.04604e-08	-1.80007e-10	-0.0867841	4.47223e-08	-1.80007e-10	-0.479471
85402266	chr16:85402266:G:A	1.2686e-09	-1.79786	-1.46743	3.42193e-09	-1.58534	-1.46439
85402481	chr16:85402481:G:A	1.72895e-08	-1.80007e-10	-0.653114	3.77597e-08	-1.80007e-10	-0.648702
85402592	chr16:85402592:G:A	4.98817e-08	-1.80007e-10	0.406443	1.09409e-07	-1.80007e-10	0.415148
85402711	chr16:85402711:C:T	8.12597e-09	-1.80007e-10	-1.40815	1.76818e-08	-1.80007e-10	-1.40741
85402904	chr16:85402904:A:T	6.04069e-09	-1.70469	-4.46292e-10	1.71667e-08	-1.43697	-4.46292e-10
85402955	chr16:85402955:A:G	2.74054e-08	-1.80007e-10	-0.19247	5.69791e-08	-1.80007e-10	-0.237259
85403117	chr16:85403117:C:T	1.98496e-07	-1.80007e-10	1.78756	4.24823e-07	-1.80007e-10	1.77173
85403511	chr16:85403511:C:T	7.73306e-09	-1.80007e-10	-1.45771	1.70352e-08	-1.80007e-10	-1.44466
85403672	chr16:85403672:C:T	2.85595e-08	-1.80007e-10	-0.151222	6.9752e-08	-1.80007e-10	-0.034998
85403997	chr16:85403997:A:G	2.13404e-09	-1.76557	-0.979621	4.6041e-09	-1.72371	-1.02929
85404010	chr16:85404010:T:C	5.25062e-07	2.76031	-4.46292e-10	4.64744e-08	-0.441041	-4.46292e-10
85413043	chr16:85413043:T:C	7.91939e-09	-1.80007e-10	-1.4339	1.6927e-08	-1.80007e-10	-1.45103
85413379	chr16:85413379:T:A	2.31085e-07	3.38317	-1.44359	3.64372e-08	0.7815	-1.46585
85413476	chr16:85413476:T:C	7.95781e-09	-1.80007e-10	-1.42906	1.69847e-08	-1.80007e-10	-1.44763
85413578	chr16:85413578:C:T	1.5372e-09	-1.6234	-1.44984	2.77025e-09	-1.79914	-1.46186
85413781	chr16:85413781:C:T	5.74514e-09	-0.898123	-0.856734	6.216e-08	0.569476	-0.719707
85413870	chr16:85413870:C:T	8.20278e-09	-1.80007e-10	-1.39874	1.77053e-08	-1.80007e-10	-1.40608
85413876	chr16:85413876:A:G	3.57992e-08	0.0747132	-4.46292e-10	4.05801e-08	-0.576666	-4.46292e-10
85414095	chr16:85414095:CA:C	8.75877e-09	-1.80007e-10	-1.33316	1.88347e-08	-1.80007e-10	-1.34424
85414259	chr16:85414259:G:A	8.12373e-09	-1.80007e-10	-1.40842	1.74766e-08	-1.80007e-10	-1.41908
85414332	chr16:85414332:A:G	1.63925e-07	2.99766	-1.40147	2.60695e-08	0.425476	-1.44465
85414388	chr16:85414388:T:G	1.91898e-09	-1.3887	-1.46272	2.75637e-09	-1.79838	-1.46765
85414564	chr16:85414564:C:T	8.76473e-09	-1.80007e-10	-1.33248	1.83823e-08	-1.80007e-10	-1.36855
85414885	chr16:85414885:C:G	2.94146e-07	-1.80007e-10	2.18086	6.44012e-07	-1.80007e-10	2.18777
85415095	chr16:85415095:C:T	7.96165e-09	-1.80007e-10	-1.42858	1.72456e-08	-1.80007e-10	-1.43239
85415104	chr16:85415104:T:C	2.106e-09	-1.29731	-1.46111	2.78313e-09	-1.78867	-1.4677
85415341	chr16:85415341:G:A	1.17e-06	4.60158	-1.04004	1.2243e-07	1.41397	-0.886375
85415451	chr16:85415451:G:A	8.99514e-09	-1.80007e-10	-1.30653	1.92403e-08	-1.80007e-10	-1.32294
85415566	chr16:85415566:A:G	2.037e-09	-1.32574	-1.466	2.77703e-09	-1.79221	-1.46635
85415711	chr16:85415711:G:A	2.0471e-09	-1.32217	-1.46461	2.77561e-09	-1.79185	-1.46722
85416004	chr16:85416004:G:A	2.47706e-08	-1.80007e-10	-0.293552	5.12675e-08	-1.80007e-10	-0.342887
85416276	chr16:85416276:G:A	6.95364e-08	-1.80007e-10	0.73864	1.37576e-07	-1.80007e-10	0.64423
85416461	chr16:85416461:A:C	8.08149e-09	-1.80007e-10	-1.41364	1.73006e-08	-1.80007e-10	-1.4292
85416681	chr16:85416681:T:C	1.17095e-08	-1.80007e-10	-1.04281	2.38179e-08	-1.80007e-10	-1.10951
85416983	chr16:85416983:TGGCTG:T	2.05276e-09	-1.62776	-1.15626	6.8059e-09	-1.17223	-1.18993
85417050	chr16:85417050:C:T	1.02401e-08	0.224503	-1.4014	1.46436e-08	-0.156367	-1.43957
85417400	chr16:85417400:G:GTT	8.95329e-09	0.140514	-1.4517	5.49732e-09	-1.10974	-1.46594
85417404	chr16:85417404:G:GCT	8.92035e-09	0.138623	-1.4535	5.48654e-09	-1.11115	-1.4665
85417405	chr16:85417405:A:T	9.17664e-09	0.166949	-1.4535	5.58036e-09	-1.09419	-1.4665
85417407	chr16:85417407:G:GCT	8.94395e-09	0.141265	-1.4535	5.49517e-09	-1.10957	-1.4665
85417408	chr16:85417408:A:C	9.01472e-09	0.149132	-1.45348	5.52023e-09	-1.10503	-1.4665
85417685	chr16:85417685:C:T	8.83618e-09	-1.80007e-10	-1.32436	1.90394e-08	-1.80007e-10	-1.33343
85417752	chr16:85417752:C:T	2.0423e-08	0.979734	-1.46629	9.68363e-09	-0.54372	-1.46579
85417898	chr16:85417898:G:A	9.49431e-09	-1.80007e-10	-1.25252	1.97424e-08	-1.80007e-10	-1.29718
85417993	chr16:85417993:C:T	1.04582e-08	-1.80007e-10	-1.15582	2.25375e-08	-1.80007e-10	-1.16476
85418083	chr16:85418083:C:T	1.15562e-08	0.141019	-1.197	4.35691e-08	0.664468	-1.17006
85418127	chr16:85418127:G:A	1.10369e-08	-1.80007e-10	-1.10197	2.40589e-08	-1.80007e-10	-1.09944
85418322	chr16:85418322:G:A	8.37842e-09	-1.80007e-10	-1.37755	1.8051e-08	-1.80007e-10	-1.38674
85419089	chr16:85419089:C:T	1.5653e-06	3.86743	-0.0148025	3.42454e-07	1.54826	0.00793672
85419467	chr16:85419467:G:A	7.88408e-09	-1.80007e-10	-1.43837	1.70655e-08	-1.80007e-10	-1.44289
85419545	chr16:85419545:G:T	2.21514e-09	-1.7644	-0.943493	4.9121e-09	-1.76833	-0.91991
85419708	chr16:85419708:G:A	1.34578e-09	-1.74284	-1.4634	3.38706e-09	-1.62247	-1.43751
85419709	chr16:85419709:T:C	1.58112e-09	-1.77819	-1.26689	3.3726e-09	-1.77715	-1.28711
85419799	chr16:85419799:C:T	2.0875e-08	-1.80007e-10	-0.46466	4.5548e-08	-1.80007e-10	-0.461176
85419806	chr16:85419806:G:A	2.40679e-08	-1.80007e-10	-0.322332	5.30521e-08	-1.80007e-10	-0.308669
85419908	chr16:85419908:G:A	1.26977e-08	0.505408	-1.4672	9.0864e-09	-0.606342	-1.46682
85419918	chr16:85419918:T:C	8.38737e-09	-1.80007e-10	-1.37648	1.86148e-08	-1.80007e-10	-1.35599
85420208	chr16:85420208:G:A	3.4238e-08	0.0301259	-4.46292e-10	9.62557e-08	0.287065	-4.46292e-10
85420393	chr16:85420393:T:G	7.93982e-09	-1.80007e-10	-1.43132	1.73434e-08	-1.80007e-10	-1.42673
85420473	chr16:85420473:G:A	1.34108e-09	-1.78726	-1.42248	3.24023e-09	-1.69744	-1.40686
85421223	chr16:85421223:A:T	2.83846e-08	-0.118176	-0.039189	4.21442e-08	-0.476718	-0.0621296
85421308	chr16:85421308:C:T	7.67304e-09	-1.80007e-10	-1.4655	1.67239e-08	-1.80007e-10	-1.4631
85421309	chr16:85421309:T:C	1.57711e-09	-1.72365	-1.32396	3.32806e-09	-1.78764	-1.28991
85421361	chr16:85421361:C:A	4.54051e-08	0.523643	-0.21123	6.42028e-08	0.116369	-0.234266
85421615	chr16:85421615:G:A	2.05676e-09	-1.37106	-1.41102	3.55432e-09	-1.62124	-1.39054
85421696	chr16:85421696:G:A	2.67033e-09	-1.08157	-1.43944	1.06622e-08	-0.464404	-1.44883
85422079	chr16:85422079:T:C	7.68367e-09	-1.80007e-10	-1.46411	1.68234e-08	-1.80007e-10	-1.45717
85422448	chr16:85422448:T:C	8.73367e-09	-1.80007e-10	-1.33603	1.90379e-08	-1.80007e-10	-1.33351
85422763	chr16:85422763:A:G	7.68085e-09	-1.80007e-10	-1.46448	1.67301e-08	-1.80007e-10	-1.46274
85422889	chr16:85422889:T:C	2.38466e-08	-1.80007e-10	-0.331571	4.78353e-08	-1.80007e-10	-0.412179
85422992	chr16:85422992:C:G	2.38564e-08	-1.80007e-10	-0.33116	4.78551e-08	-1.80007e-10	-0.411766
85423033	chr16:85423033:C:T	9.61947e-09	-1.23942	-4.46292e-10	1.91786e-08	-1.32615	-4.46292e-10
85423050	chr16:85423050:G:C	7.90726e-09	-1.80007e-10	-1.43543	1.74375e-08	-1.80007e-10	-1.42132
85423078	chr16:85423078:C:T	2.46491e-08	-1.80007e-10	-0.29847	4.94675e-08	-1.80007e-10	-0.378628
85423222	chr16:85423222:C:T	3.29163e-08	-1.80007e-10	-0.00924162	6.6305e-08	-1.80007e-10	-0.0856782
85423335	chr16:85423335:G:A	1.62966e-09	-1.68946	-1.32538	4.27807e-09	-1.48116	-1.34529
85423351	chr16:85423351:C:T	7.70312e-09	-1.80007e-10	-1.46158	1.66936e-08	-1.80007e-10	-1.46492
85423449	chr16:85423449:C:A	7.80585e-09	-1.80007e-10	-1.44834	1.69184e-08	-1.80007e-10	-1.45154
85423563	chr16:85423563:G:A	1.14462e-08	-0.310267	-0.755283	1.65452e-08	-0.851985	-0.621862
85423673	chr16:85423673:A:G	1.27568e-08	0.333686	-1.29083	1.71808e-08	-0.19706	-1.23909
85423686	chr16:85423686:C:T	7.65649e-09	-1.80007e-10	-1.46766	1.66823e-08	-1.80007e-10	-1.4656
85423984	chr16:85423984:TCTC:T	7.65818e-09	-1.80007e-10	-1.46744	1.66553e-08	-1.80007e-10	-1.46721
85424191	chr16:85424191:T:C	8.26649e-09	-0.0290299	-1.36197	9.60852e-09	-0.699004	-1.31829
85424483	chr16:85424483:C:T	3.32808e-09	-0.989208	-1.31161	7.08636e-09	-1.0789	-1.24287
85424759	chr16:85424759:T:C	1.80044e-09	-1.47303	-1.44215	3.47078e-09	-1.57585	-1.45971
85424912	chr16:85424912:G:A	4.41449e-09	-1.4519	-0.566421	7.9743e-09	-1.58418	-0.619536
85425271	chr16:85425271:C:G	7.82316e-09	-1.80007e-10	-1.44612	1.69057e-08	-1.80007e-10	-1.45229
85425307	chr16:85425307:G:A	1.02245e-08	-1.80007e-10	-1.17842	2.28682e-08	-1.80007e-10	-1.1502
85425481	chr16:85425481:T:G	3.06447e-09	-0.937298	-1.44604	8.14359e-09	-0.729995	-1.45272
85425528	chr16:85425528:T:C	1.33697e-09	-1.7459	-1.4669	3.03676e-09	-1.71412	-1.45503
85425582	chr16:85425582:G:A	2.1031e-09	-1.79918	-0.960616	5.52905e-09	-1.72693	-0.843
85426590	chr16:85426590:A:G	5.8305e-09	-1.74011	-4.46292e-10	1.23469e-08	-1.76654	-4.46292e-10
85427282	chr16:85427282:T:A	2.73606e-09	-1.02898	-1.46771	8.92034e-09	-0.623908	-1.4677
85427317	chr16:85427317:A:G	4.44759e-09	-0.543178	-1.46767	1.59489e-08	-0.0429378	-1.46762
85427329	chr16:85427329:A:G	1.21972e-08	-1.80007e-10	-1.002	2.66233e-08	-1.80007e-10	-0.998157
85427332	chr16:85427332:G:A	1.83651e-09	-1.66171	-1.23364	3.62742e-09	-1.78652	-1.2049
85427350	chr16:85427350:A:G	2.76622e-09	-1.01808	-1.46765	9.04122e-09	-0.61046	-1.46769
85427367	chr16:85427367:C:T	1.40873e-09	-1.72404	-1.43648	3.07817e-09	-1.70096	-1.45464
85427372	chr16:85427372:G:T	2.95509e-09	-0.952636	-1.46704	9.80121e-09	-0.530236	-1.4672
85427445	chr16:85427445:T:C	1.71513e-09	-1.64982	-1.3139	5.55563e-09	-1.26804	-1.29709
85427499	chr16:85427499:G:A	2.72835e-09	-1.03273	-1.46678	8.85872e-09	-0.631928	-1.46661
85427741	chr16:85427741:G:A	2.47758e-09	-1.15024	-1.44569	6.41807e-09	-0.968303	-1.45252
85427774	chr16:85427774:G:A	1.42955e-09	-1.71324	-1.43261	3.40624e-09	-1.64608	-1.40825
85427827	chr16:85427827:G:A	7.77727e-09	-1.80007e-10	-1.45201	1.68646e-08	-1.80007e-10	-1.45473
85428101	chr16:85428101:A:T	8.48243e-09	-1.80007e-10	-1.36521	1.85448e-08	-1.80007e-10	-1.35976
85428110	chr16:85428110:C:T	8.05104e-09	-1.41741	-4.46292e-10	1.52272e-08	-1.55686	-4.46292e-10
85428194	chr16:85428194:C:T	1.25717e-08	-1.80007e-10	-0.971761	2.70657e-08	-1.80007e-10	-0.981677
85428200	chr16:85428200:A:T	2.19286e-08	-1.80007e-10	-0.415421	5.02691e-08	-1.80007e-10	-0.362553
85428474	chr16:85428474:G:A	1.14126e-08	-1.80007e-10	-1.06849	2.48804e-08	-1.80007e-10	-1.06586
85428482	chr16:85428482:T:C	1.32667e-09	-1.76805	-1.45249	3.06774e-09	-1.72355	-1.43545
85428567	chr16:85428567:A:G	1.52961e-09	-1.64281	-1.43538	4.96208e-09	-1.26139	-1.41673
85428775	chr16:85428775:T:C	1.60917e-09	-1.6032	-1.42429	5.39555e-09	-1.19107	-1.4033
85428857	chr16:85428857:G:A	8.00306e-09	-1.80007e-10	-1.42339	1.73907e-08	-1.80007e-10	-1.42401
85428970	chr16:85428970:C:T	2.51286e-09	-1.14937	-1.43242	6.44504e-09	-0.975336	-1.4413
85428983	chr16:85428983:G:A	2.91117e-09	-1.08873	-1.34593	7.47327e-09	-0.905843	-1.36277
85429064	chr16:85429064:G:A	7.6633e-09	-1.80007e-10	-1.46677	1.66567e-08	-1.80007e-10	-1.46713
85429090	chr16:85429090:C:T	8.71397e-09	-1.80007e-10	-1.33828	1.90601e-08	-1.80007e-10	-1.33235
85429226	chr16:85429226:C:T	1.11551e-08	-1.80007e-10	-1.09131	2.43033e-08	-1.80007e-10	-1.08933
85429256	chr16:85429256:C:T	5.77648e-08	-1.80007e-10	0.553168	1.14678e-07	-1.80007e-10	0.462185
85429278	chr16:85429278:G:A	5.2933e-08	-1.80007e-10	0.465816	1.05247e-07	-1.80007e-10	0.376366
85429309	chr16:85429309:C:T	7.70674e-09	-1.80007e-10	-1.46112	1.68805e-08	-1.80007e-10	-1.45379
85429375	chr16:85429375:A:G	1.60031e-09	-1.61356	-1.41946	5.16155e-09	-1.24096	-1.39774
85429438	chr16:85429438:G:C	1.34922e-09	-1.76953	-1.43416	3.12031e-09	-1.74094	-1.40107
85429449	chr16:85429449:A:G	1.36558e-09	-1.7841	-1.40753	3.16589e-09	-1.76281	-1.3647
85429492	chr16:85429492:C:T	1.49749e-08	-0.796838	-4.46292e-10	5.47341e-08	-0.277457	-4.46292e-10
85429594	chr16:85429594:T:G	1.16508e-08	-1.80007e-10	-1.04783	2.53976e-08	-1.80007e-10	-1.04529
85429664	chr16:85429664:C:T	1.43364e-09	-1.73963	-1.40336	3.56136e-09	-1.64092	-1.36888
85429727	chr16:85429727:C:G	3.25848e-09	-1.70475	-0.617197	8.08682e-09	-1.56339	-0.62632
85429734	chr16:85429734:G:A	3.15174e-09	-1.71314	-0.642115	6.36646e-09	-1.79409	-0.634812
85429995	chr16:85429995:G:A	7.71809e-09	-1.80007e-10	-1.45964	1.67483e-08	-1.80007e-10	-1.46165
85430068	chr16:85430068:C:T	1.36091e-09	-1.74579	-1.44927	3.37107e-09	-1.63957	-1.42514
85430072	chr16:85430072:G:T	1.10633e-08	-1.80007e-10	-1.09958	2.25029e-08	-1.80007e-10	-1.1663
85430301	chr16:85430301:G:A	1.11029e-08	-1.80007e-10	-1.096	2.48225e-08	-1.80007e-10	-1.06819
85430343	chr16:85430343:A:G	7.73338e-09	-1.80007e-10	-1.45767	1.67672e-08	-1.80007e-10	-1.46052
85430350	chr16:85430350:C:T	1.5838e-09	-1.68404	-1.35934	4.57209e-09	-1.40032	-1.35965
85430583	chr16:85430583:G:A	1.39273e-09	-1.76385	-1.40809	3.39831e-09	-1.68223	-1.37443
85430608	chr16:85430608:G:A	1.40659e-09	-1.75208	-1.40996	3.46311e-09	-1.66148	-1.3763
85430656	chr16:85430656:G:A	1.02096e-08	-1.80007e-10	-1.17988	2.24237e-08	-1.80007e-10	-1.16982
85430777	chr16:85430777:G:A	1.50276e-09	-1.79644	-1.29947	3.34986e-09	-1.78369	-1.28733
85430818	chr16:85430818:G:A	1.46645e-09	-1.75416	-1.36621	3.63403e-09	-1.66523	-1.32437
85431029	chr16:85431029:C:A	4.15507e-09	-1.16586	-0.913026	1.07181e-08	-0.990158	-0.917855
85431140	chr16:85431140:T:C	1.40238e-09	-1.76066	-1.40439	3.44469e-09	-1.67276	-1.37035
85431663	chr16:85431663:G:A	8.67063e-09	-1.80007e-10	-1.34327	1.88428e-08	-1.80007e-10	-1.34381
85431759	chr16:85431759:C:T	2.03805e-09	-1.75137	-1.03985	5.52409e-09	-1.63808	-0.932746
85431971	chr16:85431971:G:C	1.42443e-09	-1.76972	-1.37973	3.18615e-09	-1.785	-1.33613
85432165	chr16:85432165:A:G	1.99095e-09	-1.50917	-1.30543	5.38399e-09	-1.29343	-1.30309
85432573	chr16:85432573:C:T	1.02564e-08	-1.80007e-10	-1.17531	2.28475e-08	-1.80007e-10	-1.1511
85432574	chr16:85432574:G:A	6.09712e-09	-1.35652	-0.338877	1.57293e-08	-1.18653	-0.337893
85432600	chr16:85432600:A:T	9.46162e-09	-1.80007e-10	-1.25597	2.05822e-08	-1.80007e-10	-1.25552
85432777	chr16:85432777:G:C	1.33687e-07	1.39229	-4.46292e-10	4.10931e-07	1.73848	-4.46292e-10
85432858	chr16:85432858:G:A	1.83852e-09	-1.77367	-1.12058	4.8272e-09	-1.69455	-1.01113
85432893	chr16:85432893:T:C	6.21421e-09	-1.37424	-0.302135	1.59647e-08	-1.20729	-0.302275
85432936	chr16:85432936:A:G	4.67152e-08	-1.80007e-10	0.340859	9.13622e-08	-1.80007e-10	0.234889
85433043	chr16:85433043:A:G	1.58613e-09	-1.57996	-1.46195	3.83051e-09	-1.47174	-1.4652
85433121	chr16:85433121:C:A	2.73424e-08	-1.80007e-10	-0.194771	6.05982e-08	-1.80007e-10	-0.175678
85433701	chr16:85433701:G:A	1.43887e-09	-1.7683	-1.37105	3.02476e-09	-1.79831	-1.37481
85433783	chr16:85433783:G:A	1.70176e-09	-1.76322	-1.20833	3.56789e-09	-1.79857	-1.2094
85434344	chr16:85434344:T:TC	9.68657e-09	-1.80007e-10	-1.23247	2.02527e-08	-1.80007e-10	-1.27166
85434475	chr16:85434475:A:G	3.09431e-09	-1.66321	-0.710432	7.20343e-09	-1.57855	-0.726838
85434505	chr16:85434505:C:T	1.21612e-08	-1.80007e-10	-1.00496	2.67152e-08	-1.80007e-10	-0.99471
85434961	chr16:85434961:G:A	1.37682e-09	-1.73875	-1.44469	2.8127e-09	-1.79824	-1.44756
85435143	chr16:85435143:AGGCAGAGGC:A	8.40322e-09	-1.80007e-10	-1.3746	1.83033e-08	-1.80007e-10	-1.37286
85435149	chr16:85435149:A:G	2.0874e-09	-1.3552	-1.41209	4.18057e-09	-1.41316	-1.43633
85435651	chr16:85435651:G:A	1.57576e-08	-0.74589	-4.46292e-10	3.06979e-08	-0.855748	-4.46292e-10
85435900	chr16:85435900:G:T	1.01376e-08	-1.80007e-10	-1.18696	2.15004e-08	-1.80007e-10	-1.21187
85435995	chr16:85435995:T:G	1.12954e-08	-1.80007e-10	-1.07881	2.4189e-08	-1.80007e-10	-1.09405
85436173	chr16:85436173:T:C	3.28394e-09	-0.875258	-1.43891	6.43577e-09	-1.00636	-1.41172
85436181	chr16:85436181:C:G	1.969e-09	-1.37335	-1.45233	3.38873e-09	-1.60663	-1.45286
85436263	chr16:85436263:G:A	7.875e-09	-1.80007e-10	-1.43952	1.70247e-08	-1.80007e-10	-1.44528
85436410	chr16:85436410:G:A	6.35007e-08	-1.80007e-10	0.647839	1.28696e-07	-1.80007e-10	0.57751
85436601	chr16:85436601:G:A	5.54628e-09	-1.79008	-4.46292e-10	1.25744e-08	-1.74828	-4.46292e-10
85436716	chr16:85436716:C:G	1.47362e-08	-1.80007e-10	-0.812902	3.10985e-08	-1.80007e-10	-0.842785
85437405	chr16:85437405:AAGACCCGGG:A	7.79496e-09	-1.80007e-10	-1.44973	1.6917e-08	-1.80007e-10	-1.45162
85437459	chr16:85437459:G:T	6.15236e-09	-1.68637	-4.46292e-10	1.83516e-08	-1.37023	-4.46292e-10
85437822	chr16:85437822:C:T	1.29057e-08	-1.80007e-10	-0.945545	2.81654e-08	-1.80007e-10	-0.941847
85437823	chr16:85437823:G:A	7.88996e-09	-1.80007e-10	-1.43762	1.70371e-08	-1.80007e-10	-1.44455
85437877	chr16:85437877:T:C	5.02255e-09	-1.72669	-0.162587	1.17238e-08	-1.62536	-0.19296
85437971	chr16:85437971:T:C	2.84438e-09	-1.59971	-0.858155	7.01815e-09	-1.45149	-0.879958
85437972	chr16:85437972:G:A	1.50878e-08	-1.80007e-10	-0.789325	3.1875e-08	-1.80007e-10	-0.818121
85438374	chr16:85438374:C:T	1.16478e-08	-1.80007e-10	-1.0481	2.53248e-08	-1.80007e-10	-1.04816
85438572	chr16:85438572:A:G	3.38437e-09	-1.78345	-0.500591	7.0358e-09	-1.79929	-0.529639
85438842	chr16:85438842:G:C	8.22371e-09	-1.80007e-10	-1.39619	1.80409e-08	-1.80007e-10	-1.3873
85439158	chr16:85439158:T:C	1.7996e-09	-1.52985	-1.3858	3.52142e-09	-1.61447	-1.40661
85439159	chr16:85439159:G:A	1.74231e-09	-1.56281	-1.38519	3.40552e-09	-1.64613	-1.40842
85439330	chr16:85439330:G:A	7.76062e-09	-1.80007e-10	-1.45415	1.67922e-08	-1.80007e-10	-1.45903
85439345	chr16:85439345:C:G	1.53344e-07	1.52947	-4.46292e-10	4.78569e-08	-0.411729	-4.46292e-10
85439397	chr16:85439397:T:A	9.09575e-09	-1.80007e-10	-1.2954	1.94012e-08	-1.80007e-10	-1.31461
85439398	chr16:85439398:T:G	9.49505e-08	1.66085	-0.61071	7.31775e-08	0.667731	-0.654786
85439512	chr16:85439512:A:G	1.23735e-07	1.71292	-0.397991	9.09155e-08	0.691921	-0.461935
85439544	chr16:85439544:A:G	9.18719e-09	-1.80007e-10	-1.2854	1.95854e-08	-1.80007e-10	-1.30516
85439964	chr16:85439964:A:G	2.63829e-09	-1.58004	-0.953036	4.9639e-09	-1.68108	-0.996671
85440020	chr16:85440020:A:C	9.36579e-09	-1.80007e-10	-1.26615	1.99663e-08	-1.80007e-10	-1.2859
85440098	chr16:85440098:A:G	1.07702e-08	-1.80007e-10	-1.12643	2.40474e-08	-1.80007e-10	-1.09992
85440664	chr16:85440664:C:T	8.14016e-09	-1.4064	-4.46292e-10	1.66733e-08	-1.46614	-4.46292e-10
85440704	chr16:85440704:T:G	3.58344e-09	-0.782435	-1.44445	6.88887e-09	-0.905098	-1.44494
85440709	chr16:85440709:A:C	9.37244e-09	-1.80007e-10	-1.26544	2.05564e-08	-1.80007e-10	-1.25677
85440724	chr16:85440724:T:C	3.65372e-09	-0.85383	-1.35363	7.08965e-09	-0.966025	-1.35528
85440727	chr16:85440727:C:T	3.60538e-08	0.998269	-0.916467	3.16747e-08	0.11047	-0.934894
85440731	chr16:85440731:G:A	8.82599e-09	-1.80007e-10	-1.32551	1.8909e-08	-1.80007e-10	-1.34031
85440773	chr16:85440773:G:C	8.38494e-09	-1.80007e-10	-1.37677	1.79403e-08	-1.80007e-10	-1.39289
85441209	chr16:85441209:A:C	9.62513e-09	0.167818	-1.40665	1.27841e-08	-0.304536	-1.4272
85441219	chr16:85441219:C:G	7.73355e-09	-1.80007e-10	-1.45764	1.66946e-08	-1.80007e-10	-1.46486
85441349	chr16:85441349:G:A	7.37027e-09	-0.180329	-1.32543	1.28842e-08	-0.362374	-1.36156
85441371	chr16:85441371:G:A	1.96213e-09	-1.79877	-1.03041	4.19208e-09	-1.79203	-1.05472
85441460	chr16:85441460:GC:G	2.04672e-09	-1.32891	-1.45806	3.68983e-09	-1.51724	-1.45713
85441528	chr16:85441528:G:A	8.34435e-09	-1.38163	-4.46292e-10	1.42221e-08	-1.62515	-4.46292e-10
85441553	chr16:85441553:G:A	1.19342e-08	-1.80007e-10	-1.0238	2.67972e-08	-1.80007e-10	-0.991644
85441655	chr16:85441655:AAAAC:A	1.3661e-08	-1.80007e-10	-0.888663	3.08531e-08	-1.80007e-10	-0.850707
85442096	chr16:85442096:G:T	9.04966e-09	-1.80007e-10	-1.30048	2.02001e-08	-1.80007e-10	-1.27426
85442169	chr16:85442169:G:A	7.72662e-09	-1.80007e-10	-1.45854	1.69183e-08	-1.80007e-10	-1.45155
85442298	chr16:85442298:C:T	8.07844e-09	-1.80007e-10	-1.41401	1.7576e-08	-1.80007e-10	-1.41341
85442751	chr16:85442751:G:A	1.00518e-08	-1.80007e-10	-1.19545	2.26289e-08	-1.80007e-10	-1.16072
85442788	chr16:85442788:G:A	2.72971e-09	-1.1536	-1.34542	5.15759e-09	-1.29155	-1.34792
85442833	chr16:85442833:G:A	1.92718e-09	-1.60389	-1.24326	4.47953e-09	-1.51312	-1.2673
85442882	chr16:85442882:C:G	4.02632e-08	-1.80007e-10	0.192226	7.89326e-08	-1.80007e-10	0.0886505
85442913	chr16:85442913:C:T	1.99201e-09	-1.53284	-1.28123	4.67866e-09	-1.43359	-1.30334
85443045	chr16:85443045:G:A	3.02173e-08	-1.80007e-10	-0.0947979	5.94035e-08	-1.80007e-10	-0.19559
85443129	chr16:85443129:A:C	1.21157e-08	-1.80007e-10	-1.00871	2.76021e-08	-1.80007e-10	-0.962051
85443140	chr16:85443140:TGAGGTG:CGAGGTG	5.64935e-09	-1.77167	-4.46292e-10	1.20711e-08	-1.78913	-4.46292e-10
85443144	chr16:85443144:G:A	2.60499e-09	-1.07884	-1.46694	5.67438e-09	-1.08286	-1.46113
85443404	chr16:85443404:G:A	3.74307e-08	-1.80007e-10	0.11928	7.26112e-08	-1.80007e-10	0.00517577
85443535	chr16:85443535:G:A	8.92806e-09	-1.31401	-4.46292e-10	1.74421e-08	-1.42106	-4.46292e-10
85443601	chr16:85443601:T:TG	1.41091e-08	-1.80007e-10	-0.856394	3.12773e-08	-1.80007e-10	-0.83705
85443602	chr16:85443602:T:A	1.41091e-08	-1.80007e-10	-0.856394	3.12773e-08	-1.80007e-10	-0.83705
85443693	chr16:85443693:A:G	1.42428e-09	-1.77106	-1.37849	3.13561e-09	-1.78016	-1.35696
85443899	chr16:85443899:C:T	1.50223e-08	-1.80007e-10	-0.793674	3.38924e-08	-1.80007e-10	-0.756754
85444108	chr16:85444108:C:T	1.13588e-08	-1.80007e-10	-1.07322	2.5737e-08	-1.80007e-10	-1.03201
85444307	chr16:85444307:C:T	7.7656e-09	-1.80007e-10	-1.45351	1.71043e-08	-1.80007e-10	-1.44061
85444670	chr16:85444670:A:T	5.96344e-09	-1.71756	-4.46292e-10	1.20566e-08	-1.79033	-4.46292e-10
85444707	chr16:85444707:C:T	1.08612e-08	-1.80007e-10	-1.11802	2.46003e-08	-1.80007e-10	-1.07719
85444936	chr16:85444936:C:A	7.73018e-09	-1.45808	-4.46292e-10	2.28536e-08	-1.15083	-4.46292e-10
85445062	chr16:85445062:G:T	1.19595e-08	-1.80007e-10	-1.02169	2.72498e-08	-1.80007e-10	-0.974898
85445085	chr16:85445085:C:T	7.8952e-09	-1.80007e-10	-1.43696	1.74792e-08	-1.80007e-10	-1.41893
85446080	chr16:85446080:C:T	1.73201e-08	-1.80007e-10	-0.651344	3.46005e-08	-1.80007e-10	-0.736075
85446187	chr16:85446187:G:A	8.02537e-09	-1.80007e-10	-1.4206	1.77453e-08	-1.80007e-10	-1.40382
85446205	chr16:85446205:C:G	6.89906e-09	-1.57183	-4.46292e-10	1.43913e-08	-1.61332	-4.46292e-10
85446259	chr16:85446259:C:T	6.8879e-09	-0.119474	-1.45397	7.30863e-09	-0.831451	-1.45944
85446334	chr16:85446334:T:A	1.42544e-08	-1.80007e-10	-0.846143	3.19909e-08	-1.80007e-10	-0.814491
85446431	chr16:85446431:C:T	7.25217e-08	-1.80007e-10	0.780675	1.43826e-07	-1.80007e-10	0.688658
85446599	chr16:85446599:G:A	5.03522e-09	-1.52656	-0.360197	9.99521e-09	-1.68541	-0.292424
85446639	chr16:85446639:A:G	1.60151e-09	-1.79661	-1.23566	3.61347e-09	-1.7987	-1.19658
85446839	chr16:85446839:G:A	1.8246e-08	0.250945	-0.850209	1.79731e-08	-0.466276	-0.924792
85446920	chr16:85446920:C:T	5.5097e-09	-1.7967	-4.46292e-10	1.20078e-08	-1.79438	-4.46292e-10
85447219	chr16:85447219:C:T	8.2514e-09	-1.80007e-10	-1.39283	1.85192e-08	-1.80007e-10	-1.36113
85447276	chr16:85447276:C:G	1.43178e-09	-1.76572	-1.37857	3.15019e-09	-1.75121	-1.38127
85447579	chr16:85447579:C:T	2.30332e-08	-1.80007e-10	-0.366273	4.55157e-08	-1.80007e-10	-0.461886
85447799	chr16:85447799:A:G	1.4759e-09	-1.78599	-1.32795	3.0784e-09	-1.78878	-1.36676
85447829	chr16:85447829:T:C	1.44848e-09	-1.79686	-1.33584	3.32771e-09	-1.78444	-1.29322
85447922	chr16:85447922:T:A	1.63385e-08	-1.80007e-10	-0.709689	3.28428e-08	-1.80007e-10	-0.788212
85448088	chr16:85448088:G:A	7.66423e-09	-1.80007e-10	-1.46665	1.66561e-08	-1.80007e-10	-1.46716
85448222	chr16:85448222:C:T	7.65612e-09	-1.80007e-10	-1.46771	1.66478e-08	-1.80007e-10	-1.46767
85448264	chr16:85448264:T:TG	5.5136e-09	-1.79599	-4.46292e-10	1.19956e-08	-1.7954	-4.46292e-10
85448306	chr16:85448306:G:C	1.43071e-09	-1.78937	-1.35566	3.00389e-09	-1.79306	-1.38698
85448357	chr16:85448357:G:A	8.55796e-09	-1.80007e-10	-1.35635	1.86073e-08	-1.80007e-10	-1.35639
85448981	chr16:85448981:C:T	3.24902e-08	-1.80007e-10	-0.0222716	6.29738e-08	-1.80007e-10	-0.137225
85449150	chr16:85449150:C:T	7.66937e-09	-1.80007e-10	-1.46598	1.67217e-08	-1.80007e-10	-1.46324
85449598	chr16:85449598:G:A	7.86969e-09	-1.80007e-10	-1.44019	1.70677e-08	-1.80007e-10	-1.44276
85449854	chr16:85449854:C:A	1.33795e-09	-1.77688	-1.43519	2.9276e-09	-1.78439	-1.42137
85450052	chr16:85450052:C:G	9.05385e-09	-1.80007e-10	-1.30002	1.91822e-08	-1.80007e-10	-1.32596
85450214	chr16:85450214:C:T	1.47515e-08	-1.80007e-10	-0.811865	3.27912e-08	-1.80007e-10	-0.789782
85450226	chr16:85450226:G:A	1.66288e-09	-1.78996	-1.20471	3.72791e-09	-1.79462	-1.16948
85450668	chr16:85450668:C:G	9.50707e-09	-1.25118	-4.46292e-10	1.23141e-08	-1.7692	-4.46292e-10
85451285	chr16:85451285:C:T	2.1551e-08	-1.80007e-10	-0.43279	4.92421e-08	-1.80007e-10	-0.383194
85451886	chr16:85451886:C:A	1.81351e-09	-1.44118	-1.46676	3.43723e-09	-1.57772	-1.46756
85451982	chr16:85451982:T:G	1.63655e-09	-1.55118	-1.45944	3.87288e-09	-1.48488	-1.44106
85452061	chr16:85452061:A:G	1.10141e-08	-1.80007e-10	-1.10403	2.4696e-08	-1.80007e-10	-1.0733
85452312	chr16:85452312:C:T	1.47077e-09	-1.65217	-1.46525	3.3034e-09	-1.61773	-1.46726
85452363	chr16:85452363:C:G	7.93524e-09	-1.80007e-10	-1.4319	1.73774e-08	-1.80007e-10	-1.42477
85452368	chr16:85452368:T:C	7.67213e-09	-1.80007e-10	-1.46562	1.66474e-08	-1.80007e-10	-1.46769
85452520	chr16:85452520:G:A	7.65656e-09	-1.80007e-10	-1.46765	1.66649e-08	-1.80007e-10	-1.46664
85452683	chr16:85452683:C:G	1.78841e-09	-1.78222	-1.13966	4.89479e-09	-1.65499	-1.03678
85452740	chr16:85452740:G:GCT	7.84589e-09	-1.80007e-10	-1.44322	1.68295e-08	-1.80007e-10	-1.45681
85452910	chr16:85452910:T:TC	8.35781e-09	-1.80007e-10	-1.38001	1.85013e-08	-1.80007e-10	-1.3621
85453068	chr16:85453068:G:T	1.20976e-08	-1.80007e-10	-1.0102	2.63481e-08	-1.80007e-10	-1.00855
85453155	chr16:85453155:C:T	8.17209e-09	-1.80007e-10	-1.40249	1.76454e-08	-1.80007e-10	-1.40947
85453303	chr16:85453303:T:C	1.71136e-08	-1.80007e-10	-0.663338	3.78309e-08	-1.80007e-10	-0.646817
85453374	chr16:85453374:C:A	7.92055e-09	-1.80007e-10	-1.43375	1.70455e-08	-1.80007e-10	-1.44406
85453381	chr16:85453381:G:A	1.80795e-08	-1.80007e-10	-0.608431	4.14824e-08	-1.80007e-10	-0.554673
85453519	chr16:85453519:G:A	8.13742e-09	-1.80007e-10	-1.40674	1.78941e-08	-1.80007e-10	-1.39547
85453649	chr16:85453649:C:G	8.96925e-09	-1.80007e-10	-1.30941	1.95477e-08	-1.80007e-10	-1.30708
85454072	chr16:85454072:A:G	1.84597e-08	-1.80007e-10	-0.587623	4.193e-08	-1.80007e-10	-0.543941
85454101	chr16:85454101:G:T	7.09644e-09	-1.54362	-4.46292e-10	1.49465e-08	-1.57546	-4.46292e-10
85454367	chr16:85454367:C:T	7.58572e-09	-1.47694	-4.46292e-10	2.32211e-08	-1.13488	-4.46292e-10
85454518	chr16:85454518:G:T	2.16652e-09	-1.26241	-1.46767	4.32502e-09	-1.34948	-1.46604
85454528	chr16:85454528:G:GAGTT	7.95323e-09	-1.80007e-10	-1.42963	1.73125e-08	-1.80007e-10	-1.42852
85454662	chr16:85454662:G:A	9.24077e-09	-1.80007e-10	-1.27959	2.03192e-08	-1.80007e-10	-1.26838
85454750	chr16:85454750:G:A	9.39734e-09	-1.80007e-10	-1.26278	2.08714e-08	-1.80007e-10	-1.24156
85455290	chr16:85455290:G:A	2.03053e-08	-1.80007e-10	-0.49233	4.4645e-08	-1.80007e-10	-0.481202
85455367	chr16:85455367:A:T	1.05523e-08	-1.80007e-10	-1.14686	2.16385e-08	-1.80007e-10	-1.20547
85455404	chr16:85455404:A:AG	9.10365e-09	-1.80007e-10	-1.29454	1.90031e-08	-1.80007e-10	-1.33534
85455463	chr16:85455463:A:G	1.42246e-09	-1.68348	-1.46735	2.83381e-09	-1.77403	-1.46429
85455561	chr16:85455561:C:T	1.02314e-08	-1.80007e-10	-1.17775	2.23571e-08	-1.80007e-10	-1.1728
85455567	chr16:85455567:G:A	1.38651e-08	-1.80007e-10	-0.873833	3.27021e-08	-1.80007e-10	-0.792503
85455944	chr16:85455944:A:T	1.06609e-08	-1.80007e-10	-1.13662	2.36494e-08	-1.80007e-10	-1.11661
85455964	chr16:85455964:A:G	1.19458e-08	-1.80007e-10	-1.02283	2.40153e-08	-1.80007e-10	-1.10125
85456042	chr16:85456042:G:A	1.20297e-08	-1.80007e-10	-1.01583	2.60244e-08	-1.80007e-10	-1.02091
85456308	chr16:85456308:G:C	8.9425e-09	-1.80007e-10	-1.3124	1.99593e-08	-1.80007e-10	-1.28625
85456408	chr16:85456408:C:T	8.2644e-09	-1.80007e-10	-1.39125	1.79351e-08	-1.80007e-10	-1.39318
85456525	chr16:85456525:C:T	1.8728e-09	-1.43139	-1.44438	4.95458e-09	-1.24306	-1.43657
85456936	chr16:85456936:C:T	7.66326e-09	-1.80007e-10	-1.46677	1.667e-08	-1.80007e-10	-1.46633
85456952	chr16:85456952:C:T	1.72191e-09	-1.65379	-1.30599	5.09748e-09	-1.42067	-1.23052
85456969	chr16:85456969:C:T	7.66381e-09	-1.80007e-10	-1.4667	1.66471e-08	-1.80007e-10	-1.4677
85457103	chr16:85457103:A:G	2.61918e-08	-1.80007e-10	-0.237766	6.22636e-08	-1.80007e-10	-0.148567
85457147	chr16:85457147:C:T	3.17511e-09	-0.880386	-1.46748	6.37489e-09	-0.95987	-1.46771
85457589	chr16:85457589:C:T	7.70607e-09	-1.80007e-10	-1.4612	1.68527e-08	-1.80007e-10	-1.45543
85457704	chr16:85457704:T:C	9.09768e-09	-1.80007e-10	-1.29519	1.97558e-08	-1.80007e-10	-1.29649
85457708	chr16:85457708:T:C	2.16374e-09	-1.53614	-1.19523	4.89053e-09	-1.43798	-1.25467
85458097	chr16:85458097:A:G	8.55709e-09	-1.35645	-4.46292e-10	1.63266e-08	-1.48715	-4.46292e-10
85458551	chr16:85458551:C:T	7.70921e-09	-1.80007e-10	-1.4608	1.68634e-08	-1.80007e-10	-1.4548
85458671	chr16:85458671:T:C	1.30302e-08	-1.80007e-10	-0.935938	2.85319e-08	-1.80007e-10	-0.928922
85458720	chr16:85458720:C:T	2.6976e-08	-1.80007e-10	-0.208265	6.4086e-08	-1.80007e-10	-0.119717
85458734	chr16:85458734:GCAA:G	7.68067e-09	-1.80007e-10	-1.4645	1.67056e-08	-1.80007e-10	-1.4642
85459032	chr16:85459032:C:T	1.21032e-08	-1.80007e-10	-1.00974	2.65018e-08	-1.80007e-10	-1.00273
85459162	chr16:85459162:T:C	1.36156e-08	-1.80007e-10	-0.891992	2.88418e-08	-1.80007e-10	-0.918116
85459182	chr16:85459182:T:G	1.02394e-08	-1.80007e-10	-1.17696	2.35741e-08	-1.80007e-10	-1.11979
85459231	chr16:85459231:C:T	7.68506e-09	-1.80007e-10	-1.46393	1.67883e-08	-1.80007e-10	-1.45926
85459239	chr16:85459239:G:A	2.91692e-08	-1.80007e-10	-0.130099	6.97726e-08	-1.80007e-10	-0.0347015
85459276	chr16:85459276:C:T	1.92907e-09	-1.72294	-1.12323	4.19934e-09	-1.78922	-1.0558
85459360	chr16:85459360:C:T	8.78529e-09	-1.80007e-10	-1.33013	1.90907e-08	-1.80007e-10	-1.33074
85459366	chr16:85459366:G:C	1.13104e-08	-1.80007e-10	-1.07749	2.63383e-08	-1.80007e-10	-1.00892
85459461	chr16:85459461:G:A	7.71478e-09	-1.80007e-10	-1.46007	1.68064e-08	-1.80007e-10	-1.45819
85459471	chr16:85459471:T:C	8.72702e-09	-1.80007e-10	-1.33679	1.89734e-08	-1.80007e-10	-1.3369
85459610	chr16:85459610:C:A	1.16821e-08	-1.80007e-10	-1.04516	2.55578e-08	-1.80007e-10	-1.039
85459715	chr16:85459715:T:C	7.69408e-09	-1.80007e-10	-1.46276	1.6816e-08	-1.80007e-10	-1.45761
85459740	chr16:85459740:G:A	7.73115e-09	-1.80007e-10	-1.45795	1.69326e-08	-1.80007e-10	-1.4507
85459773	chr16:85459773:C:T	9.73301e-09	-1.80007e-10	-1.22769	2.04812e-08	-1.80007e-10	-1.26044
85459931	chr16:85459931:G:A	6.70581e-09	-1.60024	-4.46292e-10	2.57788e-08	-1.03039	-4.46292e-10
85460012	chr16:85460012:T:C	1.32741e-08	-1.80007e-10	-0.917394	3.06665e-08	-1.80007e-10	-0.856774
85460106	chr16:85460106:A:G	7.61998e-09	-1.47244	-4.46292e-10	1.76778e-08	-1.40764	-4.46292e-10
85460112	chr16:85460112:T:A	1.29127e-08	-1.80007e-10	-0.944996	2.97869e-08	-1.80007e-10	-0.885876
85460153	chr16:85460153:C:T	1.33137e-08	-1.80007e-10	-0.914417	3.07652e-08	-1.80007e-10	-0.853559
85460434	chr16:85460434:A:G	1.76441e-09	-1.48008	-1.45532	4.33157e-09	-1.34977	-1.46425
85460506	chr16:85460506:T:C	1.00698e-08	-1.80007e-10	-1.19367	2.29613e-08	-1.80007e-10	-1.14613
85460588	chr16:85460588:T:A	9.83679e-09	-1.80007e-10	-1.21708	2.16012e-08	-1.80007e-10	-1.2072
85460640	chr16:85460640:C:T	9.67872e-09	-1.23328	-4.46292e-10	2.5023e-08	-1.06015	-4.46292e-10
85460720	chr16:85460720:G:A	8.93303e-09	-1.80007e-10	-1.31346	1.94029e-08	-1.80007e-10	-1.31452
85461367	chr16:85461367:C:G	7.67381e-08	-1.80007e-10	0.837187	1.90549e-07	-1.80007e-10	0.969966
85461768	chr16:85461768:C:G	7.65669e-09	-1.80007e-10	-1.46763	1.66507e-08	-1.80007e-10	-1.46749
85461781	chr16:85461781:T:C	2.98679e-09	-1.04463	-1.36438	7.00087e-09	-0.985197	-1.34871
85462056	chr16:85462056:G:A	7.66621e-09	-1.80007e-10	-1.46639	1.67195e-08	-1.80007e-10	-1.46337
85462430	chr16:85462430:C:T	1.8102e-08	-1.80007e-10	-0.607187	3.55446e-08	-1.80007e-10	-0.709155
85463033	chr16:85463033:G:A	1.29e-09	-1.79218	-1.45639	2.92498e-09	-1.74692	-1.45974
85463105	chr16:85463105:C:G	7.56678e-09	-1.47944	-4.46292e-10	1.31237e-08	-1.70552	-4.46292e-10
85463204	chr16:85463204:C:A	3.33412e-09	-1.46072	-0.838283	7.07783e-09	-1.50427	-0.818702
85463991	chr16:85463991:C:T	1.77421e-09	-1.79918	-1.13068	4.17154e-09	-1.76894	-1.08272
85464039	chr16:85464039:G:A	3.2659e-08	-1.80007e-10	-0.0170911	7.43123e-08	-1.80007e-10	0.0283337
85464516	chr16:85464516:G:T	5.82403e-09	-1.74122	-4.46292e-10	1.3335e-08	-1.68955	-4.46292e-10
85464581	chr16:85464581:G:C	2.47072e-08	-1.80007e-10	-0.296118	5.20492e-08	-1.80007e-10	-0.327753
85465146	chr16:85465146:G:A	4.65161e-09	-1.50464	-0.461361	1.05563e-08	-1.67211	-0.251107
85465284	chr16:85465284:C:G	2.0382e-09	-1.72005	-1.07109	4.3162e-09	-1.79908	-1.01848
85465374	chr16:85465374:G:A	1.16489e-08	-1.80007e-10	-1.048	2.6196e-08	-1.80007e-10	-1.01433
85465479	chr16:85465479:G:C	1.04111e-08	-1.80007e-10	-1.16034	2.28905e-08	-1.80007e-10	-1.14922
85465999	chr16:85465999:T:C	4.02976e-08	-1.80007e-10	0.19308	9.84215e-08	-1.80007e-10	0.309316
85466024	chr16:85466024:C:G	1.315e-09	-1.76986	-1.45951	2.80862e-09	-1.79059	-1.45666
85466351	chr16:85466351:C:T	1.03577e-08	-1.80007e-10	-1.16548	2.12847e-08	-1.80007e-10	-1.22196
85466445	chr16:85466445:C:T	3.04196e-09	-1.79932	-0.59139	7.03224e-09	-1.77821	-0.551232
85466676	chr16:85466676:A:T	6.80493e-09	-1.58556	-4.46292e-10	1.50395e-08	-1.56926	-4.46292e-10
85466678	chr16:85466678:A:G	1.7414e-08	-1.80007e-10	-0.645937	3.40257e-08	-1.80007e-10	-0.752826
85466797	chr16:85466797:C:T	1.26876e-09	-1.79787	-1.4673	2.76347e-09	-1.79827	-1.46519
85466810	chr16:85466810:A:G	9.84029e-09	-1.80007e-10	-1.21673	2.16243e-08	-1.80007e-10	-1.20613
85467028	chr16:85467028:C:G	4.24249e-09	-1.68815	-0.369908	9.54538e-09	-1.78502	-0.238869
85467056	chr16:85467056:A:G	8.57369e-09	-1.80007e-10	-1.35451	1.89111e-08	-1.80007e-10	-1.3402
85467093	chr16:85467093:G:T	7.70999e-09	-1.80007e-10	-1.46069	1.67444e-08	-1.80007e-10	-1.46188
85467318	chr16:85467318:G:A	1.2714e-08	-1.80007e-10	-0.960506	2.85193e-08	-1.80007e-10	-0.929364
85467597	chr16:85467597:C:G	4.10961e-08	-1.80007e-10	0.212702	1.01223e-07	-1.80007e-10	0.337382
85467728	chr16:85467728:G:T	4.95859e-08	-1.80007e-10	0.400496	1.23708e-07	-1.80007e-10	0.537978
85468196	chr16:85468196:CT:C	1.33709e-09	-1.79604	-1.41667	2.93306e-09	-1.79815	-1.40575
85468380	chr16:85468380:G:A	1.37056e-08	-0.885405	-4.46292e-10	2.96936e-08	-0.889013	-4.46292e-10
85468567	chr16:85468567:C:T	5.26401e-09	-1.46307	-0.379245	1.15265e-08	-1.52391	-0.311386
85468614	chr16:85468614:C:A	1.88995e-09	-1.67522	-1.19144	3.79427e-09	-1.79611	-1.15034
85468682	chr16:85468682:C:T	9.34963e-09	-1.80007e-10	-1.26787	2.05288e-08	-1.80007e-10	-1.25811
85468822	chr16:85468822:T:C	2.19013e-08	-1.80007e-10	-0.416667	4.21584e-08	-1.80007e-10	-0.53851
85468903	chr16:85468903:A:C	3.72031e-08	-1.80007e-10	0.113182	9.07346e-08	-1.80007e-10	0.227996
85469028	chr16:85469028:G:A	1.09542e-08	-1.80007e-10	-1.10949	2.44175e-08	-1.80007e-10	-1.08464
85469077	chr16:85469077:A:T	7.67119e-09	-1.80007e-10	-1.46574	1.6693e-08	-1.80007e-10	-1.46496
85469276	chr16:85469276:G:A	2.43843e-08	-0.309271	-4.46292e-10	3.81132e-08	-0.639384	-4.46292e-10
85469343	chr16:85469343:G:A	7.78982e-09	-1.80007e-10	-1.45039	1.68865e-08	-1.80007e-10	-1.45343
85469527	chr16:85469527:C:T	1.05199e-08	-1.80007e-10	-1.14994	2.2112e-08	-1.80007e-10	-1.18382
85469798	chr16:85469798:C:G	4.24678e-09	-1.79425	-0.2628	1.00521e-08	-1.79364	-0.178522
85469915	chr16:85469915:C:T	8.27122e-09	-1.80007e-10	-1.39043	1.82753e-08	-1.80007e-10	-1.37439
85470033	chr16:85470033:C:T	1.302e-09	-1.77221	-1.4671	2.98263e-09	-1.71971	-1.46743
85470311	chr16:85470311:G:A	1.9898e-09	-1.50823	-1.30695	3.60272e-09	-1.66618	-1.33207
85470407	chr16:85470407:G:T	1.03627e-08	-1.165	-4.46292e-10	2.5164e-08	-1.05453	-4.46292e-10
85470422	chr16:85470422:C:CTGGGA	3.18045e-08	-1.16868	1.12508	8.46509e-08	-1.1525	1.31109
85470478	chr16:85470478:C:T	9.9199e-09	-1.80007e-10	-1.20867	2.21651e-08	-1.80007e-10	-1.18143
85470509	chr16:85470509:G:A	1.81724e-07	-1.80007e-10	1.69928	3.23173e-07	-1.80007e-10	1.49825
85470558	chr16:85470558:C:T	9.54073e-09	-1.80007e-10	-1.24764	2.11332e-08	-1.80007e-10	-1.2291
85470812	chr16:85470812:G:A	5.87305e-09	-1.09028	-0.642556	1.24352e-08	-1.19451	-0.5649
85471076	chr16:85471076:C:T	2.30762e-09	-1.70249	-0.964499	6.29716e-09	-1.5809	-0.858947
85471264	chr16:85471264:T:C	1.25627e-08	-1.80007e-10	-0.972482	2.81503e-08	-1.80007e-10	-0.942385
85471335	chr16:85471335:A:G	1.03535e-08	-1.80007e-10	-1.16588	2.32757e-08	-1.80007e-10	-1.13253
85471919	chr16:85471919:G:T	7.6572e-09	-1.80007e-10	-1.46756	1.66492e-08	-1.80007e-10	-1.46758
85471964	chr16:85471964:C:T	4.99045e-09	-1.29386	-0.601819	8.13226e-09	-1.70973	-0.474374
85472201	chr16:85472201:A:G	8.34727e-09	-1.80007e-10	-1.38128	1.76268e-08	-1.80007e-10	-1.41052
85472569	chr16:85472569:A:G	2.17656e-08	-1.77893	1.35605	6.23978e-08	-1.7353	1.58888
85473053	chr16:85473053:A:G	1.74125e-09	-1.77266	-1.17595	3.77876e-09	-1.79927	-1.15128
85473175	chr16:85473175:C:T	4.08615e-08	-1.80007e-10	0.206977	9.06434e-08	-1.80007e-10	0.22699
85473431	chr16:85473431:G:C	1.67098e-09	-1.7069	-1.28291	3.2807e-09	-1.7727	-1.31918
85473571	chr16:85473571:G:C	4.10257e-09	-1.7723	-0.319295	1.18818e-08	-1.67571	-0.129227
85473777	chr16:85473777:G:A	7.87151e-09	-1.80007e-10	-1.43996	1.71027e-08	-1.80007e-10	-1.44071
85473916	chr16:85473916:G:A	4.74963e-09	-1.79115	-0.153994	1.20197e-08	-1.76388	-0.0295156
85474108	chr16:85474108:C:T	1.49835e-08	-0.796263	-4.46292e-10	4.53978e-08	-0.464479	-4.46292e-10
85474169	chr16:85474169:G:C	1.37699e-08	-1.80007e-10	-0.880729	3.10599e-08	-1.80007e-10	-0.844026
85474211	chr16:85474211:G:A	1.72678e-08	0.511188	-1.16555	6.42011e-08	0.951072	-1.069
85474528	chr16:85474528:G:A	1.75714e-08	0.15565	-0.792586	3.27139e-08	-0.0339069	-0.758238
85475057	chr16:85475057:C:T	9.98462e-09	-1.80007e-10	-1.20216	2.10551e-08	-1.80007e-10	-1.2328
85475321	chr16:85475321:G:A	1.59205e-08	-1.80007e-10	-0.735603	3.75643e-08	-1.80007e-10	-0.65389
85475467	chr16:85475467:A:G	1.72058e-07	-1.80007e-10	1.64462	4.33466e-07	-1.80007e-10	1.79187
85475507	chr16:85475507:T:G	2.71963e-08	0.643605	-0.843734	6.57806e-08	0.813826	-0.907444
85475561	chr16:85475561:A:G	9.17218e-09	-1.80007e-10	-1.28704	1.94098e-08	-1.80007e-10	-1.31416
85475789	chr16:85475789:T:C	5.27764e-09	-0.866524	-0.973208	8.61994e-09	-1.18541	-0.940454
85475991	chr16:85475991:C:T	1.37394e-09	-1.78801	-1.39752	3.19253e-09	-1.69415	-1.42498
85475993	chr16:85475993:C:T	7.82783e-09	-1.44553	-4.46292e-10	1.74434e-08	-1.42098	-4.46292e-10
85475994	chr16:85475994:G:A	1.14186e-08	-1.75882	0.690845	2.36775e-08	-1.79101	0.675591
85476219	chr16:85476219:A:T	2.31351e-09	-1.54256	-1.12188	4.5399e-09	-1.69119	-1.07585
85476275	chr16:85476275:G:A	7.98763e-09	-1.80007e-10	-1.42532	1.77314e-08	-1.80007e-10	-1.40461
85476588	chr16:85476588:C:T	4.58609e-09	-1.45161	-0.528574	1.11466e-08	-1.38394	-0.484864
85476723	chr16:85476723:C:T	9.49805e-09	-1.80007e-10	-1.25212	2.13085e-08	-1.80007e-10	-1.22084
85477004	chr16:85477004:A:G	1.51026e-08	-0.358295	-0.430047	3.85333e-08	-0.256476	-0.371944
85477053	chr16:85477053:G:A	1.66769e-08	-1.80007e-10	-0.689184	3.95864e-08	-1.80007e-10	-0.601458
85477140	chr16:85477140:G:A	6.01936e-09	-0.342331	-1.3659	1.52106e-08	-0.18232	-1.37563
85477238	chr16:85477238:C:T	7.6604e-09	-1.80007e-10	-1.46715	1.66548e-08	-1.80007e-10	-1.46724
85477318	chr16:85477318:T:C	1.61191e-09	-1.57537	-1.45042	3.73537e-09	-1.50764	-1.45446
85477353	chr16:85477353:G:C	1.86588e-09	-1.54534	-1.33414	4.20733e-09	-1.50457	-1.33854
85477398	chr16:85477398:T:C	5.62078e-09	-0.344137	-1.4326	1.39479e-08	-0.218358	-1.42625
85477430	chr16:85477430:T:G	5.3702e-09	-0.441766	-1.38058	1.35638e-08	-0.282624	-1.38991
85477453	chr16:85477453:G:A	9.6603e-09	-1.80007e-10	-1.23519	2.14704e-08	-1.80007e-10	-1.21327
85477503	chr16:85477503:C:T	5.66239e-09	-0.452629	-1.31674	1.43617e-08	-0.287758	-1.32762
85477561	chr16:85477561:T:A	7.96134e-09	-1.80007e-10	-1.42861	1.72367e-08	-1.80007e-10	-1.4329
85477638	chr16:85477638:G:A	6.39661e-09	-0.561173	-1.08627	1.59019e-08	-0.421344	-1.09216
85477721	chr16:85477721:C:T	8.25203e-09	-1.80007e-10	-1.39275	1.75765e-08	-1.80007e-10	-1.41338
85477767	chr16:85477767:G:A	7.68506e-09	-1.80007e-10	-1.46393	1.67883e-08	-1.80007e-10	-1.45926
85477903	chr16:85477903:C:G	7.70623e-09	-1.80007e-10	-1.46118	1.68528e-08	-1.80007e-10	-1.45543
85478045	chr16:85478045:G:T	7.66448e-09	-1.80007e-10	-1.46661	1.66472e-08	-1.80007e-10	-1.4677
85478236	chr16:85478236:A:G	7.82272e-08	2.28516	-1.42875	1.66318e-07	2.25546	-1.4215
85478254	chr16:85478254:C:T	1.61282e-08	-1.80007e-10	-0.722642	3.64651e-08	-1.80007e-10	-0.683588
85478555	chr16:85478555:C:G	1.73718e-09	-1.71092	-1.24003	3.70897e-09	-1.79054	-1.17865
85478600	chr16:85478600:G:A	2.38252e-08	-1.80007e-10	-0.332467	5.72171e-08	-1.80007e-10	-0.233091
85478656	chr16:85478656:A:T	7.6802e-09	-1.80007e-10	-1.46457	1.68183e-08	-1.80007e-10	-1.45748
85478691	chr16:85478691:G:A	7.65857e-09	-1.80007e-10	-1.46739	1.6664e-08	-1.80007e-10	-1.4667
85479223	chr16:85479223:G:A	6.87194e-09	-1.57576	-4.46292e-10	2.62643e-08	-1.01173	-4.46292e-10
85479432	chr16:85479432:G:T	5.65372e-09	-1.7709	-4.46292e-10	1.2401e-08	-1.76216	-4.46292e-10
85479758	chr16:85479758:A:G	8.28141e-09	-1.80007e-10	-1.3892	1.76474e-08	-1.80007e-10	-1.40936
85479948	chr16:85479948:C:G	6.25001e-08	2.07462	-1.44267	1.36205e-07	2.0765	-1.44229
85480016	chr16:85480016:G:A	1.03015e-08	-1.80007e-10	-1.17093	2.20024e-08	-1.80007e-10	-1.18879
85480230	chr16:85480230:C:T	2.67624e-08	-1.80007e-10	-0.216212	6.47436e-08	-1.80007e-10	-0.109509
85480249	chr16:85480249:C:T	7.77082e-09	-1.80007e-10	-1.45284	1.68414e-08	-1.80007e-10	-1.4561
85480267	chr16:85480267:T:A	1.34025e-09	-1.79931	-1.41104	3.45175e-09	-1.63322	-1.40784
85480480	chr16:85480480:T:G	5.50612e-09	-1.79735	-4.46292e-10	1.196e-08	-1.79837	-4.46292e-10
85480724	chr16:85480724:T:C	7.76691e-09	-1.80007e-10	-1.45334	1.6795e-08	-1.80007e-10	-1.45886
85480752	chr16:85480752:G:C	2.05505e-08	-1.80007e-10	-0.480324	4.89602e-08	-1.80007e-10	-0.388936
85481149	chr16:85481149:A:G	8.5574e-09	-1.80007e-10	-1.35641	1.81388e-08	-1.80007e-10	-1.38189
85481252	chr16:85481252:A:G	1.49534e-09	-1.73376	-1.36709	3.11418e-09	-1.79906	-1.34491
85481601	chr16:85481601:A:C	2.11533e-08	-1.80007e-10	-0.451416	4.81317e-08	-1.80007e-10	-0.406003
85481624	chr16:85481624:T:C	9.52032e-09	-1.80007e-10	-1.24978	2.13742e-08	-1.80007e-10	-1.21776
85481724	chr16:85481724:A:T	4.49496e-09	-1.59126	-0.408992	1.52187e-08	-1.0757	-0.48172
85481866	chr16:85481866:G:A	1.62784e-09	-1.79649	-1.21946	3.87531e-09	-1.77244	-1.15288
85482109	chr16:85482109:G:A	8.25574e-09	-1.80007e-10	-1.3923	1.79504e-08	-1.80007e-10	-1.39233
85482218	chr16:85482218:T:A	5.72068e-09	-1.75912	-4.46292e-10	1.29554e-08	-1.71843	-4.46292e-10
85482220	chr16:85482220:A:AG	8.99947e-09	-1.80007e-10	-1.30604	2.01184e-08	-1.80007e-10	-1.27831
85482580	chr16:85482580:G:A	1.89098e-08	-0.563531	-4.46292e-10	1.63778e-08	-1.48402	-4.46292e-10
85482656	chr16:85482656:T:C	1.61379e-09	-1.79792	-1.2267	3.83177e-09	-1.76867	-1.16794
85482671	chr16:85482671:C:T	1.30069e-09	-1.7962	-1.44412	2.93941e-09	-1.75396	-1.44777
85482966	chr16:85482966:A:C	1.28473e-08	-0.950081	-4.46292e-10	3.02886e-08	-0.86917	-4.46292e-10
85483157	chr16:85483157:G:A	7.87252e-09	-1.80007e-10	-1.43983	1.70302e-08	-1.80007e-10	-1.44496
85483237	chr16:85483237:C:G	1.19321e-08	-1.02398	-4.46292e-10	2.39405e-08	-1.10437	-4.46292e-10
85483319	chr16:85483319:G:C	8.76496e-09	-1.80007e-10	-1.33245	1.95425e-08	-1.80007e-10	-1.30735
85483393	chr16:85483393:C:A	1.8613e-08	-1.80007e-10	-0.57935	3.8713e-08	-1.80007e-10	-0.623767
85483527	chr16:85483527:A:G	8.98197e-09	-1.80007e-10	-1.30799	2.00343e-08	-1.80007e-10	-1.2825
85483582	chr16:85483582:C:T	8.13192e-09	-1.80007e-10	-1.40741	1.78933e-08	-1.80007e-10	-1.39552
85483611	chr16:85483611:G:A	7.71575e-09	-1.80007e-10	-1.45995	1.67881e-08	-1.80007e-10	-1.45928
85483819	chr16:85483819:G:T	8.82991e-09	-1.80007e-10	-1.32507	1.97198e-08	-1.80007e-10	-1.29832
85483902	chr16:85483902:G:A	7.6898e-09	-1.80007e-10	-1.46332	1.66723e-08	-1.80007e-10	-1.4662
85483908	chr16:85483908:A:G	2.1804e-09	-1.25629	-1.46741	3.2643e-09	-1.63101	-1.46589
85483927	chr16:85483927:C:T	1.20814e-08	-1.80007e-10	-1.01154	2.73782e-08	-1.80007e-10	-0.970195
85484412	chr16:85484412:C:T	9.09185e-09	-1.80007e-10	-1.29583	2.05094e-08	-1.80007e-10	-1.25906
85484810	chr16:85484810:G:T	1.03319e-08	-1.80007e-10	-1.16798	2.22437e-08	-1.80007e-10	-1.17789
85484897	chr16:85484897:C:G	5.18485e-09	-1.30156	-0.555908	2.15953e-08	-0.587033	-0.620436
85484924	chr16:85484924:A:G	1.5166e-08	-1.80007e-10	-0.784154	3.46354e-08	-1.80007e-10	-0.735066
85484991	chr16:85484991:A:G	2.62602e-08	-1.80007e-10	-0.235156	6.24852e-08	-1.80007e-10	-0.145014
85485149	chr16:85485149:CA:C	8.54622e-09	-1.80007e-10	-1.35772	1.85864e-08	-1.80007e-10	-1.35752
85485207	chr16:85485207:A:G	9.58693e-09	-1.80007e-10	-1.24281	2.00428e-08	-1.80007e-10	-1.28207
85485377	chr16:85485377:CA:C	8.67623e-09	-1.80007e-10	-1.34262	1.90539e-08	-1.80007e-10	-1.33267
85485462	chr16:85485462:G:A	2.36249e-09	-1.39981	-1.24369	5.3372e-09	-1.37026	-1.23498
85485662	chr16:85485662:C:T	1.45491e-08	-1.80007e-10	-0.825683	3.36557e-08	-1.80007e-10	-0.763761
85485953	chr16:85485953:T:C	1.69508e-09	-1.62833	-1.34715	3.29274e-09	-1.74853	-1.33969
85486591	chr16:85486591:T:C	1.45849e-09	-1.78915	-1.33665	3.41133e-09	-1.7118	-1.34104
85486613	chr16:85486613:C:T	4.52431e-09	-1.62449	-0.369257	1.08142e-08	-1.6722	-0.226883
85486623	chr16:85486623:T:C	1.38205e-09	-1.7509	-1.42875	2.95934e-09	-1.76245	-1.43253
85486661	chr16:85486661:G:A	5.72941e-09	-1.22073	-0.536865	2.52434e-08	-0.450291	-0.601089
85486919	chr16:85486919:G:T	7.90839e-09	-1.80007e-10	-1.43529	1.7231e-08	-1.80007e-10	-1.43323
85487095	chr16:85487095:C:T	1.29909e-08	-1.80007e-10	-0.938961	2.79704e-08	-1.80007e-10	-0.948795
85487305	chr16:85487305:C:T	8.17211e-09	-1.80007e-10	-1.40248	1.7783e-08	-1.80007e-10	-1.4017
85487313	chr16:85487313:G:A	9.31802e-09	-1.80007e-10	-1.27126	1.94876e-08	-1.80007e-10	-1.31017
85487349	chr16:85487349:T:G	1.5416e-09	-1.66992	-1.40048	3.10022e-09	-1.78928	-1.35919
85487375	chr16:85487375:G:A	2.2851e-08	-1.80007e-10	-0.374217	5.36234e-08	-1.80007e-10	-0.297957
85487900	chr16:85487900:G:T	1.61123e-08	-1.80007e-10	-0.723626	3.65605e-08	-1.80007e-10	-0.680976
85488088	chr16:85488088:C:G	2.73643e-09	-1.38136	-1.1152	1.1377e-08	-0.6956	-1.15275
85488100	chr16:85488100:A:G	9.17008e-09	-1.80007e-10	-1.28726	1.99242e-08	-1.80007e-10	-1.28801
85488436	chr16:85488436:C:G	1.12987e-08	-1.80007e-10	-1.07852	2.38561e-08	-1.80007e-10	-1.1079
85488570	chr16:85488570:A:G	7.74063e-09	-1.80007e-10	-1.45673	1.67718e-08	-1.80007e-10	-1.46025
85488723	chr16:85488723:G:C	9.61304e-09	-1.80007e-10	-1.24009	2.0793e-08	-1.80007e-10	-1.24533
85488738	chr16:85488738:G:A	2.47164e-09	-1.37604	-1.22229	5.23322e-09	-1.42414	-1.20078
85489021	chr16:85489021:G:A	9.63885e-09	-1.80007e-10	-1.23741	2.06987e-08	-1.80007e-10	-1.24987
85489023	chr16:85489023:A:G	9.65244e-09	-1.80007e-10	-1.236	2.01447e-08	-1.80007e-10	-1.277
85489043	chr16:85489043:C:T	1.64768e-09	-1.7276	-1.27625	3.4247e-09	-1.74443	-1.3045
85489090	chr16:85489090:G:A	9.49008e-09	-1.80007e-10	-1.25296	2.03688e-08	-1.80007e-10	-1.26594
85489364	chr16:85489364:G:A	7.76542e-09	-1.80007e-10	-1.45353	1.69451e-08	-1.80007e-10	-1.44997
85489673	chr16:85489673:G:A	8.99951e-09	-1.80007e-10	-1.30604	1.97648e-08	-1.80007e-10	-1.29604
85489710	chr16:85489710:A:T	3.17261e-09	-0.93324	-1.41542	7.365e-09	-0.879092	-1.40411
85489768	chr16:85489768:T:C	6.11174e-09	-1.40845	-0.284547	1.38953e-08	-1.30324	-0.345155
85489870	chr16:85489870:A:G	2.10055e-08	-0.7338	0.275373	5.53511e-08	-0.696664	0.430417
85490067	chr16:85490067:G:A	1.51086e-09	-1.67816	-1.41238	3.36316e-09	-1.6673	-1.39976
85490231	chr16:85490231:C:T	1.8312e-08	-1.80007e-10	-0.595654	4.35555e-08	-1.80007e-10	-0.505907
85490251	chr16:85490251:T:C	2.59907e-09	-1.08991	-1.45814	5.08957e-09	-1.21838	-1.43437
85490261	chr16:85490261:A:G	9.45037e-09	-1.80007e-10	-1.25716	2.04028e-08	-1.80007e-10	-1.26427
85490593	chr16:85490593:G:A	2.45784e-09	-1.29311	-1.31082	5.99348e-09	-1.13725	-1.35202
85490691	chr16:85490691:G:T	7.93829e-09	-1.80007e-10	-1.43151	1.71657e-08	-1.80007e-10	-1.43703
85490970	chr16:85490970:G:A	1.04921e-08	-1.80007e-10	-1.15259	2.16986e-08	-1.80007e-10	-1.2027
85491721	chr16:85491721:GTCC:G	8.0048e-09	-1.80007e-10	-1.42317	1.74519e-08	-1.80007e-10	-1.4205
85491754	chr16:85491754:G:A	1.49817e-09	-1.78582	-1.31315	3.4814e-09	-1.72009	-1.31241
85492019	chr16:85492019:G:A	1.70818e-08	-1.80007e-10	-0.665199	3.58868e-08	-1.80007e-10	-0.699574
85492430	chr16:85492430:G:A	7.69251e-09	-1.80007e-10	-1.46296	1.67938e-08	-1.80007e-10	-1.45893
85492594	chr16:85492594:G:A	2.30572e-08	-1.80007e-10	-0.365233	5.08848e-08	-1.80007e-10	-0.350378
85492684	chr16:85492684:G:A	2.09555e-09	-1.72803	-1.03537	4.28129e-09	-1.79528	-1.03041
85492746	chr16:85492746:G:C	2.13571e-09	-1.67019	-1.07423	4.20781e-09	-1.77441	-1.06859
85492747	chr16:85492747:G:T	2.16043e-09	-1.67108	-1.06182	4.25887e-09	-1.77484	-1.0561
85492757	chr16:85492757:A:G	2.09252e-09	-1.68786	-1.07698	4.16521e-09	-1.78181	-1.07137
85492759	chr16:85492759:A:T	2.07856e-09	-1.69198	-1.07956	4.14743e-09	-1.78343	-1.07403
85493528	chr16:85493528:C:T	2.2503e-09	-1.66449	-1.02765	4.41181e-09	-1.77133	-1.02433
85493744	chr16:85493744:C:T	8.22776e-09	-1.80007e-10	-1.3957	1.75545e-08	-1.80007e-10	-1.41463
85493772	chr16:85493772:G:A	1.69049e-08	-1.80007e-10	-0.675609	3.70429e-08	-1.80007e-10	-0.667865
85493954	chr16:85493954:T:A	2.34295e-09	-1.38707	-1.26473	4.32198e-09	-1.53977	-1.27646
85494499	chr16:85494499:C:G	7.66902e-09	-1.80007e-10	-1.46602	1.66603e-08	-1.80007e-10	-1.46692
85494539	chr16:85494539:A:G	3.92142e-09	-1.62027	-0.51649	8.87491e-09	-1.60816	-0.488559
85494592	chr16:85494592:G:T	1.39936e-09	-1.72781	-1.43938	2.82427e-09	-1.79774	-1.44395
85494644	chr16:85494644:C:T	1.75508e-09	-1.48019	-1.46051	3.00528e-09	-1.71256	-1.46702
85494855	chr16:85494855:C:T	2.66035e-08	-0.222169	-4.46292e-10	5.13769e-08	-0.340755	-4.46292e-10
85494909	chr16:85494909:C:G	1.16222e-08	-1.05029	-4.46292e-10	1.19641e-07	0.504554	-4.46292e-10
85494942	chr16:85494942:CT:C	1.80982e-09	-1.75812	-1.15186	3.84878e-09	-1.7993	-1.13289
85495335	chr16:85495335:G:A	1.55232e-08	-1.80007e-10	-0.760875	3.39053e-08	-1.80007e-10	-0.756373
85495552	chr16:85495552:A:G	1.28586e-08	-1.80007e-10	-0.949194	2.68702e-08	-1.80007e-10	-0.988924
85495664	chr16:85495664:A:T	7.75825e-09	-1.80007e-10	-1.45445	1.68105e-08	-1.80007e-10	-1.45794
85495805	chr16:85495805:G:T	4.90873e-09	-1.76704	-0.145152	1.23864e-08	-1.76697	0.00363317
85496081	chr16:85496081:G:A	8.15232e-09	-1.80007e-10	-1.40491	1.76159e-08	-1.80007e-10	-1.41114
85496328	chr16:85496328:TGAGCGATGGCGTTTGCATGGCTGACGCC:T	2.60722e-08	-1.80007e-10	-0.242342	6.07708e-08	-1.80007e-10	-0.172834
85496339	chr16:85496339:G:A	2.25665e-09	-1.73724	-0.952089	5.50654e-09	-1.62444	-0.949567
85496462	chr16:85496462:G:T	1.08326e-08	-1.80007e-10	-1.12065	2.28365e-08	-1.80007e-10	-1.15158
85496496	chr16:85496496:G:A	1.19315e-08	-1.80007e-10	-1.02403	2.84655e-08	-1.80007e-10	-0.931251
85496714	chr16:85496714:G:T	1.4615e-09	-1.76676	-1.35699	3.48768e-09	-1.72912	-1.30158
85496782	chr16:85496782:C:G	7.66639e-09	-1.80007e-10	-1.46637	1.66901e-08	-1.80007e-10	-1.46513
85496955	chr16:85496955:G:A	1.70197e-09	-1.52604	-1.44539	2.98387e-09	-1.76457	-1.42216
85497045	chr16:85497045:C:T	9.9356e-09	-1.80007e-10	-1.20709	2.14652e-08	-1.80007e-10	-1.21351
85497049	chr16:85497049:C:G	2.34038e-08	-1.80007e-10	-0.350313	5.78562e-08	-1.80007e-10	-0.221982
85497344	chr16:85497344:G:C	4.57096e-09	-1.55114	-0.432343	9.06802e-09	-1.61995	-0.455234
85497521	chr16:85497521:G:A	8.03549e-09	-1.80007e-10	-1.41934	1.76095e-08	-1.80007e-10	-1.4115
85497756	chr16:85497756:A:G	1.62146e-09	-1.65725	-1.36263	3.29165e-09	-1.72787	-1.36068
85497808	chr16:85497808:C:T	1.65243e-09	-1.60153	-1.39944	3.37809e-09	-1.67676	-1.38587
85497957	chr16:85497957:T:A	3.94331e-09	-1.70542	-0.425772	8.19186e-09	-1.78438	-0.392425
85497982	chr16:85497982:G:A	1.09083e-08	-1.80007e-10	-1.11368	2.39664e-08	-1.80007e-10	-1.10329
85498032	chr16:85498032:A:C	7.65719e-09	-1.80007e-10	-1.46757	1.66653e-08	-1.80007e-10	-1.46662
85498067	chr16:85498067:C:T	7.68106e-09	-1.80007e-10	-1.46445	1.66778e-08	-1.80007e-10	-1.46586
85498178	chr16:85498178:G:T	7.68092e-09	-1.80007e-10	-1.46447	1.66776e-08	-1.80007e-10	-1.46588
85498276	chr16:85498276:C:G	7.67029e-09	-1.80007e-10	-1.46586	1.66618e-08	-1.80007e-10	-1.46683
85498286	chr16:85498286:G:C	1.15503e-08	-1.80007e-10	-1.0565	2.57555e-08	-1.80007e-10	-1.0313
85498387	chr16:85498387:A:G	7.68096e-09	-1.80007e-10	-1.46447	1.66777e-08	-1.80007e-10	-1.46587
85498645	chr16:85498645:C:G	1.26665e-09	-1.79933	-1.46751	2.86763e-09	-1.75877	-1.46769
85499092	chr16:85499092:C:T	1.15027e-08	-1.80007e-10	-1.06063	2.69153e-08	-1.80007e-10	-0.987249
85499132	chr16:85499132:A:AGTAT	1.33691e-09	-1.78877	-1.42408	3.1482e-09	-1.71414	-1.41898
85499147	chr16:85499147:C:T	1.11524e-08	-1.80007e-10	-1.09155	2.60197e-08	-1.80007e-10	-1.02109
85499342	chr16:85499342:A:G	8.98049e-09	-1.80007e-10	-1.30816	1.85303e-08	-1.80007e-10	-1.36054
85499459	chr16:85499459:C:T	1.38947e-09	-1.76509	-1.4092	2.99205e-09	-1.78128	-1.40271
85499527	chr16:85499527:C:T	8.24742e-09	-1.80007e-10	-1.39331	1.77736e-08	-1.80007e-10	-1.40223
85499543	chr16:85499543:T:G	5.55946e-09	-1.78771	-4.46292e-10	1.38924e-08	-1.6486	-4.46292e-10
85499591	chr16:85499591:C:T	7.76801e-09	-1.80007e-10	-1.4532	1.69764e-08	-1.80007e-10	-1.44812
85499699	chr16:85499699:C:T	1.74968e-08	-1.80007e-10	-0.641192	3.78248e-08	-1.80007e-10	-0.64698
85499818	chr16:85499818:T:C	7.87931e-09	-1.80007e-10	-1.43897	1.75511e-08	-1.80007e-10	-1.41483
85500077	chr16:85500077:A:G	7.73129e-09	-1.80007e-10	-1.45794	1.6711e-08	-1.80007e-10	-1.46387
85500136	chr16:85500136:A:G	7.6571e-09	-1.80007e-10	-1.46758	1.66575e-08	-1.80007e-10	-1.46708
85500720	chr16:85500720:A:G	1.72407e-09	-1.78587	-1.17265	3.79507e-09	-1.79051	-1.15573
85500761	chr16:85500761:A:G	5.54647e-09	-1.79005	-4.46292e-10	1.32385e-08	-1.69681	-4.46292e-10
85500829	chr16:85500829:A:G	1.53524e-08	-1.80007e-10	-0.771938	3.33099e-08	-1.80007e-10	-0.77409
85501093	chr16:85501093:C:T	3.37822e-08	-1.80007e-10	0.0167236	7.79275e-08	-1.80007e-10	0.0758351
85501161	chr16:85501161:C:T	1.39548e-09	-1.76629	-1.40368	3.12538e-09	-1.71543	-1.42496
85501162	chr16:85501162:A:G	1.51016e-09	-1.62677	-1.46423	2.88785e-09	-1.76991	-1.44952
85501192	chr16:85501192:C:T	1.71671e-09	-1.79922	-1.16359	3.90413e-09	-1.76565	-1.15226
85501237	chr16:85501237:C:T	1.45086e-09	-1.66873	-1.46232	2.84947e-09	-1.768	-1.46481
85501267	chr16:85501267:G:A	8.47035e-09	-1.80007e-10	-1.36664	1.83485e-08	-1.80007e-10	-1.37039
85501437	chr16:85501437:G:T	7.65728e-09	-1.80007e-10	-1.46755	1.66803e-08	-1.80007e-10	-1.46572
85501516	chr16:85501516:T:C	7.68889e-09	-1.80007e-10	-1.46343	1.66624e-08	-1.80007e-10	-1.46679
85501652	chr16:85501652:C:T	9.46742e-09	-1.80007e-10	-1.25535	2.11196e-08	-1.80007e-10	-1.22974
85501782	chr16:85501782:A:C	7.74111e-09	-1.80007e-10	-1.45667	1.67039e-08	-1.80007e-10	-1.4643
85501785	chr16:85501785:G:T	7.71762e-09	-1.80007e-10	-1.4597	1.66782e-08	-1.80007e-10	-1.46584
85501845	chr16:85501845:C:T	8.97481e-09	-1.80007e-10	-1.30879	2.01521e-08	-1.80007e-10	-1.27663
85502027	chr16:85502027:C:G	2.04489e-09	-1.36182	-1.42605	3.47136e-09	-1.63946	-1.39594
85502277	chr16:85502277:A:G	1.571e-08	-1.80007e-10	-0.748912	3.54382e-08	-1.80007e-10	-0.712153
85502525	chr16:85502525:T:C	1.28234e-08	-1.80007e-10	-0.951937	2.7805e-08	-1.80007e-10	-0.954728
85502774	chr16:85502774:G:A	1.3539e-08	0.56672	-1.46435	2.48329e-08	0.395581	-1.46335
85502798	chr16:85502798:C:T	5.54569e-09	-1.79019	-4.46292e-10	1.26067e-08	-1.74572	-4.46292e-10
85502856	chr16:85502856:A:T	7.69282e-09	-1.80007e-10	-1.46292	1.67645e-08	-1.80007e-10	-1.46068
85502924	chr16:85502924:C:T	9.48482e-09	-1.80007e-10	-1.25352	2.06903e-08	-1.80007e-10	-1.25028
85502944	chr16:85502944:G:A	2.70997e-09	-1.13769	-1.36859	5.14897e-09	-1.28969	-1.35145
85502952	chr16:85502952:G:A	1.67711e-08	-1.80007e-10	-0.683552	3.72972e-08	-1.80007e-10	-0.661026
85503046	chr16:85503046:G:C	4.88063e-09	-0.563121	-1.35482	1.21307e-08	-0.408631	-1.37558
85503283	chr16:85503283:G:T	1.24693e-08	-1.80007e-10	-0.979941	2.93712e-08	-1.80007e-10	-0.89993
85503376	chr16:85503376:C:G	2.16476e-09	-1.46654	-1.26436	4.29399e-09	-1.57405	-1.24867
85503399	chr16:85503399:C:G	6.34432e-09	-0.755403	-0.900248	1.53665e-08	-0.608083	-0.939674
85503544	chr16:85503544:T:A	8.20149e-09	-1.80007e-10	-1.3989	1.80044e-08	-1.80007e-10	-1.38933
85503657	chr16:85503657:C:T	8.23853e-09	-1.80007e-10	-1.39439	1.80932e-08	-1.80007e-10	-1.38441
85503704	chr16:85503704:A:G	5.62167e-09	-0.800697	-0.975885	1.38958e-08	-0.635825	-1.01253
85503815	chr16:85503815:A:G	5.18754e-09	-0.824948	-1.032	1.27798e-08	-0.665995	-1.06608
85504044	chr16:85504044:C:T	1.50407e-07	2.64459	-1.13446	3.11642e-07	2.62625	-1.16434
85504473	chr16:85504473:C:T	3.28064e-07	2.29	-4.46292e-10	2.44804e-06	3.5231	-4.46292e-10
85504611	chr16:85504611:A:G	2.50319e-09	-1.20544	-1.38021	9.15388e-09	-0.679476	-1.38629
85504945	chr16:85504945:T:C	1.37328e-08	-1.80007e-10	-0.883425	3.05096e-08	-1.80007e-10	-0.861902
85505192	chr16:85505192:T:C	2.4401e-09	-1.5646	-1.04657	5.59249e-09	-1.4864	-1.07211
85505220	chr16:85505220:G:C	1.15537e-08	-1.80007e-10	-1.05621	2.55801e-08	-1.80007e-10	-1.03813
85505895	chr16:85505895:C:T	1.49742e-09	-1.79692	-1.30255	3.32135e-09	-1.78948	-1.29009
85506042	chr16:85506042:G:A	1.33681e-08	-1.80007e-10	-0.91034	2.96941e-08	-1.80007e-10	-0.888996
85506303	chr16:85506303:A:G	7.23936e-09	-1.52368	-4.46292e-10	2.34632e-08	-1.12451	-4.46292e-10
85506332	chr16:85506332:C:T	6.40558e-09	-1.64604	-4.46292e-10	1.36885e-08	-1.66339	-4.46292e-10
85506447	chr16:85506447:G:T	1.50727e-08	-1.80007e-10	-0.790323	3.34857e-08	-1.80007e-10	-0.768826
85506581	chr16:85506581:G:T	1.81823e-08	-1.80007e-10	-0.602761	4.04887e-08	-1.80007e-10	-0.57892
85506740	chr16:85506740:C:CATTG	1.47539e-09	-1.68969	-1.4246	3.02972e-09	-1.74658	-1.42489
85506803	chr16:85506803:A:G	8.45385e-09	-1.80007e-10	-1.36859	1.84441e-08	-1.80007e-10	-1.3652
85507496	chr16:85507496:A:G	2.18032e-09	-1.25952	-1.46422	7.09681e-09	-0.856464	-1.46383
85507778	chr16:85507778:C:T	2.08526e-09	-1.63927	-1.12905	5.0427e-09	-1.53609	-1.12591
85508109	chr16:85508109:A:C	2.8873e-09	-1.43603	-1.00685	5.57413e-09	-1.59306	-0.968749
85508124	chr16:85508124:C:T	4.9218e-09	-1.50523	-0.404308	9.23167e-09	-1.64471	-0.412592
85508389	chr16:85508389:T:G	8.41179e-09	-1.80007e-10	-1.37358	1.77588e-08	-1.80007e-10	-1.40306
85508722	chr16:85508722:T:C	2.11404e-09	-1.58672	-1.16789	6.39308e-09	-1.25671	-1.16801
85508836	chr16:85508836:T:C	9.00223e-09	-1.80007e-10	-1.30574	1.99765e-08	-1.80007e-10	-1.28539
85508994	chr16:85508994:T:G	8.40503e-09	-1.80007e-10	-1.37438	1.84193e-08	-1.80007e-10	-1.36655
85509027	chr16:85509027:A:G	8.73148e-09	-1.80007e-10	-1.33628	1.89841e-08	-1.80007e-10	-1.33634
85509093	chr16:85509093:T:C	7.74336e-09	-1.80007e-10	-1.45637	1.67622e-08	-1.80007e-10	-1.46082
85509479	chr16:85509479:C:T	1.57968e-08	-1.09377	0.350363	2.02503e-08	-1.59288	0.321109
85509825	chr16:85509825:GGAA:G	7.70036e-09	-1.80007e-10	-1.46194	1.66991e-08	-1.80007e-10	-1.46459
85510225	chr16:85510225:G:C	1.52625e-09	-1.79319	-1.2872	3.38188e-09	-1.79839	-1.26312
85510372	chr16:85510372:G:A	7.65721e-09	-1.80007e-10	-1.46756	1.6671e-08	-1.80007e-10	-1.46627
85510574	chr16:85510574:G:C	5.96732e-08	-1.80007e-10	0.585673	1.46147e-07	-1.80007e-10	0.704672
85510629	chr16:85510629:G:A	4.53787e-09	-1.17714	-0.813609	2.43296e-08	-0.355464	-0.732784
85510680	chr16:85510680:C:G	1.15132e-08	-1.80007e-10	-1.05972	2.57464e-08	-1.80007e-10	-1.03165
85510764	chr16:85510764:G:A	1.14287e-08	-1.80007e-10	-1.06708	2.36226e-08	-1.80007e-10	-1.11774
85511070	chr16:85511070:A:G	7.68624e-09	-1.80007e-10	-1.46378	1.67205e-08	-1.80007e-10	-1.46331
85511157	chr16:85511157:G:A	7.69733e-09	-1.80007e-10	-1.46234	1.66704e-08	-1.80007e-10	-1.46631
85511256	chr16:85511256:G:T	7.6765e-09	-1.80007e-10	-1.46505	1.66514e-08	-1.80007e-10	-1.46745
85511713	chr16:85511713:G:A	6.09872e-08	-1.80007e-10	0.607454	1.49837e-07	-1.80007e-10	0.729608
85512011	chr16:85512011:C:T	3.77172e-09	-1.32996	-0.845721	2.21951e-08	-0.463399	-0.716672
85512035	chr16:85512035:G:A	1.35439e-08	-1.80007e-10	-0.897275	2.73933e-08	-1.80007e-10	-0.969645
85512053	chr16:85512053:G:A	7.98858e-09	-1.80007e-10	-1.4252	1.73544e-08	-1.80007e-10	-1.4261
85512187	chr16:85512187:G:T	1.93793e-09	-1.79747	-1.04412	4.3454e-09	-1.79461	-1.01622
85512693	chr16:85512693:C:T	8.0345e-09	-1.80007e-10	-1.41947	1.74196e-08	-1.80007e-10	-1.42235
85512984	chr16:85512984:C:T	1.16822e-08	-1.80007e-10	-1.04514	2.41346e-08	-1.80007e-10	-1.0963
85513078	chr16:85513078:G:A	1.90421e-09	-1.79555	-1.0636	4.02292e-09	-1.79464	-1.09329
85513261	chr16:85513261:G:A	9.05416e-09	-1.80007e-10	-1.29999	2.02442e-08	-1.80007e-10	-1.27208
85513328	chr16:85513328:C:T	7.74862e-09	-1.80007e-10	-1.4557	1.69692e-08	-1.80007e-10	-1.44854
85513367	chr16:85513367:A:G	7.69146e-09	-1.80007e-10	-1.4631	1.66568e-08	-1.80007e-10	-1.46712
85513494	chr16:85513494:C:T	7.7927e-09	-1.80007e-10	-1.45002	1.70894e-08	-1.80007e-10	-1.44148
85513499	chr16:85513499:A:T	3.80008e-09	-1.60534	-0.562845	7.55843e-09	-1.7971	-0.460184
85513501	chr16:85513501:G:A	1.66737e-08	-1.80007e-10	-0.689375	3.76927e-08	-1.80007e-10	-0.650477
85513698	chr16:85513698:C:A	5.85773e-08	-1.80007e-10	0.567136	1.44131e-07	-1.80007e-10	0.690776
85513741	chr16:85513741:C:T	1.36112e-09	-1.79792	-1.39699	3.65108e-09	-1.61272	-1.3722
85514108	chr16:85514108:C:G	9.12229e-09	-1.80007e-10	-1.29249	1.902e-08	-1.80007e-10	-1.33445
85514180	chr16:85514180:TC:T	2.24589e-08	-1.80007e-10	-0.391523	4.67577e-08	-1.80007e-10	-0.434964
85514209	chr16:85514209:G:GTCTCCCC	1.33257e-09	-1.75983	-1.45627	3.47812e-09	-1.57593	-1.45752
85514291	chr16:85514291:A:G	2.00867e-09	-1.60277	-1.20296	6.69142e-09	-1.21911	-1.16
85514457	chr16:85514457:G:A	1.36089e-08	0.133099	-1.02559	2.66728e-08	0.0018533	-0.998152
85514479	chr16:85514479:G:T	7.82319e-09	-1.80007e-10	-1.44612	1.71606e-08	-1.80007e-10	-1.43733
85514578	chr16:85514578:G:A	5.5443e-09	-0.862397	-0.928044	1.31951e-08	-0.790962	-0.909138
85514726	chr16:85514726:G:A	8.13558e-09	-1.37806	-0.0289051	3.92197e-08	-0.641126	0.0303612
85514819	chr16:85514819:T:C	1.63839e-08	-1.80007e-10	-0.706912	3.3946e-08	-1.80007e-10	-0.755172
85514926	chr16:85514926:T:G	1.22472e-08	-1.80007e-10	-0.997914	2.60424e-08	-1.80007e-10	-1.02022
85515045	chr16:85515045:A:G	7.69373e-09	-1.80007e-10	-1.46281	1.68547e-08	-1.80007e-10	-1.45531
85515320	chr16:85515320:A:G	9.13442e-09	-1.80007e-10	-1.29116	1.90304e-08	-1.80007e-10	-1.33391
85515576	chr16:85515576:C:T	7.72631e-09	-1.80007e-10	-1.45858	1.69483e-08	-1.80007e-10	-1.44978
85515638	chr16:85515638:G:A	4.11654e-08	-1.80007e-10	0.214388	1.08501e-07	-1.80007e-10	0.406815
85515726	chr16:85515726:T:C	6.18597e-09	-1.1589	-0.522026	1.02521e-08	-1.36392	-0.588537
85515905	chr16:85515905:T:C	7.69117e-09	-1.80007e-10	-1.46314	1.6827e-08	-1.80007e-10	-1.45696
85516821	chr16:85516821:G:A	7.73573e-09	-1.80007e-10	-1.45736	1.67592e-08	-1.80007e-10	-1.461
85516827	chr16:85516827:T:C	9.90504e-09	-1.80007e-10	-1.21017	2.12692e-08	-1.80007e-10	-1.22268
85516998	chr16:85516998:C:T	7.65697e-09	-1.80007e-10	-1.46759	1.66531e-08	-1.80007e-10	-1.46734
85517063	chr16:85517063:C:T	2.21081e-09	-1.24994	-1.45991	3.29124e-09	-1.62644	-1.46224
85517097	chr16:85517097:A:G	1.50055e-08	-1.80007e-10	-0.794795	3.24268e-08	-1.80007e-10	-0.800958
85517460	chr16:85517460:G:C	1.97037e-09	-1.44959	-1.3754	6.71452e-09	-1.04077	-1.3349
85517463	chr16:85517463:C:T	2.18616e-09	-1.66876	-1.05231	7.73607e-09	-1.24431	-0.989739
85517606	chr16:85517606:C:CAG	1.81758e-09	-1.50828	-1.39743	6.08863e-09	-1.10136	-1.37216
85517930	chr16:85517930:G:A	2.07223e-08	-1.47967	1.00767	4.74361e-08	-1.46229	1.04173
85518027	chr16:85518027:G:A	1.11984e-08	-1.80007e-10	-1.08744	2.32098e-08	-1.80007e-10	-1.13537
85518070	chr16:85518070:C:T	1.81605e-09	-1.77894	-1.1276	4.24496e-09	-1.62724	-1.20697
85518076	chr16:85518076:G:A	7.73357e-09	-1.80007e-10	-1.45764	1.70044e-08	-1.80007e-10	-1.44647
85518174	chr16:85518174:G:T	7.8248e-09	-0.93606	-0.509853	1.58661e-08	-0.932572	-0.583187
85518231	chr16:85518231:G:A	7.68603e-09	-1.80007e-10	-1.46381	1.67553e-08	-1.80007e-10	-1.46123
85518476	chr16:85518476:C:G	2.71947e-09	-1.70553	-0.797241	5.68057e-09	-1.693	-0.84989
85518511	chr16:85518511:C:T	1.45786e-09	-1.66107	-1.46517	3.21679e-09	-1.64848	-1.46308
85518556	chr16:85518556:T:C	1.55972e-09	-1.65072	-1.40798	3.24928e-09	-1.69248	-1.40903
85518772	chr16:85518772:A:G	1.72878e-09	-1.60019	-1.35561	3.57723e-09	-1.64837	-1.35698
85518825	chr16:85518825:G:A	2.10281e-09	-1.29227	-1.46767	3.21512e-09	-1.64584	-1.46624
85518983	chr16:85518983:C:G	1.69503e-09	-1.69081	-1.2847	3.4532e-09	-1.7282	-1.31244
85519796	chr16:85519796:A:G	8.52489e-09	-1.80007e-10	-1.36022	1.84184e-08	-1.80007e-10	-1.36659
85519839	chr16:85519839:T:G	2.80757e-08	-1.80007e-10	-0.168308	6.04761e-08	-1.80007e-10	-0.177694
85520104	chr16:85520104:T:C	8.0809e-09	-1.80007e-10	-1.41371	1.73619e-08	-1.80007e-10	-1.42567
85520137	chr16:85520137:T:C	1.38647e-08	-1.80007e-10	-0.873864	3.06976e-08	-1.80007e-10	-0.85576
85520233	chr16:85520233:G:A	1.79291e-09	-1.67864	-1.24073	4.39595e-09	-1.57145	-1.22781
85520257	chr16:85520257:C:T	3.94185e-08	-1.61884	1.78986	1.02535e-07	-1.50127	1.85153
85520335	chr16:85520335:G:GAAT	4.18166e-08	-1.61244	1.84252	1.09602e-07	-1.48771	1.90462
85520345	chr16:85520345:C:T	4.18164e-08	-1.61244	1.84252	1.09603e-07	-1.48769	1.90462
85520361	chr16:85520361:TGG:T	4.20875e-08	-1.61418	1.85072	1.10251e-07	-1.49	1.91281
85520364	chr16:85520364:A:C	3.79245e-08	-1.61194	1.74433	9.93284e-08	-1.48685	1.80534
85520375	chr16:85520375:C:T	4.18165e-08	-1.61244	1.84252	1.09604e-07	-1.48768	1.90462
85520392	chr16:85520392:G:A	4.12001e-08	-1.61456	1.82979	1.07902e-07	-1.49041	1.89169
85520459	chr16:85520459:G:T	2.63719e-08	-1.6034	1.37249	6.92059e-08	-1.47597	1.43312
85520627	chr16:85520627:T:A	8.34405e-09	-1.80007e-10	-1.38166	1.86266e-08	-1.80007e-10	-1.35535
85520637	chr16:85520637:G:T	3.08393e-08	-1.63092	1.5565	8.01389e-08	-1.50948	1.6133
85520666	chr16:85520666:A:G	3.00005e-08	-1.59783	1.49583	7.86237e-08	-1.46691	1.55164
85520714	chr16:85520714:C:T	7.36601e-09	-1.68799	0.181651	1.81536e-08	-1.59787	0.2168
85520867	chr16:85520867:G:T	1.38319e-08	-1.6011	0.724865	3.47524e-08	-1.48979	0.758093
85520908	chr16:85520908:C:T	8.46934e-09	-1.80007e-10	-1.36676	1.84003e-08	-1.80007e-10	-1.36758
85521084	chr16:85521084:A:G	5.67674e-09	-1.76683	-4.46292e-10	1.19555e-08	-1.79875	-4.46292e-10
85521168	chr16:85521168:C:T	6.98736e-08	-1.07888	1.82236	2.03991e-07	-0.840317	1.87845
85521255	chr16:85521255:A:G	7.67733e-09	-1.80007e-10	-1.46494	1.66661e-08	-1.80007e-10	-1.46657
85521489	chr16:85521489:A:G	3.67989e-08	-1.12079	1.22304	1.03383e-07	-0.898514	1.25701
85521674	chr16:85521674:T:C	3.76064e-09	-1.59624	-0.582381	1.0135e-08	-1.4755	-0.488445
85522226	chr16:85522226:G:A	8.59752e-09	-0.721188	-0.630549	2.04142e-08	-0.684302	-0.579412
85522245	chr16:85522245:A:C	2.35811e-08	0.869178	-1.21195	4.16235e-08	0.67848	-1.22976
85522662	chr16:85522662:T:C	7.6799e-09	-1.80007e-10	-1.4646	1.67571e-08	-1.80007e-10	-1.46112
85523295	chr16:85523295:C:T	2.70199e-08	-1.80007e-10	-0.206636	5.72226e-08	-1.80007e-10	-0.232995
85524058	chr16:85524058:A:C	7.65743e-09	-1.80007e-10	-1.46754	1.66592e-08	-1.80007e-10	-1.46698
85524586	chr16:85524586:C:T	1.56838e-08	-0.75058	-4.46292e-10	1.05913e-07	0.382674	-4.46292e-10
85524600	chr16:85524600:C:T	7.90453e-09	-1.80007e-10	-1.43577	1.70406e-08	-1.80007e-10	-1.44434
85524626	chr16:85524626:C:T	1.90313e-08	-1.80007e-10	-0.557128	4.08016e-08	-1.80007e-10	-0.571221
85525028	chr16:85525028:A:C	1.47235e-08	-1.80007e-10	-0.813766	3.12913e-08	-1.80007e-10	-0.836605
85525057	chr16:85525057:G:A	1.07764e-08	-1.80007e-10	-1.12586	2.397e-08	-1.80007e-10	-1.10314
85525168	chr16:85525168:G:A	7.81971e-09	-1.80007e-10	-1.44656	1.68637e-08	-1.80007e-10	-1.45478
85525243	chr16:85525243:T:C	1.04459e-08	-0.592316	-0.564681	8.53951e-09	-1.47014	-0.665103
85525284	chr16:85525284:G:T	2.30201e-09	-1.20193	-1.46749	4.11365e-09	-1.39797	-1.46767
85525480	chr16:85525480:G:A	1.62751e-08	-1.80007e-10	-0.713573	4.19325e-08	-1.80007e-10	-0.543883
85525586	chr16:85525586:G:A	7.66186e-09	-1.80007e-10	-1.46696	1.66473e-08	-1.80007e-10	-1.46769
85525603	chr16:85525603:C:T	1.10794e-08	-1.80007e-10	-1.09812	2.39386e-08	-1.80007e-10	-1.10445
85525651	chr16:85525651:G:A	7.66552e-09	-1.80007e-10	-1.46648	1.66783e-08	-1.80007e-10	-1.46584
85526023	chr16:85526023:T:G	1.02456e-08	-1.80007e-10	-1.17636	2.15569e-08	-1.80007e-10	-1.20925
85526145	chr16:85526145:G:A	1.37016e-08	-1.80007e-10	-0.885698	2.90135e-08	-1.80007e-10	-0.912182
85526320	chr16:85526320:C:T	7.16158e-09	-1.53448	-4.46292e-10	1.44671e-08	-1.60807	-4.46292e-10
85526372	chr16:85526372:G:A	1.41783e-08	-1.80007e-10	-0.851501	3.00157e-08	-1.80007e-10	-0.878223
85526386	chr16:85526386:C:T	9.52322e-09	-1.80007e-10	-1.24948	2.12394e-08	-1.80007e-10	-1.22409
85526506	chr16:85526506:A:G	1.37088e-09	-1.74263	-1.44513	3.82365e-09	-1.50617	-1.43257
85526516	chr16:85526516:G:A	1.3105e-08	-1.80007e-10	-0.930215	3.31305e-08	-1.80007e-10	-0.779488
85526570	chr16:85526570:G:C	7.68919e-09	-1.80007e-10	-1.4634	1.66734e-08	-1.80007e-10	-1.46613
85527225	chr16:85527225:C:T	8.43044e-09	-1.80007e-10	-1.37136	1.83168e-08	-1.80007e-10	-1.37212
85527447	chr16:85527447:A:G	2.20055e-09	-1.26395	-1.45056	3.76058e-09	-1.51273	-1.44264
85527747	chr16:85527747:C:T	2.58346e-09	-1.4023	-1.15178	4.24588e-09	-1.66883	-1.16517
85527794	chr16:85527794:A:G	4.14574e-08	0.221455	-4.46292e-10	5.65329e-08	-0.24512	-4.46292e-10
85527825	chr16:85527825:T:C	7.88262e-09	-1.80007e-10	-1.43855	1.71395e-08	-1.80007e-10	-1.43856
85528579	chr16:85528579:C:G	9.69136e-09	-1.80007e-10	-1.23198	2.02897e-08	-1.80007e-10	-1.26983
85528762	chr16:85528762:C:T	7.68221e-09	-1.80007e-10	-1.4643	1.66483e-08	-1.80007e-10	-1.46764
85528774	chr16:85528774:G:T	1.27977e-09	-1.78981	-1.46672	2.90101e-09	-1.74798	-1.4669
85529721	chr16:85529721:G:A	7.65731e-09	-1.80007e-10	-1.46755	1.66889e-08	-1.80007e-10	-1.4652
85529734	chr16:85529734:C:T	7.65856e-09	-1.80007e-10	-1.46739	1.66976e-08	-1.80007e-10	-1.46468
85529785	chr16:85529785:A:G	2.15201e-09	-1.64041	-1.0964	4.29261e-09	-1.73368	-1.08937
85529958	chr16:85529958:A:G	5.14191e-09	-0.572672	-1.29311	8.35763e-09	-0.867363	-1.28941
85530086	chr16:85530086:T:G	2.14737e-09	-1.62241	-1.11656	4.52626e-09	-1.64856	-1.12149
85530154	chr16:85530154:G:A	8.56863e-09	-1.80007e-10	-1.3551	1.89825e-08	-1.80007e-10	-1.33642
85530347	chr16:85530347:C:G	6.19223e-09	-1.67992	-4.46292e-10	1.25238e-08	-1.75231	-4.46292e-10
85530593	chr16:85530593:G:A	7.67794e-09	-1.80007e-10	-1.46486	1.66506e-08	-1.80007e-10	-1.4675
85530690	chr16:85530690:G:A	1.36951e-09	-1.74533	-1.44343	3.11922e-09	-1.70779	-1.43457
85530709	chr16:85530709:C:T	1.40754e-08	-1.80007e-10	-0.858786	3.11061e-08	-1.80007e-10	-0.842541
85530906	chr16:85530906:C:T	1.55494e-08	-1.80007e-10	-0.759187	3.46041e-08	-1.80007e-10	-0.735971
85530967	chr16:85530967:T:G	4.15797e-09	-0.737718	-1.34047	6.72762e-09	-1.03929	-1.33444
85531481	chr16:85531481:C:G	1.57692e-09	-1.64163	-1.40611	3.23416e-09	-1.71462	-1.39156
85531619	chr16:85531619:G:A	1.52953e-09	-1.71442	-1.36383	3.21483e-09	-1.76623	-1.34594
85532109	chr16:85532109:A:G	6.41809e-09	-1.64409	-4.46292e-10	1.312e-08	-1.70581	-4.46292e-10
85532329	chr16:85532329:T:C	3.06769e-09	-1.67707	-0.705217	6.75673e-09	-1.63466	-0.734742
85532535	chr16:85532535:C:T	8.35212e-09	-1.80007e-10	-1.3807	1.86742e-08	-1.80007e-10	-1.3528
85532947	chr16:85532947:T:C	8.03745e-09	-1.80007e-10	-1.4191	1.76323e-08	-1.80007e-10	-1.41021
85532983	chr16:85532983:G:A	1.66671e-09	-1.79247	-1.19989	3.57395e-09	-1.7868	-1.21947
85533049	chr16:85533049:A:C	4.59761e-09	-0.589535	-1.38814	7.38331e-09	-0.891214	-1.38951
85533139	chr16:85533139:G:A	7.66479e-09	-1.80007e-10	-1.46657	1.66517e-08	-1.80007e-10	-1.46743
85533187	chr16:85533187:G:A	8.69063e-09	-1.34097	-4.46292e-10	1.34335e-08	-1.68219	-4.46292e-10
85533231	chr16:85533231:G:A	1.30214e-09	-1.77548	-1.46372	2.79342e-09	-1.79364	-1.45903
85533432	chr16:85533432:AAAAC:A	2.631e-09	-1.7993	-0.736544	5.46943e-09	-1.79925	-0.781522
85533548	chr16:85533548:A:C	1.06182e-08	-1.80007e-10	-1.14064	2.33809e-08	-1.80007e-10	-1.12802
85533550	chr16:85533550:G:A	5.34088e-09	-0.563732	-1.26409	8.4163e-09	-0.894881	-1.25489
85533726	chr16:85533726:G:A	2.57653e-09	-1.63866	-0.918108	5.49865e-09	-1.65561	-0.919826
85533801	chr16:85533801:G:T	8.63221e-09	-1.80007e-10	-1.34771	1.8787e-08	-1.80007e-10	-1.34678
85533905	chr16:85533905:T:G	4.94847e-09	-0.572275	-1.33186	8.09488e-09	-0.859251	-1.32946
85534345	chr16:85534345:C:T	9.86425e-09	-1.80007e-10	-1.21429	2.18899e-08	-1.80007e-10	-1.19392
85534350	chr16:85534350:G:C	9.18067e-09	-1.80007e-10	-1.28611	2.00187e-08	-1.80007e-10	-1.28327
85534367	chr16:85534367:C:T	1.31153e-08	-1.80007e-10	-0.929428	2.75188e-08	-1.80007e-10	-0.965075
85534383	chr16:85534383:A:G	1.12671e-08	-1.80007e-10	-1.08133	2.44103e-08	-1.80007e-10	-1.08494
85534571	chr16:85534571:A:T	5.77566e-09	-1.74956	-4.46292e-10	1.31008e-08	-1.70727	-4.46292e-10
85534704	chr16:85534704:G:A	1.56974e-09	-1.79487	-1.25744	3.41872e-09	-1.79812	-1.25256
85535083	chr16:85535083:C:CA	1.26524e-08	-1.80007e-10	-0.965364	2.8027e-08	-1.80007e-10	-0.946775
85535198	chr16:85535198:G:A	4.27324e-09	-0.587137	-1.4637	7.40861e-09	-0.829322	-1.44798
85535329	chr16:85535329:C:T	7.70445e-09	-1.80007e-10	-1.46141	1.67534e-08	-1.80007e-10	-1.46135
85535648	chr16:85535648:G:A	7.90995e-09	-1.80007e-10	-1.43509	1.68419e-08	-1.80007e-10	-1.45607
85535948	chr16:85535948:C:A	8.23403e-09	-1.80007e-10	-1.39494	1.74261e-08	-1.80007e-10	-1.42197
85535966	chr16:85535966:T:C	5.4317e-09	-1.06054	-0.750417	8.76537e-09	-1.31791	-0.791227
85536073	chr16:85536073:G:A	7.66932e-09	-1.80007e-10	-1.46598	1.66747e-08	-1.80007e-10	-1.46605
85536242	chr16:85536242:C:T	7.69548e-09	-1.80007e-10	-1.46258	1.66549e-08	-1.80007e-10	-1.46724
85536638	chr16:85536638:G:A	1.36683e-09	-1.73238	-1.45834	2.93279e-09	-1.74592	-1.45807
85536648	chr16:85536648:T:C	7.67876e-09	-1.80007e-10	-1.46475	1.69152e-08	-1.80007e-10	-1.45173
85536738	chr16:85536738:C:T	1.53601e-09	-1.75582	-1.3182	3.30622e-09	-1.76506	-1.31907
85536782	chr16:85536782:C:T	1.61401e-09	-1.7494	-1.27509	3.47175e-09	-1.75943	-1.27585
85537261	chr16:85537261:T:C	7.65617e-09	-1.80007e-10	-1.4677	1.6664e-08	-1.80007e-10	-1.46669
85537683	chr16:85537683:G:A	1.62245e-08	-1.80007e-10	-0.716691	3.38696e-08	-1.80007e-10	-0.757427
85537855	chr16:85537855:C:T	8.2021e-09	-1.80007e-10	-1.39882	1.75756e-08	-1.80007e-10	-1.41343
85538011	chr16:85538011:G:T	1.38929e-09	-1.71611	-1.45831	3.01483e-09	-1.71803	-1.45837
85538326	chr16:85538326:G:A	1.49832e-08	-1.80007e-10	-0.79628	3.25793e-08	-1.80007e-10	-0.796267
85538515	chr16:85538515:C:T	2.03299e-09	-1.77445	-1.01925	4.42789e-09	-1.76083	-1.03119
85538534	chr16:85538534:C:T	1.93688e-09	-1.79202	-1.05011	4.19867e-09	-1.78337	-1.06181
85538570	chr16:85538570:G:A	3.46087e-09	-1.55365	-0.70804	6.92171e-09	-1.64561	-0.699671
85538784	chr16:85538784:C:G	7.75915e-09	-1.80007e-10	-1.45434	1.67248e-08	-1.80007e-10	-1.46305
85538805	chr16:85538805:G:A	4.74642e-09	-1.75818	-0.187641	1.01455e-08	-1.7719	-0.191016
85538871	chr16:85538871:C:T	7.85353e-09	-1.80007e-10	-1.44225	1.75768e-08	-1.80007e-10	-1.41336
85539207	chr16:85539207:A:G	5.60565e-09	-1.77944	-4.46292e-10	1.21083e-08	-1.78605	-4.46292e-10
85539482	chr16:85539482:A:G	3.76715e-08	-1.80007e-10	0.125692	8.42391e-08	-1.80007e-10	0.153716
85539608	chr16:85539608:T:G	1.18208e-08	-1.80007e-10	-1.03335	2.52886e-08	-1.80007e-10	-1.04959
85539622	chr16:85539622:G:A	1.55357e-09	-1.70356	-1.3591	3.75075e-09	-1.62566	-1.33233
85539706	chr16:85539706:G:A	1.28773e-08	-1.80007e-10	-0.947745	2.69573e-08	-1.80007e-10	-0.985687
85539990	chr16:85539990:G:C	5.63593e-09	-1.77405	-4.46292e-10	1.27569e-08	-1.73387	-4.46292e-10
85540233	chr16:85540233:C:T	9.91376e-09	-1.80007e-10	-1.20929	2.1994e-08	-1.80007e-10	-1.18918
85540429	chr16:85540429:C:T	1.27054e-08	-1.80007e-10	-0.961182	2.65942e-08	-1.80007e-10	-0.999249
85540610	chr16:85540610:C:T	1.7582e-09	-1.78128	-1.15765	4.06455e-09	-1.72375	-1.15389
85540861	chr16:85540861:T:C	1.26895e-09	-1.79744	-1.46758	2.75753e-09	-1.79798	-1.46763
85540922	chr16:85540922:T:A	1.53409e-09	-1.79723	-1.27805	3.29267e-09	-1.79933	-1.28891
85541108	chr16:85541108:G:A	5.52717e-09	-1.79353	-4.46292e-10	1.91107e-08	-1.3297	-4.46292e-10
85541388	chr16:85541388:G:A	1.11667e-08	-1.80007e-10	-1.09027	2.39944e-08	-1.80007e-10	-1.10212
85541447	chr16:85541447:T:C	1.34096e-09	-1.7824	-1.42742	2.95426e-09	-1.76543	-1.43126
85541679	chr16:85541679:G:A	5.80674e-09	-1.74419	-4.46292e-10	3.08041e-08	-0.852295	-4.46292e-10
85542112	chr16:85542112:GT:G	1.38715e-09	-1.7978	-1.37816	2.98751e-09	-1.79933	-1.38617
85542547	chr16:85542547:G:A	1.07172e-08	-1.80007e-10	-1.13136	2.29719e-08	-1.80007e-10	-1.14567
85543318	chr16:85543318:T:C	8.87164e-09	-1.80007e-10	-1.32035	2.01037e-08	-1.80007e-10	-1.27904
85543486	chr16:85543486:C:T	1.34508e-09	-1.74032	-1.46644	2.77413e-09	-1.79817	-1.46143
85543833	chr16:85543833:A:ATC	1.30171e-09	-1.77781	-1.46172	3.22496e-09	-1.64274	-1.46628
85544054	chr16:85544054:C:T	5.76351e-09	-1.75166	-4.46292e-10	1.26165e-08	-1.74494	-4.46292e-10
85544126	chr16:85544126:C:T	8.89008e-09	-1.80007e-10	-1.31828	1.91582e-08	-1.80007e-10	-1.32721
85544195	chr16:85544195:G:A	9.09563e-09	-1.80007e-10	-1.29542	1.9176e-08	-1.80007e-10	-1.32629
85544237	chr16:85544237:G:A	1.18288e-08	-1.80007e-10	-1.03268	2.60549e-08	-1.80007e-10	-1.01974
85544379	chr16:85544379:T:G	9.15511e-09	-1.80007e-10	-1.2889	1.97188e-08	-1.80007e-10	-1.29837
85544422	chr16:85544422:C:T	1.52909e-09	-1.79915	-1.27938	3.4293e-09	-1.75239	-1.2952
85544462	chr16:85544462:G:C	2.66133e-09	-1.73257	-0.791819	6.7998e-09	-1.5216	-0.841454
85544634	chr16:85544634:T:C	1.89861e-09	-1.50942	-1.35267	6.44357e-09	-1.03465	-1.38221
85544718	chr16:85544718:AC:A	2.03042e-08	-1.80007e-10	-0.492384	4.45943e-08	-1.80007e-10	-0.482338
85544810	chr16:85544810:C:T	9.82405e-09	-1.80007e-10	-1.21838	2.16372e-08	-1.80007e-10	-1.20553
85544879	chr16:85544879:C:T	1.26809e-09	-1.79842	-1.46728	2.91005e-09	-1.74407	-1.46771
85545001	chr16:85545001:C:T	1.0502e-08	-1.80007e-10	-1.15165	2.3031e-08	-1.80007e-10	-1.1431
85545014	chr16:85545014:C:T	1.32932e-09	-1.79931	-1.41924	2.99008e-09	-1.79656	-1.38809
85545076	chr16:85545076:C:A	7.73331e-09	-1.80007e-10	-1.45767	1.6775e-08	-1.80007e-10	-1.46006
85545125	chr16:85545125:G:A	1.28417e-08	-1.80007e-10	-0.950513	3.26174e-08	-1.80007e-10	-0.795098
85545460	chr16:85545460:A:G	1.09733e-08	-1.80007e-10	-1.10774	2.41459e-08	-1.80007e-10	-1.09583
85545776	chr16:85545776:G:T	2.38723e-09	-1.79359	-0.83949	5.1733e-09	-1.79911	-0.837318
85545986	chr16:85545986:T:C	8.7501e-09	-1.80007e-10	-1.33415	1.9276e-08	-1.80007e-10	-1.32108
85546077	chr16:85546077:G:A	5.53448e-09	-1.79221	-4.46292e-10	1.30962e-08	-1.70762	-4.46292e-10
85546275	chr16:85546275:G:A	1.48759e-08	-1.80007e-10	-0.80347	3.87733e-08	-1.80007e-10	-0.622211
85547149	chr16:85547149:G:A	1.48312e-09	-1.79711	-1.31195	3.45607e-09	-1.7373	-1.30251
85547257	chr16:85547257:AC:A	6.21685e-09	-1.67595	-4.46292e-10	4.06546e-08	-0.574831	-4.46292e-10
85547441	chr16:85547441:A:G	1.27894e-09	-1.7991	-1.45808	2.87423e-09	-1.75805	-1.46611
85547690	chr16:85547690:G:A	8.14313e-09	-1.80007e-10	-1.40604	1.76882e-08	-1.80007e-10	-1.40705
85547953	chr16:85547953:C:T	7.79028e-09	-1.80007e-10	-1.45033	1.67515e-08	-1.80007e-10	-1.46146
85547999	chr16:85547999:G:A	1.77388e-08	-1.80007e-10	-0.627458	4.03094e-08	-1.80007e-10	-0.583359
85548479	chr16:85548479:T:A	2.97181e-09	-0.961077	-1.45296	1.87371e-08	0.104052	-1.45349
85548821	chr16:85548821:C:G	7.6562e-09	-1.80007e-10	-1.46769	1.67079e-08	-1.80007e-10	-1.46406
85548962	chr16:85548962:A:G	1.51149e-09	-1.63405	-1.45606	3.09302e-09	-1.69302	-1.45778
85549326	chr16:85549326:G:A	1.67054e-09	-1.7931	-1.19696	3.65405e-09	-1.73176	-1.25235
85549793	chr16:85549793:T:C	1.55628e-09	-1.61267	-1.44824	3.16778e-09	-1.67717	-1.44975
85549817	chr16:85549817:C:T	1.5475e-09	-1.79751	-1.26906	3.51459e-09	-1.7649	-1.25812
85549967	chr16:85549967:A:C	7.76014e-09	-1.80007e-10	-1.45421	1.67315e-08	-1.80007e-10	-1.46265
85550150	chr16:85550150:A:G	8.82347e-09	-1.80007e-10	-1.3258	1.91557e-08	-1.80007e-10	-1.32734
85550174	chr16:85550174:G:C	8.49711e-09	-1.80007e-10	-1.36348	1.84634e-08	-1.80007e-10	-1.36415
85550581	chr16:85550581:G:A	4.63684e-09	-1.76139	-0.207786	9.53627e-09	-1.7926	-0.232236
85551591	chr16:85551591:G:A	2.71763e-09	-1.78803	-0.715424	6.61397e-09	-1.7055	-0.685258
85552580	chr16:85552580:T:C	1.54119e-09	-1.79279	-1.27787	3.25491e-09	-1.79705	-1.30273
85552589	chr16:85552589:C:A	6.34285e-09	-1.79694	0.141056	1.83383e-08	-1.49614	0.125183
85552631	chr16:85552631:C:A	1.71391e-08	-1.80007e-10	-0.66185	4.55209e-08	-1.80007e-10	-0.461771
85552659	chr16:85552659:A:G	7.97515e-09	-1.80007e-10	-1.42688	1.70062e-08	-1.80007e-10	-1.44636
85553870	chr16:85553870:G:A	5.53689e-09	-1.79178	-4.46292e-10	1.22665e-08	-1.77307	-4.46292e-10
85553880	chr16:85553880:G:A	1.47321e-08	-1.80007e-10	-0.813185	3.85157e-08	-1.80007e-10	-0.628878
85554619	chr16:85554619:G:T	6.12139e-09	-1.69142	-4.46292e-10	2.27131e-08	-1.157	-4.46292e-10
85554649	chr16:85554649:T:C	6.17939e-09	-1.68199	-4.46292e-10	2.23671e-08	-1.17235	-4.46292e-10
85555474	chr16:85555474:G:T	1.78024e-08	-1.80007e-10	-0.623877	4.72858e-08	-1.80007e-10	-0.423734
85557180	chr16:85557180:C:T	2.68803e-09	-1.1625	-1.35191	1.32193e-08	-0.324428	-1.37384
85557314	chr16:85557314:G:C	3.13221e-08	-1.80007e-10	-0.058886	8.53281e-08	-1.80007e-10	0.166561
85557819	chr16:85557819:T:G	1.197e-08	-1.02081	-4.46292e-10	2.09227e-08	-1.23911	-4.46292e-10
85557946	chr16:85557946:T:A	3.23589e-08	-0.0263204	-4.46292e-10	1.80768e-07	0.917274	-4.46292e-10
85558142	chr16:85558142:C:T	7.73241e-09	-1.80007e-10	-1.45779	1.69329e-08	-1.80007e-10	-1.45069
85558341	chr16:85558341:G:T	8.376e-09	-1.80007e-10	-1.37784	1.84156e-08	-1.80007e-10	-1.36675
85558822	chr16:85558822:G:A	1.23074e-08	-1.80007e-10	-0.993008	2.71408e-08	-1.80007e-10	-0.978905
85558827	chr16:85558827:C:T	1.73343e-08	-1.80007e-10	-0.650524	3.99117e-08	-1.80007e-10	-0.593275
85558931	chr16:85558931:C:T	1.22834e-08	-1.80007e-10	-0.994958	2.86753e-08	-1.80007e-10	-0.923906
85559437	chr16:85559437:G:GC	7.83559e-09	-1.80007e-10	-1.44453	1.67209e-08	-1.80007e-10	-1.46328
85559578	chr16:85559578:A:G	5.0111e-08	-1.80007e-10	0.411029	1.38662e-07	-1.80007e-10	0.652093
85560458	chr16:85560458:T:C	2.93539e-08	-1.80007e-10	-0.123786	7.62239e-08	-1.80007e-10	0.0537312
85560622	chr16:85560622:A:G	1.03727e-08	-1.80007e-10	-1.16404	2.196e-08	-1.80007e-10	-1.19072
85561303	chr16:85561303:A:G	5.07531e-09	-1.58278	-0.29604	1.86503e-08	-1.04502	-0.309055
85561963	chr16:85561963:T:C	9.28669e-08	-1.80007e-10	1.02796	2.29623e-07	-1.80007e-10	1.1565
85561987	chr16:85561987:C:T	8.50565e-09	-1.80007e-10	-1.36248	1.84196e-08	-1.80007e-10	-1.36653
85562097	chr16:85562097:A:G	1.80574e-07	-1.80007e-10	1.69293	4.97444e-07	-1.80007e-10	1.92954
85562412	chr16:85562412:T:C	7.91174e-09	-1.80007e-10	-1.43486	1.69988e-08	-1.80007e-10	-1.4468
85562569	chr16:85562569:A:C	8.78863e-09	-1.80007e-10	-1.32975	1.8943e-08	-1.80007e-10	-1.33851
85562661	chr16:85562661:C:A	1.49572e-09	-1.63317	-1.46743	6.37458e-09	-0.960242	-1.46738
85562687	chr16:85562687:C:T	7.77154e-09	-1.80007e-10	-1.45274	1.67845e-08	-1.80007e-10	-1.45949
85562824	chr16:85562824:G:A	1.86531e-09	-1.70925	-1.17054	4.13233e-09	-1.67417	-1.18693
85563227	chr16:85563227:T:TTA	2.04722e-09	-1.76146	-1.02527	5.32161e-09	-1.63645	-0.971722
85563402	chr16:85563402:T:TC	1.55392e-08	-1.80007e-10	-0.759842	4.09622e-08	-1.80007e-10	-0.567293
85563820	chr16:85563820:T:G	6.27988e-09	-1.66586	-4.46292e-10	1.36554e-08	-1.66581	-4.46292e-10
85564128	chr16:85564128:C:A	1.52417e-09	-1.63454	-1.44722	5.29744e-09	-1.17739	-1.43533
85564198	chr16:85564198:G:A	2.8119e-09	-1.18832	-1.28103	4.5468e-09	-1.54486	-1.22066
85564278	chr16:85564278:G:A	1.51319e-09	-1.76321	-1.32578	3.8548e-09	-1.64266	-1.28796
85565074	chr16:85565074:T:C	9.64228e-09	-1.80007e-10	-1.23705	2.0866e-08	-1.80007e-10	-1.24182
85565793	chr16:85565793:T:G	1.9953e-09	-1.48434	-1.32808	7.85123e-09	-0.881468	-1.33781
85566056	chr16:85566056:G:A	1.54712e-09	-1.70959	-1.35722	4.21164e-09	-1.51321	-1.32888
85566389	chr16:85566389:G:A	1.63007e-09	-1.55101	-1.46358	4.79736e-09	-1.24455	-1.46733
85566589	chr16:85566589:C:T	7.66012e-09	-1.80007e-10	-1.46718	1.66494e-08	-1.80007e-10	-1.46757
85566703	chr16:85566703:T:C	7.93201e-09	-1.80007e-10	-1.4323	1.70988e-08	-1.80007e-10	-1.44093
85566891	chr16:85566891:C:T	8.04792e-09	-1.80007e-10	-1.4178	1.78406e-08	-1.80007e-10	-1.39846
85568430	chr16:85568430:C:T	7.89442e-09	-1.80007e-10	-1.43705	1.69768e-08	-1.80007e-10	-1.4481
85568837	chr16:85568837:C:T	1.00737e-08	-1.80007e-10	-1.19328	1.99737e-08	-1.80007e-10	-1.28553
85569137	chr16:85569137:G:A	1.37761e-09	-1.74754	-1.43531	6.49257e-09	-0.959061	-1.45022
85569613	chr16:85569613:G:T	7.67521e-09	-1.80007e-10	-1.46522	1.66531e-08	-1.80007e-10	-1.46735
85569757	chr16:85569757:A:G	1.28795e-09	-1.79922	-1.45094	4.55036e-09	-1.30372	-1.46102
85569906	chr16:85569906:G:A	1.09726e-08	-1.80007e-10	-1.10781	2.57922e-08	-1.80007e-10	-1.02987
85570445	chr16:85570445:G:A	1.45857e-08	-1.80007e-10	-0.823171	3.30769e-08	-1.80007e-10	-0.781108
85570621	chr16:85570621:C:T	7.35856e-08	-1.80007e-10	0.795238	1.72906e-07	-1.80007e-10	0.872806
85570635	chr16:85570635:G:A	1.06797e-08	-1.80007e-10	-1.13486	2.20284e-08	-1.80007e-10	-1.18761
85570653	chr16:85570653:C:T	1.22756e-08	0.287548	-1.28315	2.17577e-08	0.114548	-1.31452
85570675	chr16:85570675:T:C	7.71068e-09	-1.80007e-10	-1.4606	1.66777e-08	-1.80007e-10	-1.46587
85571344	chr16:85571344:A:C	4.99514e-08	-1.80007e-10	0.40784	1.17018e-07	-1.80007e-10	0.482387
85573032	chr16:85573032:G:C	2.64554e-07	-1.80007e-10	2.07483	6.1185e-07	-1.80007e-10	2.13654
85573086	chr16:85573086:ACTCCTGAC:A	7.65736e-09	-1.80007e-10	-1.46754	1.67048e-08	-1.80007e-10	-1.46425
85573346	chr16:85573346:T:A	1.30116e-09	-1.78454	-1.45542	3.92461e-09	-1.46984	-1.44284
85574022	chr16:85574022:C:T	7.87178e-09	-1.80007e-10	-1.43993	1.6922e-08	-1.80007e-10	-1.45133
85574207	chr16:85574207:G:T	9.38036e-09	-1.80007e-10	-1.26459	2.03633e-08	-1.80007e-10	-1.26621
85574365	chr16:85574365:G:C	2.20001e-08	-1.80007e-10	-0.412166	4.61801e-08	-1.80007e-10	-0.447394
85574554	chr16:85574554:G:A	2.18449e-09	-1.75165	-0.970183	8.68281e-09	-1.07587	-1.04273
85574765	chr16:85574765:T:G	9.97756e-08	-1.80007e-10	1.09971	2.05872e-07	-1.80007e-10	1.04731
85576132	chr16:85576132:A:G	9.80578e-08	-1.80007e-10	1.08235	2.53619e-07	-1.80007e-10	1.25589
85576338	chr16:85576338:G:C	1.58258e-08	-1.80007e-10	-0.741569	3.31906e-08	-1.80007e-10	-0.777676
85576533	chr16:85576533:T:G	2.70036e-08	-1.80007e-10	-0.207242	6.4912e-08	-1.80007e-10	-0.106911
85576777	chr16:85576777:G:A	1.93207e-09	-1.71052	-1.1341	9.1075e-09	-0.959012	-1.11183
85576855	chr16:85576855:C:T	7.80558e-09	-1.80007e-10	-1.44837	1.69476e-08	-1.80007e-10	-1.44982
85577101	chr16:85577101:G:A	1.23317e-08	-1.80007e-10	-0.991036	2.75567e-08	-1.80007e-10	-0.963696
85577256	chr16:85577256:A:G	2.37552e-09	-1.74411	-0.893889	9.86653e-09	-1.14772	-0.84308
85577553	chr16:85577553:C:G	7.90648e-09	-1.80007e-10	-1.43553	1.73282e-08	-1.80007e-10	-1.42761
85577830	chr16:85577830:C:T	1.1405e-08	-1.80007e-10	-1.06916	2.23864e-08	-1.80007e-10	-1.17149
85577831	chr16:85577831:T:C	1.08259e-08	-1.80007e-10	-1.12127	2.14092e-08	-1.80007e-10	-1.21612
85577853	chr16:85577853:C:A	7.97985e-09	-1.80007e-10	-1.42629	1.75591e-08	-1.80007e-10	-1.41437
85578211	chr16:85578211:G:A	1.11637e-08	-1.80007e-10	-1.09055	2.33799e-08	-1.80007e-10	-1.12807
85578254	chr16:85578254:A:G	2.58635e-09	-1.79905	-0.753917	5.33424e-09	-1.70385	-0.901952
85578255	chr16:85578255:T:G	5.53936e-09	-1.79133	-4.46292e-10	2.9129e-08	-0.908211	-4.46292e-10
85578272	chr16:85578272:T:A	4.16461e-09	-1.71996	-0.356633	8.1862e-09	-1.6946	-0.482897
85578445	chr16:85578445:T:A	2.28409e-08	-1.80007e-10	-0.374658	6.46284e-08	-1.80007e-10	-0.111289
85578570	chr16:85578570:AG:A	5.53316e-09	-1.79245	-4.46292e-10	1.20011e-08	-1.79495	-4.46292e-10
85578723	chr16:85578723:A:G	3.75645e-09	-1.51824	-0.661496	5.69419e-09	-1.74034	-0.800162
85579011	chr16:85579011:A:G	1.64792e-09	-1.72819	-1.27551	3.91434e-09	-1.58351	-1.33179
85579188	chr16:85579188:A:G	8.10479e-09	-1.80007e-10	-1.41076	1.75559e-08	-1.80007e-10	-1.41456
85579357	chr16:85579357:A:G	6.19349e-09	-1.67971	-4.46292e-10	1.30415e-08	-1.71181	-4.46292e-10
85579528	chr16:85579528:G:A	5.21579e-08	-1.80007e-10	0.451065	9.5779e-08	-1.80007e-10	0.2821
85579650	chr16:85579650:C:T	7.76277e-09	-1.80007e-10	-1.45387	1.66668e-08	-1.80007e-10	-1.46652
85579737	chr16:85579737:C:T	8.79295e-09	-1.80007e-10	-1.32926	1.85299e-08	-1.80007e-10	-1.36056
85579821	chr16:85579821:A:G	1.10644e-08	-1.80007e-10	-1.09948	2.36529e-08	-1.80007e-10	-1.11646
85579983	chr16:85579983:A:G	1.06756e-08	-1.80007e-10	-1.13525	2.17816e-08	-1.80007e-10	-1.19888
85580057	chr16:85580057:A:G	1.27072e-08	-1.80007e-10	-0.961039	2.55003e-08	-1.80007e-10	-1.04125
85580547	chr16:85580547:T:C	2.00816e-08	-1.80007e-10	-0.503407	3.69649e-08	-1.80007e-10	-0.669976
85580588	chr16:85580588:G:A	7.77008e-09	-1.80007e-10	-1.45293	1.70574e-08	-1.80007e-10	-1.44336
85580797	chr16:85580797:G:A	9.51155e-09	-1.80007e-10	-1.2507	2.18956e-08	-1.80007e-10	-1.19366
85580865	chr16:85580865:G:A	7.96588e-09	-1.80007e-10	-1.42804	1.68632e-08	-1.80007e-10	-1.45481
85580973	chr16:85580973:C:G	8.57384e-09	-1.80007e-10	-1.3545	1.94578e-08	-1.80007e-10	-1.3117
85581075	chr16:85581075:G:T	9.41406e-09	-1.80007e-10	-1.26101	2.16484e-08	-1.80007e-10	-1.20501
85581466	chr16:85581466:G:A	3.72942e-08	-1.80007e-10	0.115628	6.72798e-08	-1.80007e-10	-0.0710839
85581500	chr16:85581500:T:TGTTTCTG	1.12098e-08	-1.80007e-10	-1.08642	2.24431e-08	-1.80007e-10	-1.16896
85581584	chr16:85581584:C:T	8.94523e-09	-1.80007e-10	-1.31209	1.81857e-08	-1.80007e-10	-1.37931
85581656	chr16:85581656:T:C	8.91046e-09	-1.80007e-10	-1.31599	1.81258e-08	-1.80007e-10	-1.3826
85581904	chr16:85581904:C:G	1.08674e-08	-1.80007e-10	-1.11745	2.49133e-08	-1.80007e-10	-1.06454
85582087	chr16:85582087:C:T	8.40282e-09	-1.80007e-10	-1.37464	1.80053e-08	-1.80007e-10	-1.38928
85582436	chr16:85582436:T:TG	8.73896e-09	-1.80007e-10	-1.33542	1.91825e-08	-1.80007e-10	-1.32594
85582838	chr16:85582838:T:C	8.49033e-09	-1.80007e-10	-1.36428	1.7484e-08	-1.80007e-10	-1.41866
85583005	chr16:85583005:G:A	9.31063e-09	-1.80007e-10	-1.27205	1.87242e-08	-1.80007e-10	-1.35013
85583379	chr16:85583379:C:T	7.67214e-09	-1.80007e-10	-1.46562	1.66499e-08	-1.80007e-10	-1.46754
85583504	chr16:85583504:CA:C	8.8364e-09	-1.80007e-10	-1.32433	1.95961e-08	-1.80007e-10	-1.30461
85583524	chr16:85583524:CACAA:C	8.48573e-09	-1.80007e-10	-1.36482	1.90078e-08	-1.80007e-10	-1.3351
85584483	chr16:85584483:T:C	2.12371e-08	-1.80007e-10	-0.447462	5.18686e-08	-1.80007e-10	-0.331229
85584648	chr16:85584648:G:A	2.92785e-08	-1.80007e-10	-0.126359	5.39488e-08	-1.80007e-10	-0.291907
85584783	chr16:85584783:C:T	6.8126e-09	-1.58444	-4.46292e-10	1.28501e-08	-1.72659	-4.46292e-10
85584869	chr16:85584869:A:G	7.68499e-09	-1.80007e-10	-1.46394	1.67e-08	-1.80007e-10	-1.46454
85584966	chr16:85584966:G:A	9.68945e-09	-1.80007e-10	-1.23217	1.9938e-08	-1.80007e-10	-1.28732
85585175	chr16:85585175:G:A	7.65807e-09	-1.80007e-10	-1.46745	1.66496e-08	-1.80007e-10	-1.46756
85585518	chr16:85585518:G:A	8.28553e-09	-1.80007e-10	-1.3887	1.87752e-08	-1.80007e-10	-1.34741
85586124	chr16:85586124:G:A	3.56827e-09	-1.57623	-0.654898	5.21553e-09	-1.76916	-0.85914
85586133	chr16:85586133:T:C	2.25614e-09	-1.79307	-0.89649	5.27313e-09	-1.79922	-0.818098
85586437	chr16:85586437:G:A	1.33603e-08	-0.910926	-4.46292e-10	1.81634e-08	-1.38053	-4.46292e-10
85586700	chr16:85586700:C:A	7.72489e-09	-1.80007e-10	-1.45876	1.67282e-08	-1.80007e-10	-1.46285
85587214	chr16:85587214:G:A	8.35227e-09	-1.80007e-10	-1.38068	1.89409e-08	-1.80007e-10	-1.33862
85587296	chr16:85587296:C:T	2.0326e-09	-1.40939	-1.38451	2.88834e-09	-1.78855	-1.43071
85587442	chr16:85587442:A:G	7.88245e-09	-1.43868	0.000108512	9.406e-09	-1.72135	-0.317248
85588419	chr16:85588419:G:A	6.07638e-09	-1.6988	-4.46292e-10	1.39807e-08	-1.64227	-4.46292e-10
85588495	chr16:85588495:G:A	9.07139e-09	-1.80007e-10	-1.29809	1.97821e-08	-1.80007e-10	-1.29517
85588905	chr16:85588905:A:G	8.69249e-09	-1.80007e-10	-1.34075	1.80556e-08	-1.80007e-10	-1.38649
85589475	chr16:85589475:C:T	5.70742e-09	-1.76144	-4.46292e-10	1.21495e-08	-1.78266	-4.46292e-10
85589614	chr16:85589614:T:C	1.85151e-08	-1.80007e-10	-0.584627	3.69617e-08	-1.80007e-10	-0.670062
85589620	chr16:85589620:C:A	2.7857e-08	-1.80007e-10	-0.176127	5.54042e-08	-1.80007e-10	-0.265289
85589913	chr16:85589913:GTGAT:G	7.15589e-09	-1.53528	-4.46292e-10	1.74314e-08	-1.42167	-4.46292e-10
85590180	chr16:85590180:A:G	1.67937e-08	-1.80007e-10	-0.68221	4.57557e-08	-1.80007e-10	-0.456627
85590284	chr16:85590284:G:A	1.01017e-08	-1.80007e-10	-1.19051	2.04309e-08	-1.80007e-10	-1.26289
85590295	chr16:85590295:T:C	8.24191e-09	-1.80007e-10	-1.39398	1.84397e-08	-1.80007e-10	-1.36543
85590323	chr16:85590323:TGTGA:T	1.38337e-08	-1.80007e-10	-0.8761	3.0279e-08	-1.80007e-10	-0.869489
85590347	chr16:85590347:G:A	2.13855e-08	-1.80007e-10	-0.440496	4.02799e-08	-1.80007e-10	-0.58409
85590368	chr16:85590368:TGA:T	1.04237e-08	-1.80007e-10	-1.15913	2.226e-08	-1.80007e-10	-1.17715
85591696	chr16:85591696:T:C	1.97194e-08	-1.80007e-10	-0.52161	4.56723e-08	-1.80007e-10	-0.458452
85591850	chr16:85591850:G:A	5.94776e-09	-1.7202	-4.46292e-10	2.13929e-08	-1.21689	-4.46292e-10
85592249	chr16:85592249:G:A	1.80735e-09	-1.50504	-1.40631	2.98481e-09	-1.79201	-1.3944
85592297	chr16:85592297:G:C	7.69389e-09	-1.80007e-10	-1.46278	1.69426e-08	-1.80007e-10	-1.45011
85592500	chr16:85592500:A:C	8.20215e-09	-1.80007e-10	-1.39881	1.73637e-08	-1.80007e-10	-1.42556
85592880	chr16:85592880:G:C	8.21719e-09	-1.80007e-10	-1.39698	1.76697e-08	-1.80007e-10	-1.40809
85592944	chr16:85592944:C:G	7.94765e-09	-1.80007e-10	-1.43033	1.74168e-08	-1.80007e-10	-1.42251
85593456	chr16:85593456:A:T	1.31897e-09	-1.76094	-1.46542	3.64883e-09	-1.52086	-1.46467
85593966	chr16:85593966:C:T	8.37934e-09	-1.80007e-10	-1.37744	1.82194e-08	-1.80007e-10	-1.37745
85594151	chr16:85594151:C:T	9.4255e-09	-1.80007e-10	-1.25979	2.07775e-08	-1.80007e-10	-1.24607
85594324	chr16:85594324:A:G	7.65621e-09	-1.80007e-10	-1.46769	1.66472e-08	-1.80007e-10	-1.4677
85594326	chr16:85594326:C:T	1.35461e-09	-1.73843	-1.46127	3.93134e-09	-1.4719	-1.43906
85594414	chr16:85594414:C:T	1.02291e-08	-1.80007e-10	-1.17798	2.26921e-08	-1.80007e-10	-1.15793
85595103	chr16:85595103:C:T	9.50857e-09	-1.80007e-10	-1.25102	2.02345e-08	-1.80007e-10	-1.27256
85595122	chr16:85595122:G:A	2.19175e-08	-1.80007e-10	-0.415928	6.2925e-08	-1.80007e-10	-0.137999
85595260	chr16:85595260:C:T	8.92283e-09	-1.80007e-10	-1.3146	1.88986e-08	-1.80007e-10	-1.34086
85595928	chr16:85595928:C:T	1.47074e-08	-0.81486	-4.46292e-10	2.07993e-08	-1.24502	-4.46292e-10
85596011	chr16:85596011:C:T	7.68224e-09	-1.80007e-10	-1.4643	1.67468e-08	-1.80007e-10	-1.46173
85596070	chr16:85596070:A:G	7.66319e-09	-1.80007e-10	-1.46678	1.665e-08	-1.80007e-10	-1.46753
85596157	chr16:85596157:C:T	1.03919e-08	-1.80007e-10	-1.16219	2.41042e-08	-1.80007e-10	-1.09756
85596352	chr16:85596352:C:T	9.08588e-09	-1.80007e-10	-1.29649	1.99058e-08	-1.80007e-10	-1.28893
85596826	chr16:85596826:A:G	8.50381e-09	-1.80007e-10	-1.3627	1.89765e-08	-1.80007e-10	-1.33674
85596882	chr16:85596882:A:G	8.48576e-09	-1.80007e-10	-1.36482	1.81396e-08	-1.80007e-10	-1.38185
85596908	chr16:85596908:C:T	7.65649e-09	-1.80007e-10	-1.46766	1.66561e-08	-1.80007e-10	-1.46717
85597175	chr16:85597175:C:T	5.1881e-08	-1.80007e-10	0.445741	1.04364e-07	-1.80007e-10	0.367938
85597414	chr16:85597414:G:A	2.4861e-09	-1.3272	-1.2653	3.89e-09	-1.76958	-1.15195
85597655	chr16:85597655:G:T	2.75792e-08	-1.80007e-10	-0.18615	8.1057e-08	-1.80007e-10	0.11521
85597669	chr16:85597669:C:A	8.10781e-09	-1.80007e-10	-1.41038	1.74494e-08	-1.80007e-10	-1.42064
85597987	chr16:85597987:G:A	2.36597e-09	-1.54416	-1.09786	3.88352e-09	-1.74488	-1.17833
85598022	chr16:85598022:C:G	4.70254e-08	-1.80007e-10	0.347476	9.66649e-08	-1.80007e-10	0.291307
85598389	chr16:85598389:A:G	1.00742e-08	-1.80007e-10	-1.19323	2.20018e-08	-1.80007e-10	-1.18882
85598635	chr16:85598635:CCTT:C	8.01914e-09	-1.80007e-10	-1.42138	1.72253e-08	-1.80007e-10	-1.43357
85598772	chr16:85598772:T:C	8.65844e-09	-1.80007e-10	-1.34468	2.01517e-08	-1.80007e-10	-1.27665
85598783	chr16:85598783:T:C	8.64434e-09	-1.80007e-10	-1.34631	1.89964e-08	-1.80007e-10	-1.33569
85598852	chr16:85598852:T:C	7.95609e-09	-1.80007e-10	-1.42927	1.8142e-08	-1.80007e-10	-1.38171
85598907	chr16:85598907:T:C	9.24208e-09	-1.80007e-10	-1.27944	1.96641e-08	-1.80007e-10	-1.30115
85599123	chr16:85599123:AC:A	1.52082e-08	-1.80007e-10	-0.781377	3.54544e-08	-1.80007e-10	-0.711696
85599128	chr16:85599128:A:G	1.21749e-08	-1.80007e-10	-1.00383	2.40733e-08	-1.80007e-10	-1.09884
85599277	chr16:85599277:T:G	7.66091e-09	-1.80007e-10	-1.46708	1.69513e-08	-1.80007e-10	-1.4496
85599336	chr16:85599336:G:C	3.36727e-08	-1.80007e-10	0.0134763	8.5348e-08	-1.80007e-10	0.166794
85599429	chr16:85599429:C:T	5.6822e-09	-1.76587	-4.46292e-10	2.24131e-08	-1.1703	-4.46292e-10
85600349	chr16:85600349:T:C	1.28411e-09	-1.7993	-1.45384	3.14507e-09	-1.71209	-1.42202
85600374	chr16:85600374:T:C	9.8847e-09	-1.80007e-10	-1.21222	2.08298e-08	-1.80007e-10	-1.24356
85600713	chr16:85600713:A:G	1.27649e-09	-1.79422	-1.46488	3.20813e-09	-1.66617	-1.44809
85600935	chr16:85600935:A:C	2.27673e-08	-0.377884	-4.46292e-10	3.10839e-08	-0.843253	-4.46292e-10
85601109	chr16:85601109:C:G	1.42555e-09	-1.77229	-1.37637	3.22342e-09	-1.7865	-1.323
85601555	chr16:85601555:C:T	9.08003e-09	-1.80007e-10	-1.29713	2.18397e-08	-1.80007e-10	-1.19622
85601564	chr16:85601564:T:C	8.05694e-09	-1.80007e-10	-1.41668	1.71311e-08	-1.80007e-10	-1.43905
85601591	chr16:85601591:A:G	9.11129e-09	-1.80007e-10	-1.2937	2.04086e-08	-1.80007e-10	-1.26399
85601616	chr16:85601616:T:C	1.36802e-08	-1.80007e-10	-0.887261	3.62227e-08	-1.80007e-10	-0.690258
85601705	chr16:85601705:T:A	1.43377e-09	-1.74973	-1.39317	3.15936e-09	-1.79358	-1.336
85601912	chr16:85601912:T:G	5.80049e-09	-1.74527	-4.46292e-10	1.19964e-08	-1.79534	-4.46292e-10
85601996	chr16:85601996:G:A	8.19386e-09	-1.80007e-10	-1.39983	1.71243e-08	-1.80007e-10	-1.43945
85602007	chr16:85602007:G:A	1.2342e-08	-1.80007e-10	-0.990206	2.34879e-08	-1.80007e-10	-1.12346
85602061	chr16:85602061:G:A	1.94684e-08	-1.80007e-10	-0.534417	3.78925e-08	-1.80007e-10	-0.645189
85602245	chr16:85602245:G:A	7.88452e-09	-1.80007e-10	-1.43831	1.69531e-08	-1.80007e-10	-1.44949
85602378	chr16:85602378:A:G	6.85832e-09	-1.78175	0.203999	1.26835e-08	-1.6562	-0.0834413
85602509	chr16:85602509:C:A	5.57869e-09	-1.78426	-4.46292e-10	1.20526e-08	-1.79066	-4.46292e-10
85602517	chr16:85602517:G:T	5.52394e-08	-1.80007e-10	0.508465	8.92231e-08	-1.80007e-10	0.211196
85602527	chr16:85602527:C:T	4.34694e-08	-1.80007e-10	0.268845	7.14845e-08	-1.80007e-10	-0.0104622
85602638	chr16:85602638:A:G	8.47928e-09	-1.80007e-10	-1.36559	1.79896e-08	-1.80007e-10	-1.39015
85602674	chr16:85602674:G:A	1.15076e-08	-1.06021	-4.46292e-10	1.2026e-08	-1.79288	-4.46292e-10
85602775	chr16:85602775:C:T	8.66133e-09	-1.80007e-10	-1.34434	1.83625e-08	-1.80007e-10	-1.36963
85602799	chr16:85602799:C:G	8.22257e-09	-1.80007e-10	-1.39633	1.76705e-08	-1.80007e-10	-1.40805
85602942	chr16:85602942:T:C	9.60905e-09	-1.80007e-10	-1.24051	2.13255e-08	-1.80007e-10	-1.22004
85603074	chr16:85603074:C:T	1.7441e-08	-1.80007e-10	-0.644385	3.41246e-08	-1.80007e-10	-0.749926
85603251	chr16:85603251:C:T	8.13402e-09	-1.80007e-10	-1.40716	1.77876e-08	-1.80007e-10	-1.40144
85603343	chr16:85603343:G:A	3.64627e-09	-1.27131	-0.938198	6.73879e-09	-1.57328	-0.798784
85603719	chr16:85603719:C:G	7.78005e-09	-1.80007e-10	-1.45165	1.70777e-08	-1.80007e-10	-1.44217
85603771	chr16:85603771:T:G	1.2487e-08	-1.80007e-10	-0.978527	2.64328e-08	-1.80007e-10	-1.00534
85603801	chr16:85603801:C:A	8.41701e-08	-1.80007e-10	0.929629	1.63845e-07	-1.80007e-10	0.81898
85603812	chr16:85603812:T:G	1.4055e-08	-1.80007e-10	-0.86023	3.2788e-08	-1.80007e-10	-0.78988
85604123	chr16:85604123:A:T	7.66345e-09	-1.80007e-10	-1.46675	1.67101e-08	-1.80007e-10	-1.46393
85604298	chr16:85604298:T:G	9.49321e-09	-1.80007e-10	-1.25263	1.98397e-08	-1.80007e-10	-1.29226
85604962	chr16:85604962:C:T	1.08512e-08	-1.80007e-10	-1.11894	2.53081e-08	-1.80007e-10	-1.04882
85604992	chr16:85604992:T:A	2.06816e-08	-1.80007e-10	-0.473968	4.01069e-08	-1.80007e-10	-0.588395
85605018	chr16:85605018:C:T	1.0595e-08	-1.80007e-10	-1.14282	2.26277e-08	-1.80007e-10	-1.16077
85605193	chr16:85605193:C:G	7.67636e-09	-1.80007e-10	-1.46507	1.6665e-08	-1.80007e-10	-1.46663
85605408	chr16:85605408:G:A	1.7456e-08	-1.80007e-10	-0.643528	3.39462e-08	-1.80007e-10	-0.755165
85605787	chr16:85605787:G:T	6.49988e-09	-1.63143	-4.46292e-10	1.53235e-08	-1.55056	-4.46292e-10
85605844	chr16:85605844:C:A	1.193e-08	-1.80007e-10	-1.02415	2.49056e-08	-1.80007e-10	-1.06485
85606120	chr16:85606120:C:T	9.61407e-09	-1.80007e-10	-1.23998	2.21049e-08	-1.80007e-10	-1.18414
85606440	chr16:85606440:C:G	2.63898e-08	-1.80007e-10	-0.230233	5.51241e-08	-1.80007e-10	-0.270356
85606705	chr16:85606705:G:A	2.05496e-08	-1.80007e-10	-0.480367	3.98042e-08	-1.80007e-10	-0.59597
85606845	chr16:85606845:C:T	9.90196e-09	-1.80007e-10	-1.21048	2.03358e-08	-1.80007e-10	-1.26756
85607697	chr16:85607697:AG:A	1.55261e-08	-1.80007e-10	-0.760686	3.06105e-08	-1.80007e-10	-0.858601
85607960	chr16:85607960:C:T	8.50565e-09	-1.80007e-10	-1.36248	1.82875e-08	-1.80007e-10	-1.37372
85607986	chr16:85607986:C:A	1.4079e-07	-1.80007e-10	1.44406	3.47422e-07	-1.80007e-10	1.5706
85608493	chr16:85608493:G:A	8.10594e-09	-1.80007e-10	-1.41061	1.74536e-08	-1.80007e-10	-1.4204
85608869	chr16:85608869:C:T	1.9353e-08	-1.80007e-10	-0.540365	3.73801e-08	-1.80007e-10	-0.658806
85609141	chr16:85609141:G:A	2.83078e-08	-1.80007e-10	-0.160074	6.60028e-08	-1.80007e-10	-0.0902467
85609282	chr16:85609282:A:G	1.27323e-08	-1.80007e-10	-0.959072	2.49394e-08	-1.80007e-10	-1.06349
85609423	chr16:85609423:G:T	6.40107e-09	-1.64675	-4.46292e-10	1.28931e-08	-1.72325	-4.46292e-10
85609472	chr16:85609472:G:A	1.41276e-08	-1.80007e-10	-0.855079	2.80316e-08	-1.80007e-10	-0.94661
85609757	chr16:85609757:G:T	9.93591e-09	-1.80007e-10	-1.20706	2.03341e-08	-1.80007e-10	-1.26764
85610188	chr16:85610188:C:G	7.86652e-09	-1.80007e-10	-1.4406	1.73635e-08	-1.80007e-10	-1.42557
85610637	chr16:85610637:C:T	1.07372e-08	-1.80007e-10	-1.1295	2.34684e-08	-1.80007e-10	-1.12429
85611572	chr16:85611572:T:C	1.65626e-08	-1.80007e-10	-0.696066	3.48633e-08	-1.80007e-10	-0.728509
85611842	chr16:85611842:C:G	1.134e-08	-1.80007e-10	-1.07487	2.53487e-08	-1.80007e-10	-1.04722
85612004	chr16:85612004:G:A	4.40472e-07	-1.80007e-10	2.58464	1.12552e-06	-1.80007e-10	2.74605
85612098	chr16:85612098:A:C	1.15403e-08	-1.80007e-10	-1.05736	2.45134e-08	-1.80007e-10	-1.08072
85612361	chr16:85612361:C:G	9.3274e-09	-1.80007e-10	-1.27025	2.06865e-08	-1.80007e-10	-1.25046
85612702	chr16:85612702:G:T	6.62969e-09	-1.61165	-4.46292e-10	2.93446e-08	-0.900834	-4.46292e-10
85612812	chr16:85612812:C:T	3.72625e-07	-1.80007e-10	2.41736	9.34757e-07	-1.80007e-10	2.56034
85612926	chr16:85612926:T:C	3.22245e-09	-1.15399	-1.17908	3.877e-09	-1.79816	-1.12672
85613157	chr16:85613157:G:A	5.50897e-09	-1.79683	-4.46292e-10	1.28744e-08	-1.7247	-4.46292e-10
85613450	chr16:85613450:G:C	7.68215e-09	-1.80007e-10	-1.46431	1.67645e-08	-1.80007e-10	-1.46068
85613739	chr16:85613739:C:T	1.79261e-08	-1.80007e-10	-0.616953	3.68257e-08	-1.80007e-10	-0.673749
85614182	chr16:85614182:C:T	7.79475e-09	-1.80007e-10	-1.44976	1.6751e-08	-1.80007e-10	-1.46149
85614570	chr16:85614570:GC:G	9.08476e-09	-1.80007e-10	-1.29661	1.95484e-08	-1.80007e-10	-1.30705
85615102	chr16:85615102:C:T	1.25132e-08	-1.80007e-10	-0.97643	2.60477e-08	-1.80007e-10	-1.02001
85615402	chr16:85615402:TCTC:T	6.56715e-07	-1.80007e-10	2.98404	1.3567e-06	-1.80007e-10	2.93287
85616467	chr16:85616467:C:T	1.19888e-08	-1.80007e-10	-1.01924	2.70186e-08	-1.80007e-10	-0.983418
85616550	chr16:85616550:G:A	2.08654e-08	-1.80007e-10	-0.465118	4.79124e-08	-1.80007e-10	-0.410568
85617016	chr16:85617016:C:T	9.48805e-09	-1.80007e-10	-1.25318	2.02095e-08	-1.80007e-10	-1.27379
85617060	chr16:85617060:C:G	5.55631e-09	-1.78828	-4.46292e-10	1.20093e-08	-1.79426	-4.46292e-10
85617078	chr16:85617078:T:A	1.03934e-08	-1.80007e-10	-1.16204	2.32748e-08	-1.80007e-10	-1.13257
85617188	chr16:85617188:C:T	1.11103e-08	-1.80007e-10	-1.09534	2.49714e-08	-1.80007e-10	-1.06221
85617211	chr16:85617211:C:G	8.02678e-09	-1.80007e-10	-1.42043	1.76886e-08	-1.80007e-10	-1.40702
85617962	chr16:85617962:G:A	1.19418e-08	-1.80007e-10	-1.02317	2.51089e-08	-1.80007e-10	-1.05672
85618333	chr16:85618333:A:G	8.30227e-09	-1.80007e-10	-1.38668	1.86246e-08	-1.80007e-10	-1.35546
85618427	chr16:85618427:A:G	8.34615e-09	-1.80007e-10	-1.38141	1.87169e-08	-1.80007e-10	-1.35052
85618763	chr16:85618763:TC:T	2.00183e-08	-0.506563	-4.46292e-10	2.61664e-08	-1.01547	-4.46292e-10
85618998	chr16:85618998:C:T	1.07993e-08	-1.80007e-10	-1.12373	2.36623e-08	-1.80007e-10	-1.11606
85619003	chr16:85619003:C:T	9.68023e-09	-1.80007e-10	-1.23312	2.04205e-08	-1.80007e-10	-1.2634
85619100	chr16:85619100:C:A	1.33526e-08	-1.80007e-10	-0.911501	3.037e-08	-1.80007e-10	-0.866487
85619501	chr16:85619501:C:T	9.17653e-09	-1.80007e-10	-1.28656	2.01459e-08	-1.80007e-10	-1.27694
85619525	chr16:85619525:A:T	7.93726e-09	-1.80007e-10	-1.43164	1.71454e-08	-1.80007e-10	-1.43822
85619830	chr16:85619830:AG:A	8.97621e-09	-1.80007e-10	-1.30863	2.01039e-08	-1.80007e-10	-1.27903
85620643	chr16:85620643:T:C	7.68153e-09	-1.80007e-10	-1.46439	1.66703e-08	-1.80007e-10	-1.46631
85620652	chr16:85620652:A:G	9.3417e-09	-1.80007e-10	-1.26872	1.9148e-08	-1.80007e-10	-1.32774
85620697	chr16:85620697:C:G	4.19908e-09	-1.09634	-0.972007	5.25842e-09	-1.52666	-1.09346
85620780	chr16:85620780:A:G	5.62703e-09	-0.571569	-1.20406	6.5685e-09	-1.1247	-1.27295
85621329	chr16:85621329:G:A	6.18747e-09	-1.68068	-4.46292e-10	1.26002e-08	-1.74623	-4.46292e-10
85621902	chr16:85621902:A:G	7.91575e-09	-1.80007e-10	-1.43436	1.68935e-08	-1.80007e-10	-1.45301
85622071	chr16:85622071:C:T	7.65665e-09	-1.80007e-10	-1.46764	1.66471e-08	-1.80007e-10	-1.46771
85622128	chr16:85622128:C:T	2.08402e-07	1.83626	-4.46292e-10	4.46996e-08	-0.479978	-4.46292e-10
85622129	chr16:85622129:G:A	7.71598e-09	-1.80007e-10	-1.45992	1.66485e-08	-1.80007e-10	-1.46762
85622385	chr16:85622385:TC:T	7.76822e-09	-1.80007e-10	-1.45317	1.66735e-08	-1.80007e-10	-1.46612
85622668	chr16:85622668:T:C	8.46162e-09	-1.80007e-10	-1.36767	1.8629e-08	-1.80007e-10	-1.35522
85622963	chr16:85622963:G:C	2.24753e-08	-1.80007e-10	-0.390796	5.5336e-08	-1.80007e-10	-0.26652
85623108	chr16:85623108:C:T	8.35487e-09	-1.80007e-10	-1.38037	1.78594e-08	-1.80007e-10	-1.39742
85623428	chr16:85623428:CTG:C	8.90311e-09	-1.80007e-10	-1.31681	1.89581e-08	-1.80007e-10	-1.33771
85623484	chr16:85623484:T:A	7.65786e-09	-1.80007e-10	-1.46748	1.67294e-08	-1.80007e-10	-1.46278
85623573	chr16:85623573:C:T	1.45753e-09	-1.68485	-1.44162	2.87556e-09	-1.76988	-1.45381
85623641	chr16:85623641:A:C	1.80018e-09	-1.6747	-1.24063	3.59666e-09	-1.75879	-1.24115
85623792	chr16:85623792:C:T	7.77483e-09	-1.80007e-10	-1.45232	1.6999e-08	-1.80007e-10	-1.44679
85624027	chr16:85624027:T:C	8.74732e-09	-1.80007e-10	-1.33446	1.87195e-08	-1.80007e-10	-1.35038
85624377	chr16:85624377:T:C	1.82479e-09	-1.48571	-1.41604	3.17333e-09	-1.68816	-1.437
85624460	chr16:85624460:G:A	1.57776e-08	-0.744622	-4.46292e-10	4.17707e-08	-0.547749	-4.46292e-10
85625059	chr16:85625059:C:T	7.73433e-09	-1.80007e-10	-1.45754	1.6711e-08	-1.80007e-10	-1.46387
85625149	chr16:85625149:G:A	5.70761e-09	-1.76141	-4.46292e-10	1.19494e-08	-1.79927	-4.46292e-10
85625364	chr16:85625364:C:T	3.11397e-09	-0.900982	-1.46633	4.7255e-09	-1.26667	-1.4603
85625548	chr16:85625548:C:G	1.98245e-09	-1.38055	-1.43833	3.5991e-09	-1.56142	-1.43784
85625549	chr16:85625549:C:T	1.80065e-09	-1.47173	-1.44333	3.29764e-09	-1.63799	-1.44875
85625926	chr16:85625926:G:A	8.8439e-09	-1.80007e-10	-1.32348	1.8388e-08	-1.80007e-10	-1.36824
85626103	chr16:85626103:G:T	1.10565e-08	-1.80007e-10	-1.10019	2.50107e-08	-1.80007e-10	-1.06064
85626259	chr16:85626259:C:G	2.39133e-09	-1.3007	-1.33066	3.85065e-09	-1.58276	-1.34894
85626272	chr16:85626272:A:G	3.72977e-09	-1.01141	-1.17545	5.48247e-09	-1.37172	-1.20667
85626283	chr16:85626283:A:G	8.28096e-09	-1.80007e-10	-1.38925	1.85696e-08	-1.80007e-10	-1.35842
85626313	chr16:85626313:C:T	7.75716e-09	-1.80007e-10	-1.45459	1.66867e-08	-1.80007e-10	-1.46533
85626437	chr16:85626437:G:A	1.44695e-09	-1.70117	-1.43259	2.82969e-09	-1.79123	-1.44855
85626722	chr16:85626722:C:T	9.89185e-09	-1.2115	-4.46292e-10	1.78598e-08	-1.39739	-4.46292e-10
85627267	chr16:85627267:C:A	1.57925e-09	-1.6263	-1.41996	2.92397e-09	-1.76498	-1.44202
85627937	chr16:85627937:G:C	2.1609e-08	0.900912	-1.33101	1.97859e-08	0.0940353	-1.38901
85628026	chr16:85628026:C:A	1.03138e-08	-1.80007e-10	-1.16973	2.35881e-08	-1.80007e-10	-1.1192
85628469	chr16:85628469:G:A	8.01353e-09	-1.80007e-10	-1.42208	1.79954e-08	-1.80007e-10	-1.38982
85628833	chr16:85628833:C:T	8.98533e-09	-0.309007	-0.998611	7.40183e-09	-1.08257	-1.19565
85629142	chr16:85629142:C:A	7.65915e-09	-1.80007e-10	-1.46731	1.66605e-08	-1.80007e-10	-1.4669
85629304	chr16:85629304:A:G	7.94917e-09	-1.80007e-10	-1.43014	1.69985e-08	-1.80007e-10	-1.44682
85629422	chr16:85629422:C:T	1.18682e-08	-1.80007e-10	-1.02935	2.57384e-08	-1.80007e-10	-1.03196
85629579	chr16:85629579:G:T	7.77129e-09	-1.80007e-10	-1.45277	1.67521e-08	-1.80007e-10	-1.46142
85629636	chr16:85629636:G:T	6.79306e-09	-1.79485	0.20754	2.11746e-08	-1.10963	-0.117506
85630287	chr16:85630287:A:G	3.78413e-08	-1.80007e-10	0.130191	9.21281e-08	-1.80007e-10	0.243236
85630337	chr16:85630337:A:G	4.27907e-09	-1.77189	-0.277589	9.49089e-09	-1.49695	-0.532662
85630410	chr16:85630410:T:C	1.77535e-08	0.683919	-1.31055	1.40837e-08	-0.237748	-1.39718
85630555	chr16:85630555:A:G	8.32002e-09	-1.80007e-10	-1.38455	1.83659e-08	-1.80007e-10	-1.36945
85630667	chr16:85630667:C:T	8.69192e-09	-1.80007e-10	-1.34082	1.99343e-08	-1.80007e-10	-1.2875
85630847	chr16:85630847:C:T	1.45806e-09	-1.7745	-1.35161	3.49621e-09	-1.6689	-1.35937
85631249	chr16:85631249:G:A	8.50374e-09	-1.80007e-10	-1.3627	1.8284e-08	-1.80007e-10	-1.37392
85631373	chr16:85631373:C:T	2.47951e-08	-1.80007e-10	-0.292566	4.63415e-08	-1.80007e-10	-0.443906
85631821	chr16:85631821:A:G	1.79803e-08	-1.80007e-10	-0.613933	3.75451e-08	-1.80007e-10	-0.654401
85631853	chr16:85631853:G:A	7.73273e-09	-1.80007e-10	-1.45775	1.69436e-08	-1.80007e-10	-1.45005
85632330	chr16:85632330:T:C	7.94629e-09	-0.00674926	-1.42376	7.31537e-09	-0.849558	-1.44041
85632483	chr16:85632483:G:A	3.89556e-08	-1.04663	1.20584	3.78845e-08	-1.6506	1.0052
85632510	chr16:85632510:C:T	7.88953e-09	-1.80007e-10	-1.43767	1.71639e-08	-1.80007e-10	-1.43713
85632813	chr16:85632813:G:A	2.18946e-09	-1.54789	-1.17167	1.08888e-08	-0.734602	-1.15761
85632934	chr16:85632934:G:A	8.46866e-09	-1.80007e-10	-1.36684	1.78138e-08	-1.80007e-10	-1.39997
85633079	chr16:85633079:G:A	1.04025e-08	-1.16116	-4.46292e-10	1.86444e-08	-1.3544	-4.46292e-10
85633175	chr16:85633175:G:A	9.94002e-09	-1.80007e-10	-1.20664	2.0726e-08	-1.80007e-10	-1.24855
85633589	chr16:85633589:C:T	7.65645e-09	-1.80007e-10	-1.46766	1.67026e-08	-1.80007e-10	-1.46438
85634198	chr16:85634198:C:T	7.87146e-09	-1.80007e-10	-1.43997	1.73313e-08	-1.80007e-10	-1.42743
85634596	chr16:85634596:C:G	8.9938e-09	-1.80007e-10	-1.30668	1.79217e-08	-1.80007e-10	-1.39393
85634758	chr16:85634758:C:T	9.93741e-09	-1.80007e-10	-1.2069	2.33401e-08	-1.80007e-10	-1.12977
85634988	chr16:85634988:C:T	3.3562e-09	-1.73935	-0.553052	7.78524e-09	-1.59726	-0.630452
85635272	chr16:85635272:T:C	5.56679e-09	-1.78639	-4.46292e-10	1.93309e-08	-1.31824	-4.46292e-10
85635384	chr16:85635384:C:G	8.30437e-09	-0.340228	-1.0462	4.25097e-08	0.502208	-1.03242
85635594	chr16:85635594:T:C	8.30767e-09	-1.73109	0.345055	2.7246e-08	-1.17882	0.203783
85635630	chr16:85635630:C:T	1.00053e-08	-1.73664	0.536549	3.12432e-08	-1.19644	0.358301
85635636	chr16:85635636:C:T	1.81702e-08	-1.80007e-10	-0.603426	3.51412e-08	-1.80007e-10	-0.720568
85635696	chr16:85635696:G:A	6.546e-09	-1.62436	-4.46292e-10	1.86661e-08	-1.35323	-4.46292e-10
85635708	chr16:85635708:G:A	9.49782e-09	-1.25215	-4.46292e-10	1.70884e-08	-1.44154	-4.46292e-10
85635749	chr16:85635749:T:C	4.06577e-08	-1.80007e-10	0.201977	6.82537e-08	-1.80007e-10	-0.0567112
85635770	chr16:85635770:C:T	2.30426e-09	-1.33278	-1.33567	3.93417e-08	0.615411	-1.22307
85635901	chr16:85635901:C:T	2.69762e-08	-1.80007e-10	-0.208255	6.66376e-08	-1.80007e-10	-0.0806742
85635998	chr16:85635998:T:C	1.82351e-09	-1.63247	-1.26998	4.27644e-06	5.32702	-1.24609
85636499	chr16:85636499:G:A	2.85257e-08	-1.80007e-10	-0.152407	5.58775e-08	-1.80007e-10	-0.256782
85636569	chr16:85636569:G:A	1.51299e-08	-1.80007e-10	-0.786539	3.03356e-08	-1.80007e-10	-0.86762
85636592	chr16:85636592:G:A	7.93602e-09	-1.80007e-10	-1.4318	1.68529e-08	-1.80007e-10	-1.45542
85636740	chr16:85636740:G:A	5.28066e-08	-1.80007e-10	0.463425	9.48611e-08	-1.80007e-10	0.27247
85636846	chr16:85636846:C:T	9.06604e-09	-1.80007e-10	-1.29868	2.10073e-08	-1.80007e-10	-1.23507
85636858	chr16:85636858:C:G	7.6746e-09	-1.80007e-10	-1.46529	1.66499e-08	-1.80007e-10	-1.46754
85636977	chr16:85636977:G:A	1.28618e-08	-1.80007e-10	-0.948948	2.93585e-08	-1.80007e-10	-0.900361
85637281	chr16:85637281:T:C	6.13233e-09	-1.68964	-4.46292e-10	3.35981e-08	-0.765475	-4.46292e-10
85637330	chr16:85637330:C:T	1.36748e-09	-1.75797	-1.43227	6.00224e-05	7.89638	-1.17385
85637642	chr16:85637642:C:T	1.13498e-08	-0.240768	-0.833243	2.94754e-07	2.43109	-1.02489
85637687	chr16:85637687:T:C	3.53797e-09	-1.09468	-1.14498	3.69572e-09	-1.67978	-1.29299
85637851	chr16:85637851:C:T	1.52296e-08	-0.779969	-4.46292e-10	2.28955e-08	-1.149	-4.46292e-10
85637852	chr16:85637852:G:A	1.21933e-08	-1.80007e-10	-1.00232	2.40385e-08	-1.80007e-10	-1.10029
85637856	chr16:85637856:G:T	7.20573e-09	-0.135593	-1.39274	1.28019e-06	4.33986	-1.46504
85638027	chr16:85638027:G:A	1.39321e-08	-1.80007e-10	-0.869016	2.75713e-08	-1.80007e-10	-0.963166
85638107	chr16:85638107:A:G	2.17664e-08	-1.09992	0.67708	8.20882e-07	0.90378	1.52666
85638599	chr16:85638599:C:T	1.02994e-08	-1.80007e-10	-1.17113	2.81648e-08	-1.80007e-10	-0.94187
85638632	chr16:85638632:C:T	5.95703e-09	-1.71864	-4.46292e-10	3.84256e-08	-0.63122	-4.46292e-10
85638786	chr16:85638786:C:T	1.59524e-09	-1.57115	-1.46504	3.03048e-09	-1.70589	-1.46533
85638818	chr16:85638818:C:T	1.18508e-08	0.0323398	-1.06316	8.3539e-07	3.64898	-1.20102
85638862	chr16:85638862:C:T	2.42453e-09	-1.41567	-1.2019	3.81901e-09	-1.77988	-1.16007
85638914	chr16:85638914:C:G	2.11996e-08	-1.80007e-10	-0.449226	4.10827e-08	-1.80007e-10	-0.564357
85638936	chr16:85638936:G:C	1.90833e-08	-1.80007e-10	-0.554396	3.80553e-08	-1.80007e-10	-0.640904
85639039	chr16:85639039:G:A	7.83363e-09	-1.80007e-10	-1.44479	1.73932e-08	-1.80007e-10	-1.42386
85639218	chr16:85639218:C:T	9.30543e-09	-1.27261	-4.46292e-10	1.50005e-08	-1.57186	-4.46292e-10
85639287	chr16:85639287:A:G	9.25961e-09	-1.80007e-10	-1.27755	2.1253e-08	-1.80007e-10	-1.22345
85639384	chr16:85639384:A:T	1.62882e-08	-1.80007e-10	-0.712767	3.22771e-08	-1.80007e-10	-0.805586
85639482	chr16:85639482:C:T	5.87639e-09	-0.68605	-1.04622	5.3592e-09	-1.68958	-0.911549
85639484	chr16:85639484:A:G	5.32446e-09	-1.40774	-0.423159	1.24647e-08	-1.65972	-0.0973202
85639493	chr16:85639493:GGGCGCCA:G	3.20904e-09	-1.06746	-1.26978	1.13045e-07	1.65186	-1.20402
85639619	chr16:85639619:C:T	1.07252e-08	-1.80007e-10	-1.13062	2.67653e-08	-1.80007e-10	-0.992838
85639745	chr16:85639745:C:T	8.95817e-09	-1.80007e-10	-1.31065	2.09279e-08	-1.80007e-10	-1.23886
85639851	chr16:85639851:A:G	7.66394e-09	-1.80007e-10	-1.46668	1.68305e-08	-1.80007e-10	-1.45675
85639861	chr16:85639861:C:T	1.90253e-09	-1.74695	-1.11308	4.14797e-09	-1.75368	-1.10364
85640363	chr16:85640363:T:C	5.46175e-09	-0.405124	-1.40032	2.09998e-07	2.51231	-1.44515
85640387	chr16:85640387:G:A	8.99084e-09	-1.80007e-10	-1.307	2.06843e-08	-1.80007e-10	-1.25057
85640672	chr16:85640672:C:T	7.80279e-09	-1.80007e-10	-1.44873	1.67072e-08	-1.80007e-10	-1.4641
85640910	chr16:85640910:A:G	2.93952e-09	-0.966405	-1.45856	2.98021e-08	0.581338	-1.4667
85641238	chr16:85641238:C:T	5.96611e-09	-1.71712	-4.46292e-10	1.91109e-08	-1.32969	-4.46292e-10
85641316	chr16:85641316:G:A	3.21024e-08	-0.0342798	-4.46292e-10	2.43786e-07	1.21635	-4.46292e-10
85641410	chr16:85641410:G:A	2.62713e-08	-0.124973	-0.109762	1.22055e-06	2.78197	0.0451503
85641628	chr16:85641628:C:T	1.55736e-08	-1.80007e-10	-0.757633	3.11954e-08	-1.80007e-10	-0.839674
85642048	chr16:85642048:C:T	9.30458e-09	-1.80007e-10	-1.2727	1.91085e-08	-1.80007e-10	-1.32981
85642189	chr16:85642189:A:G	8.20419e-09	-1.80007e-10	-1.39857	1.91695e-08	-1.80007e-10	-1.32662
85642266	chr16:85642266:A:G	2.99337e-09	-0.941484	-1.46533	4.21706e-08	0.920628	-1.45885
85642461	chr16:85642461:GC:G	2.80589e-09	-1.10515	-1.36634	4.30479e-09	-1.71771	-1.1025
85642513	chr16:85642513:G:A	9.85681e-09	-1.80007e-10	-1.21505	2.25756e-08	-1.80007e-10	-1.16307
85642514	chr16:85642514:C:A	4.9273e-09	-0.621979	-1.28644	9.64661e-08	1.52828	-1.23904
85642521	chr16:85642521:A:G	1.49904e-08	-1.80007e-10	-0.795799	2.90787e-08	-1.80007e-10	-0.909936
85642756	chr16:85642756:T:G	9.02143e-09	-1.80007e-10	-1.30361	2.04107e-08	-1.80007e-10	-1.26389
85642785	chr16:85642785:G:A	7.98177e-09	-1.80007e-10	-1.42605	1.8474e-08	-1.80007e-10	-1.36358
85642861	chr16:85642861:T:C	9.96278e-09	-1.80007e-10	-1.20436	2.63407e-08	-1.80007e-10	-1.00883
85643411	chr16:85643411:G:A	6.10643e-09	-1.27853	-0.415339	7.57863e-09	-1.79037	-0.46424
85643905	chr16:85643905:G:A	7.19809e-08	-1.80007e-10	0.773189	1.35696e-07	-1.80007e-10	0.630473
85644053	chr16:85644053:C:T	7.89591e-09	-1.80007e-10	-1.43687	1.69649e-08	-1.80007e-10	-1.4488
85644433	chr16:85644433:G:A	1.33803e-08	-1.80007e-10	-0.909425	3.93365e-08	-1.80007e-10	-0.607791
85644825	chr16:85644825:C:T	8.19073e-09	-1.80007e-10	-1.40021	1.83125e-08	-1.80007e-10	-1.37236
85645174	chr16:85645174:C:T	1.37009e-09	-1.72324	-1.4651	2.91137e-09	-1.78349	-1.42783
85645180	chr16:85645180:T:C	2.05096e-09	-1.75693	-1.02797	2.45592e-08	-0.323213	-0.755646
85645312	chr16:85645312:G:A	7.70455e-09	-1.80007e-10	-1.4614	1.70626e-08	-1.80007e-10	-1.44306
85645466	chr16:85645466:C:T	1.42228e-08	-1.80007e-10	-0.848367	4.26721e-08	-1.80007e-10	-0.526399
85645537	chr16:85645537:C:G	9.45814e-09	-1.80007e-10	-1.25634	1.93499e-08	-1.80007e-10	-1.31726
85645571	chr16:85645571:GC:G	8.02071e-09	-1.80007e-10	-1.42118	1.86443e-08	-1.80007e-10	-1.3544
85645878	chr16:85645878:A:G	1.06923e-08	-1.80007e-10	-1.13369	2.12951e-08	-1.80007e-10	-1.22147
85646116	chr16:85646116:CT:C	1.00498e-08	-1.80007e-10	-1.19565	2.64204e-08	-1.80007e-10	-1.00581
85646241	chr16:85646241:T:G	1.13445e-08	-1.80007e-10	-1.07448	2.89528e-08	-1.80007e-10	-0.914275
85646270	chr16:85646270:A:G	9.76351e-09	-1.80007e-10	-1.22456	1.94744e-08	-1.80007e-10	-1.31084
85646282	chr16:85646282:G:A	2.16112e-09	-1.67906	-1.05352	5.91746e-09	-1.4446	-1.05744
85646338	chr16:85646338:C:T	3.59054e-09	-1.21781	-1.0071	1.62278e-08	-0.304778	-1.18844
85646386	chr16:85646386:T:G	1.95992e-09	-1.39432	-1.43599	1.64323e-08	-0.0821519	-1.39854
85646497	chr16:85646497:T:C	1.18933e-08	-1.02723	-4.46292e-10	4.09896e-08	-0.566624	-4.46292e-10
85646766	chr16:85646766:G:A	1.28328e-09	-1.79476	-1.45902	0.0205029	13.9255	-1.36933
85646785	chr16:85646785:C:A	6.23528e-08	-1.80007e-10	0.629597	1.19918e-07	-1.80007e-10	0.506861
85646809	chr16:85646809:A:G	1.90531e-09	-1.71406	-1.14451	9.29002e-09	-0.737843	-1.31316
85647225	chr16:85647225:A:G	8.41758e-09	-1.80007e-10	-1.37289	1.79001e-08	-1.80007e-10	-1.39514
85647247	chr16:85647247:C:T	1.1794e-07	-1.80007e-10	1.26696	2.16591e-07	-1.80007e-10	1.09807
85647767	chr16:85647767:A:G	2.95007e-08	-1.80007e-10	-0.118798	7.33764e-08	-1.80007e-10	0.0156594
85647809	chr16:85647809:A:T	2.76454e-09	-1.18525	-1.30109	1.18763e-08	-0.361803	-1.4436
85647829	chr16:85647829:T:C	1.28006e-09	-1.79654	-1.45976	0.922149	17.042	-0.679695
85647863	chr16:85647863:G:C	4.37225e-08	-1.80007e-10	0.274651	1.09116e-07	-1.80007e-10	0.412468
85647918	chr16:85647918:G:A	1.16114e-08	-1.80007e-10	-1.05123	2.81476e-08	-1.80007e-10	-0.942482
85647951	chr16:85647951:G:A	1.32688e-09	-1.75801	-1.46237	0.000579616	10.3629	-1.37268
85648084	chr16:85648084:C:T	1.50401e-08	-1.80007e-10	-0.792488	4.67211e-08	-1.80007e-10	-0.435748
85648185	chr16:85648185:G:T	5.49578e-09	-1.79923	-4.46292e-10	1.26667e-08	-1.74097	-4.46292e-10
85648262	chr16:85648262:C:T	5.40977e-09	-0.384621	-1.43038	1.21695e-08	-0.35013	-1.43088
85648371	chr16:85648371:C:T	8.49905e-09	-1.80007e-10	-1.36326	1.7899e-08	-1.80007e-10	-1.3952
85648465	chr16:85648465:G:C	4.15109e-09	-0.988877	-1.09096	8.18352e-08	1.15007	-1.0253
85648865	chr16:85648865:C:T	3.828e-09	-1.42085	-0.740014	7.6643e-09	-1.48881	-0.754557
85649012	chr16:85649012:G:A	3.12437e-09	-1.13732	-1.22665	9.27996e-09	-0.683321	-1.36877
85649210	chr16:85649210:C:T	7.93405e-09	-1.80007e-10	-1.43205	1.77419e-08	-1.80007e-10	-1.40402
85649565	chr16:85649565:C:T	4.57531e-09	-1.37401	-0.608529	2.78117e-08	-0.198074	-0.756411
85649599	chr16:85649599:C:T	3.32649e-09	-1.6484	-0.652888	2.7759e-07	1.71992	-0.373719
85649604	chr16:85649604:C:T	6.13646e-09	-1.75771	0.0687492	7.81406e-08	-0.637998	0.716564
85649663	chr16:85649663:G:A	1.1504e-08	-1.80007e-10	-1.06052	2.80951e-08	-1.80007e-10	-0.944348
85649970	chr16:85649970:G:T	8.33371e-09	-1.80007e-10	-1.3829	1.83921e-08	-1.80007e-10	-1.36802
85650289	chr16:85650289:GC:G	2.24864e-09	-1.41079	-1.2821	8.29621e-09	-0.984309	-1.17984
85650729	chr16:85650729:T:C	1.6022e-09	-1.5725	-1.45933	2.03684e-08	0.201701	-1.46766
85650974	chr16:85650974:C:T	9.71085e-09	-1.80007e-10	-1.22997	1.96272e-08	-1.80007e-10	-1.30303
85651276	chr16:85651276:G:T	1.06731e-08	-1.80007e-10	-1.13549	2.18576e-08	-1.80007e-10	-1.19539
85651287	chr16:85651287:C:T	1.40774e-09	-1.69356	-1.46767	2.85838e-09	-1.79916	-1.43053
85651391	chr16:85651391:C:T	1.44706e-09	-1.79035	-1.34333	3.1179e-09	-1.72152	-1.42126
85651595	chr16:85651595:C:T	5.72938e-09	-1.7576	-4.46292e-10	1.45497e-08	-1.60238	-4.46292e-10
85651820	chr16:85651820:C:G	1.32534e-09	-1.79748	-1.42406	2.96987e-09	-1.73413	-1.45729
85652150	chr16:85652150:T:C	4.02346e-09	-0.973856	-1.13721	4.45426e-07	2.66692	-0.847829
85652288	chr16:85652288:G:C	9.69082e-09	-1.80007e-10	-1.23203	2.00505e-08	-1.80007e-10	-1.28169
85652295	chr16:85652295:C:T	2.48675e-09	-1.25503	-1.3372	7.87266e-09	-0.778821	-1.43773
85652404	chr16:85652404:C:T	7.48386e-08	-1.80007e-10	0.812123	1.53343e-07	-1.80007e-10	0.752732
85652539	chr16:85652539:G:A	2.37198e-09	-1.35484	-1.28465	1.25302e-05	6.62156	-1.46561
85652724	chr16:85652724:G:A	6.01834e-09	-1.7084	-4.46292e-10	5.18213e-08	-0.332142	-4.46292e-10
85652884	chr16:85652884:G:T	9.25253e-09	-1.80007e-10	-1.27831	1.91166e-08	-1.80007e-10	-1.32939
85652974	chr16:85652974:C:T	8.28087e-09	-1.80007e-10	-1.38926	1.68413e-08	-1.80007e-10	-1.45611
85653896	chr16:85653896:C:G	1.54885e-09	-1.61787	-1.44783	5.98288e-09	-1.14986	-1.34118
85653923	chr16:85653923:G:A	1.2321e-08	-0.991907	-4.46292e-10	5.76566e-08	-0.225438	-4.46292e-10
85655550	chr16:85655550:C:T	8.84113e-09	-1.80007e-10	-1.3238	1.86596e-08	-1.80007e-10	-1.35358
85655888	chr16:85655888:G:A	7.77261e-09	-1.80007e-10	-1.4526	1.66933e-08	-1.80007e-10	-1.46493
85656045	chr16:85656045:C:T	1.77443e-08	-1.80007e-10	-0.627146	3.55398e-08	-1.80007e-10	-0.70929
85656057	chr16:85656057:A:G	8.52147e-09	-1.80007e-10	-1.36062	1.94731e-08	-1.80007e-10	-1.31091
85656300	chr16:85656300:T:C	8.49003e-09	-1.80007e-10	-1.36432	1.82035e-08	-1.80007e-10	-1.37833
85656331	chr16:85656331:C:T	9.2401e-09	-1.80007e-10	-1.27966	1.98794e-08	-1.80007e-10	-1.29026
85656563	chr16:85656563:C:G	8.44146e-09	-1.80007e-10	-1.37006	1.90796e-08	-1.80007e-10	-1.33133
85656583	chr16:85656583:C:T	9.96664e-09	-1.80007e-10	-1.20397	2.06541e-08	-1.80007e-10	-1.25203
85656906	chr16:85656906:G:C	7.6572e-09	-1.80007e-10	-1.46756	1.691e-08	-1.80007e-10	-1.45204
85657153	chr16:85657153:T:A	9.37909e-09	-1.80007e-10	-1.26473	2.09461e-08	-1.80007e-10	-1.23799
85657180	chr16:85657180:G:C	3.73482e-09	-1.61223	-0.573284	1.52976e-08	-1.27655	-0.275702
85657294	chr16:85657294:G:A	9.98111e-09	-1.80007e-10	-1.20252	2.04337e-08	-1.80007e-10	-1.26276
85658330	chr16:85658330:C:T	3.75483e-09	-0.728323	-1.45185	2.83474e-06	5.12862	-1.45886
85658655	chr16:85658655:G:A	7.16574e-09	-1.5339	-4.46292e-10	4.85849e-08	-0.39663	-4.46292e-10
85658727	chr16:85658727:A:C	7.67502e-09	-1.80007e-10	-1.46524	1.7011e-08	-1.80007e-10	-1.44608
85658863	chr16:85658863:G:A	7.65617e-09	-1.80007e-10	-1.4677	1.696e-08	-1.80007e-10	-1.44908
85659633	chr16:85659633:G:A	7.75369e-09	-1.80007e-10	-1.45504	1.68553e-08	-1.80007e-10	-1.45528
85660865	chr16:85660865:T:C	2.2753e-09	-1.3948	-1.2863	0.0405835	14.0582	-0.819224
85660876	chr16:85660876:C:G	9.14529e-09	-1.80007e-10	-1.28997	1.89542e-08	-1.80007e-10	-1.33792
85662253	chr16:85662253:G:T	7.6613e-09	-1.80007e-10	-1.46703	1.68395e-08	-1.80007e-10	-1.45621
85662351	chr16:85662351:G:A	1.5868e-08	-1.80007e-10	-0.738907	3.16628e-08	-1.80007e-10	-0.8248
85662360	chr16:85662360:T:C	7.66509e-09	-1.80007e-10	-1.46654	1.71164e-08	-1.80007e-10	-1.4399
85662582	chr16:85662582:C:CTG	1.82224e-08	-1.80007e-10	-0.600558	4.54184e-08	-1.80007e-10	-0.464025
85662598	chr16:85662598:C:T	7.66538e-09	-1.80007e-10	-1.4665	1.68099e-08	-1.80007e-10	-1.45798
85662806	chr16:85662806:C:T	1.58083e-09	-1.57756	-1.4677	7.02545e-09	-0.863329	-1.46708
85663114	chr16:85663114:C:T	9.25539e-09	-0.0119025	-1.2661	9.39283e-09	-0.906469	-1.13353
85663652	chr16:85663652:G:A	9.49662e-09	-1.80007e-10	-1.25227	1.95569e-08	-1.80007e-10	-1.30662
85664209	chr16:85664209:C:T	7.87881e-09	-1.80007e-10	-1.43903	1.68691e-08	-1.80007e-10	-1.45446
85665234	chr16:85665234:T:C	1.18823e-08	-1.80007e-10	-1.02816	2.78237e-08	-1.80007e-10	-0.954056
85665269	chr16:85665269:C:T	7.70467e-09	-1.80007e-10	-1.46138	1.66893e-08	-1.80007e-10	-1.46518
85665296	chr16:85665296:T:G	7.91823e-09	-1.80007e-10	-1.43404	1.67173e-08	-1.80007e-10	-1.4635
85665833	chr16:85665833:G:A	7.82257e-09	-1.80007e-10	-1.4462	1.74326e-08	-1.80007e-10	-1.4216
85666149	chr16:85666149:G:A	9.10772e-09	-1.80007e-10	-1.29409	2.04685e-08	-1.80007e-10	-1.26106
85666470	chr16:85666470:A:G	6.30143e-08	-1.80007e-10	0.640151	1.22312e-07	-1.80007e-10	0.526633
85666501	chr16:85666501:C:T	8.1593e-09	-1.80007e-10	-1.40405	1.8317e-08	-1.80007e-10	-1.37211
85666754	chr16:85666754:G:A	1.59986e-09	-1.7989	-1.2344	0.000752891	10.7181	-1.46639
85666799	chr16:85666799:A:G	1.11982e-08	-1.80007e-10	-1.08746	2.28981e-08	-1.80007e-10	-1.14889
85666843	chr16:85666843:T:G	5.99562e-08	-1.80007e-10	0.590403	1.16959e-07	-1.80007e-10	0.481884
85666943	chr16:85666943:T:C	7.67025e-09	-1.80007e-10	-1.46586	1.67148e-08	-1.80007e-10	-1.46365
85666985	chr16:85666985:G:A	1.61109e-08	-1.80007e-10	-0.723715	3.17073e-08	-1.80007e-10	-0.823395
85667027	chr16:85667027:T:C	7.93194e-09	-1.80007e-10	-1.43231	1.74574e-08	-1.80007e-10	-1.42018
85667293	chr16:85667293:G:GCCATACCA	7.66296e-09	-1.80007e-10	-1.46681	1.67458e-08	-1.80007e-10	-1.4618
85667363	chr16:85667363:C:A	1.55486e-09	-1.65282	-1.40901	7.55738e-09	-0.791393	-1.46603
85667409	chr16:85667409:C:T	1.21197e-08	-1.80007e-10	-1.00838	2.54419e-08	-1.80007e-10	-1.04355
85668423	chr16:85668423:A:C	7.69236e-09	-1.80007e-10	-1.46298	1.70133e-08	-1.80007e-10	-1.44595
85668582	chr16:85668582:G:A	8.45066e-09	-1.80007e-10	-1.36897	1.7812e-08	-1.80007e-10	-1.40007
85669073	chr16:85669073:G:A	6.82754e-09	-1.58225	-4.46292e-10	1.33547e-08	-1.68807	-4.46292e-10
85669084	chr16:85669084:T:C	4.51636e-09	-0.892124	-1.10338	1.39352e-06	3.75975	-0.800108
85669086	chr16:85669086:G:A	8.30502e-09	-1.80007e-10	-1.38635	1.80414e-08	-1.80007e-10	-1.38728
85669459	chr16:85669459:C:T	4.45669e-08	-1.80007e-10	0.293781	8.88863e-08	-1.80007e-10	0.207415
85670104	chr16:85670104:G:C	1.48478e-08	-1.80007e-10	-0.80536	3.01866e-08	-1.80007e-10	-0.872546
85671115	chr16:85671115:T:C	8.20981e-09	-1.80007e-10	-1.39788	1.8671e-08	-1.80007e-10	-1.35297
85672274	chr16:85672274:C:T	3.00038e-09	-1.39109	-1.01338	1.97312e-08	-0.386067	-0.911674
85672295	chr16:85672295:G:A	3.64657e-09	-1.26608	-0.943344	2.72074e-08	-0.143082	-0.833374
85672441	chr16:85672441:A:C	2.8075e-09	-1.44075	-1.03016	5.48499e-07	2.69186	-0.664616
85672617	chr16:85672617:C:T	2.92646e-08	-1.80007e-10	-0.126831	7.21465e-08	-1.80007e-10	-0.00124442
85672697	chr16:85672697:A:C	1.50338e-08	-1.80007e-10	-0.792912	3.7273e-08	-1.80007e-10	-0.661674
85672958	chr16:85672958:G:A	1.35807e-09	-1.78223	-1.41491	9.59426e-05	8.62625	-1.43469
85673254	chr16:85673254:T:G	1.04092e-08	-1.80007e-10	-1.16052	2.16238e-08	-1.80007e-10	-1.20615
85674071	chr16:85674071:A:G	8.87844e-09	-1.80007e-10	-1.31958	1.82707e-08	-1.80007e-10	-1.37465
85674261	chr16:85674261:T:C	5.22343e-08	-1.80007e-10	0.452528	9.88631e-08	-1.80007e-10	0.313793
85674566	chr16:85674566:A:C	8.69992e-09	-1.80007e-10	-1.3399	1.82861e-08	-1.80007e-10	-1.3738
85675048	chr16:85675048:C:G	8.70042e-09	-1.80007e-10	-1.33984	1.83679e-08	-1.80007e-10	-1.36934
85675059	chr16:85675059:T:A	2.20251e-09	-1.79904	-0.914572	1.44949e-07	1.89623	-1.1998
85675226	chr16:85675226:G:T	8.29667e-09	-1.80007e-10	-1.38736	1.8653e-08	-1.80007e-10	-1.35394
85675412	chr16:85675412:T:C	8.98476e-09	-1.80007e-10	-1.30768	1.98895e-08	-1.80007e-10	-1.28975
85675938	chr16:85675938:G:C	1.90429e-09	-1.44332	-1.41578	1.20733e-08	-0.443766	-1.34518
85676901	chr16:85676901:G:A	1.55887e-08	-1.80007e-10	-0.756666	4.00676e-08	-1.80007e-10	-0.589374
85676966	chr16:85676966:G:A	2.20235e-08	-1.80007e-10	-0.411103	5.93957e-08	-1.80007e-10	-0.195722
85677377	chr16:85677377:C:T	1.61193e-09	-1.67097	-1.35481	0.000479543	10.2589	-1.45821
85677805	chr16:85677805:C:G	2.43493e-09	-1.2126	-1.40069	4.62665e-09	-1.37523	-1.37288
85677896	chr16:85677896:T:C	1.44249e-09	-1.6988	-1.43804	0.000110416	8.73733	-1.40526
85678163	chr16:85678163:G:A	3.95938e-09	-0.805195	-1.32193	3.79753e-08	0.592042	-1.23505
85678642	chr16:85678642:T:G	3.40921e-08	-1.80007e-10	0.0258553	6.81503e-08	-1.80007e-10	-0.058228
85678806	chr16:85678806:G:A	1.31004e-08	-1.80007e-10	-0.930566	3.32687e-08	-1.80007e-10	-0.775326
85679453	chr16:85679453:G:C	1.10715e-08	-1.80007e-10	-1.09884	2.26752e-08	-1.80007e-10	-1.15867
85679608	chr16:85679608:G:A	2.36465e-09	-1.19076	-1.45182	1.86049e-08	0.0444713	-1.40099
85679769	chr16:85679769:T:C	1.23235e-08	-1.80007e-10	-0.991705	2.68316e-08	-1.80007e-10	-0.990364
85680140	chr16:85680140:T:C	5.53523e-09	-1.79208	-4.46292e-10	1.2097e-08	-1.78699	-4.46292e-10
85680356	chr16:85680356:G:A	7.74284e-09	-1.80007e-10	-1.45644	1.67158e-08	-1.80007e-10	-1.46359
85680640	chr16:85680640:A:C	2.38832e-08	-0.0361677	-0.293867	4.93601e-05	6.12351	0.403446
85681118	chr16:85681118:A:G	7.7266e-09	-1.80007e-10	-1.45854	1.66825e-08	-1.80007e-10	-1.46558
85681191	chr16:85681191:G:A	3.59578e-08	-1.80007e-10	0.0791363	7.16607e-08	-1.80007e-10	-0.00800074
85681204	chr16:85681204:A:G	7.75319e-09	-1.80007e-10	-1.45511	1.69337e-08	-1.80007e-10	-1.45064
85681834	chr16:85681834:T:A	1.35406e-09	-1.74205	-1.45805	0.00014384	9.05067	-1.45416
85681958	chr16:85681958:T:C	1.41004e-08	-1.80007e-10	-0.857007	3.31617e-08	-1.80007e-10	-0.778548
85682153	chr16:85682153:A:T	7.65623e-09	-1.80007e-10	-1.46769	1.68573e-08	-1.80007e-10	-1.45516
85682170	chr16:85682170:C:T	7.90248e-09	-1.80007e-10	-1.43603	1.77328e-08	-1.80007e-10	-1.40453
85682273	chr16:85682273:T:C	9.19488e-09	-1.80007e-10	-1.28456	2.11906e-08	-1.80007e-10	-1.22638
85682515	chr16:85682515:G:A	1.17931e-08	-1.80007e-10	-1.0357	2.69849e-08	-1.80007e-10	-0.984665
85682697	chr16:85682697:C:A	1.42172e-08	-1.80007e-10	-0.848762	2.85562e-08	-1.80007e-10	-0.92807
85682760	chr16:85682760:A:G	1.64317e-09	-1.54925	-1.45733	0.00204867	11.6131	-1.36031
85682857	chr16:85682857:A:G	2.15403e-09	-1.59852	-1.13735	1.12843e-08	-0.774174	-1.08236
85682995	chr16:85682995:A:G	6.23222e-09	-1.67348	-4.46292e-10	3.93114e-08	-0.608429	-4.46292e-10
85683006	chr16:85683006:T:A	1.57745e-09	-1.60479	-1.44261	0.00143328	11.1946	-1.29905
85683226	chr16:85683226:A:G	1.60676e-09	-1.57632	-1.45266	0.00171178	11.4007	-1.32762
85683241	chr16:85683241:T:C	4.66427e-09	-1.34271	-0.620575	1.87571e-08	-0.91146	-0.436913
85683401	chr16:85683401:C:CT	7.99418e-09	-1.80007e-10	-1.4245	1.79099e-08	-1.80007e-10	-1.39459
85684199	chr16:85684199:T:C	1.70533e-09	-1.50176	-1.46769	5.79445e-09	-1.05543	-1.46761
85684260	chr16:85684260:G:A	4.88825e-09	-1.27837	-0.638005	4.04521e-08	-0.155502	-0.424324
85684549	chr16:85684549:C:A	6.91011e-09	-1.18252	-0.387708	6.2683e-08	0.0042631	-0.146116
85684620	chr16:85684620:G:A	5.20356e-09	-1.2378	-0.61607	4.44225e-08	-0.0865852	-0.399613
85684768	chr16:85684768:T:C	8.73913e-09	-1.80007e-10	-1.3354	1.68277e-08	-1.80007e-10	-1.45692
85685094	chr16:85685094:C:G	9.98206e-09	-1.20242	-4.46292e-10	1.76172e-08	-1.41107	-4.46292e-10
85685192	chr16:85685192:G:C	4.19503e-09	-0.602467	-1.46684	3.66673e-09	-1.51338	-1.46727
85685275	chr16:85685275:A:T	1.6943e-09	-1.51505	-1.46089	6.10283e-09	-1.09589	-1.3753
85685312	chr16:85685312:C:A	1.54547e-09	-1.69646	-1.37143	0.000364285	9.99332	-1.46757
85685458	chr16:85685458:T:G	3.11266e-09	-0.901593	-1.46614	1.25826e-08	-0.313055	-1.43458
85686052	chr16:85686052:A:G	1.46688e-09	-1.68895	-1.43113	0.000111874	8.72927	-1.38409
85686242	chr16:85686242:G:C	1.25371e-08	-1.80007e-10	-0.974515	2.73662e-08	-1.80007e-10	-0.970635
85686380	chr16:85686380:T:C	8.02245e-09	-1.80007e-10	-1.42097	1.70285e-08	-1.80007e-10	-1.44506
85686550	chr16:85686550:C:G	8.77299e-09	-1.80007e-10	-1.33153	1.88448e-08	-1.80007e-10	-1.34371
85687182	chr16:85687182:C:T	3.1177e-09	-0.967128	-1.39899	9.00718e-07	3.82587	-1.30262
85687391	chr16:85687391:C:T	8.62704e-09	-1.80007e-10	-1.34831	1.94815e-08	-1.80007e-10	-1.31048
85687828	chr16:85687828:G:A	8.88578e-09	-1.80007e-10	-1.31876	2.01179e-08	-1.80007e-10	-1.27833
85687962	chr16:85687962:G:A	7.80008e-09	-1.80007e-10	-1.44908	1.71214e-08	-1.80007e-10	-1.43961
85688163	chr16:85688163:G:A	1.44455e-09	-1.66928	-1.46613	4.59654e-09	-1.34886	-1.40578
85688273	chr16:85688273:C:A	1.60989e-08	-1.80007e-10	-0.724459	2.96824e-08	-1.80007e-10	-0.889391
85688432	chr16:85688432:G:C	2.85551e-08	-1.80007e-10	-0.151374	5.12293e-08	-1.80007e-10	-0.343632
85688441	chr16:85688441:G:C	4.4103e-09	-0.804538	-1.21473	4.34627e-08	0.571924	-1.07996
85688801	chr16:85688801:G:A	2.81837e-08	-1.80007e-10	-0.164469	6.48368e-08	-1.80007e-10	-0.108071
85688890	chr16:85688890:A:C	5.32739e-09	-1.20736	-0.622992	6.32488e-09	-1.59673	-0.838721
85688927	chr16:85688927:A:T	1.44368e-09	-1.75925	-1.37677	6.36381e-09	-1.18681	-1.24251
85689043	chr16:85689043:T:C	6.29366e-09	-1.02491	-0.638753	6.99765e-09	-1.48231	-0.852056
85689090	chr16:85689090:C:G	2.49486e-09	-1.6104	-0.978579	4.67559e-09	-1.668	-1.06959
85689106	chr16:85689106:G:C	1.08705e-08	-1.11715	-4.46292e-10	1.85304e-08	-1.36053	-4.46292e-10
85689210	chr16:85689210:C:T	8.12335e-09	-1.80007e-10	-1.40847	1.84967e-08	-1.80007e-10	-1.36235
85689287	chr16:85689287:A:G	6.77171e-09	-1.14018	-0.450275	7.80768e-09	-1.55381	-0.671027
85689315	chr16:85689315:C:T	7.65924e-09	-1.80007e-10	-1.4673	1.66722e-08	-1.80007e-10	-1.4662
85689436	chr16:85689436:C:T	1.51396e-09	-1.72694	-1.36155	1.42424e-05	6.56825	-1.28422
85689439	chr16:85689439:T:C	5.09426e-09	-0.897387	-0.977708	5.38223e-09	-1.42933	-1.16751
85689458	chr16:85689458:C:A	2.11829e-09	-1.42331	-1.32929	3.73939e-08	0.595976	-1.25441
85689989	chr16:85689989:GTC:CTC	7.42547e-09	-1.23056	-0.267733	1.01746e-08	-1.6052	-0.354845
85690420	chr16:85690420:A:G	1.01769e-08	-1.80007e-10	-1.18309	2.52137e-08	-1.80007e-10	-1.05256
85690854	chr16:85690854:G:A	5.07536e-08	0.423771	-4.46292e-10	2.13101e-07	1.08182	-4.46292e-10
85690859	chr16:85690859:T:C	8.49084e-09	-1.80007e-10	-1.36422	1.97858e-08	-1.80007e-10	-1.29498
85691131	chr16:85691131:C:G	1.48808e-09	-1.79928	-1.30645	5.72071e-09	-1.42113	-1.11472
85692440	chr16:85692440:C:T	9.20194e-09	-1.80007e-10	-1.2838	2.09253e-08	-1.80007e-10	-1.23898
85692626	chr16:85692626:C:T	7.96633e-09	-1.80007e-10	-1.42799	1.86591e-08	-1.80007e-10	-1.35361
85692635	chr16:85692635:G:T	7.94622e-09	-1.80007e-10	-1.43051	1.85773e-08	-1.80007e-10	-1.358
85692872	chr16:85692872:C:T	7.86672e-09	-1.80007e-10	-1.44057	1.82449e-08	-1.80007e-10	-1.37606
85693991	chr16:85693991:G:A	8.19225e-09	-1.80007e-10	-1.40002	1.83096e-08	-1.80007e-10	-1.37252
85694088	chr16:85694088:T:C	5.49897e-09	-1.79865	-4.46292e-10	3.7145e-08	-0.665114	-4.46292e-10
85694517	chr16:85694517:G:A	1.03946e-08	-1.80007e-10	-1.16192	2.28091e-08	-1.80007e-10	-1.15278
85694546	chr16:85694546:T:C	2.69606e-09	-1.5842	-0.927214	0.000518243	10.0307	-1.15241
85695025	chr16:85695025:G:A	8.47812e-09	-1.80007e-10	-1.36572	1.82866e-08	-1.80007e-10	-1.37377
85695045	chr16:85695045:T:C	2.64992e-09	-1.49254	-1.03614	0.000762801	10.3224	-1.05754
85695073	chr16:85695073:G:A	1.34971e-09	-1.74981	-1.45351	0.000105237	8.70765	-1.42362
85695675	chr16:85695675:A:G	3.12225e-09	-1.24924	-1.11542	8.86523e-05	8.38212	-1.26958
85695692	chr16:85695692:A:T	2.05863e-08	-1.80007e-10	-0.478587	5.07809e-08	-1.80007e-10	-0.352422
85696070	chr16:85696070:C:G	7.86206e-09	-1.80007e-10	-1.44116	1.75284e-08	-1.80007e-10	-1.41612
85696303	chr16:85696303:G:A	1.00702e-08	-1.80007e-10	-1.19363	2.2158e-08	-1.80007e-10	-1.18174
85696595	chr16:85696595:A:G	2.98295e-09	-1.33764	-1.07266	1.257e-08	-0.606582	-1.14205
85696952	chr16:85696952:G:A	1.77737e-09	-1.51776	-1.41032	3.20121e-05	7.55913	-1.4652
85697425	chr16:85697425:G:A	9.80697e-09	-1.80007e-10	-1.22012	2.2284e-08	-1.80007e-10	-1.17608
85697743	chr16:85697743:A:T	9.2256e-09	-1.80007e-10	-1.28123	2.07589e-08	-1.80007e-10	-1.24697
85697804	chr16:85697804:G:A	1.59954e-09	-1.58155	-1.45194	5.11435e-09	-1.18563	-1.46226
85697882	chr16:85697882:A:G	1.17096e-08	-1.80007e-10	-1.0428	2.65358e-08	-1.80007e-10	-1.00145
85697907	chr16:85697907:G:T	8.65996e-09	-1.80007e-10	-1.3445	1.88777e-08	-1.80007e-10	-1.34196
85698307	chr16:85698307:G:C	7.96471e-09	-1.42819	-4.46292e-10	1.87292e-08	-1.34986	-4.46292e-10
85698850	chr16:85698850:C:A	3.07931e-08	0.73542	-0.811339	9.44594e-08	1.0861	-0.817872
85698903	chr16:85698903:T:C	1.39494e-08	-1.80007e-10	-0.867775	3.18722e-08	-1.80007e-10	-0.818208
85699089	chr16:85699089:C:T	2.19487e-09	-1.36074	-1.35635	6.57478e-05	8.27931	-1.46567
85699102	chr16:85699102:T:G	1.1332e-08	-0.378085	-0.697498	0.00276795	11.4476	-0.893941
85699161	chr16:85699161:C:T	4.33326e-09	-0.716326	-1.32056	0.000347782	9.83401	-1.35462
85699245	chr16:85699245:TC:T	9.80925e-09	-0.474851	-0.745034	0.00199882	11.1588	-0.930696
85699256	chr16:85699256:A:G	2.04418e-09	-1.36322	-1.42499	6.29984e-05	8.23425	-1.46332
85699336	chr16:85699336:C:T	2.46428e-09	-1.30989	-1.29142	9.31387e-09	-0.722781	-1.32566
85699383	chr16:85699383:G:C	1.96045e-09	-1.37937	-1.45066	5.90344e-05	8.15326	-1.44733
85699584	chr16:85699584:C:T	2.13469e-09	-1.31859	-1.4263	7.78543e-05	8.44557	-1.46292
85699585	chr16:85699585:G:A	1.43278e-08	-1.80007e-10	-0.841006	3.28214e-08	-1.80007e-10	-0.788864
85699678	chr16:85699678:G:C	1.78813e-09	-1.50028	-1.42176	2.27414e-05	7.1578	-1.4058
85699704	chr16:85699704:T:C	2.04818e-09	-1.42554	-1.36071	4.61932e-05	7.92676	-1.46611
85699764	chr16:85699764:C:A	1.25556e-08	-1.80007e-10	-0.973043	2.61849e-08	-1.80007e-10	-1.01476
85699861	chr16:85699861:G:A	2.07906e-09	-1.33178	-1.43951	7.34005e-05	8.38052	-1.45678
85699966	chr16:85699966:T:C	2.26254e-09	-1.53119	-1.15553	2.0305e-05	6.76222	-1.12354
85700046	chr16:85700046:G:A	1.30446e-08	-1.80007e-10	-0.934834	2.97014e-08	-1.80007e-10	-0.88875
85700125	chr16:85700125:A:T	1.01041e-08	-1.80007e-10	-1.19027	2.28358e-08	-1.80007e-10	-1.15161
85700316	chr16:85700316:A:G	1.78874e-09	-1.52537	-1.39633	5.46161e-09	-1.14999	-1.43221
85700338	chr16:85700338:G:A	1.12765e-08	-1.80007e-10	-1.08049	2.5885e-08	-1.80007e-10	-1.02628
85700379	chr16:85700379:A:G	1.13088e-08	-1.80007e-10	-1.07763	2.34607e-08	-1.80007e-10	-1.12462
85700408	chr16:85700408:C:T	1.85095e-09	-1.52617	-1.36135	2.06698e-05	6.99432	-1.33783
85700907	chr16:85700907:G:T	2.63254e-09	-1.06759	-1.46768	7.12024e-09	-0.852601	-1.4644
85700925	chr16:85700925:C:T	1.29476e-08	-1.80007e-10	-0.942304	2.70968e-08	-1.80007e-10	-0.980529
85700966	chr16:85700966:A:C	1.92814e-09	-1.78993	-1.05672	4.43851e-09	-1.57909	-1.21054
85701012	chr16:85701012:G:C	1.71512e-09	-1.78971	-1.17402	5.05328e-09	-1.33955	-1.32035
85701017	chr16:85701017:C:T	7.71372e-09	-1.80007e-10	-1.46021	1.68454e-08	-1.80007e-10	-1.45587
85701093	chr16:85701093:A:C	5.61776e-09	-1.77728	-4.46292e-10	1.38313e-08	-1.65301	-4.46292e-10
85701200	chr16:85701200:A:G	8.94117e-09	-1.80007e-10	-1.31254	1.89332e-08	-1.80007e-10	-1.33903
85701224	chr16:85701224:A:G	1.60178e-09	-1.79543	-1.23667	3.6022e-09	-1.72319	-1.27521
85701531	chr16:85701531:C:G	7.6869e-09	-1.80007e-10	-1.46369	1.68005e-08	-1.80007e-10	-1.45853
85701777	chr16:85701777:A:C	1.01909e-08	-1.80007e-10	-1.18172	2.22573e-08	-1.80007e-10	-1.17727
85702036	chr16:85702036:G:A	2.5318e-09	-1.44531	-1.12897	9.2165e-09	-0.951921	-1.10703
85702046	chr16:85702046:A:G	5.45159e-09	-1.41313	-0.394175	1.72019e-08	-0.983537	-0.451385
85702104	chr16:85702104:G:A	8.38962e-09	-0.682243	-0.693973	0.000264295	8.91314	-0.708267
85702393	chr16:85702393:TTCCCTTCCTTCCCTTCCTTCC:T	1.39098e-08	-1.80007e-10	-0.870618	3.22726e-08	-1.80007e-10	-0.805724
85702504	chr16:85702504:C:T	8.35335e-09	-1.38055	-4.46292e-10	0.000129888	7.49448	-4.46292e-10
85702557	chr16:85702557:C:T	8.17305e-09	-1.80007e-10	-1.40237	1.72519e-08	-1.80007e-10	-1.43202
85702823	chr16:85702823:C:T	1.1361e-08	-1.17081	0.0977791	2.10447e-08	-1.24238	0.00908867
85702834	chr16:85702834:G:C	8.03031e-09	-1.80007e-10	-1.41999	1.7241e-08	-1.80007e-10	-1.43265
85702837	chr16:85702837:T:A	8.09573e-09	-1.80007e-10	-1.41187	1.85029e-08	-1.80007e-10	-1.36202
85702867	chr16:85702867:A:G	7.65639e-09	-1.80007e-10	-1.46767	1.67299e-08	-1.80007e-10	-1.46274
85702875	chr16:85702875:T:C	2.28958e-08	1.02898	-1.40124	1.43005e-07	2.12724	-1.44431
85703265	chr16:85703265:C:T	1.45397e-08	-1.14599	0.319665	0.000234004	8.1701	-0.0869518
85703315	chr16:85703315:C:G	1.54981e-08	-1.80007e-10	-0.762495	3.0785e-08	-1.80007e-10	-0.852915
85703661	chr16:85703661:C:T	1.87581e-08	-1.13913	0.567546	0.000319815	8.27829	0.117263
85703745	chr16:85703745:G:A	2.15449e-08	-0.43307	-4.46292e-10	1.94044e-07	0.988141	-4.46292e-10
85703784	chr16:85703784:C:T	1.8537e-08	0.867343	-1.45079	1.43954e-07	2.15705	-1.4675
85703853	chr16:85703853:G:A	1.19919e-08	-1.80007e-10	-1.01898	2.52717e-08	-1.80007e-10	-1.05026
85703896	chr16:85703896:C:T	5.01078e-09	-1.30812	-0.583503	1.34251e-08	-1.11514	-0.567679
85704682	chr16:85704682:C:T	1.2933e-08	-1.80007e-10	-0.943431	2.68234e-08	-1.80007e-10	-0.990669
85705091	chr16:85705091:G:A	7.84671e-09	-1.80007e-10	-1.44312	1.68785e-08	-1.80007e-10	-1.4539
85705189	chr16:85705189:T:A	1.58969e-08	-1.15962	0.422536	2.97852e-08	-1.25248	0.36655
85705325	chr16:85705325:C:T	8.09287e-09	-1.80007e-10	-1.41223	1.72988e-08	-1.80007e-10	-1.42931
85705922	chr16:85705922:T:C	1.11953e-08	-1.80007e-10	-1.08771	2.26381e-08	-1.80007e-10	-1.16031
85706342	chr16:85706342:A:C	2.1421e-08	-1.80007e-10	-0.438841	4.75671e-08	-1.80007e-10	-0.417803
85706394	chr16:85706394:T:C	8.70684e-09	-1.80007e-10	-1.3391	1.84404e-08	-1.80007e-10	-1.3654
85706437	chr16:85706437:C:T	1.17489e-08	-1.80007e-10	-1.03945	2.39542e-08	-1.80007e-10	-1.1038
85706626	chr16:85706626:ACAC:A	2.70004e-08	0.741641	-0.948998	2.04644e-07	1.98789	-0.946563
85706654	chr16:85706654:ATGCACACACC:A	8.48351e-09	-1.80007e-10	-1.36509	1.67153e-08	-1.80007e-10	-1.46362
85706747	chr16:85706747:A:G	7.91415e-09	-1.80007e-10	-1.43456	1.71858e-08	-1.80007e-10	-1.43586
85707144	chr16:85707144:C:T	2.65892e-09	-1.73382	-0.791469	1.27596e-08	-0.931193	-0.802468
85707220	chr16:85707220:C:T	1.04096e-08	-1.80007e-10	-1.16048	2.34055e-08	-1.80007e-10	-1.12697
85707259	chr16:85707259:G:C	1.78465e-08	-1.80007e-10	-0.621401	3.60983e-08	-1.80007e-10	-0.693696
85707269	chr16:85707269:T:C	7.909e-09	-1.80007e-10	-1.43521	1.80538e-08	-1.80007e-10	-1.38658
85707370	chr16:85707370:C:G	1.42049e-08	-1.80007e-10	-0.849625	2.93011e-08	-1.80007e-10	-0.902317
85707651	chr16:85707651:C:G	7.91711e-09	-1.03288	-0.401306	0.00015414	8.37834	-0.712661
85708130	chr16:85708130:C:T	7.8019e-09	-1.80007e-10	-1.44884	1.71259e-08	-1.80007e-10	-1.43935
85708299	chr16:85708299:C:T	9.17632e-09	-1.80007e-10	-1.28658	2.21629e-08	-1.80007e-10	-1.18152
85708331	chr16:85708331:A:G	1.42612e-08	-1.80007e-10	-0.845667	3.50584e-08	-1.80007e-10	-0.722929
85708362	chr16:85708362:T:C	1.18373e-08	-1.80007e-10	-1.03195	2.6837e-08	-1.80007e-10	-0.990162
85708383	chr16:85708383:G:C	9.50626e-09	-1.80007e-10	-1.25126	2.04416e-08	-1.80007e-10	-1.26237
85708424	chr16:85708424:G:A	1.17527e-08	-1.80007e-10	-1.03913	2.84009e-08	-1.80007e-10	-0.933521
85708655	chr16:85708655:G:A	1.74091e-08	-1.80007e-10	-0.646218	4.53228e-08	-1.80007e-10	-0.466134
85709082	chr16:85709082:T:C	1.42075e-08	-1.80007e-10	-0.849444	2.82092e-08	-1.80007e-10	-0.940296
85709287	chr16:85709287:G:C	2.11464e-08	-1.80007e-10	-0.451742	5.32173e-08	-1.80007e-10	-0.305559
85709344	chr16:85709344:A:C	6.07775e-09	-1.63506	-0.0635163	2.33446e-08	-1.0205	-0.109076
85709553	chr16:85709553:G:A	7.92385e-09	-1.80007e-10	-1.43333	1.69901e-08	-1.80007e-10	-1.44731
85710126	chr16:85710126:C:G	2.36065e-08	0.911041	-1.25273	1.28265e-07	1.78399	-1.20983
85710213	chr16:85710213:C:T	7.67546e-09	-1.80007e-10	-1.46518	1.66493e-08	-1.80007e-10	-1.46757
85710614	chr16:85710614:C:T	1.15168e-08	0.381876	-1.44128	6.99242e-08	1.37072	-1.40325
85710687	chr16:85710687:A:G	8.15641e-09	-1.80007e-10	-1.40441	1.91662e-08	-1.80007e-10	-1.3268
85710790	chr16:85710790:C:T	1.18773e-08	-1.80007e-10	-1.02858	2.73453e-08	-1.80007e-10	-0.971397
85711171	chr16:85711171:C:T	2.00142e-08	0.95773	-1.4645	1.01107e-07	1.79586	-1.45962
85711212	chr16:85711212:C:G	1.44519e-08	-1.80007e-10	-0.832382	3.08539e-08	-1.80007e-10	-0.850679
85711490	chr16:85711490:G:A	7.98722e-09	-1.80007e-10	-1.42537	1.71087e-08	-1.80007e-10	-1.44036
85711882	chr16:85711882:C:T	2.78235e-08	-1.80007e-10	-0.177331	5.20291e-08	-1.80007e-10	-0.32814
85712007	chr16:85712007:C:T	9.47019e-09	-1.80007e-10	-1.25506	2.16735e-08	-1.80007e-10	-1.20385
85712474	chr16:85712474:G:A	2.50987e-08	1.18465	-1.46505	1.31276e-07	2.05775	-1.4604
85712748	chr16:85712748:C:T	4.77159e-08	-1.80007e-10	0.362054	8.76124e-08	-1.80007e-10	0.192979
85713039	chr16:85713039:C:T	4.80782e-08	-1.80007e-10	0.369617	8.82474e-08	-1.80007e-10	0.200201
85713222	chr16:85713222:A:G	3.26586e-09	-1.03338	-1.28631	2.39764e-05	7.0603	-1.25542
85713615	chr16:85713615:G:C	6.03195e-08	-1.80007e-10	0.596444	1.63213e-07	-1.80007e-10	0.815115
85713733	chr16:85713733:A:G	3.96847e-08	-1.80007e-10	0.177754	7.2911e-08	-1.80007e-10	0.00929617
85713819	chr16:85713819:G:A	1.6931e-08	0.782654	-1.45672	8.16666e-08	1.57094	-1.44824
85714059	chr16:85714059:G:A	2.36244e-08	-1.80007e-10	-0.340933	6.04928e-08	-1.80007e-10	-0.177419
85714326	chr16:85714326:G:C	5.58106e-09	-0.461536	-1.3223	2.45398e-08	0.182189	-1.26183
85714789	chr16:85714789:G:A	1.52464e-08	-1.80007e-10	-0.77887	3.24305e-08	-1.80007e-10	-0.800843
85714798	chr16:85714798:A:G	9.07565e-09	-1.80007e-10	-1.29762	1.97618e-08	-1.80007e-10	-1.29619
85714894	chr16:85714894:C:T	4.83954e-09	-0.485148	-1.44124	2.20366e-08	0.261704	-1.44894
85715767	chr16:85715767:A:G	1.0342e-08	-1.80007e-10	-1.167	2.0898e-08	-1.80007e-10	-1.24029
85715799	chr16:85715799:C:T	1.69679e-08	-1.80007e-10	-0.671887	3.71219e-08	-1.80007e-10	-0.665738
85716060	chr16:85716060:G:A	1.85542e-08	-1.80007e-10	-0.582516	3.75012e-08	-1.80007e-10	-0.655572
85716990	chr16:85716990:G:A	8.18336e-09	-1.80007e-10	-1.40111	1.73698e-08	-1.80007e-10	-1.42521
85717045	chr16:85717045:C:T	1.12997e-08	-1.80007e-10	-1.07844	2.26055e-08	-1.80007e-10	-1.16175
85717184	chr16:85717184:T:C	8.58558e-09	-1.80007e-10	-1.35313	2.06582e-08	-1.80007e-10	-1.25183
85717400	chr16:85717400:C:T	8.07922e-09	-1.80007e-10	-1.41392	1.71771e-08	-1.80007e-10	-1.43637
85717485	chr16:85717485:T:A	1.07244e-08	-1.80007e-10	-1.13069	2.15719e-08	-1.80007e-10	-1.20855
85718135	chr16:85718135:C:T	1.31777e-08	-1.80007e-10	-0.924684	3.05364e-08	-1.80007e-10	-0.861025
85718343	chr16:85718343:G:A	1.12912e-08	-1.07919	-4.46292e-10	3.5209e-08	-0.718643	-4.46292e-10
85718512	chr16:85718512:C:T	1.95319e-09	-1.55819	-1.27555	4.44683e-06	5.5179	-1.3979
85718943	chr16:85718943:T:A	1.22089e-08	-1.80007e-10	-1.00105	2.42099e-08	-1.80007e-10	-1.09318
85719110	chr16:85719110:G:A	1.23842e-08	-0.986787	-4.46292e-10	3.93078e-08	-0.60852	-4.46292e-10
85719140	chr16:85719140:A:G	9.36312e-09	-0.476505	-0.789928	6.34165e-08	0.417649	-0.547868
85719174	chr16:85719174:G:C	1.54988e-08	-1.80007e-10	-0.762449	3.63885e-08	-1.80007e-10	-0.68569
85719411	chr16:85719411:G:A	8.67446e-09	-1.80007e-10	-1.34283	1.88941e-08	-1.80007e-10	-1.34109
85719632	chr16:85719632:G:C	8.84652e-09	-1.80007e-10	-1.32319	1.92692e-08	-1.80007e-10	-1.32143
85719642	chr16:85719642:A:G	8.41535e-09	-1.80007e-10	-1.37315	1.77355e-08	-1.80007e-10	-1.40438
85719659	chr16:85719659:A:G	5.20895e-09	-0.478374	-1.37446	2.63374e-08	0.30344	-1.31239
85719660	chr16:85719660:C:G	1.31315e-08	-1.80007e-10	-0.928201	2.52944e-08	-1.80007e-10	-1.04936
85719789	chr16:85719789:G:A	7.97675e-09	-1.80007e-10	-1.42668	1.76027e-08	-1.80007e-10	-1.41189
85719959	chr16:85719959:A:C	1.11334e-08	-1.80007e-10	-1.09326	2.25564e-08	-1.80007e-10	-1.16392
85720114	chr16:85720114:T:C	1.14204e-08	-1.80007e-10	-1.06781	2.28122e-08	-1.80007e-10	-1.15265
85720163	chr16:85720163:C:T	1.18857e-08	-1.80007e-10	-1.02788	2.36457e-08	-1.80007e-10	-1.11676
85720462	chr16:85720462:C:G	1.16582e-08	-1.80007e-10	-1.0472	2.32533e-08	-1.80007e-10	-1.13349
85720737	chr16:85720737:C:T	1.48576e-08	-0.357015	-0.447684	6.33994e-08	0.369675	-0.500163
85720752	chr16:85720752:G:A	9.49278e-09	-1.80007e-10	-1.25268	1.9594e-08	-1.80007e-10	-1.30472
85720899	chr16:85720899:C:T	3.05027e-08	-0.350245	0.26485	1.17846e-07	0.290072	0.199365
85721046	chr16:85721046:G:A	2.49766e-09	-1.15511	-1.43275	1.08586e-06	4.11441	-1.40422
85721065	chr16:85721065:T:A	8.69333e-09	-1.80007e-10	-1.34065	1.91544e-08	-1.80007e-10	-1.32741
85721310	chr16:85721310:T:G	9.43272e-09	-0.55219	-0.706836	4.34481e-08	0.139677	-0.648052
85721401	chr16:85721401:A:G	3.97728e-09	-0.781456	-1.34116	1.82916e-08	-0.100115	-1.27339
85721511	chr16:85721511:T:C	1.11286e-08	-1.80007e-10	-1.09369	2.28836e-08	-1.80007e-10	-1.14952
85721783	chr16:85721783:T:C	3.42932e-09	-0.857818	-1.41303	1.48305e-08	-0.207315	-1.37594
85722189	chr16:85722189:A:G	7.76673e-09	-1.80007e-10	-1.45336	1.67216e-08	-1.80007e-10	-1.46324
85722368	chr16:85722368:G:A	1.83612e-08	-1.80007e-10	-0.592971	3.57695e-08	-1.80007e-10	-0.702849
85722401	chr16:85722401:G:A	1.17972e-08	-1.80007e-10	-1.03535	2.62847e-08	-1.80007e-10	-1.01096
85722417	chr16:85722417:G:A	1.86999e-08	-0.574693	-4.46292e-10	1.35985e-08	-1.66998	-4.46292e-10
85722826	chr16:85722826:T:C	9.49681e-09	-1.80007e-10	-1.25225	1.93849e-08	-1.80007e-10	-1.31545
85722918	chr16:85722918:C:T	8.79136e-09	-1.80007e-10	-1.32944	1.85251e-08	-1.80007e-10	-1.36082
85722959	chr16:85722959:C:G	7.82977e-09	-1.80007e-10	-1.44528	1.69154e-08	-1.80007e-10	-1.45172
85723222	chr16:85723222:T:C	8.19318e-09	-0.285567	-1.11434	3.90329e-08	0.503995	-1.11953
85723374	chr16:85723374:C:T	1.84515e-09	-1.44096	-1.44969	4.12095e-09	-1.40846	-1.4554
85723778	chr16:85723778:T:C	8.70819e-09	-1.80007e-10	-1.33895	1.88308e-08	-1.80007e-10	-1.34445
85723952	chr16:85723952:G:A	8.6131e-09	-1.80007e-10	-1.34993	1.84966e-08	-1.80007e-10	-1.36236
85723964	chr16:85723964:C:T	1.5377e-08	-0.770338	-4.46292e-10	7.45564e-08	0.0316125	-4.46292e-10
85724650	chr16:85724650:G:A	1.03149e-08	-0.181947	-0.987676	6.95145e-08	0.803601	-0.842009
85724710	chr16:85724710:G:A	1.21071e-08	-1.80007e-10	-1.00942	2.81569e-08	-1.80007e-10	-0.94215
85724751	chr16:85724751:C:G	6.11432e-09	-0.59207	-1.10051	7.61869e-08	1.06188	-1.00863
85724778	chr16:85724778:C:T	1.62436e-09	-1.79925	-1.21885	3.71384e-09	-1.73561	-1.23226
85724841	chr16:85724841:C:G	4.63462e-09	-0.51008	-1.45958	2.47885e-08	0.395401	-1.46497
85724857	chr16:85724857:T:C	1.38719e-08	0.0490272	-0.922374	7.8453e-08	0.95507	-0.872514
85724986	chr16:85724986:C:A	1.20707e-08	-1.80007e-10	-1.01243	2.40353e-08	-1.80007e-10	-1.10042
85725073	chr16:85725073:G:A	2.53758e-08	-1.80007e-10	-0.269414	5.0225e-08	-1.80007e-10	-0.36343
85725179	chr16:85725179:T:C	1.89777e-08	-0.249699	-0.31025	3.54137e-07	1.91397	-0.324233
85725361	chr16:85725361:A:C	1.16048e-08	-1.80007e-10	-1.05179	2.39933e-08	-1.80007e-10	-1.10217
85725377	chr16:85725377:G:C	5.28317e-09	-0.534147	-1.30454	2.6946e-08	0.340227	-1.32634
85725538	chr16:85725538:T:C	7.7167e-09	-1.80007e-10	-1.45982	1.66472e-08	-1.80007e-10	-1.4677
85725781	chr16:85725781:C:A	1.12988e-08	-1.80007e-10	-1.07851	2.29773e-08	-1.80007e-10	-1.14544
85725807	chr16:85725807:T:C	7.69163e-09	-1.80007e-10	-1.46308	1.66529e-08	-1.80007e-10	-1.46736
85725834	chr16:85725834:C:T	2.48242e-09	-1.21596	-1.37801	5.56942e-09	-1.18865	-1.374
85725848	chr16:85725848:C:A	7.6856e-09	-1.80007e-10	-1.46386	1.66574e-08	-1.80007e-10	-1.46709
85725986	chr16:85725986:T:C	7.7106e-09	-1.80007e-10	-1.46061	1.66641e-08	-1.80007e-10	-1.46669
85726286	chr16:85726286:C:T	8.33469e-09	-1.80007e-10	-1.38279	1.84904e-08	-1.80007e-10	-1.36269
85726340	chr16:85726340:G:A	5.70787e-09	-1.76136	-4.46292e-10	1.37567e-08	-1.65842	-4.46292e-10
85726621	chr16:85726621:T:A	2.27739e-08	-1.80007e-10	-0.377596	5.44153e-08	-1.80007e-10	-0.283297
85726665	chr16:85726665:T:C	1.42665e-08	-1.80007e-10	-0.845298	2.92687e-08	-1.80007e-10	-0.903424
85726700	chr16:85726700:G:T	8.10473e-09	-1.80007e-10	-1.41076	1.70883e-08	-1.80007e-10	-1.44155
85726778	chr16:85726778:C:G	3.64294e-09	-0.84711	-1.36331	1.77412e-08	-0.0387949	-1.36526
85726970	chr16:85726970:C:T	1.08777e-08	-1.80007e-10	-1.11649	2.25385e-08	-1.80007e-10	-1.16472
85726987	chr16:85726987:A:G	7.9822e-09	-1.80007e-10	-1.426	1.68784e-08	-1.80007e-10	-1.45391
85727033	chr16:85727033:C:T	5.93373e-09	-0.289749	-1.43281	2.63642e-08	0.394619	-1.40256
85727217	chr16:85727217:C:T	7.92894e-09	-1.80007e-10	-1.43269	1.70906e-08	-1.80007e-10	-1.44142
85727323	chr16:85727323:A:C	4.9576e-09	-0.588156	-1.31413	2.47552e-08	0.316554	-1.38746
85727807	chr16:85727807:C:A	3.39608e-09	-0.890533	-1.39006	4.58634e-09	-1.37692	-1.37994
85727904	chr16:85727904:C:G	1.22566e-08	-1.80007e-10	-0.997143	2.15866e-08	-1.80007e-10	-1.20787
85728018	chr16:85728018:A:C	2.21674e-09	-1.46152	-1.24566	9.63054e-09	-0.767516	-1.24749
85728113	chr16:85728113:G:C	1.29516e-08	0.0304796	-0.972474	7.1738e-08	0.930237	-0.93716
85728144	chr16:85728144:A:G	9.34176e-09	-1.80007e-10	-1.26872	1.87729e-08	-1.80007e-10	-1.34753
85728228	chr16:85728228:C:T	1.37912e-08	-1.80007e-10	-0.879177	2.71045e-08	-1.80007e-10	-0.980244
85728265	chr16:85728265:G:A	7.78608e-09	-1.80007e-10	-1.45087	1.71401e-08	-1.80007e-10	-1.43852
85728369	chr16:85728369:A:C	8.85608e-09	-1.80007e-10	-1.32211	1.9801e-08	-1.80007e-10	-1.29421
85728521	chr16:85728521:C:T	7.80204e-09	-1.80007e-10	-1.44883	1.70711e-08	-1.80007e-10	-1.44256
85728651	chr16:85728651:T:G	7.88495e-09	-1.80007e-10	-1.43825	1.76682e-08	-1.80007e-10	-1.40818
85728792	chr16:85728792:G:A	4.64082e-08	-1.80007e-10	0.334265	1.14127e-07	-1.80007e-10	0.457366
85729335	chr16:85729335:G:A	7.72781e-09	-1.80007e-10	-1.45839	1.69096e-08	-1.80007e-10	-1.45206
85729369	chr16:85729369:A:T	2.03159e-08	-1.80007e-10	-0.491808	4.6769e-08	-1.80007e-10	-0.434723
85729381	chr16:85729381:C:A	7.67954e-09	-1.80007e-10	-1.46465	1.67084e-08	-1.80007e-10	-1.46403
85729646	chr16:85729646:C:G	7.8956e-09	-1.80007e-10	-1.4369	1.71904e-08	-1.80007e-10	-1.43559
85729827	chr16:85729827:G:A	5.40038e-09	-0.350915	-1.46583	4.91699e-09	-1.2323	-1.45494
85729841	chr16:85729841:T:C	1.30858e-09	-1.76729	-1.46698	1.18356e-08	-0.341866	-1.46697
85729988	chr16:85729988:C:G	8.23316e-09	-1.80007e-10	-1.39504	1.75748e-08	-1.80007e-10	-1.41348
85729994	chr16:85729994:G:A	1.29565e-09	-1.77799	-1.46621	1.28264e-08	-0.262166	-1.46627
85730058	chr16:85730058:G:C	5.49636e-09	-1.79913	-4.46292e-10	1.23559e-08	-1.76581	-4.46292e-10
85730207	chr16:85730207:C:T	4.07743e-09	-0.903405	-1.19434	1.33462e-08	-0.537652	-1.15106
85730344	chr16:85730344:C:T	9.60365e-09	-1.80007e-10	-1.24107	2.00412e-08	-1.80007e-10	-1.28216
85730400	chr16:85730400:T:C	9.95538e-09	-1.80007e-10	-1.2051	2.1836e-08	-1.80007e-10	-1.19638
85730448	chr16:85730448:C:A	1.35437e-08	-0.858055	-0.0392366	4.01787e-08	-0.580575	-0.00603259
85730454	chr16:85730454:G:A	8.26823e-09	-1.80007e-10	-1.39079	1.83286e-08	-1.80007e-10	-1.37148
85730865	chr16:85730865:C:A	8.68811e-09	-1.80007e-10	-1.34126	1.92579e-08	-1.80007e-10	-1.32202
85730878	chr16:85730878:G:A	6.75595e-09	-1.59279	-4.46292e-10	1.32679e-08	-1.6946	-4.46292e-10
85730969	chr16:85730969:T:A	8.33672e-09	-1.80007e-10	-1.38254	1.75627e-08	-1.80007e-10	-1.41417
85731256	chr16:85731256:G:C	8.08934e-09	-1.80007e-10	-1.41266	1.75771e-08	-1.80007e-10	-1.41335
85731698	chr16:85731698:T:C	8.28745e-09	-1.80007e-10	-1.38847	1.74581e-08	-1.80007e-10	-1.42014
85731710	chr16:85731710:C:T	1.05755e-08	-1.14467	-4.46292e-10	1.60388e-08	-1.50493	-4.46292e-10
85731741	chr16:85731741:G:A	6.18423e-09	-1.68121	-4.46292e-10	1.51008e-08	-1.5652	-4.46292e-10
85731759	chr16:85731759:C:G	5.5094e-09	-1.79676	-4.46292e-10	1.22305e-08	-1.77601	-4.46292e-10
85731761	chr16:85731761:C:T	5.9293e-09	-0.302627	-1.42068	6.97371e-09	-0.894988	-1.44281
85731931	chr16:85731931:T:G	6.31659e-09	-1.66003	-4.46292e-10	1.62298e-08	-1.49309	-4.46292e-10
85732441	chr16:85732441:G:A	2.03227e-09	-1.4295	-1.36456	2.31476e-06	4.63955	-1.17243
85732487	chr16:85732487:G:A	7.67175e-09	-1.80007e-10	-1.46567	1.67475e-08	-1.80007e-10	-1.4617
85732528	chr16:85732528:T:A	1.019e-08	-0.818307	-0.363494	3.17606e-08	-0.544624	-0.277093
85732596	chr16:85732596:G:A	2.15961e-09	-1.31876	-1.41452	3.38507e-06	5.11136	-1.26418
85732840	chr16:85732840:C:T	2.13086e-09	-1.39931	-1.34738	2.53508e-06	4.69864	-1.1406
85733027	chr16:85733027:G:C	7.69959e-09	-1.80007e-10	-1.46204	1.68429e-08	-1.80007e-10	-1.45601
85733278	chr16:85733278:A:G	8.10969e-09	-1.80007e-10	-1.41015	1.81496e-08	-1.80007e-10	-1.38129
85733509	chr16:85733509:C:T	1.40255e-08	-1.80007e-10	-0.862336	3.13159e-08	-1.80007e-10	-0.835817
85733569	chr16:85733569:T:TA	7.65617e-09	-1.80007e-10	-1.4677	1.67e-08	-1.80007e-10	-1.46454
85733570	chr16:85733570:A:G	1.12979e-08	-1.80007e-10	-1.0786	2.34939e-08	-1.80007e-10	-1.1232
85733712	chr16:85733712:C:G	2.91158e-09	-1.34964	-1.08487	4.64376e-06	4.94184	-0.778504
85733781	chr16:85733781:G:A	2.00834e-09	-1.36239	-1.44352	2.61421e-06	4.91315	-1.32437
85733885	chr16:85733885:G:C	7.72599e-09	-1.80007e-10	-1.45862	1.66788e-08	-1.80007e-10	-1.46581
85733964	chr16:85733964:T:C	5.5685e-09	-1.78608	-4.46292e-10	1.27515e-08	-1.73429	-4.46292e-10
85733976	chr16:85733976:G:A	1.0801e-08	-1.80007e-10	-1.12357	2.19709e-08	-1.80007e-10	-1.19023
85734479	chr16:85734479:A:G	9.68885e-09	-1.80007e-10	-1.23224	2.04707e-08	-1.80007e-10	-1.26095
85734497	chr16:85734497:ACT:A	7.79819e-09	-1.80007e-10	-1.44932	1.67465e-08	-1.80007e-10	-1.46176
85734500	chr16:85734500:G:A	7.79156e-09	-1.80007e-10	-1.45017	1.67384e-08	-1.80007e-10	-1.46224
85734542	chr16:85734542:G:A	7.80987e-09	-1.80007e-10	-1.44782	1.67605e-08	-1.80007e-10	-1.46092
85734565	chr16:85734565:G:A	7.80009e-09	-1.80007e-10	-1.44908	1.71782e-08	-1.80007e-10	-1.4363
85734659	chr16:85734659:T:C	4.71e-09	-1.0079	-0.945623	1.61164e-08	-0.63818	-0.861929
85734663	chr16:85734663:G:A	7.67828e-09	-1.80007e-10	-1.46481	1.67641e-08	-1.80007e-10	-1.4607
85735111	chr16:85735111:C:T	1.91146e-09	-1.51648	-1.33886	1.68456e-06	4.27487	-1.12555
85735334	chr16:85735334:A:G	1.18687e-08	-1.80007e-10	-1.0293	2.18399e-08	-1.80007e-10	-1.19621
85735411	chr16:85735411:C:T	7.66324e-09	-1.80007e-10	-1.46678	1.66609e-08	-1.80007e-10	-1.46688
85735428	chr16:85735428:A:C	8.41638e-09	-1.80007e-10	-1.37303	1.76166e-08	-1.80007e-10	-1.4111
85735483	chr16:85735483:G:C	7.67188e-09	-1.80007e-10	-1.46565	1.67392e-08	-1.80007e-10	-1.46219
85735581	chr16:85735581:C:T	8.28582e-09	-1.80007e-10	-1.38866	1.85127e-08	-1.80007e-10	-1.36149
85735782	chr16:85735782:C:T	7.68862e-09	-1.80007e-10	-1.46347	1.66477e-08	-1.80007e-10	-1.46767
85735966	chr16:85735966:G:A	1.15231e-08	-1.80007e-10	-1.05885	2.32854e-08	-1.80007e-10	-1.13212
85735972	chr16:85735972:G:A	4.28475e-09	-1.40155	-0.646596	4.8879e-06	4.65902	-0.444446
85736053	chr16:85736053:G:T	7.97726e-09	-1.80007e-10	-1.42662	1.7038e-08	-1.80007e-10	-1.4445
85736810	chr16:85736810:T:G	1.62394e-09	-1.79345	-1.2249	7.95777e-09	-0.979861	-1.22593
85736826	chr16:85736826:C:G	2.3208e-09	-1.19495	-1.46635	4.21088e-06	5.50988	-1.4444
85737185	chr16:85737185:A:T	7.7109e-09	-1.80007e-10	-1.46058	1.69449e-08	-1.80007e-10	-1.44998
85737744	chr16:85737744:T:C	1.55633e-09	-1.67703	-1.38385	3.06472e-09	-1.76703	-1.39296
85737802	chr16:85737802:G:C	1.06849e-08	-1.80007e-10	-1.13438	2.17423e-08	-1.80007e-10	-1.20069
85738204	chr16:85738204:C:T	2.96228e-09	-1.44944	-0.96781	2.46927e-08	-0.200971	-0.872464
85738606	chr16:85738606:C:G	3.65547e-09	-1.48575	-0.72124	2.7493e-08	-0.36688	-0.599132
85738620	chr16:85738620:C:T	1.14599e-08	-1.80007e-10	-1.06436	2.358e-08	-1.80007e-10	-1.11955
85738727	chr16:85738727:G:A	1.00483e-08	-1.80007e-10	-1.1958	2.11268e-08	-1.80007e-10	-1.2294
85738785	chr16:85738785:A:C	8.09343e-09	-1.80007e-10	-1.41216	1.78216e-08	-1.80007e-10	-1.39953
85738871	chr16:85738871:C:T	1.39928e-08	-1.80007e-10	-0.86467	3.13602e-08	-1.80007e-10	-0.834404
85738992	chr16:85738992:C:T	7.78134e-09	-1.80007e-10	-1.45148	1.67456e-08	-1.80007e-10	-1.46181
85739111	chr16:85739111:G:A	8.43616e-09	-1.80007e-10	-1.37068	1.88908e-08	-1.80007e-10	-1.34127
85739133	chr16:85739133:C:T	2.25649e-09	-1.35087	-1.33853	2.19242e-06	4.87123	-1.45841
85739366	chr16:85739366:C:T	3.16533e-09	-1.42913	-0.921821	2.75995e-08	-0.141334	-0.820812
85739551	chr16:85739551:G:A	8.06463e-09	-1.80007e-10	-1.41572	1.75561e-08	-1.80007e-10	-1.41454
85739750	chr16:85739750:C:T	6.67059e-09	-1.01315	-0.592352	2.14027e-08	-0.641926	-0.574502
85739782	chr16:85739782:G:C	1.70846e-09	-1.74055	-1.22707	8.72751e-09	-0.901444	-1.21202
85739897	chr16:85739897:T:C	3.70093e-09	-1.08395	-1.11068	3.72907e-08	0.350392	-1.01159
85739932	chr16:85739932:G:A	7.99779e-09	-1.80007e-10	-1.42405	1.69854e-08	-1.80007e-10	-1.44759
85740087	chr16:85740087:G:A	8.5007e-09	-1.80007e-10	-1.36306	1.81852e-08	-1.80007e-10	-1.37933
85740271	chr16:85740271:T:C	1.68561e-08	-1.80007e-10	-0.678497	3.55482e-08	-1.80007e-10	-0.709054
85740325	chr16:85740325:A:T	6.0665e-09	-0.546185	-1.15424	8.56706e-08	1.23339	-1.06283
85740424	chr16:85740424:C:T	8.02177e-09	-1.80007e-10	-1.42105	1.72013e-08	-1.80007e-10	-1.43496
85740476	chr16:85740476:G:A	8.91168e-09	-1.80007e-10	-1.31585	2.03763e-08	-1.80007e-10	-1.26557
85740570	chr16:85740570:C:T	1.69669e-09	-1.78479	-1.18974	7.07301e-09	-1.13923	-1.18443
85740597	chr16:85740597:C:A	8.63728e-09	-1.34712	-4.46292e-10	2.47542e-08	-1.07095	-4.46292e-10
85740602	chr16:85740602:G:T	7.83554e-09	-1.44454	-4.46292e-10	2.18675e-08	-1.19494	-4.46292e-10
85740931	chr16:85740931:T:C	2.84796e-09	-1.38937	-1.06724	9.56025e-09	-1.00964	-1.01269
85741055	chr16:85741055:T:A	9.26898e-09	-1.80007e-10	-1.27654	2.02515e-08	-1.80007e-10	-1.27172
85741148	chr16:85741148:A:G	3.97696e-09	-0.658165	-1.46453	6.90644e-09	-0.891541	-1.45595
85741302	chr16:85741302:C:G	8.53926e-09	-1.80007e-10	-1.35854	1.80876e-08	-1.80007e-10	-1.38471
85741311	chr16:85741311:T:C	1.28649e-09	-1.79238	-1.45891	7.80409e-09	-0.757654	-1.46764
85741443	chr16:85741443:G:A	5.65401e-09	-1.77085	-4.46292e-10	1.9385e-08	-1.31544	-4.46292e-10
85741511	chr16:85741511:A:G	7.66499e-09	-1.80007e-10	-1.46655	1.66581e-08	-1.80007e-10	-1.46705
85741569	chr16:85741569:G:A	1.011e-08	-1.80007e-10	-1.18968	2.00171e-08	-1.80007e-10	-1.28336
85741580	chr16:85741580:T:C	1.03985e-08	-1.80007e-10	-1.16155	2.14451e-08	-1.80007e-10	-1.21445
85742033	chr16:85742033:G:C	8.8141e-09	-1.80007e-10	-1.32686	1.89109e-08	-1.80007e-10	-1.34021
85742168	chr16:85742168:T:C	2.38221e-09	-1.79892	-0.836261	1.09156e-08	-1.05696	-0.832798
85742302	chr16:85742302:G:A	7.81782e-09	-1.80007e-10	-1.44681	1.69431e-08	-1.80007e-10	-1.45008
85742367	chr16:85742367:C:T	3.65094e-09	-1.25122	-0.95701	3.57715e-06	5.18915	-1.28677
85742428	chr16:85742428:C:T	7.65742e-09	-1.80007e-10	-1.46754	1.66511e-08	-1.80007e-10	-1.46747
85742494	chr16:85742494:C:T	3.68483e-09	-1.32645	-0.872536	2.8274e-06	4.89118	-1.22401
85742610	chr16:85742610:C:T	3.51233e-09	-1.27005	-0.976883	3.54059e-06	5.18718	-1.29508
85742667	chr16:85742667:G:A	4.15689e-09	-1.20848	-0.869966	4.78288e-06	5.4273	-1.23445
85742737	chr16:85742737:T:C	8.40697e-09	-1.80007e-10	-1.37415	1.85528e-08	-1.80007e-10	-1.35932
85742990	chr16:85742990:C:T	7.87948e-09	-1.80007e-10	-1.43895	1.72628e-08	-1.80007e-10	-1.43139
85743162	chr16:85743162:T:A	8.30599e-09	-1.80007e-10	-1.38623	1.76684e-08	-1.80007e-10	-1.40816
85743501	chr16:85743501:C:G	7.65763e-09	-1.80007e-10	-1.46751	1.66726e-08	-1.80007e-10	-1.46618
85743641	chr16:85743641:G:A	8.19949e-09	-1.80007e-10	-1.39914	1.74694e-08	-1.80007e-10	-1.41949
85743995	chr16:85743995:A:T	3.80264e-09	-1.37336	-0.794158	2.72598e-08	-0.30801	-0.666521
85744311	chr16:85744311:G:C	1.4065e-09	-1.70017	-1.46194	1.32083e-08	-0.239438	-1.45966
85744574	chr16:85744574:A:T	5.88812e-09	-1.73027	-4.46292e-10	1.26685e-08	-1.74083	-4.46292e-10
85744591	chr16:85744591:G:C	8.76636e-09	-1.80007e-10	-1.33229	1.79414e-08	-1.80007e-10	-1.39283
85744593	chr16:85744593:G:A	1.36736e-09	-1.72281	-1.46752	1.71618e-08	0.00139941	-1.43866
85744637	chr16:85744637:T:C	1.14489e-08	-1.80007e-10	-1.06532	2.71004e-08	-1.80007e-10	-0.980394
85744925	chr16:85744925:T:C	4.52226e-08	-1.80007e-10	0.308386	9.53557e-08	-1.80007e-10	0.27767
85745010	chr16:85745010:G:A	5.56418e-09	-1.78686	-4.46292e-10	1.41928e-08	-1.62721	-4.46292e-10
85745045	chr16:85745045:G:A	1.83823e-09	-1.73512	-1.15929	3.35422e-09	-1.79758	-1.27215
85745061	chr16:85745061:A:G	5.74509e-09	-1.75486	-4.46292e-10	3.01949e-08	-0.872272	-4.46292e-10
85745558	chr16:85745558:A:G	1.06822e-08	-1.80007e-10	-1.13463	2.33437e-08	-1.80007e-10	-1.12961
85746184	chr16:85746184:T:C	1.50539e-09	-1.78105	-1.31311	8.17179e-09	-0.870503	-1.30875
85746269	chr16:85746269:G:C	7.82087e-09	-1.80007e-10	-1.44642	1.71586e-08	-1.80007e-10	-1.43744
85746850	chr16:85746850:T:C	8.70467e-09	-1.80007e-10	-1.33935	1.92717e-08	-1.80007e-10	-1.3213
85747025	chr16:85747025:T:A	7.71985e-09	-1.80007e-10	-1.45942	1.67435e-08	-1.80007e-10	-1.46194
85747229	chr16:85747229:T:C	8.81209e-09	-1.80007e-10	-1.32709	1.95067e-08	-1.80007e-10	-1.30918
85747814	chr16:85747814:G:A	1.7002e-08	-1.80007e-10	-0.66988	3.07017e-08	-1.80007e-10	-0.855625
85748087	chr16:85748087:AAAAAATATATATATATATACATATATATATATGTGTGTGTGTATATATATATGTGTGTGTATATATATATATGTGTATATATATATATATACACATACAT:A	4.3123e-06	-1.80007e-10	4.86602	6.55882e-06	-1.80007e-10	4.50862
85748301	chr16:85748301:G:C	1.09451e-08	-1.80007e-10	-1.11032	2.36651e-08	-1.80007e-10	-1.11594
85748413	chr16:85748413:C:T	8.53608e-09	-1.80007e-10	-1.35891	1.86777e-08	-1.80007e-10	-1.35261
85748566	chr16:85748566:C:G	1.84908e-09	-1.42082	-1.4677	6.52929e-09	-0.939152	-1.46449
85748683	chr16:85748683:T:C	8.14159e-09	-1.80007e-10	-1.40623	1.78416e-08	-1.80007e-10	-1.39841
85749117	chr16:85749117:A:G	7.65872e-09	-1.80007e-10	-1.46737	1.66476e-08	-1.80007e-10	-1.46768
85749241	chr16:85749241:A:T	1.3992e-09	-1.79474	-1.37257	7.93636e-09	-0.812185	-1.3963
85749324	chr16:85749324:T:G	7.98162e-09	-1.80007e-10	-1.42607	1.72867e-08	-1.80007e-10	-1.43001
85749334	chr16:85749334:G:A	3.95622e-09	-0.980842	-1.14708	5.00428e-09	-1.46975	-1.1999
85749416	chr16:85749416:G:C	1.73609e-09	-1.52151	-1.43007	6.77697e-09	-0.912893	-1.45352
85749632	chr16:85749632:G:T	2.31843e-09	-1.24888	-1.41344	5.26195e-09	-1.15412	-1.46532
85749835	chr16:85749835:G:C	7.71468e-09	-1.80007e-10	-1.46009	1.67387e-08	-1.80007e-10	-1.46222
85750162	chr16:85750162:T:A	2.04444e-09	-1.45238	-1.33571	3.74726e-09	-1.64813	-1.31078
85750250	chr16:85750250:T:C	5.54746e-09	-1.78987	-4.46292e-10	1.22262e-08	-1.77636	-4.46292e-10
85750264	chr16:85750264:G:A	1.99542e-09	-1.78375	-1.02861	3.88757e-09	-1.78991	-1.13225
85750297	chr16:85750297:A:G	2.11081e-08	-0.125408	-0.328148	1.03536e-08	-1.67222	-0.270385
85750385	chr16:85750385:CAGG:C	1.06314e-08	-1.80007e-10	-1.1394	2.14452e-08	-1.80007e-10	-1.21444
85750412	chr16:85750412:G:A	7.74079e-09	-1.80007e-10	-1.45671	1.67812e-08	-1.80007e-10	-1.45969
85750517	chr16:85750517:T:G	1.70272e-09	-1.70732	-1.26367	3.99988e-09	-1.58139	-1.31229
85750542	chr16:85750542:C:T	8.21283e-09	-1.80007e-10	-1.39751	1.83499e-08	-1.80007e-10	-1.37032
85751154	chr16:85751154:G:A	1.29543e-09	-1.78669	-1.45768	3.15576e-09	-1.70747	-1.42324
85751293	chr16:85751293:C:T	7.16506e-09	-0.209475	-1.32452	8.44678e-09	-0.805431	-1.34073
85751481	chr16:85751481:A:G	1.33469e-08	-1.80007e-10	-0.911929	2.8165e-08	-1.80007e-10	-0.941863
85751488	chr16:85751488:A:G	1.09942e-08	-1.80007e-10	-1.10584	2.56882e-08	-1.80007e-10	-1.03391
85752358	chr16:85752358:G:C	5.55594e-09	-1.78834	-4.46292e-10	1.3328e-08	-1.69007	-4.46292e-10
85752653	chr16:85752653:C:G	1.66503e-09	-1.59921	-1.39416	5.22922e-09	-1.24332	-1.38236
85752692	chr16:85752692:A:G	9.30934e-09	-1.80007e-10	-1.27219	2.04089e-08	-1.80007e-10	-1.26397
85752917	chr16:85752917:GA:G	4.88825e-08	0.386209	-4.46292e-10	1.31786e-06	2.90382	-4.46292e-10
85753085	chr16:85753085:G:A	7.94365e-09	-1.80007e-10	-1.43084	1.74411e-08	-1.80007e-10	-1.42111
85753274	chr16:85753274:G:A	1.38427e-08	-1.80007e-10	-0.875453	3.16919e-08	-1.80007e-10	-0.823882
85753282	chr16:85753282:G:A	8.20994e-09	-1.80007e-10	-1.39786	1.80642e-08	-1.80007e-10	-1.38601
85753355	chr16:85753355:C:T	3.16455e-08	-1.80007e-10	-0.0486159	7.03817e-08	-1.80007e-10	-0.0260102
85753889	chr16:85753889:C:T	8.17828e-09	-1.80007e-10	-1.40173	1.83897e-08	-1.80007e-10	-1.36815
85754003	chr16:85754003:T:G	1.90041e-08	-0.558558	-4.46292e-10	1.59075e-08	-1.51315	-4.46292e-10
85754182	chr16:85754182:G:A	8.77517e-09	-1.80007e-10	-1.33128	1.9958e-08	-1.80007e-10	-1.28631
85754455	chr16:85754455:C:A	2.01015e-08	-1.80007e-10	-0.502417	4.64032e-08	-1.80007e-10	-0.442575
85754782	chr16:85754782:T:C	5.62896e-09	-1.02977	-0.745516	6.54269e-09	-1.70952	-0.692079
85754952	chr16:85754952:A:G	9.35475e-09	-1.80007e-10	-1.26733	2.07079e-08	-1.80007e-10	-1.24943
85755211	chr16:85755211:C:T	7.71182e-09	-1.80007e-10	-1.46046	1.67233e-08	-1.80007e-10	-1.46314
85755260	chr16:85755260:G:C	7.81204e-09	-1.80007e-10	-1.44754	1.69232e-08	-1.80007e-10	-1.45126
85755653	chr16:85755653:G:A	7.69596e-09	-1.80007e-10	-1.46252	1.67972e-08	-1.80007e-10	-1.45873
85755689	chr16:85755689:C:T	6.26278e-09	-0.201174	-1.46741	4.22535e-09	-1.37143	-1.46741
85755738	chr16:85755738:C:G	6.33289e-09	-0.199087	-1.45837	4.24384e-09	-1.37099	-1.46349
85755933	chr16:85755933:G:T	2.84042e-09	-1.43137	-1.02789	1.37198e-08	-0.755016	-0.906085
85756142	chr16:85756142:C:T	8.85425e-09	-1.80007e-10	-1.32231	2.00779e-08	-1.80007e-10	-1.28032
85756197	chr16:85756197:G:A	7.88869e-09	-1.80007e-10	-1.43778	1.73602e-08	-1.80007e-10	-1.42577
85756215	chr16:85756215:T:G	1.42114e-08	-1.80007e-10	-0.849166	3.32676e-08	-1.80007e-10	-0.77536
85756274	chr16:85756274:A:G	1.46866e-08	-1.80007e-10	-0.816279	3.04048e-08	-1.80007e-10	-0.865342
85757037	chr16:85757037:C:A	2.49509e-09	-1.67969	-0.909192	1.02381e-08	-1.16077	-0.793064
85757136	chr16:85757136:A:G	5.25501e-09	-0.376739	-1.46729	3.8836e-09	-1.45995	-1.46323
85757375	chr16:85757375:A:G	3.15707e-09	-1.69392	-0.659645	5.39015e-09	-1.78544	-0.809927
85757630	chr16:85757630:C:A	1.50739e-08	-1.80007e-10	-0.790248	3.54285e-08	-1.80007e-10	-0.712427
85758027	chr16:85758027:G:A	1.11854e-08	-1.80007e-10	-1.0886	2.31462e-08	-1.80007e-10	-1.13811
85758133	chr16:85758133:A:G	8.81287e-09	-1.80007e-10	-1.327	1.91698e-08	-1.80007e-10	-1.32661
85758604	chr16:85758604:C:T	1.34559e-09	-1.73868	-1.4677	4.70683e-09	-1.26409	-1.46684
85759282	chr16:85759282:C:A	4.71063e-09	-1.07642	-0.876967	7.13449e-09	-1.57339	-0.741614
85759361	chr16:85759361:A:G	1.7368e-09	-1.79925	-1.15192	3.64789e-09	-1.77757	-1.20823
85759421	chr16:85759421:A:G	7.91859e-09	-1.80007e-10	-1.434	1.72323e-08	-1.80007e-10	-1.43316
85760040	chr16:85760040:G:A	2.6163e-09	-1.09809	-1.44336	3.57153e-09	-1.59314	-1.41381
85760155	chr16:85760155:G:A	1.62469e-09	-1.79595	-1.22194	3.58455e-09	-1.79827	-1.20504
85760166	chr16:85760166:AC:A	1.66551e-09	-1.78326	-1.20982	3.66361e-09	-1.78874	-1.19275
85760176	chr16:85760176:C:T	7.74816e-09	-1.80007e-10	-1.45576	1.68048e-08	-1.80007e-10	-1.45828
85760308	chr16:85760308:A:G	1.09967e-08	-1.80007e-10	-1.10562	2.50762e-08	-1.80007e-10	-1.05802
85761014	chr16:85761014:G:A	7.69489e-09	-1.80007e-10	-1.46265	1.67635e-08	-1.80007e-10	-1.46074
85761076	chr16:85761076:C:T	2.88076e-09	-1.28013	-1.16503	4.17573e-09	-1.69509	-1.15557
85761109	chr16:85761109:T:C	8.10146e-09	-1.80007e-10	-1.41117	1.7475e-08	-1.80007e-10	-1.41917
85761531	chr16:85761531:G:A	1.10906e-08	-1.80007e-10	-1.09711	2.59004e-08	-1.80007e-10	-1.02569
85761666	chr16:85761666:A:C	9.23546e-09	-1.80007e-10	-1.28016	1.98149e-08	-1.80007e-10	-1.29351
85762163	chr16:85762163:C:A	1.6295e-08	-1.80007e-10	-0.712355	3.30756e-08	-1.80007e-10	-0.781148
85762334	chr16:85762334:G:A	9.75989e-09	-1.80007e-10	-1.22493	1.91652e-08	-1.80007e-10	-1.32685
85762971	chr16:85762971:T:G	4.0695e-09	-0.637363	-1.46233	8.90857e-09	-0.625231	-1.4677
85762978	chr16:85762978:T:G	8.02426e-09	-1.80007e-10	-1.42074	1.74761e-08	-1.80007e-10	-1.41911
85763004	chr16:85763004:G:A	7.67728e-09	-1.80007e-10	-1.46495	1.67343e-08	-1.80007e-10	-1.46248
85763570	chr16:85763570:C:G	1.44156e-08	-1.80007e-10	-0.834897	3.37865e-08	-1.80007e-10	-0.759881
85763626	chr16:85763626:C:T	7.18278e-09	-1.53152	-4.46292e-10	1.43452e-08	-1.61653	-4.46292e-10
85764094	chr16:85764094:C:T	7.67525e-09	-1.80007e-10	-1.46521	1.67048e-08	-1.80007e-10	-1.46425
85764122	chr16:85764122:C:T	9.30514e-09	-1.80007e-10	-1.27264	2.01525e-08	-1.80007e-10	-1.27661
85764380	chr16:85764380:C:G	8.18569e-09	-1.80007e-10	-1.40082	1.77524e-08	-1.80007e-10	-1.40342
85764734	chr16:85764734:G:A	1.07526e-08	-1.80007e-10	-1.12807	2.25833e-08	-1.80007e-10	-1.16273
85764746	chr16:85764746:C:T	5.5406e-09	-1.79111	-4.46292e-10	1.56966e-08	-1.5265	-4.46292e-10
85764849	chr16:85764849:G:A	8.82609e-09	-1.80007e-10	-1.3255	1.87548e-08	-1.80007e-10	-1.34849
85764920	chr16:85764920:A:C	7.65622e-09	-1.80007e-10	-1.46769	1.66533e-08	-1.80007e-10	-1.46733
85765381	chr16:85765381:C:G	7.76081e-09	-1.80007e-10	-1.45412	1.69428e-08	-1.80007e-10	-1.4501
85765637	chr16:85765637:ATT:A	2.24466e-09	-1.67265	-1.022	6.10062e-09	-1.40615	-1.0654
85766259	chr16:85766259:G:A	8.26419e-09	-1.80007e-10	-1.39128	1.80995e-08	-1.80007e-10	-1.38406
85766699	chr16:85766699:C:G	8.1563e-09	-1.80007e-10	-1.40442	1.75734e-08	-1.80007e-10	-1.41356
85766789	chr16:85766789:T:C	7.87781e-09	-1.80007e-10	-1.43916	1.68935e-08	-1.80007e-10	-1.45301
85767474	chr16:85767474:C:A	7.76445e-09	-1.80007e-10	-1.45365	1.68169e-08	-1.80007e-10	-1.45756
85767612	chr16:85767612:C:T	8.91219e-09	-1.80007e-10	-1.31579	1.99288e-08	-1.80007e-10	-1.28778
85767759	chr16:85767759:C:A	1.20293e-08	-1.80007e-10	-1.01587	2.64698e-08	-1.80007e-10	-1.00394
85768160	chr16:85768160:G:A	2.50299e-09	-1.66224	-0.92348	5.2386e-09	-1.79836	-0.82553
85768392	chr16:85768392:C:G	8.63014e-09	-1.80007e-10	-1.34795	1.89727e-08	-1.80007e-10	-1.33694
85768869	chr16:85768869:G:A	6.03899e-09	-1.70497	-4.46292e-10	1.23582e-08	-1.76562	-4.46292e-10
85768922	chr16:85768922:G:A	7.65786e-09	-1.80007e-10	-1.46748	1.66472e-08	-1.80007e-10	-1.4677
85769022	chr16:85769022:C:T	6.46025e-09	-1.63754	-4.46292e-10	1.57155e-08	-1.5253	-4.46292e-10
85769308	chr16:85769308:C:T	1.28294e-08	-1.80007e-10	-0.95147	2.64826e-08	-1.80007e-10	-1.00346
85769714	chr16:85769714:A:G	6.8676e-09	-1.5764	-4.46292e-10	1.59675e-08	-1.50939	-4.46292e-10
85770073	chr16:85770073:C:A	1.47367e-09	-1.75571	-1.35975	4.46181e-09	-1.40308	-1.38131
85770240	chr16:85770240:C:T	9.43839e-09	-1.80007e-10	-1.25843	2.08542e-08	-1.80007e-10	-1.24239
85770641	chr16:85770641:C:G	7.83166e-09	-1.80007e-10	-1.44504	1.71361e-08	-1.80007e-10	-1.43875
85770822	chr16:85770822:G:A	9.69597e-09	-1.80007e-10	-1.2315	1.98823e-08	-1.80007e-10	-1.29011
85771305	chr16:85771305:T:C	6.46932e-09	-1.63614	-4.46292e-10	1.70149e-08	-1.44585	-4.46292e-10
85771692	chr16:85771692:C:T	8.59453e-09	-1.80007e-10	-1.35209	1.8423e-08	-1.80007e-10	-1.36634
85771807	chr16:85771807:A:G	1.10757e-08	-1.80007e-10	-1.09846	2.46034e-08	-1.80007e-10	-1.07706
85771862	chr16:85771862:C:T	1.87092e-08	-1.80007e-10	-0.574195	4.17069e-08	-1.80007e-10	-0.549277
85772300	chr16:85772300:A:C	7.66243e-09	-1.80007e-10	-1.46688	1.66627e-08	-1.80007e-10	-1.46677
85772703	chr16:85772703:T:A	9.07403e-09	-1.80007e-10	-1.29779	1.97127e-08	-1.80007e-10	-1.29868
85772710	chr16:85772710:C:CTGAGATG	7.76856e-09	-1.80007e-10	-1.45313	1.69558e-08	-1.80007e-10	-1.44933
85772851	chr16:85772851:C:T	1.3201e-08	-1.80007e-10	-0.922921	2.6867e-08	-1.80007e-10	-0.989045
85772921	chr16:85772921:T:A	1.03691e-08	-1.80007e-10	-1.16438	2.33261e-08	-1.80007e-10	-1.13037
85773040	chr16:85773040:G:A	1.80352e-09	-1.75943	-1.15404	5.35011e-09	-1.41544	-1.18738
85773047	chr16:85773047:C:T	1.6882e-09	-1.70494	-1.27461	5.15166e-09	-1.34889	-1.29174
85773272	chr16:85773272:G:C	3.09743e-08	-1.80007e-10	-0.0700537	6.29866e-08	-1.80007e-10	-0.137021
85773333	chr16:85773333:A:G	9.23834e-09	-1.80007e-10	-1.27985	1.9886e-08	-1.80007e-10	-1.28993
85773362	chr16:85773362:C:T	1.16463e-08	-1.80007e-10	-1.04822	2.59055e-08	-1.80007e-10	-1.02549
85773393	chr16:85773393:T:C	8.0653e-09	-1.80007e-10	-1.41564	1.77093e-08	-1.80007e-10	-1.40585
85773889	chr16:85773889:G:A	1.08464e-08	-1.80007e-10	-1.11938	2.35573e-08	-1.80007e-10	-1.12051
85774057	chr16:85774057:G:A	1.40666e-08	-1.80007e-10	-0.859411	3.18586e-08	-1.80007e-10	-0.818636
85774204	chr16:85774204:A:T	1.70347e-08	-1.80007e-10	-0.667961	3.59146e-08	-1.80007e-10	-0.698801
85774490	chr16:85774490:G:A	8.15248e-09	-1.80007e-10	-1.40489	1.755e-08	-1.80007e-10	-1.41489
85774507	chr16:85774507:G:C	3.84657e-08	-1.80007e-10	0.146556	7.76532e-08	-1.80007e-10	0.0723096
85774716	chr16:85774716:C:T	1.12488e-08	-1.80007e-10	-1.08295	2.52902e-08	-1.80007e-10	-1.04953
85774956	chr16:85774956:C:T	1.1017e-08	-1.80007e-10	-1.10377	2.45424e-08	-1.80007e-10	-1.07954
85774975	chr16:85774975:C:T	1.36467e-09	-1.79921	-1.39309	2.91839e-09	-1.77613	-1.43279
85775576	chr16:85775576:G:C	9.11092e-09	-1.80007e-10	-1.29374	1.93736e-08	-1.80007e-10	-1.31603
85775684	chr16:85775684:G:A	1.86599e-09	-1.77681	-1.10261	5.23522e-09	-1.50808	-1.11646
85775688	chr16:85775688:G:A	1.30593e-09	-1.78517	-1.45113	3.02708e-09	-1.71586	-1.45649
85775787	chr16:85775787:A:C	9.77133e-09	-1.80007e-10	-1.22376	2.0022e-08	-1.80007e-10	-1.28311
85775955	chr16:85775955:C:T	7.95671e-09	-1.80007e-10	-1.4292	1.76032e-08	-1.80007e-10	-1.41186
85776251	chr16:85776251:A:T	7.93232e-09	-1.80007e-10	-1.43227	1.74957e-08	-1.80007e-10	-1.41799
85776637	chr16:85776637:A:G	7.66925e-09	-1.80007e-10	-1.46599	1.6699e-08	-1.80007e-10	-1.46459
85776643	chr16:85776643:G:A	8.44544e-09	-1.80007e-10	-1.36958	1.86206e-08	-1.80007e-10	-1.35567
85776743	chr16:85776743:G:A	1.31348e-09	-1.79627	-1.43427	4.72485e-09	-1.31405	-1.41306
85776746	chr16:85776746:T:C	7.00283e-09	-1.5569	-4.46292e-10	1.3271e-08	-1.69436	-4.46292e-10
85777041	chr16:85777041:A:G	1.43697e-09	-1.76557	-1.37511	5.88238e-09	-1.12002	-1.38797
85777894	chr16:85777894:T:C	7.70453e-09	-1.80007e-10	-1.4614	1.66771e-08	-1.80007e-10	-1.4659
85778231	chr16:85778231:G:A	7.67687e-09	-1.80007e-10	-1.465	1.66493e-08	-1.80007e-10	-1.46757
85778460	chr16:85778460:A:G	1.3052e-09	-1.76979	-1.46706	3.71706e-09	-1.49989	-1.46712
85779056	chr16:85779056:G:C	1.68227e-08	-1.80007e-10	-0.680484	3.85869e-08	-1.80007e-10	-0.627031
85779469	chr16:85779469:A:G	9.07805e-09	-1.80007e-10	-1.29735	1.96058e-08	-1.80007e-10	-1.30412
85780070	chr16:85780070:G:A	1.29283e-08	-1.80007e-10	-0.943789	2.70967e-08	-1.80007e-10	-0.980532
85780073	chr16:85780073:GAATTCTGAGA:G	7.99553e-09	-1.80007e-10	-1.42433	1.77628e-08	-1.80007e-10	-1.40284
85780247	chr16:85780247:A:C	7.74879e-09	-1.80007e-10	-1.45567	1.68261e-08	-1.80007e-10	-1.45701
85780274	chr16:85780274:T:C	7.67595e-09	-1.80007e-10	-1.46512	1.67366e-08	-1.80007e-10	-1.46234
85780357	chr16:85780357:C:T	7.94639e-09	-1.80007e-10	-1.43049	1.73215e-08	-1.80007e-10	-1.428
85780764	chr16:85780764:T:C	8.20264e-09	-1.80007e-10	-1.39875	1.77164e-08	-1.80007e-10	-1.40545
85780915	chr16:85780915:T:C	7.8392e-09	-1.80007e-10	-1.44407	1.69825e-08	-1.80007e-10	-1.44776
85780977	chr16:85780977:G:A	9.54657e-09	-1.80007e-10	-1.24703	2.01718e-08	-1.80007e-10	-1.27566
85781011	chr16:85781011:G:C	7.67486e-09	-1.80007e-10	-1.46526	1.67299e-08	-1.80007e-10	-1.46275
85781389	chr16:85781389:A:G	3.11722e-08	-1.80007e-10	-0.0636839	6.88375e-08	-1.80007e-10	-0.0481954
85781461	chr16:85781461:T:C	8.51526e-09	-1.80007e-10	-1.36135	1.82083e-08	-1.80007e-10	-1.37807
85781492	chr16:85781492:G:A	2.22235e-09	-1.76323	-0.94141	6.29726e-09	-1.46769	-0.972143
85781878	chr16:85781878:A:G	1.7295e-08	-1.80007e-10	-0.652796	3.88585e-08	-1.80007e-10	-0.620017
85782228	chr16:85782228:C:G	8.08283e-09	-1.80007e-10	-1.41347	1.74678e-08	-1.80007e-10	-1.41958
85782462	chr16:85782462:C:A	1.2168e-08	-1.80007e-10	-1.0044	2.86019e-08	-1.80007e-10	-0.926472
85782488	chr16:85782488:C:G	8.46996e-09	-1.80007e-10	-1.36669	1.81282e-08	-1.80007e-10	-1.38247
85782581	chr16:85782581:T:C	8.75234e-09	-1.80007e-10	-1.33389	1.86344e-08	-1.80007e-10	-1.35494
85782620	chr16:85782620:T:A	1.00197e-08	-1.80007e-10	-1.19866	2.14945e-08	-1.80007e-10	-1.21215
85782751	chr16:85782751:AC:A	9.41096e-09	-1.80007e-10	-1.26134	1.99099e-08	-1.80007e-10	-1.28873
85783037	chr16:85783037:C:T	7.8642e-09	-1.80007e-10	-1.44089	1.72257e-08	-1.80007e-10	-1.43354
85783068	chr16:85783068:G:A	7.65611e-09	-1.80007e-10	-1.46771	1.66476e-08	-1.80007e-10	-1.46768
85783313	chr16:85783313:GAC:G	7.85714e-09	-1.80007e-10	-1.44179	1.72102e-08	-1.80007e-10	-1.43444
85783365	chr16:85783365:G:A	7.65722e-09	-1.80007e-10	-1.46756	1.66586e-08	-1.80007e-10	-1.46701
85783644	chr16:85783644:T:C	9.38557e-09	-1.80007e-10	-1.26404	2.08848e-08	-1.80007e-10	-1.24092
85783718	chr16:85783718:G:A	1.56534e-09	-1.76519	-1.28991	4.63642e-09	-1.42733	-1.31867
85783734	chr16:85783734:A:T	1.54905e-09	-1.77879	-1.28677	4.4318e-09	-1.47551	-1.31563
85783772	chr16:85783772:T:G	1.11008e-08	-1.80007e-10	-1.09619	2.46946e-08	-1.80007e-10	-1.07336
85783856	chr16:85783856:C:T	7.82279e-09	-1.80007e-10	-1.44617	1.71244e-08	-1.80007e-10	-1.43944
85784146	chr16:85784146:C:T	9.20632e-09	-1.80007e-10	-1.28332	2.10715e-08	-1.80007e-10	-1.23202
85784247	chr16:85784247:G:A	1.48795e-08	-1.80007e-10	-0.803226	3.56924e-08	-1.80007e-10	-0.705005
85784277	chr16:85784277:C:T	8.50843e-09	-1.80007e-10	-1.36215	1.8724e-08	-1.80007e-10	-1.35014
85784299	chr16:85784299:C:A	1.58712e-09	-1.77612	-1.26517	4.60133e-09	-1.45766	-1.29594
85784454	chr16:85784454:C:T	1.29788e-08	-1.80007e-10	-0.939893	3.07741e-08	-1.80007e-10	-0.85327
85784637	chr16:85784637:G:A	5.53104e-09	-1.79283	-4.46292e-10	1.2918e-08	-1.72132	-4.46292e-10
85784756	chr16:85784756:C:T	5.66917e-09	-1.76817	-4.46292e-10	1.25956e-08	-1.74659	-4.46292e-10
85784799	chr16:85784799:G:A	9.24715e-09	-1.80007e-10	-1.2789	1.95794e-08	-1.80007e-10	-1.30547
85784888	chr16:85784888:A:G	8.00355e-09	-1.80007e-10	-1.42333	1.73136e-08	-1.80007e-10	-1.42845
85785485	chr16:85785485:C:G	1.34436e-09	-1.73966	-1.46763	6.47464e-09	-0.954917	-1.45713
85785782	chr16:85785782:C:A	7.74031e-09	-1.80007e-10	-1.45677	1.69205e-08	-1.80007e-10	-1.45142
85785915	chr16:85785915:G:A	1.83108e-09	-1.54572	-1.35258	1.05596e-08	-0.582845	-1.34006
85786032	chr16:85786032:T:C	7.79089e-09	-1.80007e-10	-1.45026	1.70391e-08	-1.80007e-10	-1.44443
85786389	chr16:85786389:T:C	1.19326e-08	-1.80007e-10	-1.02393	2.80715e-08	-1.80007e-10	-0.945187
85786596	chr16:85786596:G:A	1.45054e-09	-1.75868	-1.3726	4.41934e-09	-1.40539	-1.38856
85786642	chr16:85786642:G:C	7.96498e-09	-1.80007e-10	-1.42816	1.74805e-08	-1.80007e-10	-1.41886
85786915	chr16:85786915:G:C	9.11643e-09	-1.80007e-10	-1.29313	2.08655e-08	-1.80007e-10	-1.24185
85787044	chr16:85787044:C:G	9.3999e-09	-1.80007e-10	-1.26251	1.98965e-08	-1.80007e-10	-1.2894
85787599	chr16:85787599:A:G	2.06793e-09	-1.7782	-0.998464	5.91532e-09	-1.462	-1.0404
85787617	chr16:85787617:C:T	7.98505e-09	-1.80007e-10	-1.42564	1.75171e-08	-1.80007e-10	-1.41676
85787650	chr16:85787650:G:A	1.02259e-08	-1.80007e-10	-1.17829	1.97049e-08	-1.80007e-10	-1.29908
85788023	chr16:85788023:T:C	1.46743e-09	-1.7678	-1.3519	3.27273e-09	-1.73592	-1.3584
85788368	chr16:85788368:C:G	1.34498e-09	-1.74162	-1.46521	6.30713e-09	-0.979915	-1.45835
85788409	chr16:85788409:T:G	1.31654e-08	-1.80007e-10	-0.92562	3.11861e-08	-1.80007e-10	-0.839971
85789183	chr16:85789183:A:G	9.38762e-09	-1.80007e-10	-1.26382	2.03241e-08	-1.80007e-10	-1.26814
85789367	chr16:85789367:G:A	1.3157e-09	-1.7665	-1.46235	3.98113e-09	-1.43229	-1.46609
85789588	chr16:85789588:T:TCTC	9.31054e-09	-1.80007e-10	-1.27206	2.01644e-08	-1.80007e-10	-1.27603
85790345	chr16:85790345:T:A	1.22816e-08	-1.80007e-10	-0.995112	2.89526e-08	-1.80007e-10	-0.914285
85790584	chr16:85790584:G:C	1.82845e-09	-1.50093	-1.39881	8.29556e-09	-0.783733	-1.38049
85791029	chr16:85791029:T:C	1.3014e-08	-1.80007e-10	-0.937184	3.08367e-08	-1.80007e-10	-0.851239
85791145	chr16:85791145:G:A	7.95446e-09	-1.42948	-4.46292e-10	1.9891e-08	-1.28967	-4.46292e-10
85791331	chr16:85791331:TG:T	8.49581e-09	-1.80007e-10	-1.36364	1.84547e-08	-1.80007e-10	-1.36463
85791380	chr16:85791380:T:C	1.44278e-09	-1.74848	-1.38816	5.05833e-09	-1.25224	-1.40667
85791417	chr16:85791417:G:C	2.47863e-09	-1.56918	-1.02633	9.70597e-09	-0.986734	-1.02047
85791561	chr16:85791561:G:A	1.32945e-09	-1.75108	-1.46737	2.89437e-09	-1.7586	-1.45858
85791923	chr16:85791923:G:T	8.99011e-09	-1.80007e-10	-1.30709	1.80991e-08	-1.80007e-10	-1.38408
85792114	chr16:85792114:T:C	7.70731e-09	-1.80007e-10	-1.46104	1.68279e-08	-1.80007e-10	-1.4569
85792207	chr16:85792207:T:C	1.57915e-08	-1.80007e-10	-0.74374	2.81316e-08	-1.80007e-10	-0.943049
85792456	chr16:85792456:C:T	7.81648e-09	-1.80007e-10	-1.44698	1.70573e-08	-1.80007e-10	-1.44336
85792491	chr16:85792491:G:A	1.08529e-08	-1.80007e-10	-1.11877	2.40943e-08	-1.80007e-10	-1.09797
85792926	chr16:85792926:GA:G	8.17137e-09	-1.80007e-10	-1.40257	1.7658e-08	-1.80007e-10	-1.40875
85793248	chr16:85793248:A:G	1.12694e-08	-1.80007e-10	-1.08112	2.64668e-08	-1.80007e-10	-1.00405
85793267	chr16:85793267:A:G	1.61517e-09	-1.71896	-1.30481	7.62884e-09	-0.9346	-1.31341
85793322	chr16:85793322:A:G	1.16989e-08	-1.80007e-10	-1.04372	2.60362e-08	-1.80007e-10	-1.02045
85793447	chr16:85793447:G:C	9.4009e-09	-1.80007e-10	-1.26241	2.10085e-08	-1.80007e-10	-1.23502
85793493	chr16:85793493:G:A	2.45245e-09	-1.60453	-1.00159	8.94205e-09	-1.07233	-1.01685
85793794	chr16:85793794:G:A	2.48765e-09	-1.55487	-1.03701	9.8884e-09	-0.93955	-1.04903
85794055	chr16:85794055:T:C	8.36687e-09	-1.80007e-10	-1.37893	1.80675e-08	-1.80007e-10	-1.38583
85794081	chr16:85794081:C:G	5.68264e-09	-1.7658	-4.46292e-10	1.49892e-08	-1.57261	-4.46292e-10
85794363	chr16:85794363:C:A	1.0335e-08	-1.80007e-10	-1.16767	2.10363e-08	-1.80007e-10	-1.23369
85794459	chr16:85794459:C:T	5.03148e-09	-1.12298	-0.76452	8.17212e-09	-1.60833	-0.570882
85794523	chr16:85794523:C:G	1.03094e-08	-1.80007e-10	-1.17016	2.2879e-08	-1.80007e-10	-1.14972
85794622	chr16:85794622:A:G	1.70315e-09	-1.73268	-1.23805	7.80758e-09	-0.982947	-1.2419
85794802	chr16:85794802:CAT:C	1.36446e-09	-1.72501	-1.46745	6.20384e-09	-0.988114	-1.46666
85794858	chr16:85794858:G:C	2.86938e-09	-1.44854	-1.00057	1.24116e-08	-0.747621	-1.01369
85795129	chr16:85795129:C:T	1.20189e-08	-1.80007e-10	-1.01673	2.51996e-08	-1.80007e-10	-1.05312
85795200	chr16:85795200:A:ATTCCAAATGAGGT	1.43143e-08	-1.80007e-10	-0.841952	2.94e-08	-1.80007e-10	-0.898949
85795387	chr16:85795387:G:C	8.37873e-09	-1.80007e-10	-1.37751	1.84413e-08	-1.80007e-10	-1.36535
85795530	chr16:85795530:T:G	2.50116e-09	-1.77602	-0.810438	9.6035e-09	-1.18358	-0.834238
85795614	chr16:85795614:A:G	3.37954e-09	-1.52742	-0.758053	1.34623e-08	-0.890438	-0.789609
85795626	chr16:85795626:G:A	9.44674e-09	-1.80007e-10	-1.25754	2.05166e-08	-1.80007e-10	-1.25871
85795628	chr16:85795628:C:T	3.23752e-09	-1.28625	-1.04216	1.59027e-08	-0.45157	-1.06188
85795693	chr16:85795693:G:A	7.79843e-09	-1.80007e-10	-1.44929	1.69019e-08	-1.80007e-10	-1.45252
85795725	chr16:85795725:T:G	1.73884e-09	-1.6537	-1.2963	6.53784e-09	-1.08163	-1.3207
85795848	chr16:85795848:A:T	9.60432e-09	-1.241	-4.46292e-10	2.9918e-08	-0.881482	-4.46292e-10
85795954	chr16:85795954:C:T	1.66928e-09	-1.64096	-1.34986	9.20414e-09	-0.699684	-1.36061
85796142	chr16:85796142:C:T	4.74689e-09	-0.873931	-1.07179	3.13822e-08	0.254411	-1.08811
85796268	chr16:85796268:G:A	7.67758e-09	-1.80007e-10	-1.46491	1.67949e-08	-1.80007e-10	-1.45887
85796298	chr16:85796298:A:T	8.55165e-09	-1.80007e-10	-1.35709	1.91185e-08	-1.80007e-10	-1.32929
85796431	chr16:85796431:A:C	7.86342e-09	-1.80007e-10	-1.44099	1.74315e-08	-1.80007e-10	-1.42166
85796459	chr16:85796459:T:C	8.58667e-09	-1.80007e-10	-1.353	1.89782e-08	-1.80007e-10	-1.33665
85797279	chr16:85797279:A:G	2.13049e-09	-1.53323	-1.21362	1.35177e-08	-0.447063	-1.22888
85797382	chr16:85797382:T:G	1.0068e-08	-1.80007e-10	-1.19385	2.12246e-08	-1.80007e-10	-1.22478
85797495	chr16:85797495:C:T	8.29111e-09	-1.80007e-10	-1.38803	1.8276e-08	-1.80007e-10	-1.37436
85798041	chr16:85798041:G:C	8.635e-09	-1.80007e-10	-1.34739	1.90918e-08	-1.80007e-10	-1.33068
85798255	chr16:85798255:G:C	7.67901e-09	-1.80007e-10	-1.46472	1.67031e-08	-1.80007e-10	-1.46435
85798284	chr16:85798284:G:C	8.35389e-09	-1.80007e-10	-1.38048	1.84182e-08	-1.80007e-10	-1.3666
85798742	chr16:85798742:G:A	7.6991e-09	-1.80007e-10	-1.46211	1.68068e-08	-1.80007e-10	-1.45816
85799185	chr16:85799185:C:T	8.02241e-09	-1.80007e-10	-1.42097	1.71671e-08	-1.80007e-10	-1.43695
85799427	chr16:85799427:G:T	1.0496e-08	-1.80007e-10	-1.15222	2.44675e-08	-1.80007e-10	-1.0826
85799671	chr16:85799671:G:A	8.46653e-09	-1.36709	-4.46292e-10	2.1418e-08	-1.21571	-4.46292e-10
85799993	chr16:85799993:C:T	5.4978e-09	-1.79886	-4.46292e-10	1.23728e-08	-1.76444	-4.46292e-10
85800037	chr16:85800037:AGGCTGCGGGGAGGCGGGCCCGCGCTCTGTGCCTGCAGCCTCC:A	9.40986e-09	-1.80007e-10	-1.26145	2.04551e-08	-1.80007e-10	-1.26171
85800554	chr16:85800554:T:C	1.36948e-09	-1.7235	-1.46528	6.33348e-09	-0.967269	-1.46682
85800596	chr16:85800596:CAG:C	7.93384e-09	-1.80007e-10	-1.43207	1.70874e-08	-1.80007e-10	-1.4416
85800612	chr16:85800612:G:A	8.23739e-09	-1.80007e-10	-1.39453	1.85523e-08	-1.80007e-10	-1.35935
85800692	chr16:85800692:C:T	8.80613e-09	-1.80007e-10	-1.32776	1.90039e-08	-1.80007e-10	-1.3353
85800734	chr16:85800734:C:G	7.82036e-09	-1.80007e-10	-1.44648	1.7126e-08	-1.80007e-10	-1.43935
85800758	chr16:85800758:G:A	8.68953e-09	-1.80007e-10	-1.34109	1.87625e-08	-1.80007e-10	-1.34808
85800782	chr16:85800782:C:T	8.45951e-09	-1.80007e-10	-1.36792	1.85502e-08	-1.80007e-10	-1.35946
85801212	chr16:85801212:G:A	1.54235e-09	-1.65704	-1.41287	5.73947e-09	-1.14808	-1.3845
85801391	chr16:85801391:C:G	1.38857e-08	-1.80007e-10	-0.872348	3.1556e-08	-1.80007e-10	-0.828181
85801825	chr16:85801825:T:G	1.10237e-08	-1.80007e-10	-1.10316	2.52329e-08	-1.80007e-10	-1.0518
85802161	chr16:85802161:C:G	7.74067e-09	-1.80007e-10	-1.45672	1.68297e-08	-1.80007e-10	-1.4568
85802212	chr16:85802212:G:A	9.18441e-09	-1.80007e-10	-1.2857	2.01597e-08	-1.80007e-10	-1.27626
85802278	chr16:85802278:A:G	7.30603e-09	-1.51451	-4.46292e-10	1.55844e-08	-1.53368	-4.46292e-10
85802411	chr16:85802411:G:A	7.68039e-09	-1.80007e-10	-1.46454	1.66542e-08	-1.80007e-10	-1.46728
85802468	chr16:85802468:G:A	1.07839e-08	-1.80007e-10	-1.12515	2.2693e-08	-1.80007e-10	-1.15789
85802477	chr16:85802477:G:A	9.2352e-09	-1.80007e-10	-1.28019	2.02635e-08	-1.80007e-10	-1.27112
85802506	chr16:85802506:A:T	9.0875e-09	-1.80007e-10	-1.29631	1.99311e-08	-1.80007e-10	-1.28766
85802543	chr16:85802543:G:C	9.0674e-09	-1.80007e-10	-1.29853	1.98838e-08	-1.80007e-10	-1.29004
85802618	chr16:85802618:G:C	7.90955e-09	-1.80007e-10	-1.43514	1.6997e-08	-1.80007e-10	-1.44691
85802764	chr16:85802764:T:A	9.1849e-09	-1.80007e-10	-1.28565	2.0641e-08	-1.80007e-10	-1.25266
85802884	chr16:85802884:G:A	8.84601e-09	-1.80007e-10	-1.32324	1.93545e-08	-1.80007e-10	-1.31702
85803004	chr16:85803004:G:C	8.88745e-09	-1.80007e-10	-1.31857	1.94475e-08	-1.80007e-10	-1.31223
85803138	chr16:85803138:G:A	8.58281e-09	-1.80007e-10	-1.35345	1.87658e-08	-1.80007e-10	-1.34791
85803245	chr16:85803245:T:C	8.72188e-09	-1.80007e-10	-1.33738	1.90814e-08	-1.80007e-10	-1.33123
85803416	chr16:85803416:T:C	8.96451e-09	-1.80007e-10	-1.30994	1.96199e-08	-1.80007e-10	-1.3034
85803512	chr16:85803512:A:G	8.88894e-09	-1.80007e-10	-1.3184	1.94474e-08	-1.80007e-10	-1.31223
85803526	chr16:85803526:G:C	6.0536e-09	-1.70256	-4.46292e-10	1.43155e-08	-1.6186	-4.46292e-10
85803612	chr16:85803612:T:C	8.86705e-09	-1.80007e-10	-1.32087	1.93969e-08	-1.80007e-10	-1.31483
85803795	chr16:85803795:G:A	9.19202e-09	-1.80007e-10	-1.28488	2.06585e-08	-1.80007e-10	-1.25182
85803818	chr16:85803818:C:T	8.69918e-09	-1.80007e-10	-1.33998	1.90302e-08	-1.80007e-10	-1.33392
85803906	chr16:85803906:G:C	8.86705e-09	-1.80007e-10	-1.32087	1.93969e-08	-1.80007e-10	-1.31483
85804022	chr16:85804022:G:C	8.99752e-09	-1.80007e-10	-1.30626	1.96734e-08	-1.80007e-10	-1.30068
85804142	chr16:85804142:C:T	8.86705e-09	-1.80007e-10	-1.32087	1.93969e-08	-1.80007e-10	-1.31483
85804181	chr16:85804181:T:C	8.86777e-09	-1.80007e-10	-1.32079	1.93965e-08	-1.80007e-10	-1.31485
85804224	chr16:85804224:C:CT	8.86705e-09	-1.80007e-10	-1.32087	1.93969e-08	-1.80007e-10	-1.31483
85804333	chr16:85804333:C:T	8.86705e-09	-1.80007e-10	-1.32087	1.93969e-08	-1.80007e-10	-1.31483
85804380	chr16:85804380:C:T	7.83286e-09	-1.80007e-10	-1.44488	1.70359e-08	-1.80007e-10	-1.44462
85804420	chr16:85804420:G:A	1.31615e-09	-1.76656	-1.46194	2.9317e-09	-1.74597	-1.45839
85804487	chr16:85804487:G:A	8.87474e-09	-1.80007e-10	-1.32	1.9414e-08	-1.80007e-10	-1.31395
85804560	chr16:85804560:G:A	8.79869e-09	-1.80007e-10	-1.32861	1.92446e-08	-1.80007e-10	-1.32271
85804630	chr16:85804630:A:G	7.68372e-09	-1.80007e-10	-1.46411	1.67221e-08	-1.80007e-10	-1.46321
85804654	chr16:85804654:C:T	1.09068e-08	-1.80007e-10	-1.11383	2.31294e-08	-1.80007e-10	-1.13884
85804687	chr16:85804687:C:T	7.84602e-09	-1.80007e-10	-1.4432	1.70457e-08	-1.80007e-10	-1.44405
85804926	chr16:85804926:A:G	8.99191e-09	-1.80007e-10	-1.30689	1.96757e-08	-1.80007e-10	-1.30056
85805047	chr16:85805047:T:C	8.99191e-09	-1.80007e-10	-1.30689	1.96757e-08	-1.80007e-10	-1.30056
85805091	chr16:85805091:T:C	7.65861e-09	-1.80007e-10	-1.46738	1.67153e-08	-1.80007e-10	-1.46362
85805513	chr16:85805513:C:T	8.6395e-09	-1.80007e-10	-1.34687	1.9335e-08	-1.80007e-10	-1.31803
85805534	chr16:85805534:T:C	8.86705e-09	-1.80007e-10	-1.32087	1.93969e-08	-1.80007e-10	-1.31483
85805605	chr16:85805605:G:C	8.61481e-09	-1.80007e-10	-1.34973	1.79652e-08	-1.80007e-10	-1.3915
85805909	chr16:85805909:C:G	7.94408e-09	-1.80007e-10	-1.43078	1.73081e-08	-1.80007e-10	-1.42877
85805937	chr16:85805937:C:G	8.86705e-09	-1.80007e-10	-1.32087	1.93969e-08	-1.80007e-10	-1.31483
85806166	chr16:85806166:G:A	8.79367e-09	-1.80007e-10	-1.32918	1.92331e-08	-1.80007e-10	-1.32331
85806216	chr16:85806216:G:T	1.05545e-08	-1.80007e-10	-1.14666	2.31934e-08	-1.80007e-10	-1.13608
85806304	chr16:85806304:G:A	4.91428e-08	-1.80007e-10	0.39152	9.86724e-08	-1.80007e-10	0.311862
85806371	chr16:85806371:G:C	1.81305e-09	-1.62043	-1.28777	3.58143e-09	-1.65789	-1.34629
85806429	chr16:85806429:CA:C	1.08929e-08	-1.80007e-10	-1.1151	2.39496e-08	-1.80007e-10	-1.10399
85807411	chr16:85807411:T:C	1.34755e-09	-1.78742	-1.4175	4.25555e-09	-1.40051	-1.43121
85807597	chr16:85807597:C:T	7.76093e-09	-1.80007e-10	-1.45411	1.69944e-08	-1.80007e-10	-1.44706
85808087	chr16:85808087:C:G	8.03155e-09	-1.80007e-10	-1.41983	1.73869e-08	-1.80007e-10	-1.42423
85808549	chr16:85808549:T:C	1.24111e-08	-1.80007e-10	-0.984617	2.60182e-08	-1.80007e-10	-1.02115
85808628	chr16:85808628:G:A	2.88163e-08	-1.80007e-10	-0.142269	6.35174e-08	-1.80007e-10	-0.12863
85808879	chr16:85808879:G:A	1.1947e-08	-1.80007e-10	-1.02273	2.58481e-08	-1.80007e-10	-1.02771
85809155	chr16:85809155:C:T	8.32496e-09	-1.80007e-10	-1.38395	1.85885e-08	-1.80007e-10	-1.3574
85809580	chr16:85809580:G:A	1.22211e-08	-1.80007e-10	-1.00005	2.56561e-08	-1.80007e-10	-1.03516
85809618	chr16:85809618:T:C	4.71108e-08	-1.80007e-10	0.34929	1.04538e-07	-1.80007e-10	0.369605
85809887	chr16:85809887:G:T	5.81272e-09	-1.74316	-4.46292e-10	1.56821e-08	-1.52742	-4.46292e-10
85809996	chr16:85809996:A:C	7.68364e-09	-1.80007e-10	-1.46412	1.66818e-08	-1.80007e-10	-1.46563
85810036	chr16:85810036:C:T	8.55934e-09	-1.80007e-10	-1.35619	1.88569e-08	-1.80007e-10	-1.34307
85810219	chr16:85810219:G:A	1.31338e-09	-1.7962	-1.43441	3.99097e-09	-1.46784	-1.42807
85810310	chr16:85810310:C:T	1.47558e-09	-1.64654	-1.46762	2.88274e-09	-1.75674	-1.46447
85810673	chr16:85810673:A:G	9.16843e-09	-1.80007e-10	-1.28744	2.00027e-08	-1.80007e-10	-1.28407
85811026	chr16:85811026:C:A	7.99947e-09	-1.80007e-10	-1.42384	1.72621e-08	-1.80007e-10	-1.43143
85811299	chr16:85811299:C:T	1.81255e-09	-1.67629	-1.23218	3.81169e-09	-1.7381	-1.20377
85811328	chr16:85811328:G:A	2.24849e-09	-1.73043	-0.962527	5.37458e-09	-1.69581	-0.902456
85811453	chr16:85811453:G:A	8.5853e-09	-1.80007e-10	-1.35316	1.84123e-08	-1.80007e-10	-1.36692
85811479	chr16:85811479:A:G	8.47428e-09	-1.80007e-10	-1.36618	1.81865e-08	-1.80007e-10	-1.37926
85811545	chr16:85811545:A:AC	7.65668e-09	-1.80007e-10	-1.46763	1.66494e-08	-1.80007e-10	-1.46757
85811937	chr16:85811937:T:A	8.71959e-09	-1.80007e-10	-1.33764	1.86906e-08	-1.80007e-10	-1.35192
85812608	chr16:85812608:G:C	7.50757e-09	-1.4873	-4.46292e-10	1.86982e-08	-1.35151	-4.46292e-10
85813382	chr16:85813382:T:C	1.31292e-08	-1.80007e-10	-0.928372	2.86701e-08	-1.80007e-10	-0.924088
85813459	chr16:85813459:C:T	1.82671e-09	-1.67692	-1.22378	3.85557e-09	-1.73817	-1.19225
85813882	chr16:85813882:C:T	2.02282e-09	-1.73396	-1.06475	4.77688e-09	-1.68797	-1.02818
85814659	chr16:85814659:C:T	1.42684e-09	-1.73441	-1.41334	3.35898e-09	-1.68094	-1.38737
85814947	chr16:85814947:A:T	1.9438e-09	-1.71883	-1.11973	4.4313e-09	-1.71746	-1.07379
85815058	chr16:85815058:A:C	1.39191e-08	-1.80007e-10	-0.869947	3.0717e-08	-1.80007e-10	-0.855126
85815549	chr16:85815549:C:G	1.42683e-09	-1.76793	-1.37982	3.65867e-09	-1.62081	-1.36203
85815676	chr16:85815676:T:G	2.58166e-09	-1.79579	-0.758989	7.44308e-09	-1.60439	-0.668269
85815775	chr16:85815775:C:T	4.30707e-08	-1.80007e-10	0.259631	9.47944e-08	-1.80007e-10	0.271767
85816133	chr16:85816133:C:T	7.68111e-09	-1.80007e-10	-1.46445	1.6688e-08	-1.80007e-10	-1.46525
85816281	chr16:85816281:CCAT:C	2.14525e-08	-1.80007e-10	-0.437369	4.70967e-08	-1.80007e-10	-0.427741
85816595	chr16:85816595:T:TA	1.04694e-08	-1.80007e-10	-1.15476	2.22857e-08	-1.80007e-10	-1.176
85816682	chr16:85816682:T:G	1.59641e-08	-1.80007e-10	-0.732868	3.33199e-08	-1.80007e-10	-0.773789
85816811	chr16:85816811:C:T	9.69963e-09	-1.80007e-10	-1.23112	2.10685e-08	-1.80007e-10	-1.23216
85816841	chr16:85816841:C:T	7.84762e-09	-1.80007e-10	-1.443	1.70504e-08	-1.80007e-10	-1.44377
85817375	chr16:85817375:C:T	8.91213e-09	-1.80007e-10	-1.3158	1.95407e-08	-1.80007e-10	-1.30744
85818023	chr16:85818023:G:A	1.84691e-08	-1.80007e-10	-0.587111	4.06581e-08	-1.80007e-10	-0.574746
85818073	chr16:85818073:T:C	8.27829e-09	-1.80007e-10	-1.38957	1.81297e-08	-1.80007e-10	-1.38239
85818194	chr16:85818194:G:A	1.61082e-09	-1.75497	-1.2715	3.44263e-09	-1.79766	-1.24605
85818735	chr16:85818735:T:C	2.86679e-08	-1.80007e-10	-0.147432	6.94426e-08	-1.80007e-10	-0.0394429
85818979	chr16:85818979:T:G	1.54409e-08	-1.80007e-10	-0.766193	3.22474e-08	-1.80007e-10	-0.806507
85819185	chr16:85819185:A:G	7.55965e-09	-1.48039	-4.46292e-10	1.75095e-08	-1.4172	-4.46292e-10
85819352	chr16:85819352:A:G	1.52864e-08	-1.80007e-10	-0.776249	3.19402e-08	-1.80007e-10	-0.816077
85819553	chr16:85819553:T:C	1.54361e-08	-1.80007e-10	-0.7665	3.22209e-08	-1.80007e-10	-0.807329
85819581	chr16:85819581:C:A	6.99993e-09	-1.55731	-4.46292e-10	1.74423e-08	-1.42104	-4.46292e-10
85819779	chr16:85819779:T:A	1.22058e-08	-1.80007e-10	-1.0013	2.57723e-08	-1.80007e-10	-1.03064
85820206	chr16:85820206:C:T	8.10124e-09	-1.41119	-4.46292e-10	3.45391e-08	-0.73785	-4.46292e-10
85820507	chr16:85820507:G:A	8.20413e-09	-1.39857	-4.46292e-10	3.6643e-08	-0.678722	-4.46292e-10
85820521	chr16:85820521:C:T	1.01329e-08	-1.80007e-10	-1.18743	2.26543e-08	-1.80007e-10	-1.15959
85820701	chr16:85820701:G:A	8.93807e-09	-1.80007e-10	-1.31289	1.9528e-08	-1.80007e-10	-1.30809
85820862	chr16:85820862:AC:A	2.08568e-09	-1.71434	-1.05378	5.13564e-09	-1.67676	-0.96698
85821553	chr16:85821553:T:A	1.88969e-08	-1.80007e-10	-0.564212	4.5725e-08	-1.80007e-10	-0.457299
85821725	chr16:85821725:G:A	8.5707e-09	-1.35486	-4.46292e-10	1.3912e-08	-1.64719	-4.46292e-10
85821795	chr16:85821795:G:A	8.45444e-08	0.934066	-4.46292e-10	1.14376e-07	0.459549	-4.46292e-10
85822567	chr16:85822567:C:A	6.70784e-08	-1.80007e-10	0.702651	1.49471e-07	-1.80007e-10	0.727158
85822776	chr16:85822776:C:G	8.40498e-09	-1.80007e-10	-1.37439	1.80588e-08	-1.80007e-10	-1.38631
85823141	chr16:85823141:G:C	9.15785e-09	-1.80007e-10	-1.2886	1.99274e-08	-1.80007e-10	-1.28785
85823147	chr16:85823147:G:A	1.19629e-08	-1.80007e-10	-1.0214	2.72173e-08	-1.80007e-10	-0.976091
85823895	chr16:85823895:C:T	7.65828e-09	-1.80007e-10	-1.46742	1.66703e-08	-1.80007e-10	-1.46631
85824014	chr16:85824014:A:G	7.66717e-09	-1.80007e-10	-1.46626	1.6652e-08	-1.80007e-10	-1.46741
85824073	chr16:85824073:G:A	1.55466e-09	-1.7963	-1.26565	4.64439e-09	-1.48707	-1.25721
85824829	chr16:85824829:G:A	9.66793e-09	-1.80007e-10	-1.2344	2.10972e-08	-1.80007e-10	-1.2308
85824952	chr16:85824952:G:A	1.69907e-09	-1.67542	-1.29771	3.39738e-09	-1.78112	-1.27582
85824976	chr16:85824976:C:T	5.50444e-09	-1.79766	-4.46292e-10	1.21624e-08	-1.78159	-4.46292e-10
85825022	chr16:85825022:C:T	1.00114e-08	-1.80007e-10	-1.19949	2.18511e-08	-1.80007e-10	-1.19569
85825304	chr16:85825304:A:C	1.47463e-09	-1.77535	-1.33945	5.41288e-09	-1.25524	-1.33593
85825343	chr16:85825343:C:A	1.53938e-08	-1.80007e-10	-0.769245	3.17205e-08	-1.80007e-10	-0.822979
85825417	chr16:85825417:A:G	7.80526e-09	-1.80007e-10	-1.44841	1.68309e-08	-1.80007e-10	-1.45672
85826391	chr16:85826391:A:C	8.08894e-09	-1.80007e-10	-1.41271	1.76603e-08	-1.80007e-10	-1.40862
85826400	chr16:85826400:G:C	8.14543e-09	-1.80007e-10	-1.40575	1.71827e-08	-1.80007e-10	-1.43604
85826401	chr16:85826401:A:T	8.19269e-09	-1.80007e-10	-1.39997	1.72544e-08	-1.80007e-10	-1.43188
85826620	chr16:85826620:T:A	1.24366e-08	-1.80007e-10	-0.982569	2.73835e-08	-1.80007e-10	-0.970003
85826864	chr16:85826864:A:C	1.31533e-09	-1.76364	-1.46549	3.17492e-09	-1.66024	-1.46442
85827140	chr16:85827140:C:A	7.66945e-09	-1.80007e-10	-1.46597	1.66628e-08	-1.80007e-10	-1.46677
85827155	chr16:85827155:ACACT:A	8.25045e-09	-1.80007e-10	-1.39294	1.82378e-08	-1.80007e-10	-1.37645
85827182	chr16:85827182:A:T	7.68875e-09	-1.80007e-10	-1.46345	1.66642e-08	-1.80007e-10	-1.46668
85827238	chr16:85827238:C:T	1.40335e-08	-0.861765	-4.46292e-10	4.49084e-08	-0.475318	-4.46292e-10
85827605	chr16:85827605:G:A	7.67724e-09	-1.80007e-10	-1.46495	1.67104e-08	-1.80007e-10	-1.46391
85827646	chr16:85827646:G:A	9.94849e-09	-1.80007e-10	-1.20579	2.08664e-08	-1.80007e-10	-1.2418
85827689	chr16:85827689:A:G	8.33528e-09	-1.80007e-10	-1.38271	1.84945e-08	-1.80007e-10	-1.36247
85827842	chr16:85827842:C:G	1.11393e-08	-1.80007e-10	-1.09273	2.45711e-08	-1.80007e-10	-1.07837
85827892	chr16:85827892:G:A	3.68325e-08	-1.80007e-10	0.103169	6.86026e-08	-1.80007e-10	-0.0516125
85827965	chr16:85827965:G:A	4.40356e-08	-1.80007e-10	0.281788	8.11879e-08	-1.80007e-10	0.116823
85828055	chr16:85828055:T:C	9.42218e-09	-1.80007e-10	-1.26014	2.08688e-08	-1.80007e-10	-1.24169
85828112	chr16:85828112:C:T	3.68563e-08	-1.80007e-10	0.103816	6.86757e-08	-1.80007e-10	-0.0505481
85828452	chr16:85828452:C:A	4.03618e-08	-1.80007e-10	0.194673	8.19679e-08	-1.80007e-10	0.126385
85828514	chr16:85828514:G:C	6.70545e-09	-1.60029	-4.46292e-10	1.92998e-08	-1.31985	-4.46292e-10
85828534	chr16:85828534:A:C	1.23523e-08	-1.80007e-10	-0.989367	2.72022e-08	-1.80007e-10	-0.976644
85829174	chr16:85829174:T:G	7.66944e-09	-1.80007e-10	-1.46597	1.66533e-08	-1.80007e-10	-1.46734
85829329	chr16:85829329:G:A	9.47917e-09	-1.80007e-10	-1.25411	2.08085e-08	-1.80007e-10	-1.24458
85830442	chr16:85830442:G:A	1.39968e-08	-1.80007e-10	-0.864379	2.62565e-08	-1.80007e-10	-1.01203
85830671	chr16:85830671:G:A	1.1285e-08	-1.80007e-10	-1.07974	2.48724e-08	-1.80007e-10	-1.06618
85830885	chr16:85830885:C:T	4.71286e-08	-1.80007e-10	0.34967	9.54058e-08	-1.80007e-10	0.278196
85831009	chr16:85831009:C:A	3.15824e-08	-1.80007e-10	-0.0506094	5.92181e-08	-1.80007e-10	-0.198716
85831518	chr16:85831518:T:A	1.27578e-08	-1.80007e-10	-0.957071	2.84467e-08	-1.80007e-10	-0.931911
85832089	chr16:85832089:T:C	1.24522e-08	-1.80007e-10	-0.981311	2.56893e-08	-1.80007e-10	-1.03387
85832242	chr16:85832242:G:T	1.76933e-08	-1.80007e-10	-0.630027	3.73404e-08	-1.80007e-10	-0.659869
85832424	chr16:85832424:C:G	7.66948e-09	-1.80007e-10	-1.46596	1.67055e-08	-1.80007e-10	-1.4642
85833320	chr16:85833320:G:C	1.39422e-08	-1.80007e-10	-0.868289	2.90712e-08	-1.80007e-10	-0.910195
85833503	chr16:85833503:C:T	7.66049e-09	-1.80007e-10	-1.46714	1.66794e-08	-1.80007e-10	-1.46577
85833594	chr16:85833594:C:T	1.05199e-07	-1.80007e-10	1.15265	2.04277e-07	-1.80007e-10	1.03954
85833630	chr16:85833630:C:T	7.81452e-09	-1.80007e-10	-1.44723	1.69106e-08	-1.80007e-10	-1.452
85833681	chr16:85833681:T:G	7.67864e-09	-1.80007e-10	-1.46477	1.67551e-08	-1.80007e-10	-1.46124
85833812	chr16:85833812:C:G	1.06852e-08	-1.80007e-10	-1.13435	2.23438e-08	-1.80007e-10	-1.1734
85833983	chr16:85833983:A:G	1.16669e-08	-1.80007e-10	-1.04646	2.28051e-08	-1.80007e-10	-1.15296
85834538	chr16:85834538:C:T	1.15536e-08	-1.80007e-10	-1.05621	2.28074e-08	-1.80007e-10	-1.15286
85834539	chr16:85834539:G:A	4.35672e-09	-0.906115	-1.12538	7.64574e-09	-1.13586	-1.10994
85834603	chr16:85834603:C:T	1.28229e-08	-1.80007e-10	-0.951978	2.67781e-08	-1.80007e-10	-0.99236
85834859	chr16:85834859:C:T	7.73527e-09	-1.80007e-10	-1.45742	1.68931e-08	-1.80007e-10	-1.45304
85834868	chr16:85834868:G:A	7.70756e-09	-1.80007e-10	-1.46101	1.68203e-08	-1.80007e-10	-1.45735
85834896	chr16:85834896:G:A	7.73126e-09	-1.80007e-10	-1.45794	1.68825e-08	-1.80007e-10	-1.45367
85834974	chr16:85834974:G:A	8.83473e-08	1.88357	-0.905502	5.18047e-08	0.666408	-0.99887
85834976	chr16:85834976:C:G	7.73126e-09	-1.80007e-10	-1.45794	1.68825e-08	-1.80007e-10	-1.45367
85835570	chr16:85835570:G:A	1.4232e-09	-1.79627	-1.35404	4.29742e-09	-1.47906	-1.34287
85836274	chr16:85836274:C:T	1.71767e-08	-1.80007e-10	-0.659658	3.42471e-08	-1.80007e-10	-0.746343
85836275	chr16:85836275:T:C	4.15599e-09	-0.787536	-1.29112	7.23373e-09	-1.02101	-1.28018
85836501	chr16:85836501:T:C	8.44025e-09	-1.80007e-10	-1.3702	1.86468e-08	-1.80007e-10	-1.35427
85836720	chr16:85836720:T:C	7.67984e-09	-1.80007e-10	-1.46461	1.66909e-08	-1.80007e-10	-1.46508
85836879	chr16:85836879:G:A	1.13847e-08	-1.80007e-10	-1.07094	2.39598e-08	-1.80007e-10	-1.10357
85836942	chr16:85836942:C:G	7.67384e-09	-1.80007e-10	-1.46539	1.6753e-08	-1.80007e-10	-1.46136
85837165	chr16:85837165:T:C	1.32685e-08	-1.80007e-10	-0.917822	3.01287e-08	-1.80007e-10	-0.874464
85837426	chr16:85837426:G:A	1.40711e-08	-1.80007e-10	-0.85909	2.66986e-08	-1.80007e-10	-0.995333
85837514	chr16:85837514:G:A	7.67139e-09	-1.80007e-10	-1.46571	1.66502e-08	-1.80007e-10	-1.46752
85837788	chr16:85837788:T:C	3.22685e-08	-1.80007e-10	-0.0291204	7.0178e-08	-1.80007e-10	-0.0289092
85838463	chr16:85838463:T:C	1.40832e-09	-1.69677	-1.46405	8.1452e-09	-0.722464	-1.46005
85838720	chr16:85838720:C:A	5.53279e-09	-1.79252	-4.46292e-10	1.20172e-08	-1.79361	-4.46292e-10
85839322	chr16:85839322:G:A	4.60696e-08	-1.80007e-10	0.326942	9.29766e-08	-1.80007e-10	0.252404
85839556	chr16:85839556:A:G	7.71789e-09	-1.80007e-10	-1.45967	1.68559e-08	-1.80007e-10	-1.45524
85839740	chr16:85839740:T:C	8.08176e-09	-1.80007e-10	-1.4136	1.7436e-08	-1.80007e-10	-1.42141
85840122	chr16:85840122:G:C	1.04833e-08	-1.80007e-10	-1.15343	2.33096e-08	-1.80007e-10	-1.13108
85840311	chr16:85840311:G:A	2.04654e-09	-1.59528	-1.19178	4.02068e-09	-1.69567	-1.19282
85840722	chr16:85840722:A:G	9.33389e-09	-1.80007e-10	-1.26956	2.08629e-08	-1.80007e-10	-1.24197
85840868	chr16:85840868:G:A	3.57256e-08	-1.80007e-10	0.0726571	7.68295e-08	-1.80007e-10	0.0616454
85841211	chr16:85841211:A:G	6.4679e-09	-1.78388	0.147521	1.31598e-08	-1.78478	0.0819998
85841247	chr16:85841247:G:A	8.06478e-09	-1.75737	0.34167	3.91011e-08	-0.881966	0.268173
85841640	chr16:85841640:G:A	1.19128e-08	-1.80007e-10	-1.0256	2.71219e-08	-1.80007e-10	-0.9796
85841878	chr16:85841878:G:T	2.58624e-09	-1.73152	-0.821484	1.34789e-08	-0.817715	-0.861104
85841937	chr16:85841937:G:C	5.9438e-09	-1.72086	-4.46292e-10	1.2468e-08	-1.75678	-4.46292e-10
85842498	chr16:85842498:A:G	2.84987e-09	-1.72839	-0.727542	1.49984e-08	-0.798925	-0.773078
85842767	chr16:85842767:A:G	1.73072e-09	-1.67269	-1.28198	1.069e-08	-0.633707	-1.27693
85842774	chr16:85842774:T:C	3.34823e-09	-1.70229	-0.592492	1.86838e-08	-0.708694	-0.643595
85842877	chr16:85842877:G:A	8.75642e-09	-1.80007e-10	-1.33342	1.95301e-08	-1.80007e-10	-1.30798
85843281	chr16:85843281:G:A	8.42578e-09	-1.80007e-10	-1.37191	1.85227e-08	-1.80007e-10	-1.36094
85843489	chr16:85843489:C:T	2.55417e-09	-1.72974	-0.83574	1.40021e-08	-0.760575	-0.88016
85843640	chr16:85843640:G:A	1.53613e-08	-1.80007e-10	-0.771357	3.14728e-08	-1.80007e-10	-0.830821
85843659	chr16:85843659:TC:T	8.54255e-09	-1.80007e-10	-1.35815	1.81506e-08	-1.80007e-10	-1.38124
85843733	chr16:85843733:A:G	8.05566e-09	-1.80007e-10	-1.41684	1.73034e-08	-1.80007e-10	-1.42904
85843885	chr16:85843885:C:T	6.66698e-09	-1.0158	-0.590246	8.72514e-09	-1.42537	-0.688365
85844793	chr16:85844793:C:T	7.67345e-09	-1.80007e-10	-1.46545	1.69729e-08	-1.80007e-10	-1.44832
85844991	chr16:85844991:C:A	8.79982e-09	-1.80007e-10	-1.32848	1.8221e-08	-1.80007e-10	-1.37737
85845246	chr16:85845246:G:C	8.25632e-09	-1.80007e-10	-1.39223	1.73558e-08	-1.80007e-10	-1.42602
85845339	chr16:85845339:C:A	7.72514e-09	-1.80007e-10	-1.45873	1.6889e-08	-1.80007e-10	-1.45328
85845743	chr16:85845743:A:C	1.17953e-08	-0.695325	-0.340189	4.51688e-08	-0.130854	-0.338683
85845856	chr16:85845856:A:G	3.12221e-09	-0.964267	-1.4004	9.3898e-09	-0.610568	-1.42975
85845894	chr16:85845894:G:C	1.48906e-09	-1.73244	-1.37262	3.40079e-09	-1.65903	-1.3969
85846428	chr16:85846428:G:A	1.09977e-08	-1.80007e-10	-1.10552	2.46876e-08	-1.80007e-10	-1.07364
85846571	chr16:85846571:C:T	1.15119e-08	-1.80007e-10	-1.05983	2.54669e-08	-1.80007e-10	-1.04257
85846668	chr16:85846668:G:T	9.44216e-09	-1.80007e-10	-1.25803	2.04608e-08	-1.80007e-10	-1.26143
85846819	chr16:85846819:A:T	7.66167e-09	-1.80007e-10	-1.46698	1.66736e-08	-1.80007e-10	-1.46612
85846830	chr16:85846830:T:C	1.43762e-08	-1.80007e-10	-0.837637	3.20058e-08	-1.80007e-10	-0.814027
85846894	chr16:85846894:C:T	9.00509e-09	-1.80007e-10	-1.30542	1.98566e-08	-1.80007e-10	-1.29141
85846991	chr16:85846991:T:C	9.72837e-09	-1.80007e-10	-1.22816	2.14765e-08	-1.80007e-10	-1.21299
85847065	chr16:85847065:C:T	8.69092e-09	-1.80007e-10	-1.34093	1.80737e-08	-1.80007e-10	-1.38549
85847195	chr16:85847195:G:T	1.0038e-08	-1.80007e-10	-1.19683	2.17445e-08	-1.80007e-10	-1.20058
85847216	chr16:85847216:A:G	7.72248e-09	-1.80007e-10	-1.45907	1.66568e-08	-1.80007e-10	-1.46713
85847235	chr16:85847235:C:T	7.65666e-09	-1.80007e-10	-1.46764	1.67043e-08	-1.80007e-10	-1.46428
85847396	chr16:85847396:T:G	9.68521e-09	-1.80007e-10	-1.23261	2.03743e-08	-1.80007e-10	-1.26567
85847429	chr16:85847429:C:G	8.04114e-09	-1.80007e-10	-1.41864	1.77267e-08	-1.80007e-10	-1.40487
85847510	chr16:85847510:C:T	9.0099e-09	-1.80007e-10	-1.30489	1.86252e-08	-1.80007e-10	-1.35543
85847875	chr16:85847875:C:T	3.00025e-09	-1.04237	-1.36214	3.41795e-08	0.596969	-1.34529
85848050	chr16:85848050:T:C	1.76386e-09	-1.74165	-1.19405	3.76544e-09	-1.78909	-1.16499
85848162	chr16:85848162:C:T	1.08436e-08	-1.80007e-10	-1.11964	2.28077e-08	-1.80007e-10	-1.15285
85848232	chr16:85848232:A:C	1.44419e-09	-1.75892	-1.37674	3.0385e-09	-1.79781	-1.37077
85848353	chr16:85848353:G:A	8.23127e-09	-1.80007e-10	-1.39527	1.73245e-08	-1.80007e-10	-1.42782
85848546	chr16:85848546:C:T	1.35336e-08	-1.80007e-10	-0.898034	2.99386e-08	-1.80007e-10	-0.880794
85848612	chr16:85848612:G:A	8.24829e-09	-1.80007e-10	-1.3932	1.80406e-08	-1.80007e-10	-1.38732
85848694	chr16:85848694:G:A	9.12057e-09	-1.80007e-10	-1.29268	2.00634e-08	-1.80007e-10	-1.28105
85849341	chr16:85849341:G:T	4.8995e-08	-1.80007e-10	0.388508	9.14127e-08	-1.80007e-10	0.235441
85849405	chr16:85849405:A:T	1.33195e-08	-1.80007e-10	-0.913984	2.97276e-08	-1.80007e-10	-0.887867
85849431	chr16:85849431:T:C	1.39065e-08	-1.80007e-10	-0.870855	3.07286e-08	-1.80007e-10	-0.85475
85849705	chr16:85849705:T:C	9.49556e-09	-1.80007e-10	-1.25239	2.12734e-08	-1.80007e-10	-1.22249
85849728	chr16:85849728:G:A	1.11109e-08	-1.80007e-10	-1.09529	2.41042e-08	-1.80007e-10	-1.09756
85849809	chr16:85849809:A:G	8.96614e-09	-1.80007e-10	-1.30976	1.99273e-08	-1.80007e-10	-1.28785
85849909	chr16:85849909:A:G	9.78054e-09	-1.80007e-10	-1.22282	2.18546e-08	-1.80007e-10	-1.19553
85850020	chr16:85850020:A:C	1.14308e-08	-1.80007e-10	-1.0669	2.46004e-08	-1.80007e-10	-1.07718
85850022	chr16:85850022:G:A	7.78558e-09	-1.80007e-10	-1.45094	1.66885e-08	-1.80007e-10	-1.46522
85850203	chr16:85850203:T:C	2.54896e-09	-1.54677	-1.02076	2.02849e-08	-0.313999	-0.956066
85850448	chr16:85850448:C:G	1.0717e-08	-1.13138	-4.46292e-10	2.88697e-08	-0.91715	-4.46292e-10
85850591	chr16:85850591:G:A	8.24879e-09	-1.80007e-10	-1.39314	1.81579e-08	-1.80007e-10	-1.38084
85850706	chr16:85850706:C:G	1.02665e-08	-1.80007e-10	-1.17433	2.2351e-08	-1.80007e-10	-1.17307
85850941	chr16:85850941:A:G	2.66953e-09	-1.25725	-1.26406	3.8977e-09	-1.5991	-1.32045
85850942	chr16:85850942:A:G	1.39638e-08	-1.80007e-10	-0.866745	3.10052e-08	-1.80007e-10	-0.845788
85851115	chr16:85851115:A:G	1.49814e-09	-1.79836	-1.30063	3.36997e-09	-1.78331	-1.28173
85851229	chr16:85851229:C:T	2.21016e-08	-1.80007e-10	-0.407559	5.03199e-08	-1.80007e-10	-0.361542
85851392	chr16:85851392:A:T	3.02925e-09	-1.42801	-0.966886	2.97746e-08	0.0898154	-0.976104
85851758	chr16:85851758:C:T	1.54388e-09	-1.78669	-1.28222	3.38976e-09	-1.79675	-1.26243
85851759	chr16:85851759:A:G	1.54098e-09	-1.78653	-1.28427	3.38226e-09	-1.79682	-1.26458
85851837	chr16:85851837:A:G	8.6467e-09	-1.80007e-10	-1.34603	1.80817e-08	-1.80007e-10	-1.38504
85851897	chr16:85851897:A:G	2.24227e-08	-1.80007e-10	-0.393138	5.05772e-08	-1.80007e-10	-0.356443
85851921	chr16:85851921:T:C	2.461e-09	-1.41452	-1.18813	5.50496e-09	-1.40694	-1.16735
85852098	chr16:85852098:C:T	2.65848e-09	-1.08016	-1.4453	3.64623e-08	0.758136	-1.4418
85852330	chr16:85852330:T:G	7.05422e-09	-1.54958	-4.46292e-10	1.93388e-08	-1.31783	-4.46292e-10
85852489	chr16:85852489:C:T	1.31267e-08	-1.80007e-10	-0.928562	2.61764e-08	-1.80007e-10	-1.01509
85852544	chr16:85852544:T:C	8.28149e-09	-1.02539	-0.363795	1.213e-08	-1.39276	-0.391498
85852932	chr16:85852932:A:G	5.96241e-09	-0.575205	-1.14253	7.24298e-09	-1.12539	-1.17452
85852966	chr16:85852966:G:A	1.79841e-09	-1.75823	-1.15808	3.81725e-09	-1.79769	-1.14272
85853012	chr16:85853012:C:T	8.16832e-09	-1.80007e-10	-1.40295	1.80423e-08	-1.80007e-10	-1.38723
85853062	chr16:85853062:G:A	1.09644e-08	-1.80007e-10	-1.10856	2.47532e-08	-1.80007e-10	-1.07099
85853265	chr16:85853265:C:T	9.72598e-09	-1.80007e-10	-1.22841	2.14643e-08	-1.80007e-10	-1.21355
85853315	chr16:85853315:A:G	7.71969e-09	-1.80007e-10	-1.45944	1.68261e-08	-1.80007e-10	-1.45701
85853800	chr16:85853800:GT:G	9.66264e-08	-1.80007e-10	1.06764	2.23577e-07	-1.80007e-10	1.12981
85854050	chr16:85854050:T:G	1.01516e-08	-1.80007e-10	-1.18558	2.15802e-08	-1.80007e-10	-1.20817
85854084	chr16:85854084:C:A	9.0149e-09	-1.80007e-10	-1.30433	1.99532e-08	-1.80007e-10	-1.28655
85854087	chr16:85854087:C:T	5.59087e-09	-1.24959	-0.532483	1.65097e-08	-0.841715	-0.634281
85854140	chr16:85854140:A:T	1.7232e-08	-1.80007e-10	-0.656445	3.70809e-08	-1.80007e-10	-0.666841
85854392	chr16:85854392:T:C	1.54651e-08	-1.80007e-10	-0.764623	3.32535e-08	-1.80007e-10	-0.775785
85854405	chr16:85854405:A:G	5.15512e-08	-1.80007e-10	0.439365	1.08487e-07	-1.80007e-10	0.406688
85854607	chr16:85854607:A:T	1.47482e-08	-1.80007e-10	-0.812092	3.09094e-08	-1.80007e-10	-0.848885
85855187	chr16:85855187:T:G	8.87949e-09	-1.80007e-10	-1.31947	1.95462e-08	-1.80007e-10	-1.30716
85855742	chr16:85855742:G:T	4.63189e-08	-1.80007e-10	0.332338	9.51951e-08	-1.80007e-10	0.275986
85856401	chr16:85856401:C:T	8.66362e-09	0.122391	-1.46647	6.61432e-09	-0.927272	-1.46343
85856456	chr16:85856456:T:C	3.90429e-08	-1.80007e-10	0.16145	8.18502e-08	-1.80007e-10	0.124947
85856836	chr16:85856836:C:T	3.13662e-08	-1.80007e-10	-0.0574793	6.90087e-08	-1.80007e-10	-0.0457108
85857034	chr16:85857034:T:C	6.50879e-09	-1.63006	-4.46292e-10	1.48686e-08	-1.58069	-4.46292e-10
85857101	chr16:85857101:C:T	1.89321e-09	-1.40232	-1.46262	6.41808e-09	-0.95477	-1.46605
85857213	chr16:85857213:C:T	1.03557e-08	-1.16568	-4.46292e-10	1.6892e-08	-1.4531	-4.46292e-10
85857235	chr16:85857235:G:A	3.44373e-08	-1.80007e-10	0.0359295	7.23766e-08	-1.80007e-10	0.00193968
85857574	chr16:85857574:G:A	2.99032e-09	-1.10487	-1.30296	4.77192e-09	-1.45478	-1.26242
85857597	chr16:85857597:G:C	1.57595e-09	-1.60204	-1.44631	4.66459e-09	-1.28588	-1.45406
85857994	chr16:85857994:A:G	2.81127e-08	-1.80007e-10	-0.166989	5.82674e-08	-1.80007e-10	-0.214901
85858210	chr16:85858210:C:T	1.9643e-08	0.695528	-1.22102	2.39292e-08	0.178559	-1.2834
85858271	chr16:85858271:C:T	1.05863e-08	-1.80007e-10	-1.14365	2.3322e-08	-1.80007e-10	-1.13055
85858478	chr16:85858478:G:A	1.5501e-09	-1.62391	-1.44098	4.57832e-09	-1.30887	-1.44974
85858611	chr16:85858611:C:A	7.88322e-09	-1.80007e-10	-1.43847	1.69305e-08	-1.80007e-10	-1.45082
85858766	chr16:85858766:T:TCTC	3.03909e-08	-1.80007e-10	-0.0890673	6.38966e-08	-1.80007e-10	-0.122678
85858877	chr16:85858877:A:G	3.02881e-09	-1.69892	-0.696119	6.76434e-09	-1.79777	-0.570512
85858885	chr16:85858885:G:A	7.37854e-09	-0.11171	-1.39292	6.16261e-09	-1.11563	-1.34581
85858927	chr16:85858927:T:C	9.30062e-08	1.02945	-4.46292e-10	1.2358e-07	0.536944	-4.46292e-10
85859025	chr16:85859025:T:C	8.18018e-09	0.0505	-1.452	6.29331e-09	-0.999913	-1.44054
85859232	chr16:85859232:T:C	3.62474e-08	-1.80007e-10	0.0871557	8.09143e-08	-1.80007e-10	0.113447
85859254	chr16:85859254:A:C	2.5796e-09	-1.36249	-1.19309	4.58922e-09	-1.60064	-1.1556
85859382	chr16:85859382:CT:C	1.93972e-08	-1.80007e-10	-0.538082	4.09484e-08	-1.80007e-10	-0.56763
85859481	chr16:85859481:C:T	2.48005e-08	-1.80007e-10	-0.292348	5.22854e-08	-1.80007e-10	-0.323227
85859555	chr16:85859555:G:C	7.66238e-09	-1.80007e-10	-1.46689	1.66766e-08	-1.80007e-10	-1.46594
85859584	chr16:85859584:G:C	1.88445e-08	-1.80007e-10	-0.566989	4.14857e-08	-1.80007e-10	-0.554594
85859621	chr16:85859621:G:A	1.7517e-08	0.549469	-1.18951	2.22083e-08	0.0790053	-1.25848
85859633	chr16:85859633:C:T	9.10701e-09	-1.80007e-10	-1.29417	1.97913e-08	-1.80007e-10	-1.2947
85859688	chr16:85859688:T:G	2.01559e-08	-1.80007e-10	-0.499716	4.26006e-08	-1.80007e-10	-0.528074
85859881	chr16:85859881:T:G	1.11757e-08	-1.80007e-10	-1.08947	2.49303e-08	-1.80007e-10	-1.06386
85860069	chr16:85860069:G:A	5.48081e-09	-0.356169	-1.44579	5.04261e-09	-1.23234	-1.42968
85860317	chr16:85860317:G:A	3.56183e-09	-0.785548	-1.44739	3.89192e-09	-1.48966	-1.43138
85860577	chr16:85860577:C:T	8.37894e-09	-1.80007e-10	-1.37749	1.81319e-08	-1.80007e-10	-1.38227
85860814	chr16:85860814:G:A	1.04106e-08	-1.80007e-10	-1.16038	2.20116e-08	-1.80007e-10	-1.18838
85860973	chr16:85860973:C:T	7.9969e-09	-1.80007e-10	-1.42416	1.74828e-08	-1.80007e-10	-1.41873
85861007	chr16:85861007:C:T	5.95482e-09	-1.71901	-4.46292e-10	1.31262e-08	-1.70533	-4.46292e-10
85861040	chr16:85861040:C:T	4.17006e-09	-0.699954	-1.37533	4.44012e-09	-1.44311	-1.34615
85861217	chr16:85861217:A:G	4.18948e-09	-0.686016	-1.38462	4.42495e-09	-1.4364	-1.35628
85861342	chr16:85861342:G:C	9.84664e-09	-1.80007e-10	-1.21608	2.15597e-08	-1.80007e-10	-1.20912
85861406	chr16:85861406:G:C	8.88325e-09	-1.80007e-10	-1.31904	1.90768e-08	-1.80007e-10	-1.33147
85861635	chr16:85861635:C:T	3.00605e-09	-0.98004	-1.42254	3.67334e-09	-1.57911	-1.39974
85861787	chr16:85861787:G:A	9.09657e-09	-1.80007e-10	-1.29531	2.00281e-08	-1.80007e-10	-1.28281
85861935	chr16:85861935:C:T	6.95126e-09	-1.56429	-4.46292e-10	1.2002e-08	-1.79487	-4.46292e-10
85862054	chr16:85862054:G:C	7.77946e-09	-1.80007e-10	-1.45172	1.68624e-08	-1.80007e-10	-1.45486
85862149	chr16:85862149:C:T	1.11677e-08	-1.80007e-10	-1.09018	2.44856e-08	-1.80007e-10	-1.08186
85862253	chr16:85862253:G:A	1.99617e-09	-1.43843	-1.37355	5.51986e-09	-1.21744	-1.35415
85862433	chr16:85862433:T:C	8.86923e-09	-1.80007e-10	-1.32062	1.99012e-08	-1.80007e-10	-1.28916
85862783	chr16:85862783:A:G	8.01455e-09	-1.80007e-10	-1.42195	1.75513e-08	-1.80007e-10	-1.41481
85862887	chr16:85862887:G:A	9.18352e-08	-1.80007e-10	1.01679	1.90911e-07	-1.80007e-10	0.971866
85863265	chr16:85863265:C:G	2.20967e-09	-1.75699	-0.953381	5.92778e-09	-1.53841	-0.96188
85863304	chr16:85863304:C:T	3.31728e-08	-1.80007e-10	-0.00148045	7.07936e-08	-1.80007e-10	-0.0201742
85863523	chr16:85863523:A:C	7.83066e-09	-1.80007e-10	-1.44516	1.71016e-08	-1.80007e-10	-1.44077
85863966	chr16:85863966:C:T	1.26623e-08	-1.80007e-10	-0.964581	2.70802e-08	-1.80007e-10	-0.98114
85864078	chr16:85864078:C:A	2.06355e-09	-1.49927	-1.27952	3.87534e-09	-1.63854	-1.28678
85864630	chr16:85864630:G:A	2.16368e-09	-1.62367	-1.10773	4.23971e-09	-1.78597	-1.04948
85864676	chr16:85864676:G:A	7.8314e-09	-1.80007e-10	-1.44507	1.71032e-08	-1.80007e-10	-1.44068
85865158	chr16:85865158:T:C	1.98088e-08	-1.80007e-10	-0.517085	3.98082e-08	-1.80007e-10	-0.595871
85865173	chr16:85865173:G:T	7.92805e-09	-1.80007e-10	-1.4328	1.72941e-08	-1.80007e-10	-1.42958
85865474	chr16:85865474:A:G	8.69114e-09	-1.80007e-10	-1.34091	1.86359e-08	-1.80007e-10	-1.35485
85865670	chr16:85865670:C:T	4.0293e-08	-1.80007e-10	0.192966	8.31369e-08	-1.80007e-10	0.140546
85865716	chr16:85865716:A:T	9.15246e-09	-1.80007e-10	-1.28919	1.98313e-08	-1.80007e-10	-1.29268
85865796	chr16:85865796:T:C	9.90722e-09	-1.80007e-10	-1.20995	2.17376e-08	-1.80007e-10	-1.2009
85866074	chr16:85866074:T:C	7.69848e-09	-1.80007e-10	-1.46219	1.67009e-08	-1.80007e-10	-1.46448
85866328	chr16:85866328:C:T	8.35653e-09	-1.80007e-10	-1.38017	1.83154e-08	-1.80007e-10	-1.3722
85866444	chr16:85866444:C:A	5.60791e-09	-1.77903	-4.46292e-10	1.37652e-08	-1.6578	-4.46292e-10
85866621	chr16:85866621:C:T	8.52205e-09	-1.80007e-10	-1.36055	1.83565e-08	-1.80007e-10	-1.36996
85867002	chr16:85867002:A:C	9.23635e-09	-1.80007e-10	-1.28006	1.93737e-08	-1.80007e-10	-1.31603
85867103	chr16:85867103:G:A	8.89703e-09	-1.80007e-10	-1.31749	1.95542e-08	-1.80007e-10	-1.30675
85867301	chr16:85867301:G:A	1.08063e-08	-1.80007e-10	-1.12309	2.34125e-08	-1.80007e-10	-1.12667
85867433	chr16:85867433:C:T	2.57383e-09	-1.65124	-0.906574	4.73347e-09	-1.78341	-0.941876
85867438	chr16:85867438:AG:A	8.88787e-09	-1.80007e-10	-1.31852	1.9533e-08	-1.80007e-10	-1.30784
85867459	chr16:85867459:T:C	2.46907e-09	-1.78516	-0.814213	6.49845e-09	-1.58503	-0.823348
85867578	chr16:85867578:T:C	1.9471e-08	-1.80007e-10	-0.534282	4.22246e-08	-1.80007e-10	-0.53694
85867630	chr16:85867630:A:G	3.81434e-09	-1.05337	-1.11108	1.76588e-08	-0.223085	-1.18563
85867727	chr16:85867727:T:C	7.15874e-09	-1.53488	-4.46292e-10	1.55137e-08	-1.53822	-4.46292e-10
85867796	chr16:85867796:T:C	1.86755e-09	-1.41688	-1.4617	4.24757e-09	-1.36687	-1.46673
85868050	chr16:85868050:T:G	4.57733e-09	-1.22966	-0.75243	9.59467e-09	-1.26013	-0.758604
85868225	chr16:85868225:C:T	9.89158e-09	-1.80007e-10	-1.21153	2.13532e-08	-1.80007e-10	-1.21874
85868377	chr16:85868377:A:C	9.0524e-09	-1.80007e-10	-1.30018	1.99077e-08	-1.80007e-10	-1.28883
85868435	chr16:85868435:T:A	1.98745e-09	-1.61828	-1.19807	3.97894e-09	-1.70923	-1.1897
85868890	chr16:85868890:T:C	7.94195e-09	-1.80007e-10	-1.43105	1.71957e-08	-1.80007e-10	-1.43528
85868940	chr16:85868940:T:C	1.33113e-09	-1.75098	-1.4662	2.76107e-09	-1.79764	-1.46669
85868951	chr16:85868951:C:A	2.4129e-09	-1.69789	-0.924491	4.7706e-09	-1.7891	-0.928368
85869333	chr16:85869333:T:C	7.6579e-09	-1.80007e-10	-1.46747	1.66581e-08	-1.80007e-10	-1.46705
85870070	chr16:85870070:T:C	6.26891e-09	-1.4874	-0.180203	9.81168e-09	-1.79239	-0.203979
85870084	chr16:85870084:A:G	1.17939e-08	-1.80007e-10	-1.03563	2.51684e-08	-1.80007e-10	-1.05435
85870115	chr16:85870115:C:T	1.14371e-08	-1.80007e-10	-1.06635	2.46923e-08	-1.80007e-10	-1.07345
85870597	chr16:85870597:T:C	7.94713e-09	-1.80007e-10	-1.4304	1.71927e-08	-1.80007e-10	-1.43546
85870720	chr16:85870720:A:G	1.0497e-08	-1.80007e-10	-1.15212	2.23416e-08	-1.80007e-10	-1.17349
85870871	chr16:85870871:CAT:C	1.07258e-08	-1.80007e-10	-1.13056	2.30311e-08	-1.80007e-10	-1.1431
85871226	chr16:85871226:A:G	1.65981e-09	-1.60693	-1.38958	3.33955e-09	-1.68924	-1.38487
85871239	chr16:85871239:T:A	1.31052e-07	-1.80007e-10	1.37239	2.65548e-07	-1.80007e-10	1.30185
85871966	chr16:85871966:C:A	6.26414e-09	-1.66837	-4.46292e-10	1.26432e-08	-1.74282	-4.46292e-10
85872322	chr16:85872322:T:C	4.05901e-08	-1.65889	1.85921	7.59862e-08	-1.77608	1.82668
85872526	chr16:85872526:T:C	1.9526e-08	0.279058	-0.810521	3.01376e-08	-0.0803999	-0.79377
85872665	chr16:85872665:A:G	7.66274e-09	-1.80007e-10	-1.46684	1.66502e-08	-1.80007e-10	-1.46752
85872846	chr16:85872846:C:T	8.55876e-09	-1.35626	-4.46292e-10	1.20312e-08	-1.79244	-4.46292e-10
85873010	chr16:85873010:A:G	2.14269e-09	-1.55498	-1.18617	4.29982e-09	-1.64515	-1.17622
85873290	chr16:85873290:C:T	1.39457e-09	-1.73899	-1.43164	4.28719e-09	-1.39643	-1.42788
85873492	chr16:85873492:G:A	2.20201e-09	-1.71654	-0.997301	4.76498e-09	-1.73626	-0.982386
85873969	chr16:85873969:T:C	2.13385e-09	-1.7101	-1.03519	4.6131e-09	-1.73446	-1.01658
85874044	chr16:85874044:CAAG:C	4.9455e-08	-1.78279	2.18064	1.53507e-07	-1.60083	2.35463
85874202	chr16:85874202:T:G	7.66388e-09	-1.80007e-10	-1.46669	1.66808e-08	-1.80007e-10	-1.46569
85874208	chr16:85874208:T:C	8.04777e-09	-1.80007e-10	-1.41782	1.76247e-08	-1.80007e-10	-1.41064
85874304	chr16:85874304:G:A	1.45346e-09	-1.74153	-1.38774	3.29156e-09	-1.70417	-1.38441
85874364	chr16:85874364:T:A	1.67284e-08	-1.80007e-10	-0.6861	3.49015e-08	-1.80007e-10	-0.727414
85874836	chr16:85874836:T:C	8.09034e-09	-1.80007e-10	-1.41254	1.74801e-08	-1.80007e-10	-1.41888
85875451	chr16:85875451:TG:T	1.2812e-08	-1.80007e-10	-0.952831	2.73435e-08	-1.80007e-10	-0.971466
85875452	chr16:85875452:G:A	5.61717e-09	-1.77738	-4.46292e-10	1.59366e-08	-1.51133	-4.46292e-10
85875453	chr16:85875453:T:A	1.28808e-08	-1.80007e-10	-0.947471	2.7491e-08	-1.80007e-10	-0.966083
85875471	chr16:85875471:T:C	7.78362e-09	-1.80007e-10	-1.45119	1.69595e-08	-1.80007e-10	-1.44912
85875542	chr16:85875542:T:C	1.94461e-08	-1.74902	1.21346	4.14329e-08	-1.72004	1.16417
85875907	chr16:85875907:A:G	6.03942e-09	-1.64874	-0.0561644	1.1374e-08	-1.77773	-0.0708788
85876009	chr16:85876009:A:G	7.95649e-09	-1.58194	0.152714	1.3714e-08	-1.79483	0.133304
85876103	chr16:85876103:G:A	3.76743e-09	-1.76438	-0.412436	1.05089e-08	-1.48969	-0.438024
85876254	chr16:85876254:G:C	7.67921e-09	-1.80007e-10	-1.46469	1.67229e-08	-1.80007e-10	-1.46316
85876262	chr16:85876262:C:T	8.75791e-09	-1.64864	0.315388	1.63839e-08	-1.77816	0.294516
85876439	chr16:85876439:C:T	3.69805e-08	-1.80007e-10	0.107179	8.71901e-08	-1.80007e-10	0.188147
85876506	chr16:85876506:A:G	2.72745e-08	-1.80007e-10	-0.197259	5.72727e-08	-1.80007e-10	-0.23212
85876545	chr16:85876545:C:T	7.13405e-09	-1.76506	0.226732	1.67039e-08	-1.6736	0.209304
85876983	chr16:85876983:G:A	7.96159e-09	-1.80007e-10	-1.42858	1.72223e-08	-1.80007e-10	-1.43374
85877135	chr16:85877135:A:T	8.05139e-09	-1.80007e-10	-1.41737	1.74016e-08	-1.80007e-10	-1.42338
85877494	chr16:85877494:G:A	1.47436e-08	-1.66873	0.856329	2.45356e-08	-1.74206	0.662242
85877526	chr16:85877526:G:A	8.47357e-09	-1.68582	0.319564	1.68476e-08	-1.75822	0.302484
85877779	chr16:85877779:G:A	3.91332e-09	-1.76295	-0.375875	1.09719e-08	-1.48352	-0.401086
85877800	chr16:85877800:G:A	3.7828e-09	-1.74872	-0.42403	1.09348e-08	-1.44308	-0.444922
85877927	chr16:85877927:T:C	9.71243e-09	-1.46829	0.238486	1.46627e-08	-1.79688	0.202245
85878316	chr16:85878316:AAAAAAGT:A	2.33425e-08	-1.80007e-10	-0.352934	4.91805e-08	-1.80007e-10	-0.384447
85878422	chr16:85878422:G:A	7.76448e-09	-1.80007e-10	-1.45365	1.69363e-08	-1.80007e-10	-1.45049
85878691	chr16:85878691:T:C	7.60828e-09	-1.65844	0.184467	1.44827e-08	-1.7725	0.165513
85878996	chr16:85878996:C:T	8.01556e-09	-1.75478	0.332952	1.83308e-08	-1.68693	0.315565
85879011	chr16:85879011:A:G	8.62876e-09	-1.69224	0.34413	1.7318e-08	-1.75413	0.325933
85879264	chr16:85879264:G:A	1.48393e-08	-1.69391	0.887975	2.48839e-08	-1.75727	0.691551
85879281	chr16:85879281:T:C	2.43403e-08	-1.80007e-10	-0.311079	5.35641e-08	-1.80007e-10	-0.299065
85879487	chr16:85879487:A:C	2.09169e-08	-1.80007e-10	-0.462654	4.52122e-08	-1.80007e-10	-0.468576
85879499	chr16:85879499:GA:G	1.63238e-08	-1.75336	1.04277	3.05384e-08	-1.79212	0.931157
85879807	chr16:85879807:C:T	8.39962e-09	-1.80007e-10	-1.37502	1.84303e-08	-1.80007e-10	-1.36595
85880451	chr16:85880451:G:A	8.46707e-09	-1.80007e-10	-1.36703	1.85023e-08	-1.80007e-10	-1.36205
85880543	chr16:85880543:G:A	7.78584e-09	-1.80007e-10	-1.4509	1.68715e-08	-1.80007e-10	-1.45432
85880568	chr16:85880568:G:A	7.77224e-09	-1.80007e-10	-1.45265	1.6903e-08	-1.80007e-10	-1.45245
85880800	chr16:85880800:G:C	1.85244e-08	-1.80007e-10	-0.584121	3.84779e-08	-1.80007e-10	-0.629858
85880972	chr16:85880972:G:A	7.72509e-09	-1.80007e-10	-1.45874	1.67557e-08	-1.80007e-10	-1.46121
85881198	chr16:85881198:T:A	7.8567e-09	-1.80007e-10	-1.44184	1.68922e-08	-1.80007e-10	-1.45309
85881478	chr16:85881478:A:C	1.78413e-08	-1.80007e-10	-0.621693	3.71205e-08	-1.80007e-10	-0.665774
85881604	chr16:85881604:C:T	2.91161e-09	-1.60025	-0.83426	5.56375e-09	-1.71931	-0.844358
85881771	chr16:85881771:T:C	3.36365e-09	-1.79028	-0.499903	7.85561e-09	-1.70605	-0.512669
85882175	chr16:85882175:A:G	1.82738e-09	-1.77253	-1.1278	5.60903e-09	-1.4597	-1.09587
85882223	chr16:85882223:A:G	8.09361e-09	-1.80007e-10	-1.41214	1.77343e-08	-1.80007e-10	-1.40444
85882812	chr16:85882812:T:C	8.14547e-09	-1.80007e-10	-1.40575	1.78167e-08	-1.80007e-10	-1.39981
85882894	chr16:85882894:GC:G	1.59416e-08	-1.78783	1.05354	3.81799e-08	-1.67583	1.0382
85883015	chr16:85883015:G:T	1.96945e-07	-1.80007e-10	1.77971	4.00939e-07	-1.80007e-10	1.71387
85883799	chr16:85883799:C:T	7.65612e-09	-1.80007e-10	-1.46771	1.66498e-08	-1.80007e-10	-1.46755
85884217	chr16:85884217:G:A	1.59301e-09	-1.74422	-1.29337	3.34703e-09	-1.77472	-1.29715
85884318	chr16:85884318:C:T	7.78771e-09	-1.80007e-10	-1.45066	1.6947e-08	-1.80007e-10	-1.44985
85884338	chr16:85884338:A:G	2.45535e-09	-1.44366	-1.16128	3.87655e-09	-1.69467	-1.23033
85884421	chr16:85884421:G:A	5.91324e-09	-1.72602	-4.46292e-10	1.30942e-08	-1.70778	-4.46292e-10
85884514	chr16:85884514:G:T	8.575e-09	-1.79728	0.442918	2.11895e-08	-1.78139	0.554954
85884521	chr16:85884521:T:C	7.69547e-09	-1.80007e-10	-1.46258	1.67026e-08	-1.80007e-10	-1.46438
85884662	chr16:85884662:G:A	7.99609e-09	-1.80007e-10	-1.42426	1.74913e-08	-1.80007e-10	-1.41824
85884828	chr16:85884828:G:C	1.51575e-08	-1.80007e-10	-0.784716	3.56415e-08	-1.80007e-10	-0.706431
85885236	chr16:85885236:C:T	3.89788e-08	-0.827155	0.986962	4.869e-08	-1.34604	0.951567
85885271	chr16:85885271:C:T	1.23959e-08	-1.80007e-10	-0.985847	2.67953e-08	-1.80007e-10	-0.991717
85885437	chr16:85885437:CCATGAA:C	1.77759e-07	0.281691	1.39553	7.0295e-07	0.846492	1.42885
85885600	chr16:85885600:A:G	3.01183e-09	-1.22498	-1.17568	4.55491e-09	-1.54218	-1.22156
85885647	chr16:85885647:A:AT	1.52444e-09	-1.67799	-1.4036	3.14848e-09	-1.72587	-1.40716
85885696	chr16:85885696:A:G	8.02117e-09	-1.80007e-10	-1.42113	1.73395e-08	-1.80007e-10	-1.42695
85885864	chr16:85885864:G:C	9.57472e-09	-1.80007e-10	-1.24409	2.03106e-08	-1.80007e-10	-1.2688
85886006	chr16:85886006:G:A	6.34885e-09	-1.65494	-4.46292e-10	1.24927e-08	-1.7548	-4.46292e-10
85886118	chr16:85886118:G:A	9.35724e-09	-1.80007e-10	-1.26706	2.01123e-08	-1.80007e-10	-1.27861
85886209	chr16:85886209:G:A	7.67343e-09	-1.80007e-10	-1.46545	1.66807e-08	-1.80007e-10	-1.46569
85886254	chr16:85886254:C:T	1.58545e-08	-1.80007e-10	-0.739755	3.69262e-08	-1.80007e-10	-0.671022
85886504	chr16:85886504:G:T	4.44581e-08	-1.80007e-10	0.291335	1.01365e-07	-1.80007e-10	0.338782
85886605	chr16:85886605:T:A	3.31655e-08	-1.80007e-10	-0.00170184	7.68635e-08	-1.80007e-10	0.0620878
85886712	chr16:85886712:T:A	8.54471e-09	-1.80007e-10	-1.3579	1.84419e-08	-1.80007e-10	-1.36532
85886722	chr16:85886722:T:C	3.63059e-08	-1.80007e-10	0.08877	8.68979e-08	-1.80007e-10	0.184791
85886791	chr16:85886791:A:C	1.37508e-08	-1.7535	0.871387	3.01885e-08	-1.75497	0.882485
85886874	chr16:85886874:C:T	5.7056e-09	-0.952392	-0.80937	8.12526e-09	-1.35398	-0.830982
85886993	chr16:85886993:C:T	1.68162e-08	-1.80007e-10	-0.680867	3.83154e-08	-1.80007e-10	-0.63409
85887019	chr16:85887019:C:T	4.32457e-07	-1.80007e-10	2.56627	9.15843e-07	-1.80007e-10	2.5399
85887073	chr16:85887073:G:C	9.89646e-09	-1.71475	0.503718	2.34456e-08	-1.76126	0.635999
85887194	chr16:85887194:G:A	9.10153e-09	-1.80007e-10	-1.29477	1.9616e-08	-1.80007e-10	-1.3036
85887196	chr16:85887196:T:C	9.30712e-09	-0.979472	-0.292959	1.10007e-08	-1.49092	-0.391061
85887320	chr16:85887320:T:C	7.70583e-09	-1.80007e-10	-1.46123	1.68137e-08	-1.80007e-10	-1.45775
85887494	chr16:85887494:AG:A	4.49016e-09	-1.73059	-0.270727	9.39407e-09	-1.79144	-0.248429
85887741	chr16:85887741:A:C	4.20787e-09	-1.41663	-0.64962	6.20435e-09	-1.69149	-0.763206
85888421	chr16:85888421:G:T	3.4184e-09	-1.78427	-0.489773	7.48516e-09	-1.79696	-0.470059
85888508	chr16:85888508:C:CAA	7.68524e-09	-1.80007e-10	-1.46391	1.67649e-08	-1.80007e-10	-1.46065
85888563	chr16:85888563:T:C	7.77051e-09	-1.80007e-10	-1.45288	1.69762e-08	-1.80007e-10	-1.44813
85888589	chr16:85888589:C:T	1.43371e-09	-1.71346	-1.42948	2.98667e-09	-1.75384	-1.43195
85888637	chr16:85888637:T:C	7.97833e-09	-1.80007e-10	-1.42648	1.74882e-08	-1.80007e-10	-1.41842
85888730	chr16:85888730:C:T	7.6569e-09	-1.80007e-10	-1.4676	1.66645e-08	-1.80007e-10	-1.46666
85888820	chr16:85888820:C:T	6.64999e-07	-1.80007e-10	2.99657	1.40372e-06	-1.80007e-10	2.96694
85889250	chr16:85889250:C:T	7.96179e-09	-1.80007e-10	-1.42856	1.72699e-08	-1.80007e-10	-1.43098
85889253	chr16:85889253:A:G	1.46618e-09	-1.66114	-1.45941	2.94469e-09	-1.74601	-1.45393
85889596	chr16:85889596:A:G	2.59871e-08	-1.80007e-10	-0.245609	6.29626e-08	-1.80007e-10	-0.137403
85889674	chr16:85889674:A:T	9.38584e-09	-1.80007e-10	-1.26401	2.02288e-08	-1.80007e-10	-1.27284
85889702	chr16:85889702:C:T	1.41718e-08	-1.80007e-10	-0.851954	3.19653e-08	-1.80007e-10	-0.815291
85889773	chr16:85889773:A:C	6.13658e-08	-1.80007e-10	0.613642	1.53707e-07	-1.80007e-10	0.755104
85890136	chr16:85890136:C:T	1.03592e-08	-1.80007e-10	-1.16534	2.30306e-08	-1.80007e-10	-1.14312
85890621	chr16:85890621:C:A	6.98189e-09	-1.55989	-4.46292e-10	4.24036e-08	-0.532711	-4.46292e-10
85890690	chr16:85890690:G:C	7.40488e-09	-1.50107	-4.46292e-10	4.98923e-08	-0.370076	-4.46292e-10
85890754	chr16:85890754:TG:T	6.06467e-09	-1.70073	-4.46292e-10	1.36962e-08	-1.66282	-4.46292e-10
85891357	chr16:85891357:T:A	8.36197e-08	-1.80007e-10	0.923068	2.11485e-07	-1.80007e-10	1.07421
85891391	chr16:85891391:A:C	7.96044e-09	-1.80007e-10	-1.42873	1.71466e-08	-1.80007e-10	-1.43814
85891552	chr16:85891552:A:G	1.33159e-08	-1.80007e-10	-0.914252	2.95614e-08	-1.80007e-10	-0.893473
85891664	chr16:85891664:G:A	1.29886e-08	-1.80007e-10	-0.939135	2.73298e-08	-1.80007e-10	-0.971967
85892067	chr16:85892067:T:G	5.36437e-08	-1.43956	1.91871	8.38657e-08	-1.72498	1.87425
85892131	chr16:85892131:C:T	1.4104e-08	-1.80007e-10	-0.856753	3.15925e-08	-1.80007e-10	-0.827025
85892132	chr16:85892132:G:A	8.0256e-09	-1.80007e-10	-1.42057	1.73318e-08	-1.80007e-10	-1.4274
85892332	chr16:85892332:C:T	2.64451e-09	-1.22879	-1.30194	5.29279e-09	-1.30619	-1.3074
85892430	chr16:85892430:T:C	2.32322e-09	-1.71268	-0.947583	4.76935e-09	-1.78429	-0.933446
85892795	chr16:85892795:T:C	2.66277e-09	-1.71244	-0.811405	5.49961e-09	-1.78437	-0.790896
85893056	chr16:85893056:A:G	9.86394e-09	-1.80007e-10	-1.21433	2.1881e-08	-1.80007e-10	-1.19432
85893089	chr16:85893089:C:T	2.19473e-07	-0.186307	2.07432	8.41514e-07	0.349141	2.10612
85893113	chr16:85893113:G:A	2.88046e-09	-1.73321	-0.712055	6.06497e-09	-1.78932	-0.688095
85893115	chr16:85893115:A:G	2.91705e-09	-1.60281	-0.829833	4.85998e-09	-1.77411	-0.924794
85893236	chr16:85893236:C:A	1.27176e-09	-1.79886	-1.46395	3.38637e-09	-1.59282	-1.46736
85893473	chr16:85893473:C:T	2.7554e-08	-1.80007e-10	-0.187062	6.52471e-08	-1.80007e-10	-0.101761
85893524	chr16:85893524:G:A	7.67158e-09	-1.80007e-10	-1.46569	1.66995e-08	-1.80007e-10	-1.46457
85893620	chr16:85893620:G:A	5.49394e-09	-1.57126	-0.228303	9.97753e-09	-1.79902	-0.180588
85893888	chr16:85893888:A:G	1.67852e-08	-1.18075	0.498038	2.38341e-08	-1.59688	0.488053
85894022	chr16:85894022:G:A	4.90539e-08	-0.78351	1.17322	1.3099e-07	-0.526204	1.12138
85894208	chr16:85894208:C:T	7.28751e-09	-1.51897	0.00192133	1.27768e-08	-1.54889	-0.183424
85894561	chr16:85894561:A:G	8.22642e-09	-1.80007e-10	-1.39586	1.7786e-08	-1.80007e-10	-1.40153
85894764	chr16:85894764:G:A	8.34025e-09	-1.80007e-10	-1.38212	1.84142e-08	-1.80007e-10	-1.36682
85894958	chr16:85894958:A:G	1.77549e-09	-1.75158	-1.17756	3.73264e-09	-1.7912	-1.17162
85895015	chr16:85895015:A:T	8.05093e-09	-1.20909	-0.208335	1.19218e-08	-1.44375	-0.357828
85895099	chr16:85895099:C:G	4.88453e-08	-0.115361	0.500808	1.86868e-07	0.457502	0.492955
85895413	chr16:85895413:G:A	7.67957e-09	-1.80007e-10	-1.46465	1.67693e-08	-1.80007e-10	-1.46039
85895467	chr16:85895467:C:G	8.07681e-09	-1.80007e-10	-1.41421	1.74807e-08	-1.80007e-10	-1.41885
85895594	chr16:85895594:G:A	2.81532e-07	-0.238211	2.37525	6.4186e-07	-0.0333004	2.21773
85895676	chr16:85895676:T:G	1.2194e-08	-1.61993	0.617667	2.10193e-08	-1.71794	0.48344
85895678	chr16:85895678:A:C	1.28535e-08	-1.62079	0.671191	2.21286e-08	-1.71871	0.535641
85895828	chr16:85895828:T:C	2.38538e-07	-0.209328	2.18065	5.46565e-07	-0.00381514	2.02752
85896224	chr16:85896224:G:T	2.00754e-07	0.246437	1.55243	5.67709e-07	0.591133	1.47053
85896288	chr16:85896288:T:C	2.89182e-07	-0.204978	2.36882	6.63013e-07	0.00391406	2.21294
85896291	chr16:85896291:G:A	2.97198e-07	-0.210519	2.40171	6.80825e-07	-0.00204544	2.24541
85896308	chr16:85896308:A:C	7.71769e-09	-1.80007e-10	-1.4597	1.67325e-08	-1.80007e-10	-1.46259
85896375	chr16:85896375:G:A	4.23965e-08	-1.80007e-10	0.243854	9.27559e-08	-1.80007e-10	0.250028
85896579	chr16:85896579:T:C	7.65649e-09	-1.80007e-10	-1.46766	1.66541e-08	-1.80007e-10	-1.46729
85896649	chr16:85896649:A:C	2.1234e-08	-0.447608	-4.46292e-10	2.32734e-08	-1.13263	-4.46292e-10
85896794	chr16:85896794:T:C	2.98875e-07	-0.156104	2.35292	6.88037e-07	0.056505	2.19739
85896965	chr16:85896965:G:C	5.32609e-07	0.232012	2.54256	1.23824e-06	0.458896	2.38261
85897084	chr16:85897084:G:A	2.98609e-07	-0.154121	2.35005	6.87263e-07	0.0574992	2.19527
85897629	chr16:85897629:A:G	2.05707e-08	-1.80007e-10	-0.479345	4.52587e-08	-1.80007e-10	-0.467549
85897999	chr16:85897999:A:T	1.59568e-08	-1.80007e-10	-0.733327	3.49469e-08	-1.80007e-10	-0.726114
85898232	chr16:85898232:A:G	8.0533e-09	-1.80007e-10	-1.41713	1.78469e-08	-1.80007e-10	-1.39811
85898350	chr16:85898350:C:G	1.41702e-09	-1.7661	-1.38856	3.07292e-09	-1.74363	-1.41369
85898423	chr16:85898423:C:G	3.58058e-08	-0.451539	0.526437	1.19219e-07	0.00680236	0.494215
85898526	chr16:85898526:C:G	1.21896e-08	-1.48076	0.478136	2.44033e-08	-1.49637	0.411149
85898745	chr16:85898745:C:T	4.55702e-08	-0.383128	0.699172	1.08178e-07	-0.173339	0.577178
85898864	chr16:85898864:G:A	8.24524e-08	0.216527	0.692483	1.96652e-07	0.431356	0.570137
85899046	chr16:85899046:C:T	7.7141e-09	-1.46016	-4.46292e-10	1.24839e-08	-1.7555	-4.46292e-10
85899269	chr16:85899269:G:T	7.77176e-09	-1.80007e-10	-1.45271	1.68642e-08	-1.80007e-10	-1.45475
85899432	chr16:85899432:C:T	1.46906e-08	-0.67391	-0.142091	4.38937e-08	-0.295665	-0.202509
85899504	chr16:85899504:A:G	1.19857e-08	-1.80007e-10	-1.01949	2.51606e-08	-1.80007e-10	-1.05466
85899637	chr16:85899637:G:A	3.32161e-08	-1.80007e-10	-0.000174757	6.93835e-08	-1.80007e-10	-0.0402944
85899975	chr16:85899975:C:A	1.99236e-09	-1.46582	-1.34807	3.89706e-09	-1.56955	-1.35017
85900112	chr16:85900112:C:A	5.44645e-07	2.79692	-4.46292e-10	6.38904e-07	2.17981	-4.46292e-10
85900145	chr16:85900145:C:G	4.28395e-08	-1.80007e-10	0.254251	9.48967e-08	-1.80007e-10	0.272846
85900572	chr16:85900572:G:A	1.05271e-08	-1.80007e-10	-1.14926	2.23464e-08	-1.80007e-10	-1.17328
85900977	chr16:85900977:T:G	3.0789e-08	-1.80007e-10	-0.0760543	6.41772e-08	-1.80007e-10	-0.118295
85901531	chr16:85901531:T:C	7.78283e-09	-1.80007e-10	-1.45129	1.68453e-08	-1.80007e-10	-1.45587
85901536	chr16:85901536:T:G	1.50538e-08	-1.80007e-10	-0.791583	3.22463e-08	-1.80007e-10	-0.80654
85901772	chr16:85901772:G:A	9.14955e-09	-1.80007e-10	-1.28951	2.03545e-08	-1.80007e-10	-1.26664
85901900	chr16:85901900:C:T	1.03971e-08	-1.80007e-10	-1.16169	2.27732e-08	-1.80007e-10	-1.15436
85901967	chr16:85901967:T:C	4.02403e-09	-1.71635	-0.394577	1.08281e-08	-1.5792	-0.318595
85902272	chr16:85902272:A:G	1.346e-09	-1.75079	-1.45528	3.34363e-09	-1.61125	-1.46164
85902859	chr16:85902859:T:G	1.21965e-08	-1.80007e-10	-1.00206	2.675e-08	-1.80007e-10	-0.99341
85903495	chr16:85903495:C:T	1.36909e-07	-1.80007e-10	1.4161	2.79236e-07	-1.80007e-10	1.35212
85903976	chr16:85903976:A:G	1.08054e-08	-1.80007e-10	-1.12317	2.41157e-08	-1.80007e-10	-1.09708
85904456	chr16:85904456:T:G	9.85081e-09	-1.80007e-10	-1.21566	2.11671e-08	-1.80007e-10	-1.2275
85904989	chr16:85904989:T:G	3.89925e-09	-1.78365	-0.358779	9.35635e-09	-1.66759	-0.3763
85905149	chr16:85905149:A:G	1.95263e-09	-1.79753	-1.0365	4.50103e-09	-1.71238	-1.06326
85905226	chr16:85905226:C:T	9.96255e-09	-1.80007e-10	-1.20438	2.21344e-08	-1.80007e-10	-1.18281
85905229	chr16:85905229:G:A	3.18979e-08	-1.79928	1.75861	6.88203e-08	-1.73896	1.69051
85906044	chr16:85906044:T:A	2.74288e-09	-1.51182	-0.982384	5.41671e-09	-1.60228	-0.988175
85906060	chr16:85906060:G:A	3.06013e-09	-1.44514	-0.939615	5.97275e-09	-1.54669	-0.946043
85906257	chr16:85906257:G:A	9.84292e-09	-1.80007e-10	-1.21646	2.18665e-08	-1.80007e-10	-1.19499
85906404	chr16:85906404:C:T	1.53019e-09	-1.7774	-1.30041	3.74153e-09	-1.67949	-1.28096
85906857	chr16:85906857:C:T	1.0964e-08	-1.80007e-10	-1.10859	2.40033e-08	-1.80007e-10	-1.10175
85907623	chr16:85907623:G:A	8.8435e-09	-1.80007e-10	-1.32353	1.95855e-08	-1.80007e-10	-1.30515
85907635	chr16:85907635:G:A	7.67143e-09	-1.80007e-10	-1.46571	1.66531e-08	-1.80007e-10	-1.46734
85907724	chr16:85907724:A:C	8.38212e-09	-1.80007e-10	-1.37711	1.79815e-08	-1.80007e-10	-1.3906
85908145	chr16:85908145:T:A	1.07263e-08	-1.80007e-10	-1.13051	2.30183e-08	-1.80007e-10	-1.14366
85908168	chr16:85908168:C:T	1.65363e-09	-1.77976	-1.22048	4.26443e-09	-1.55805	-1.27158
85908875	chr16:85908875:G:A	1.03091e-08	-1.80007e-10	-1.17019	2.25939e-08	-1.80007e-10	-1.16226
85908890	chr16:85908890:T:C	1.57996e-09	-1.59334	-1.45247	3.72418e-09	-1.50283	-1.46226
85909537	chr16:85909537:A:G	1.08181e-08	-1.80007e-10	-1.12199	2.24488e-08	-1.80007e-10	-1.16871
85909818	chr16:85909818:A:G	8.56955e-09	-1.80007e-10	-1.355	1.82839e-08	-1.80007e-10	-1.37392
85909853	chr16:85909853:T:G	7.68899e-09	-1.80007e-10	-1.46342	1.6719e-08	-1.80007e-10	-1.4634
85910417	chr16:85910417:A:G	1.38496e-08	-1.80007e-10	-0.874952	3.1075e-08	-1.80007e-10	-0.843541
85911217	chr16:85911217:T:G	1.87319e-09	-1.79846	-1.07711	4.95436e-09	-1.6801	-0.999576
85911414	chr16:85911414:C:T	1.67535e-08	-1.80007e-10	-0.684604	3.50324e-08	-1.80007e-10	-0.723671
85911598	chr16:85911598:C:T	1.75426e-08	-1.80007e-10	-0.638577	3.86005e-08	-1.80007e-10	-0.626678
85911781	chr16:85911781:G:C	7.54648e-09	-1.48213	-4.46292e-10	1.19499e-08	-1.79922	-4.46292e-10
85911947	chr16:85911947:C:G	1.74421e-08	-1.80007e-10	-0.644326	3.63961e-08	-1.80007e-10	-0.685482
85912069	chr16:85912069:T:G	1.53477e-09	-1.61409	-1.46074	3.12419e-09	-1.68836	-1.4524
85912083	chr16:85912083:C:G	7.66328e-09	-1.80007e-10	-1.46677	1.66556e-08	-1.80007e-10	-1.46719
85912233	chr16:85912233:T:C	1.86014e-09	-1.53104	-1.35153	3.21638e-09	-1.71807	-1.39362
85912718	chr16:85912718:T:C	1.86069e-09	-1.70306	-1.1792	4.39606e-09	-1.64243	-1.15681
85912844	chr16:85912844:T:C	1.66127e-09	-1.55208	-1.44354	2.95919e-09	-1.73479	-1.46024
85912888	chr16:85912888:A:G	1.7084e-09	-1.69006	-1.27759	4.02802e-09	-1.62803	-1.25864
85913288	chr16:85913288:G:A	9.06144e-09	-1.80007e-10	-1.29918	1.97661e-08	-1.80007e-10	-1.29597
85913501	chr16:85913501:C:T	6.94806e-09	-1.56475	-4.46292e-10	1.2047e-08	-1.79113	-4.46292e-10
85913869	chr16:85913869:C:T	1.76116e-09	-1.75555	-1.18169	4.37059e-09	-1.64949	-1.15556
85914173	chr16:85914173:T:C	2.91649e-09	-1.77881	-0.654022	6.51587e-09	-1.78415	-0.621552
85914306	chr16:85914306:G:A	1.20985e-08	-1.80007e-10	-1.01013	2.71246e-08	-1.80007e-10	-0.979502
85914372	chr16:85914372:G:A	8.93021e-09	-1.80007e-10	-1.31377	1.89503e-08	-1.80007e-10	-1.33812
85914871	chr16:85914871:TG:T	4.58565e-08	-1.80007e-10	0.322307	8.87012e-08	-1.80007e-10	0.20533
85914874	chr16:85914874:T:A	4.15986e-08	-1.80007e-10	0.224855	8.0689e-08	-1.80007e-10	0.110658
85915035	chr16:85915035:G:A	4.69498e-09	-1.66977	-0.286944	1.17506e-08	-1.58275	-0.233282
85915408	chr16:85915408:C:G	7.9976e-09	-1.80007e-10	-1.42407	1.74383e-08	-1.80007e-10	-1.42128
85915465	chr16:85915465:G:A	2.59299e-09	-1.74766	-0.802742	5.40267e-09	-1.78276	-0.810292
85915501	chr16:85915501:C:G	1.43283e-09	-1.73289	-1.41067	3.60026e-09	-1.59979	-1.39914
85915583	chr16:85915583:G:T	3.1993e-08	-1.80007e-10	-0.0376931	6.1962e-08	-1.80007e-10	-0.153422
85915698	chr16:85915698:A:T	1.70251e-08	-1.80007e-10	-0.668524	3.34904e-08	-1.80007e-10	-0.768685
85915818	chr16:85915818:A:G	2.33131e-09	-1.75531	-0.901468	4.88724e-09	-1.7811	-0.912211
85915853	chr16:85915853:G:T	1.77751e-08	-1.80007e-10	-0.625414	3.49081e-08	-1.80007e-10	-0.727225
85915867	chr16:85915867:G:T	1.46476e-09	-1.75947	-1.36205	3.24502e-09	-1.75373	-1.34909
85915952	chr16:85915952:T:C	1.43614e-09	-1.72511	-1.41614	2.83464e-09	-1.7925	-1.44553
85916104	chr16:85916104:A:G	6.30567e-09	-1.66176	-4.46292e-10	1.19886e-08	-1.79599	-4.46292e-10
85916129	chr16:85916129:T:G	9.54907e-09	-1.80007e-10	-1.24677	2.06277e-08	-1.80007e-10	-1.25331
85916290	chr16:85916290:A:G	1.21949e-08	-1.76543	0.763236	2.45617e-08	-1.75784	0.679086
85916538	chr16:85916538:T:C	1.65101e-08	-1.80007e-10	-0.699242	3.27907e-08	-1.80007e-10	-0.789798
85916841	chr16:85916841:C:T	1.5387e-08	-1.80007e-10	-0.769691	3.06972e-08	-1.80007e-10	-0.855772
85917292	chr16:85917292:A:G	1.32173e-08	-1.80007e-10	-0.921684	2.88557e-08	-1.80007e-10	-0.917637
85917370	chr16:85917370:A:T	1.96508e-09	-1.36933	-1.45835	5.03335e-09	-1.19946	-1.4644
85917589	chr16:85917589:A:G	1.80837e-08	-1.80007e-10	-0.608201	3.57418e-08	-1.80007e-10	-0.703623
85917652	chr16:85917652:A:G	4.30486e-09	-1.48374	-0.559728	1.12986e-08	-1.27725	-0.578015
85917748	chr16:85917748:A:G	1.27053e-09	-1.7967	-1.46709	2.76129e-09	-1.79855	-1.4657
85918041	chr16:85918041:G:A	1.03756e-08	-1.80007e-10	-1.16376	2.33499e-08	-1.80007e-10	-1.12935
85918051	chr16:85918051:A:G	8.12043e-09	-1.80007e-10	-1.40883	1.78658e-08	-1.80007e-10	-1.39705
85918076	chr16:85918076:A:G	1.5462e-09	-1.70777	-1.35964	3.481e-09	-1.70233	-1.33029
85918142	chr16:85918142:C:G	2.32021e-09	-1.22218	-1.43937	6.02473e-09	-1.03269	-1.45139
85919323	chr16:85919323:A:C	2.77091e-09	-1.29303	-1.191	3.41415e-09	-1.7951	-1.25692
85919345	chr16:85919345:G:T	2.24944e-09	-1.47449	-1.21803	6.46059e-09	-1.21085	-1.20337
85919404	chr16:85919404:C:T	1.32094e-09	-1.79399	-1.43087	2.91209e-09	-1.78968	-1.4214
85919504	chr16:85919504:G:A	9.65167e-09	-1.80007e-10	-1.23608	2.13645e-08	-1.80007e-10	-1.21821
85919506	chr16:85919506:G:T	7.66061e-09	-1.80007e-10	-1.46712	1.66692e-08	-1.80007e-10	-1.46638
85919590	chr16:85919590:C:T	1.39651e-09	-1.76932	-1.39991	3.86329e-09	-1.52459	-1.40383
85919887	chr16:85919887:G:T	8.69062e-09	-1.80007e-10	-1.34097	1.86366e-08	-1.80007e-10	-1.35482
85920015	chr16:85920015:G:T	1.0901e-08	-1.11436	-4.46292e-10	2.14954e-08	-1.2121	-4.46292e-10
85920076	chr16:85920076:G:C	1.40972e-09	-1.7983	-1.36151	3.11347e-09	-1.79933	-1.34487
85920303	chr16:85920303:A:G	1.34229e-09	-1.79476	-1.41407	2.9623e-09	-1.79177	-1.40221
85920349	chr16:85920349:T:C	1.43375e-09	-1.74735	-1.39557	3.46153e-09	-1.6414	-1.39684
85920460	chr16:85920460:A:G	8.36646e-09	-1.80007e-10	-1.37898	1.84268e-08	-1.80007e-10	-1.36614
85920470	chr16:85920470:T:C	1.43913e-09	-1.7363	-1.40287	3.50838e-09	-1.6209	-1.40389
85920542	chr16:85920542:G:A	1.35805e-08	-1.80007e-10	-0.894577	2.98943e-08	-1.80007e-10	-0.882275
85920613	chr16:85920613:A:G	1.04023e-08	-1.80007e-10	-1.16118	2.34257e-08	-1.80007e-10	-1.12611
85920681	chr16:85920681:C:T	7.67555e-09	-1.80007e-10	-1.46517	1.67326e-08	-1.80007e-10	-1.46258
85920982	chr16:85920982:G:C	8.26561e-09	-1.80007e-10	-1.39111	1.78024e-08	-1.80007e-10	-1.40061
85921028	chr16:85921028:C:G	9.06625e-09	-1.80007e-10	-1.29865	2.00398e-08	-1.80007e-10	-1.28222
85921195	chr16:85921195:G:A	6.06907e-09	-1.70001	-4.46292e-10	1.28159e-08	-1.72926	-4.46292e-10
85921237	chr16:85921237:A:G	8.17112e-09	-1.80007e-10	-1.4026	1.76802e-08	-1.80007e-10	-1.4075
85921636	chr16:85921636:C:T	2.01949e-09	-1.38121	-1.41915	4.60461e-09	-1.33831	-1.41457
85921701	chr16:85921701:T:G	1.64992e-08	-1.80007e-10	-0.699896	3.66937e-08	-1.80007e-10	-0.677339
85921939	chr16:85921939:C:T	1.17618e-08	-1.80007e-10	-1.03836	2.6076e-08	-1.80007e-10	-1.01893
85921996	chr16:85921996:G:A	8.40213e-09	-1.80007e-10	-1.37473	1.81942e-08	-1.80007e-10	-1.37884
85922061	chr16:85922061:A:G	8.87453e-09	-1.80007e-10	-1.32003	1.956e-08	-1.80007e-10	-1.30646
85922065	chr16:85922065:C:T	2.38071e-09	-1.71538	-0.920436	5.31082e-09	-1.69416	-0.916038
85922123	chr16:85922123:CA:C	2.63699e-09	-1.07643	-1.45714	2.8414e-09	-1.7683	-1.46735
85922303	chr16:85922303:A:G	5.54567e-09	-1.79019	-4.46292e-10	1.99621e-08	-1.28611	-4.46292e-10
85922438	chr16:85922438:A:T	2.01854e-09	-1.40046	-1.40038	2.98185e-09	-1.79927	-1.38813
85922791	chr16:85922791:T:C	1.97298e-09	-1.35783	-1.46584	4.47395e-09	-1.31676	-1.46491
85922792	chr16:85922792:C:T	1.56613e-08	-0.752015	-4.46292e-10	4.28674e-08	-0.521832	-4.46292e-10
85922841	chr16:85922841:C:T	9.96354e-09	-1.80007e-10	-1.20428	2.17393e-08	-1.80007e-10	-1.20082
85923037	chr16:85923037:C:T	1.68695e-08	-1.80007e-10	-0.677701	3.70607e-08	-1.80007e-10	-0.667386
85923210	chr16:85923210:G:A	8.95923e-09	-1.80007e-10	-1.31053	1.95292e-08	-1.80007e-10	-1.30803
85923315	chr16:85923315:C:T	1.99459e-09	-1.38967	-1.42311	4.53098e-09	-1.3502	-1.41881
85923895	chr16:85923895:C:T	9.44971e-09	-1.80007e-10	-1.25723	2.0653e-08	-1.80007e-10	-1.25208
85923914	chr16:85923914:G:A	1.18198e-08	-1.80007e-10	-1.03344	2.57231e-08	-1.80007e-10	-1.03255
85924187	chr16:85924187:C:T	1.29528e-09	-1.79918	-1.4453	4.78192e-09	-1.27477	-1.44033
85924214	chr16:85924214:T:C	1.31617e-09	-1.7856	-1.44289	4.19896e-09	-1.40861	-1.43649
85924318	chr16:85924318:C:G	2.20762e-09	-1.3361	-1.37519	5.02747e-09	-1.28782	-1.3772
85924575	chr16:85924575:A:G	2.48423e-08	-1.80007e-10	-0.290665	5.61113e-08	-1.80007e-10	-0.252606
85924718	chr16:85924718:C:G	2.01418e-09	-1.36183	-1.44117	4.46954e-09	-1.33863	-1.44403
85925108	chr16:85925108:C:T	6.05105e-07	-1.80007e-10	2.90219	1.47969e-06	-1.80007e-10	3.01964
85925123	chr16:85925123:C:T	4.60998e-09	-1.78289	-0.192098	2.53394e-08	-0.906353	-0.14123
85925218	chr16:85925218:C:A	2.98988e-08	-1.80007e-10	-0.105391	6.79047e-08	-1.80007e-10	-0.0618381
85925364	chr16:85925364:A:G	4.98454e-09	-1.77191	-0.124957	2.92293e-08	-0.832559	-0.0722118
85925414	chr16:85925414:G:A	5.43984e-09	-1.75674	-0.0527174	3.42481e-08	-0.749239	0.00292542
85925832	chr16:85925832:T:C	1.76039e-09	-1.79285	-1.14483	8.94229e-09	-0.975815	-1.11334
85926029	chr16:85926029:T:G	2.48319e-09	-1.26095	-1.33271	3.29802e-09	-1.79148	-1.29514
85926202	chr16:85926202:A:C	4.47897e-08	-1.80007e-10	0.298767	9.45214e-08	-1.80007e-10	0.268883
85926303	chr16:85926303:A:T	9.47632e-09	-1.80007e-10	-1.25441	2.1018e-08	-1.80007e-10	-1.23456
85926673	chr16:85926673:C:T	1.8431e-09	-1.42422	-1.46754	4.24569e-09	-1.36687	-1.46717
85926763	chr16:85926763:G:A	6.66664e-09	-1.6061	-4.46292e-10	1.35774e-08	-1.67154	-4.46292e-10
85927023	chr16:85927023:G:A	8.9595e-09	-1.80007e-10	-1.3105	1.93867e-08	-1.80007e-10	-1.31536
85927361	chr16:85927361:G:A	1.34297e-09	-1.74685	-1.46148	2.7863e-09	-1.79607	-1.45916
85927444	chr16:85927444:T:G	7.71655e-09	-1.80007e-10	-1.45984	1.68503e-08	-1.80007e-10	-1.45557
85927853	chr16:85927853:G:A	9.22157e-09	-0.872771	-0.408895	9.12977e-09	-1.7353	-0.333104
85928188	chr16:85928188:C:T	1.04814e-07	-1.80007e-10	1.14898	2.38411e-07	-1.80007e-10	1.19405
85928436	chr16:85928436:C:T	1.83546e-08	-1.80007e-10	-0.593328	3.88442e-08	-1.80007e-10	-0.620383
85928482	chr16:85928482:G:A	1.08623e-08	-1.80007e-10	-1.11791	2.33135e-08	-1.80007e-10	-1.13091
85929130	chr16:85929130:T:C	8.58012e-09	-1.80007e-10	-1.35376	1.86297e-08	-1.80007e-10	-1.35518
85929244	chr16:85929244:G:C	2.9593e-09	-1.78636	-0.631899	6.81509e-09	-1.7421	-0.618703
85929375	chr16:85929375:C:T	9.91919e-09	-1.80007e-10	-1.20874	2.09384e-08	-1.80007e-10	-1.23836
85929391	chr16:85929391:C:T	7.65659e-09	-1.80007e-10	-1.46764	1.66479e-08	-1.80007e-10	-1.46766
85929409	chr16:85929409:G:A	1.46082e-09	-1.65667	-1.46755	3.53212e-09	-1.55064	-1.46741
85929759	chr16:85929759:G:A	2.36824e-08	-1.80007e-10	-0.338478	4.95042e-08	-1.80007e-10	-0.377887
85929966	chr16:85929966:G:A	7.65946e-09	-1.80007e-10	-1.46727	1.66698e-08	-1.80007e-10	-1.46634
85930269	chr16:85930269:C:T	1.04925e-08	-1.15255	-4.46292e-10	2.04605e-08	-1.26144	-4.46292e-10
85930702	chr16:85930702:A:G	6.97655e-09	-0.538991	-1.02167	1.77093e-08	-0.417706	-0.988148
85930747	chr16:85930747:T:C	9.45809e-08	1.09665	-0.0504043	1.70001e-07	0.835327	0.0205339
85930957	chr16:85930957:T:C	2.0828e-08	-1.3243	0.857382	4.28737e-08	-1.4499	0.928214
85931076	chr16:85931076:C:G	8.15996e-09	-1.80007e-10	-1.40397	1.79303e-08	-1.80007e-10	-1.39345
85931172	chr16:85931172:G:A	8.3087e-09	-1.80007e-10	-1.38591	1.78898e-08	-1.80007e-10	-1.39571
85931179	chr16:85931179:T:C	1.98857e-08	-1.25877	0.745554	4.08392e-08	-1.38532	0.815017
85931220	chr16:85931220:G:A	2.53236e-08	-1.07485	0.803376	5.03289e-08	-1.23424	0.872872
85931392	chr16:85931392:C:G	3.57449e-08	-1.04681	1.12001	7.18764e-08	-1.20557	1.20057
85931413	chr16:85931413:G:A	1.16407e-08	-1.80007e-10	-1.0487	2.54858e-08	-1.80007e-10	-1.04182
85931433	chr16:85931433:T:C	5.76e-09	-0.285815	-1.46646	6.20714e-09	-0.988445	-1.4658
85932143	chr16:85932143:G:A	1.1241e-08	-1.80007e-10	-1.08364	2.46231e-08	-1.80007e-10	-1.07626
85932153	chr16:85932153:T:C	7.72078e-09	-1.80007e-10	-1.4593	1.67366e-08	-1.80007e-10	-1.46235
85932457	chr16:85932457:G:A	1.23301e-08	-1.80007e-10	-0.991164	2.65148e-08	-1.80007e-10	-1.00224
85932557	chr16:85932557:T:C	1.9022e-07	0.885351	0.859619	1.34073e-07	-0.234895	0.853335
85932566	chr16:85932566:G:A	1.57135e-08	0.603912	-1.3526	1.52203e-08	-0.18921	-1.36811
85932678	chr16:85932678:T:C	1.44716e-08	-1.63245	0.801421	2.82336e-08	-1.76441	0.824975
85932687	chr16:85932687:T:G	1.5332e-08	-1.6517	0.878429	3.02599e-08	-1.77301	0.902893
85932827	chr16:85932827:C:T	6.59022e-09	-1.79749	0.179863	1.56188e-08	-1.79694	0.265477
85932852	chr16:85932852:A:C	1.8046e-09	-1.79719	-1.11568	3.84196e-09	-1.79806	-1.1359
85932893	chr16:85932893:A:G	7.28334e-09	-1.65937	0.141747	1.4344e-08	-1.77681	0.160203
85932921	chr16:85932921:T:G	1.04109e-08	-1.75817	0.597817	2.20523e-08	-1.79317	0.606639
85932936	chr16:85932936:G:A	5.52105e-09	-1.79464	-4.46292e-10	1.33698e-08	-1.68695	-4.46292e-10
85932942	chr16:85932942:A:G	6.48704e-09	-1.72446	0.0910584	1.45083e-08	-1.78195	0.176727
85933077	chr16:85933077:A:G	5.65686e-09	-1.79902	0.0286767	1.39832e-08	-1.78049	0.138404
85933104	chr16:85933104:G:A	4.42123e-09	-1.73677	-0.280019	1.86741e-08	-1.11101	-0.241798
85933195	chr16:85933195:G:A	4.50824e-09	-0.552033	-1.44527	4.88146e-09	-1.23511	-1.45939
85933644	chr16:85933644:G:A	8.25785e-09	-1.80007e-10	-1.39205	1.79764e-08	-1.80007e-10	-1.39088
85933679	chr16:85933679:C:T	3.20874e-09	-1.6943	-0.643033	7.01687e-09	-1.7749	-0.55673
85933902	chr16:85933902:T:C	2.12355e-08	0.338152	-0.785689	1.62923e-08	-0.814993	-0.67426
85933988	chr16:85933988:G:A	3.42905e-09	-1.72246	-0.548466	7.65774e-09	-1.78039	-0.463841
85934034	chr16:85934034:A:G	1.57841e-08	0.687363	-1.43157	1.66263e-08	-0.0238834	-1.44507
85934083	chr16:85934083:G:A	8.61346e-09	-0.0722849	-1.2776	8.05396e-09	-0.875564	-1.31822
85934116	chr16:85934116:C:G	9.67285e-09	0.170796	-1.40468	8.68936e-09	-0.747043	-1.3708
85934138	chr16:85934138:T:C	7.99038e-09	-0.134662	-1.29031	7.62237e-09	-0.919733	-1.32912
85934159	chr16:85934159:A:G	8.26068e-09	-0.0820793	-1.30962	7.77698e-09	-0.882458	-1.34632
85934222	chr16:85934222:A:G	8.19714e-09	-1.80007e-10	-1.39943	1.78425e-08	-1.80007e-10	-1.39836
85934272	chr16:85934272:C:T	8.75376e-09	-0.0300219	-1.30371	8.12177e-09	-0.844096	-1.3413
85934280	chr16:85934280:G:A	8.96368e-09	-0.0194136	-1.29062	8.28072e-09	-0.836258	-1.32976
85934285	chr16:85934285:G:A	2.64014e-08	0.701678	-0.931472	1.77676e-08	-0.57018	-0.832388
85934314	chr16:85934314:A:G	4.3879e-08	0.851415	-0.573191	3.9092e-08	-0.021316	-0.592711
85934654	chr16:85934654:A:C	8.8354e-09	-1.80007e-10	-1.32444	1.94284e-08	-1.80007e-10	-1.31321
85934676	chr16:85934676:A:G	8.49854e-09	-0.0870763	-1.27624	8.01308e-09	-0.881657	-1.31721
85934858	chr16:85934858:A:C	7.67792e-09	-1.80007e-10	-1.46486	1.6734e-08	-1.80007e-10	-1.4625
85934951	chr16:85934951:T:C	1.03348e-08	0.244335	-1.41203	9.0593e-09	-0.695486	-1.38067
85935068	chr16:85935068:G:A	1.0771e-08	0.15203	-1.27839	9.52491e-09	-0.706898	-1.31914
85935285	chr16:85935285:T:G	7.98819e-09	-0.0920075	-1.33324	7.51001e-09	-0.894419	-1.36929
85935328	chr16:85935328:A:G	7.53098e-09	-0.149132	-1.33505	7.22154e-09	-0.934243	-1.36863
85936132	chr16:85936132:A:G	2.12945e-09	-1.7591	-0.988244	4.58939e-09	-1.79443	-0.961765
85936213	chr16:85936213:A:G	1.30266e-08	-1.80007e-10	-0.936219	2.77664e-08	-1.80007e-10	-0.956115
85936364	chr16:85936364:TTC:T	8.63316e-09	-1.80007e-10	-1.3476	1.86466e-08	-1.80007e-10	-1.35428
85936397	chr16:85936397:C:G	7.75596e-09	-1.80007e-10	-1.45475	1.67963e-08	-1.80007e-10	-1.45878
85936870	chr16:85936870:T:C	2.52103e-09	-1.7784	-0.800147	5.26585e-09	-1.78781	-0.830896
85936907	chr16:85936907:C:G	8.54609e-09	-1.80007e-10	-1.35774	1.88548e-08	-1.80007e-10	-1.34318
85936947	chr16:85936947:T:C	8.11761e-09	-1.80007e-10	-1.40917	1.7743e-08	-1.80007e-10	-1.40395
85937112	chr16:85937112:C:G	2.44511e-09	-1.76094	-0.848185	5.12163e-09	-1.77139	-0.875076
85937614	chr16:85937614:C:G	3.00648e-09	-1.76625	-0.636191	6.25168e-09	-1.77526	-0.671838
85937815	chr16:85937815:C:T	2.72062e-09	-1.72084	-0.781516	5.46627e-09	-1.77738	-0.803965
85937920	chr16:85937920:AAAAAG:A	4.86222e-09	-1.78295	-0.138762	1.24244e-08	-1.65138	-0.108898
85938030	chr16:85938030:C:T	7.66524e-09	-1.80007e-10	-1.46651	1.66504e-08	-1.80007e-10	-1.46751
85938088	chr16:85938088:C:T	7.65611e-09	-1.80007e-10	-1.46771	1.66525e-08	-1.80007e-10	-1.46738
85938234	chr16:85938234:C:G	1.64329e-08	0.21502	-0.918944	1.49456e-08	-0.742302	-0.833226
85938354	chr16:85938354:G:A	3.11443e-09	-1.73035	-0.636813	6.27659e-09	-1.78182	-0.661296
85938407	chr16:85938407:G:C	1.60079e-09	-1.76969	-1.26302	3.47287e-09	-1.79913	-1.23583
85938575	chr16:85938575:T:C	2.9513e-09	-1.73586	-0.685105	5.96958e-09	-1.78473	-0.708541
85938631	chr16:85938631:A:G	2.87877e-09	-1.72604	-0.719809	5.79573e-09	-1.77973	-0.743092
85938665	chr16:85938665:C:T	2.80805e-09	-1.7313	-0.739419	5.67065e-09	-1.78228	-0.762363
85938801	chr16:85938801:C:T	3.35358e-09	-1.72863	-0.564549	6.75166e-09	-1.78107	-0.58909
85938949	chr16:85938949:G:T	7.73915e-09	-1.80007e-10	-1.45692	1.67711e-08	-1.80007e-10	-1.46029
85939006	chr16:85939006:G:A	1.67212e-09	-1.77662	-1.2125	3.66497e-09	-1.7993	-1.18182
85939023	chr16:85939023:C:T	7.94527e-09	-1.80007e-10	-1.43063	1.70524e-08	-1.80007e-10	-1.44365
85939168	chr16:85939168:C:T	7.76291e-09	-1.80007e-10	-1.45385	1.68231e-08	-1.80007e-10	-1.45719
85939173	chr16:85939173:C:G	2.041e-09	-1.75723	-1.03254	4.21064e-09	-1.79468	-1.04764
85939324	chr16:85939324:A:G	1.42212e-08	-1.80007e-10	-0.848476	3.1907e-08	-1.80007e-10	-0.817117
85939386	chr16:85939386:C:T	1.41072e-09	-1.71661	-1.4425	3.47138e-09	-1.58347	-1.45193
85939534	chr16:85939534:A:G	2.35078e-09	-1.7576	-0.890868	5.30902e-09	-1.79732	-0.813217
85939546	chr16:85939546:A:G	2.3564e-09	-1.76308	-0.882995	5.34832e-09	-1.79835	-0.804815
85939598	chr16:85939598:A:G	1.68759e-09	-1.5331	-1.44681	4.47362e-09	-1.32599	-1.45575
85939860	chr16:85939860:C:T	5.5547e-09	-1.78857	-4.46292e-10	1.25646e-08	-1.74906	-4.46292e-10
85939870	chr16:85939870:C:T	2.82338e-08	-1.43833	1.27564	4.66193e-08	-1.7478	1.30987
85940050	chr16:85940050:C:T	1.31889e-08	-1.80007e-10	-0.923838	2.82076e-08	-1.80007e-10	-0.940352
85940228	chr16:85940228:A:T	2.01161e-08	-1.80007e-10	-0.501693	4.26377e-08	-1.80007e-10	-0.527205
85940260	chr16:85940260:G:C	1.91112e-08	0.417959	-0.970897	1.61898e-08	-0.606233	-0.88933
85940645	chr16:85940645:C:T	8.00025e-09	-1.80007e-10	-1.42374	1.71534e-08	-1.80007e-10	-1.43775
85940763	chr16:85940763:C:T	3.46521e-08	-1.36782	1.40997	5.48188e-08	-1.71909	1.44318
85940901	chr16:85940901:C:T	3.88253e-09	-1.57867	-0.568055	9.5766e-09	-1.49136	-0.52926
85940998	chr16:85940998:C:T	7.70491e-09	-1.80007e-10	-1.46135	1.68078e-08	-1.80007e-10	-1.4581
85941006	chr16:85941006:G:T	7.96667e-09	-1.80007e-10	-1.42794	1.72346e-08	-1.80007e-10	-1.43302
85941046	chr16:85941046:G:A	1.19768e-08	-1.80007e-10	-1.02024	2.56409e-08	-1.80007e-10	-1.03575
85941170	chr16:85941170:A:G	2.2783e-08	-1.29549	0.918297	3.40334e-08	-1.68518	0.932576
85941279	chr16:85941279:A:G	4.84915e-09	-1.65463	-0.269776	9.39502e-09	-1.74129	-0.298471
85941292	chr16:85941292:T:C	7.67392e-09	-1.80007e-10	-1.46538	1.66582e-08	-1.80007e-10	-1.46704
85941355	chr16:85941355:C:T	2.08988e-09	-1.77877	-0.987332	4.77656e-09	-1.79899	-0.917229
85941469	chr16:85941469:G:A	5.43491e-09	-1.03823	-0.772138	1.07426e-08	-1.1028	-0.802929
85941535	chr16:85941535:G:A	2.26621e-09	-1.71684	-0.968263	4.95354e-09	-1.78305	-0.896786
85941644	chr16:85941644:C:A	1.36852e-08	-1.80007e-10	-0.886894	3.02554e-08	-1.80007e-10	-0.870268
85941896	chr16:85941896:G:A	6.28604e-09	-1.66488	-4.46292e-10	1.42015e-08	-1.62659	-4.46292e-10
85942288	chr16:85942288:G:A	8.23674e-09	-1.80007e-10	-1.39461	1.7793e-08	-1.80007e-10	-1.40114
85942334	chr16:85942334:T:C	1.89634e-09	-1.74768	-1.1156	4.24563e-09	-1.71183	-1.12222
85942353	chr16:85942353:C:T	2.03834e-09	-1.34061	-1.45046	5.07597e-09	-1.20572	-1.44971
85942412	chr16:85942412:G:A	3.97203e-08	0.236474	-0.0578217	3.33193e-08	-0.905501	0.131695
85942697	chr16:85942697:T:C	1.97364e-09	-1.39782	-1.42552	4.85946e-09	-1.27484	-1.42418
85942973	chr16:85942973:T:G	1.01019e-08	-1.80007e-10	-1.19049	2.27318e-08	-1.80007e-10	-1.15618
85943117	chr16:85943117:C:A	1.45266e-09	-1.77447	-1.35534	3.30682e-09	-1.73021	-1.35375
85943206	chr16:85943206:G:A	1.10872e-08	-1.80007e-10	-1.09742	2.48744e-08	-1.80007e-10	-1.0661
85943269	chr16:85943269:G:T	1.3842e-08	-1.80007e-10	-0.875506	2.96052e-08	-1.80007e-10	-0.891994
85943300	chr16:85943300:A:G	7.65618e-09	-1.80007e-10	-1.4677	1.66557e-08	-1.80007e-10	-1.46719
85943415	chr16:85943415:A:G	8.21135e-09	-1.39769	-4.46292e-10	2.12682e-08	-1.22273	-4.46292e-10
85943634	chr16:85943634:C:T	9.21549e-09	-1.28233	-4.46292e-10	2.10677e-08	-1.2322	-4.46292e-10
85943896	chr16:85943896:G:T	2.10307e-09	-1.75479	-1.00502	4.73382e-09	-1.78156	-0.943653
85944244	chr16:85944244:A:T	9.96298e-09	-1.80007e-10	-1.20434	2.14372e-08	-1.80007e-10	-1.21481
85944280	chr16:85944280:C:T	9.72811e-09	-1.80007e-10	-1.22819	2.09424e-08	-1.80007e-10	-1.23817
85944326	chr16:85944326:C:T	7.65864e-09	-1.80007e-10	-1.46738	1.66473e-08	-1.80007e-10	-1.4677
85944393	chr16:85944393:C:T	5.81022e-09	-0.300739	-1.44285	6.5031e-09	-0.954498	-1.45317
85944394	chr16:85944394:C:T	1.31879e-08	-1.80007e-10	-0.923909	3.00117e-08	-1.80007e-10	-0.878357
85944499	chr16:85944499:C:T	2.92781e-08	-0.640103	0.513733	3.55667e-08	-1.3038	0.595265
85944519	chr16:85944519:A:G	2.15716e-09	-1.3089	-1.42552	5.41612e-09	-1.16122	-1.42934
85944603	chr16:85944603:G:T	2.00629e-09	-1.48971	-1.31722	4.93985e-09	-1.33268	-1.34993
85944604	chr16:85944604:G:T	1.82003e-09	-1.48197	-1.42238	4.42889e-09	-1.36704	-1.42476
85944921	chr16:85944921:G:T	8.90598e-09	-1.80007e-10	-1.31649	1.94034e-08	-1.80007e-10	-1.31449
85945198	chr16:85945198:C:G	4.17261e-08	-1.3166	1.54451	7.64351e-08	-1.55876	1.61526
85945637	chr16:85945637:A:G	1.81256e-08	-0.767606	0.161719	2.52411e-08	-1.33174	0.280273
85945740	chr16:85945740:T:C	3.11651e-08	-0.291111	0.2272	3.77052e-08	-0.959718	0.309573
85945755	chr16:85945755:G:A	8.05439e-09	-1.80007e-10	-1.41699	1.73296e-08	-1.80007e-10	-1.42753
85945967	chr16:85945967:T:C	1.02672e-08	-1.80007e-10	-1.17426	2.2471e-08	-1.80007e-10	-1.16772
85946105	chr16:85946105:G:A	1.50313e-08	-1.80007e-10	-0.793076	3.37623e-08	-1.80007e-10	-0.760598
85946545	chr16:85946545:C:T	6.55963e-09	-1.62228	-4.46292e-10	2.84897e-08	-0.9304	-4.46292e-10
85946600	chr16:85946600:C:T	6.69856e-09	-0.46281	-1.13851	9.5984e-09	-0.842749	-1.1756
85946643	chr16:85946643:C:A	1.05236e-08	-1.80007e-10	-1.14959	2.36707e-08	-1.80007e-10	-1.11571
85946732	chr16:85946732:T:C	8.17521e-09	-1.80007e-10	-1.40211	1.77988e-08	-1.80007e-10	-1.40081
85946928	chr16:85946928:C:A	1.50683e-09	-1.7161	-1.3771	3.39843e-09	-1.73937	-1.31726
85947362	chr16:85947362:T:C	7.24141e-09	-0.503495	-1.0199	9.30033e-09	-0.992531	-1.05736
85947837	chr16:85947837:C:T	8.73004e-09	-1.80007e-10	-1.33644	1.92558e-08	-1.80007e-10	-1.32213
85947876	chr16:85947876:C:T	1.68464e-09	-1.51735	-1.46432	2.77083e-09	-1.79844	-1.46236
85947995	chr16:85947995:T:C	2.54918e-09	-1.15642	-1.41102	3.56429e-09	-1.62121	-1.38777
85948199	chr16:85948199:G:A	1.61864e-09	-1.5579	-1.46373	3.20907e-09	-1.64627	-1.46769
85948640	chr16:85948640:T:C	3.10565e-09	-1.47854	-0.891452	6.05369e-09	-1.61452	-0.864752
85948910	chr16:85948910:A:G	5.48362e-07	-1.77038	4.5741	1.36959e-06	-1.60212	4.54444
85948915	chr16:85948915:G:A	2.33137e-09	-1.47013	-1.18663	5.3596e-09	-1.39542	-1.20563
85949107	chr16:85949107:C:CA	7.88042e-09	-1.80007e-10	-1.43883	1.72102e-08	-1.80007e-10	-1.43444
85949358	chr16:85949358:T:C	1.02107e-08	-1.80007e-10	-1.17977	2.22933e-08	-1.80007e-10	-1.17566
85949383	chr16:85949383:G:A	2.22596e-09	-1.47879	-1.22423	7.89282e-09	-0.989337	-1.22465
85949450	chr16:85949450:T:C	1.40795e-09	-1.77954	-1.38154	3.1009e-09	-1.79558	-1.35268
85949550	chr16:85949550:C:T	8.60071e-09	-1.80007e-10	-1.35137	1.91082e-08	-1.80007e-10	-1.32983
85949598	chr16:85949598:C:T	4.55515e-07	-1.80007e-10	2.61822	1.02716e-06	-1.80007e-10	2.65461
85949672	chr16:85949672:C:T	2.70319e-09	-1.29666	-1.21212	4.42941e-09	-1.55588	-1.2358
85949735	chr16:85949735:G:T	2.47904e-09	-1.2493	-1.34604	4.05961e-09	-1.52253	-1.35633
85949852	chr16:85949852:A:G	3.45711e-09	-1.10945	-1.15333	6.53811e-09	-1.21896	-1.18334
85950072	chr16:85950072:G:T	1.63672e-09	-1.7349	-1.27562	3.79595e-09	-1.66098	-1.28502
85950074	chr16:85950074:A:G	1.62029e-09	-1.73821	-1.2824	3.75237e-09	-1.66597	-1.29158
85950409	chr16:85950409:G:A	2.59911e-09	-1.18256	-1.36548	5.32508e-09	-1.21868	-1.38883
85950449	chr16:85950449:T:A	9.53839e-09	-1.80007e-10	-1.24789	2.04905e-08	-1.80007e-10	-1.25998
85950562	chr16:85950562:T:C	1.25031e-08	-1.80007e-10	-0.977234	2.74903e-08	-1.80007e-10	-0.966109
85950994	chr16:85950994:G:A	1.7565e-09	-1.47627	-1.46361	3.09384e-09	-1.68783	-1.4627
85951136	chr16:85951136:C:T	8.16839e-09	-1.80007e-10	-1.40294	1.7937e-08	-1.80007e-10	-1.39308
85951362	chr16:85951362:C:A	7.71209e-09	-1.80007e-10	-1.46042	1.67432e-08	-1.80007e-10	-1.46195
85951396	chr16:85951396:T:C	1.76584e-09	-1.46729	-1.46729	3.23847e-09	-1.63928	-1.46556
85951423	chr16:85951423:T:A	1.88327e-09	-1.44098	-1.42923	3.38085e-09	-1.63676	-1.42505
85951476	chr16:85951476:G:A	1.50804e-09	-1.66998	-1.42242	3.06246e-09	-1.73335	-1.42737
85951594	chr16:85951594:G:A	1.47462e-09	-1.68517	-1.42964	3.00932e-09	-1.74415	-1.43408
85951657	chr16:85951657:G:A	1.08203e-08	-1.80007e-10	-1.12178	2.37649e-08	-1.80007e-10	-1.11173
85951741	chr16:85951741:T:C	8.64074e-09	-1.80007e-10	-1.34672	1.89074e-08	-1.80007e-10	-1.34039
85951755	chr16:85951755:A:C	1.68881e-09	-1.61788	-1.36131	3.28735e-09	-1.72999	-1.35988
85951829	chr16:85951829:C:T	1.1291e-08	-1.80007e-10	-1.0792	2.53362e-08	-1.80007e-10	-1.04771
85951859	chr16:85951859:T:C	1.21431e-08	-1.80007e-10	-1.00645	2.73235e-08	-1.80007e-10	-0.972197
85951999	chr16:85951999:A:G	1.39185e-08	-1.80007e-10	-0.869995	2.949e-08	-1.80007e-10	-0.895891
85952065	chr16:85952065:A:G	1.83019e-09	-1.46462	-1.43417	3.31672e-09	-1.65089	-1.43008
85952070	chr16:85952070:C:T	9.07713e-09	-1.80007e-10	-1.29745	2.00491e-08	-1.80007e-10	-1.28176
85952118	chr16:85952118:T:G	1.95009e-08	-1.80007e-10	-0.532753	4.49997e-08	-1.80007e-10	-0.473288
85952165	chr16:85952165:C:T	1.58718e-09	-1.5872	-1.45405	2.91223e-09	-1.75582	-1.45521
85952222	chr16:85952222:C:T	1.50538e-07	-1.80007e-10	1.51101	3.49889e-07	-1.80007e-10	1.57767
85952313	chr16:85952313:G:A	1.48653e-09	-1.71651	-1.39026	3.05643e-09	-1.76497	-1.39773
85952351	chr16:85952351:C:T	1.87259e-09	-1.76419	-1.1117	3.89469e-09	-1.78257	-1.13776
85952907	chr16:85952907:C:T	2.12994e-09	-1.77627	-0.970851	4.43532e-09	-1.79028	-1.00006
85953081	chr16:85953081:A:G	1.62873e-09	-1.79755	-1.21786	3.44024e-09	-1.79927	-1.24514
85953208	chr16:85953208:C:A	2.1224e-08	-1.80007e-10	-0.44808	4.41951e-08	-1.80007e-10	-0.491328
85953483	chr16:85953483:C:T	9.48894e-09	-1.80007e-10	-1.25308	2.12378e-08	-1.80007e-10	-1.22416
85953636	chr16:85953636:A:G	1.1288e-08	-1.80007e-10	-1.07947	2.53288e-08	-1.80007e-10	-1.048
85953690	chr16:85953690:C:T	1.81048e-09	-1.74753	-1.16209	3.7706e-09	-1.7654	-1.18731
85953892	chr16:85953892:G:C	1.34892e-09	-1.77474	-1.42916	2.96168e-09	-1.78096	-1.41323
85954416	chr16:85954416:A:G	1.64587e-09	-1.78248	-1.22246	3.45719e-09	-1.78373	-1.25575
85954754	chr16:85954754:T:C	2.35536e-09	-1.42634	-1.22018	4.22146e-09	-1.6194	-1.22036
85954959	chr16:85954959:G:A	7.89138e-09	-1.80007e-10	-1.43744	1.72332e-08	-1.80007e-10	-1.43311
85954992	chr16:85954992:C:T	2.30598e-09	-1.54992	-1.11778	4.39444e-09	-1.70359	-1.09602
85955017	chr16:85955017:G:C	7.90057e-09	-1.80007e-10	-1.43628	1.72546e-08	-1.80007e-10	-1.43186
85955059	chr16:85955059:C:A	1.47555e-09	-1.64647	-1.46771	3.04807e-09	-1.69792	-1.46751
85955068	chr16:85955068:G:A	1.13609e-08	-1.80007e-10	-1.07304	2.54958e-08	-1.80007e-10	-1.04143
85955133	chr16:85955133:G:A	1.44529e-07	-1.80007e-10	1.47027	3.20673e-07	-1.80007e-10	1.49048
85955289	chr16:85955289:T:C	2.69394e-09	-1.37215	-1.14006	4.67532e-09	-1.58977	-1.14788
85955349	chr16:85955349:A:C	1.10384e-08	-1.80007e-10	-1.10183	2.40549e-08	-1.80007e-10	-1.09961
85955356	chr16:85955356:G:C	8.54328e-09	-1.80007e-10	-1.35807	1.86812e-08	-1.80007e-10	-1.35243
85955578	chr16:85955578:G:T	2.8682e-09	-1.48424	-0.96529	5.10207e-09	-1.68078	-0.969515
85955936	chr16:85955936:G:A	1.36667e-08	-1.80007e-10	-0.888249	2.91817e-08	-1.80007e-10	-0.906401
85956292	chr16:85956292:C:T	1.35111e-09	-1.79544	-1.40684	2.93962e-09	-1.78083	-1.42083
85956336	chr16:85956336:C:T	4.79845e-09	-0.613086	-1.32183	7.03773e-08	1.29824	-1.32431
85956546	chr16:85956546:C:G	1.48723e-09	-1.78918	-1.31711	3.159e-09	-1.79915	-1.33054
85956819	chr16:85956819:G:C	1.146e-08	-1.80007e-10	-1.06435	2.57209e-08	-1.80007e-10	-1.03264
85956951	chr16:85956951:G:A	1.87111e-09	-1.66436	-1.21232	5.53251e-09	-1.37641	-1.19289
85956974	chr16:85956974:T:C	1.27848e-09	-1.79122	-1.46632	3.01328e-09	-1.7148	-1.46211
85957266	chr16:85957266:G:A	3.71011e-08	-1.80007e-10	0.110435	7.75999e-08	-1.80007e-10	0.0716222
85957317	chr16:85957317:T:G	2.72031e-07	-1.34543	3.44813	6.99323e-07	-1.15916	3.42933
85957484	chr16:85957484:A:G	1.30082e-09	-1.78495	-1.45527	2.85616e-09	-1.76808	-1.46239
85957955	chr16:85957955:T:A	3.60254e-08	-1.80007e-10	0.0810126	7.5073e-08	-1.80007e-10	0.0385173
85958061	chr16:85958061:C:T	7.88777e-09	-1.80007e-10	-1.4379	1.70975e-08	-1.80007e-10	-1.44101
85958099	chr16:85958099:A:C	1.50514e-09	-1.75005	-1.34428	4.25965e-09	-1.52478	-1.30597
85958213	chr16:85958213:G:C	3.67515e-09	-0.898162	-1.30346	7.41155e-09	-0.936834	-1.34007
85958221	chr16:85958221:A:G	1.26732e-09	-1.79923	-1.46707	2.98927e-09	-1.71734	-1.46758
85958881	chr16:85958881:T:G	7.73772e-09	-1.80007e-10	-1.4571	1.68011e-08	-1.80007e-10	-1.4585
85958892	chr16:85958892:T:C	1.24607e-08	-1.80007e-10	-0.980633	2.80437e-08	-1.80007e-10	-0.946178
85959126	chr16:85959126:T:A	3.63786e-09	-1.78503	-0.426783	7.96777e-09	-1.76497	-0.439568
85959223	chr16:85959223:T:C	1.44597e-08	-0.735223	-0.0966239	3.42841e-08	-0.562535	-0.182728
85959329	chr16:85959329:A:C	1.60027e-08	-1.80007e-10	-0.730456	3.44319e-08	-1.80007e-10	-0.740961
85959626	chr16:85959626:C:G	1.27738e-09	-1.79923	-1.45917	3.09146e-09	-1.70043	-1.45087
85959689	chr16:85959689:T:C	3.00391e-09	-1.79921	-0.604091	7.03057e-09	-1.71462	-0.61505
85959742	chr16:85959742:G:T	7.86772e-09	-1.80007e-10	-1.44044	1.70777e-08	-1.80007e-10	-1.44217
85959974	chr16:85959974:T:C	1.2771e-09	-1.79878	-1.45984	3.15021e-09	-1.68069	-1.45179
85960111	chr16:85960111:A:G	8.90513e-09	-1.80007e-10	-1.31658	1.92628e-08	-1.80007e-10	-1.32177
85960277	chr16:85960277:A:C	8.37521e-09	-1.80007e-10	-1.37794	1.83946e-08	-1.80007e-10	-1.36788
85960283	chr16:85960283:C:T	7.71682e-09	-1.80007e-10	-1.45981	1.68273e-08	-1.80007e-10	-1.45694
85960620	chr16:85960620:C:T	8.26938e-09	-1.80007e-10	-1.39065	1.8146e-08	-1.80007e-10	-1.38149
85960914	chr16:85960914:C:T	2.10806e-09	-1.79906	-0.958378	4.9649e-09	-1.69712	-0.980429
85961118	chr16:85961118:T:C	1.85637e-09	-1.77998	-1.10461	5.20224e-09	-1.54682	-1.08403
85961273	chr16:85961273:T:G	2.3819e-09	-1.66036	-0.974957	6.9809e-09	-1.33765	-0.999116
85961277	chr16:85961277:A:C	2.17059e-09	-1.70302	-1.02519	6.10928e-09	-1.42202	-1.04812
85961317	chr16:85961317:C:T	8.11287e-09	-1.40976	-4.46292e-10	1.58974e-08	-1.51379	-4.46292e-10
85961431	chr16:85961431:C:T	1.20439e-08	-1.80007e-10	-1.01465	2.71817e-08	-1.80007e-10	-0.977399
85961621	chr16:85961621:A:G	3.36064e-09	-1.55509	-0.735992	1.06069e-08	-1.1551	-0.763344
85961734	chr16:85961734:C:A	1.25514e-08	-1.80007e-10	-0.973375	2.60134e-08	-1.80007e-10	-1.02133
85961819	chr16:85961819:T:C	2.9542e-09	-1.59145	-0.828537	9.10133e-09	-1.21464	-0.856881
85961940	chr16:85961940:G:A	7.75326e-09	-1.80007e-10	-1.4551	1.6928e-08	-1.80007e-10	-1.45097
85961978	chr16:85961978:G:A	3.09907e-09	-1.65313	-0.71898	9.12105e-09	-1.31934	-0.750019
85962003	chr16:85962003:G:C	4.34567e-09	-0.9621	-1.07193	1.28218e-08	-0.678796	-1.05
85962048	chr16:85962048:T:C	1.20276e-08	-1.80007e-10	-1.01601	2.71435e-08	-1.80007e-10	-0.978804
85962053	chr16:85962053:A:G	2.86772e-09	-1.67991	-0.769787	8.25246e-09	-1.36962	-0.799815
85962056	chr16:85962056:C:G	2.82665e-09	-1.67953	-0.784588	8.14056e-09	-1.36879	-0.814293
85962521	chr16:85962521:C:T	8.69266e-09	-1.80007e-10	-1.34073	1.89961e-08	-1.80007e-10	-1.33571
85962575	chr16:85962575:G:A	9.28227e-09	-1.80007e-10	-1.2751	2.02141e-08	-1.80007e-10	-1.27356
85962651	chr16:85962651:C:T	1.50597e-09	-1.79276	-1.30101	3.36708e-09	-1.78724	-1.27865
85962689	chr16:85962689:G:A	3.35346e-09	-1.7503	-0.542914	8.95065e-09	-1.51551	-0.572707
85962966	chr16:85962966:C:T	1.26014e-07	-1.80007e-10	1.33318	2.60232e-07	-1.80007e-10	1.28163
85963247	chr16:85963247:A:G	1.30842e-08	-1.80007e-10	-0.931802	2.79891e-08	-1.80007e-10	-0.948129
85963285	chr16:85963285:G:A	7.36845e-09	-1.506	-4.46292e-10	2.19588e-08	-1.19078	-4.46292e-10
85963398	chr16:85963398:C:T	1.14975e-08	-1.80007e-10	-1.06108	2.48809e-08	-1.80007e-10	-1.06584
85963521	chr16:85963521:T:A	8.4327e-09	-1.80007e-10	-1.37109	1.84384e-08	-1.80007e-10	-1.36551
85963669	chr16:85963669:G:T	4.65878e-08	0.338127	-4.46292e-10	5.01013e-08	-0.365896	-4.46292e-10
85963675	chr16:85963675:T:G	8.70773e-09	-1.80007e-10	-1.339	1.89661e-08	-1.80007e-10	-1.33729
85963990	chr16:85963990:C:A	1.58345e-09	-1.79409	-1.24951	3.4427e-09	-1.78643	-1.25726
85964194	chr16:85964194:G:T	4.3769e-08	-1.80007e-10	0.275715	9.92145e-08	-1.80007e-10	0.317341
85964434	chr16:85964434:T:C	2.63917e-09	-1.14879	-1.38396	5.87643e-09	-1.1329	-1.37609
85964672	chr16:85964672:G:C	2.68221e-08	-0.293862	0.0798762	6.77823e-08	-0.0714976	0.0078548
85964792	chr16:85964792:G:A	1.06231e-08	-1.80007e-10	-1.14018	2.38857e-08	-1.80007e-10	-1.10666
85964949	chr16:85964949:C:T	2.14054e-08	-1.80007e-10	-0.439567	4.90027e-08	-1.80007e-10	-0.388069
85965405	chr16:85965405:G:A	8.39032e-08	-1.80007e-10	0.926452	1.86905e-07	-1.80007e-10	0.950659
85965803	chr16:85965803:G:A	3.5376e-09	-0.883402	-1.35636	9.06225e-09	-0.72506	-1.35077
85965861	chr16:85965861:C:G	1.15989e-08	-1.80007e-10	-1.0523	2.47577e-08	-1.80007e-10	-1.07081
85966123	chr16:85966123:A:AG	8.41676e-09	-1.80007e-10	-1.37299	1.81592e-08	-1.80007e-10	-1.38077
85966191	chr16:85966191:C:T	3.62498e-08	-1.80007e-10	0.0872224	8.04756e-08	-1.80007e-10	0.10801
85966225	chr16:85966225:T:C	9.92088e-09	-1.20857	-4.46292e-10	2.8282e-08	-0.937717	-4.46292e-10
85966403	chr16:85966403:C:T	3.26719e-08	-1.80007e-10	-0.0166948	6.93766e-08	-1.80007e-10	-0.0403944
85966425	chr16:85966425:C:T	1.54819e-08	0.617966	-1.38151	4.73999e-07	3.26877	-1.38751
85966434	chr16:85966434:G:A	4.47993e-08	-1.80007e-10	0.298982	1.04721e-07	-1.80007e-10	0.371361
85966756	chr16:85966756:C:T	6.08926e-09	-0.364154	-1.33253	1.61206e-08	-0.174132	-1.32572
85966776	chr16:85966776:G:A	1.59037e-09	-1.79752	-1.24172	3.43495e-09	-1.79908	-1.24686
85966801	chr16:85966801:C:T	7.21262e-09	-0.255442	-1.27194	1.86543e-08	-0.0906547	-1.26321
85966953	chr16:85966953:T:A	3.36694e-08	-1.80007e-10	0.0133772	7.47009e-08	-1.80007e-10	0.0335488
85966984	chr16:85966984:TC:T	6.48752e-09	-0.320099	-1.31323	1.72085e-08	-0.128593	-1.30595
85967133	chr16:85967133:G:A	4.15304e-09	-0.611717	-1.46765	1.06821e-08	-0.443688	-1.46769
85967187	chr16:85967187:T:C	3.71484e-08	-1.80007e-10	0.111709	7.87993e-08	-1.80007e-10	0.0869606
85967358	chr16:85967358:C:T	1.45493e-09	-1.79354	-1.33471	3.07649e-09	-1.79707	-1.35908
85967438	chr16:85967438:T:G	3.90045e-09	-0.679286	-1.46283	1.00105e-08	-0.515307	-1.461
85967606	chr16:85967606:A:G	6.07349e-09	-0.405813	-1.29347	1.60359e-08	-0.219398	-1.28572
85967769	chr16:85967769:C:T	1.11463e-08	-1.80007e-10	-1.0921	2.45081e-08	-1.80007e-10	-1.08094
85967883	chr16:85967883:G:A	3.6585e-08	-1.80007e-10	0.0964273	8.10765e-08	-1.80007e-10	0.11545
85968015	chr16:85968015:C:T	1.22204e-08	-1.0001	-4.46292e-10	2.34981e-08	-1.12302	-4.46292e-10
85968097	chr16:85968097:AGGAGGAGACTTATCTAC:A	8.38674e-09	-1.80007e-10	-1.37656	1.85216e-08	-1.80007e-10	-1.36101
85968246	chr16:85968246:G:A	6.74582e-09	-1.59429	-4.46292e-10	1.47989e-08	-1.58539	-4.46292e-10
85968273	chr16:85968273:T:A	3.4637e-09	-0.79945	-1.46142	2.97761e-08	0.56955	-1.45579
85968511	chr16:85968511:A:T	2.31026e-09	-1.79411	-0.871741	5.21548e-09	-1.79522	-0.833094
85968918	chr16:85968918:C:T	1.77797e-09	-1.71598	-1.21176	4.96873e-09	-1.46035	-1.21643
85969425	chr16:85969425:T:C	1.41696e-09	-1.76484	-1.38985	4.15849e-09	-1.47551	-1.37928
85969452	chr16:85969452:T:C	1.44933e-09	-1.79412	-1.33799	3.85762e-09	-1.59438	-1.33552
85969587	chr16:85969587:C:T	3.32635e-08	0.519161	-0.51791	2.83694e-07	1.88634	-0.518386
85969786	chr16:85969786:T:C	2.60052e-09	-1.58397	-0.963526	7.16138e-09	-1.36868	-0.942562
85969840	chr16:85969840:T:C	1.73577e-09	-1.79679	-1.15497	4.77817e-09	-1.56358	-1.15231
85969867	chr16:85969867:G:A	6.45927e-09	-1.6377	-4.46292e-10	1.4274e-08	-1.6215	-4.46292e-10
85969938	chr16:85969938:C:T	2.8048e-08	0.527746	-0.697041	7.34781e-08	0.782284	-0.76524
85970242	chr16:85970242:C:A	1.15469e-08	-1.80007e-10	-1.0568	2.48317e-08	-1.80007e-10	-1.06782
85970283	chr16:85970283:C:A	2.68507e-08	-1.80007e-10	-0.21292	5.58021e-08	-1.80007e-10	-0.258132
85970359	chr16:85970359:G:A	1.46887e-08	-1.80007e-10	-0.816135	3.36602e-08	-1.80007e-10	-0.763628
85970504	chr16:85970504:T:C	1.98532e-09	-1.79728	-1.02015	4.71095e-09	-1.76105	-0.969008
85970633	chr16:85970633:C:T	1.43578e-09	-1.77775	-1.36376	3.56713e-09	-1.67599	-1.33219
85970796	chr16:85970796:A:G	2.42257e-08	-1.80007e-10	-0.315799	5.1164e-08	-1.80007e-10	-0.344908
85970920	chr16:85970920:C:G	2.07233e-09	-1.76423	-1.0103	4.59026e-09	-1.79675	-0.959262
85971337	chr16:85971337:G:C	7.90383e-09	-1.80007e-10	-1.43586	1.72231e-08	-1.80007e-10	-1.43369
85971645	chr16:85971645:G:A	7.80117e-09	-1.80007e-10	-1.44894	1.69974e-08	-1.80007e-10	-1.44688
85971858	chr16:85971858:C:T	3.77284e-08	-1.80007e-10	0.127202	8.83689e-08	-1.80007e-10	0.201577
85971924	chr16:85971924:A:G	2.0715e-09	-1.79738	-0.97756	5.06728e-09	-1.73168	-0.925464
85971942	chr16:85971942:A:G	6.25734e-09	-0.388288	-1.28117	2.54201e-08	0.270717	-1.31512
85972056	chr16:85972056:G:T	7.73088e-09	-1.80007e-10	-1.45799	1.67607e-08	-1.80007e-10	-1.46091
85972327	chr16:85972327:C:G	2.2355e-08	1.01877	-1.41494	1.01801e-07	1.7651	-1.42202
85972358	chr16:85972358:T:G	2.68771e-09	-1.73797	-0.776546	8.8911e-09	-1.32382	-0.771078
85972378	chr16:85972378:G:A	3.27144e-08	0.0550269	-0.0704226	8.06871e-08	0.220102	-0.109467
85972607	chr16:85972607:C:A	1.00515e-08	-1.80007e-10	-1.19549	2.19484e-08	-1.80007e-10	-1.19125
85974453	chr16:85974453:G:A	1.7813e-08	-1.80007e-10	-0.623283	3.78201e-08	-1.80007e-10	-0.647103
85974769	chr16:85974769:G:A	1.21556e-08	-1.80007e-10	-1.00542	2.68557e-08	-1.80007e-10	-0.989467
85974952	chr16:85974952:A:T	1.44693e-08	-1.80007e-10	-0.831183	3.20715e-08	-1.80007e-10	-0.811974
85974962	chr16:85974962:A:C	9.16987e-09	-1.80007e-10	-1.28729	2.03678e-08	-1.80007e-10	-1.26599
85975063	chr16:85975063:A:C	5.77996e-09	-1.74881	-4.46292e-10	1.22861e-08	-1.77147	-4.46292e-10
85975124	chr16:85975124:A:C	1.05377e-08	-1.80007e-10	-1.14826	2.37413e-08	-1.80007e-10	-1.11273
85975208	chr16:85975208:A:G	5.66484e-09	-1.70691	-0.0620254	1.95925e-08	-1.25563	-0.049168
85975521	chr16:85975521:C:T	1.05954e-08	-1.80007e-10	-1.14279	2.38915e-08	-1.80007e-10	-1.10642
85975708	chr16:85975708:C:T	1.09562e-08	-1.80007e-10	-1.1093	2.47411e-08	-1.80007e-10	-1.07148
85975766	chr16:85975766:C:A	1.09234e-08	-1.80007e-10	-1.11231	2.46653e-08	-1.80007e-10	-1.07455
85975874	chr16:85975874:G:A	2.89141e-08	-0.373518	0.234636	6.91712e-08	-0.234773	0.191414
85975904	chr16:85975904:T:C	1.00949e-08	-1.80007e-10	-1.19118	2.27105e-08	-1.80007e-10	-1.15712
85975913	chr16:85975913:G:A	2.86706e-08	-0.348724	0.201384	6.90007e-08	-0.204002	0.158175
85976134	chr16:85976134:T:C	1.08309e-08	-1.70342	0.582605	2.25856e-08	-1.72663	0.564005
85976219	chr16:85976219:C:T	1.17501e-08	-1.80007e-10	-1.03935	2.64836e-08	-1.80007e-10	-1.00342
85976230	chr16:85976230:A:G	1.11703e-08	-1.80007e-10	-1.08995	2.51967e-08	-1.80007e-10	-1.05323
85976277	chr16:85976277:A:G	1.16268e-08	-1.80007e-10	-1.0499	2.62764e-08	-1.80007e-10	-1.01127
85976283	chr16:85976283:C:T	9.09981e-09	-1.80007e-10	-1.29496	1.97562e-08	-1.80007e-10	-1.29648
85976502	chr16:85976502:A:G	1.73979e-08	-1.80007e-10	-0.64686	3.87551e-08	-1.80007e-10	-0.622682
85976823	chr16:85976823:A:C	1.54262e-08	-0.767141	-4.46292e-10	3.61411e-08	-0.692513	-4.46292e-10
85977184	chr16:85977184:G:A	8.45708e-09	-1.80007e-10	-1.36821	1.84345e-08	-1.80007e-10	-1.36572
85977322	chr16:85977322:C:T	8.48688e-09	-1.80007e-10	-1.36469	1.8781e-08	-1.80007e-10	-1.3471
85977540	chr16:85977540:G:A	6.52342e-09	-1.62781	-4.46292e-10	1.69214e-08	-1.45137	-4.46292e-10
85977674	chr16:85977674:A:G	3.66291e-08	-1.80007e-10	0.0976334	8.47224e-08	-1.80007e-10	0.159437
85977857	chr16:85977857:T:C	1.07229e-08	-1.80007e-10	-1.13083	2.40885e-08	-1.80007e-10	-1.09821
85978510	chr16:85978510:C:A	7.66296e-09	-1.80007e-10	-1.46681	1.66895e-08	-1.80007e-10	-1.46516
85978911	chr16:85978911:C:T	1.58509e-08	-1.80007e-10	-0.739986	3.42137e-08	-1.80007e-10	-0.747317
85978915	chr16:85978915:G:C	1.31501e-09	-1.78048	-1.44889	3.45661e-09	-1.58925	-1.45041
85979242	chr16:85979242:G:A	1.01002e-08	-1.80007e-10	-1.19065	2.26193e-08	-1.80007e-10	-1.16114
85979729	chr16:85979729:T:C	1.62515e-08	-0.191804	-0.523222	3.88254e-08	-0.0234341	-0.597434
85979737	chr16:85979737:G:A	2.12704e-09	-1.45223	-1.29625	4.735e-09	-1.39801	-1.32695
85979783	chr16:85979783:A:G	9.10422e-08	-1.80007e-10	1.00811	2.12377e-07	-1.80007e-10	1.07842
85979844	chr16:85979844:C:T	7.95837e-09	-1.80007e-10	-1.42899	1.7445e-08	-1.80007e-10	-1.42089
85979945	chr16:85979945:G:C	1.27143e-09	-1.79657	-1.4665	3.09993e-09	-1.68271	-1.46585
85980009	chr16:85980009:G:A	7.76947e-09	-1.80007e-10	-1.45301	1.68248e-08	-1.80007e-10	-1.45709
85980029	chr16:85980029:T:C	8.06833e-09	-1.80007e-10	-1.41526	1.7463e-08	-1.80007e-10	-1.41986
85980489	chr16:85980489:C:G	8.27763e-09	-1.80007e-10	-1.38965	1.80445e-08	-1.80007e-10	-1.3871
85980635	chr16:85980635:T:C	1.89243e-09	-1.78661	-1.07874	4.28168e-09	-1.79204	-1.03356
85980849	chr16:85980849:A:G	2.79866e-09	-1.59014	-0.883932	8.39575e-09	-1.24544	-0.906773
85981109	chr16:85981109:C:T	7.76091e-09	-1.80007e-10	-1.45411	1.69319e-08	-1.80007e-10	-1.45074
85981113	chr16:85981113:A:G	1.68656e-08	-0.180459	-0.497478	9.12623e-08	0.703245	-0.46945
85981275	chr16:85981275:C:G	1.7474e-09	-1.49434	-1.45075	5.37854e-09	-1.14224	-1.45529
85982024	chr16:85982024:G:C	3.26852e-08	-1.80007e-10	-0.0162883	6.59848e-08	-1.80007e-10	-0.0905195
85982485	chr16:85982485:G:A	3.41473e-07	2.59866	-0.268606	4.78074e-06	4.4805	-0.288091
85982491	chr16:85982491:G:A	2.70845e-08	-1.80007e-10	-0.204251	5.4679e-08	-1.80007e-10	-0.278464
85982795	chr16:85982795:C:G	1.32438e-07	2.42554	-1.04264	2.61295e-06	4.63351	-1.04522
85983084	chr16:85983084:C:T	8.0328e-09	-1.80007e-10	-1.41968	1.74047e-08	-1.80007e-10	-1.4232
85983088	chr16:85983088:C:T	2.40999e-09	-1.63396	-0.989632	7.32141e-09	-1.28068	-1.00846
85983536	chr16:85983536:C:G	1.00483e-08	-1.80007e-10	-1.1958	2.20481e-08	-1.80007e-10	-1.18672
85983625	chr16:85983625:C:T	7.88478e-09	-1.80007e-10	-1.43828	1.72319e-08	-1.80007e-10	-1.43318
85983922	chr16:85983922:C:T	1.0821e-08	-1.80007e-10	-1.12172	2.39479e-08	-1.80007e-10	-1.10406
85984051	chr16:85984051:A:C	7.7511e-09	-1.80007e-10	-1.45538	1.68174e-08	-1.80007e-10	-1.45753
85984057	chr16:85984057:G:A	1.26942e-09	-1.7978	-1.46686	3.02127e-09	-1.71482	-1.45944
85984109	chr16:85984109:C:T	2.70567e-09	-1.78265	-0.725216	7.93516e-09	-1.45986	-0.748782
85984238	chr16:85984238:C:T	7.76371e-09	-1.80007e-10	-1.45375	1.68351e-08	-1.80007e-10	-1.45648
85984548	chr16:85984548:C:T	1.31467e-08	-1.80007e-10	-0.927038	2.89171e-08	-1.80007e-10	-0.91551
85984610	chr16:85984610:A:G	1.29692e-07	1.36195	-4.46292e-10	4.07324e-07	1.72967	-4.46292e-10
85984640	chr16:85984640:A:T	9.23738e-09	-1.80007e-10	-1.27995	2.0013e-08	-1.80007e-10	-1.28356
85984778	chr16:85984778:G:C	1.99683e-09	-1.39713	-1.41452	3.33943e-09	-1.69831	-1.37583
85984870	chr16:85984870:G:A	1.17588e-08	-1.03861	-4.46292e-10	1.76822e-08	-1.40738	-4.46292e-10
85985172	chr16:85985172:C:T	5.72172e-08	-0.0785429	0.622186	1.52789e-07	0.138505	0.610612
85985481	chr16:85985481:T:A	6.15649e-08	1.91946	-1.30258	1.05146e-06	3.97903	-1.30103
85985665	chr16:85985665:G:A	1.26945e-09	-1.79698	-1.46765	3.17517e-09	-1.66168	-1.46291
85985739	chr16:85985739:G:A	1.03915e-08	-1.80007e-10	-1.16222	2.22208e-08	-1.80007e-10	-1.17892
85986050	chr16:85986050:C:T	3.51225e-09	-1.5798	-0.667152	1.06724e-08	-1.23527	-0.677016
85986132	chr16:85986132:C:T	8.02671e-09	-1.80007e-10	-1.42044	1.73713e-08	-1.80007e-10	-1.42513
85986350	chr16:85986350:C:T	1.84639e-08	-1.80007e-10	-0.587395	3.88628e-08	-1.80007e-10	-0.619906
85986675	chr16:85986675:T:C	7.85057e-09	-1.80007e-10	-1.44262	1.70157e-08	-1.80007e-10	-1.44581
85986771	chr16:85986771:A:G	1.93894e-08	-1.80007e-10	-0.538483	4.07561e-08	-1.80007e-10	-0.572337
85986823	chr16:85986823:T:A	8.06027e-09	-1.80007e-10	-1.41626	1.75077e-08	-1.80007e-10	-1.4173
85987006	chr16:85987006:C:T	1.22966e-08	-1.80007e-10	-0.993888	2.62008e-08	-1.80007e-10	-1.01415
85987266	chr16:85987266:ACTTTCT:A	1.9683e-08	-1.80007e-10	-0.523456	4.1401e-08	-1.80007e-10	-0.556638
85987447	chr16:85987447:G:A	1.41024e-08	-1.80007e-10	-0.856864	3.08048e-08	-1.80007e-10	-0.852272
85987660	chr16:85987660:G:C	1.06244e-08	-1.80007e-10	-1.14006	2.27302e-08	-1.80007e-10	-1.15625
85987725	chr16:85987725:C:T	1.62431e-08	-1.80007e-10	-0.71554	3.5579e-08	-1.80007e-10	-0.708187
85987899	chr16:85987899:G:A	9.17268e-09	-1.27345	-0.0135301	1.41642e-08	-1.64172	0.0124905
85987970	chr16:85987970:C:T	5.34246e-08	0.0257781	0.449283	1.65522e-07	0.386698	0.44246
85988018	chr16:85988018:T:C	4.68023e-08	1.54792	-1.2052	7.87143e-07	3.60605	-1.21759
85988290	chr16:85988290:C:T	1.21487e-08	-1.80007e-10	-1.00599	2.5864e-08	-1.80007e-10	-1.02709
85988299	chr16:85988299:G:A	1.62504e-08	-1.80007e-10	-0.715092	3.47031e-08	-1.80007e-10	-0.733116
85988326	chr16:85988326:C:T	1.46557e-08	-1.80007e-10	-0.818381	3.2132e-08	-1.80007e-10	-0.81009
85988347	chr16:85988347:A:G	7.74669e-09	-1.80007e-10	-1.45594	1.68783e-08	-1.80007e-10	-1.45391
85988491	chr16:85988491:G:T	2.69887e-09	-1.3154	-1.19498	7.40148e-09	-1.13261	-1.14566
85988505	chr16:85988505:C:T	8.83548e-09	-1.80007e-10	-1.32444	1.9369e-08	-1.80007e-10	-1.31627
85988507	chr16:85988507:A:G	1.62183e-09	-1.60731	-1.41235	3.16301e-09	-1.7294	-1.39902
85988698	chr16:85988698:C:T	9.09951e-09	-1.80007e-10	-1.29499	1.92677e-08	-1.80007e-10	-1.32151
85988826	chr16:85988826:A:G	1.24147e-08	-1.80007e-10	-0.984329	2.70147e-08	-1.80007e-10	-0.983563
85988827	chr16:85988827:C:T	1.54312e-08	-1.80007e-10	-0.766818	3.22547e-08	-1.80007e-10	-0.806281
85988996	chr16:85988996:C:T	7.84488e-09	-1.80007e-10	-1.44335	1.71663e-08	-1.80007e-10	-1.43699
85989053	chr16:85989053:A:G	4.16898e-08	-1.80007e-10	0.227045	8.79672e-08	-1.80007e-10	0.197021
85989145	chr16:85989145:G:C	2.41405e-08	-1.80007e-10	-0.31932	5.33956e-08	-1.80007e-10	-0.302215
85989276	chr16:85989276:A:G	6.43598e-09	-1.64131	-4.46292e-10	1.51727e-08	-1.56045	-4.46292e-10
85989423	chr16:85989423:C:T	8.69815e-09	-1.80007e-10	-1.3401	1.91253e-08	-1.80007e-10	-1.32893
85989454	chr16:85989454:G:GGA	3.52036e-09	-0.912488	-1.33216	8.34067e-09	-0.81681	-1.34199
85989680	chr16:85989680:C:T	8.36615e-09	-1.37902	-4.46292e-10	1.95417e-08	-1.30739	-4.46292e-10
85989776	chr16:85989776:A:G	4.82123e-08	-1.80007e-10	0.372402	1.10803e-07	-1.80007e-10	0.427815
85989872	chr16:85989872:G:A	2.1744e-08	-1.80007e-10	-0.423872	4.61977e-08	-1.80007e-10	-0.447014
85990222	chr16:85990222:C:T	6.7767e-09	-1.58972	-4.46292e-10	1.30969e-08	-1.70757	-4.46292e-10
85990399	chr16:85990399:A:G	7.80799e-09	-1.80007e-10	-1.44806	1.70894e-08	-1.80007e-10	-1.44148
85990566	chr16:85990566:G:A	8.71948e-09	-1.33765	-4.46292e-10	2.16846e-08	-1.20334	-4.46292e-10
85990788	chr16:85990788:G:A	1.47709e-09	-1.68114	-1.432	3.23302e-09	-1.67703	-1.4295
85990927	chr16:85990927:A:G	7.77009e-09	-1.80007e-10	-1.45293	1.68401e-08	-1.80007e-10	-1.45618
85990974	chr16:85990974:C:T	1.00222e-08	-1.80007e-10	-1.19841	2.16381e-08	-1.80007e-10	-1.20549
85991034	chr16:85991034:C:T	5.66566e-09	-1.76879	-4.46292e-10	1.40793e-08	-1.63524	-4.46292e-10
85991128	chr16:85991128:T:C	2.38017e-09	-1.77887	-0.85717	5.03121e-09	-1.79923	-0.865049
85991232	chr16:85991232:A:G	3.19539e-09	-1.73463	-0.606875	6.31392e-09	-1.77618	-0.66101
85991454	chr16:85991454:C:T	7.70152e-09	-1.80007e-10	-1.46179	1.67083e-08	-1.80007e-10	-1.46404
85991831	chr16:85991831:C:T	1.92384e-08	-1.80007e-10	-0.546301	4.38255e-08	-1.80007e-10	-0.499727
85992140	chr16:85992140:C:T	7.75182e-09	-1.80007e-10	-1.45528	1.68031e-08	-1.80007e-10	-1.45838
85992169	chr16:85992169:C:G	9.05226e-09	-1.80007e-10	-1.3002	1.94065e-08	-1.80007e-10	-1.31434
85992180	chr16:85992180:C:T	7.65656e-09	-1.80007e-10	-1.46765	1.6657e-08	-1.80007e-10	-1.46711
85992368	chr16:85992368:C:T	7.65929e-09	-1.80007e-10	-1.46729	1.66473e-08	-1.80007e-10	-1.46769
85992370	chr16:85992370:G:C	7.69926e-09	-1.80007e-10	-1.46209	1.67037e-08	-1.80007e-10	-1.46432
85992909	chr16:85992909:C:A	7.75203e-09	-1.80007e-10	-1.45526	1.67984e-08	-1.80007e-10	-1.45866
85993227	chr16:85993227:C:T	6.32032e-09	-1.09267	-0.566774	8.34541e-09	-1.53707	-0.621158
85993901	chr16:85993901:G:A	7.68844e-09	-1.80007e-10	-1.46349	1.6671e-08	-1.80007e-10	-1.46627
85994168	chr16:85994168:C:T	1.94228e-08	-1.80007e-10	-0.536766	4.40679e-08	-1.80007e-10	-0.494212
85994171	chr16:85994171:T:G	1.17721e-08	-1.80007e-10	-1.03748	2.70734e-08	-1.80007e-10	-0.981391
85994190	chr16:85994190:C:T	7.75481e-09	-1.80007e-10	-1.4549	1.67973e-08	-1.80007e-10	-1.45872
85994287	chr16:85994287:A:G	7.7161e-09	-1.80007e-10	-1.4599	1.67427e-08	-1.80007e-10	-1.46198
85994589	chr16:85994589:A:C	8.85602e-09	-1.80007e-10	-1.32211	1.94292e-08	-1.80007e-10	-1.31317
85994591	chr16:85994591:A:C	6.04388e-09	-1.70416	-4.46292e-10	1.24025e-08	-1.76205	-4.46292e-10
85994613	chr16:85994613:A:C	1.09464e-08	0.344292	-1.4545	1.56216e-08	-0.0644177	-1.46687
85994631	chr16:85994631:A:G	2.06687e-09	-1.599	-1.17818	4.33814e-09	-1.60744	-1.20505
85994677	chr16:85994677:C:T	8.55718e-09	-1.80007e-10	-1.35644	1.86773e-08	-1.80007e-10	-1.35264
85994778	chr16:85994778:G:A	1.19345e-08	-0.342967	-0.68081	1.55754e-08	-0.900887	-0.633367
85994910	chr16:85994910:A:C	4.65091e-09	-1.55162	-0.414533	9.70751e-09	-1.60229	-0.404749
85994922	chr16:85994922:G:A	9.88081e-09	-1.80007e-10	-1.21262	2.14744e-08	-1.80007e-10	-1.21308
85995056	chr16:85995056:G:A	7.85912e-09	-1.80007e-10	-1.44154	1.69446e-08	-1.80007e-10	-1.44999
85995375	chr16:85995375:C:T	1.05215e-08	-1.80007e-10	-1.14979	2.27224e-08	-1.80007e-10	-1.15659
85995376	chr16:85995376:G:A	7.68291e-09	-1.80007e-10	-1.46421	1.67402e-08	-1.80007e-10	-1.46213
85995482	chr16:85995482:T:G	9.16571e-09	-1.80007e-10	-1.28774	2.0097e-08	-1.80007e-10	-1.27937
85995508	chr16:85995508:T:C	9.46337e-09	-1.80007e-10	-1.25578	2.08915e-08	-1.80007e-10	-1.2406
85995563	chr16:85995563:A:G	7.68673e-09	-1.80007e-10	-1.46372	1.66797e-08	-1.80007e-10	-1.46575
85995687	chr16:85995687:G:A	7.66216e-09	-1.80007e-10	-1.46692	1.66479e-08	-1.80007e-10	-1.46766
85995886	chr16:85995886:G:A	1.49941e-08	-1.80007e-10	-0.795555	3.1099e-08	-1.80007e-10	-0.842767
85996067	chr16:85996067:C:G	1.06859e-08	-1.80007e-10	-1.13429	2.34323e-08	-1.80007e-10	-1.12583
85996072	chr16:85996072:T:C	1.23551e-08	-0.98914	-4.46292e-10	3.10097e-08	-0.845644	-4.46292e-10
85996116	chr16:85996116:A:T	2.12626e-08	-1.80007e-10	-0.44626	4.8185e-08	-1.80007e-10	-0.404895
85996494	chr16:85996494:C:T	7.54353e-09	-0.564575	-0.917945	2.01972e-08	-0.349681	-0.924718
85996887	chr16:85996887:C:T	1.28624e-08	-0.948904	-4.46292e-10	3.42131e-08	-0.747335	-4.46292e-10
85996906	chr16:85996906:T:C	1.52369e-09	-1.6444	-1.43767	3.4062e-09	-1.60622	-1.44812
85996945	chr16:85996945:C:T	1.85874e-08	-1.80007e-10	-0.580726	4.02104e-08	-1.80007e-10	-0.585817
85997003	chr16:85997003:C:T	1.90968e-08	-1.80007e-10	-0.553691	4.13062e-08	-1.80007e-10	-0.55893
85997337	chr16:85997337:C:T	3.06234e-09	-0.976069	-1.40796	4.61826e-09	-1.3355	-1.41443
85997587	chr16:85997587:G:A	1.73028e-09	-1.54897	-1.40596	3.15834e-09	-1.71456	-1.41534
85998252	chr16:85998252:A:G	7.77512e-09	-1.80007e-10	-1.45228	1.70117e-08	-1.80007e-10	-1.44604
85998358	chr16:85998358:TAGAC:T	2.72224e-08	-1.80007e-10	-0.199171	6.26229e-08	-1.80007e-10	-0.142813
85998368	chr16:85998368:G:A	2.84894e-08	-1.80007e-10	-0.153677	6.56164e-08	-1.80007e-10	-0.0961176
85998379	chr16:85998379:T:C	5.54132e-09	-1.79098	-4.46292e-10	1.72269e-08	-1.43347	-4.46292e-10
85998493	chr16:85998493:T:C	2.37744e-09	-1.52717	-1.11002	5.02148e-09	-1.58262	-1.0836
85998550	chr16:85998550:G:A	1.74331e-09	-1.57404	-1.37338	3.27281e-09	-1.72891	-1.36539
85998764	chr16:85998764:C:G	3.47454e-08	-1.80007e-10	0.0448354	7.80661e-08	-1.80007e-10	0.0776129
85998899	chr16:85998899:T:C	2.00404e-09	-1.69104	-1.11701	3.79869e-09	-1.79766	-1.14763
85999075	chr16:85999075:G:A	1.27068e-09	-1.79924	-1.46442	3.6541e-09	-1.52203	-1.46206
85999580	chr16:85999580:T:G	1.36785e-09	-1.79148	-1.3985	3.62292e-09	-1.61012	-1.38254
86000204	chr16:86000204:A:G	1.92893e-09	-1.76806	-1.07819	4.21685e-09	-1.78808	-1.05277
86000443	chr16:86000443:A:G	8.69793e-09	-1.80007e-10	-1.34013	1.87843e-08	-1.80007e-10	-1.34692
86000633	chr16:86000633:A:G	8.02138e-09	-1.80007e-10	-1.4211	1.76072e-08	-1.80007e-10	-1.41163
86000655	chr16:86000655:A:G	1.02768e-08	-1.80007e-10	-1.17333	2.19555e-08	-1.80007e-10	-1.19093
86001744	chr16:86001744:A:C	2.14509e-09	-1.3155	-1.42453	3.50083e-09	-1.58515	-1.44179
86002114	chr16:86002114:G:A	4.0896e-09	-1.50617	-0.588597	7.32045e-09	-1.67547	-0.613806
86002325	chr16:86002325:C:T	8.48129e-09	-1.80007e-10	-1.36535	1.87422e-08	-1.80007e-10	-1.34917
86002457	chr16:86002457:C:T	1.33923e-09	-1.79244	-1.41868	3.54139e-09	-1.60735	-1.40807
86002918	chr16:86002918:C:T	2.42726e-09	-1.16365	-1.4528	3.81298e-09	-1.47981	-1.46172
86003141	chr16:86003141:TC:T	5.6904e-09	-1.76443	-4.46292e-10	1.19936e-08	-1.79557	-4.46292e-10
86003766	chr16:86003766:A:G	8.06353e-09	-1.80007e-10	-1.41586	1.7602e-08	-1.80007e-10	-1.41193
86003954	chr16:86003954:C:A	2.39321e-09	-1.17191	-1.45867	3.77807e-09	-1.48558	-1.46515
86004134	chr16:86004134:C:T	2.1326e-09	-1.69228	-1.05359	4.1346e-09	-1.77741	-1.08314
86004258	chr16:86004258:C:T	1.22107e-08	-1.80007e-10	-1.0009	2.62977e-08	-1.80007e-10	-1.01046
86004307	chr16:86004307:G:A	2.58893e-09	-1.22112	-1.33084	4.03701e-09	-1.52333	-1.36111
86004990	chr16:86004990:T:C	2.43267e-09	-1.56012	-1.05411	4.22251e-09	-1.74539	-1.09412
86005125	chr16:86005125:A:G	8.8901e-09	-0.839572	-0.478701	1.50634e-08	-0.990311	-0.577364
86005212	chr16:86005212:A:G	8.5773e-09	-1.80007e-10	-1.35409	1.87682e-08	-1.80007e-10	-1.34778
86005617	chr16:86005617:T:C	2.62834e-09	-1.75313	-0.783728	6.3483e-09	-1.64763	-0.784128
86005738	chr16:86005738:A:G	8.62717e-09	-1.80007e-10	-1.34829	1.87202e-08	-1.80007e-10	-1.35034
86005751	chr16:86005751:T:C	8.74296e-09	-1.80007e-10	-1.33496	1.8776e-08	-1.80007e-10	-1.34736
86005784	chr16:86005784:A:C	2.14048e-09	-1.67662	-1.06556	6.62241e-09	-1.28504	-1.10445
86005787	chr16:86005787:G:A	2.02353e-09	-1.79601	-1.00235	4.86826e-09	-1.77756	-0.919647
86005914	chr16:86005914:T:A	1.44024e-08	-1.80007e-10	-0.835817	3.10654e-08	-1.80007e-10	-0.84385
86005997	chr16:86005997:T:C	8.32982e-08	-1.80007e-10	0.919216	1.86842e-07	-1.80007e-10	0.950322
86006102	chr16:86006102:A:T	7.72393e-09	-1.80007e-10	-1.45889	1.67838e-08	-1.80007e-10	-1.45953
86006742	chr16:86006742:T:C	7.68548e-09	-1.80007e-10	-1.46388	1.66933e-08	-1.80007e-10	-1.46493
86006770	chr16:86006770:T:C	7.75945e-09	-1.80007e-10	-1.4543	1.67772e-08	-1.80007e-10	-1.45992
86006905	chr16:86006905:T:C	2.52306e-08	-1.80007e-10	-0.275154	5.29589e-08	-1.80007e-10	-0.310428
86007546	chr16:86007546:T:C	6.90459e-09	-1.57102	-4.46292e-10	1.70318e-08	-1.44486	-4.46292e-10
86007879	chr16:86007879:G:A	1.95134e-08	-1.80007e-10	-0.532107	4.33344e-08	-1.80007e-10	-0.510996
86007953	chr16:86007953:T:A	8.64087e-09	-1.80007e-10	-1.34671	1.86915e-08	-1.80007e-10	-1.35188
86008372	chr16:86008372:C:T	1.5354e-08	-1.80007e-10	-0.771838	3.40318e-08	-1.80007e-10	-0.752648
86008788	chr16:86008788:C:A	1.64253e-08	-1.80007e-10	-0.704385	3.42208e-08	-1.80007e-10	-0.74711
86009046	chr16:86009046:G:A	1.4138e-08	-1.80007e-10	-0.854342	3.13262e-08	-1.80007e-10	-0.835489
86009127	chr16:86009127:G:A	1.65758e-08	-1.80007e-10	-0.695269	3.68055e-08	-1.80007e-10	-0.674296
86009170	chr16:86009170:T:G	1.7355e-08	-1.80007e-10	-0.649328	3.65939e-08	-1.80007e-10	-0.680061
86009214	chr16:86009214:G:A	7.13026e-09	-1.42321	-0.115658	1.78103e-08	-1.30047	-0.0996974
86009240	chr16:86009240:C:T	9.8461e-09	-1.80007e-10	-1.21614	2.17353e-08	-1.80007e-10	-1.201
86009633	chr16:86009633:C:T	9.89022e-09	-1.80007e-10	-1.21166	2.13894e-08	-1.80007e-10	-1.21705
86009915	chr16:86009915:G:A	7.45986e-09	-1.49367	-4.46292e-10	1.52836e-08	-1.55316	-4.46292e-10
86010300	chr16:86010300:C:T	7.6695e-09	-1.80007e-10	-1.46596	1.66576e-08	-1.80007e-10	-1.46708
86010459	chr16:86010459:C:A	2.55001e-08	-1.80007e-10	-0.26453	5.38954e-08	-1.80007e-10	-0.292899
86010869	chr16:86010869:A:C	8.76917e-09	-1.80007e-10	-1.33197	1.88064e-08	-1.80007e-10	-1.34575
86011020	chr16:86011020:G:C	1.05294e-08	-1.80007e-10	-1.14904	2.32894e-08	-1.80007e-10	-1.13195
86011253	chr16:86011253:T:C	8.42278e-09	-1.80007e-10	-1.37227	1.8042e-08	-1.80007e-10	-1.38724
86011538	chr16:86011538:T:C	7.90527e-09	-1.80007e-10	-1.43568	1.72527e-08	-1.80007e-10	-1.43197
86012056	chr16:86012056:G:A	1.60938e-08	-1.80007e-10	-0.724778	3.46135e-08	-1.80007e-10	-0.735699
86012333	chr16:86012333:C:T	7.6869e-09	-1.80007e-10	-1.46369	1.67549e-08	-1.80007e-10	-1.46125
86012863	chr16:86012863:C:G	8.1032e-09	-1.80007e-10	-1.41095	1.74044e-08	-1.80007e-10	-1.42322
86013206	chr16:86013206:C:G	2.71519e-08	-1.80007e-10	-0.201765	6.07759e-08	-1.80007e-10	-0.17275
86013365	chr16:86013365:T:C	1.53217e-08	-1.80007e-10	-0.773941	3.45996e-08	-1.80007e-10	-0.736102
86013406	chr16:86013406:T:C	8.27727e-09	-1.80007e-10	-1.3897	1.8655e-08	-1.80007e-10	-1.35383
86013435	chr16:86013435:G:T	1.4391e-08	-1.80007e-10	-0.836611	3.14962e-08	-1.80007e-10	-0.830076
86014370	chr16:86014370:A:G	1.58643e-08	-1.80007e-10	-0.739137	3.45354e-08	-1.80007e-10	-0.737959
86014398	chr16:86014398:T:C	2.52071e-08	-1.80007e-10	-0.276085	5.62526e-08	-1.80007e-10	-0.250091
86014473	chr16:86014473:A:G	3.31135e-09	-1.16373	-1.14213	5.14017e-09	-1.45104	-1.19181
86014656	chr16:86014656:G:A	1.28297e-08	-1.80007e-10	-0.951447	2.7643e-08	-1.80007e-10	-0.960571
86015012	chr16:86015012:G:C	1.6339e-08	-1.80007e-10	-0.709657	3.5137e-08	-1.80007e-10	-0.720689
86015045	chr16:86015045:C:G	7.75383e-09	-1.80007e-10	-1.45502	1.69573e-08	-1.80007e-10	-1.44924
86015364	chr16:86015364:A:C	1.05172e-08	-1.80007e-10	-1.1502	2.30532e-08	-1.80007e-10	-1.14214
86015426	chr16:86015426:T:G	1.79181e-09	-1.53333	-1.38665	3.78472e-09	-1.56986	-1.37911
86016015	chr16:86016015:T:C	1.48047e-09	-1.7674	-1.34345	3.24171e-09	-1.79898	-1.30486
86016103	chr16:86016103:C:G	7.71718e-09	-1.80007e-10	-1.45976	1.6709e-08	-1.80007e-10	-1.464
86016145	chr16:86016145:T:C	1.71737e-09	-1.76797	-1.19444	3.76843e-09	-1.79933	-1.15396
86016186	chr16:86016186:A:T	1.29036e-08	-1.80007e-10	-0.945705	2.71664e-08	-1.80007e-10	-0.977964
86016222	chr16:86016222:G:A	2.00935e-09	-1.79891	-1.00649	4.61761e-09	-1.77965	-0.97042
86016275	chr16:86016275:A:C	7.66592e-09	-1.80007e-10	-1.46643	1.66986e-08	-1.80007e-10	-1.46462
86016341	chr16:86016341:A:C	2.73697e-09	-1.23738	-1.25898	3.87147e-09	-1.62689	-1.29941
86016595	chr16:86016595:A:G	8.36679e-09	-1.80007e-10	-1.37894	1.8367e-08	-1.80007e-10	-1.36939
86016694	chr16:86016694:C:A	5.84914e-09	-1.73692	-4.46292e-10	1.36202e-08	-1.66839	-4.46292e-10
86016737	chr16:86016737:T:C	1.23145e-08	-1.80007e-10	-0.992435	2.65556e-08	-1.80007e-10	-1.0007
86016746	chr16:86016746:A:T	1.38663e-08	-1.80007e-10	-0.873747	3.00211e-08	-1.80007e-10	-0.878044
86016753	chr16:86016753:C:G	3.28249e-09	-0.85757	-1.45704	3.87702e-09	-1.45798	-1.4669
86016789	chr16:86016789:A:C	8.24854e-09	-1.80007e-10	-1.39317	1.80856e-08	-1.80007e-10	-1.38482
86016955	chr16:86016955:G:A	2.30712e-08	-1.80007e-10	-0.364626	5.14556e-08	-1.80007e-10	-0.339224
86016984	chr16:86016984:T:C	1.21382e-08	-1.68307	0.676214	2.83047e-08	-1.61362	0.676704
86017606	chr16:86017606:C:T	8.77171e-09	-1.80007e-10	-1.33168	1.9544e-08	-1.80007e-10	-1.30727
86017647	chr16:86017647:G:A	1.13908e-08	0.38579	-1.45619	6.51854e-08	1.3634	-1.46611
86017655	chr16:86017655:C:T	1.33615e-08	-1.80007e-10	-0.910833	2.89083e-08	-1.80007e-10	-0.915815
86017932	chr16:86017932:G:A	7.65619e-09	-1.80007e-10	-1.4677	1.66591e-08	-1.80007e-10	-1.46699
86018180	chr16:86018180:C:A	6.85827e-09	-0.84698	-0.730775	2.65853e-08	-0.392123	-0.607464
86018246	chr16:86018246:G:C	3.39283e-08	-1.80007e-10	0.0210386	7.79338e-08	-1.80007e-10	0.0759158
86018276	chr16:86018276:C:T	4.27045e-09	-0.612121	-1.43937	4.57507e-09	-1.29904	-1.46028
86018562	chr16:86018562:G:T	1.27306e-08	-0.959201	-4.46292e-10	2.60912e-08	-1.01835	-4.46292e-10
86018814	chr16:86018814:C:A	3.79572e-09	-1.04049	-1.12885	4.92803e-09	-1.58601	-1.09899
86018817	chr16:86018817:T:C	8.78225e-09	-1.80007e-10	-1.33048	1.9941e-08	-1.80007e-10	-1.28716
86018953	chr16:86018953:G:C	8.21566e-09	-1.80007e-10	-1.39717	1.76956e-08	-1.80007e-10	-1.40663
86018978	chr16:86018978:A:G	7.66378e-09	-1.80007e-10	-1.46671	1.66652e-08	-1.80007e-10	-1.46662
86019428	chr16:86019428:A:G	7.75362e-09	-1.80007e-10	-1.45505	1.69793e-08	-1.80007e-10	-1.44795
86019498	chr16:86019498:C:G	1.61852e-08	-1.80007e-10	-0.719117	3.61587e-08	-1.80007e-10	-0.692025
86019669	chr16:86019669:C:G	6.33959e-08	-1.80007e-10	0.646189	1.34761e-07	-1.80007e-10	0.62356
86019720	chr16:86019720:G:A	4.50928e-08	-1.80007e-10	0.305512	9.59105e-08	-1.80007e-10	0.283472
86019799	chr16:86019799:A:G	1.03653e-08	-1.80007e-10	-1.16475	2.24703e-08	-1.80007e-10	-1.16775
86019871	chr16:86019871:C:G	1.19658e-08	-1.80007e-10	-1.02116	2.58659e-08	-1.80007e-10	-1.02702
86019930	chr16:86019930:A:G	8.33532e-09	-1.80007e-10	-1.38271	1.81153e-08	-1.80007e-10	-1.38319
86020043	chr16:86020043:A:G	1.04693e-08	-1.80007e-10	-1.15477	2.3195e-08	-1.80007e-10	-1.13601
86020046	chr16:86020046:G:T	1.87238e-08	-0.573414	-4.46292e-10	3.30661e-08	-0.781436	-4.46292e-10
86020087	chr16:86020087:C:T	7.67964e-09	-1.80007e-10	-1.46464	1.67538e-08	-1.80007e-10	-1.46132
86020144	chr16:86020144:G:T	3.27976e-08	-1.80007e-10	-0.0128562	6.98688e-08	-1.80007e-10	-0.0333238
86020569	chr16:86020569:G:T	7.80248e-09	-1.80007e-10	-1.44877	1.70052e-08	-1.80007e-10	-1.44642
86021152	chr16:86021152:G:C	5.9867e-09	-1.71367	-4.46292e-10	1.38857e-08	-1.64909	-4.46292e-10
86021280	chr16:86021280:C:G	1.85693e-09	-1.4486	-1.43569	4.5362e-09	-1.34043	-1.42743
86021765	chr16:86021765:C:T	8.46542e-09	-1.36722	-4.46292e-10	1.54908e-08	-1.5397	-4.46292e-10
86021926	chr16:86021926:C:T	1.08677e-08	-1.80007e-10	-1.11742	2.40643e-08	-1.80007e-10	-1.09921
86022071	chr16:86022071:C:T	7.65875e-09	-1.80007e-10	-1.46736	1.66533e-08	-1.80007e-10	-1.46733
86023251	chr16:86023251:G:C	1.64529e-09	-1.69176	-1.31353	3.64029e-09	-1.6785	-1.30938
86023338	chr16:86023338:G:A	1.75219e-09	-1.70095	-1.2414	3.87528e-09	-1.68845	-1.23688
86023375	chr16:86023375:A:G	8.67373e-09	-1.80007e-10	-1.34291	1.88176e-08	-1.80007e-10	-1.34515
86023476	chr16:86023476:C:A	1.15666e-08	-1.80007e-10	-1.05509	2.52295e-08	-1.80007e-10	-1.05193
86023529	chr16:86023529:T:C	1.62484e-09	-1.69507	-1.32273	3.59763e-09	-1.68223	-1.31743
86023531	chr16:86023531:T:C	1.76609e-09	-1.52686	-1.40758	4.15976e-09	-1.466	-1.38849
86023615	chr16:86023615:T:G	1.91818e-09	-1.56349	-1.28834	4.46957e-09	-1.51865	-1.264
86023683	chr16:86023683:G:A	5.64411e-09	-1.7726	-4.46292e-10	1.19988e-08	-1.79514	-4.46292e-10
86023692	chr16:86023692:C:T	6.46938e-09	-1.63613	-4.46292e-10	1.52743e-08	-1.55377	-4.46292e-10
86024011	chr16:86024011:A:G	1.02852e-08	-1.80007e-10	-1.17251	2.25933e-08	-1.80007e-10	-1.16229
86025280	chr16:86025280:C:T	7.69326e-09	-1.80007e-10	-1.46287	1.67963e-08	-1.80007e-10	-1.45878
86025356	chr16:86025356:T:C	7.67078e-09	-1.80007e-10	-1.46579	1.67432e-08	-1.80007e-10	-1.46195
86025357	chr16:86025357:G:C	1.64693e-09	-1.66853	-1.33577	3.62961e-09	-1.63451	-1.35631
86025671	chr16:86025671:G:A	2.74814e-08	-0.189702	-4.46292e-10	9.51569e-08	0.275584	-4.46292e-10
86025711	chr16:86025711:C:T	5.26498e-08	-1.80007e-10	0.460451	1.12459e-07	-1.80007e-10	0.442648
86025726	chr16:86025726:G:A	9.28998e-09	-1.80007e-10	-1.27427	2.07116e-08	-1.80007e-10	-1.24925
86025835	chr16:86025835:C:A	1.9342e-09	-1.4873	-1.35622	4.7706e-09	-1.33653	-1.38095
86026006	chr16:86026006:T:G	1.83143e-09	-1.56577	-1.33234	4.47045e-09	-1.42236	-1.3601
86026354	chr16:86026354:A:G	1.60571e-08	-1.80007e-10	-0.72706	3.4157e-08	-1.80007e-10	-0.748976
86026400	chr16:86026400:G:A	3.20889e-08	-1.80007e-10	-0.0346994	6.84293e-08	-1.80007e-10	-0.0541424
86026580	chr16:86026580:C:T	1.34023e-08	-1.80007e-10	-0.907785	2.98803e-08	-1.80007e-10	-0.882743
86026728	chr16:86026728:C:G	8.907e-09	-1.80007e-10	-1.31637	1.96096e-08	-1.80007e-10	-1.30392
86026805	chr16:86026805:C:T	1.2596e-08	-1.80007e-10	-0.969829	2.84245e-08	-1.80007e-10	-0.932693
86026922	chr16:86026922:C:T	8.16531e-09	-1.80007e-10	-1.40332	1.78529e-08	-1.80007e-10	-1.39778
86026973	chr16:86026973:T:C	1.42135e-09	-1.69191	-1.4597	3.03822e-09	-1.7033	-1.46538
86027634	chr16:86027634:C:T	7.80081e-09	-1.80007e-10	-1.44898	1.68686e-08	-1.80007e-10	-1.45449
86027652	chr16:86027652:C:T	7.68496e-09	-1.80007e-10	-1.46395	1.67e-08	-1.80007e-10	-1.46453
86027859	chr16:86027859:C:T	4.36565e-08	-1.80007e-10	0.273142	9.4462e-08	-1.80007e-10	0.268255
86027995	chr16:86027995:G:A	2.6549e-08	-1.80007e-10	-0.224218	5.86818e-08	-1.80007e-10	-0.207814
86028065	chr16:86028065:A:G	7.67594e-09	-1.80007e-10	-1.46512	1.66482e-08	-1.80007e-10	-1.46764
86028147	chr16:86028147:T:C	1.66674e-08	-1.80007e-10	-0.689755	3.72969e-08	-1.80007e-10	-0.661032
86028443	chr16:86028443:T:C	3.75645e-09	-1.50819	-0.671546	1.20337e-08	-1.29092	-0.501317
86029545	chr16:86029545:A:G	8.16581e-09	-1.80007e-10	-1.40326	1.80283e-08	-1.80007e-10	-1.388
86029586	chr16:86029586:C:A	7.66904e-09	-1.80007e-10	-1.46602	1.66961e-08	-1.80007e-10	-1.46477
86029778	chr16:86029778:C:T	7.10505e-09	-1.5424	-4.46292e-10	1.66791e-08	-1.46579	-4.46292e-10
86029841	chr16:86029841:A:G	4.12966e-08	-1.80007e-10	0.217569	8.80898e-08	-1.80007e-10	0.198414
86029903	chr16:86029903:A:G	5.95505e-09	-1.71897	-4.46292e-10	1.37708e-08	-1.65739	-4.46292e-10
86029912	chr16:86029912:C:A	1.25189e-08	-1.80007e-10	-0.975969	2.72412e-08	-1.80007e-10	-0.975214
86030137	chr16:86030137:T:C	9.52994e-09	-1.80007e-10	-1.24877	2.12214e-08	-1.80007e-10	-1.22493
86030158	chr16:86030158:T:C	1.0086e-08	-1.80007e-10	-1.19206	2.24933e-08	-1.80007e-10	-1.16673
86030202	chr16:86030202:C:G	2.10897e-09	-1.798	-0.95901	4.58357e-09	-1.79698	-0.960488
86030332	chr16:86030332:T:C	9.90721e-09	-1.80007e-10	-1.20995	2.2092e-08	-1.80007e-10	-1.18473
86030457	chr16:86030457:G:A	7.71517e-09	-1.80007e-10	-1.46002	1.67786e-08	-1.80007e-10	-1.45984
86031027	chr16:86031027:C:T	7.66195e-09	-1.80007e-10	-1.46694	1.66617e-08	-1.80007e-10	-1.46683
86031236	chr16:86031236:C:T	1.8514e-09	-1.45612	-1.43115	3.91229e-09	-1.47391	-1.4419
86031657	chr16:86031657:C:T	1.2078e-08	-1.80007e-10	-1.01183	2.61062e-08	-1.80007e-10	-1.01777
86031809	chr16:86031809:C:T	9.0789e-09	-1.80007e-10	-1.29726	1.99436e-08	-1.80007e-10	-1.28703
86032299	chr16:86032299:T:C	8.87741e-09	-1.80007e-10	-1.3197	1.92963e-08	-1.80007e-10	-1.32003
86032422	chr16:86032422:T:C	3.56803e-09	-1.19367	-1.03753	9.16182e-09	-1.00179	-1.06311
86032812	chr16:86032812:T:C	1.31041e-09	-1.79439	-1.43848	2.90785e-09	-1.79911	-1.41342
86032929	chr16:86032929:G:A	9.34572e-09	-1.80007e-10	-1.26829	2.03095e-08	-1.80007e-10	-1.26886
86033005	chr16:86033005:C:G	2.2693e-08	-1.35847	0.977321	4.99386e-08	-1.34827	0.979124
86033143	chr16:86033143:C:G	2.70885e-08	-1.80007e-10	-0.204103	6.48842e-08	-1.80007e-10	-0.107339
86033213	chr16:86033213:G:T	1.22628e-08	-1.80007e-10	-0.99664	2.61254e-08	-1.80007e-10	-1.01704
86033533	chr16:86033533:G:T	7.97153e-09	-1.80007e-10	-1.42733	1.7303e-08	-1.80007e-10	-1.42906
86033690	chr16:86033690:G:C	7.89892e-09	-1.80007e-10	-1.43648	1.70978e-08	-1.80007e-10	-1.44099
86033783	chr16:86033783:G:C	2.69161e-09	-1.79888	-0.714188	6.44151e-09	-1.63864	-0.77854
86033973	chr16:86033973:G:C	1.15499e-08	-1.80007e-10	-1.05654	2.45193e-08	-1.80007e-10	-1.08048
86034575	chr16:86034575:G:A	4.31577e-09	-0.614126	-1.42681	4.51256e-09	-1.36237	-1.41071
86034844	chr16:86034844:T:C	1.10985e-08	-1.80007e-10	-1.0964	2.35088e-08	-1.80007e-10	-1.12257
86034916	chr16:86034916:A:G	8.79444e-09	-0.678307	-0.650785	1.27036e-08	-1.04492	-0.69314
86034989	chr16:86034989:C:T	1.28963e-07	-1.80007e-10	1.35631	2.76065e-07	-1.80007e-10	1.34069
86034990	chr16:86034990:G:A	1.047e-08	-1.80007e-10	-1.1547	2.32216e-08	-1.80007e-10	-1.13486
86035021	chr16:86035021:T:C	1.41429e-09	-1.77488	-1.38171	3.00784e-09	-1.79895	-1.37977
86035125	chr16:86035125:C:T	1.38598e-08	-1.80007e-10	-0.874221	3.18287e-08	-1.80007e-10	-0.819574
86035223	chr16:86035223:C:G	8.56177e-09	-1.80007e-10	-1.3559	1.83294e-08	-1.80007e-10	-1.37144
86035271	chr16:86035271:C:A	4.7669e-09	-0.474154	-1.46736	4.6029e-09	-1.28555	-1.46771
86035353	chr16:86035353:A:G	7.74615e-09	-1.80007e-10	-1.45602	1.67936e-08	-1.80007e-10	-1.45895
86035488	chr16:86035488:A:G	1.33287e-09	-1.75645	-1.45943	3.28789e-09	-1.62466	-1.46504
86035667	chr16:86035667:A:C	1.93297e-09	-1.37878	-1.46537	5.52242e-09	-1.10565	-1.46547
86035803	chr16:86035803:A:G	1.78649e-09	-1.79676	-1.1262	4.54245e-09	-1.5994	-1.16707
86036132	chr16:86036132:C:G	2.25068e-09	-1.47615	-1.21583	6.17207e-09	-1.24182	-1.21809
86036182	chr16:86036182:G:T	1.07449e-08	-1.80007e-10	-1.12878	2.32032e-08	-1.80007e-10	-1.13565
86036523	chr16:86036523:TTTTAA:T	8.14298e-09	-1.80007e-10	-1.40606	1.76437e-08	-1.80007e-10	-1.40957
86036717	chr16:86036717:C:A	8.84814e-09	-1.80007e-10	-1.323	1.91284e-08	-1.80007e-10	-1.32877
86036824	chr16:86036824:C:T	9.14346e-09	-1.80007e-10	-1.29017	1.96856e-08	-1.80007e-10	-1.30006
86036837	chr16:86036837:T:C	9.27332e-09	-1.80007e-10	-1.27607	1.99373e-08	-1.80007e-10	-1.28735
86036840	chr16:86036840:A:G	2.22964e-09	-1.40288	-1.29849	1.01104e-08	-0.654381	-1.312
86036843	chr16:86036843:C:A	2.31013e-09	-1.41869	-1.24722	1.03007e-08	-0.684106	-1.26362
86037051	chr16:86037051:C:G	7.93058e-09	-1.80007e-10	-1.43248	1.71924e-08	-1.80007e-10	-1.43547
86037068	chr16:86037068:G:C	2.00939e-09	-1.52308	-1.2823	8.15998e-09	-0.890907	-1.2898
86037102	chr16:86037102:T:G	7.95623e-09	-1.80007e-10	-1.42926	1.71941e-08	-1.80007e-10	-1.43538
86037160	chr16:86037160:A:G	9.38505e-09	-1.80007e-10	-1.26409	2.02608e-08	-1.80007e-10	-1.27125
86037173	chr16:86037173:A:G	1.6605e-09	-1.54627	-1.44982	5.78667e-09	-1.07602	-1.44837
86037192	chr16:86037192:T:C	1.73898e-09	-1.7514	-1.19851	3.73555e-09	-1.72116	-1.24089
86037207	chr16:86037207:C:G	1.5952e-09	-1.58462	-1.45159	5.49589e-09	-1.12536	-1.45058
86037286	chr16:86037286:G:A	9.65356e-09	-1.80007e-10	-1.23588	2.0828e-08	-1.80007e-10	-1.24365
86037346	chr16:86037346:G:C	1.4627e-08	-1.80007e-10	-0.820344	3.02925e-08	-1.80007e-10	-0.869043
86037595	chr16:86037595:G:A	6.15089e-09	-1.68661	-4.46292e-10	1.52445e-08	-1.55573	-4.46292e-10
86037596	chr16:86037596:C:T	1.10592e-08	-1.80007e-10	-1.09994	2.39044e-08	-1.80007e-10	-1.10588
86037625	chr16:86037625:C:T	1.09424e-08	-1.80007e-10	-1.11057	2.34168e-08	-1.80007e-10	-1.12649
86037663	chr16:86037663:G:A	8.40718e-09	-1.80007e-10	-1.37413	1.80667e-08	-1.80007e-10	-1.38587
86037726	chr16:86037726:T:C	1.16366e-08	-1.04906	-4.46292e-10	3.66841e-08	-0.677601	-4.46292e-10
86037839	chr16:86037839:G:A	9.29485e-09	-1.80007e-10	-1.27375	2.03859e-08	-1.80007e-10	-1.2651
86037884	chr16:86037884:C:T	5.57133e-09	-1.78558	-4.46292e-10	1.19946e-08	-1.79548	-4.46292e-10
86037897	chr16:86037897:G:A	1.24657e-08	-1.80007e-10	-0.980228	2.6618e-08	-1.80007e-10	-0.998357
86037983	chr16:86037983:G:A	1.4872e-09	-1.71565	-1.39067	3.77583e-09	-1.55891	-1.39241
86038108	chr16:86038108:C:A	5.81065e-09	-1.74352	-4.46292e-10	1.27375e-08	-1.73539	-4.46292e-10
86038144	chr16:86038144:G:A	9.814e-09	-1.80007e-10	-1.2194	2.10695e-08	-1.80007e-10	-1.23211
86038189	chr16:86038189:T:C	1.42719e-09	-1.73053	-1.41698	4.18191e-09	-1.42996	-1.41922
86038207	chr16:86038207:T:C	8.26206e-09	-1.80007e-10	-1.39154	1.80291e-08	-1.80007e-10	-1.38796
86038366	chr16:86038366:G:T	9.87059e-09	-1.80007e-10	-1.21365	2.22422e-08	-1.80007e-10	-1.17795
86038549	chr16:86038549:G:T	9.28503e-09	-1.80007e-10	-1.27481	1.98412e-08	-1.80007e-10	-1.29218
86038752	chr16:86038752:C:T	9.44639e-08	-1.80007e-10	1.04501	2.07325e-07	-1.80007e-10	1.05434
86039509	chr16:86039509:C:G	7.02704e-09	-0.372177	-1.18127	6.00584e-09	-1.28029	-1.20692
86039765	chr16:86039765:G:A	1.02341e-08	-1.80007e-10	-1.17748	2.31937e-08	-1.80007e-10	-1.13606
86039846	chr16:86039846:C:T	1.02679e-08	-1.80007e-10	-1.17419	2.3277e-08	-1.80007e-10	-1.13248
86040047	chr16:86040047:A:G	7.66152e-09	-1.80007e-10	-1.467	1.66729e-08	-1.80007e-10	-1.46616
86040051	chr16:86040051:A:G	2.27081e-08	-1.80007e-10	-0.380491	5.31499e-08	-1.80007e-10	-0.306827
86040106	chr16:86040106:TTG:T	5.67815e-09	-1.76659	-4.46292e-10	1.40492e-08	-1.63738	-4.46292e-10
86040636	chr16:86040636:T:C	7.89117e-09	-1.80007e-10	-1.43747	1.68263e-08	-1.80007e-10	-1.457
86040712	chr16:86040712:A:G	8.10841e-09	-1.80007e-10	-1.41031	1.71776e-08	-1.80007e-10	-1.43634
86041078	chr16:86041078:G:T	3.22792e-09	-1.01726	-1.31411	3.95574e-09	-1.59424	-1.31054
86041335	chr16:86041335:G:A	6.01869e-09	-1.70834	-4.46292e-10	1.34144e-08	-1.68362	-4.46292e-10
86041495	chr16:86041495:A:G	2.70979e-09	-1.17111	-1.33523	3.61835e-09	-1.6715	-1.32243
86041578	chr16:86041578:T:G	1.81438e-09	-1.57256	-1.33491	4.85602e-09	-1.39963	-1.30009
86041585	chr16:86041585:C:T	3.92515e-09	-1.42212	-0.713681	9.73062e-09	-1.27229	-0.732373
86041843	chr16:86041843:A:G	7.53906e-09	-0.388929	-1.09418	8.67179e-09	-1.04125	-1.07862
86041877	chr16:86041877:AAAT:A	9.40932e-09	-0.552848	-0.708662	9.45643e-09	-1.2488	-0.784451
86041935	chr16:86041935:T:C	1.17311e-08	-1.14566	0.104692	1.844e-08	-1.41102	0.0456006
86041970	chr16:86041970:TC:T	5.0066e-09	-0.871851	-1.0206	6.01438e-09	-1.4117	-1.07409
86042023	chr16:86042023:G:A	8.69103e-09	-1.80007e-10	-1.34092	1.91841e-08	-1.80007e-10	-1.32586
86042356	chr16:86042356:G:A	7.67303e-09	-1.80007e-10	-1.4655	1.66693e-08	-1.80007e-10	-1.46637
86042420	chr16:86042420:C:T	1.65105e-08	-1.80007e-10	-0.699213	3.48189e-08	-1.80007e-10	-0.729782
86042502	chr16:86042502:G:A	2.91823e-09	-1.07906	-1.35317	3.82975e-09	-1.58328	-1.35387
86042685	chr16:86042685:C:T	2.96881e-09	-1.59247	-0.822583	5.45919e-09	-1.76626	-0.816384
86042966	chr16:86042966:G:A	1.58686e-08	-1.80007e-10	-0.73887	3.45062e-08	-1.80007e-10	-0.738804
86043172	chr16:86043172:G:T	7.65666e-09	-1.80007e-10	-1.46763	1.66473e-08	-1.80007e-10	-1.4677
86043395	chr16:86043395:C:T	1.97257e-08	-1.80007e-10	-0.521286	4.2047e-08	-1.80007e-10	-0.541156
86043494	chr16:86043494:G:A	2.13208e-09	-1.7894	-0.956708	5.01146e-09	-1.70352	-0.964699
86043702	chr16:86043702:G:C	1.85412e-09	-1.7736	-1.1122	4.25772e-09	-1.71639	-1.11482
86043857	chr16:86043857:G:A	1.55354e-08	-1.80007e-10	-0.760088	3.32003e-08	-1.80007e-10	-0.777385
86043905	chr16:86043905:A:G	1.93506e-08	-1.80007e-10	-0.540487	4.02837e-08	-1.80007e-10	-0.583996
86044013	chr16:86044013:A:G	2.86705e-09	-1.05577	-1.39416	4.8202e-09	-1.31562	-1.39151
86044480	chr16:86044480:C:T	3.92082e-08	-1.80007e-10	0.165676	7.97501e-08	-1.80007e-10	0.0989551
86044910	chr16:86044910:G:A	4.00758e-08	-1.80007e-10	0.187563	8.46547e-08	-1.80007e-10	0.158638
86045014	chr16:86045014:A:T	1.80421e-08	-1.80007e-10	-0.610502	3.80114e-08	-1.80007e-10	-0.642058
86045398	chr16:86045398:T:C	1.70602e-08	-1.80007e-10	-0.666465	3.63086e-08	-1.80007e-10	-0.68789
86045492	chr16:86045492:C:T	1.40334e-09	-1.69952	-1.46484	2.77153e-09	-1.79776	-1.46278
86045644	chr16:86045644:T:C	7.69889e-09	-1.80007e-10	-1.46213	1.67574e-08	-1.80007e-10	-1.4611
86045779	chr16:86045779:A:G	4.47032e-09	-1.72577	-0.279977	1.62683e-08	-1.16617	-0.324559
86045785	chr16:86045785:G:A	6.0727e-09	-1.69941	-4.46292e-10	1.44217e-08	-1.61121	-4.46292e-10
86045793	chr16:86045793:T:TCAGCAGATCCTGTAAGGTGGTTTC	8.33849e-09	-1.80007e-10	-1.38233	1.7975e-08	-1.80007e-10	-1.39096
86045800	chr16:86045800:T:G	1.62752e-08	-1.80007e-10	-0.713567	3.49746e-08	-1.80007e-10	-0.725321
86046081	chr16:86046081:G:A	1.44016e-08	-0.835875	-4.46292e-10	2.96105e-08	-0.891815	-4.46292e-10
86046230	chr16:86046230:G:A	8.32698e-09	-1.80007e-10	-1.38371	1.78933e-08	-1.80007e-10	-1.39552
86046444	chr16:86046444:C:T	1.53198e-09	-1.67987	-1.39678	2.95504e-09	-1.79648	-1.39995
86046577	chr16:86046577:A:G	2.00498e-08	-1.80007e-10	-0.504989	4.22253e-08	-1.80007e-10	-0.536923
86046879	chr16:86046879:C:A	8.50783e-09	-1.80007e-10	-1.36222	1.82602e-08	-1.80007e-10	-1.37522
86047213	chr16:86047213:T:C	1.31927e-08	-1.80007e-10	-0.923548	2.80661e-08	-1.80007e-10	-0.945381
86047375	chr16:86047375:A:G	1.40281e-09	-1.69703	-1.46771	2.77899e-09	-1.79017	-1.46769
86047434	chr16:86047434:T:A	1.63375e-09	-1.56344	-1.44889	3.10072e-09	-1.70841	-1.4399
86047651	chr16:86047651:A:G	1.73384e-09	-1.58512	-1.36775	3.11242e-09	-1.7748	-1.36975
86047709	chr16:86047709:G:A	3.0572e-09	-1.562	-0.823714	9.9051e-09	-1.13018	-0.856709
86047816	chr16:86047816:G:A	1.74788e-09	-1.78301	-1.1618	3.80056e-09	-1.7992	-1.1456
86048407	chr16:86048407:C:A	7.70281e-09	-1.80007e-10	-1.46163	1.67248e-08	-1.80007e-10	-1.46305
86048551	chr16:86048551:T:C	1.48133e-09	-1.77164	-1.33863	3.17124e-09	-1.79924	-1.32658
86048783	chr16:86048783:A:G	1.13078e-08	-1.80007e-10	-1.07772	2.34683e-08	-1.80007e-10	-1.12429
86048838	chr16:86048838:AG:A	7.71496e-09	-1.80007e-10	-1.46005	1.68132e-08	-1.80007e-10	-1.45778
86048923	chr16:86048923:G:C	1.90835e-09	-1.68921	-1.16776	3.88816e-09	-1.76892	-1.15309
86048926	chr16:86048926:T:C	1.50593e-08	-1.80007e-10	-0.791215	3.15984e-08	-1.80007e-10	-0.826837
86048974	chr16:86048974:C:T	9.89873e-09	-1.80007e-10	-1.2108	2.11034e-08	-1.80007e-10	-1.23051
86049023	chr16:86049023:G:T	1.22614e-08	-1.80007e-10	-0.996753	2.78676e-08	-1.80007e-10	-0.95248
86049042	chr16:86049042:A:G	9.34616e-09	-1.80007e-10	-1.26825	2.05952e-08	-1.80007e-10	-1.25488
86049091	chr16:86049091:C:T	1.66407e-09	-1.72139	-1.27256	3.44594e-09	-1.78353	-1.25922
86049205	chr16:86049205:G:C	1.52111e-09	-1.62541	-1.45836	2.94205e-09	-1.74895	-1.45188
86049310	chr16:86049310:G:T	8.32192e-09	-1.80007e-10	-1.38432	1.79047e-08	-1.80007e-10	-1.39488
86049413	chr16:86049413:T:A	5.99405e-09	-1.71244	-4.46292e-10	1.41057e-08	-1.63336	-4.46292e-10
86049495	chr16:86049495:C:T	1.64788e-08	-1.80007e-10	-0.701135	3.50371e-08	-1.80007e-10	-0.723534
86049543	chr16:86049543:G:A	9.08404e-09	-1.80007e-10	-1.29669	2.00564e-08	-1.80007e-10	-1.28139
86049644	chr16:86049644:C:T	1.06186e-08	-1.80007e-10	-1.14061	2.25618e-08	-1.80007e-10	-1.16369
86049651	chr16:86049651:G:A	8.86374e-09	-1.80007e-10	-1.32124	1.9712e-08	-1.80007e-10	-1.29872
86050153	chr16:86050153:A:G	8.38361e-09	-1.80007e-10	-1.37693	1.85813e-08	-1.80007e-10	-1.35779
86050261	chr16:86050261:C:T	7.65869e-09	-1.80007e-10	-1.46737	1.66628e-08	-1.80007e-10	-1.46676
86050276	chr16:86050276:G:A	1.7842e-09	-1.50516	-1.41909	3.33126e-09	-1.65876	-1.41784
86050333	chr16:86050333:C:T	8.02679e-09	-1.80007e-10	-1.42043	1.74882e-08	-1.80007e-10	-1.41842
86050356	chr16:86050356:C:T	2.06959e-09	-1.31037	-1.46549	3.58208e-09	-1.54154	-1.46246
86050413	chr16:86050413:G:T	9.0958e-09	-1.80007e-10	-1.2954	1.94565e-08	-1.80007e-10	-1.31176
86050540	chr16:86050540:A:G	1.65506e-08	-1.80007e-10	-0.696786	3.46744e-08	-1.80007e-10	-0.733942
86051070	chr16:86051070:C:T	7.65844e-09	-1.80007e-10	-1.4674	1.66597e-08	-1.80007e-10	-1.46695
86051255	chr16:86051255:G:T	7.87292e-09	-1.80007e-10	-1.43978	1.70261e-08	-1.80007e-10	-1.4452
86051304	chr16:86051304:C:G	1.07013e-08	-1.80007e-10	-1.13284	2.27941e-08	-1.80007e-10	-1.15344
86051414	chr16:86051414:A:G	7.7512e-09	-1.80007e-10	-1.45536	1.68715e-08	-1.80007e-10	-1.45432
86051525	chr16:86051525:C:T	1.02985e-08	-1.80007e-10	-1.17121	2.19008e-08	-1.80007e-10	-1.19342
86051799	chr16:86051799:A:G	1.49877e-08	-1.80007e-10	-0.79598	3.27937e-08	-1.80007e-10	-0.789706
86051877	chr16:86051877:G:A	2.33099e-08	-1.80007e-10	-0.354333	4.99503e-08	-1.80007e-10	-0.368915
86052054	chr16:86052054:G:A	7.91467e-09	-1.80007e-10	-1.43449	1.71082e-08	-1.80007e-10	-1.44038
86052081	chr16:86052081:A:G	9.01489e-09	-1.80007e-10	-1.30433	1.94284e-08	-1.80007e-10	-1.31321
86052130	chr16:86052130:C:T	1.0945e-08	-1.80007e-10	-1.11033	2.32703e-08	-1.80007e-10	-1.13277
86052386	chr16:86052386:C:A	2.14225e-09	-1.70951	-1.03184	4.12739e-09	-1.79494	-1.06736
86052481	chr16:86052481:G:A	1.12149e-08	-1.80007e-10	-1.08597	2.38572e-08	-1.80007e-10	-1.10786
86052821	chr16:86052821:A:G	7.79292e-09	-1.80007e-10	-1.45	1.68855e-08	-1.80007e-10	-1.45349
86052841	chr16:86052841:TA:T	7.65612e-09	-1.80007e-10	-1.46771	1.66485e-08	-1.80007e-10	-1.46763
86052885	chr16:86052885:G:A	9.13413e-09	-1.80007e-10	-1.29119	1.94938e-08	-1.80007e-10	-1.30985
86053241	chr16:86053241:G:A	1.9217e-09	-1.74354	-1.10646	4.60824e-09	-1.6271	-1.125
86053592	chr16:86053592:T:C	9.53411e-09	-1.80007e-10	-1.24834	2.08728e-08	-1.80007e-10	-1.2415
86054273	chr16:86054273:G:A	1.60553e-09	-1.68252	-1.34724	3.2106e-09	-1.79489	-1.31859
86054701	chr16:86054701:C:T	1.42472e-09	-1.78115	-1.36809	3.30299e-09	-1.73855	-1.34656
86054797	chr16:86054797:A:G	1.53711e-09	-1.61512	-1.45819	4.96419e-09	-1.22095	-1.45674
86055033	chr16:86055033:A:T	2.74057e-09	-1.3291	-1.16595	9.01526e-09	-0.900742	-1.18028
86055142	chr16:86055142:C:T	7.78505e-09	-1.80007e-10	-1.45101	1.68748e-08	-1.80007e-10	-1.45412
86055143	chr16:86055143:C:G	1.35501e-09	-1.73309	-1.46631	2.76461e-09	-1.79739	-1.46566
86055425	chr16:86055425:G:A	5.90704e-08	-1.80007e-10	0.575519	1.36052e-07	-1.80007e-10	0.633092
86055533	chr16:86055533:T:C	7.81837e-09	-1.80007e-10	-1.44673	1.69565e-08	-1.80007e-10	-1.44929
86055798	chr16:86055798:AAAG:A	8.71979e-09	-1.80007e-10	-1.33762	1.91628e-08	-1.80007e-10	-1.32697
86056274	chr16:86056274:G:A	7.65611e-09	-1.80007e-10	-1.46771	1.66554e-08	-1.80007e-10	-1.46721
86056487	chr16:86056487:A:C	1.1252e-08	-1.67914	0.59647	3.14495e-08	-1.42268	0.591124
86056678	chr16:86056678:T:A	2.20854e-09	-1.76777	-0.943112	4.89577e-09	-1.78119	-0.910378
86056895	chr16:86056895:C:T	1.33317e-09	-1.75141	-1.46425	2.87964e-09	-1.75629	-1.46598
86057051	chr16:86057051:A:G	1.1049e-08	-1.10087	-4.46292e-10	2.25646e-08	-1.16356	-4.46292e-10
86057172	chr16:86057172:T:G	9.95768e-09	-1.80007e-10	-1.20487	2.1546e-08	-1.80007e-10	-1.20975
86057414	chr16:86057414:T:A	1.56122e-09	-1.63944	-1.41831	3.51046e-09	-1.59902	-1.42518
86057465	chr16:86057465:G:A	1.85339e-09	-1.76911	-1.11708	4.694e-09	-1.53791	-1.19575
86058024	chr16:86058024:C:T	9.33299e-09	-1.80007e-10	-1.26966	2.0177e-08	-1.80007e-10	-1.2754
86058250	chr16:86058250:A:C	8.75892e-09	-1.80007e-10	-1.33314	1.95196e-08	-1.80007e-10	-1.30853
86058255	chr16:86058255:T:C	1.39357e-08	-1.80007e-10	-0.868757	2.99803e-08	-1.80007e-10	-0.879403
86058781	chr16:86058781:A:G	2.93588e-08	-0.123618	-4.46292e-10	1.67152e-07	0.838963	-4.46292e-10
86059260	chr16:86059260:G:A	2.41694e-09	-1.7138	-0.90691	4.77277e-09	-1.79931	-0.917707
86059605	chr16:86059605:A:G	8.87451e-09	-1.80007e-10	-1.32003	1.95073e-08	-1.80007e-10	-1.30916
86059922	chr16:86059922:C:T	1.29243e-09	-1.7826	-1.46409	2.78331e-09	-1.7894	-1.46691
86060061	chr16:86060061:G:A	8.02432e-09	-1.80007e-10	-1.42073	1.73511e-08	-1.80007e-10	-1.42628
86060114	chr16:86060114:CA:C	1.05789e-08	-1.80007e-10	-1.14435	2.26201e-08	-1.80007e-10	-1.1611
86060115	chr16:86060115:A:G	3.94845e-09	-1.59997	-0.529921	1.1575e-08	-1.37535	-0.455746
86060136	chr16:86060136:ACCCCTG:A	1.6991e-09	-1.76643	-1.20668	4.42568e-09	-1.59312	-1.1994
86060198	chr16:86060198:G:C	1.93582e-09	-1.75892	-1.08375	5.12349e-09	-1.52182	-1.12429
86060345	chr16:86060345:C:T	2.15188e-09	-1.55155	-1.18532	7.43796e-09	-1.01297	-1.26037
86060493	chr16:86060493:G:A	2.62639e-09	-1.51768	-1.01992	5.63986e-09	-1.52074	-1.02934
86060544	chr16:86060544:G:A	7.7984e-09	-1.80007e-10	-1.44929	1.6948e-08	-1.80007e-10	-1.44979
86060873	chr16:86060873:A:G	1.9084e-08	-1.77957	1.2252	4.17712e-08	-1.74954	1.2018
86060899	chr16:86060899:G:T	1.44017e-09	-1.7897	-1.34875	3.35654e-09	-1.73498	-1.33405
86061148	chr16:86061148:G:A	1.59896e-09	-1.63138	-1.40248	3.13944e-09	-1.7368	-1.3991
86061208	chr16:86061208:C:T	1.21289e-08	-1.80007e-10	-1.00762	2.58444e-08	-1.80007e-10	-1.02785
86061265	chr16:86061265:T:C	8.01682e-09	-1.80007e-10	-1.42167	1.73693e-08	-1.80007e-10	-1.42524
86061466	chr16:86061466:C:G	1.91295e-09	-1.60634	-1.24822	6.43645e-09	-1.16163	-1.25634
86061507	chr16:86061507:T:C	6.83769e-09	-1.65443	0.0736646	1.291e-08	-1.7733	0.0513516
86062073	chr16:86062073:C:G	1.43963e-09	-1.79479	-1.34403	3.71297e-09	-1.61818	-1.34993
86062337	chr16:86062337:G:T	7.88493e-09	-1.80007e-10	-1.43826	1.70357e-08	-1.80007e-10	-1.44463
86062392	chr16:86062392:G:C	8.00841e-09	-1.80007e-10	-1.42272	1.75427e-08	-1.80007e-10	-1.4153
86062450	chr16:86062450:G:A	7.93389e-09	-1.80007e-10	-1.43207	1.71294e-08	-1.80007e-10	-1.43915
86062640	chr16:86062640:A:C	5.53747e-09	-1.79167	-4.46292e-10	1.22509e-08	-1.77435	-4.46292e-10
86062677	chr16:86062677:C:T	7.23954e-09	-1.75156	0.227911	1.76436e-08	-1.62158	0.212007
86062687	chr16:86062687:C:G	1.40638e-08	-1.80007e-10	-0.859609	3.15987e-08	-1.80007e-10	-0.826828
86062723	chr16:86062723:C:T	7.82771e-09	-1.80007e-10	-1.44554	1.69818e-08	-1.80007e-10	-1.4478
86062774	chr16:86062774:A:T	3.26899e-08	-0.016145	-4.46292e-10	8.04202e-08	0.107322	-4.46292e-10
86062788	chr16:86062788:G:A	2.65056e-09	-1.60468	-0.923757	4.95611e-09	-1.73264	-0.946678
86062950	chr16:86062950:C:G	2.23883e-09	-1.22956	-1.4677	4.62922e-09	-1.28031	-1.46725
86063022	chr16:86063022:C:T	4.53321e-09	-1.77334	-0.218441	1.08259e-08	-1.66153	-0.236475
86063237	chr16:86063237:T:C	1.92656e-09	-1.38695	-1.46053	3.23804e-09	-1.64301	-1.46197
86063872	chr16:86063872:C:T	2.90003e-09	-0.997724	-1.44077	4.38158e-09	-1.36538	-1.43715
86064025	chr16:86064025:A:G	7.66138e-09	-1.80007e-10	-1.46702	1.66833e-08	-1.80007e-10	-1.46553
86064190	chr16:86064190:G:A	8.17612e-09	-1.40199	-4.46292e-10	1.59245e-08	-1.51209	-4.46292e-10
86064353	chr16:86064353:C:T	2.04018e-09	-1.62324	-1.16693	4.36495e-09	-1.61175	-1.19458
86064636	chr16:86064636:G:T	8.5963e-09	-0.747424	-0.604454	1.09322e-08	-1.30362	-0.584611
86064637	chr16:86064637:A:C	2.39264e-09	-1.67996	-0.950849	4.93925e-09	-1.66074	-1.02199
86064804	chr16:86064804:A:G	1.84967e-09	-1.61132	-1.27688	3.97372e-09	-1.59285	-1.30739
86064846	chr16:86064846:T:G	3.48673e-09	-1.43872	-0.815528	6.10383e-09	-1.63169	-0.839337
86065507	chr16:86065507:G:A	3.09295e-09	-1.70342	-0.67067	8.17088e-09	-1.51429	-0.665078
86065526	chr16:86065526:T:C	8.31135e-09	-1.80007e-10	-1.38559	1.79702e-08	-1.80007e-10	-1.39123
86065560	chr16:86065560:C:T	4.12637e-09	-0.781658	-1.30416	5.23985e-09	-1.32869	-1.29496
86066162	chr16:86066162:T:A	2.12828e-09	-1.31808	-1.42981	3.80218e-09	-1.51769	-1.42668
86066293	chr16:86066293:C:T	7.74283e-09	-1.80007e-10	-1.45644	1.68503e-08	-1.80007e-10	-1.45557
86066309	chr16:86066309:C:G	9.16792e-09	-1.80007e-10	-1.2875	1.95575e-08	-1.80007e-10	-1.30659
86066538	chr16:86066538:T:G	2.91247e-08	1.2131	-1.34472	1.25424e-07	1.92872	-1.37697
86066614	chr16:86066614:G:C	8.54555e-09	-1.80007e-10	-1.3578	1.83089e-08	-1.80007e-10	-1.37256
86066674	chr16:86066674:G:A	1.7364e-08	-1.80007e-10	-0.648812	3.83207e-08	-1.80007e-10	-0.633953
86066868	chr16:86066868:C:T	1.32309e-09	-1.77753	-1.44571	2.822e-09	-1.79415	-1.44834
86066889	chr16:86066889:G:A	9.73969e-09	-1.80007e-10	-1.227	2.15808e-08	-1.80007e-10	-1.20814
86067010	chr16:86067010:G:A	2.02701e-09	-1.3406	-1.45605	5.29665e-09	-1.1597	-1.45317
86067146	chr16:86067146:C:A	2.27237e-08	-1.80007e-10	-0.379802	5.13425e-08	-1.80007e-10	-0.341424
86067337	chr16:86067337:A:G	1.49179e-08	-1.80007e-10	-0.800649	3.25885e-08	-1.80007e-10	-0.795984
86067396	chr16:86067396:T:C	7.74342e-09	-1.80007e-10	-1.45637	1.68215e-08	-1.80007e-10	-1.45729
86067428	chr16:86067428:T:C	2.57435e-09	-1.09734	-1.46028	8.56797e-09	-0.671563	-1.46035
86067652	chr16:86067652:C:G	3.64218e-08	-1.80007e-10	0.0919577	8.21685e-08	-1.80007e-10	0.128829
86067678	chr16:86067678:T:C	1.34131e-09	-1.74225	-1.46731	2.79529e-09	-1.78502	-1.46699
86068079	chr16:86068079:C:G	8.88747e-09	-1.80007e-10	-1.31857	1.95484e-08	-1.80007e-10	-1.30705
86068085	chr16:86068085:T:C	7.81368e-09	-1.80007e-10	-1.44734	1.68921e-08	-1.80007e-10	-1.45309
86068171	chr16:86068171:G:A	3.94279e-09	-1.78094	-0.350383	1.10673e-08	-1.44949	-0.426463
86068217	chr16:86068217:T:C	1.61647e-09	-1.55698	-1.46599	3.06713e-09	-1.69271	-1.46649
86068336	chr16:86068336:C:G	3.75403e-09	-1.78693	-0.393448	1.01196e-08	-1.60425	-0.36122
86068563	chr16:86068563:TAC:T	4.21503e-09	-0.769078	-1.29548	6.9877e-09	-1.03792	-1.29787
86068615	chr16:86068615:T:C	1.95248e-09	-1.44395	-1.39016	3.59841e-09	-1.60537	-1.39408
86069007	chr16:86069007:G:A	7.68716e-09	-1.80007e-10	-1.46366	1.67157e-08	-1.80007e-10	-1.46359
86069221	chr16:86069221:G:A	7.68905e-09	-1.80007e-10	-1.46341	1.67418e-08	-1.80007e-10	-1.46203
86069375	chr16:86069375:A:G	3.77462e-09	-1.67588	-0.49903	7.75142e-09	-1.76184	-0.470228
86069478	chr16:86069478:C:T	3.38748e-09	-1.7144	-0.568728	7.40725e-09	-1.73652	-0.540962
86069593	chr16:86069593:T:C	7.77751e-09	-1.80007e-10	-1.45197	1.69704e-08	-1.80007e-10	-1.44848
86069657	chr16:86069657:TTGTC:T	1.42994e-09	-1.6912	-1.45437	2.81999e-09	-1.79905	-1.44416
86069746	chr16:86069746:G:A	1.73131e-09	-1.54142	-1.41291	3.06872e-09	-1.77343	-1.38525
86069759	chr16:86069759:C:A	7.93981e-09	-1.80007e-10	-1.43132	1.71273e-08	-1.80007e-10	-1.43927
86069939	chr16:86069939:G:A	3.13723e-09	-1.76942	-0.590455	6.99709e-09	-1.79761	-0.536834
86070221	chr16:86070221:T:C	1.27933e-09	-1.78975	-1.46713	2.75987e-09	-1.79706	-1.4677
86070228	chr16:86070228:G:C	2.50388e-09	-1.12292	-1.46245	4.67475e-09	-1.27181	-1.46595
86070237	chr16:86070237:G:A	2.84546e-09	-1.75915	-0.698337	6.48394e-09	-1.74115	-0.669466
86070253	chr16:86070253:A:T	1.01475e-08	-1.80007e-10	-1.18598	2.24182e-08	-1.80007e-10	-1.17007
86070281	chr16:86070281:C:T	5.95479e-09	-1.71902	-4.46292e-10	2.6366e-08	-1.00787	-4.46292e-10
86070351	chr16:86070351:T:C	7.67918e-09	-1.80007e-10	-1.4647	1.66884e-08	-1.80007e-10	-1.46523
86070432	chr16:86070432:C:T	1.33208e-09	-1.75227	-1.4642	2.76511e-09	-1.79873	-1.46414
86070445	chr16:86070445:T:C	1.50105e-09	-1.70595	-1.3911	3.70492e-09	-1.5788	-1.39149
86070558	chr16:86070558:T:C	3.5923e-09	-0.943658	-1.28076	4.98673e-09	-1.42874	-1.24442
86071232	chr16:86071232:T:G	3.58593e-09	-1.79643	-0.429761	7.81315e-09	-1.69328	-0.530857
86071310	chr16:86071310:A:G	1.66078e-09	-1.7227	-1.27323	3.87586e-09	-1.67777	-1.24741
86071476	chr16:86071476:G:A	3.21863e-09	-1.79706	-0.537193	7.34232e-09	-1.70287	-0.583422
86071597	chr16:86071597:C:T	7.7741e-09	-1.80007e-10	-1.45241	1.68376e-08	-1.80007e-10	-1.45633
86071840	chr16:86071840:C:T	1.37199e-08	-1.80007e-10	-0.884363	3.07418e-08	-1.80007e-10	-0.854321
86071926	chr16:86071926:T:C	1.03357e-08	-1.80007e-10	-1.1676	2.22644e-08	-1.80007e-10	-1.17695
86072310	chr16:86072310:G:A	7.95709e-09	-1.80007e-10	-1.42915	1.71696e-08	-1.80007e-10	-1.4368
86072485	chr16:86072485:C:T	1.78261e-08	-1.80007e-10	-0.62255	4.04454e-08	-1.80007e-10	-0.57999
86072623	chr16:86072623:C:T	1.3444e-09	-1.76691	-1.44036	3.15033e-09	-1.69193	-1.44051
86072647	chr16:86072647:T:C	4.19842e-09	-1.77825	-0.290248	9.24401e-09	-1.71661	-0.339361
86072844	chr16:86072844:T:C	8.55573e-09	-1.80007e-10	-1.35661	1.84766e-08	-1.80007e-10	-1.36344
86072961	chr16:86072961:C:T	8.38186e-09	-1.80007e-10	-1.37714	1.82997e-08	-1.80007e-10	-1.37306
86073073	chr16:86073073:C:G	5.96198e-08	-1.80007e-10	0.584776	1.26371e-07	-1.80007e-10	0.559275
86073281	chr16:86073281:G:A	7.71822e-09	-1.80007e-10	-1.45963	1.67652e-08	-1.80007e-10	-1.46064
86073345	chr16:86073345:C:A	1.54688e-09	-1.74246	-1.32451	3.17087e-09	-1.79695	-1.32899
86073386	chr16:86073386:C:G	7.66261e-09	-1.80007e-10	-1.46686	1.66614e-08	-1.80007e-10	-1.46685
86073440	chr16:86073440:A:G	2.42517e-09	-1.36441	-1.2529	6.48042e-09	-1.14902	-1.26214
86073646	chr16:86073646:A:G	8.07622e-09	-1.0755	-0.338784	2.198e-08	-0.826627	-0.363183
86074211	chr16:86074211:A:G	4.535e-08	-1.80007e-10	0.311199	9.616e-08	-1.80007e-10	0.28607
86074290	chr16:86074290:TG:T	1.45205e-08	-1.80007e-10	-0.82765	3.24198e-08	-1.80007e-10	-0.801175
86074314	chr16:86074314:AGT:A	1.40346e-08	-1.80007e-10	-0.861684	3.13445e-08	-1.80007e-10	-0.834906
86074463	chr16:86074463:A:T	9.38993e-09	-1.80007e-10	-1.26357	2.01074e-08	-1.80007e-10	-1.27885
86074553	chr16:86074553:C:T	1.08833e-08	-1.80007e-10	-1.11598	2.34147e-08	-1.80007e-10	-1.12658
86074561	chr16:86074561:T:C	7.80633e-09	-1.44828	-4.46292e-10	1.19776e-08	-1.79691	-4.46292e-10
86074642	chr16:86074642:A:G	3.12247e-08	-1.80007e-10	-0.0620014	6.43046e-08	-1.80007e-10	-0.116312
86074753	chr16:86074753:T:C	3.02459e-08	-1.80007e-10	-0.0938503	6.23454e-08	-1.80007e-10	-0.147254
86074825	chr16:86074825:T:G	5.25431e-08	-1.80007e-10	0.458422	1.11569e-07	-1.80007e-10	0.434704
86074914	chr16:86074914:C:T	1.64557e-09	-1.58837	-1.41676	4.20769e-09	-1.42719	-1.41584
86075021	chr16:86075021:C:T	1.64144e-09	-1.58591	-1.42173	4.20108e-09	-1.42376	-1.42084
86075081	chr16:86075081:A:C	8.81169e-09	-1.80007e-10	-1.32713	1.90427e-08	-1.80007e-10	-1.33326
86075114	chr16:86075114:C:A	1.49631e-08	-1.80007e-10	-0.797626	3.33867e-08	-1.80007e-10	-0.771787
86075213	chr16:86075213:A:C	4.70518e-08	-1.80007e-10	0.348039	9.98156e-08	-1.80007e-10	0.323381
86075238	chr16:86075238:T:C	5.75917e-08	-1.80007e-10	0.550167	1.18413e-07	-1.80007e-10	0.494234
86075253	chr16:86075253:C:T	8.09751e-09	-1.80007e-10	-1.41165	1.76895e-08	-1.80007e-10	-1.40697
86075508	chr16:86075508:C:A	8.36806e-09	-1.80007e-10	-1.37879	1.83077e-08	-1.80007e-10	-1.37262
86075510	chr16:86075510:G:C	1.83414e-08	0.857214	-1.45126	1.07222e-08	-0.447144	-1.46048
86075601	chr16:86075601:C:A	1.03323e-08	-1.80007e-10	-1.16794	2.22782e-08	-1.80007e-10	-1.17633
86075605	chr16:86075605:T:G	9.92599e-09	-1.05267	-0.155387	1.45636e-08	-1.40096	-0.200464
86075629	chr16:86075629:G:A	7.11429e-09	-0.12387	-1.41723	1.09095e-08	-0.493183	-1.39713
86075664	chr16:86075664:G:A	7.05341e-09	-1.5497	-4.46292e-10	1.38148e-08	-1.65421	-4.46292e-10
86075679	chr16:86075679:G:A	1.49773e-08	-1.80007e-10	-0.796672	3.34564e-08	-1.80007e-10	-0.7697
86075953	chr16:86075953:A:C	7.70389e-09	-1.80007e-10	-1.46149	1.67567e-08	-1.80007e-10	-1.46115
86075975	chr16:86075975:A:G	4.79755e-08	-1.80007e-10	0.36748	1.01877e-07	-1.80007e-10	0.343819
86076013	chr16:86076013:G:A	1.49064e-08	-1.80007e-10	-0.80142	3.32781e-08	-1.80007e-10	-0.775042
86076233	chr16:86076233:G:A	4.81741e-08	-1.80007e-10	0.371611	1.0253e-07	-1.80007e-10	0.350209
86076587	chr16:86076587:G:C	2.6347e-08	-1.80007e-10	-0.231855	5.43837e-08	-1.80007e-10	-0.283878
86076805	chr16:86076805:T:C	2.3007e-09	-1.20964	-1.46036	3.66198e-09	-1.51777	-1.46417
86076824	chr16:86076824:A:C	9.18644e-09	-1.80007e-10	-1.28548	1.95824e-08	-1.80007e-10	-1.30531
86077252	chr16:86077252:T:C	1.02015e-08	-1.80007e-10	-1.18068	2.16485e-08	-1.80007e-10	-1.20501
86077333	chr16:86077333:C:T	8.06832e-09	-1.80007e-10	-1.41527	1.75958e-08	-1.80007e-10	-1.41228
86077434	chr16:86077434:C:T	9.07751e-09	-1.80007e-10	-1.29741	1.93656e-08	-1.80007e-10	-1.31645
86077730	chr16:86077730:G:A	1.5261e-08	-1.80007e-10	-0.777909	3.42744e-08	-1.80007e-10	-0.745546
86077788	chr16:86077788:C:T	3.87305e-08	-1.80007e-10	0.153416	7.88008e-08	-1.80007e-10	0.0869802
86077796	chr16:86077796:G:A	7.80732e-09	-1.44815	-4.46292e-10	2.02522e-08	-1.27168	-4.46292e-10
86077917	chr16:86077917:C:G	1.57789e-07	-1.80007e-10	1.55805	3.34062e-07	-1.80007e-10	1.53138
86077995	chr16:86077995:C:T	1.43544e-09	-1.79052	-1.35123	3.13381e-09	-1.78882	-1.34888
86078267	chr16:86078267:C:T	1.01265e-08	-1.80007e-10	-1.18806	2.27665e-08	-1.80007e-10	-1.15465
86078385	chr16:86078385:C:CT	9.88568e-09	-1.80007e-10	-1.21212	2.15409e-08	-1.80007e-10	-1.20999
86078403	chr16:86078403:G:A	3.79994e-08	0.134359	-4.46292e-10	9.28773e-08	0.251335	-4.46292e-10
86078637	chr16:86078637:G:A	1.92641e-09	-1.52833	-1.31922	4.86465e-09	-1.39169	-1.30626
86079344	chr16:86079344:G:A	1.76132e-09	-1.51463	-1.42251	4.55427e-09	-1.34086	-1.42302
86079377	chr16:86079377:G:A	7.65625e-09	-1.80007e-10	-1.46769	1.66493e-08	-1.80007e-10	-1.46758
86079604	chr16:86079604:C:G	1.31688e-09	-1.77337	-1.45457	2.7835e-09	-1.79865	-1.45758
86079745	chr16:86079745:C:T	1.46083e-08	-1.80007e-10	-0.821623	3.15315e-08	-1.80007e-10	-0.828956
86079786	chr16:86079786:T:A	1.03515e-08	-1.80007e-10	-1.16608	2.34046e-08	-1.80007e-10	-1.12701
86079808	chr16:86079808:C:T	1.80751e-09	-1.72076	-1.1905	3.58831e-09	-1.79603	-1.20623
86079809	chr16:86079809:G:A	1.49955e-09	-1.71751	-1.38054	2.99094e-09	-1.78713	-1.39722
86079846	chr16:86079846:T:C	1.02591e-08	-1.80007e-10	-1.17505	2.31758e-08	-1.80007e-10	-1.13683
86079894	chr16:86079894:G:A	1.05028e-08	-1.80007e-10	-1.15156	2.37736e-08	-1.80007e-10	-1.11137
86079895	chr16:86079895:T:G	1.0455e-08	-1.80007e-10	-1.15613	2.36587e-08	-1.80007e-10	-1.11621
86080055	chr16:86080055:G:A	1.41988e-09	-1.69323	-1.45941	2.80224e-09	-1.78415	-1.46538
86080287	chr16:86080287:A:T	7.65657e-09	-1.80007e-10	-1.46765	1.6648e-08	-1.80007e-10	-1.46766
86080300	chr16:86080300:C:T	7.88176e-09	-1.80007e-10	-1.43866	1.71593e-08	-1.80007e-10	-1.43741
86080346	chr16:86080346:G:A	7.799e-09	-1.80007e-10	-1.44922	1.68687e-08	-1.80007e-10	-1.45448
86080627	chr16:86080627:A:G	1.67481e-09	-1.53337	-1.45415	2.79982e-09	-1.78599	-1.4644
86080655	chr16:86080655:A:T	1.29928e-08	-1.80007e-10	-0.938817	2.82837e-08	-1.80007e-10	-0.937657
86080837	chr16:86080837:G:A	7.91605e-09	-1.80007e-10	-1.43432	1.70813e-08	-1.80007e-10	-1.44196
86080881	chr16:86080881:C:T	1.32757e-08	-1.80007e-10	-0.917277	2.93657e-08	-1.80007e-10	-0.900117
86080914	chr16:86080914:T:C	5.50522e-09	-1.79752	-4.46292e-10	1.2079e-08	-1.78847	-4.46292e-10
86080967	chr16:86080967:A:T	2.04858e-09	-1.43464	-1.35143	3.39357e-09	-1.72763	-1.33044
86081013	chr16:86081013:TA:T	1.88455e-09	-1.5036	-1.36592	3.01619e-09	-1.77653	-1.39942
86081048	chr16:86081048:T:C	1.29123e-09	-1.79169	-1.45592	2.97541e-09	-1.74674	-1.44282
86081064	chr16:86081064:C:T	7.9853e-09	-1.80007e-10	-1.42561	1.72177e-08	-1.80007e-10	-1.434
86081080	chr16:86081080:G:A	8.24961e-09	-1.80007e-10	-1.39304	1.79936e-08	-1.80007e-10	-1.38993
86081301	chr16:86081301:G:A	1.51228e-09	-1.63287	-1.45672	3.8056e-09	-1.48671	-1.45676
86081338	chr16:86081338:G:A	2.26083e-09	-1.48709	-1.20039	5.51644e-09	-1.35296	-1.21926
86081461	chr16:86081461:C:T	1.52267e-09	-1.62079	-1.46196	3.0942e-09	-1.69073	-1.45969
86081703	chr16:86081703:T:C	5.44526e-09	-1.40272	-0.40575	9.14224e-09	-1.70644	-0.360598
86081884	chr16:86081884:T:G	1.28035e-09	-1.79123	-1.46485	3.0195e-09	-1.71869	-1.45617
86081981	chr16:86081981:T:G	2.93787e-09	-1.54107	-0.88446	6.85692e-09	-1.5474	-0.807283
86082001	chr16:86082001:T:C	1.6369e-09	-1.69602	-1.31438	3.59874e-09	-1.74295	-1.25641
86082004	chr16:86082004:T:C	1.88548e-09	-1.68456	-1.18447	4.247e-09	-1.73488	-1.09885
86082099	chr16:86082099:C:G	1.49446e-09	-1.67411	-1.42733	3.4829e-09	-1.60548	-1.42659
86082103	chr16:86082103:A:G	1.50831e-09	-1.71256	-1.37966	3.27041e-09	-1.76091	-1.33411
86082164	chr16:86082164:T:C	1.81467e-09	-1.79769	-1.10962	4.00704e-09	-1.7473	-1.1446
86082218	chr16:86082218:A:G	1.81385e-09	-1.54911	-1.35865	3.20176e-09	-1.75988	-1.35636
86082349	chr16:86082349:T:C	1.27394e-08	-0.958513	-4.46292e-10	3.35256e-08	-0.767634	-4.46292e-10
86082589	chr16:86082589:G:A	1.33898e-09	-1.7847	-1.4266	3.01407e-09	-1.74962	-1.42703
86082702	chr16:86082702:C:T	1.1484e-08	-1.80007e-10	-1.06226	2.49733e-08	-1.80007e-10	-1.06214
86082850	chr16:86082850:T:A	1.12081e-08	-1.80007e-10	-1.08658	2.4863e-08	-1.80007e-10	-1.06656
86082938	chr16:86082938:G:A	2.63955e-09	-1.42955	-1.10306	4.4353e-09	-1.6661	-1.12425
86083091	chr16:86083091:A:G	1.22304e-08	-1.80007e-10	-0.999287	2.62353e-08	-1.80007e-10	-1.01284
86083142	chr16:86083142:A:G	1.70421e-08	-1.80007e-10	-0.667524	3.69124e-08	-1.80007e-10	-0.671397
86083199	chr16:86083199:G:A	6.93191e-09	-1.56708	-4.46292e-10	1.39247e-08	-1.64628	-4.46292e-10
86083218	chr16:86083218:G:T	8.50923e-09	-1.80007e-10	-1.36206	1.84492e-08	-1.80007e-10	-1.36492
86083394	chr16:86083394:C:T	1.51486e-09	-1.70292	-1.38497	3.52956e-09	-1.64225	-1.37652
86083514	chr16:86083514:C:G	1.2436e-08	-1.80007e-10	-0.982619	2.64295e-08	-1.80007e-10	-1.00546
86083771	chr16:86083771:C:T	1.39703e-09	-1.71687	-1.45199	3.00962e-09	-1.72322	-1.45491
86083911	chr16:86083911:G:T	3.00662e-08	-1.80007e-10	-0.0998108	6.94293e-08	-1.80007e-10	-0.039634
86084089	chr16:86084089:A:G	7.66298e-09	-1.80007e-10	-1.46681	1.66978e-08	-1.80007e-10	-1.46466
86084180	chr16:86084180:T:C	1.3106e-09	-1.7651	-1.46762	3.14516e-09	-1.66667	-1.46741
86084213	chr16:86084213:A:G	1.30451e-09	-1.77359	-1.46379	3.11834e-09	-1.68284	-1.4598
86084237	chr16:86084237:T:C	8.13653e-09	-1.80007e-10	-1.40685	1.78437e-08	-1.80007e-10	-1.39829
86084259	chr16:86084259:T:A	4.05663e-09	-1.78983	-0.313025	7.42442e-09	-1.79718	-0.477992
86084290	chr16:86084290:C:T	8.28277e-09	-1.80007e-10	-1.38903	1.77287e-08	-1.80007e-10	-1.40476
86084691	chr16:86084691:C:G	1.4534e-09	-1.77877	-1.35054	3.37614e-09	-1.69616	-1.36705
86085069	chr16:86085069:C:A	7.92437e-09	-1.80007e-10	-1.43327	1.70638e-08	-1.80007e-10	-1.44298
86085239	chr16:86085239:G:A	1.81065e-09	-1.54762	-1.3619	3.5718e-09	-1.64735	-1.35953
86085247	chr16:86085247:C:T	8.46478e-09	-1.80007e-10	-1.3673	1.87502e-08	-1.80007e-10	-1.34874
86085298	chr16:86085298:C:T	7.95732e-09	-1.80007e-10	-1.42912	1.75084e-08	-1.80007e-10	-1.41726
86085326	chr16:86085326:T:A	2.51408e-09	-1.24691	-1.3344	4.0792e-09	-1.54532	-1.32873
86085442	chr16:86085442:G:A	9.73684e-09	-1.80007e-10	-1.22729	2.13267e-08	-1.80007e-10	-1.21999
86085474	chr16:86085474:C:T	1.04636e-08	-1.80007e-10	-1.15531	2.29588e-08	-1.80007e-10	-1.14624
86085495	chr16:86085495:A:G	2.7056e-09	-1.11538	-1.3925	6.26215e-09	-1.05153	-1.39389
86085560	chr16:86085560:C:A	9.07237e-09	-1.80007e-10	-1.29798	1.97466e-08	-1.80007e-10	-1.29696
86085639	chr16:86085639:A:G	8.3738e-09	-1.80007e-10	-1.3781	1.80447e-08	-1.80007e-10	-1.38709
86085862	chr16:86085862:C:T	9.10004e-09	-1.80007e-10	-1.29493	1.99035e-08	-1.80007e-10	-1.28905
86086079	chr16:86086079:G:A	9.78271e-09	-1.22259	-4.46292e-10	1.41753e-08	-1.62844	-4.46292e-10
86086205	chr16:86086205:AT:A	2.35388e-08	-1.04555	0.700993	5.05907e-08	-1.00183	0.645657
86086225	chr16:86086225:G:A	4.95601e-08	-1.80007e-10	0.399975	1.03437e-07	-1.80007e-10	0.359023
86086419	chr16:86086419:T:C	2.20661e-09	-1.28735	-1.4244	3.70062e-09	-1.52423	-1.44722
86086474	chr16:86086474:A:G	2.379e-09	-1.28014	-1.35639	3.9802e-09	-1.50237	-1.39624
86086506	chr16:86086506:G:A	3.99077e-09	-1.51864	-0.600585	7.06403e-09	-1.74675	-0.578176
86086639	chr16:86086639:T:C	7.71427e-09	-1.80007e-10	-1.46014	1.67455e-08	-1.80007e-10	-1.46182
86086769	chr16:86086769:A:G	2.19835e-09	-1.662	-1.0535	4.17255e-09	-1.69662	-1.15479
86086888	chr16:86086888:C:G	7.69539e-09	-1.80007e-10	-1.46259	1.66865e-08	-1.80007e-10	-1.46534
86087149	chr16:86087149:C:A	9.02546e-09	-1.80007e-10	-1.30316	1.95949e-08	-1.80007e-10	-1.30468
86087459	chr16:86087459:A:T	8.05716e-09	-1.80007e-10	-1.41665	1.77141e-08	-1.80007e-10	-1.40558
86087585	chr16:86087585:G:A	8.34878e-09	-1.80007e-10	-1.3811	1.84331e-08	-1.80007e-10	-1.36579
86087680	chr16:86087680:C:T	1.39176e-09	-1.7344	-1.43824	2.94729e-09	-1.77264	-1.42641
86087940	chr16:86087940:A:G	7.65641e-09	-1.80007e-10	-1.46767	1.66527e-08	-1.80007e-10	-1.46737
86088220	chr16:86088220:C:T	1.30618e-09	-1.79458	-1.44153	2.88937e-09	-1.77826	-1.44065
86088524	chr16:86088524:G:A	5.67899e-09	-1.76644	-4.46292e-10	1.31889e-08	-1.70057	-4.46292e-10
86088595	chr16:86088595:A:G	3.20684e-09	-1.54486	-0.793065	5.9394e-09	-1.729	-0.76934
86088604	chr16:86088604:C:T	2.78045e-09	-1.57257	-0.908025	5.16889e-09	-1.74171	-0.895574
86088918	chr16:86088918:G:A	2.66949e-09	-1.19703	-1.32429	4.10776e-09	-1.5229	-1.34417
86089016	chr16:86089016:G:A	1.84589e-09	-1.47365	-1.4166	3.24546e-09	-1.67933	-1.42335
86089137	chr16:86089137:T:C	1.49546e-09	-1.63693	-1.46384	2.91921e-09	-1.74782	-1.46081
86089476	chr16:86089476:A:G	1.29574e-09	-1.79485	-1.44928	3.2534e-09	-1.66793	-1.43231
86089635	chr16:86089635:G:C	2.98448e-09	-1.09018	-1.31961	5.20139e-09	-1.32396	-1.30705
86089735	chr16:86089735:C:T	1.05887e-08	-1.80007e-10	-1.14342	2.36061e-08	-1.80007e-10	-1.11844
86089785	chr16:86089785:C:A	1.38474e-08	-1.80007e-10	-0.875111	2.99332e-08	-1.80007e-10	-0.880974
86089795	chr16:86089795:A:G	8.45956e-09	-1.80007e-10	-1.36791	1.84109e-08	-1.80007e-10	-1.367
86090749	chr16:86090749:G:A	1.71483e-09	-1.65785	-1.30605	4.29304e-09	-1.50876	-1.31419
86090893	chr16:86090893:A:G	1.64723e-08	-1.80007e-10	-0.701534	3.49822e-08	-1.80007e-10	-0.725104
86090976	chr16:86090976:A:C	2.36481e-08	-1.80007e-10	-0.339926	5.00408e-08	-1.80007e-10	-0.367105
86091019	chr16:86091019:AG:A	1.284e-09	-1.7914	-1.46183	2.80507e-09	-1.78818	-1.46034
86091160	chr16:86091160:G:T	1.39725e-09	-1.72154	-1.44717	3.05938e-09	-1.71215	-1.44959
86091297	chr16:86091297:A:G	1.96173e-08	-1.80007e-10	-0.526799	4.17103e-08	-1.80007e-10	-0.549195
86091307	chr16:86091307:C:T	7.65952e-09	-1.80007e-10	-1.46726	1.66474e-08	-1.80007e-10	-1.46769
86091541	chr16:86091541:A:G	1.50174e-09	-1.71978	-1.37681	3.45884e-09	-1.63486	-1.40415
86091559	chr16:86091559:G:A	1.74458e-09	-1.73267	-1.21403	3.5119e-09	-1.79774	-1.22604
86091674	chr16:86091674:C:T	1.32748e-08	-1.80007e-10	-0.917341	2.85274e-08	-1.80007e-10	-0.929078
86091746	chr16:86091746:T:C	8.42908e-09	-1.80007e-10	-1.37152	1.86548e-08	-1.80007e-10	-1.35384
86091793	chr16:86091793:C:T	2.08874e-09	-1.30214	-1.46451	3.94134e-09	-1.44916	-1.45926
86091817	chr16:86091817:G:T	1.52868e-09	-1.79924	-1.27956	3.42338e-09	-1.74509	-1.30423
86091847	chr16:86091847:G:A	9.64848e-09	-1.80007e-10	-1.23641	2.13178e-08	-1.80007e-10	-1.2204
86091871	chr16:86091871:T:C	1.67908e-09	-1.52296	-1.46201	2.85316e-09	-1.77772	-1.45379
86092151	chr16:86092151:A:G	2.13305e-09	-1.5678	-1.17786	4.04316e-09	-1.74606	-1.13685
86092268	chr16:86092268:T:C	1.67541e-08	-1.80007e-10	-0.684568	3.53342e-08	-1.80007e-10	-0.715092
86092392	chr16:86092392:A:T	2.08391e-09	-1.79922	-0.969749	4.55367e-09	-1.79251	-0.971503
86092411	chr16:86092411:G:A	1.79776e-09	-1.5941	-1.32257	4.01794e-09	-1.58955	-1.29962
86092639	chr16:86092639:C:T	5.50956e-09	-1.79673	-4.46292e-10	1.24167e-08	-1.7609	-4.46292e-10
86092698	chr16:86092698:C:T	1.45012e-09	-1.75563	-1.37594	3.43262e-09	-1.64798	-1.39864
86092718	chr16:86092718:C:T	1.36287e-09	-1.73566	-1.45795	3.10149e-09	-1.68967	-1.45839
86092723	chr16:86092723:C:T	7.74414e-09	-1.80007e-10	-1.45627	1.68261e-08	-1.80007e-10	-1.45701
86092914	chr16:86092914:G:A	3.31334e-09	-1.71625	-0.588999	7.13842e-09	-1.74331	-0.571137
86092915	chr16:86092915:T:C	3.45072e-09	-1.68464	-0.579991	7.38314e-09	-1.7184	-0.562342
86093005	chr16:86093005:G:A	8.23479e-09	-1.80007e-10	-1.39484	1.77411e-08	-1.80007e-10	-1.40406
86093170	chr16:86093170:G:C	7.02232e-09	-1.55412	-4.46292e-10	1.39831e-08	-1.64209	-4.46292e-10
86093278	chr16:86093278:G:A	9.092e-09	0.000232721	-1.29605	2.00039e-08	0.0317692	-1.31579
86093290	chr16:86093290:G:C	9.17888e-09	-1.80007e-10	-1.28631	1.96979e-08	-1.80007e-10	-1.29943
86093451	chr16:86093451:G:A	1.00002e-08	-0.490428	-0.710178	2.14553e-08	-0.479257	-0.734717
86093479	chr16:86093479:G:A	5.51064e-09	-1.79653	-4.46292e-10	1.20587e-08	-1.79015	-4.46292e-10
86093511	chr16:86093511:C:A	1.08668e-08	-0.358907	-0.758589	2.33407e-08	-0.347205	-0.782541
86093515	chr16:86093515:A:G	6.23238e-09	-0.85764	-0.815813	1.47776e-08	-0.73873	-0.848102
86093647	chr16:86093647:A:G	1.51768e-08	-0.741234	-0.0422067	3.65397e-08	-0.584118	-0.0974256
86093801	chr16:86093801:C:T	2.2342e-09	-1.46356	-1.23576	3.65641e-09	-1.76475	-1.21871
86093807	chr16:86093807:C:A	1.27585e-09	-1.79843	-1.46116	3.01633e-09	-1.72266	-1.45324
86093836	chr16:86093836:C:T	1.43896e-09	-1.74984	-1.38946	2.98119e-09	-1.7932	-1.39442
86093912	chr16:86093912:G:T	7.93889e-09	-1.80007e-10	-1.43144	1.72061e-08	-1.80007e-10	-1.43468
86093992	chr16:86093992:G:A	1.29096e-08	-0.795395	-0.149848	2.77879e-08	-0.757674	-0.19767
86094005	chr16:86094005:G:A	9.76185e-09	-1.22473	-4.46292e-10	2.50643e-08	-1.0585	-4.46292e-10
86094134	chr16:86094134:G:A	8.56191e-09	-1.80007e-10	-1.35589	1.86888e-08	-1.80007e-10	-1.35202
86094302	chr16:86094302:A:G	1.25567e-08	-1.80007e-10	-0.972955	2.75871e-08	-1.80007e-10	-0.962594
86094633	chr16:86094633:GT:G	2.21124e-09	-1.75579	-0.953871	4.69418e-09	-1.77373	-0.959888
86094755	chr16:86094755:T:C	1.0626e-08	-1.1399	-4.46292e-10	2.83058e-08	-0.936875	-4.46292e-10
86094873	chr16:86094873:T:A	2.41182e-09	-1.72654	-0.896286	4.89728e-09	-1.78927	-0.901994
86095026	chr16:86095026:G:T	1.99644e-08	-1.80007e-10	-0.50926	4.37689e-08	-1.80007e-10	-0.50102
86095138	chr16:86095138:C:G	7.956e-09	-1.80007e-10	-1.42928	1.7241e-08	-1.80007e-10	-1.43265
86095160	chr16:86095160:C:T	1.29651e-08	-1.80007e-10	-0.940947	2.84264e-08	-1.80007e-10	-0.932624
86095204	chr16:86095204:G:A	1.25505e-08	-1.80007e-10	-0.973448	2.7597e-08	-1.80007e-10	-0.962236
86095569	chr16:86095569:G:A	8.97793e-09	-1.80007e-10	-1.30844	1.97087e-08	-1.80007e-10	-1.29888
86095901	chr16:86095901:A:G	9.99537e-09	-1.80007e-10	-1.20109	2.19378e-08	-1.80007e-10	-1.19173
86096008	chr16:86096008:C:T	1.02064e-08	-1.80007e-10	-1.1802	2.24239e-08	-1.80007e-10	-1.16982
86096064	chr16:86096064:C:T	9.41469e-09	-0.366144	-0.894796	1.51712e-08	-0.620425	-0.940118
86096218	chr16:86096218:C:T	9.02356e-09	-1.80007e-10	-1.30337	1.95899e-08	-1.80007e-10	-1.30493
86096236	chr16:86096236:G:A	9.82622e-09	-1.80007e-10	-1.21816	2.15669e-08	-1.80007e-10	-1.20878
86096241	chr16:86096241:G:C	1.37401e-08	-1.05916	0.176267	2.96956e-08	-0.97935	0.0904044
86096258	chr16:86096258:A:G	7.71097e-09	-1.80007e-10	-1.46057	1.68206e-08	-1.80007e-10	-1.45734
86096303	chr16:86096303:G:T	9.78616e-09	-1.80007e-10	-1.22224	2.16386e-08	-1.80007e-10	-1.20546
86096368	chr16:86096368:C:T	1.02996e-08	-1.80007e-10	-1.1711	2.26204e-08	-1.80007e-10	-1.16109
86096400	chr16:86096400:G:A	1.00535e-08	-1.80007e-10	-1.19529	2.20775e-08	-1.80007e-10	-1.18539
86096656	chr16:86096656:A:G	2.25644e-09	-1.78366	-0.905761	6.72723e-09	-1.53679	-0.83699
86096716	chr16:86096716:G:T	4.03852e-09	-0.778165	-1.32917	1.33041e-08	-0.377884	-1.31399
86096925	chr16:86096925:T:C	9.95164e-09	-1.80007e-10	-1.20547	2.18313e-08	-1.80007e-10	-1.1966
86096931	chr16:86096931:A:G	1.38912e-08	-1.80007e-10	-0.871952	3.05409e-08	-1.80007e-10	-0.860876
86097042	chr16:86097042:G:C	9.50781e-09	-1.80007e-10	-1.2511	2.07892e-08	-1.80007e-10	-1.24551
86097186	chr16:86097186:A:G	8.94678e-09	-1.80007e-10	-1.31192	1.9541e-08	-1.80007e-10	-1.30743
86097212	chr16:86097212:C:T	1.07809e-08	-1.12543	-4.46292e-10	2.08919e-08	-1.24058	-4.46292e-10
86097270	chr16:86097270:G:A	8.85218e-09	-1.80007e-10	-1.32255	1.96057e-08	-1.80007e-10	-1.30412
86097458	chr16:86097458:G:A	5.17799e-09	-1.09519	-0.763607	4.95473e-08	0.39102	-0.768035
86097488	chr16:86097488:C:T	1.60046e-09	-1.59689	-1.43603	4.17485e-09	-1.3994	-1.45146
86097536	chr16:86097536:G:A	1.08215e-08	-1.80007e-10	-1.12168	2.35537e-08	-1.80007e-10	-1.12066
86097618	chr16:86097618:G:C	1.31178e-08	-1.80007e-10	-0.929242	2.8832e-08	-1.80007e-10	-0.918458
86097750	chr16:86097750:T:A	1.75147e-09	-1.51422	-1.42854	3.76246e-09	-1.55086	-1.40401
86097772	chr16:86097772:A:G	1.1147e-08	-1.80007e-10	-1.09204	2.42374e-08	-1.80007e-10	-1.09204
86098009	chr16:86098009:G:T	1.52279e-09	-1.79772	-1.28495	3.89585e-09	-1.66829	-1.25175
86098153	chr16:86098153:C:T	8.82416e-09	-1.80007e-10	-1.32572	1.95371e-08	-1.80007e-10	-1.30763
86098303	chr16:86098303:G:A	2.94498e-08	-0.120525	-4.46292e-10	9.65538e-08	0.290157	-4.46292e-10
86098359	chr16:86098359:G:A	1.28078e-09	-1.79728	-1.45847	3.33393e-09	-1.62223	-1.45356
86098370	chr16:86098370:T:A	8.5765e-09	-1.80007e-10	-1.35418	1.84508e-08	-1.80007e-10	-1.36484
86098417	chr16:86098417:A:C	1.52531e-09	-1.79884	-1.28218	4.07032e-09	-1.6267	-1.24952
86098465	chr16:86098465:C:G	1.37712e-09	-1.71966	-1.46355	3.15439e-09	-1.66485	-1.4663
86098546	chr16:86098546:G:T	8.3716e-09	-1.80007e-10	-1.37837	1.82924e-08	-1.80007e-10	-1.37346
86098620	chr16:86098620:T:C	7.7961e-09	-1.80007e-10	-1.44959	1.68598e-08	-1.80007e-10	-1.45501
86098691	chr16:86098691:T:TA	1.41158e-09	-1.79286	-1.36564	3.44248e-09	-1.69695	-1.3468
86098787	chr16:86098787:T:A	1.36996e-09	-1.79248	-1.39595	3.32287e-09	-1.69879	-1.38032
86098889	chr16:86098889:C:A	4.55736e-09	-0.519759	-1.46671	1.56233e-08	-0.0690189	-1.46216
86099022	chr16:86099022:A:G	8.3638e-09	-1.80007e-10	-1.3793	1.84002e-08	-1.80007e-10	-1.36758
86099127	chr16:86099127:C:T	8.6259e-09	-1.80007e-10	-1.34844	1.87249e-08	-1.80007e-10	-1.35009
86099430	chr16:86099430:C:T	1.29163e-09	-1.78005	-1.46725	3.76358e-09	-1.49077	-1.46381
86099506	chr16:86099506:C:T	1.01165e-08	-1.80007e-10	-1.18904	2.22374e-08	-1.80007e-10	-1.17817
86099511	chr16:86099511:C:T	7.94133e-09	-1.80007e-10	-1.43113	1.72104e-08	-1.80007e-10	-1.43443
86099531	chr16:86099531:G:C	1.30842e-09	-1.76843	-1.46597	3.80565e-09	-1.48093	-1.46253
86099634	chr16:86099634:CAGG:C	8.63655e-09	-1.80007e-10	-1.34721	1.8462e-08	-1.80007e-10	-1.36423
86099727	chr16:86099727:T:A	8.61509e-09	-1.80007e-10	-1.3497	1.8696e-08	-1.80007e-10	-1.35163
86099806	chr16:86099806:G:A	9.2301e-09	-1.80007e-10	-1.28074	2.03928e-08	-1.80007e-10	-1.26476
86099970	chr16:86099970:C:T	1.43563e-09	-1.77246	-1.36915	3.14489e-09	-1.74547	-1.38869
86100135	chr16:86100135:C:G	1.0727e-08	-1.80007e-10	-1.13045	2.28914e-08	-1.80007e-10	-1.14918
86100154	chr16:86100154:C:G	3.00802e-09	-1.78032	-0.621611	5.92628e-09	-1.79748	-0.70307
86100224	chr16:86100224:G:C	2.38298e-08	-0.332275	-4.46292e-10	3.78904e-08	-0.645247	-4.46292e-10
86100250	chr16:86100250:A:G	1.02423e-08	-1.80007e-10	-1.17669	2.24952e-08	-1.80007e-10	-1.16664
86100330	chr16:86100330:T:C	1.43221e-09	-1.6918	-1.4522	3.27383e-09	-1.63584	-1.45814
86100974	chr16:86100974:G:A	6.57851e-09	-1.5376	-0.0818056	1.40648e-08	-1.47658	-0.159692
86101178	chr16:86101178:C:G	5.14381e-09	-0.401685	-1.46373	1.36421e-08	-0.210603	-1.45618
86101189	chr16:86101189:C:T	1.67359e-09	-1.63118	-1.35706	3.27592e-09	-1.72062	-1.37272
86101753	chr16:86101753:C:T	1.34642e-08	-1.80007e-10	-0.903173	3.01617e-08	-1.80007e-10	-0.87337
86102219	chr16:86102219:C:T	8.84796e-09	-1.80007e-10	-1.32302	1.93639e-08	-1.80007e-10	-1.31653
86102399	chr16:86102399:A:G	7.70365e-09	-1.80007e-10	-1.46152	1.6728e-08	-1.80007e-10	-1.46286
86102479	chr16:86102479:G:T	7.93272e-09	-1.80007e-10	-1.43221	1.73065e-08	-1.80007e-10	-1.42886
86102750	chr16:86102750:T:C	7.73427e-09	-1.80007e-10	-1.45755	1.68677e-08	-1.80007e-10	-1.45454
86103041	chr16:86103041:T:C	7.71761e-09	-1.80007e-10	-1.45971	1.68789e-08	-1.80007e-10	-1.45388
86103066	chr16:86103066:G:A	1.62109e-08	-0.804203	0.0866781	1.92272e-07	0.959345	0.0196255
86103093	chr16:86103093:C:G	5.54593e-09	-0.332771	-1.45738	1.29955e-08	-0.2535	-1.46184
86103336	chr16:86103336:G:T	7.84576e-09	-1.80007e-10	-1.44324	1.7103e-08	-1.80007e-10	-1.44069
86103562	chr16:86103562:G:A	8.25939e-09	-1.80007e-10	-1.39186	1.80994e-08	-1.80007e-10	-1.38406
86103683	chr16:86103683:G:A	3.69749e-09	-1.14588	-1.04968	7.9257e-09	-1.17018	-1.03965
86103757	chr16:86103757:A:G	1.26774e-08	-1.80007e-10	-0.963393	2.84677e-08	-1.80007e-10	-0.931175
86103885	chr16:86103885:T:C	1.75098e-08	-1.80007e-10	-0.640449	3.69471e-08	-1.80007e-10	-0.670457
86103955	chr16:86103955:A:G	1.27318e-09	-1.79923	-1.46246	3.07159e-09	-1.70441	-1.45334
86104150	chr16:86104150:G:A	9.2796e-09	-1.69257	0.417177	1.50747e-08	-1.79708	0.230155
86104206	chr16:86104206:A:C	7.79674e-09	-1.80007e-10	-1.4495	1.69864e-08	-1.80007e-10	-1.44753
86104226	chr16:86104226:A:G	1.29196e-08	-1.80007e-10	-0.944469	2.82354e-08	-1.80007e-10	-0.939368
86104339	chr16:86104339:C:G	9.4584e-09	-1.0411	-0.215205	9.62749e-08	0.542518	-0.255254
86104496	chr16:86104496:C:G	1.87114e-09	-1.50906	-1.3676	4.40091e-09	-1.44039	-1.35774
86104684	chr16:86104684:A:G	2.91685e-09	-1.21009	-1.22262	6.24566e-09	-1.23256	-1.21549
86104697	chr16:86104697:T:C	8.53878e-09	-1.80007e-10	-1.35859	1.85989e-08	-1.80007e-10	-1.35684
86104883	chr16:86104883:C:T	2.5221e-09	-1.34871	-1.22941	5.62989e-09	-1.316	-1.23585
86104988	chr16:86104988:G:T	2.31489e-09	-1.22464	-1.43921	5.09963e-09	-1.21265	-1.43813
86105021	chr16:86105021:T:C	2.65501e-09	-1.12203	-1.40473	6.13173e-09	-1.05555	-1.41092
86105075	chr16:86105075:A:G	8.06061e-09	-1.80007e-10	-1.41622	1.75817e-08	-1.80007e-10	-1.41308
86105084	chr16:86105084:G:A	9.67092e-09	-1.80007e-10	-1.23409	2.05723e-08	-1.80007e-10	-1.256
86105261	chr16:86105261:A:G	1.88052e-09	-1.78654	-1.08513	3.83539e-09	-1.79289	-1.14278
86105385	chr16:86105385:G:C	7.85967e-09	-1.80007e-10	-1.44147	1.70598e-08	-1.80007e-10	-1.44322
86105456	chr16:86105456:A:G	8.30853e-09	0.0391089	-1.42504	1.91592e-08	0.111324	-1.43848
86105692	chr16:86105692:G:A	7.75889e-09	-0.528123	-0.926248	1.82474e-08	-0.45943	-0.91649
86105716	chr16:86105716:C:T	1.28685e-08	-1.80007e-10	-0.948425	2.89223e-08	-1.80007e-10	-0.915329
86106079	chr16:86106079:C:T	2.59286e-09	-1.74242	-0.808029	5.03589e-09	-1.79842	-0.864929
86106122	chr16:86106122:C:T	1.19907e-08	-1.01908	-4.46292e-10	3.10966e-08	-0.842844	-4.46292e-10
86106132	chr16:86106132:G:A	7.67592e-09	-1.80007e-10	-1.46512	1.6706e-08	-1.80007e-10	-1.46418
86106186	chr16:86106186:G:A	5.63812e-09	-1.77366	-4.46292e-10	1.19718e-08	-1.79739	-4.46292e-10
86106327	chr16:86106327:TGGGTGGA:T	6.48477e-09	-1.63375	-4.46292e-10	1.31916e-08	-1.70036	-4.46292e-10
86106475	chr16:86106475:G:T	1.05829e-08	-1.80007e-10	-1.14397	2.25795e-08	-1.80007e-10	-1.1629
86106577	chr16:86106577:A:G	8.03187e-09	-1.80007e-10	-1.41979	1.74226e-08	-1.80007e-10	-1.42217
86106623	chr16:86106623:C:G	1.32021e-08	-1.80007e-10	-0.922836	2.80705e-08	-1.80007e-10	-0.945225
86106659	chr16:86106659:A:C	4.65725e-09	-0.503359	-1.46143	1.12729e-08	-0.400968	-1.45658
86106689	chr16:86106689:A:G	1.11578e-08	-1.80007e-10	-1.09107	2.4939e-08	-1.80007e-10	-1.06351
86106703	chr16:86106703:T:G	9.76243e-09	-1.80007e-10	-1.22467	2.08669e-08	-1.80007e-10	-1.24178
86106866	chr16:86106866:G:A	9.92683e-09	-1.80007e-10	-1.20797	2.22843e-08	-1.80007e-10	-1.17606
86106882	chr16:86106882:C:T	7.98848e-09	-1.80007e-10	-1.42521	1.73311e-08	-1.80007e-10	-1.42744
86107212	chr16:86107212:C:G	7.66762e-09	-1.80007e-10	-1.46621	1.66701e-08	-1.80007e-10	-1.46633
86107427	chr16:86107427:T:G	2.71959e-09	-1.44865	-1.05407	5.71496e-09	-1.45888	-1.07798
86107504	chr16:86107504:G:C	5.71251e-09	-1.6821	-0.0784507	9.44144e-09	-1.79538	-0.239459
86107603	chr16:86107603:C:G	1.22898e-08	-1.80007e-10	-0.994445	2.67941e-08	-1.80007e-10	-0.991761
86108436	chr16:86108436:T:C	1.31356e-09	-1.78881	-1.44165	3.09082e-09	-1.69908	-1.45243
86108765	chr16:86108765:CTAT:C	9.50329e-09	-0.653357	-0.598216	1.28069e-07	1.22102	-0.648395
86108787	chr16:86108787:TGCTACTATTACC:T	3.2383e-09	-0.860946	-1.46722	1.03245e-08	-0.47805	-1.46737
86109002	chr16:86109002:A:C	5.26719e-09	-1.79865	-0.0430661	1.04287e-08	-1.77483	-0.160548
86109010	chr16:86109010:T:C	1.03343e-08	-1.80007e-10	-1.16774	2.25503e-08	-1.80007e-10	-1.16419
86109157	chr16:86109157:A:T	1.29238e-08	-0.944141	-4.46292e-10	2.60008e-08	-1.02182	-4.46292e-10
86109185	chr16:86109185:G:T	7.78258e-09	-1.80007e-10	-1.45132	1.69064e-08	-1.80007e-10	-1.45225
86109249	chr16:86109249:T:C	7.68731e-09	-1.80007e-10	-1.46364	1.67333e-08	-1.80007e-10	-1.46254
86109343	chr16:86109343:C:T	3.79447e-09	-0.734541	-1.43512	1.22675e-08	-0.324387	-1.44861
86109659	chr16:86109659:A:G	2.08396e-08	-1.80007e-10	-0.466357	4.38925e-08	-1.80007e-10	-0.4982
86109679	chr16:86109679:A:C	3.91634e-09	-0.679813	-1.45824	1.27815e-08	-0.268276	-1.46367
86109930	chr16:86109930:G:A	7.7068e-09	-1.80007e-10	-1.46111	1.67817e-08	-1.80007e-10	-1.45965
86109947	chr16:86109947:T:C	2.66814e-08	-1.80007e-10	-0.219245	5.9282e-08	-1.80007e-10	-0.197637
86109951	chr16:86109951:C:T	2.12293e-08	-1.80007e-10	-0.447829	4.49497e-08	-1.80007e-10	-0.474399
86110022	chr16:86110022:C:G	4.18371e-08	-1.80007e-10	0.230573	8.86847e-08	-1.80007e-10	0.205144
86110119	chr16:86110119:T:G	7.79879e-09	-1.80007e-10	-1.44924	1.69192e-08	-1.80007e-10	-1.4515
86110127	chr16:86110127:G:T	7.82642e-09	-1.80007e-10	-1.44571	1.69821e-08	-1.80007e-10	-1.44778
86110287	chr16:86110287:C:G	7.69731e-09	-1.80007e-10	-1.46234	1.67175e-08	-1.80007e-10	-1.46348
86110477	chr16:86110477:G:C	7.85693e-09	-1.80007e-10	-1.44182	1.70568e-08	-1.80007e-10	-1.4434
86110491	chr16:86110491:T:G	1.53296e-08	-1.80007e-10	-0.773422	3.45765e-08	-1.80007e-10	-0.73677
86110660	chr16:86110660:T:C	9.66711e-09	-0.234448	-1.00003	2.03049e-08	-0.30502	-0.964059
86110704	chr16:86110704:G:A	6.06647e-08	0.602151	-4.46292e-10	9.05576e-08	0.226043	-4.46292e-10
86110805	chr16:86110805:C:T	8.13004e-09	-1.80007e-10	-1.40765	1.76181e-08	-1.80007e-10	-1.41102
86110832	chr16:86110832:C:T	1.44932e-08	-1.80007e-10	-0.829531	3.26804e-08	-1.80007e-10	-0.793169
86110930	chr16:86110930:C:T	1.5066e-08	-1.80007e-10	-0.790772	3.15471e-08	-1.80007e-10	-0.828462
86111325	chr16:86111325:G:A	8.58641e-09	-1.80007e-10	-1.35303	1.85921e-08	-1.80007e-10	-1.35721
86111353	chr16:86111353:G:A	1.37165e-08	-1.80007e-10	-0.884608	3.08935e-08	-1.80007e-10	-0.849398
86111692	chr16:86111692:A:G	1.26455e-08	-1.80007e-10	-0.965913	2.81843e-08	-1.80007e-10	-0.941178
86111749	chr16:86111749:C:T	1.55708e-08	-1.80007e-10	-0.757813	3.51514e-08	-1.80007e-10	-0.72028
86111869	chr16:86111869:C:A	6.64142e-09	-1.60989	-4.46292e-10	1.37616e-08	-1.65806	-4.46292e-10
86111909	chr16:86111909:C:G	7.92133e-09	-1.80007e-10	-1.43365	1.71817e-08	-1.80007e-10	-1.4361
86111946	chr16:86111946:C:T	1.0864e-08	-1.80007e-10	-1.11776	2.35758e-08	-1.80007e-10	-1.11972
86112056	chr16:86112056:C:T	1.3199e-09	-1.77123	-1.45442	2.84636e-09	-1.77058	-1.46332
86112139	chr16:86112139:C:T	7.89164e-09	-1.80007e-10	-1.43741	1.73296e-08	-1.80007e-10	-1.42753
86112249	chr16:86112249:T:G	8.10485e-09	-1.80007e-10	-1.41075	1.75598e-08	-1.80007e-10	-1.41433
86112259	chr16:86112259:A:G	9.93454e-09	-1.80007e-10	-1.20719	2.20167e-08	-1.80007e-10	-1.18814
86112350	chr16:86112350:G:A	2.6988e-08	-1.80007e-10	-0.207817	5.59477e-08	-1.80007e-10	-0.255526
86112360	chr16:86112360:G:A	1.51967e-09	-1.67163	-1.41309	2.90044e-09	-1.79018	-1.4249
86112413	chr16:86112413:G:A	8.42603e-09	-1.80007e-10	-1.37188	1.82444e-08	-1.80007e-10	-1.37608
86112544	chr16:86112544:A:G	9.0513e-09	-1.80007e-10	-1.3003	2.02784e-08	-1.80007e-10	-1.27039
86112612	chr16:86112612:T:G	9.55417e-09	-0.09076	-1.15547	2.17492e-08	-0.0513721	-1.14899
86112977	chr16:86112977:A:G	4.49563e-08	-1.80007e-10	0.302481	1.02201e-07	-1.80007e-10	0.347001
86113198	chr16:86113198:C:T	8.86095e-09	-1.80007e-10	-1.32156	1.95991e-08	-1.80007e-10	-1.30446
86113261	chr16:86113261:G:A	8.12811e-09	-1.80007e-10	-1.40788	1.77241e-08	-1.80007e-10	-1.40502
86113734	chr16:86113734:C:G	1.3268e-08	0.203945	-1.1218	3.59406e-08	0.475929	-1.174
86113735	chr16:86113735:T:C	1.70872e-08	0.464683	-1.12957	4.67215e-08	0.745329	-1.18107
86113831	chr16:86113831:T:G	7.87662e-09	-1.57546	0.13615	1.78744e-08	-1.57103	0.174457
86113940	chr16:86113940:C:T	7.75752e-09	-1.80007e-10	-1.45455	1.68485e-08	-1.80007e-10	-1.45568
86113984	chr16:86113984:G:A	1.6161e-08	-0.0826363	-0.637975	4.36444e-08	0.215087	-0.718955
86114035	chr16:86114035:A:G	3.27516e-09	-1.6742	-0.642644	5.59401e-09	-1.79504	-0.763211
86114143	chr16:86114143:T:G	4.43823e-09	-0.776315	-1.23664	2.43171e-08	0.0970993	-1.18586
86114252	chr16:86114252:G:A	1.54983e-08	-1.80007e-10	-0.762479	3.24529e-08	-1.80007e-10	-0.800153
86114281	chr16:86114281:C:T	1.3028e-09	-1.77322	-1.46548	2.84642e-09	-1.76618	-1.4677
86114327	chr16:86114327:G:T	1.92131e-08	0.149447	-0.697065	5.27951e-08	0.459978	-0.773503
86114436	chr16:86114436:G:C	1.19349e-08	-1.80007e-10	-1.02375	2.61203e-08	-1.80007e-10	-1.01723
86114448	chr16:86114448:T:C	1.20025e-08	-0.0987699	-0.919326	3.09352e-08	0.124029	-0.972079
86114527	chr16:86114527:T:A	2.26949e-08	-1.80007e-10	-0.38107	5.26165e-08	-1.80007e-10	-0.316913
86114575	chr16:86114575:C:T	9.5048e-09	-1.80007e-10	-1.25141	2.01479e-08	-1.80007e-10	-1.27684
86114853	chr16:86114853:A:G	1.13737e-08	-1.80007e-10	-1.07191	2.4875e-08	-1.80007e-10	-1.06608
86114916	chr16:86114916:G:T	9.63142e-09	-1.80007e-10	-1.23818	2.10209e-08	-1.80007e-10	-1.23443
86114980	chr16:86114980:A:G	1.18041e-08	-1.80007e-10	-1.03477	2.5376e-08	-1.80007e-10	-1.04614
86114986	chr16:86114986:G:A	1.11432e-08	-1.80007e-10	-1.09238	2.41162e-08	-1.80007e-10	-1.09706
86114989	chr16:86114989:A:C	1.92111e-08	0.491699	-1.03942	4.20222e-08	0.481969	-1.02372
86115164	chr16:86115164:G:A	1.24494e-08	0.295031	-1.27657	3.37723e-08	0.554691	-1.31499
86115165	chr16:86115165:T:G	1.95333e-09	-1.66048	-1.17319	5.41351e-09	-1.38987	-1.20117
86115297	chr16:86115297:C:G	1.31636e-08	0.290238	-1.21599	3.02199e-08	0.330065	-1.20151
86115418	chr16:86115418:T:C	1.40505e-09	-1.69953	-1.46361	2.75713e-09	-1.79933	-1.46642
86115508	chr16:86115508:G:A	1.0315e-08	-0.872017	-0.297597	1.91898e-08	-0.955546	-0.370017
86115568	chr16:86115568:C:T	1.09185e-08	0.212962	-1.32571	2.4618e-08	0.241516	-1.31798
86115641	chr16:86115641:C:G	6.10463e-09	-1.69416	-4.46292e-10	1.35435e-08	-1.67404	-4.46292e-10
86115789	chr16:86115789:A:G	4.45361e-09	-1.38737	-0.622131	7.14744e-09	-1.71683	-0.596358
86115812	chr16:86115812:T:C	7.1021e-09	-1.08115	-0.461668	2.33683e-08	-0.699713	-0.428848
86115878	chr16:86115878:C:G	2.71121e-09	-1.79383	-0.711991	6.70174e-09	-1.72818	-0.649393
86115884	chr16:86115884:C:G	1.31526e-08	-1.80007e-10	-0.926589	2.86855e-08	-1.80007e-10	-0.923551
86115986	chr16:86115986:T:C	1.8641e-08	-1.80007e-10	-0.577848	4.23607e-08	-1.80007e-10	-0.533722
86116117	chr16:86116117:A:G	7.97812e-09	-1.80007e-10	-1.42651	1.72714e-08	-1.80007e-10	-1.43089
86116151	chr16:86116151:G:A	6.14236e-09	-1.688	-4.46292e-10	1.28364e-08	-1.72766	-4.46292e-10
86116157	chr16:86116157:G:C	8.47743e-09	-0.0579876	-1.30782	1.81573e-08	-0.0759475	-1.30492
86116353	chr16:86116353:G:T	1.03624e-08	-1.80007e-10	-1.16502	2.24475e-08	-1.80007e-10	-1.16877
86116622	chr16:86116622:T:C	1.58927e-09	-1.66709	-1.37285	2.95899e-09	-1.79285	-1.40224
86116670	chr16:86116670:A:G	1.36926e-09	-1.73217	-1.45677	2.80472e-09	-1.79587	-1.45277
86116842	chr16:86116842:A:G	1.44282e-09	-1.67504	-1.46157	2.84349e-09	-1.77165	-1.46326
86116843	chr16:86116843:G:T	7.69179e-09	-1.80007e-10	-1.46306	1.67113e-08	-1.80007e-10	-1.46386
86116878	chr16:86116878:G:C	1.84237e-09	-1.79908	-1.09308	3.92054e-09	-1.79861	-1.11511
86116891	chr16:86116891:T:A	1.83461e-09	-1.49594	-1.40044	2.93191e-09	-1.78213	-1.42215
86116919	chr16:86116919:T:G	1.56688e-09	-1.77657	-1.27756	3.34259e-09	-1.7818	-1.2914
86117210	chr16:86117210:C:T	1.02466e-08	0.174027	-1.35029	2.20378e-08	0.162977	-1.35016
86117472	chr16:86117472:C:T	1.65742e-09	-1.78061	-1.21733	3.55172e-09	-1.7797	-1.23281
86117613	chr16:86117613:C:T	2.26928e-08	-1.80007e-10	-0.381161	4.96563e-08	-1.80007e-10	-0.374818
86117772	chr16:86117772:A:G	1.46097e-09	-1.70778	-1.41633	2.93196e-09	-1.78374	-1.42053
86118135	chr16:86118135:C:T	1.38029e-09	-1.75581	-1.42511	4.63697e-09	-1.32512	-1.42076
86118732	chr16:86118732:C:A	1.97885e-08	-1.80007e-10	-0.518112	4.52826e-08	-1.80007e-10	-0.467021
86118797	chr16:86118797:C:A	8.25459e-09	-1.80007e-10	-1.39244	1.80858e-08	-1.80007e-10	-1.38481
86119176	chr16:86119176:C:A	9.68689e-09	-1.80007e-10	-1.23244	2.15463e-08	-1.80007e-10	-1.20974
86119550	chr16:86119550:T:A	8.74377e-09	-1.80007e-10	-1.33487	1.90889e-08	-1.80007e-10	-1.33083
86119552	chr16:86119552:G:T	8.78939e-09	-1.80007e-10	-1.32967	1.91896e-08	-1.80007e-10	-1.32557
86119562	chr16:86119562:T:C	8.20216e-09	-1.80007e-10	-1.39881	1.7861e-08	-1.80007e-10	-1.39732
86119713	chr16:86119713:A:G	7.6723e-09	-1.80007e-10	-1.46559	1.67189e-08	-1.80007e-10	-1.46341
86119820	chr16:86119820:C:T	7.65779e-09	-1.80007e-10	-1.46749	1.66475e-08	-1.80007e-10	-1.46769
86120313	chr16:86120313:C:G	8.59127e-09	-1.80007e-10	-1.35246	1.88012e-08	-1.80007e-10	-1.34602
86120371	chr16:86120371:A:G	5.51686e-09	-1.7954	-4.46292e-10	1.19784e-08	-1.79684	-4.46292e-10
86120372	chr16:86120372:G:A	1.50799e-09	-1.62492	-1.46752	3.04545e-09	-1.69942	-1.46688
86120413	chr16:86120413:T:G	8.19034e-09	-1.80007e-10	-1.40026	1.7804e-08	-1.80007e-10	-1.40052
86120472	chr16:86120472:A:G	2.21152e-09	-1.42024	-1.28929	9.39651e-09	-0.775946	-1.26366
86120496	chr16:86120496:G:C	6.21862e-09	-1.67566	-4.46292e-10	1.43818e-08	-1.61398	-4.46292e-10
86120521	chr16:86120521:A:G	2.20269e-09	-1.49205	-1.22148	8.92229e-09	-0.900755	-1.19064
86120625	chr16:86120625:G:GTGGC	1.54656e-08	-1.80007e-10	-0.764591	3.48198e-08	-1.80007e-10	-0.729756
86120633	chr16:86120633:G:A	1.56179e-08	-1.80007e-10	-0.754792	3.51687e-08	-1.80007e-10	-0.719787
86120643	chr16:86120643:G:A	1.45698e-09	-1.76761	-1.35923	3.19069e-09	-1.76058	-1.35912
86121093	chr16:86121093:G:A	2.3098e-08	-1.80007e-10	-0.363466	5.25936e-08	-1.80007e-10	-0.317349
86121251	chr16:86121251:G:A	7.68329e-09	-1.80007e-10	-1.46416	1.67432e-08	-1.80007e-10	-1.46195
86121323	chr16:86121323:T:C	2.63826e-09	-1.76436	-0.768733	5.73778e-09	-1.79735	-0.73552
86121974	chr16:86121974:G:A	8.03807e-09	-1.80007e-10	-1.41902	1.73287e-08	-1.80007e-10	-1.42758
86122078	chr16:86122078:G:A	1.48253e-08	-1.80007e-10	-0.806875	3.33352e-08	-1.80007e-10	-0.773331
86122087	chr16:86122087:T:C	1.28532e-08	-1.80007e-10	-0.949615	2.71312e-08	-1.80007e-10	-0.979258
86122129	chr16:86122129:C:A	1.13873e-07	-1.80007e-10	1.23187	2.4636e-07	-1.80007e-10	1.22685
86122283	chr16:86122283:A:T	5.54414e-09	-1.05852	-0.731949	1.03963e-08	-1.25012	-0.688368
86122358	chr16:86122358:T:C	1.41396e-09	-1.73998	-1.41684	2.89573e-09	-1.79042	-1.42629
86122563	chr16:86122563:A:G	9.75228e-09	-1.80007e-10	-1.22571	2.15184e-08	-1.80007e-10	-1.21103
86122701	chr16:86122701:G:A	8.87644e-09	-1.80007e-10	-1.31981	1.93372e-08	-1.80007e-10	-1.31791
86122845	chr16:86122845:C:T	2.45418e-08	-1.80007e-10	-0.302832	5.6275e-08	-1.80007e-10	-0.249692
86122955	chr16:86122955:A:C	1.282e-08	-1.80007e-10	-0.952205	2.9009e-08	-1.80007e-10	-0.912336
86123070	chr16:86123070:C:T	2.41571e-09	-1.54317	-1.07805	4.90282e-09	-1.56328	-1.12685
86123074	chr16:86123074:T:C	2.69752e-09	-1.61446	-0.896418	5.52167e-09	-1.62506	-0.946208
86123088	chr16:86123088:G:A	4.15839e-09	-1.01444	-1.06365	7.9512e-09	-1.10003	-1.10659
86123254	chr16:86123254:T:C	7.01454e-09	-1.64832	0.0930969	2.07586e-08	-1.47049	0.223508
86123530	chr16:86123530:A:C	9.68744e-09	-1.80007e-10	-1.23238	2.15856e-08	-1.80007e-10	-1.20792
86123562	chr16:86123562:G:A	1.51139e-09	-1.69236	-1.39782	3.28118e-09	-1.71908	-1.37266
86123668	chr16:86123668:G:C	4.70108e-08	-1.45914	1.8063	1.03899e-07	-1.31343	1.67691
86123671	chr16:86123671:A:G	1.43401e-08	-1.74842	0.908268	3.20134e-08	-1.57609	0.762305
86123749	chr16:86123749:T:C	1.77161e-08	-0.628735	-4.46292e-10	3.14126e-08	-0.832734	-4.46292e-10
86123757	chr16:86123757:T:C	9.54313e-09	-1.80007e-10	-1.24739	2.06845e-08	-1.80007e-10	-1.25056
86123920	chr16:86123920:C:T	8.31976e-09	-1.80007e-10	-1.38458	1.7955e-08	-1.80007e-10	-1.39208
86124142	chr16:86124142:C:T	3.23542e-08	-1.0883	1.06183	8.8914e-08	-0.84133	1.04906
86124151	chr16:86124151:A:G	8.06764e-08	-1.50468	2.39191	1.69607e-07	-1.44155	2.29509
86124715	chr16:86124715:G:A	2.87467e-09	-1.63197	-0.815305	8.00933e-09	-1.47794	-0.721393
86125176	chr16:86125176:C:G	7.72834e-09	-1.80007e-10	-1.45832	1.67571e-08	-1.80007e-10	-1.46112
86125244	chr16:86125244:T:C	3.3779e-09	-1.58912	-0.696835	7.11998e-09	-1.55696	-0.760079
86125285	chr16:86125285:G:C	1.3439e-09	-1.79626	-1.41137	3.06344e-09	-1.7601	-1.40031
86125396	chr16:86125396:G:C	1.50986e-09	-1.63156	-1.45963	3.55005e-09	-1.56083	-1.45215
86125633	chr16:86125633:A:C	1.37808e-08	-1.70658	0.826647	2.89832e-08	-1.67297	0.759741
86125932	chr16:86125932:A:C	9.54326e-09	-1.24738	-4.46292e-10	1.79541e-08	-1.39213	-4.46292e-10
86126116	chr16:86126116:C:T	4.1532e-09	-1.33076	-0.748568	1.25194e-08	-1.09896	-0.653706
86126263	chr16:86126263:T:C	1.42105e-08	-1.80007e-10	-0.849232	3.15032e-08	-1.80007e-10	-0.829855
86126384	chr16:86126384:C:T	1.16073e-08	-1.80007e-10	-1.05157	2.59854e-08	-1.80007e-10	-1.02241
86126493	chr16:86126493:G:A	4.54883e-09	-1.29603	-0.692312	7.68189e-09	-1.51563	-0.725452
86126521	chr16:86126521:G:A	2.69266e-09	-1.5607	-0.951982	4.95493e-09	-1.70146	-0.978096
86126747	chr16:86126747:AAAAG:A	1.38848e-08	-1.80007e-10	-0.872417	2.97636e-08	-1.80007e-10	-0.886656
86126945	chr16:86126945:G:A	7.74121e-09	-1.80007e-10	-1.45665	1.68501e-08	-1.80007e-10	-1.45559
86127134	chr16:86127134:C:G	5.46849e-08	-1.80007e-10	0.498377	1.31081e-07	-1.80007e-10	0.59587
86127136	chr16:86127136:G:A	1.34762e-08	-1.80007e-10	-0.902282	2.87396e-08	-1.80007e-10	-0.921667
86127195	chr16:86127195:C:G	1.24134e-08	-1.80007e-10	-0.984436	2.66992e-08	-1.80007e-10	-0.995309
86127784	chr16:86127784:C:T	2.46214e-09	-1.58617	-1.01601	4.55227e-09	-1.74707	-1.01725
86128061	chr16:86128061:C:A	1.6608e-09	-1.55349	-1.44242	4.93894e-09	-1.23533	-1.44746
86128155	chr16:86128155:C:T	7.84343e-09	-1.80007e-10	-1.44354	1.71296e-08	-1.80007e-10	-1.43914
86128363	chr16:86128363:C:G	8.56441e-09	-1.80007e-10	-1.3556	1.86575e-08	-1.80007e-10	-1.3537
86128401	chr16:86128401:G:A	3.34197e-09	-1.79929	-0.497366	6.84429e-09	-1.79682	-0.559706
86129367	chr16:86129367:A:G	1.90901e-09	-1.51794	-1.33869	6.24831e-09	-1.10248	-1.34516
86129615	chr16:86129615:G:A	1.48276e-09	-1.72834	-1.38097	3.96283e-09	-1.5229	-1.38008
86129759	chr16:86129759:A:G	8.68306e-09	-1.80007e-10	-1.34184	1.91435e-08	-1.80007e-10	-1.32798
86129895	chr16:86129895:G:A	1.0151e-08	-1.18564	-4.46292e-10	2.11109e-08	-1.23015	-4.46292e-10
86130017	chr16:86130017:G:A	6.48295e-08	0.66855	-4.46292e-10	1.57864e-07	0.78179	-4.46292e-10
86130456	chr16:86130456:C:G	7.70428e-09	-1.80007e-10	-1.46143	1.67541e-08	-1.80007e-10	-1.4613
86130485	chr16:86130485:C:T	5.55708e-09	-1.78814	-4.46292e-10	1.2643e-08	-1.74284	-4.46292e-10
86130525	chr16:86130525:C:T	8.04299e-09	-1.80007e-10	-1.41841	1.75007e-08	-1.80007e-10	-1.41771
86130984	chr16:86130984:A:G	2.15758e-09	-1.30904	-1.42518	4.24225e-09	-1.40482	-1.43003
86131089	chr16:86131089:C:T	8.11104e-09	-1.80007e-10	-1.40998	1.75856e-08	-1.80007e-10	-1.41286
86131157	chr16:86131157:C:G	1.20218e-08	-1.01649	-4.46292e-10	2.29069e-08	-1.1485	-4.46292e-10
86131287	chr16:86131287:A:C	7.78949e-09	-1.80007e-10	-1.45044	1.69068e-08	-1.80007e-10	-1.45223
86131352	chr16:86131352:A:G	7.82844e-09	-1.80007e-10	-1.44545	1.71453e-08	-1.80007e-10	-1.43822
86131879	chr16:86131879:T:G	9.50493e-09	-1.80007e-10	-1.2514	2.11918e-08	-1.80007e-10	-1.22633
86131897	chr16:86131897:G:A	5.5281e-09	-1.79337	-4.46292e-10	1.2501e-08	-1.75414	-4.46292e-10
86132115	chr16:86132115:G:A	7.65611e-09	-1.80007e-10	-1.46771	1.66471e-08	-1.80007e-10	-1.46771
86132207	chr16:86132207:C:T	8.02656e-09	-1.80007e-10	-1.42046	1.74582e-08	-1.80007e-10	-1.42014
86132806	chr16:86132806:G:C	1.47141e-08	-1.80007e-10	-0.814403	3.3183e-08	-1.80007e-10	-0.777905
86132928	chr16:86132928:T:A	9.23441e-09	-1.80007e-10	-1.28027	2.03787e-08	-1.80007e-10	-1.26545
86132937	chr16:86132937:C:G	2.53459e-08	-1.80007e-10	-0.270595	5.31694e-08	-1.80007e-10	-0.306461
86133193	chr16:86133193:C:T	6.02506e-09	-1.70728	-4.46292e-10	1.24187e-08	-1.76074	-4.46292e-10
86133283	chr16:86133283:T:G	8.03009e-09	-1.80007e-10	-1.42002	1.75904e-08	-1.80007e-10	-1.41259
86133482	chr16:86133482:C:T	8.87717e-09	-1.80007e-10	-1.31973	1.9578e-08	-1.80007e-10	-1.30554
86133498	chr16:86133498:T:C	1.62819e-09	-1.72421	-1.29154	4.16198e-09	-1.52203	-1.33192
86133526	chr16:86133526:A:G	2.87408e-09	-1.65998	-0.787495	5.67983e-09	-1.6775	-0.865524
86133571	chr16:86133571:G:A	1.20763e-08	-1.80007e-10	-1.01196	2.59025e-08	-1.80007e-10	-1.0256
86133606	chr16:86133606:C:T	3.88982e-09	-1.76036	-0.384485	1.03201e-08	-1.54898	-0.396864
86133680	chr16:86133680:C:G	1.11448e-08	-1.80007e-10	-1.09224	2.38536e-08	-1.80007e-10	-1.10801
86133910	chr16:86133910:A:G	1.09301e-08	-1.80007e-10	-1.11169	2.46317e-08	-1.80007e-10	-1.07591
86134198	chr16:86134198:G:A	1.27162e-09	-1.7976	-1.46532	2.84526e-09	-1.76832	-1.46596
86134278	chr16:86134278:C:T	1.84975e-09	-1.67235	-1.21581	3.71265e-09	-1.73329	-1.23491
86134548	chr16:86134548:C:T	1.45086e-09	-1.6719	-1.45915	2.88754e-09	-1.75884	-1.4607
86134670	chr16:86134670:T:G	7.70839e-09	-1.80007e-10	-1.4609	1.67903e-08	-1.80007e-10	-1.45914
86134696	chr16:86134696:G:A	8.1182e-09	-1.80007e-10	-1.4091	1.755e-08	-1.80007e-10	-1.41489
86134731	chr16:86134731:A:G	2.42742e-08	-1.80007e-10	-0.313798	5.15875e-08	-1.80007e-10	-0.336664
86134846	chr16:86134846:G:C	7.67319e-09	-1.80007e-10	-1.46548	1.6675e-08	-1.80007e-10	-1.46604
86135065	chr16:86135065:C:T	8.17102e-09	-1.80007e-10	-1.40262	1.76596e-08	-1.80007e-10	-1.40866
86135076	chr16:86135076:C:T	5.8014e-09	-1.74511	-4.46292e-10	1.34529e-08	-1.68075	-4.46292e-10
86135121	chr16:86135121:T:C	1.37546e-09	-1.74968	-1.43474	2.92422e-09	-1.77311	-1.4338
86135195	chr16:86135195:T:C	1.32482e-09	-1.77892	-1.44301	2.83016e-09	-1.79409	-1.44552
86135219	chr16:86135219:G:A	7.7131e-09	-1.80007e-10	-1.46029	1.66875e-08	-1.80007e-10	-1.46528
86135248	chr16:86135248:C:G	7.73882e-09	-1.80007e-10	-1.45696	1.67404e-08	-1.80007e-10	-1.46212
86135391	chr16:86135391:T:C	5.77413e-09	-1.74982	-4.46292e-10	1.22428e-08	-1.77501	-4.46292e-10
86135462	chr16:86135462:G:A	2.27848e-09	-1.77419	-0.905511	4.49389e-09	-1.7909	-0.986329
86135466	chr16:86135466:A:C	8.7887e-09	-1.80007e-10	-1.32974	1.88758e-08	-1.80007e-10	-1.34206
86135474	chr16:86135474:A:G	8.46749e-09	-1.80007e-10	-1.36698	1.84384e-08	-1.80007e-10	-1.36551
86135481	chr16:86135481:A:G	1.26782e-09	-1.79933	-1.46658	2.76998e-09	-1.79514	-1.46596
86135542	chr16:86135542:A:G	7.70665e-09	-1.80007e-10	-1.46113	1.67159e-08	-1.80007e-10	-1.46358
86135585	chr16:86135585:G:T	7.66696e-09	-1.80007e-10	-1.46629	1.66718e-08	-1.80007e-10	-1.46623
86135602	chr16:86135602:G:A	8.03562e-09	-1.80007e-10	-1.41933	1.73842e-08	-1.80007e-10	-1.42438
86135733	chr16:86135733:G:A	1.33758e-08	-1.80007e-10	-0.90976	2.84976e-08	-1.80007e-10	-0.930123
86135804	chr16:86135804:G:A	1.13727e-08	-1.80007e-10	-1.072	2.42821e-08	-1.80007e-10	-1.09021
86135813	chr16:86135813:C:T	1.27232e-09	-1.79469	-1.46768	2.80473e-09	-1.78093	-1.4677
86135831	chr16:86135831:G:C	1.27505e-09	-1.79256	-1.46767	2.81692e-09	-1.77679	-1.46751
86135989	chr16:86135989:A:T	1.34406e-09	-1.79922	-1.4083	2.93149e-09	-1.7941	-1.41033
86136092	chr16:86136092:A:G	7.74973e-09	-1.80007e-10	-1.45555	1.68475e-08	-1.80007e-10	-1.45574
86136274	chr16:86136274:C:G	1.499e-08	-1.80007e-10	-0.79583	3.21647e-08	-1.80007e-10	-0.809073
86136417	chr16:86136417:A:G	7.79508e-09	-1.80007e-10	-1.44972	1.69298e-08	-1.80007e-10	-1.45087
86136438	chr16:86136438:T:C	1.91622e-09	-1.69389	-1.15897	5.07306e-09	-1.43775	-1.21825
86136728	chr16:86136728:A:G	5.58063e-09	-1.78391	-4.46292e-10	1.26282e-08	-1.74401	-4.46292e-10
86137062	chr16:86137062:A:G	4.03243e-08	-1.80007e-10	0.193743	8.5923e-08	-1.80007e-10	0.173508
86137128	chr16:86137128:T:C	5.49692e-09	-1.79902	-4.46292e-10	1.20671e-08	-1.78946	-4.46292e-10
86137160	chr16:86137160:T:C	7.67303e-09	-1.80007e-10	-1.4655	1.66593e-08	-1.80007e-10	-1.46698
86137292	chr16:86137292:A:G	1.73827e-09	-1.62873	-1.32159	4.78677e-09	-1.34154	-1.37255
86137296	chr16:86137296:C:T	1.32346e-08	-1.80007e-10	-0.920374	2.80788e-08	-1.80007e-10	-0.944927
86137597	chr16:86137597:A:G	2.77659e-09	-1.21301	-1.26898	5.65441e-09	-1.24045	-1.30706
86137674	chr16:86137674:A:G	3.00831e-09	-1.79318	-0.608648	6.0916e-09	-1.79924	-0.673791
86137876	chr16:86137876:A:G	2.18435e-09	-1.75847	-0.963423	4.59268e-09	-1.78597	-0.969506
86137904	chr16:86137904:C:A	1.27545e-09	-1.79919	-1.46073	2.81848e-09	-1.78456	-1.45918
86138361	chr16:86138361:T:G	8.08425e-09	-1.80007e-10	-1.41329	1.77144e-08	-1.80007e-10	-1.40556
86138375	chr16:86138375:A:C	2.19087e-09	-1.7959	-0.92301	4.52045e-09	-1.79846	-0.972876
86138802	chr16:86138802:A:T	8.1121e-09	-1.80007e-10	-1.40985	1.7543e-08	-1.80007e-10	-1.41529
86138965	chr16:86138965:T:G	3.81606e-09	-1.1142	-1.04979	1.4076e-08	-0.534461	-1.10101
86139142	chr16:86139142:G:A	2.3262e-08	-1.69291	1.33652	6.07379e-08	-1.49978	1.3264
86139251	chr16:86139251:G:A	1.82787e-09	-1.69374	-1.20632	4.90418e-09	-1.43483	-1.25503
86139291	chr16:86139291:A:G	1.77545e-09	-1.71381	-1.21535	4.67934e-09	-1.4723	-1.26448
86139632	chr16:86139632:A:G	7.86735e-09	-1.80007e-10	-1.44049	1.70513e-08	-1.80007e-10	-1.44372
86139695	chr16:86139695:T:A	1.28171e-09	-1.79869	-1.45633	2.85354e-09	-1.77798	-1.4534
86139820	chr16:86139820:T:C	7.72783e-09	-1.80007e-10	-1.45838	1.68455e-08	-1.80007e-10	-1.45586
86139899	chr16:86139899:A:G	7.68606e-09	-1.80007e-10	-1.4638	1.66823e-08	-1.80007e-10	-1.4656
86140321	chr16:86140321:C:A	2.02415e-08	-1.80007e-10	-0.495478	4.4431e-08	-1.80007e-10	-0.486007
86140323	chr16:86140323:A:G	1.53535e-09	-1.76404	-1.31041	3.79162e-09	-1.64186	-1.30529
86140418	chr16:86140418:A:T	4.32223e-08	-1.80007e-10	0.263146	9.27555e-08	-1.80007e-10	0.250024
86140610	chr16:86140610:C:G	2.96424e-09	-1.77557	-0.641023	7.27254e-09	-1.6548	-0.641041
86140658	chr16:86140658:C:T	1.97856e-08	0.944576	-1.46283	6.22582e-08	1.3153	-1.46395
86140742	chr16:86140742:AT:A	1.58556e-09	-1.57698	-1.46529	3.55367e-09	-1.55058	-1.46139
86140758	chr16:86140758:G:T	9.12503e-09	-1.80007e-10	-1.29219	1.98314e-08	-1.80007e-10	-1.29267
86140860	chr16:86140860:G:A	4.51153e-09	-1.50242	-0.494153	8.26609e-09	-1.67728	-0.490504
86140874	chr16:86140874:C:T	9.31974e-09	-1.27108	-4.46292e-10	2.43637e-08	-1.08685	-4.46292e-10
86141578	chr16:86141578:A:C	2.79045e-08	-1.80007e-10	-0.174422	6.14122e-08	-1.80007e-10	-0.162336
86141748	chr16:86141748:G:T	1.74413e-09	-1.79919	-1.14777	3.74597e-09	-1.77383	-1.18543
86141771	chr16:86141771:TGTGTGTGCACGCGTGTGTGTGTGC:T	1.61983e-09	-1.79395	-1.22693	3.4093e-09	-1.79395	-1.25949
86141893	chr16:86141893:C:T	1.91447e-08	-1.80007e-10	-0.551186	4.10842e-08	-1.80007e-10	-0.56432
86141899	chr16:86141899:C:T	9.26955e-09	-1.80007e-10	-1.27648	2.02468e-08	-1.80007e-10	-1.27195
86142001	chr16:86142001:C:G	3.61712e-09	-1.79846	-0.419075	8.15995e-09	-1.7598	-0.420907
86142041	chr16:86142041:T:C	9.04147e-09	-1.80007e-10	-1.30139	2.00069e-08	-1.80007e-10	-1.28386
86142065	chr16:86142065:C:T	5.21318e-08	-1.80007e-10	0.450564	1.12059e-07	-1.80007e-10	0.439083
86142155	chr16:86142155:T:A	7.95422e-09	-1.80007e-10	-1.42951	1.72568e-08	-1.80007e-10	-1.43173
86142623	chr16:86142623:G:A	5.0383e-09	-1.79834	-0.0878043	1.16425e-08	-1.73278	-0.0925021
86142630	chr16:86142630:T:A	5.82296e-09	-1.7414	-4.46292e-10	1.20959e-08	-1.78708	-4.46292e-10
86142685	chr16:86142685:G:T	1.59675e-09	-1.61315	-1.42209	4.39866e-09	-1.38766	-1.41098
86143025	chr16:86143025:T:C	3.29628e-09	-1.71551	-0.594904	7.72327e-09	-1.53599	-0.699715
86143039	chr16:86143039:G:A	7.68649e-09	-1.80007e-10	-1.46375	1.6717e-08	-1.80007e-10	-1.46352
86143098	chr16:86143098:A:G	4.98083e-09	-1.78393	-0.113683	1.01637e-08	-1.79534	-0.165778
86143109	chr16:86143109:C:G	7.6763e-09	-1.80007e-10	-1.46507	1.66902e-08	-1.80007e-10	-1.46512
86143114	chr16:86143114:G:A	9.54022e-09	-1.29653	0.0488306	2.40138e-08	-1.13086	0.0295421
86143442	chr16:86143442:C:T	7.77847e-09	-1.80007e-10	-1.45185	1.69171e-08	-1.80007e-10	-1.45162
86143443	chr16:86143443:G:A	9.64754e-09	-1.80007e-10	-1.23651	2.10827e-08	-1.80007e-10	-1.23149
86143603	chr16:86143603:T:C	7.80858e-09	-1.80007e-10	-1.44799	1.69825e-08	-1.80007e-10	-1.44776
86143679	chr16:86143679:G:T	3.30944e-09	-1.72558	-0.580857	7.68755e-09	-1.55393	-0.686413
86143740	chr16:86143740:G:A	7.70783e-09	-1.80007e-10	-1.46097	1.67363e-08	-1.80007e-10	-1.46237
86143846	chr16:86143846:G:C	3.50295e-09	-1.78654	-0.463061	8.37008e-09	-1.68527	-0.470005
86143861	chr16:86143861:C:T	4.8785e-09	-1.79929	-0.11908	1.1123e-08	-1.74665	-0.124282
86143890	chr16:86143890:C:T	1.05201e-08	-1.80007e-10	-1.14992	2.28103e-08	-1.80007e-10	-1.15273
86144130	chr16:86144130:C:T	1.50092e-09	-1.69756	-1.39957	4.19756e-09	-1.45632	-1.38912
86144167	chr16:86144167:C:T	3.00673e-09	-1.71247	-0.68989	7.2083e-09	-1.5238	-0.780915
86144300	chr16:86144300:C:T	7.65612e-09	-1.80007e-10	-1.46771	1.66477e-08	-1.80007e-10	-1.46767
86144552	chr16:86144552:A:G	3.61444e-09	-1.64875	-0.569524	8.85283e-09	-1.42294	-0.676262
86145479	chr16:86145479:TATA:T	1.26417e-08	-1.80007e-10	-0.966208	2.77073e-08	-1.80007e-10	-0.958247
86145697	chr16:86145697:A:T	9.37282e-09	-1.80007e-10	-1.2654	2.05039e-08	-1.80007e-10	-1.25933
86145779	chr16:86145779:G:T	1.64855e-09	-1.61602	-1.38729	3.9126e-09	-1.51594	-1.3998
86145832	chr16:86145832:C:T	1.59713e-09	-1.75648	-1.27852	3.25664e-09	-1.79794	-1.30131
86146013	chr16:86146013:C:T	8.30303e-09	-1.80007e-10	-1.38659	1.80214e-08	-1.80007e-10	-1.38838
86146065	chr16:86146065:G:C	7.72581e-09	-1.80007e-10	-1.45864	1.68304e-08	-1.80007e-10	-1.45676
86146176	chr16:86146176:G:A	2.76978e-09	-1.51102	-0.97342	5.38841e-09	-1.69199	-0.903702
86146223	chr16:86146223:T:G	5.74735e-09	-1.75447	-4.46292e-10	1.29136e-08	-1.72167	-4.46292e-10
86146279	chr16:86146279:G:A	8.05221e-09	-1.80007e-10	-1.41726	1.74907e-08	-1.80007e-10	-1.41827
86146313	chr16:86146313:C:T	1.34629e-09	-1.74357	-1.46229	3.12188e-09	-1.6781	-1.46341
86146545	chr16:86146545:T:C	8.09676e-09	-1.80007e-10	-1.41175	1.7605e-08	-1.80007e-10	-1.41176
86146840	chr16:86146840:G:C	2.85109e-09	-1.7599	-0.695613	6.90109e-09	-1.56043	-0.787832
86147161	chr16:86147161:C:G	8.56851e-09	-1.80007e-10	-1.35512	1.86162e-08	-1.80007e-10	-1.35591
86147222	chr16:86147222:C:T	7.82686e-09	-1.80007e-10	-1.44565	1.70164e-08	-1.80007e-10	-1.44577
86147423	chr16:86147423:T:G	7.72586e-09	-1.80007e-10	-1.45864	1.68081e-08	-1.80007e-10	-1.45808
86147695	chr16:86147695:CCA:C	1.29188e-09	-1.79112	-1.45599	2.7932e-09	-1.79918	-1.45358
86147816	chr16:86147816:G:A	9.94559e-08	-1.80007e-10	1.0965	2.10203e-07	-1.80007e-10	1.06813
```
