## Supplementary material for "Characterization of shared and ancestry-specific signals driving complex traits using multi-ancestry fine-mapping": susiex_nc1.cs80.cs

```
CS_ID	SNP	BP	REF_ALLELE	ALT_ALLELE	REF_FRQ	BETA	SE	-LOG10P	CS_PIP	OVRL_PIP
1	chr16:88492793:T:C	88492793	C,C	T,T	1,1	-inf,-inf	inf,inf	5.3606,3.84674	0.450598	0.450598
1	chr16:88489599:C:T	88489599	T,T	C,C	1,1	-inf,-inf	inf,inf	3.85552,4.81254	0.139615	0.139615
1	chr16:88489550:T:C	88489550	C,C	T,T	1,1	-inf,-inf	inf,inf	3.70347,4.86979	0.114544	0.114544
1	chr16:88490243:G:A	88490243	A,A	G,G	1,1	-inf,-inf	inf,inf	3.95071,4.57852	0.104612	0.104612
```
