## Supplementary material for "Characterization of shared and ancestry-specific signals driving complex traits using multi-ancestry fine-mapping": susiex_nc1.cs80.snp

```
BP	SNP	PIP(CS1)	LogBF(CS1,Pop1)	LogBF(CS1,Pop2)
87990256	chr16:87990256:T:C	8.10145e-08	-1.63881	-4.74448e-10
87990311	chr16:87990311:T:A	2.3803e-08	-1.37885	-1.48478
87990632	chr16:87990632:C:G	2.44927e-08	-1.37005	-1.46501
87990800	chr16:87990800:T:C	9.55637e-08	-1.3376e-10	-1.47364
87991042	chr16:87991042:G:A	1.12389e-07	-1.3376e-10	-1.31147
87991642	chr16:87991642:C:T	4.64215e-08	-0.734342	-1.46133
87991909	chr16:87991909:C:T	1.40082e-07	-1.09121	-4.74448e-10
87991921	chr16:87991921:A:G	2.21157e-08	-1.4408	-1.49634
87992518	chr16:87992518:T:G	2.45176e-08	-1.34428	-1.48976
87992558	chr16:87992558:C:G	9.44194e-08	-1.3376e-10	-1.48569
87992731	chr16:87992731:T:C	1.47161e-07	-1.04191	-4.74448e-10
87992926	chr16:87992926:T:C	2.4337e-08	-1.3458	-1.49564
87992993	chr16:87992993:T:C	2.12477e-07	-1.3376e-10	-0.6746
87993011	chr16:87993011:T:C	1.89957e-07	-1.3376e-10	-0.786637
87993360	chr16:87993360:C:T	1.15409e-07	-1.3376e-10	-1.28495
87993500	chr16:87993500:G:A	9.3677e-08	-1.3376e-10	-1.49358
87993622	chr16:87993622:CAG:C	3.25557e-08	-1.20984	-1.34064
87993936	chr16:87993936:TTC:T	8.46487e-08	-1.59492	-4.74448e-10
87994150	chr16:87994150:C:G	1.82043e-08	-1.65488	-1.47689
87994397	chr16:87994397:G:A	1.88299e-07	0.60051	-1.39591
87994524	chr16:87994524:T:C	2.34616e-08	-1.3921	-1.48597
87994709	chr16:87994709:A:G	1.12134e-07	-1.3376e-10	-1.31374
87994909	chr16:87994909:G:A	1.06133e-07	-1.3376e-10	-1.36874
87994927	chr16:87994927:C:G	2.50761e-08	-1.33461	-1.4769
87995037	chr16:87995037:TG:T	2.33347e-08	-1.39404	-1.48946
87995068	chr16:87995068:G:A	2.08869e-07	0.716173	-1.4079
87995149	chr16:87995149:T:G	9.24931e-07	-1.3376e-10	0.796285
87995173	chr16:87995173:C:G	2.39809e-08	-1.37959	-1.47659
87995187	chr16:87995187:A:G	5.23353e-07	-1.3376e-10	0.226823
87995245	chr16:87995245:C:T	1.04422e-07	-1.3376e-10	-1.38499
87995318	chr16:87995318:T:G	1.09195e-07	-1.3376e-10	-1.3403
87995353	chr16:87995353:T:C	2.25487e-07	-1.3376e-10	-0.615171
87995540	chr16:87995540:T:C	9.85767e-08	-1.3376e-10	-1.4426
87995690	chr16:87995690:T:C	5.56934e-07	-1.3376e-10	0.289013
87995905	chr16:87995905:G:A	1.68532e-07	-0.906311	-4.74448e-10
87995949	chr16:87995949:C:T	1.92427e-07	0.583251	-1.35697
87995970	chr16:87995970:G:A	1.38507e-07	-1.3376e-10	-1.10251
87996079	chr16:87996079:G:A	2.17401e-07	0.0125975	-0.664287
87996402	chr16:87996402:C:T	2.03395e-07	0.629475	-1.34776
87996692	chr16:87996692:G:A	9.38791e-08	-1.3376e-10	-1.49143
87996853	chr16:87996853:A:G	3.84401e-07	-1.3376e-10	-0.0817485
87997084	chr16:87997084:A:G	2.23746e-07	-1.3376e-10	-0.622925
87997369	chr16:87997369:A:G	3.50826e-07	-1.3376e-10	-0.173142
87997871	chr16:87997871:A:G	1.17214e-07	-1.3376e-10	-1.26943
87998672	chr16:87998672:G:A	8.20592e-07	-1.3376e-10	0.676592
87998681	chr16:87998681:C:T	4.96901e-06	-1.3376e-10	2.47754
87999358	chr16:87999358:G:T	1.63197e-07	-1.3376e-10	-0.938479
88001413	chr16:88001413:C:T	9.69938e-08	-1.3376e-10	-1.45879
88001837	chr16:88001837:A:G	1.89744e-07	0.63529	-1.42305
88002140	chr16:88002140:T:G	6.94401e-07	-1.3376e-10	0.509616
88002414	chr16:88002414:G:A	2.37837e-07	-1.3376e-10	-0.561851
88002843	chr16:88002843:C:T	2.0429e-05	-1.3376e-10	3.89128
88003178	chr16:88003178:A:G	1.09875e-07	-1.3376e-10	-1.33409
88003557	chr16:88003557:A:C	1.45861e-07	-1.3376e-10	-1.05078
88004584	chr16:88004584:G:A	3.32584e-07	-0.226543	-4.74448e-10
88004951	chr16:88004951:A:G	6.94272e-08	-0.522306	-1.27085
88004984	chr16:88004984:G:A	1.30598e-07	-1.3376e-10	-1.16131
88005544	chr16:88005544:T:C	2.71159e-08	-1.30736	-1.42595
88005590	chr16:88005590:C:T	1.47344e-07	-1.3376e-10	-1.04066
88005753	chr16:88005753:C:T	2.24903e-07	-1.3376e-10	-0.617764
88005794	chr16:88005794:A:G	9.74022e-08	-1.3376e-10	-1.45459
88005841	chr16:88005841:A:C	1.73774e-06	0.069875	1.35703
88006090	chr16:88006090:C:T	1.07079e-07	-1.3376e-10	-1.35987
88006576	chr16:88006576:G:A	9.3967e-08	-1.3376e-10	-1.49049
88006598	chr16:88006598:A:C	1.07782e-07	-1.3376e-10	-1.35332
88006677	chr16:88006677:G:T	9.49342e-08	-1.3376e-10	-1.48025
88006814	chr16:88006814:C:T	2.66876e-07	0.7281	-1.17475
88006921	chr16:88006921:T:C	9.61442e-08	-1.3376e-10	-1.46759
88007133	chr16:88007133:G:A	1.21933e-07	-1.3376e-10	-1.22996
88007211	chr16:88007211:G:A	1.61044e-07	-1.6358	0.684038
88007263	chr16:88007263:T:G	3.91762e-07	-1.3376e-10	-0.0627805
88007569	chr16:88007569:CCAAA:C	2.04817e-05	-1.3376e-10	3.89385
88007619	chr16:88007619:G:A	1.22939e-07	-1.65401	0.432262
88008200	chr16:88008200:C:T	1.72416e-07	-0.883527	-4.74448e-10
88008369	chr16:88008369:T:C	1.21379e-07	-1.3376e-10	-1.23451
88008639	chr16:88008639:T:G	1.02199e-07	-1.40651	-4.74448e-10
88009228	chr16:88009228:T:C	9.71371e-08	-1.3376e-10	-1.45731
88009249	chr16:88009249:C:T	9.41547e-08	-1.3376e-10	-1.48849
88009284	chr16:88009284:G:C	1.4775e-07	-1.3376e-10	-1.03791
88009304	chr16:88009304:AT:A	1.47836e-07	-1.3376e-10	-1.03733
88009360	chr16:88009360:T:C	1.26545e-07	-1.3376e-10	-1.19284
88009726	chr16:88009726:A:G	1.12905e-07	-1.3376e-10	-1.30689
88009900	chr16:88009900:T:G	6.40846e-08	-0.441207	-1.43202
88009930	chr16:88009930:T:A	1.43935e-07	-1.3376e-10	-1.06407
88010172	chr16:88010172:C:A	1.12913e-07	-1.3376e-10	-1.30681
88010384	chr16:88010384:G:C	1.06431e-07	-1.3376e-10	-1.36593
88010398	chr16:88010398:C:T	1.37797e-07	-1.3376e-10	-1.10765
88010582	chr16:88010582:G:A	1.39811e-07	-1.3376e-10	-1.09314
88010868	chr16:88010868:A:C	1.33038e-07	-1.3376e-10	-1.1428
88011074	chr16:88011074:A:G	1.06856e-07	-1.3376e-10	-1.36195
88011159	chr16:88011159:G:A	1.81807e-07	-1.3376e-10	-0.830488
88011173	chr16:88011173:C:G	4.12276e-07	-1.3376e-10	-0.0117406
88011374	chr16:88011374:G:A	1.82486e-08	-1.6456	-1.48375
88011391	chr16:88011391:T:C	1.30584e-07	-1.3376e-10	-1.16142
88011613	chr16:88011613:T:C	1.22437e-07	-1.3376e-10	-1.22584
88011712	chr16:88011712:C:T	3.14969e-08	-1.26817	-1.31537
88011728	chr16:88011728:G:A	5.20506e-08	-1.09178	-0.989437
88011730	chr16:88011730:T:C	9.99872e-08	-1.3376e-10	-1.42839
88011887	chr16:88011887:T:C	9.76859e-08	-1.3376e-10	-1.45168
88012016	chr16:88012016:G:C	3.49711e-08	-0.988687	-1.49022
88012058	chr16:88012058:C:A	1.15976e-07	-1.3376e-10	-1.28005
88012120	chr16:88012120:C:G	2.76404e-08	-1.51152	-1.20263
88012193	chr16:88012193:C:T	1.80953e-08	-1.64999	-1.48779
88012207	chr16:88012207:C:T	1.44568e-07	-1.3376e-10	-1.05968
88012326	chr16:88012326:T:G	3.79699e-07	-1.3376e-10	-0.0940552
88012425	chr16:88012425:G:A	1.89752e-07	-1.3376e-10	-0.787716
88012513	chr16:88012513:G:C	6.2718e-08	-1.59338	-0.301405
88012680	chr16:88012680:A:G	3.07406e-07	-1.3376e-10	-0.305265
88013072	chr16:88013072:T:C	2.02818e-08	-1.53151	-1.4922
88013139	chr16:88013139:C:T	1.22994e-07	-1.2213	-4.74448e-10
88013263	chr16:88013263:T:C	3.22043e-07	-1.3376e-10	-0.25875
88013269	chr16:88013269:C:T	1.40859e-07	-1.3376e-10	-1.08567
88013468	chr16:88013468:G:C	1.12328e-07	-1.3376e-10	-1.31201
88013606	chr16:88013606:C:T	9.33885e-08	-1.3376e-10	-1.49667
88013856	chr16:88013856:A:C	9.35185e-08	-1.3376e-10	-1.49527
88013905	chr16:88013905:A:G	1.43658e-07	-1.3376e-10	-1.066
88013926	chr16:88013926:A:G	9.61478e-08	-1.46755	-4.74448e-10
88014229	chr16:88014229:A:T	1.14595e-07	-1.3376e-10	-1.29203
88014709	chr16:88014709:A:C	2.21722e-07	0.57278	-1.20479
88014784	chr16:88014784:C:T	1.16689e-07	-1.3376e-10	-1.27392
88015046	chr16:88015046:C:T	3.91636e-08	-0.918297	-1.44739
88015086	chr16:88015086:CTGT:C	6.30298e-08	-1.62095	-0.26888
88015196	chr16:88015196:CCTT:C	5.28261e-08	-1.12531	-0.941119
88015246	chr16:88015246:G:A	1.00061e-07	-1.3376e-10	-1.42766
88015375	chr16:88015375:G:A	1.94028e-07	-1.3376e-10	-0.76543
88015428	chr16:88015428:T:C	1.42969e-07	-1.3376e-10	-1.07081
88015454	chr16:88015454:G:A	2.64419e-08	-1.28647	-1.47201
88015813	chr16:88015813:G:A	1.42523e-07	-1.3376e-10	-1.07393
88015899	chr16:88015899:T:A	1.44557e-07	-1.3376e-10	-1.05976
88015912	chr16:88015912:C:T	1.07164e-07	-1.3376e-10	-1.35908
88015971	chr16:88015971:G:T	1.24341e-07	-1.3376e-10	-1.2104
88016720	chr16:88016720:C:G	9.9319e-08	-1.3376e-10	-1.4351
88016760	chr16:88016760:C:T	1.27607e-07	-1.3376e-10	-1.18448
88016827	chr16:88016827:A:G	1.3195e-07	-1.3376e-10	-1.15101
88016997	chr16:88016997:A:C	9.26451e-08	-1.50466	-4.74448e-10
88017047	chr16:88017047:T:C	2.43002e-08	-1.48087	-1.36208
88017136	chr16:88017136:G:A	1.46984e-07	-1.3376e-10	-1.04311
88017201	chr16:88017201:G:A	2.34853e-08	-1.38353	-1.49353
88017268	chr16:88017268:C:T	3.34116e-07	-1.3376e-10	-0.221945
88017491	chr16:88017491:C:T	1.00097e-07	-1.3376e-10	-1.42729
88017517	chr16:88017517:C:T	1.09169e-07	-1.3376e-10	-1.34054
88017755	chr16:88017755:A:G	2.40682e-07	-1.3376e-10	-0.549958
88017763	chr16:88017763:T:C	4.52488e-08	-1.31389	-0.907371
88017955	chr16:88017955:C:T	3.67612e-08	-0.978527	-1.45046
88018040	chr16:88018040:T:C	1.3846e-07	-1.3376e-10	-1.10285
88018137	chr16:88018137:G:A	3.47645e-08	-1.34573	-1.13911
88018204	chr16:88018204:C:T	2.73797e-08	-1.26494	-1.45869
88018365	chr16:88018365:G:A	8.4926e-08	-1.55619	-0.0354606
88018419	chr16:88018419:G:C	1.88397e-08	-1.6008	-1.49667
88018854	chr16:88018854:T:C	2.53065e-08	-1.40994	-1.39243
88018918	chr16:88018918:C:T	3.46145e-07	-1.3376e-10	-0.186577
88019034	chr16:88019034:CT:C	4.08166e-08	-1.40794	-0.916405
88019192	chr16:88019192:C:T	3.15676e-08	-1.39884	-1.18246
88019355	chr16:88019355:A:G	1.13208e-07	-1.3376e-10	-1.30421
88020553	chr16:88020553:T:C	2.62602e-07	-0.462794	-4.74448e-10
88020686	chr16:88020686:C:T	2.19918e-07	-1.3376e-10	-0.640179
88020832	chr16:88020832:T:C	1.06815e-07	-1.3376e-10	-1.36233
88020959	chr16:88020959:T:C	9.52534e-08	-1.3376e-10	-1.47689
88021099	chr16:88021099:C:T	1.14349e-07	-1.3376e-10	-1.29418
88021344	chr16:88021344:G:A	1.40775e-07	-1.3376e-10	-1.08627
88021422	chr16:88021422:T:G	4.35055e-08	-1.55202	-0.708527
88021535	chr16:88021535:G:A	9.38009e-08	-1.3376e-10	-1.49226
88021572	chr16:88021572:A:G	1.08676e-07	-1.3376e-10	-1.34507
88021750	chr16:88021750:T:C	2.28088e-08	-1.48303	-1.42326
88021850	chr16:88021850:A:G	2.64134e-07	-1.3376e-10	-0.456977
88021876	chr16:88021876:T:C	1.27007e-07	-1.3376e-10	-1.18919
88022041	chr16:88022041:G:A	6.4707e-08	-0.494828	-1.36874
88022085	chr16:88022085:A:G	1.78429e-08	-1.65516	-1.49667
88022140	chr16:88022140:G:A	9.5329e-08	-1.3376e-10	-1.4761
88022493	chr16:88022493:C:G	3.7149e-07	-1.3376e-10	-0.115911
88022574	chr16:88022574:C:T	1.84716e-07	-1.3376e-10	-0.814614
88022815	chr16:88022815:C:T	5.44453e-08	-0.622974	-1.41326
88022900	chr16:88022900:C:T	1.15152e-06	-1.3376e-10	1.01541
88022960	chr16:88022960:A:G	4.74252e-08	-1.6129	-0.561378
88023288	chr16:88023288:G:T	6.85888e-08	-1.42106	-0.384244
88023309	chr16:88023309:T:A	9.82933e-08	-1.3376e-10	-1.44548
88023400	chr16:88023400:A:G	2.01428e-07	0.210828	-0.938832
88023532	chr16:88023532:C:G	1.00234e-06	-1.3376e-10	0.876662
88023544	chr16:88023544:G:C	1.7052e-07	-1.3376e-10	-0.89458
88023912	chr16:88023912:T:G	1.32622e-07	-1.3376e-10	-1.14593
88024031	chr16:88024031:CT:C	3.67756e-08	-1.00937	-1.41923
88024047	chr16:88024047:G:A	1.96649e-08	-1.64676	-1.40784
88024387	chr16:88024387:G:A	8.0862e-08	-1.64069	-4.74448e-10
88024697	chr16:88024697:G:A	9.44621e-08	-1.3376e-10	-1.48524
88024915	chr16:88024915:C:T	1.34635e-07	-1.3376e-10	-1.13087
88025065	chr16:88025065:G:A	9.59807e-08	-1.3376e-10	-1.46929
88025283	chr16:88025283:AG:A	4.43642e-08	-1.0529	-1.1881
88025336	chr16:88025336:C:T	1.06624e-07	-1.3376e-10	-1.36412
88025466	chr16:88025466:G:T	1.05629e-07	-1.3376e-10	-1.3735
88025538	chr16:88025538:C:T	1.96937e-08	-1.55817	-1.49497
88026086	chr16:88026086:C:T	2.19127e-08	-1.45407	-1.4923
88026304	chr16:88026304:C:T	2.57715e-07	-1.3376e-10	-0.48158
88026408	chr16:88026408:C:T	1.20495e-07	-1.3376e-10	-1.24183
88026419	chr16:88026419:C:G	1.90238e-08	-1.5984	-1.48934
88026445	chr16:88026445:C:T	5.20411e-07	-1.3376e-10	0.221184
88026811	chr16:88026811:G:A	4.46337e-07	0.0676402	-4.74448e-10
88026962	chr16:88026962:G:A	2.31172e-07	-1.3376e-10	-0.590272
88026997	chr16:88026997:C:A	1.82679e-07	-0.825702	-4.74448e-10
88027063	chr16:88027063:T:A	9.46507e-08	-1.12688	-0.356361
88027383	chr16:88027383:G:C	8.18274e-08	-0.29693	-1.33189
88027780	chr16:88027780:G:A	8.07388e-08	-1.64221	-4.74448e-10
88027953	chr16:88027953:C:T	1.14965e-07	-1.28881	-4.74448e-10
88028165	chr16:88028165:T:TA	3.05473e-07	-1.3376e-10	-0.311573
88028357	chr16:88028357:G:A	1.50377e-07	-1.3376e-10	-1.02029
88028416	chr16:88028416:G:A	3.65015e-07	-1.3376e-10	-0.133495
88028650	chr16:88028650:T:A	1.88561e-08	-1.61305	-1.48355
88028688	chr16:88028688:T:A	1.14627e-07	-1.3376e-10	-1.29175
88028735	chr16:88028735:G:A	8.1583e-08	-1.63333	0.00151506
88028797	chr16:88028797:A:G	1.21578e-07	-1.64277	0.40989
88028972	chr16:88028972:C:T	1.28294e-07	-1.3376e-10	-1.17911
88029139	chr16:88029139:T:G	2.1054e-08	-1.49817	-1.48818
88029206	chr16:88029206:T:C	9.66317e-08	-1.3376e-10	-1.46253
88029656	chr16:88029656:C:T	9.42413e-08	-1.3376e-10	-1.48758
88030172	chr16:88030172:A:G	1.32675e-07	-1.3376e-10	-1.14554
88030259	chr16:88030259:G:C	1.20618e-07	-1.3376e-10	-1.2408
88030289	chr16:88030289:A:G	2.91062e-07	-1.3376e-10	-0.359897
88030333	chr16:88030333:A:G	9.58376e-08	0.0256937	-1.49647
88030433	chr16:88030433:C:A	1.12618e-07	-1.3376e-10	-1.30943
88030719	chr16:88030719:C:T	1.21096e-07	-1.3376e-10	-1.23685
88030801	chr16:88030801:T:C	1.63326e-07	-1.3376e-10	-0.937688
88031001	chr16:88031001:C:G	1.58503e-07	-1.3376e-10	-0.967663
88031096	chr16:88031096:G:T	7.10258e-08	-1.58425	-0.186143
88031215	chr16:88031215:C:A	1.17561e-07	-1.3376e-10	-1.26648
88031248	chr16:88031248:G:A	1.82749e-07	-1.3376e-10	-0.825323
88031692	chr16:88031692:A:G	7.15876e-07	-1.3376e-10	0.540073
88032404	chr16:88032404:G:T	9.3641e-08	-1.3376e-10	-1.49397
88032497	chr16:88032497:C:T	2.44495e-07	0.886594	-1.42084
88032661	chr16:88032661:C:T	3.9321e-07	-0.05909	-4.74448e-10
88033049	chr16:88033049:A:G	5.81522e-08	-0.55678	-1.41359
88033053	chr16:88033053:C:A	6.04179e-08	-0.522933	-1.40922
88033111	chr16:88033111:C:T	5.72037e-08	-0.70259	-1.28423
88033182	chr16:88033182:C:T	3.07641e-07	-1.3376e-10	-0.304501
88033559	chr16:88033559:C:T	2.54358e-07	-1.3376e-10	-0.494693
88033593	chr16:88033593:T:C	6.27412e-08	-0.531375	-1.36304
88033903	chr16:88033903:AGGAAG:A	3.91669e-07	-1.3376e-10	-0.0630177
88033973	chr16:88033973:A:G	5.42523e-08	-1.53516	-0.504625
88034141	chr16:88034141:G:A	5.09773e-08	-0.695824	-1.40623
88034259	chr16:88034259:C:T	1.13503e-07	-1.3376e-10	-1.3016
88034505	chr16:88034505:G:C	1.02118e-07	-1.3376e-10	-1.40731
88034863	chr16:88034863:A:C	1.09779e-07	-1.3376e-10	-1.33496
88034881	chr16:88034881:T:C	1.4168e-07	-1.3376e-10	-1.07987
88034918	chr16:88034918:T:C	3.10044e-08	-1.12584	-1.47346
88035123	chr16:88035123:C:T	9.79354e-08	-1.3376e-10	-1.44913
88035815	chr16:88035815:G:A	1.92323e-08	-1.59207	-1.48478
88035840	chr16:88035840:G:A	9.61714e-08	-1.3376e-10	-1.4673
88035909	chr16:88035909:G:A	3.741e-07	-1.3376e-10	-0.108912
88036184	chr16:88036184:G:A	6.56744e-07	-1.3376e-10	0.45386
88036269	chr16:88036269:G:A	5.74404e-08	-0.486507	-1.49618
88036462	chr16:88036462:C:T	6.69797e-07	-1.3376e-10	0.47354
88037165	chr16:88037165:A:G	1.20488e-07	-1.3376e-10	-1.24188
88037225	chr16:88037225:A:G	2.65093e-08	-1.26697	-1.48897
88037450	chr16:88037450:T:C	1.18746e-07	-1.3376e-10	-1.25645
88037642	chr16:88037642:G:C	2.03238e-08	-1.53242	-1.48922
88037883	chr16:88037883:G:T	8.06656e-08	-1.64312	-4.74448e-10
88038106	chr16:88038106:G:A	1.70246e-07	-1.3376e-10	-0.896191
88038266	chr16:88038266:A:G	2.88325e-08	-1.58117	-1.09077
88038447	chr16:88038447:A:G	5.13932e-08	-0.678735	-1.41519
88038470	chr16:88038470:C:T	2.60608e-08	-1.27693	-1.49607
88038673	chr16:88038673:A:G	3.15839e-08	-1.08795	-1.49284
88038822	chr16:88038822:T:C	1.83391e-08	-1.63867	-1.48573
88039269	chr16:88039269:C:T	1.28352e-07	-1.3376e-10	-1.17866
88039360	chr16:88039360:T:TCC	1.36339e-07	-1.3376e-10	-1.11829
88039533	chr16:88039533:C:T	1.32404e-07	0.225856	-1.37343
88039588	chr16:88039588:C:T	9.54445e-08	-1.3376e-10	-1.47489
88039617	chr16:88039617:C:T	9.49361e-08	-1.3376e-10	-1.48023
88039861	chr16:88039861:G:A	9.41087e-08	-1.3376e-10	-1.48898
88040140	chr16:88040140:C:A	1.94841e-07	-1.3376e-10	-0.761249
88040267	chr16:88040267:T:C	1.08057e-07	-1.3376e-10	-1.35077
88040274	chr16:88040274:A:G	2.46018e-08	-1.39272	-1.4379
88040334	chr16:88040334:C:T	3.35211e-08	-1.62032	-0.900939
88040575	chr16:88040575:C:T	1.81133e-08	-1.64873	-1.48806
88040634	chr16:88040634:A:G	2.91525e-07	-1.3376e-10	-0.358309
88040656	chr16:88040656:G:T	1.56313e-07	-1.3376e-10	-0.981574
88040763	chr16:88040763:G:T	1.20943e-07	-1.3376e-10	-1.23812
88040809	chr16:88040809:G:A	1.15937e-07	-1.3376e-10	-1.28039
88040824	chr16:88040824:A:G	1.32739e-07	-1.14505	-4.74448e-10
88040855	chr16:88040855:G:A	4.95917e-08	-0.662614	-1.467
88040927	chr16:88040927:C:T	5.08563e-08	-0.640421	-1.46401
88041085	chr16:88041085:C:T	9.34551e-08	-1.3376e-10	-1.49595
88041275	chr16:88041275:C:T	1.00594e-07	-1.3376e-10	-1.42234
88041694	chr16:88041694:G:GC	9.50032e-08	-1.3376e-10	-1.47952
88041750	chr16:88041750:A:G	1.78025e-07	-1.3376e-10	-0.851509
88042182	chr16:88042182:G:T	6.06744e-08	-0.482689	-1.44522
88042282	chr16:88042282:G:C	1.85759e-08	-1.6435	-1.46807
88042403	chr16:88042403:C:T	5.99366e-08	-0.454214	-1.48593
88042663	chr16:88042663:TCC:T	3.07997e-07	-1.3376e-10	-0.303343
88042889	chr16:88042889:C:A	2.28879e-08	-1.52619	-1.37663
88043041	chr16:88043041:A:G	9.09621e-07	-1.3376e-10	0.779594
88043276	chr16:88043276:G:A	5.94957e-08	-0.651704	-1.29583
88043682	chr16:88043682:C:T	1.40639e-05	3.51793	-4.74448e-10
88043893	chr16:88043893:CTTAAAAA:C	8.71508e-08	-0.596331	-0.969462
88044056	chr16:88044056:C:T	3.58942e-07	1.16639	-1.31666
88044198	chr16:88044198:C:T	9.60714e-08	-1.3376e-10	-1.46834
88044272	chr16:88044272:G:A	1.26333e-07	-1.3376e-10	-1.19452
88044303	chr16:88044303:ACACACAGTCGGAACAG:A	1.25351e-07	-1.20231	-4.74448e-10
88044304	chr16:88044304:C:T	5.93888e-08	-0.527193	-1.42214
88044407	chr16:88044407:A:G	9.47167e-08	-1.3376e-10	-1.48254
88044618	chr16:88044618:A:G	5.96139e-08	-1.11006	-0.835487
88044658	chr16:88044658:T:G	6.03791e-08	-0.541517	-1.39127
88044724	chr16:88044724:C:T	3.25099e-08	-1.08238	-1.46951
88044738	chr16:88044738:C:G	5.69719e-08	-0.556053	-1.43482
88044765	chr16:88044765:C:T	1.46609e-07	-1.3376e-10	-1.04567
88044788	chr16:88044788:G:C	5.48423e-08	-0.56902	-1.45995
88044809	chr16:88044809:C:T	5.20533e-08	-0.621639	-1.45953
88044840	chr16:88044840:G:A	5.74695e-08	-1.11435	-0.867831
88044863	chr16:88044863:T:G	4.96736e-08	-1.12369	-1.00428
88044914	chr16:88044914:G:A	2.24346e-07	-1.3376e-10	-0.620244
88045132	chr16:88045132:T:C	3.07858e-08	-1.29944	-1.30694
88045255	chr16:88045255:T:C	2.56394e-07	-1.3376e-10	-0.486717
88045382	chr16:88045382:C:T	2.73982e-08	-1.39797	-1.32499
88045398	chr16:88045398:G:C	8.47481e-07	-1.3376e-10	0.708835
88045538	chr16:88045538:A:G	5.12945e-08	-0.627263	-1.46859
88045879	chr16:88045879:C:T	1.74637e-07	-1.3376e-10	-0.870723
88045986	chr16:88045986:G:A	9.65732e-08	-1.3376e-10	-1.46313
88046072	chr16:88046072:T:C	5.54987e-08	-0.563284	-1.45379
88046214	chr16:88046214:C:T	1.58054e-07	-1.3376e-10	-0.970495
88046355	chr16:88046355:A:G	1.17784e-07	-1.3376e-10	-1.26458
88046648	chr16:88046648:C:T	9.67269e-08	-1.3376e-10	-1.46154
88046746	chr16:88046746:C:T	1.19479e-07	-1.3376e-10	-1.25029
88047053	chr16:88047053:G:A	2.38711e-07	-1.34395	0.785771
88047136	chr16:88047136:G:A	1.26461e-07	-1.3376e-10	-1.1935
88047401	chr16:88047401:G:A	1.03813e-07	-1.3376e-10	-1.39085
88047863	chr16:88047863:T:C	3.04403e-05	-1.3376e-10	4.29009
88048278	chr16:88048278:C:G	4.8852e-08	-0.808005	-1.33663
88048295	chr16:88048295:A:T	1.06091e-07	-1.3376e-10	-1.36914
88048298	chr16:88048298:C:G	8.01555e-08	-0.170253	-1.47921
88048345	chr16:88048345:G:A	2.67851e-08	-1.47577	-1.26982
88048457	chr16:88048457:T:A	8.64997e-08	-1.01951	-0.553781
88048494	chr16:88048494:C:T	9.56931e-08	-1.3376e-10	-1.47229
88048548	chr16:88048548:T:G	1.10799e-07	-1.3376e-10	-1.32571
88048877	chr16:88048877:A:T	3.00069e-06	-1.3376e-10	1.97316
88048989	chr16:88048989:T:C	7.85347e-08	-0.408395	-1.2615
88049163	chr16:88049163:G:A	1.01435e-07	-1.41402	-4.74448e-10
88049447	chr16:88049447:C:T	2.54137e-07	-0.495563	-4.74448e-10
88049634	chr16:88049634:C:T	2.3218e-07	-1.3376e-10	-0.585923
88049679	chr16:88049679:C:G	2.94244e-08	-1.37325	-1.27836
88050022	chr16:88050022:G:T	9.52887e-07	-1.3376e-10	0.826063
88050065	chr16:88050065:G:C	3.01668e-07	-1.3376e-10	-0.324108
88050119	chr16:88050119:T:C	3.17855e-07	-1.3376e-10	-0.271838
88050163	chr16:88050163:C:T	3.56272e-07	-1.3376e-10	-0.15774
88050200	chr16:88050200:A:G	2.65009e-08	-1.38635	-1.3699
88050248	chr16:88050248:C:T	3.75493e-07	-1.3376e-10	-0.105196
88050540	chr16:88050540:G:A	2.05614e-07	-1.3376e-10	-0.707434
88050548	chr16:88050548:T:C	3.56156e-07	-1.3376e-10	-0.158065
88050573	chr16:88050573:A:G	3.77301e-07	-1.3376e-10	-0.10039
88050677	chr16:88050677:G:T	3.96265e-07	-1.3376e-10	-0.0513499
88050749	chr16:88050749:T:C	3.38167e-07	-1.3376e-10	-0.209895
88050791	chr16:88050791:A:G	3.54473e-07	-1.3376e-10	-0.162801
88051026	chr16:88051026:C:T	2.00475e-08	-1.61128	-1.42405
88051136	chr16:88051136:C:T	9.38755e-08	-1.3376e-10	-1.49146
88051154	chr16:88051154:G:A	8.39375e-08	-1.60336	-4.74448e-10
88051347	chr16:88051347:A:G	2.77501e-07	-1.3376e-10	-0.40761
88051579	chr16:88051579:C:T	2.02402e-07	-0.723179	-4.74448e-10
88051600	chr16:88051600:C:T	3.19928e-05	-1.3376e-10	4.33983
88051781	chr16:88051781:A:G	9.3785e-08	-1.3376e-10	-1.49243
88051791	chr16:88051791:A:G	2.87201e-07	-1.3376e-10	-0.373251
88051822	chr16:88051822:C:G	7.60792e-08	-1.51482	-0.186839
88051875	chr16:88051875:C:A	2.87201e-07	-1.3376e-10	-0.373251
88051890	chr16:88051890:G:A	2.77037e-07	-1.3376e-10	-0.409283
88051983	chr16:88051983:C:A	9.39532e-08	-1.3376e-10	-1.49064
88051996	chr16:88051996:T:C	1.11483e-07	-1.3376e-10	-1.31956
88052056	chr16:88052056:G:C	9.37574e-08	-1.3376e-10	-1.49272
88052294	chr16:88052294:G:A	2.26779e-08	-1.4639	-1.44814
88052398	chr16:88052398:G:A	1.12715e-06	-1.3376e-10	0.994017
88052721	chr16:88052721:A:C	9.35929e-08	-1.3376e-10	-1.49448
88052763	chr16:88052763:C:T	9.38498e-08	-1.3376e-10	-1.49174
88052779	chr16:88052779:C:G	2.83244e-08	-1.39553	-1.29418
88052966	chr16:88052966:A:G	3.09444e-07	-1.3376e-10	-0.298656
88053278	chr16:88053278:G:A	1.47741e-07	-1.3376e-10	-1.03797
88054853	chr16:88054853:A:T	1.19864e-07	-1.3376e-10	-1.24707
88055028	chr16:88055028:A:G	4.29881e-08	-1.59417	-0.678337
88055042	chr16:88055042:T:C	3.72925e-08	-1.65419	-0.760453
88055081	chr16:88055081:G:A	9.35055e-08	-1.3376e-10	-1.49541
88055083	chr16:88055083:A:G	4.32902e-08	-1.59533	-0.670178
88055403	chr16:88055403:A:G	4.37624e-08	-1.58328	-0.671376
88055594	chr16:88055594:T:C	1.19918e-07	-1.3376e-10	-1.24663
88055872	chr16:88055872:A:G	4.37724e-08	-0.97105	-1.28338
88056433	chr16:88056433:GTGTT:G	1.0113e-07	-1.3376e-10	-1.41703
88056762	chr16:88056762:A:T	4.75753e-08	-0.675016	-1.4961
88057138	chr16:88057138:G:C	9.4498e-08	-1.3376e-10	-1.48486
88057232	chr16:88057232:G:A	9.69527e-08	-1.3376e-10	-1.45921
88057289	chr16:88057289:A:G	3.05961e-08	-1.17771	-1.43485
88057353	chr16:88057353:G:C	4.06108e-07	-1.3376e-10	-0.0268154
88057530	chr16:88057530:G:T	3.55309e-08	-1.65274	-0.810292
88057543	chr16:88057543:G:A	9.97847e-08	-1.3376e-10	-1.43042
88057599	chr16:88057599:C:T	3.70097e-05	-1.3376e-10	4.4855
88057649	chr16:88057649:A:G	3.91831e-08	-1.63984	-0.725345
88057941	chr16:88057941:G:C	2.3832e-08	-1.45969	-1.40271
88058244	chr16:88058244:G:A	9.59547e-08	-1.3376e-10	-1.46956
88058331	chr16:88058331:A:G	3.739e-08	-1.65453	-0.757499
88058341	chr16:88058341:G:A	3.37718e-08	-1.3318	-1.182
88058486	chr16:88058486:T:C	9.02737e-08	-0.475499	-1.05509
88058541	chr16:88058541:T:TGACA	1.01839e-07	-1.3376e-10	-1.41004
88058726	chr16:88058726:TAAG:T	2.74485e-07	1.06621	-1.48475
88058974	chr16:88058974:C:T	2.86465e-08	-1.64238	-1.03602
88058990	chr16:88058990:A:C	9.82978e-08	-1.3376e-10	-1.44543
88059009	chr16:88059009:A:G	2.72058e-08	-1.64765	-1.08235
88059357	chr16:88059357:C:T	1.04794e-07	-1.3376e-10	-1.38143
88059389	chr16:88059389:T:G	9.76793e-08	-1.3376e-10	-1.45174
88059861	chr16:88059861:C:CT	2.85736e-07	-0.378367	-4.74448e-10
88060026	chr16:88060026:T:C	2.12952e-07	-1.3376e-10	-0.672367
88060614	chr16:88060614:G:A	1.04205e-07	-1.3376e-10	-1.38707
88060786	chr16:88060786:C:T	9.39126e-08	-0.715708	-0.775362
88060807	chr16:88060807:C:T	2.77481e-08	-1.21366	-1.49661
88060989	chr16:88060989:C:T	9.67584e-08	-1.3376e-10	-1.46122
88061298	chr16:88061298:A:C	1.5026e-07	-1.3376e-10	-1.02107
88061349	chr16:88061349:T:G	6.08485e-07	-1.3376e-10	0.377539
88061489	chr16:88061489:T:C	2.512e-08	-1.55697	-1.2528
88061595	chr16:88061595:G:A	3.11493e-08	-1.30646	-1.28819
88061846	chr16:88061846:A:G	5.85848e-08	-0.496249	-1.46671
88061910	chr16:88061910:C:T	1.29531e-07	-1.3376e-10	-1.16952
88061981	chr16:88061981:T:G	1.04217e-07	-1.3376e-10	-1.38696
88062218	chr16:88062218:T:C	1.10278e-07	-1.3376e-10	-1.33043
88062597	chr16:88062597:C:T	9.23368e-08	-0.0598029	-1.44819
88062614	chr16:88062614:G:T	4.04213e-08	-0.902592	-1.43148
88062932	chr16:88062932:C:T	1.24058e-07	0.234312	-1.44699
88063138	chr16:88063138:G:A	9.02826e-08	-1.53049	-4.74448e-10
88063187	chr16:88063187:C:T	1.95323e-07	-1.3376e-10	-0.758778
88063200	chr16:88063200:G:A	9.62148e-08	-1.3376e-10	-1.46685
88063256	chr16:88063256:G:A	1.2877e-07	-1.3376e-10	-1.17541
88063462	chr16:88063462:A:C	1.04136e-07	-1.38774	-4.74448e-10
88063485	chr16:88063485:T:A	1.02252e-07	-1.3376e-10	-1.40599
88063545	chr16:88063545:C:T	1.03607e-07	-1.3376e-10	-1.39283
88063641	chr16:88063641:C:G	1.11389e-07	-1.3376e-10	-1.3204
88064025	chr16:88064025:G:C	1.47909e-07	-1.3376e-10	-1.03684
88064170	chr16:88064170:G:T	1.1706e-07	-1.27075	-4.74448e-10
88064349	chr16:88064349:G:C	8.6705e-07	-1.3376e-10	0.731662
88064538	chr16:88064538:C:A	9.43157e-08	-1.3376e-10	-1.48679
88064650	chr16:88064650:C:T	2.03227e-07	-1.3376e-10	-0.71911
88064687	chr16:88064687:A:G	4.89065e-08	-0.855231	-1.28829
88064737	chr16:88064737:T:G	1.26009e-07	-1.3376e-10	-1.19708
88064954	chr16:88064954:A:G	8.709e-08	-0.907391	-0.659101
88064966	chr16:88064966:A:G	1.27997e-07	-0.0816676	-1.09976
88065573	chr16:88065573:G:A	1.17394e-07	-1.3376e-10	-1.2679
88065676	chr16:88065676:G:C	6.78276e-07	1.98256	-1.49644
88066044	chr16:88066044:C:A	1.04965e-07	-1.3376e-10	-1.37981
88066263	chr16:88066263:A:G	1.99248e-08	-1.6369	-1.40456
88066715	chr16:88066715:T:C	2.26934e-08	-1.42132	-1.49004
88066819	chr16:88066819:C:T	1.37097e-07	-1.3376e-10	-1.11275
88066824	chr16:88066824:C:T	1.82459e-07	-1.3376e-10	-0.826911
88066874	chr16:88066874:A:G	3.95222e-08	-0.87209	-1.48448
88067762	chr16:88067762:C:T	1.19916e-07	-1.3376e-10	-1.24664
88067976	chr16:88067976:C:T	4.47419e-07	1.4187	-1.34863
88068205	chr16:88068205:G:C	1.7558e-07	-1.3376e-10	-0.865338
88068300	chr16:88068300:C:T	9.44094e-08	-1.3376e-10	-1.48579
88068477	chr16:88068477:C:T	2.0923e-05	-1.3376e-10	3.91517
88068602	chr16:88068602:T:C	3.70921e-08	-1.0006	-1.41943
88068634	chr16:88068634:C:T	9.56496e-08	-1.3376e-10	-1.47274
88068748	chr16:88068748:C:G	8.08059e-08	-1.64138	-4.74448e-10
88068900	chr16:88068900:C:CT	9.62475e-08	-1.3376e-10	-1.46651
88069219	chr16:88069219:C:T	1.01514e-07	-1.3376e-10	-1.41324
88069404	chr16:88069404:C:T	1.1872e-07	-1.25666	-4.74448e-10
88069809	chr16:88069809:C:G	1.03099e-07	-1.3376e-10	-1.39774
88069981	chr16:88069981:A:G	9.34981e-08	-1.3376e-10	-1.49549
88070055	chr16:88070055:T:TTC	1.94487e-05	-1.3376e-10	3.8421
88070108	chr16:88070108:G:A	2.95127e-08	-1.16156	-1.48705
88070553	chr16:88070553:C:T	1.08043e-07	-1.27668	-0.0742297
88070959	chr16:88070959:G:A	9.34273e-08	-1.3376e-10	-1.49625
88071099	chr16:88071099:C:T	5.38884e-07	-1.3376e-10	0.256066
88071196	chr16:88071196:G:A	1.04806e-07	-1.3376e-10	-1.38133
88071350	chr16:88071350:C:T	4.73045e-07	1.49726	-1.3715
88071372	chr16:88071372:G:T	1.0433e-07	-1.3376e-10	-1.38588
88071447	chr16:88071447:T:A	3.59698e-08	-1.3997	-1.05105
88072119	chr16:88072119:G:A	1.26337e-07	-0.288689	-0.90579
88072234	chr16:88072234:G:A	2.82691e-05	-1.3376e-10	4.21609
88072310	chr16:88072310:TC:T	7.11914e-07	1.72498	-1.19046
88072360	chr16:88072360:A:G	3.60151e-08	-1.36423	-1.08526
88072361	chr16:88072361:C:T	1.58559e-06	-1.3376e-10	1.33528
88072417	chr16:88072417:A:C	9.72989e-08	-1.3376e-10	-1.45565
88072586	chr16:88072586:G:A	5.02781e-07	-1.3376e-10	0.186721
88072593	chr16:88072593:A:G	6.29326e-06	-1.3376e-10	2.7138
88072604	chr16:88072604:C:T	9.58432e-08	-1.3376e-10	-1.47072
88072677	chr16:88072677:C:T	6.73063e-07	1.97498	-1.49658
88072701	chr16:88072701:C:T	4.51323e-08	-1.36685	-0.856988
88072859	chr16:88072859:A:G	4.06908e-08	-1.43967	-0.88776
88073069	chr16:88073069:C:G	9.71822e-08	-1.3376e-10	-1.45685
88073302	chr16:88073302:C:T	1.43299e-07	-1.0685	-4.74448e-10
88073627	chr16:88073627:G:A	1.9684e-08	-1.63059	-1.42304
88073684	chr16:88073684:C:T	3.26421e-08	-1.57853	-0.969307
88074068	chr16:88074068:C:T	1.90815e-07	0.63805	-1.42018
88074828	chr16:88074828:C:T	9.41595e-08	-1.3376e-10	-1.48844
88074921	chr16:88074921:G:A	1.12778e-07	0.150697	-1.45871
88075019	chr16:88075019:C:T	1.7415e-07	-1.3376e-10	-0.87352
88075054	chr16:88075054:A:C	4.94519e-05	-1.3376e-10	4.77532
88075521	chr16:88075521:A:C	2.21344e-08	-1.44949	-1.48682
88075621	chr16:88075621:T:C	9.61638e-08	-0.0423604	-1.42502
88075662	chr16:88075662:G:A	5.10184e-05	-1.3376e-10	4.80651
88075710	chr16:88075710:G:A	1.13849e-07	-1.3376e-10	-1.29856
88075713	chr16:88075713:T:C	1.03141e-07	-1.3376e-10	-1.39733
88076294	chr16:88076294:G:C	9.56243e-08	-1.3376e-10	-1.47301
88076408	chr16:88076408:G:A	2.43327e-07	-1.3376e-10	-0.539027
88076816	chr16:88076816:C:G	1.84931e-08	-1.65129	-1.46475
88076928	chr16:88076928:C:T	9.77297e-08	-1.3376e-10	-1.45123
88077324	chr16:88077324:C:T	4.19323e-08	-0.843812	-1.45357
88077469	chr16:88077469:G:A	2.03624e-07	-1.3376e-10	-0.717159
88077575	chr16:88077575:G:A	4.89992e-08	-1.45604	-0.685586
88078020	chr16:88078020:C:T	2.30261e-08	-1.54017	-1.35663
88078263	chr16:88078263:A:T	5.16929e-07	1.67788	-1.46341
88078628	chr16:88078628:G:A	5.08025e-07	1.48801	-1.29092
88078638	chr16:88078638:G:A	9.9252e-08	-1.3376e-10	-1.43577
88078800	chr16:88078800:C:T	4.29186e-05	-1.3376e-10	4.63363
88079011	chr16:88079011:G:A	2.59679e-07	-0.47399	-4.74448e-10
88079768	chr16:88079768:G:A	9.53639e-08	-1.3376e-10	-1.47573
88080011	chr16:88080011:G:A	2.47179e-05	-1.3376e-10	4.08185
88082217	chr16:88082217:A:C	2.43221e-07	-1.16414	0.624677
88082410	chr16:88082410:T:C	2.2751e-08	-1.419	-1.48983
88082524	chr16:88082524:A:G	2.83935e-07	0.0263181	-0.411006
88082610	chr16:88082610:C:T	9.34348e-08	-1.3376e-10	-1.49617
88082717	chr16:88082717:G:A	2.28125e-08	-1.40948	-1.49664
88082953	chr16:88082953:C:T	3.63843e-08	-0.946498	-1.4928
88083094	chr16:88083094:C:T	4.59136e-05	-1.3376e-10	4.70108
88083166	chr16:88083166:AAAAATT:A	1.33529e-07	-1.3376e-10	-1.13912
88083285	chr16:88083285:A:G	2.45141e-07	-1.3376e-10	-0.5316
88083375	chr16:88083375:T:C	5.79716e-08	-1.39102	-0.582457
88083671	chr16:88083671:T:C	5.2847e-08	-0.786544	-1.27949
88083683	chr16:88083683:G:A	1.04058e-07	-1.3376e-10	-1.38849
88083791	chr16:88083791:GC:G	1.20821e-06	-1.3376e-10	1.06346
88083904	chr16:88083904:T:C	9.35944e-08	-1.3376e-10	-1.49446
88084153	chr16:88084153:G:A	1.01884e-07	-1.65423	0.244633
88084381	chr16:88084381:A:G	1.5777e-06	2.50491	-1.17462
88084625	chr16:88084625:T:C	1.60322e-07	-1.3376e-10	-0.956253
88085832	chr16:88085832:G:A	9.38721e-08	-1.3376e-10	-1.4915
88085858	chr16:88085858:G:C	4.29046e-07	-1.3376e-10	0.0281297
88086065	chr16:88086065:G:A	9.01414e-08	-0.379155	-1.1529
88086259	chr16:88086259:G:A	1.02639e-07	-1.3376e-10	-1.40221
88086395	chr16:88086395:G:A	9.6361e-08	-1.3376e-10	-1.46533
88086459	chr16:88086459:G:C	1.01577e-07	-1.3376e-10	-1.41262
88086530	chr16:88086530:C:G	5.31794e-08	-1.21681	-0.842949
88086932	chr16:88086932:C:T	1.34944e-07	-1.12858	-4.74448e-10
88087037	chr16:88087037:G:A	1.1037e-07	-1.3376e-10	-1.32959
88087145	chr16:88087145:G:A	1.87929e-07	-1.3376e-10	-0.797369
88087154	chr16:88087154:G:A	1.10245e-07	-1.3376e-10	-1.33073
88087263	chr16:88087263:G:A	9.3397e-08	-1.3376e-10	-1.49657
88087335	chr16:88087335:C:G	1.61783e-07	-1.3376e-10	-0.94718
88087524	chr16:88087524:G:A	2.12983e-08	-1.49821	-1.47659
88087590	chr16:88087590:C:T	3.52497e-07	-1.3376e-10	-0.168392
88087604	chr16:88087604:T:C	7.63076e-07	-1.3376e-10	0.603923
88087746	chr16:88087746:C:T	1.24915e-06	-1.3376e-10	1.09679
88087772	chr16:88087772:C:A	2.2193e-07	-1.3376e-10	-0.631074
88087823	chr16:88087823:A:G	1.3813e-07	-1.3376e-10	-1.10524
88087866	chr16:88087866:G:A	3.8399e-07	-0.981759	0.898942
88088068	chr16:88088068:A:G	1.66199e-07	-1.3376e-10	-0.920248
88088074	chr16:88088074:T:C	2.98929e-07	-1.3376e-10	-0.333229
88088248	chr16:88088248:A:G	2.00209e-08	-1.62676	-1.4099
88088283	chr16:88088283:C:T	4.44635e-08	-1.1421	-1.09667
88088501	chr16:88088501:G:A	4.65765e-07	-1.3376e-10	0.110247
88088623	chr16:88088623:G:A	1.06154e-07	-1.3376e-10	-1.36854
88088651	chr16:88088651:G:A	1.74119e-07	-1.3376e-10	-0.873697
88088691	chr16:88088691:C:T	1.0558e-07	-1.3376e-10	-1.37397
88089794	chr16:88089794:C:T	6.49797e-07	-1.3376e-10	0.443226
88089992	chr16:88089992:C:G	1.37823e-07	-1.3376e-10	-1.10746
88090091	chr16:88090091:C:A	1.34591e-07	-1.3376e-10	-1.13119
88090177	chr16:88090177:G:A	1.20138e-07	-1.3376e-10	-1.2448
88090370	chr16:88090370:G:A	3.31296e-07	-1.3376e-10	-0.230421
88090919	chr16:88090919:A:G	9.40365e-08	-1.3376e-10	-1.48975
88091194	chr16:88091194:T:C	1.21053e-07	-1.3376e-10	-1.2372
88091325	chr16:88091325:T:C	1.12302e-07	-1.3376e-10	-1.31224
88091871	chr16:88091871:A:G	3.71057e-08	-1.64566	-0.774003
88092063	chr16:88092063:T:G	7.97386e-07	-1.3376e-10	0.647904
88092101	chr16:88092101:A:G	9.76151e-08	-1.3376e-10	-1.4524
88092607	chr16:88092607:C:T	9.50979e-08	-1.3376e-10	-1.47853
88092624	chr16:88092624:T:C	8.08292e-08	-1.6411	-4.74448e-10
88092710	chr16:88092710:A:C	1.28435e-07	-1.3376e-10	-1.17801
88092994	chr16:88092994:T:A	7.65025e-08	-0.28488	-1.41123
88093878	chr16:88093878:A:T	9.71332e-08	-1.3376e-10	-1.45735
88094026	chr16:88094026:C:T	2.16799e-07	-1.3376e-10	-0.654466
88094079	chr16:88094079:G:A	1.30705e-07	-0.21562	-0.944871
88094233	chr16:88094233:T:A	1.01327e-07	-1.3376e-10	-1.41509
88094500	chr16:88094500:G:A	9.40203e-08	-1.3376e-10	-1.48992
88094785	chr16:88094785:A:T	3.54146e-06	-1.3376e-10	2.13886
88095195	chr16:88095195:T:C	9.90764e-08	-1.3376e-10	-1.43754
88095475	chr16:88095475:G:A	1.2296e-07	-1.3376e-10	-1.22157
88095821	chr16:88095821:G:A	9.05421e-08	-1.52762	-4.74448e-10
88096609	chr16:88096609:C:T	2.75924e-07	-0.413308	-4.74448e-10
88096643	chr16:88096643:C:T	1.94531e-08	-1.64718	-1.41824
88096762	chr16:88096762:C:A	1.01347e-07	-1.3376e-10	-1.41489
88096864	chr16:88096864:A:G	9.59386e-08	-1.3376e-10	-1.46973
88097332	chr16:88097332:G:A	2.03843e-08	-1.64961	-1.36906
88097334	chr16:88097334:G:C	1.34217e-07	-1.13398	-4.74448e-10
88097636	chr16:88097636:A:G	1.80393e-07	0.475462	-1.31376
88097958	chr16:88097958:A:T	6.4293e-08	-0.737392	-1.13259
88097976	chr16:88097976:T:C	2.36424e-07	-1.3376e-10	-0.567809
88097984	chr16:88097984:C:T	1.00326e-07	-1.42501	-4.74448e-10
88098008	chr16:88098008:G:C	6.89335e-08	-0.326658	-1.47363
88098075	chr16:88098075:C:T	9.39504e-08	-1.3376e-10	-1.49067
88098187	chr16:88098187:T:C	2.15135e-07	-1.3376e-10	-0.662167
88098497	chr16:88098497:C:T	9.82495e-08	-1.3376e-10	-1.44592
88098574	chr16:88098574:T:C	3.04097e-08	-1.57092	-1.04776
88098593	chr16:88098593:A:G	2.32029e-08	-1.63422	-1.25494
88098649	chr16:88098649:T:C	1.00655e-07	-1.3376e-10	-1.42174
88098937	chr16:88098937:G:A	9.78923e-08	-1.3376e-10	-1.44957
88098963	chr16:88098963:A:G	6.81297e-07	-1.3376e-10	0.490564
88099206	chr16:88099206:C:T	2.2536e-08	-1.60681	-1.31152
88099258	chr16:88099258:T:C	3.03397e-07	-0.47791	0.159518
88099321	chr16:88099321:C:T	9.94249e-08	-1.3376e-10	-1.43403
88099509	chr16:88099509:C:T	2.00036e-08	-1.62813	-1.40939
88100163	chr16:88100163:G:A	1.08632e-07	-1.3376e-10	-1.34547
88100309	chr16:88100309:G:A	1.20438e-07	-1.2423	-4.74448e-10
88100316	chr16:88100316:C:T	1.02205e-07	-1.3376e-10	-1.40645
88100335	chr16:88100335:A:T	1.42329e-07	-1.3376e-10	-1.07529
88100464	chr16:88100464:G:A	1.06271e-07	-1.3376e-10	-1.36744
88100612	chr16:88100612:C:G	2.9854e-08	-1.6058	-1.03131
88100679	chr16:88100679:A:G	2.25616e-07	-1.3376e-10	-0.614599
88100935	chr16:88100935:C:T	2.40494e-08	-1.48986	-1.36347
88101045	chr16:88101045:G:A	1.13756e-07	-1.3376e-10	-1.29938
88101088	chr16:88101088:G:A	2.54604e-06	-1.3376e-10	1.80886
88101356	chr16:88101356:G:A	1.06415e-07	-1.3376e-10	-1.36609
88101478	chr16:88101478:G:A	1.44499e-07	-1.3376e-10	-1.06016
88101719	chr16:88101719:C:G	1.63602e-07	-0.936001	-4.74448e-10
88101934	chr16:88101934:T:A	1.41126e-07	-1.3376e-10	-1.08378
88102025	chr16:88102025:C:T	1.21384e-07	-1.3376e-10	-1.23448
88102155	chr16:88102155:C:T	1.1006e-07	-1.3376e-10	-1.33241
88102356	chr16:88102356:A:T	9.15422e-08	-1.51663	-4.74448e-10
88102495	chr16:88102495:T:G	1.7053e-07	-0.894522	-4.74448e-10
88102607	chr16:88102607:C:T	3.67843e-07	-1.3376e-10	-0.125779
88103084	chr16:88103084:A:G	2.00794e-08	-1.56946	-1.46428
88103125	chr16:88103125:G:A	2.37669e-07	-1.3376e-10	-0.562556
88103654	chr16:88103654:T:C	2.82228e-07	-1.3376e-10	-0.39072
88103679	chr16:88103679:A:G	3.35558e-07	-1.3376e-10	-0.217638
88103727	chr16:88103727:C:T	1.67735e-07	-1.3376e-10	-0.911049
88103762	chr16:88103762:G:C	1.38158e-07	-1.3376e-10	-1.10504
88103887	chr16:88103887:CA:C	3.14235e-07	-1.3376e-10	-0.283292
88103910	chr16:88103910:C:T	9.46608e-08	-1.3376e-10	-1.48313
88104290	chr16:88104290:G:A	4.0881e-07	-1.3376e-10	-0.0201833
88104371	chr16:88104371:A:C	1.93008e-08	-1.58375	-1.48954
88104391	chr16:88104391:A:G	3.03156e-07	-1.3376e-10	-0.319187
88104484	chr16:88104484:G:A	2.98982e-07	-1.3376e-10	-0.333051
88104494	chr16:88104494:C:T	1.15985e-07	-1.3376e-10	-1.27997
88104531	chr16:88104531:A:T	3.46777e-07	-1.3376e-10	-0.184754
88104543	chr16:88104543:G:A	2.69869e-07	-1.3376e-10	-0.435496
88104614	chr16:88104614:C:T	3.13565e-07	-1.3376e-10	-0.285429
88104624	chr16:88104624:C:T	4.21091e-08	-1.12349	-1.16968
88104998	chr16:88104998:T:C	3.14367e-07	-1.3376e-10	-0.282874
88105096	chr16:88105096:G:C	3.02276e-07	-1.3376e-10	-0.322095
88105126	chr16:88105126:C:T	3.37423e-07	-1.3376e-10	-0.212098
88105261	chr16:88105261:A:C	2.92594e-07	-1.3376e-10	-0.354648
88105393	chr16:88105393:C:T	1.16955e-07	-1.27164	-4.74448e-10
88105395	chr16:88105395:C:G	1.04538e-07	-1.3376e-10	-1.38388
88105746	chr16:88105746:A:T	7.93599e-07	-1.3376e-10	0.643144
88105821	chr16:88105821:T:C	1.15164e-07	-1.3376e-10	-1.28708
88106170	chr16:88106170:G:A	1.86044e-08	-1.61944	-1.4906
88106237	chr16:88106237:A:G	3.81944e-08	-1.11492	-1.27582
88106416	chr16:88106416:T:C	4.32268e-07	-1.3376e-10	0.0356121
88106446	chr16:88106446:CTTAT:C	2.78e-08	-1.30063	-1.40777
88106820	chr16:88106820:G:T	9.50496e-08	-1.3376e-10	-1.47904
88106895	chr16:88106895:CCAGCCT:C	3.15482e-07	-1.3376e-10	-0.279333
88107196	chr16:88107196:C:G	4.44654e-08	-0.742538	-1.49619
88107199	chr16:88107199:G:A	4.40124e-08	-0.752905	-1.49606
88107275	chr16:88107275:C:T	1.74165e-06	-1.3376e-10	1.42915
88107276	chr16:88107276:T:G	3.76611e-08	-0.908558	-1.49625
88107332	chr16:88107332:G:A	8.67699e-08	-1.57017	-4.74448e-10
88107594	chr16:88107594:T:G	9.33905e-08	-1.3376e-10	-1.49664
88107724	chr16:88107724:C:T	3.4324e-08	-1.13978	-1.35781
88107753	chr16:88107753:C:T	1.97981e-07	-1.3376e-10	-0.745261
88108053	chr16:88108053:T:C	4.74945e-07	-1.54304	1.6728
88108120	chr16:88108120:T:C	3.7311e-08	-1.03649	-1.37765
88108408	chr16:88108408:C:T	1.08153e-07	-1.3376e-10	-1.34989
88108414	chr16:88108414:G:A	3.29329e-07	-0.934329	0.697953
88108548	chr16:88108548:G:A	9.33156e-08	-0.585864	-0.911583
88108613	chr16:88108613:C:T	9.62543e-08	-1.3376e-10	-1.46644
88108728	chr16:88108728:G:A	1.06698e-07	-1.3376e-10	-1.36343
88109015	chr16:88109015:G:C	9.64504e-08	-1.3376e-10	-1.4644
88109026	chr16:88109026:T:C	3.03927e-07	-0.464758	0.14811
88109298	chr16:88109298:C:T	9.34338e-08	-1.3376e-10	-1.49618
88109313	chr16:88109313:C:T	9.64504e-08	-1.3376e-10	-1.4644
88109318	chr16:88109318:T:C	5.53341e-08	-0.669629	-1.35042
88109321	chr16:88109321:A:G	1.70356e-07	-1.3376e-10	-0.895545
88109831	chr16:88109831:G:A	9.34718e-08	-1.3376e-10	-1.49577
88109886	chr16:88109886:C:A	1.10282e-06	0.972191	-4.74448e-10
88110185	chr16:88110185:G:A	9.93153e-08	-1.3376e-10	-1.43513
88110252	chr16:88110252:C:T	9.40133e-08	-1.3376e-10	-1.49
88110496	chr16:88110496:T:C	6.79358e-08	-0.877458	-0.937412
88110527	chr16:88110527:C:G	2.76839e-07	-0.409999	-4.74448e-10
88110632	chr16:88110632:C:T	1.58752e-07	-1.3376e-10	-0.966094
88110788	chr16:88110788:G:C	9.54315e-08	-1.3376e-10	-1.47503
88110842	chr16:88110842:A:G	1.05037e-07	-1.3376e-10	-1.37912
88110870	chr16:88110870:C:T	9.18943e-08	-0.571302	-0.941494
88111101	chr16:88111101:C:G	2.58689e-08	-1.28866	-1.49174
88111550	chr16:88111550:G:A	1.16687e-07	-1.3376e-10	-1.27394
88111689	chr16:88111689:T:C	1.53752e-07	-1.3376e-10	-0.998094
88111727	chr16:88111727:C:T	2.84791e-07	-0.38168	-4.74448e-10
88112025	chr16:88112025:C:CT	9.39279e-08	-1.3376e-10	-1.49091
88112059	chr16:88112059:G:A	3.74393e-08	-0.924532	-1.48618
88112060	chr16:88112060:T:C	3.76168e-08	-1.04288	-1.36311
88112179	chr16:88112179:CT:C	5.4356e-08	-0.933416	-1.10446
88112432	chr16:88112432:C:A	3.93896e-08	-0.866721	-1.49321
88112469	chr16:88112469:G:A	2.21247e-08	-1.58331	-1.35343
88112534	chr16:88112534:A:G	1.18426e-07	-1.3376e-10	-1.25915
88112540	chr16:88112540:C:T	2.70358e-08	-1.43063	-1.30564
88112574	chr16:88112574:T:C	1.25441e-07	-1.3376e-10	-1.2016
88112869	chr16:88112869:C:T	9.35884e-08	-1.3376e-10	-1.49453
88112985	chr16:88112985:A:G	7.58971e-07	0.598529	-4.74448e-10
88113055	chr16:88113055:G:C	2.48413e-08	-1.5782	-1.24272
88113212	chr16:88113212:T:C	1.85088e-07	-1.3376e-10	-0.8126
88113242	chr16:88113242:C:G	1.79501e-08	-1.65508	-1.49076
88113368	chr16:88113368:G:C	1.98635e-07	-0.741965	-4.74448e-10
88113373	chr16:88113373:T:C	3.00575e-08	-1.52781	-1.10252
88113747	chr16:88113747:GCGTCCCTTCTT:G	4.2695e-08	-0.81907	-1.46028
88114155	chr16:88114155:C:G	3.0256e-08	-1.20672	-1.41702
88114729	chr16:88114729:G:A	6.83193e-08	-0.353877	-1.45537
88114845	chr16:88114845:G:A	1.03185e-07	-1.59841	0.201506
88114957	chr16:88114957:GTGGCCTCTCA:G	4.23683e-08	-0.932603	-1.35443
88115075	chr16:88115075:C:T	2.96688e-08	-1.25547	-1.38786
88115089	chr16:88115089:C:T	1.13678e-07	-1.3376e-10	-1.30006
88115115	chr16:88115115:C:T	6.74149e-08	-1.59705	-0.225518
88115131	chr16:88115131:G:A	3.42321e-08	-1.05675	-1.44352
88115288	chr16:88115288:C:T	4.64401e-08	-1.14279	-1.05248
88115457	chr16:88115457:A:T	1.43118e-07	-1.3376e-10	-1.06977
88115705	chr16:88115705:G:A	1.16981e-07	-1.3376e-10	-1.27142
88115792	chr16:88115792:T:C	9.36943e-08	-1.3376e-10	-1.4934
88115847	chr16:88115847:C:G	2.99558e-08	-1.18486	-1.44885
88115933	chr16:88115933:C:T	8.38566e-08	-1.60433	-4.74448e-10
88115982	chr16:88115982:C:A	9.68713e-08	-1.3376e-10	-1.46005
88116006	chr16:88116006:G:A	1.11032e-07	-1.3376e-10	-1.32362
88116056	chr16:88116056:G:A	1.09461e-07	-1.3376e-10	-1.33787
88116215	chr16:88116215:A:G	1.09779e-07	-1.3376e-10	-1.33497
88116309	chr16:88116309:G:A	5.40598e-08	-0.614208	-1.42913
88116364	chr16:88116364:A:G	2.70627e-08	-1.36608	-1.3692
88116417	chr16:88116417:T:C	5.51789e-08	-0.52637	-1.49648
88116430	chr16:88116430:G:C	8.81416e-08	-0.640131	-0.914359
88116505	chr16:88116505:G:A	3.5926e-08	-1.62603	-0.82594
88116702	chr16:88116702:C:T	8.51124e-08	-1.53024	-0.0592223
88116765	chr16:88116765:T:A	2.92785e-07	-1.3376e-10	-0.353997
88116838	chr16:88116838:C:T	8.84873e-07	-1.3376e-10	0.75201
88116877	chr16:88116877:T:A	7.21496e-08	-0.317442	-1.43725
88116992	chr16:88116992:C:T	1.06416e-07	-1.3376e-10	-1.36608
88117021	chr16:88117021:A:G	2.52149e-08	-1.39505	-1.41094
88117024	chr16:88117024:G:A	1.13777e-07	0.186502	-1.48569
88117443	chr16:88117443:T:C	1.12021e-07	-1.3376e-10	-1.31475
88117457	chr16:88117457:G:A	5.4196e-08	-0.597114	-1.44371
88117574	chr16:88117574:G:A	9.93751e-08	-1.3376e-10	-1.43453
88117850	chr16:88117850:G:A	9.79863e-08	-1.3376e-10	-1.44861
88117882	chr16:88117882:C:A	1.17707e-07	-1.3376e-10	-1.26523
88118099	chr16:88118099:C:T	1.02773e-07	-1.3376e-10	-1.40091
88118232	chr16:88118232:T:G	1.1825e-07	-1.3376e-10	-1.26064
88118349	chr16:88118349:T:C	1.15395e-07	-1.3376e-10	-1.28507
88118365	chr16:88118365:T:C	3.30524e-08	-1.49056	-1.04478
88118492	chr16:88118492:C:A	1.07774e-07	-1.3376e-10	-1.3534
88118559	chr16:88118559:G:T	3.7774e-07	-1.3376e-10	-0.0992282
88118849	chr16:88118849:A:G	1.11052e-07	-1.3376e-10	-1.32344
88119281	chr16:88119281:A:G	1.125e-07	-1.3376e-10	-1.31048
88119347	chr16:88119347:A:G	6.62683e-08	-0.472767	-1.36696
88119527	chr16:88119527:G:A	1.14029e-07	-1.3376e-10	-1.29698
88119543	chr16:88119543:C:T	1.2348e-07	-1.3376e-10	-1.21736
88119580	chr16:88119580:C:T	9.60654e-08	-1.3376e-10	-1.46841
88119641	chr16:88119641:G:A	1.13038e-07	-1.3376e-10	-1.30571
88119654	chr16:88119654:G:A	1.19771e-07	-1.3376e-10	-1.24786
88119683	chr16:88119683:G:A	3.88396e-08	-1.10916	-1.26484
88119933	chr16:88119933:G:C	1.20408e-07	-1.3376e-10	-1.24255
88119943	chr16:88119943:G:A	1.02648e-07	-1.3376e-10	-1.40213
88119951	chr16:88119951:C:G	9.54737e-08	-1.3376e-10	-1.47458
88120036	chr16:88120036:C:T	1.17382e-07	-1.3376e-10	-1.268
88120040	chr16:88120040:G:A	1.14562e-07	-1.3376e-10	-1.29232
88120111	chr16:88120111:G:A	9.42667e-08	-1.3376e-10	-1.48731
88120397	chr16:88120397:A:G	1.19051e-07	-1.3376e-10	-1.25388
88120495	chr16:88120495:T:C	9.07569e-08	-0.568644	-0.956605
88120786	chr16:88120786:C:T	1.21683e-07	-0.903248	-0.328766
88120863	chr16:88120863:C:T	9.57762e-08	-1.3376e-10	-1.47142
88121269	chr16:88121269:C:G	1.15699e-07	-1.3376e-10	-1.28244
88121527	chr16:88121527:G:A	1.3111e-07	-1.3376e-10	-1.1574
88121620	chr16:88121620:A:G	5.72991e-08	-1.17404	-0.81111
88121742	chr16:88121742:C:T	1.11067e-07	-1.3233	-4.74448e-10
88121745	chr16:88121745:C:T	9.44071e-08	-1.3376e-10	-1.48582
88121897	chr16:88121897:A:G	4.9468e-08	-0.784707	-1.3474
88122268	chr16:88122268:A:G	9.65452e-08	-1.3376e-10	-1.46342
88122274	chr16:88122274:C:T	9.65024e-08	-1.3376e-10	-1.46387
88122285	chr16:88122285:A:G	9.34229e-08	-1.3376e-10	-1.4963
88122581	chr16:88122581:G:A	1.97365e-08	-1.56365	-1.48731
88122948	chr16:88122948:T:TCCTCCTGCCTCTG	3.22229e-08	-1.24669	-1.31407
88122992	chr16:88122992:G:A	9.51209e-08	-1.3376e-10	-1.47829
88123252	chr16:88123252:T:C	2.31606e-08	-1.39521	-1.49577
88123383	chr16:88123383:G:A	3.47277e-08	-1.41622	-1.06967
88123685	chr16:88123685:C:T	2.40088e-08	-1.36268	-1.49234
88123777	chr16:88123777:G:T	2.38641e-08	-1.37918	-1.48188
88123975	chr16:88123975:C:A	2.67515e-08	-1.25354	-1.49331
88124078	chr16:88124078:C:T	2.29888e-08	-1.40425	-1.49418
88124565	chr16:88124565:G:T	1.70447e-07	-1.3376e-10	-0.895007
88124710	chr16:88124710:G:A	4.20126e-08	-1.47295	-0.822511
88124841	chr16:88124841:T:C	5.36433e-07	-1.3376e-10	0.251507
88124976	chr16:88124976:A:G	2.31784e-08	-1.39433	-1.49588
88125390	chr16:88125390:G:T	3.25295e-08	-1.3194	-1.23189
88125446	chr16:88125446:A:T	2.79036e-08	-1.25855	-1.44613
88125515	chr16:88125515:G:A	4.34574e-08	-1.38692	-0.874736
88125781	chr16:88125781:A:T	9.36876e-08	-1.3376e-10	-1.49347
88126138	chr16:88126138:G:A	9.85577e-08	-1.3376e-10	-1.44279
88126493	chr16:88126493:C:T	1.21343e-07	-1.3376e-10	-1.23481
88126609	chr16:88126609:A:G	1.04801e-07	-1.3376e-10	-1.38137
88126775	chr16:88126775:T:C	2.46882e-08	-1.33643	-1.49068
88126989	chr16:88126989:T:G	4.00477e-08	-1.43063	-0.91273
88127066	chr16:88127066:G:A	2.43564e-08	-1.36985	-1.47079
88127074	chr16:88127074:C:T	9.7239e-08	-1.3376e-10	-1.45626
88127107	chr16:88127107:G:C	9.48648e-08	-1.3376e-10	-1.48098
88127205	chr16:88127205:C:A	2.45297e-07	-1.3376e-10	-0.530965
88127231	chr16:88127231:G:A	3.63784e-08	-1.38348	-1.05598
88127420	chr16:88127420:C:T	5.02066e-08	-1.05206	-1.06522
88127566	chr16:88127566:C:T	3.34952e-08	-1.41165	-1.11038
88127625	chr16:88127625:C:T	1.77548e-07	-1.3376e-10	-0.854191
88127658	chr16:88127658:G:A	4.79273e-08	-1.41051	-0.753244
88127671	chr16:88127671:A:G	3.98016e-08	-1.46886	-0.880662
88127749	chr16:88127749:A:G	1.00564e-07	-1.3376e-10	-1.42264
88127810	chr16:88127810:A:G	3.66755e-08	-1.40487	-1.02646
88127926	chr16:88127926:C:T	3.6081e-08	-1.43634	-1.01133
88127986	chr16:88127986:G:A	1.15077e-07	-1.28783	-4.74448e-10
88128041	chr16:88128041:G:A	4.01345e-08	-1.3803	-0.960896
88128053	chr16:88128053:G:T	1.21509e-07	-1.3376e-10	-1.23345
88128204	chr16:88128204:G:A	4.58475e-07	-1.3376e-10	0.0944722
88128236	chr16:88128236:C:T	3.32853e-08	-1.43488	-1.09344
88128320	chr16:88128320:C:A	1.38861e-07	-1.3376e-10	-1.09996
88128432	chr16:88128432:T:G	3.04033e-08	-1.46741	-1.15147
88128452	chr16:88128452:C:T	5.09361e-07	-1.3376e-10	0.199723
88128598	chr16:88128598:T:C	3.12168e-08	-1.43181	-1.16067
88128755	chr16:88128755:A:C	4.28986e-08	-1.41433	-0.860262
88128789	chr16:88128789:A:T	1.16164e-07	-1.3376e-10	-1.27843
88128838	chr16:88128838:C:G	1.98876e-07	-1.3376e-10	-0.740755
88128845	chr16:88128845:G:A	1.94126e-07	-1.3376e-10	-0.764926
88129603	chr16:88129603:C:T	1.86193e-07	-1.3376e-10	-0.806649
88129788	chr16:88129788:A:G	3.60086e-08	-1.62131	-0.828368
88130041	chr16:88130041:GA:G	7.68894e-08	-1.61952	-0.0715439
88130471	chr16:88130471:C:T	2.10872e-08	-1.5362	-1.44857
88130567	chr16:88130567:G:A	9.41388e-08	-1.3376e-10	-1.48866
88130763	chr16:88130763:C:T	9.69874e-08	-1.3376e-10	-1.45885
88131037	chr16:88131037:G:A	9.33891e-08	-1.3376e-10	-1.49666
88131146	chr16:88131146:A:G	1.89719e-08	-1.63797	-1.45251
88131254	chr16:88131254:A:G	9.56758e-08	-1.11536	-0.357106
88131309	chr16:88131309:C:G	9.36498e-08	-1.3376e-10	-1.49387
88131318	chr16:88131318:T:C	7.76154e-08	-1.58966	-0.0920056
88131333	chr16:88131333:C:G	7.68081e-07	-1.3376e-10	0.610461
88131720	chr16:88131720:C:T	1.52024e-07	-1.54115	0.531761
88131779	chr16:88131779:G:A	1.3951e-07	-1.3376e-10	-1.0953
88131920	chr16:88131920:G:C	9.72564e-08	-1.3376e-10	-1.45608
88131983	chr16:88131983:G:C	1.08689e-07	-1.3376e-10	-1.34495
88131994	chr16:88131994:G:A	1.8906e-08	-1.65502	-1.43894
88132000	chr16:88132000:C:T	1.37055e-07	-1.11305	-4.74448e-10
88132003	chr16:88132003:C:T	1.8857e-07	-1.3376e-10	-0.793966
88132195	chr16:88132195:C:T	1.5776e-07	-1.47565	0.503293
88132288	chr16:88132288:C:T	1.41708e-07	-1.3376e-10	-1.07966
88132292	chr16:88132292:C:T	1.85539e-07	-1.3376e-10	-0.810171
88132602	chr16:88132602:G:C	9.84168e-08	-1.3376e-10	-1.44422
88132796	chr16:88132796:T:C	2.09682e-07	-1.60854	0.920698
88133117	chr16:88133117:C:T	1.09569e-07	-1.3376e-10	-1.33688
88133600	chr16:88133600:T:A	9.38778e-08	-1.3376e-10	-1.49144
88133705	chr16:88133705:CTT:C	8.31782e-08	-1.61245	-4.74448e-10
88133739	chr16:88133739:C:T	3.03349e-07	-1.62997	1.31142
88133752	chr16:88133752:T:C	3.37968e-08	-1.55468	-0.958387
88133785	chr16:88133785:T:C	1.41784e-07	-1.3376e-10	-1.07913
88134022	chr16:88134022:C:G	1.10096e-07	-1.3376e-10	-1.33208
88134262	chr16:88134262:G:A	1.81871e-08	-1.64143	-1.4913
88134314	chr16:88134314:TACTC:T	3.97377e-07	-1.3376e-10	-0.048548
88134414	chr16:88134414:G:A	1.03655e-07	-1.3376e-10	-1.39237
88134492	chr16:88134492:G:A	2.8687e-07	-1.3376e-10	-0.374404
88134634	chr16:88134634:C:T	9.61194e-08	-1.3376e-10	-1.46784
88134664	chr16:88134664:T:G	1.02286e-07	-1.3376e-10	-1.40566
88134699	chr16:88134699:G:A	9.35559e-08	-1.3376e-10	-1.49488
88134707	chr16:88134707:G:A	1.05521e-07	-1.3376e-10	-1.37453
88134843	chr16:88134843:C:T	1.05283e-07	-1.3376e-10	-1.37678
88134911	chr16:88134911:A:G	1.88892e-08	-1.63613	-1.45871
88134917	chr16:88134917:A:G	9.63228e-08	-1.46573	-4.74448e-10
88134991	chr16:88134991:C:T	3.90337e-07	-1.3376e-10	-0.0664241
88134993	chr16:88134993:G:A	1.91615e-07	-1.62371	0.845763
88135316	chr16:88135316:A:G	2.10657e-08	-1.63985	-1.34594
88135533	chr16:88135533:C:T	1.9331e-08	-1.63333	-1.43839
88135618	chr16:88135618:G:A	5.72757e-08	-1.45646	-0.529098
88135842	chr16:88135842:C:G	1.03148e-07	-1.63159	0.234319
88135886	chr16:88135886:G:A	2.1905e-08	-1.47341	-1.47331
88136041	chr16:88136041:G:A	1.00188e-07	-1.3376e-10	-1.42639
88136111	chr16:88136111:C:T	9.88667e-08	-1.3376e-10	-1.43966
88136207	chr16:88136207:T:C	9.66493e-08	-1.3376e-10	-1.46235
88136240	chr16:88136240:T:C	9.69068e-08	-1.3376e-10	-1.45968
88136597	chr16:88136597:G:C	5.31625e-07	-1.3376e-10	0.242504
88136677	chr16:88136677:G:A	1.13024e-07	-1.3376e-10	-1.30584
88136680	chr16:88136680:T:C	1.04921e-07	-1.3376e-10	-1.38023
88136790	chr16:88136790:G:A	1.86176e-07	-1.48963	0.682892
88136820	chr16:88136820:A:T	9.52965e-08	-1.3376e-10	-1.47644
88136920	chr16:88136920:C:T	2.38783e-07	-1.3376e-10	-0.557879
88137069	chr16:88137069:C:T	1.08827e-07	-1.3376e-10	-1.34367
88137082	chr16:88137082:T:G	4.3889e-08	-1.4227	-0.829075
88137141	chr16:88137141:C:T	1.04072e-07	-1.3376e-10	-1.38835
88137164	chr16:88137164:C:A	1.11335e-07	-1.3376e-10	-1.32089
88137281	chr16:88137281:A:G	1.0599e-07	-1.3376e-10	-1.37009
88137646	chr16:88137646:T:C	9.73394e-08	-1.3376e-10	-1.45523
88137822	chr16:88137822:G:A	1.34017e-07	-1.3376e-10	-1.13547
88137952	chr16:88137952:C:T	1.20947e-07	-1.3376e-10	-1.23808
88137967	chr16:88137967:A:G	9.3388e-08	-1.3376e-10	-1.49667
88137977	chr16:88137977:C:T	3.78301e-07	-1.3376e-10	-0.0977442
88138276	chr16:88138276:C:T	9.75195e-08	-1.3376e-10	-1.45338
88138324	chr16:88138324:G:C	9.40265e-08	-1.3376e-10	-1.48986
88138330	chr16:88138330:T:G	9.40155e-08	-1.3376e-10	-1.48997
88138335	chr16:88138335:C:A	2.26204e-07	-1.3376e-10	-0.611996
88138415	chr16:88138415:G:T	9.56179e-08	-1.3376e-10	-1.47307
88138505	chr16:88138505:G:C	9.76e-08	-1.3376e-10	-1.45256
88138606	chr16:88138606:G:T	1.94916e-08	-1.62571	-1.43774
88138752	chr16:88138752:G:C	1.21584e-07	-1.3376e-10	-1.23283
88138895	chr16:88138895:G:A	5.21874e-08	-1.59502	-0.483571
88138922	chr16:88138922:A:G	2.17694e-08	-1.46862	-1.48431
88138925	chr16:88138925:C:T	1.85392e-08	-1.63544	-1.47811
88139125	chr16:88139125:C:T	1.86238e-08	-1.63368	-1.47532
88139151	chr16:88139151:G:A	5.66975e-08	-1.16959	-0.82611
88139179	chr16:88139179:C:CA	1.85636e-08	-1.63483	-1.4774
88139472	chr16:88139472:T:G	3.34779e-08	-1.44737	-1.07517
88139740	chr16:88139740:T:C	9.35759e-08	-1.3376e-10	-1.49466
88139845	chr16:88139845:C:T	5.21476e-07	0.223229	-4.74448e-10
88139858	chr16:88139858:A:G	1.05179e-07	-1.3376e-10	-1.37777
88140253	chr16:88140253:T:G	1.17399e-07	-1.3376e-10	-1.26785
88140426	chr16:88140426:C:T	7.14187e-08	-0.91148	-0.853394
88140543	chr16:88140543:C:T	2.01691e-08	-1.62613	-1.40315
88140598	chr16:88140598:T:A	1.00068e-07	-1.3376e-10	-1.42758
88140713	chr16:88140713:T:C	3.98609e-07	-1.3376e-10	-0.0454543
88141168	chr16:88141168:T:A	8.42555e-08	-1.58482	-0.014761
88141774	chr16:88141774:G:A	9.34758e-08	-1.3376e-10	-1.49573
88141782	chr16:88141782:G:A	9.40959e-08	-1.3376e-10	-1.48912
88142002	chr16:88142002:A:T	2.94171e-07	-1.3376e-10	-0.349274
88142063	chr16:88142063:T:C	3.32505e-07	-1.3376e-10	-0.22678
88142081	chr16:88142081:A:G	5.9518e-08	-1.6551	-0.292059
88142123	chr16:88142123:G:A	1.21103e-07	-1.3376e-10	-1.2368
88142373	chr16:88142373:A:C	2.41003e-07	-1.3376e-10	-0.548626
88142474	chr16:88142474:G:A	5.27558e-08	-1.32442	-0.743338
88142593	chr16:88142593:T:C	2.69311e-08	-1.50392	-1.23623
88142652	chr16:88142652:A:G	1.2496e-07	-1.3376e-10	-1.20544
88142749	chr16:88142749:C:T	2.77079e-07	-1.36854	0.959407
88142771	chr16:88142771:G:A	1.19376e-07	-1.25116	-4.74448e-10
88142945	chr16:88142945:C:T	3.22928e-08	-1.37861	-1.17998
88143151	chr16:88143151:C:T	8.45657e-07	-1.3376e-10	0.70668
88143311	chr16:88143311:C:T	5.89002e-08	-1.4874	-0.47019
88143365	chr16:88143365:C:T	6.37109e-08	-1.37795	-0.501129
88143366	chr16:88143366:G:A	3.17838e-07	-1.3376e-10	-0.271891
88143576	chr16:88143576:CAGG:C	1.07394e-07	-1.3376e-10	-1.35693
88143679	chr16:88143679:T:C	9.84514e-08	-1.3376e-10	-1.44387
88143976	chr16:88143976:G:A	2.50154e-07	-1.3376e-10	-0.511356
88144146	chr16:88144146:C:T	1.13612e-07	-1.3376e-10	-1.30065
88144173	chr16:88144173:C:G	2.54635e-07	-1.3376e-10	-0.493601
88144254	chr16:88144254:A:G	3.16517e-08	-1.26709	-1.31155
88144285	chr16:88144285:C:A	2.60691e-07	-1.3376e-10	-0.470097
88144311	chr16:88144311:A:G	1.6589e-07	-0.922108	-4.74448e-10
88144435	chr16:88144435:C:T	2.44332e-07	-1.3376e-10	-0.534907
88144456	chr16:88144456:C:T	6.70566e-08	-1.6363	-0.191593
88144491	chr16:88144491:G:A	1.88299e-08	-1.60477	-1.49322
88144673	chr16:88144673:C:T	1.0991e-07	-1.3376e-10	-1.33377
88145092	chr16:88145092:C:T	2.11444e-07	-1.3376e-10	-0.679475
88145303	chr16:88145303:G:A	7.97125e-08	-1.65501	-4.74448e-10
88145438	chr16:88145438:C:A	2.21364e-07	-1.3376e-10	-0.633625
88145513	chr16:88145513:G:C	2.05442e-07	-1.3376e-10	-0.708269
88145820	chr16:88145820:T:C	1.118e-07	-1.3376e-10	-1.31672
88145889	chr16:88145889:C:A	1.18523e-07	-1.3376e-10	-1.25833
88146031	chr16:88146031:C:T	8.92205e-08	-1.54232	-4.74448e-10
88146126	chr16:88146126:C:T	1.05704e-07	-1.3376e-10	-1.37279
88146287	chr16:88146287:C:T	9.64138e-08	-1.3376e-10	-1.46478
88146303	chr16:88146303:A:G	3.90048e-07	-1.3376e-10	-0.0671639
88146324	chr16:88146324:C:G	1.80847e-07	-1.3376e-10	-0.835782
88146455	chr16:88146455:C:T	2.51131e-08	-1.3377	-1.47235
88146466	chr16:88146466:G:A	9.99571e-08	-1.3376e-10	-1.42869
88146528	chr16:88146528:C:T	3.05825e-07	-1.3376e-10	-0.310421
88146529	chr16:88146529:G:A	1.08907e-07	-1.3376e-10	-1.34294
88146550	chr16:88146550:G:A	1.63151e-07	-0.938757	-4.74448e-10
88146652	chr16:88146652:G:A	1.79867e-07	-1.3376e-10	-0.841216
88146803	chr16:88146803:C:T	9.76654e-08	-1.3376e-10	-1.45189
88146874	chr16:88146874:G:A	1.05678e-07	-1.3376e-10	-1.37303
88146965	chr16:88146965:T:G	9.67783e-08	-1.3376e-10	-1.46101
88147201	chr16:88147201:G:A	1.11536e-07	-1.3376e-10	-1.31909
88147297	chr16:88147297:G:A	9.56816e-08	-1.3376e-10	-1.47241
88147307	chr16:88147307:C:T	3.64806e-08	-1.17308	-1.26357
88147354	chr16:88147354:G:A	9.6849e-08	-1.3376e-10	-1.46028
88147363	chr16:88147363:A:G	1.30189e-07	-1.3376e-10	-1.16444
88147477	chr16:88147477:C:T	9.22078e-08	-1.6405	0.131106
88147522	chr16:88147522:A:G	6.95868e-08	-1.31466	-0.476198
88147582	chr16:88147582:A:G	2.2691e-07	-1.3376e-10	-0.608879
88147706	chr16:88147706:G:C	1.15722e-07	-1.3376e-10	-1.28224
88147968	chr16:88147968:T:C	1.02946e-07	-1.3376e-10	-1.39923
88148019	chr16:88148019:C:T	5.08958e-07	-1.3376e-10	0.198931
88148033	chr16:88148033:C:T	1.80366e-08	-1.64438	-1.49665
88148037	chr16:88148037:G:A	2.00436e-07	-1.3376e-10	-0.732941
88148418	chr16:88148418:G:A	3.75335e-08	-1.16961	-1.23859
88148435	chr16:88148435:T:C	1.06108e-07	-1.3376e-10	-1.36898
88148544	chr16:88148544:C:T	9.52911e-08	-1.3376e-10	-1.4765
88148592	chr16:88148592:T:C	8.18035e-08	-1.62911	-4.74448e-10
88148595	chr16:88148595:C:T	1.80437e-08	-1.64466	-1.49598
88148651	chr16:88148651:T:C	6.90845e-08	-1.43156	-0.366547
88148825	chr16:88148825:A:G	1.08133e-07	-1.3376e-10	-1.35007
88148927	chr16:88148927:G:A	3.79531e-08	-1.18964	-1.20744
88148933	chr16:88148933:G:A	2.06435e-08	-1.64294	-1.3631
88148988	chr16:88148988:A:G	1.07108e-07	-1.3376e-10	-1.35959
88149126	chr16:88149126:TCA:T	1.53798e-07	-1.65374	0.655948
88149312	chr16:88149312:C:T	2.26859e-07	-1.3376e-10	-0.609105
88149357	chr16:88149357:A:G	2.26565e-08	-1.65332	-1.25967
88149619	chr16:88149619:A:G	1.54618e-07	-1.32039	0.327914
88149895	chr16:88149895:T:A	9.35442e-08	-1.3376e-10	-1.495
88150040	chr16:88150040:A:G	2.55638e-08	-1.63031	-1.16194
88150075	chr16:88150075:A:G	1.10617e-07	-1.3376e-10	-1.32736
88150234	chr16:88150234:C:T	1.11038e-07	-1.3376e-10	-1.32356
88150702	chr16:88150702:G:T	2.36422e-07	-1.3376e-10	-0.567815
88150817	chr16:88150817:C:T	9.3977e-08	-1.3376e-10	-1.49038
88150866	chr16:88150866:C:T	2.86131e-08	-1.48634	-1.19323
88150881	chr16:88150881:C:T	1.85072e-08	-1.6434	-1.47187
88151068	chr16:88151068:C:T	3.24057e-07	-1.3376e-10	-0.252514
88151084	chr16:88151084:C:A	2.29474e-08	-1.4733	-1.42693
88151114	chr16:88151114:T:C	1.83823e-08	-1.65139	-1.47066
88151124	chr16:88151124:T:C	1.81468e-08	-1.65401	-1.48093
88151208	chr16:88151208:G:A	1.88877e-08	-1.63158	-1.46335
88151294	chr16:88151294:G:A	9.37473e-08	-1.3376e-10	-1.49283
88151427	chr16:88151427:G:A	1.84166e-08	-1.64737	-1.47281
88151477	chr16:88151477:C:T	9.33889e-08	-1.3376e-10	-1.49666
88152291	chr16:88152291:G:A	9.98657e-08	-1.3376e-10	-1.42961
88152305	chr16:88152305:G:A	4.384e-08	-1.3033	-0.949583
88152506	chr16:88152506:C:T	6.95075e-07	-1.3376e-10	0.510586
88152538	chr16:88152538:G:T	3.01291e-07	-1.3376e-10	-0.325357
88152588	chr16:88152588:G:A	9.42473e-08	-1.3376e-10	-1.48751
88152597	chr16:88152597:C:T	9.33921e-08	-1.3376e-10	-1.49663
88152657	chr16:88152657:C:A	3.46507e-07	-1.3376e-10	-0.18553
88152673	chr16:88152673:G:C	2.95731e-08	-1.37703	-1.26954
88152724	chr16:88152724:T:C	4.61533e-08	-1.11817	-1.0833
88152860	chr16:88152860:T:G	5.10256e-07	-1.3376e-10	0.201479
88152970	chr16:88152970:G:A	2.04968e-08	-1.63991	-1.37326
88153063	chr16:88153063:C:T	3.38103e-07	-1.3376e-10	-0.210082
88153265	chr16:88153265:C:T	1.1855e-07	-1.3376e-10	-1.2581
88153589	chr16:88153589:G:T	2.5302e-07	-1.3376e-10	-0.499966
88153731	chr16:88153731:T:C	1.7861e-08	-1.65421	-1.4966
88153771	chr16:88153771:G:A	1.82502e-08	-1.63337	-1.49589
88153999	chr16:88153999:A:AG	2.96018e-08	-1.62626	-1.01934
88154001	chr16:88154001:C:G	2.24144e-08	-1.50892	-1.41481
88154493	chr16:88154493:T:C	1.79206e-07	-1.3376e-10	-0.844899
88154594	chr16:88154594:A:G	1.49938e-07	-1.3376e-10	-1.02321
88154771	chr16:88154771:C:T	2.0497e-08	-1.62623	-1.38693
88154850	chr16:88154850:C:T	1.1006e-07	-1.3376e-10	-1.33241
88154929	chr16:88154929:G:A	1.57867e-07	-0.971681	-4.74448e-10
88155016	chr16:88155016:T:A	9.6312e-08	-1.3376e-10	-1.46584
88155019	chr16:88155019:C:T	3.42292e-07	-1.3376e-10	-0.197769
88155110	chr16:88155110:G:T	1.87622e-07	-1.65523	0.856224
88155172	chr16:88155172:C:T	1.11509e-07	-1.3376e-10	-1.31933
88155535	chr16:88155535:G:A	1.04901e-07	-1.3376e-10	-1.38042
88155726	chr16:88155726:T:C	1.11969e-07	-1.3376e-10	-1.31521
88155746	chr16:88155746:C:T	1.39705e-07	-1.3376e-10	-1.0939
88156595	chr16:88156595:A:C	1.09483e-07	-1.3376e-10	-1.33767
88157294	chr16:88157294:G:A	1.90094e-08	-1.62099	-1.4675
88157580	chr16:88157580:C:T	1.22344e-07	-1.2266	-4.74448e-10
88157698	chr16:88157698:C:T	8.3184e-08	-1.61238	-4.74448e-10
88157843	chr16:88157843:G:A	1.87485e-08	-1.60594	-1.49638
88157921	chr16:88157921:C:T	1.40487e-07	-1.3376e-10	-1.08832
88158038	chr16:88158038:C:T	1.73004e-07	-1.3376e-10	-0.880118
88158102	chr16:88158102:C:T	1.79272e-07	-1.3376e-10	-0.844531
88158185	chr16:88158185:G:A	3.38219e-07	-1.3376e-10	-0.209741
88158340	chr16:88158340:G:A	2.0215e-08	-1.57865	-1.44836
88158406	chr16:88158406:C:T	9.33884e-08	-1.3376e-10	-1.49667
88158479	chr16:88158479:G:A	1.87311e-07	-1.3376e-10	-0.800664
88158564	chr16:88158564:G:A	1.87487e-07	-1.3376e-10	-0.799725
88158677	chr16:88158677:C:T	1.59082e-07	-1.3376e-10	-0.964016
88158888	chr16:88158888:T:C	2.18372e-08	-1.62908	-1.32074
88159445	chr16:88159445:A:G	3.68136e-07	-1.3376e-10	-0.124983
88159479	chr16:88159479:G:A	3.95394e-07	-1.3376e-10	-0.0535521
88159817	chr16:88159817:A:G	6.23249e-08	-1.65458	-0.246496
88160245	chr16:88160245:C:T	1.89503e-07	-1.19741	0.408381
88160657	chr16:88160657:G:A	9.01023e-08	-1.53249	-4.74448e-10
88160688	chr16:88160688:T:G	4.38946e-08	-1.64036	-0.611286
88161350	chr16:88161350:A:G	9.81884e-08	-1.3376e-10	-1.44655
88161362	chr16:88161362:G:C	2.44202e-07	-1.3376e-10	-0.535438
88161365	chr16:88161365:A:G	3.16636e-08	-1.60186	-0.976403
88161382	chr16:88161382:T:C	1.38709e-07	-1.10106	-4.74448e-10
88162399	chr16:88162399:G:A	1.07424e-07	-1.3376e-10	-1.35665
88162454	chr16:88162454:A:G	9.64228e-08	-1.3376e-10	-1.46469
88162866	chr16:88162866:G:A	1.73506e-07	-1.3376e-10	-0.87722
88163462	chr16:88163462:GGATA:G	1.3531e-07	-1.3376e-10	-1.12587
88163569	chr16:88163569:G:A	6.09043e-08	-1.44853	-0.475599
88163809	chr16:88163809:A:C	2.94415e-07	-1.3376e-10	-0.348443
88163821	chr16:88163821:A:G	2.24657e-08	-1.42968	-1.49176
88163824	chr16:88163824:C:A	2.08298e-08	-1.56887	-1.42818
88163999	chr16:88163999:A:G	2.34848e-08	-1.4587	-1.41838
88164005	chr16:88164005:A:G	2.4921e-08	-1.49808	-1.31964
88164095	chr16:88164095:G:A	3.77949e-07	-1.3376e-10	-0.0986742
88164336	chr16:88164336:G:A	9.37218e-08	-1.3376e-10	-1.4931
88164608	chr16:88164608:T:C	2.28986e-08	-1.49779	-1.40457
88164671	chr16:88164671:T:C	1.35072e-07	-1.3376e-10	-1.12763
88164672	chr16:88164672:G:A	2.33058e-08	-1.48631	-1.39842
88164967	chr16:88164967:C:T	9.85711e-08	-1.3376e-10	-1.44266
88164976	chr16:88164976:G:T	9.33879e-08	-1.3376e-10	-1.49667
88164994	chr16:88164994:C:T	2.41862e-08	-1.4888	-1.35886
88165094	chr16:88165094:A:G	2.22101e-08	-1.55198	-1.38091
88165186	chr16:88165186:T:C	2.51697e-08	-1.46423	-1.34356
88165542	chr16:88165542:T:C	2.35189e-08	-1.41969	-1.45594
88165608	chr16:88165608:A:G	9.5313e-08	-1.3376e-10	-1.47627
88165673	chr16:88165673:C:G	1.87855e-08	-1.64785	-1.4525
88165880	chr16:88165880:T:C	9.41334e-08	-1.3376e-10	-1.48872
88166138	chr16:88166138:T:C	1.41144e-07	-1.3376e-10	-1.08366
88166596	chr16:88166596:A:T	1.30819e-07	-1.3376e-10	-1.15962
88167075	chr16:88167075:TTTC:T	1.49357e-07	-1.3376e-10	-1.02709
88168108	chr16:88168108:T:C	1.00985e-07	-1.3376e-10	-1.41847
88168434	chr16:88168434:G:A	1.00342e-07	-1.3376e-10	-1.42485
88168485	chr16:88168485:G:A	1.00304e-07	-1.3376e-10	-1.42523
88168630	chr16:88168630:C:T	3.29109e-08	-1.32067	-1.21896
88168643	chr16:88168643:T:C	2.67048e-08	-1.27619	-1.4724
88168913	chr16:88168913:T:C	8.06941e-08	-1.64277	-4.74448e-10
88169031	chr16:88169031:T:C	2.75347e-08	-1.34073	-1.37726
88169085	chr16:88169085:G:C	1.09875e-07	-1.3376e-10	-1.33409
88169169	chr16:88169169:G:A	9.37703e-08	-1.3376e-10	-1.49259
88169293	chr16:88169293:T:C	1.02882e-07	-1.3376e-10	-1.39986
88169351	chr16:88169351:A:G	9.73749e-08	-1.3376e-10	-1.45487
88169440	chr16:88169440:A:G	3.2287e-08	-1.24243	-1.31634
88169476	chr16:88169476:G:A	1.16977e-07	-1.3376e-10	-1.27146
88169512	chr16:88169512:G:A	5.83771e-08	-1.34529	-0.621225
88169692	chr16:88169692:T:C	2.30526e-08	-1.63284	-1.26282
88169817	chr16:88169817:G:A	4.99257e-07	0.179686	-4.74448e-10
88170668	chr16:88170668:T:C	2.70129e-08	-1.25869	-1.47842
88170911	chr16:88170911:CA:C	3.93181e-08	-1.11991	-1.24184
88171011	chr16:88171011:C:A	1.61447e-07	-0.819013	-0.130247
88171277	chr16:88171277:G:T	9.37084e-08	-1.3376e-10	-1.49325
88171370	chr16:88171370:A:T	2.98842e-07	-0.41424	0.0807195
88171450	chr16:88171450:G:A	3.08212e-07	-0.370501	0.0678537
88171898	chr16:88171898:G:A	9.34566e-08	-1.3376e-10	-1.49594
88172013	chr16:88172013:T:C	9.41904e-08	-1.3376e-10	-1.48812
88172329	chr16:88172329:C:T	1.27683e-07	-1.3376e-10	-1.18389
88172480	chr16:88172480:C:T	9.5826e-08	-1.3376e-10	-1.4709
88172482	chr16:88172482:A:T	2.76897e-08	-1.61786	-1.09451
88172522	chr16:88172522:C:T	3.48189e-06	-1.3376e-10	2.1219
88172568	chr16:88172568:C:T	3.95279e-08	-1.03787	-1.31855
88172899	chr16:88172899:T:C	3.39713e-08	-1.16547	-1.34245
88173084	chr16:88173084:G:C	9.77925e-08	-1.3376e-10	-1.45059
88173181	chr16:88173181:C:A	1.01868e-07	-1.3376e-10	-1.40975
88173235	chr16:88173235:A:G	4.66638e-07	-1.3376e-10	0.112119
88173280	chr16:88173280:C:T	3.91847e-08	-1.24984	-1.11531
88173304	chr16:88173304:C:T	1.87164e-08	-1.65516	-1.44887
88173858	chr16:88173858:T:C	8.11255e-08	-1.63744	-4.74448e-10
88173964	chr16:88173964:C:A	3.74146e-08	-1.31857	-1.0928
88174188	chr16:88174188:T:C	1.1019e-07	-1.3376e-10	-1.33122
88174278	chr16:88174278:G:T	9.97049e-08	-1.3376e-10	-1.43122
88174653	chr16:88174653:A:G	5.20561e-08	-1.37315	-0.707967
88174718	chr16:88174718:G:A	9.36913e-08	-1.3376e-10	-1.49343
88174922	chr16:88174922:A:G	1.04151e-07	-1.3376e-10	-1.38759
88175030	chr16:88175030:C:T	9.38155e-08	-1.3376e-10	-1.4921
88175154	chr16:88175154:T:C	1.02314e-07	-1.40539	-4.74448e-10
88175450	chr16:88175450:T:G	1.27894e-06	-1.3376e-10	1.12035
88175643	chr16:88175643:C:T	1.51633e-07	-1.3376e-10	-1.01197
88175755	chr16:88175755:A:G	5.24251e-07	-1.3376e-10	0.228536
88175841	chr16:88175841:A:G	1.07222e-07	-1.3376e-10	-1.35853
88176154	chr16:88176154:G:A	1.20566e-07	-1.3376e-10	-1.24124
88176213	chr16:88176213:G:A	1.418e-07	-1.3376e-10	-1.07902
88177168	chr16:88177168:G:T	2.18598e-08	-1.65436	-1.29443
88177309	chr16:88177309:T:A	1.97759e-08	-1.63174	-1.41723
88177391	chr16:88177391:C:G	4.86937e-08	-1.65463	-0.493254
88177394	chr16:88177394:AG:A	4.83743e-07	-1.3376e-10	0.14812
88177402	chr16:88177402:C:T	5.73591e-08	-1.56367	-0.420432
88177461	chr16:88177461:TTA:T	3.72633e-08	-1.44732	-0.968104
88177801	chr16:88177801:G:A	5.17156e-07	-1.3376e-10	0.21491
88178306	chr16:88178306:G:A	3.02031e-07	-1.3376e-10	-0.322905
88178623	chr16:88178623:T:A	1.04677e-07	-1.3376e-10	-1.38255
88178653	chr16:88178653:G:A	1.91966e-08	-1.58509	-1.4936
88178772	chr16:88178772:A:G	1.03739e-07	-1.3376e-10	-1.39156
88179049	chr16:88179049:G:A	5.62689e-07	-1.3376e-10	0.299293
88179163	chr16:88179163:C:T	9.42936e-08	-1.3376e-10	-1.48702
88179518	chr16:88179518:G:A	1.95321e-08	-1.59068	-1.47069
88179634	chr16:88179634:C:T	1.12576e-07	-1.3376e-10	-1.3098
88179716	chr16:88179716:C:T	1.87408e-08	-1.65202	-1.45071
88179784	chr16:88179784:A:G	2.24229e-08	-1.47605	-1.4473
88179819	chr16:88179819:G:C	9.4757e-08	-1.3376e-10	-1.48212
88179865	chr16:88179865:G:A	2.18615e-08	-1.63877	-1.30993
88179887	chr16:88179887:G:A	1.96754e-08	-1.57981	-1.47426
88179921	chr16:88179921:G:C	1.88401e-08	-1.65199	-1.44546
88180051	chr16:88180051:A:C	1.78814e-07	-1.3376e-10	-0.847087
88180064	chr16:88180064:T:C	1.19849e-07	-1.3376e-10	-1.2472
88180162	chr16:88180162:C:A	3.21106e-08	-1.42171	-1.14253
88180554	chr16:88180554:C:T	2.18955e-07	-1.3376e-10	-0.644568
88180631	chr16:88180631:G:A	1.78958e-08	-1.65492	-1.49394
88180928	chr16:88180928:A:G	2.02914e-08	-1.54888	-1.47436
88181038	chr16:88181038:A:G	2.49821e-08	-1.64157	-1.17371
88181319	chr16:88181319:C:T	2.28513e-08	-1.63361	-1.27082
88181564	chr16:88181564:G:C	2.81285e-08	-1.58406	-1.11259
88181806	chr16:88181806:C:T	9.3477e-08	-1.3376e-10	-1.49572
88181883	chr16:88181883:A:G	2.92305e-08	-1.57535	-1.08287
88182028	chr16:88182028:C:T	2.05819e-08	-1.64843	-1.3606
88182137	chr16:88182137:A:C	9.6023e-08	-1.3376e-10	-1.46885
88182312	chr16:88182312:A:G	2.10195e-08	-1.49543	-1.49255
88182696	chr16:88182696:CAG:C	1.83086e-08	-1.62997	-1.49609
88182840	chr16:88182840:A:G	9.6023e-08	-1.3376e-10	-1.46885
88182941	chr16:88182941:A:G	1.85493e-08	-1.61649	-1.49651
88183039	chr16:88183039:C:G	3.26756e-08	-1.64932	-0.89749
88183244	chr16:88183244:T:C	2.20466e-08	-1.44664	-1.49364
88183252	chr16:88183252:C:T	2.65183e-08	-1.61622	-1.13937
88183274	chr16:88183274:G:A	9.33885e-08	-1.3376e-10	-1.49667
88183283	chr16:88183283:A:G	1.20845e-07	-1.3376e-10	-1.23892
88183286	chr16:88183286:C:T	2.07009e-08	-1.50661	-1.49665
88183318	chr16:88183318:G:A	2.40571e-08	-1.55131	-1.30169
88183574	chr16:88183574:C:T	2.23886e-08	-1.59189	-1.33299
88183592	chr16:88183592:A:T	2.30038e-08	-1.62004	-1.27774
88183769	chr16:88183769:T:C	2.29982e-08	-1.48843	-1.40959
88183777	chr16:88183777:G:C	2.00409e-08	-1.64133	-1.39433
88183814	chr16:88183814:G:A	2.08472e-08	-1.51905	-1.47716
88183990	chr16:88183990:C:G	2.15669e-08	-1.64936	-1.31292
88184260	chr16:88184260:T:G	1.15485e-07	-1.3376e-10	-1.28429
88184365	chr16:88184365:G:A	1.04945e-07	-1.3376e-10	-1.37999
88184605	chr16:88184605:G:C	1.30853e-07	-1.3376e-10	-1.15936
88184802	chr16:88184802:G:C	9.37042e-08	-1.3376e-10	-1.49329
88184805	chr16:88184805:C:T	1.24364e-07	-1.3376e-10	-1.21022
88184923	chr16:88184923:G:C	1.88244e-08	-1.60176	-1.49653
88184944	chr16:88184944:TC:T	5.46355e-08	-0.580296	-1.45245
88185038	chr16:88185038:T:C	1.85339e-08	-1.63533	-1.4785
88185215	chr16:88185215:ACACT:A	2.10987e-08	-1.50189	-1.48233
88185265	chr16:88185265:G:A	2.00464e-08	-1.56664	-1.46875
88185512	chr16:88185512:CAT:C	3.16098e-08	-1.63887	-0.941096
88185541	chr16:88185541:ACT:A	1.90309e-08	-1.59178	-1.49559
88185615	chr16:88185615:GAC:G	9.34134e-08	-1.3376e-10	-1.4964
88185767	chr16:88185767:C:CACAT	1.00375e-07	-1.3376e-10	-1.42452
88186216	chr16:88186216:T:C	1.00112e-07	-1.3376e-10	-1.42714
88186571	chr16:88186571:G:A	1.09039e-07	-1.3376e-10	-1.34173
88186736	chr16:88186736:C:T	1.05289e-07	-1.3376e-10	-1.37672
88186880	chr16:88186880:G:A	1.80899e-08	-1.64153	-1.49655
88187243	chr16:88187243:C:T	1.20309e-07	-1.24337	-4.74448e-10
88187336	chr16:88187336:A:G	1.0302e-07	-1.3376e-10	-1.39851
88187758	chr16:88187758:C:G	9.74202e-08	-1.3376e-10	-1.4544
88188137	chr16:88188137:G:A	1.09022e-07	-1.3376e-10	-1.34189
88188778	chr16:88188778:T:C	9.47602e-08	-1.3376e-10	-1.48208
88188802	chr16:88188802:C:T	1.03335e-07	-1.3376e-10	-1.39546
88188824	chr16:88188824:C:G	8.93629e-08	-0.426713	-1.11402
88188848	chr16:88188848:C:A	1.20473e-07	-1.24201	-4.74448e-10
88189220	chr16:88189220:A:G	1.53317e-07	-1.3376e-10	-1.00093
88189268	chr16:88189268:G:A	9.50243e-08	-1.3376e-10	-1.4793
88189294	chr16:88189294:T:C	4.47894e-08	-1.22091	-1.01056
88189833	chr16:88189833:C:T	1.18528e-07	-1.3376e-10	-1.25829
88190171	chr16:88190171:A:G	1.20978e-07	-1.3376e-10	-1.23783
88191009	chr16:88191009:T:C	4.4632e-08	-1.6384	-0.596583
88191347	chr16:88191347:C:T	1.03989e-07	-1.3376e-10	-1.38915
88191367	chr16:88191367:G:T	2.42121e-08	-1.47663	-1.36996
88191452	chr16:88191452:C:T	2.5214e-08	-1.38516	-1.42088
88191492	chr16:88191492:TC:T	1.09978e-07	-1.3376e-10	-1.33316
88191907	chr16:88191907:C:T	2.05858e-08	-1.52409	-1.48474
88193332	chr16:88193332:G:A	7.97273e-08	-1.65482	-4.74448e-10
88193438	chr16:88193438:C:T	1.42864e-07	-1.3376e-10	-1.07154
88193457	chr16:88193457:G:A	1.48684e-07	-1.3376e-10	-1.03161
88193710	chr16:88193710:C:A	1.41803e-07	-1.3376e-10	-1.079
88193812	chr16:88193812:G:A	1.2381e-07	-1.3376e-10	-1.21469
88193845	chr16:88193845:A:T	2.17736e-08	-1.60807	-1.34467
88194090	chr16:88194090:C:T	1.60251e-07	-0.956694	-4.74448e-10
88194256	chr16:88194256:G:T	1.14362e-07	-1.3376e-10	-1.29406
88194593	chr16:88194593:C:T	2.92323e-08	-1.62516	-1.033
88194625	chr16:88194625:C:T	9.43728e-08	-1.3376e-10	-1.48618
88194627	chr16:88194627:C:T	2.01961e-07	-1.3376e-10	-0.725358
88194642	chr16:88194642:C:G	1.54643e-07	-1.3376e-10	-0.992313
88194708	chr16:88194708:A:T	1.09835e-07	-1.3376e-10	-1.33445
88195090	chr16:88195090:C:T	2.96692e-07	-1.3376e-10	-0.340739
88195124	chr16:88195124:G:A	4.17012e-08	-1.44933	-0.853573
88195285	chr16:88195285:C:T	1.01217e-07	-1.3376e-10	-1.41617
88195430	chr16:88195430:C:G	2.33914e-08	-1.42161	-1.45946
88195561	chr16:88195561:C:T	1.37831e-07	-1.3376e-10	-1.1074
88195741	chr16:88195741:G:A	2.34805e-08	-1.65174	-1.22552
88195811	chr16:88195811:G:A	1.84611e-08	-1.65346	-1.46431
88195901	chr16:88195901:C:T	2.00488e-08	-1.6521	-1.38317
88195903	chr16:88195903:A:G	1.934e-08	-1.63926	-1.43199
88196131	chr16:88196131:G:A	5.78635e-08	-0.74971	-1.22564
88196337	chr16:88196337:C:T	1.26213e-07	-1.3376e-10	-1.19546
88196480	chr16:88196480:G:C	3.76676e-07	-1.1371	1.03505
88196557	chr16:88196557:T:C	1.17875e-07	-1.3376e-10	-1.26381
88196619	chr16:88196619:T:C	4.39267e-08	-1.60645	-0.64446
88196656	chr16:88196656:A:G	5.18338e-07	-1.3376e-10	0.217193
88196681	chr16:88196681:C:A	6.50456e-08	-0.582483	-1.27586
88196686	chr16:88196686:A:G	1.44574e-07	-1.03013	-0.0295155
88196700	chr16:88196700:C:A	9.36256e-08	-1.3376e-10	-1.49413
88196828	chr16:88196828:G:A	3.33832e-08	-1.65196	-0.873424
88196860	chr16:88196860:C:T	3.56957e-08	-0.962842	-1.49556
88196894	chr16:88196894:G:T	9.39871e-08	-1.3376e-10	-1.49028
88196897	chr16:88196897:C:A	3.66388e-08	-0.937656	-1.49467
88196934	chr16:88196934:T:C	6.75193e-08	-0.407783	-1.41324
88196968	chr16:88196968:C:G	6.38755e-07	-1.3376e-10	0.426087
88197285	chr16:88197285:C:T	2.18899e-08	-1.56712	-1.38029
88197486	chr16:88197486:C:T	9.40923e-08	-1.3376e-10	-1.48916
88197500	chr16:88197500:C:T	3.4233e-08	-1.02081	-1.47943
88197507	chr16:88197507:A:T	3.8237e-08	-0.903342	-1.48629
88197595	chr16:88197595:C:T	1.20272e-07	-0.882776	-0.360906
88197607	chr16:88197607:T:C	3.64591e-08	-1.59205	-0.845191
88197675	chr16:88197675:T:C	4.17927e-08	-0.822487	-1.47823
88197681	chr16:88197681:T:C	1.73181e-07	-1.2624	0.383304
88197732	chr16:88197732:C:A	1.78873e-08	-1.65271	-1.49664
88197801	chr16:88197801:G:A	6.68916e-08	-0.981713	-0.848648
88197815	chr16:88197815:T:C	2.34393e-08	-1.39446	-1.48456
88197826	chr16:88197826:C:A	3.27029e-08	-1.05065	-1.49531
88197857	chr16:88197857:G:C	3.73835e-08	-1.30937	-1.10283
88198129	chr16:88198129:G:A	5.49435e-08	-1.23222	-0.794906
88198145	chr16:88198145:C:G	9.67775e-08	-1.46102	-4.74448e-10
88198184	chr16:88198184:G:A	2.17778e-08	-1.64584	-1.30671
88198409	chr16:88198409:T:G	2.29491e-07	0.775338	-1.37291
88198544	chr16:88198544:A:G	1.49944e-07	0.304479	-1.32765
88198689	chr16:88198689:A:G	7.26525e-08	-0.582453	-1.16529
88198701	chr16:88198701:C:G	2.27084e-08	-1.64106	-1.26963
88198771	chr16:88198771:A:G	2.41381e-08	-1.64259	-1.20705
88198946	chr16:88198946:T:C	1.06205e-07	-1.3376e-10	-1.36806
88199005	chr16:88199005:T:G	1.00457e-07	-1.3376e-10	-1.42371
88199014	chr16:88199014:C:T	9.33913e-08	-1.3376e-10	-1.49664
88199073	chr16:88199073:G:C	2.23289e-08	-1.4361	-1.49146
88199191	chr16:88199191:A:G	2.45317e-08	-1.65515	-1.17832
88199204	chr16:88199204:A:G	6.60023e-08	-0.901067	-0.942678
88199258	chr16:88199258:G:A	9.87996e-08	-1.3376e-10	-1.44034
88199413	chr16:88199413:C:A	2.108e-08	-1.49224	-1.49287
88199439	chr16:88199439:G:A	1.12201e-07	-0.0492244	-1.26392
88199614	chr16:88199614:G:A	3.60145e-08	-1.58587	-0.863648
88199721	chr16:88199721:A:G	4.44292e-08	-1.05673	-1.18281
88199886	chr16:88199886:C:G	5.64389e-08	-1.58921	-0.411063
88199939	chr16:88199939:T:C	1.21077e-07	-1.3376e-10	-1.23701
88200007	chr16:88200007:T:C	1.09931e-07	-0.0570388	-1.27654
88200036	chr16:88200036:C:A	1.43039e-07	0.0713796	-1.1417
88200085	chr16:88200085:G:C	1.85313e-07	-1.3376e-10	-0.81139
88200101	chr16:88200101:T:C	2.2677e-08	-1.42039	-1.49169
88200163	chr16:88200163:G:T	9.98003e-08	-1.3376e-10	-1.43026
88200241	chr16:88200241:G:A	2.19893e-08	-1.44851	-1.49437
88200365	chr16:88200365:A:G	1.01003e-07	-1.3376e-10	-1.41829
88200520	chr16:88200520:G:C	1.19193e-07	-1.3376e-10	-1.25269
88200567	chr16:88200567:G:A	2.60087e-08	-1.31827	-1.45673
88200634	chr16:88200634:C:T	5.86044e-08	-1.61939	-0.343233
88200901	chr16:88200901:G:A	9.88506e-08	-1.3376e-10	-1.43982
88201682	chr16:88201682:G:A	1.11881e-07	-1.3376e-10	-1.316
88201739	chr16:88201739:A:G	9.83933e-08	-1.3376e-10	-1.44446
88201995	chr16:88201995:G:T	3.41608e-08	-1.07156	-1.4308
88202329	chr16:88202329:G:A	1.28041e-07	-1.3376e-10	-1.18109
88202412	chr16:88202412:C:A	3.68459e-08	-0.933676	-1.49301
88202638	chr16:88202638:T:C	3.69822e-08	-0.959882	-1.46311
88202901	chr16:88202901:G:A	1.37117e-07	-1.3376e-10	-1.1126
88203270	chr16:88203270:G:A	9.54963e-08	-1.3376e-10	-1.47435
88203338	chr16:88203338:C:T	3.63029e-08	-1.08943	-1.35211
88203378	chr16:88203378:G:A	1.24786e-07	-0.160799	-1.04604
88203469	chr16:88203469:C:T	7.0651e-07	-1.3376e-10	0.526903
88203552	chr16:88203552:C:A	8.47078e-08	-1.59423	-4.74448e-10
88203615	chr16:88203615:C:T	1.32936e-07	-1.3376e-10	-1.14357
88203782	chr16:88203782:G:A	1.04225e-07	-1.57837	0.191494
88203850	chr16:88203850:G:C	9.61088e-08	-1.3376e-10	-1.46795
88203877	chr16:88203877:G:A	1.25281e-07	-1.3376e-10	-1.20288
88203949	chr16:88203949:TC:T	9.62782e-07	-1.3376e-10	0.836393
88204033	chr16:88204033:A:G	2.54221e-06	-0.915661	2.72302
88204122	chr16:88204122:A:C	1.44292e-07	-1.3376e-10	-1.0616
88204123	chr16:88204123:G:T	1.40203e-07	-1.3376e-10	-1.09035
88204226	chr16:88204226:C:T	1.20283e-07	-1.3376e-10	-1.24359
88204251	chr16:88204251:C:T	3.07218e-08	-1.57461	-1.03385
88204503	chr16:88204503:G:A	9.47139e-08	-1.3376e-10	-1.48257
88204530	chr16:88204530:T:C	1.02942e-07	-0.507278	-0.891989
88204600	chr16:88204600:T:C	1.2822e-07	-1.3376e-10	-1.17969
88204627	chr16:88204627:A:G	1.12299e-07	-1.3376e-10	-1.31227
88204670	chr16:88204670:A:G	5.70568e-08	-0.910204	-1.07918
88204728	chr16:88204728:T:C	5.38941e-08	-0.570804	-1.47561
88204870	chr16:88204870:C:T	1.15231e-07	-1.3376e-10	-1.28649
88204925	chr16:88204925:G:A	1.37962e-07	-1.3376e-10	-1.10646
88204973	chr16:88204973:G:A	1.58044e-07	-1.3376e-10	-0.970564
88205213	chr16:88205213:G:A	1.24896e-07	-1.20595	-4.74448e-10
88205236	chr16:88205236:T:C	4.78292e-08	-0.853863	-1.31194
88205258	chr16:88205258:G:A	5.0197e-08	-0.859441	-1.25804
88206056	chr16:88206056:C:T	2.16312e-07	-1.3376e-10	-0.656712
88206158	chr16:88206158:G:A	3.23593e-08	-1.06315	-1.49339
88206222	chr16:88206222:C:T	3.61127e-08	-0.985781	-1.46101
88206387	chr16:88206387:T:G	2.58115e-07	-1.3376e-10	-0.480027
88206528	chr16:88206528:G:T	2.77394e-08	-1.60739	-1.10319
88206540	chr16:88206540:C:A	7.06693e-08	-0.293651	-1.48177
88206569	chr16:88206569:C:A	4.93788e-07	-0.379543	0.548214
88207403	chr16:88207403:G:A	1.37569e-07	-1.10931	-4.74448e-10
88207771	chr16:88207771:C:G	6.47265e-07	-1.3376e-10	0.439321
88207774	chr16:88207774:A:G	2.5192e-08	-1.61809	-1.18882
88207953	chr16:88207953:G:C	2.00324e-06	2.53903	-0.969945
88208169	chr16:88208169:C:T	2.04604e-07	-1.3376e-10	-0.712356
88208303	chr16:88208303:G:A	1.31982e-07	0.306905	-1.45768
88208338	chr16:88208338:C:T	8.92873e-07	-1.3376e-10	0.76101
88208393	chr16:88208393:T:C	1.84722e-07	-1.3376e-10	-0.81458
88208701	chr16:88208701:TAAGAC:T	1.03549e-07	-1.3376e-10	-1.39339
88209056	chr16:88209056:A:G	1.00925e-07	-1.3376e-10	-1.41906
88209087	chr16:88209087:T:G	9.36435e-08	-1.3376e-10	-1.49394
88209187	chr16:88209187:C:T	4.28327e-07	-1.3376e-10	0.0264539
88209240	chr16:88209240:G:A	1.20903e-07	0.0594723	-1.29792
88209352	chr16:88209352:G:A	5.96024e-07	1.52743	-1.17058
88209355	chr16:88209355:A:T	1.96421e-07	0.175936	-0.929108
88209436	chr16:88209436:A:G	4.87209e-08	-1.15465	-0.992678
88210034	chr16:88210034:A:C	1.29093e-07	-1.3376e-10	-1.1729
88210039	chr16:88210039:T:C	1.37209e-07	0.185567	-1.2975
88210075	chr16:88210075:A:G	1.61484e-07	-1.3376e-10	-0.949028
88210340	chr16:88210340:G:T	1.61203e-07	-1.3376e-10	-0.950771
88210359	chr16:88210359:G:A	1.89738e-08	-1.614	-1.47638
88210362	chr16:88210362:A:G	1.8826e-08	-1.61929	-1.47891
88210508	chr16:88210508:A:G	7.82859e-07	-1.3376e-10	0.629519
88210557	chr16:88210557:T:C	2.54796e-07	-1.3376e-10	-0.492969
88210575	chr16:88210575:C:G	2.67741e-07	-1.3376e-10	-0.443413
88210615	chr16:88210615:T:C	6.94435e-07	-1.3376e-10	0.509665
88210795	chr16:88210795:C:G	2.33112e-07	-1.3376e-10	-0.581914
88211296	chr16:88211296:G:C	2.04732e-07	-1.3376e-10	-0.711733
88211650	chr16:88211650:T:C	1.02025e-07	-1.3376e-10	-1.40821
88211999	chr16:88211999:G:A	2.63037e-07	-1.3376e-10	-0.461141
88212163	chr16:88212163:A:G	1.13693e-07	-1.3376e-10	-1.29993
88212818	chr16:88212818:A:C	1.55936e-07	-0.983986	-4.74448e-10
88212946	chr16:88212946:T:C	9.3713e-08	-1.3376e-10	-1.4932
88213221	chr16:88213221:G:C	1.02385e-07	-1.3376e-10	-1.40469
88213223	chr16:88213223:C:T	2.48884e-07	-1.3376e-10	-0.516446
88213238	chr16:88213238:A:G	2.59693e-07	-1.3376e-10	-0.473935
88213431	chr16:88213431:A:G	9.34881e-08	-1.3376e-10	-1.4956
88213544	chr16:88213544:G:C	9.6804e-08	-1.3376e-10	-1.46075
88213663	chr16:88213663:A:G	1.19839e-07	-1.3376e-10	-1.24729
88213801	chr16:88213801:C:T	3.38487e-07	-1.3376e-10	-0.208949
88214489	chr16:88214489:T:A	3.61416e-07	-1.3376e-10	-0.143405
88214544	chr16:88214544:G:T	1.04845e-07	-1.38095	-4.74448e-10
88214580	chr16:88214580:G:A	2.16815e-07	-0.654389	-4.74448e-10
88214808	chr16:88214808:C:G	1.71647e-07	-1.3376e-10	-0.887993
88215127	chr16:88215127:G:A	5.30527e-08	-0.573551	-1.4886
88215786	chr16:88215786:G:C	2.37776e-07	-1.3376e-10	-0.562106
88215850	chr16:88215850:A:G	3.93768e-08	-1.61215	-0.748111
88216198	chr16:88216198:A:T	2.90381e-08	-1.62105	-1.04378
88216266	chr16:88216266:C:T	9.33914e-08	-1.3376e-10	-1.49664
88216579	chr16:88216579:T:C	2.14843e-08	-1.49823	-1.46788
88216742	chr16:88216742:C:G	9.41633e-08	-1.3376e-10	-1.4884
88216780	chr16:88216780:T:G	1.94468e-07	-1.3376e-10	-0.763165
88216840	chr16:88216840:T:C	1.06969e-07	-1.3609	-4.74448e-10
88217148	chr16:88217148:T:C	9.34337e-08	-1.3376e-10	-1.49618
88217155	chr16:88217155:T:TA	3.48176e-08	-1.4147	-1.06861
88217160	chr16:88217160:C:T	2.36812e-07	-1.3376e-10	-0.566168
88217406	chr16:88217406:C:G	9.75961e-08	-1.3376e-10	-1.4526
88217447	chr16:88217447:T:A	1.07941e-07	-1.3376e-10	-1.35185
88217456	chr16:88217456:T:G	3.19743e-07	-1.3376e-10	-0.265915
88217493	chr16:88217493:A:G	2.18964e-07	-1.3376e-10	-0.644527
88218796	chr16:88218796:G:A	1.43239e-07	-1.3376e-10	-1.06892
88219254	chr16:88219254:T:A	2.99905e-07	-1.3376e-10	-0.329968
88219426	chr16:88219426:G:C	1.05106e-07	-1.3376e-10	-1.37847
88219642	chr16:88219642:A:G	2.11212e-07	-1.3376e-10	-0.680569
88219666	chr16:88219666:C:T	9.93901e-08	-1.3376e-10	-1.43438
88219925	chr16:88219925:C:G	1.1568e-07	-1.3376e-10	-1.28261
88220094	chr16:88220094:T:C	1.16432e-07	-1.3376e-10	-1.27613
88220109	chr16:88220109:C:T	1.00411e-07	-1.3376e-10	-1.42416
88220119	chr16:88220119:A:G	3.95713e-08	-1.39131	-0.964022
88220620	chr16:88220620:T:C	9.41561e-08	-1.3376e-10	-1.48848
88220728	chr16:88220728:T:C	3.57828e-08	-1.45943	-0.996541
88220752	chr16:88220752:C:A	2.1474e-08	-1.48754	-1.47905
88220870	chr16:88220870:G:T	2.39139e-08	-1.37701	-1.48196
88220937	chr16:88220937:T:C	2.78233e-08	-1.35163	-1.35593
88221187	chr16:88221187:A:G	1.59805e-07	-1.3376e-10	-0.959477
88221373	chr16:88221373:G:A	3.3399e-08	-1.48651	-1.0384
88221948	chr16:88221948:A:G	1.21692e-07	-1.10544	-0.126498
88222052	chr16:88222052:C:T	2.33407e-07	-1.3376e-10	-0.580651
88222107	chr16:88222107:T:C	2.32315e-08	-1.40946	-1.47847
88222203	chr16:88222203:C:G	2.27286e-07	-1.3376e-10	-0.607226
88222285	chr16:88222285:T:C	1.15834e-07	-1.3376e-10	-1.28128
88222330	chr16:88222330:C:G	1.94669e-07	-1.3376e-10	-0.762131
88222361	chr16:88222361:C:T	1.0975e-07	-1.3376e-10	-1.33523
88222408	chr16:88222408:C:T	1.99561e-07	-0.139903	-0.59741
88222451	chr16:88222451:G:A	2.30455e-08	-1.57319	-1.32278
88222514	chr16:88222514:A:G	2.22947e-08	-1.45453	-1.47455
88222706	chr16:88222706:G:A	2.09603e-08	-1.49741	-1.49339
88222921	chr16:88222921:G:A	1.92597e-07	-1.3376e-10	-0.772836
88223217	chr16:88223217:C:T	9.56643e-08	-1.3376e-10	-1.47259
88223389	chr16:88223389:T:C	1.01498e-07	-1.3376e-10	-1.4134
88223755	chr16:88223755:C:T	9.56725e-08	-0.365656	-1.10685
88223800	chr16:88223800:C:T	9.74245e-08	-0.214385	-1.23997
88224343	chr16:88224343:G:T	1.33064e-07	-1.3376e-10	-1.14261
88224353	chr16:88224353:T:C	7.79746e-08	-0.312133	-1.36492
88224437	chr16:88224437:T:C	1.83571e-07	0.102753	-0.923586
88224711	chr16:88224711:G:T	2.41735e-08	-1.37043	-1.47775
88224777	chr16:88224777:A:C	1.50885e-07	-1.3376e-10	-1.01692
88224931	chr16:88224931:G:A	1.05877e-07	-1.37116	-4.74448e-10
88225066	chr16:88225066:C:T	1.44315e-07	-1.08579	0.0243565
88225171	chr16:88225171:T:C	7.46685e-08	-0.379277	-1.3411
88225381	chr16:88225381:A:G	2.43817e-07	-0.441387	-0.0956313
88225455	chr16:88225455:G:A	3.5555e-08	-1.27812	-1.18423
88225839	chr16:88225839:A:G	9.74444e-08	-1.3376e-10	-1.45415
88225908	chr16:88225908:C:T	1.20844e-07	-1.3376e-10	-1.23894
88226105	chr16:88226105:G:A	1.04036e-07	-1.3376e-10	-1.3887
88226146	chr16:88226146:G:A	2.63651e-08	-1.26542	-1.49598
88226192	chr16:88226192:C:T	1.06629e-07	-1.3376e-10	-1.36408
88226502	chr16:88226502:C:T	1.0299e-07	-1.3376e-10	-1.3988
88226656	chr16:88226656:T:C	2.67666e-07	-1.3376e-10	-0.443694
88226894	chr16:88226894:C:T	2.24283e-08	-1.49537	-1.42774
88226940	chr16:88226940:A:G	1.90982e-08	-1.6541	-1.42974
88226977	chr16:88226977:G:A	3.91227e-08	-1.37798	-0.988754
88227131	chr16:88227131:G:A	3.37753e-08	-1.27005	-1.24365
88227253	chr16:88227253:A:G	4.3108e-07	-1.3376e-10	0.0328584
88227277	chr16:88227277:G:A	2.0435e-08	-1.53847	-1.47772
88227304	chr16:88227304:C:T	8.83265e-08	-1.55239	-4.74448e-10
88227463	chr16:88227463:C:T	1.26012e-07	-1.3376e-10	-1.19706
88227464	chr16:88227464:C:A	2.02452e-08	-1.63968	-1.38583
88227695	chr16:88227695:T:G	1.02326e-07	-1.3376e-10	-1.40527
88227700	chr16:88227700:G:A	2.38923e-08	-1.6103	-1.24958
88227844	chr16:88227844:G:A	2.2848e-08	-1.6182	-1.28637
88227877	chr16:88227877:C:T	1.08399e-07	-1.3376e-10	-1.34762
88228010	chr16:88228010:G:T	1.43541e-07	-1.3376e-10	-1.06681
88228078	chr16:88228078:C:G	1.95276e-07	-1.3376e-10	-0.759022
88228145	chr16:88228145:C:T	1.4219e-07	-1.3376e-10	-1.07627
88228320	chr16:88228320:G:A	1.00042e-07	-1.3376e-10	-1.42785
88228425	chr16:88228425:G:A	1.95276e-07	-1.3376e-10	-0.759022
88228481	chr16:88228481:C:T	8.04366e-08	-1.64596	-4.74448e-10
88228507	chr16:88228507:G:A	9.13276e-08	-1.51898	-4.74448e-10
88228556	chr16:88228556:C:T	2.28877e-08	-1.57783	-1.325
88228566	chr16:88228566:T:C	9.34109e-08	-1.3376e-10	-1.49643
88228697	chr16:88228697:C:A	3.9271e-07	-1.3376e-10	-0.0603616
88229006	chr16:88229006:G:A	2.05e-08	-1.65508	-1.35793
88229085	chr16:88229085:C:G	1.18242e-07	-1.3376e-10	-1.2607
88229204	chr16:88229204:A:G	1.09787e-07	-1.3376e-10	-1.33489
88229395	chr16:88229395:A:G	2.04078e-08	-1.63369	-1.38383
88229398	chr16:88229398:A:C	1.48796e-07	-1.3376e-10	-1.03086
88229590	chr16:88229590:G:A	2.07662e-07	-1.3376e-10	-0.697522
88229743	chr16:88229743:C:G	1.07088e-07	-1.3376e-10	-1.35978
88229944	chr16:88229944:G:A	1.03604e-07	-1.3376e-10	-1.39286
88230888	chr16:88230888:TCA:T	1.17448e-07	-1.3376e-10	-1.26744
88230898	chr16:88230898:A:AT	1.17931e-07	-1.3376e-10	-1.26333
88230987	chr16:88230987:G:C	2.39787e-08	-1.64095	-1.21532
88231436	chr16:88231436:G:A	1.03877e-07	-1.3376e-10	-1.39023
88231833	chr16:88231833:G:T	1.25551e-07	-1.3376e-10	-1.20072
88231998	chr16:88231998:A:C	2.54501e-08	-1.60357	-1.19315
88232453	chr16:88232453:G:T	1.90989e-08	-1.58719	-1.49661
88232563	chr16:88232563:A:G	1.90481e-08	-1.60114	-1.48533
88232705	chr16:88232705:T:C	2.24302e-08	-1.64181	-1.28122
88232940	chr16:88232940:C:G	1.07253e-07	-1.3376e-10	-1.35824
88233010	chr16:88233010:T:C	2.18776e-08	-1.62384	-1.32413
88233340	chr16:88233340:G:T	1.54854e-07	-1.3376e-10	-0.990953
88233451	chr16:88233451:G:A	1.12902e-07	-1.3376e-10	-1.30692
88233539	chr16:88233539:C:T	1.00683e-07	-1.3376e-10	-1.42146
88233621	chr16:88233621:C:T	1.46674e-07	-1.04522	-4.74448e-10
88233663	chr16:88233663:C:G	1.25305e-07	-1.3376e-10	-1.20269
88233706	chr16:88233706:G:A	1.87039e-08	-1.65417	-1.45053
88233828	chr16:88233828:G:A	2.10205e-08	-1.64794	-1.33999
88233867	chr16:88233867:C:T	2.33146e-07	-1.3376e-10	-0.581767
88233899	chr16:88233899:G:A	1.34968e-07	-1.3376e-10	-1.1284
88233922	chr16:88233922:C:T	1.11868e-07	-1.3376e-10	-1.31611
88234427	chr16:88234427:A:G	1.97411e-08	-1.61915	-1.43158
88234494	chr16:88234494:T:C	2.10767e-08	-1.65452	-1.33075
88234614	chr16:88234614:C:T	9.73759e-08	-1.3376e-10	-1.45486
88234846	chr16:88234846:G:A	2.96706e-08	-1.53682	-1.10646
88235148	chr16:88235148:G:A	7.57673e-08	-1.17311	-0.532654
88235177	chr16:88235177:G:A	2.08138e-07	-1.3376e-10	-0.695231
88235529	chr16:88235529:C:T	9.70406e-08	-1.3376e-10	-1.45831
88235601	chr16:88235601:T:G	1.09051e-07	-1.3376e-10	-1.34162
88235839	chr16:88235839:T:C	1.44087e-07	-1.3376e-10	-1.06301
88235841	chr16:88235841:T:C	1.42172e-07	-1.3376e-10	-1.0764
88235856	chr16:88235856:T:C	9.60195e-07	-1.3376e-10	0.833702
88235988	chr16:88235988:G:A	1.94567e-08	-1.59293	-1.47232
88236112	chr16:88236112:G:A	4.2313e-08	-0.857592	-1.43075
88236809	chr16:88236809:G:A	2.04876e-07	-1.3376e-10	-0.711029
88238050	chr16:88238050:C:T	4.93837e-07	-1.3376e-10	0.16877
88238101	chr16:88238101:G:C	1.40076e-07	-1.3376e-10	-1.09125
88238188	chr16:88238188:C:T	6.60045e-08	-0.967506	-0.876206
88238461	chr16:88238461:AATAGATAGACCCTGG:A	1.76668e-07	-1.3376e-10	-0.85916
88238511	chr16:88238511:G:A	2.0566e-07	-1.3376e-10	-0.707209
88238539	chr16:88238539:C:A	2.74667e-07	-1.3376e-10	-0.417875
88238865	chr16:88238865:A:G	8.49491e-08	-1.59138	-4.74448e-10
88239573	chr16:88239573:C:T	1.77894e-07	-1.3376e-10	-0.852248
88240509	chr16:88240509:G:C	6.37e-08	-1.07003	-0.809224
88240827	chr16:88240827:G:A	5.24951e-07	-1.3376e-10	0.229871
88240836	chr16:88240836:C:T	4.87845e-08	-0.654296	-1.49172
88240876	chr16:88240876:C:G	5.1598e-08	-0.821096	-1.26886
88240953	chr16:88240953:G:A	1.12649e-07	-1.3376e-10	-1.30916
88240955	chr16:88240955:C:T	1.63193e-07	-1.3376e-10	-0.938504
88241379	chr16:88241379:T:C	1.92505e-07	-1.3376e-10	-0.77331
88241516	chr16:88241516:A:G	2.60664e-07	-0.46027	-0.00993061
88241592	chr16:88241592:C:T	1.49928e-07	-1.3376e-10	-1.02328
88241901	chr16:88241901:G:A	2.30698e-08	-1.41005	-1.48486
88241960	chr16:88241960:G:A	9.4626e-08	-1.3376e-10	-1.4835
88242408	chr16:88242408:G:A	2.40814e-08	-1.36334	-1.48865
88242423	chr16:88242423:T:C	1.19267e-07	-0.34595	-0.90612
88242429	chr16:88242429:C:G	1.97302e-07	0.551025	-1.29973
88242976	chr16:88242976:C:T	2.33214e-08	-1.41565	-1.46841
88243030	chr16:88243030:T:C	5.70915e-08	-0.904434	-1.08435
88243127	chr16:88243127:C:G	2.04796e-07	-1.3376e-10	-0.711418
88243219	chr16:88243219:T:C	9.43349e-08	-1.48658	-4.74448e-10
88243509	chr16:88243509:C:T	1.73452e-07	0.481379	-1.35891
88243541	chr16:88243541:G:C	1.42733e-07	-1.3376e-10	-1.07246
88243601	chr16:88243601:A:C	1.28532e-07	-1.3376e-10	-1.17726
88243758	chr16:88243758:AATAG:A	7.84617e-07	0.482199	0.149563
88244043	chr16:88244043:G:A	1.82112e-08	-1.6495	-1.4819
88244769	chr16:88244769:G:A	3.99303e-07	-1.3376e-10	-0.0437128
88245049	chr16:88245049:C:T	9.42097e-08	-1.3376e-10	-1.48791
88245598	chr16:88245598:G:A	1.487e-07	-1.3376e-10	-1.0315
88245627	chr16:88245627:A:G	2.99289e-07	-1.3376e-10	-0.332024
88246049	chr16:88246049:G:A	1.45808e-07	-1.3376e-10	-1.05114
88246237	chr16:88246237:T:C	1.79045e-08	-1.65287	-1.49552
88246342	chr16:88246342:C:G	2.42817e-08	-1.655	-1.18871
88246346	chr16:88246346:C:G	7.42834e-07	-1.3376e-10	0.577039
88246362	chr16:88246362:A:G	1.8022e-08	-1.65457	-1.48727
88246365	chr16:88246365:C:T	1.4754e-07	-1.3376e-10	-1.03933
88246366	chr16:88246366:G:A	1.56991e-07	-1.3376e-10	-0.977248
88246739	chr16:88246739:C:G	1.2088e-07	-1.3376e-10	-1.23864
88246867	chr16:88246867:ATGAG:A	6.91908e-08	-0.964245	-0.832321
88247108	chr16:88247108:T:G	2.1715e-07	0.0265797	-0.679424
88247504	chr16:88247504:G:GT	2.83659e-08	-1.45735	-1.2309
88247650	chr16:88247650:G:C	1.51355e-07	-1.3376e-10	-1.01381
88247806	chr16:88247806:T:G	1.28504e-07	-1.3376e-10	-1.17748
88247809	chr16:88247809:GTGAGTGAGTGAA:G	9.42695e-08	-1.3376e-10	-1.48728
88247873	chr16:88247873:T:C	2.40372e-07	-1.3376e-10	-0.551248
88248191	chr16:88248191:A:G	1.17187e-07	-0.618517	-0.651143
88248305	chr16:88248305:G:C	5.44931e-08	-1.4052	-0.63016
88248414	chr16:88248414:A:G	9.48592e-08	-1.3376e-10	-1.48104
88248441	chr16:88248441:G:A	2.37538e-08	-1.37872	-1.48697
88248523	chr16:88248523:C:A	1.08784e-07	-1.3376e-10	-1.34407
88248552	chr16:88248552:A:C	1.08872e-07	-1.3376e-10	-1.34326
88248662	chr16:88248662:A:G	1.25992e-07	-1.3376e-10	-1.19722
88248895	chr16:88248895:G:C	3.97262e-08	-1.29234	-1.05909
88249202	chr16:88249202:C:A	1.13703e-07	0.146429	-1.44627
88249340	chr16:88249340:A:G	1.38678e-07	0.0255047	-1.12679
88249645	chr16:88249645:C:T	9.87364e-08	-1.3376e-10	-1.44098
88249678	chr16:88249678:C:T	2.4666e-08	-1.38809	-1.43992
88249815	chr16:88249815:G:A	1.38626e-07	-0.701729	-0.399923
88249879	chr16:88249879:A:G	2.9648e-08	-1.51279	-1.13125
88249964	chr16:88249964:C:T	1.75469e-07	-1.3376e-10	-0.865974
88249996	chr16:88249996:G:A	2.04304e-07	-1.3376e-10	-0.713827
88250097	chr16:88250097:G:A	2.1217e-08	-1.51556	-1.46307
88250234	chr16:88250234:C:T	9.5459e-08	-1.3376e-10	-1.47474
88250289	chr16:88250289:A:G	1.59132e-07	-1.3376e-10	-0.963699
88250972	chr16:88250972:G:A	9.38431e-08	-1.3376e-10	-1.49181
88250981	chr16:88250981:G:A	5.14656e-08	-0.617078	-1.47544
88250995	chr16:88250995:A:T	5.68726e-08	-0.506815	-1.48581
88251009	chr16:88251009:C:T	1.00213e-07	-1.3376e-10	-1.42613
88251075	chr16:88251075:A:G	2.09059e-06	-1.3376e-10	1.61177
88251290	chr16:88251290:C:T	1.85352e-07	-1.3376e-10	-0.811176
88251323	chr16:88251323:A:C	3.03453e-08	-1.63635	-0.984445
88251393	chr16:88251393:A:C	5.23654e-08	-0.586902	-1.48828
88251728	chr16:88251728:T:C	5.34333e-08	-1.2086	-0.846396
88251913	chr16:88251913:T:C	9.34398e-08	-1.3376e-10	-1.49612
88252501	chr16:88252501:G:A	8.93143e-08	-0.475384	-1.06589
88252626	chr16:88252626:C:T	1.08626e-07	-0.38345	-0.962072
88252719	chr16:88252719:G:T	5.91335e-07	-1.3376e-10	0.348948
88252913	chr16:88252913:G:A	1.06524e-07	-1.3376e-10	-1.36506
88252946	chr16:88252946:C:G	5.91335e-07	-1.3376e-10	0.348948
88252962	chr16:88252962:A:T	8.48607e-08	-0.368527	-1.2239
88253048	chr16:88253048:A:G	2.69079e-08	-1.64008	-1.10093
88253742	chr16:88253742:C:T	8.89848e-08	-0.373815	-1.17115
88253759	chr16:88253759:G:A	9.55021e-08	-1.3376e-10	-1.47429
88254136	chr16:88254136:C:T	1.53192e-07	-1.3376e-10	-1.00174
88254138	chr16:88254138:G:C	2.1844e-07	-1.3376e-10	-0.646923
88254232	chr16:88254232:C:T	7.74934e-08	-0.25066	-1.43258
88254238	chr16:88254238:T:C	2.43299e-08	-1.65362	-1.1881
88254495	chr16:88254495:C:T	6.13942e-08	-0.423036	-1.49308
88254587	chr16:88254587:G:A	9.81231e-08	-1.3376e-10	-1.44721
88254946	chr16:88254946:A:G	7.04985e-07	-1.3376e-10	0.524743
88255193	chr16:88255193:T:C	5.96016e-08	-0.540028	-1.40572
88255569	chr16:88255569:A:C	1.64322e-07	-1.3376e-10	-0.931605
88255629	chr16:88255629:C:T	9.355e-08	-1.3376e-10	-1.49494
88255630	chr16:88255630:G:A	8.12134e-07	-1.3376e-10	0.666231
88255678	chr16:88255678:A:G	2.12097e-07	-1.3376e-10	-0.676392
88255683	chr16:88255683:G:A	1.11532e-07	-1.3376e-10	-1.31912
88256229	chr16:88256229:C:G	7.93096e-07	-1.3376e-10	0.64251
88256869	chr16:88256869:T:G	9.40147e-08	-1.3376e-10	-1.48998
88257155	chr16:88257155:G:C	4.16665e-08	-0.963958	-1.33978
88257174	chr16:88257174:G:A	7.46487e-08	-0.226904	-1.49374
88257262	chr16:88257262:C:T	7.93695e-08	-0.165074	-1.49425
88257330	chr16:88257330:CT:C	6.7483e-08	-0.400957	-1.4206
88257371	chr16:88257371:A:G	8.10112e-08	-0.171167	-1.46768
88258526	chr16:88258526:T:C	1.20614e-07	-1.3376e-10	-1.24084
88258555	chr16:88258555:A:G	7.00945e-08	-0.412948	-1.37064
88258633	chr16:88258633:A:G	4.62117e-08	-1.10881	-1.09139
88258705	chr16:88258705:T:C	8.85722e-08	-0.112152	-1.43746
88258743	chr16:88258743:A:G	1.50028e-07	-1.3376e-10	-1.02261
88258747	chr16:88258747:C:G	8.6296e-08	-0.088172	-1.48748
88258801	chr16:88258801:C:A	1.54644e-07	0.412277	-1.40458
88258802	chr16:88258802:A:G	1.60604e-07	0.411534	-1.36602
88259043	chr16:88259043:A:T	2.89972e-08	-1.1761	-1.49014
88259148	chr16:88259148:A:G	2.60762e-07	0.324506	-0.794334
88259363	chr16:88259363:T:G	1.10123e-07	-1.3376e-10	-1.33184
88259561	chr16:88259561:T:C	3.46898e-07	-1.3376e-10	-0.184402
88259586	chr16:88259586:C:A	1.26861e-07	-1.3376e-10	-1.19034
88259696	chr16:88259696:C:T	1.16286e-07	-1.3376e-10	-1.27738
88259720	chr16:88259720:AGG:A	1.34825e-07	-1.12946	-4.74448e-10
88259972	chr16:88259972:T:G	9.4047e-08	-1.3376e-10	-1.48964
88260025	chr16:88260025:T:A	2.10499e-08	-1.49809	-1.48845
88260179	chr16:88260179:G:C	9.51992e-08	-1.3376e-10	-1.47746
88260375	chr16:88260375:T:C	1.30709e-07	-1.3376e-10	-1.16046
88260542	chr16:88260542:T:C	2.16779e-08	-1.50995	-1.44719
88260703	chr16:88260703:C:G	1.26945e-07	-1.3376e-10	-1.18968
88260730	chr16:88260730:C:T	4.52777e-08	-0.901135	-1.31948
88260782	chr16:88260782:C:T	1.05117e-07	-1.37836	-4.74448e-10
88260844	chr16:88260844:G:A	1.2639e-07	-1.3376e-10	-1.19406
88260902	chr16:88260902:G:A	5.88332e-07	-1.3376e-10	0.343857
88261306	chr16:88261306:C:T	1.01801e-07	-1.3376e-10	-1.41041
88261741	chr16:88261741:G:A	1.06964e-07	-1.3376e-10	-1.36094
88262307	chr16:88262307:C:T	1.78093e-07	-1.3376e-10	-0.851126
88262314	chr16:88262314:C:T	1.0065e-07	-1.3376e-10	-1.42179
88262662	chr16:88262662:G:A	9.52849e-08	-1.3376e-10	-1.47656
88262725	chr16:88262725:A:G	4.11151e-07	-1.3376e-10	-0.0144744
88262860	chr16:88262860:A:G	1.58507e-07	-0.967637	-4.74448e-10
88262921	chr16:88262921:T:C	8.39009e-08	-1.12183	-0.48197
88263084	chr16:88263084:A:G	1.05636e-07	-1.3376e-10	-1.37343
88263219	chr16:88263219:C:T	2.29156e-08	-1.41539	-1.48623
88263267	chr16:88263267:A:G	2.71079e-07	-1.3376e-10	-0.431024
88263279	chr16:88263279:G:A	1.86761e-08	-1.6103	-1.49589
88263344	chr16:88263344:A:G	2.80854e-07	-1.3376e-10	-0.3956
88263388	chr16:88263388:C:T	7.09639e-08	-1.64294	-0.128325
88263393	chr16:88263393:G:A	1.13021e-07	-1.3376e-10	-1.30586
88263403	chr16:88263403:T:G	1.93244e-08	-1.62677	-1.44529
88263438	chr16:88263438:G:A	9.79277e-08	-1.3376e-10	-1.44921
88263456	chr16:88263456:G:T	1.95447e-06	-1.3376e-10	1.54444
88264068	chr16:88264068:A:C	9.40372e-08	-1.3376e-10	-1.48974
88264136	chr16:88264136:A:T	9.48367e-08	-1.3376e-10	-1.48128
88264483	chr16:88264483:C:T	1.25294e-07	-1.3376e-10	-1.20277
88264518	chr16:88264518:C:T	3.14753e-08	-1.6427	-0.941533
88264629	chr16:88264629:C:T	1.26653e-07	-1.3376e-10	-1.19198
88264664	chr16:88264664:G:A	1.80524e-08	-1.6533	-1.48686
88264844	chr16:88264844:A:G	1.91998e-08	-1.64975	-1.42878
88265089	chr16:88265089:C:G	3.98208e-07	-1.3376e-10	-0.0464609
88265189	chr16:88265189:T:A	1.21303e-07	-1.32967	0.0945314
88265312	chr16:88265312:G:A	5.17287e-07	-1.3376e-10	0.215163
88265431	chr16:88265431:C:A	1.06151e-07	-1.36857	-4.74448e-10
88265765	chr16:88265765:C:T	1.88895e-08	-1.65519	-1.43964
88265845	chr16:88265845:C:T	2.29268e-07	-1.3376e-10	-0.598544
88265873	chr16:88265873:C:G	3.92885e-08	-1.29023	-1.07227
88265885	chr16:88265885:A:G	2.51606e-08	-1.64874	-1.15942
88265948	chr16:88265948:G:A	1.38402e-07	-1.3376e-10	-1.10327
88265950	chr16:88265950:G:A	1.2886e-07	-1.3376e-10	-1.17471
88265987	chr16:88265987:G:C	3.5379e-08	-1.64171	-0.825611
88266077	chr16:88266077:T:A	9.44305e-08	-1.3376e-10	-1.48557
88266354	chr16:88266354:C:T	1.09126e-07	-1.3376e-10	-1.34093
88266407	chr16:88266407:C:T	2.22692e-07	-1.3376e-10	-0.627645
88266452	chr16:88266452:C:T	1.03895e-07	-1.3376e-10	-1.39005
88266504	chr16:88266504:C:T	1.89511e-08	-1.65492	-1.43665
88266981	chr16:88266981:G:A	3.46254e-07	-1.3376e-10	-0.186263
88267045	chr16:88267045:C:T	1.81077e-08	-1.65359	-1.48351
88267098	chr16:88267098:G:A	8.84683e-08	-1.55079	-4.74448e-10
88267128	chr16:88267128:G:A	2.00141e-07	-1.3376e-10	-0.734411
88267331	chr16:88267331:T:C	1.44708e-07	-1.3376e-10	-1.05872
88267346	chr16:88267346:C:T	1.39402e-07	-1.3376e-10	-1.09607
88267365	chr16:88267365:G:A	2.96325e-07	-1.3376e-10	-0.341978
88267626	chr16:88267626:A:C	2.98989e-08	-1.65513	-0.980485
88267929	chr16:88267929:G:A	9.45362e-08	-1.3376e-10	-1.48445
88268197	chr16:88268197:A:G	3.4593e-08	-1.65313	-0.836649
88268315	chr16:88268315:A:G	2.11775e-08	-1.5848	-1.3957
88268338	chr16:88268338:G:A	2.65828e-08	-1.6374	-1.11577
88268407	chr16:88268407:C:T	3.30947e-08	-1.65041	-0.883653
88268620	chr16:88268620:A:T	9.4112e-08	-1.3376e-10	-1.48895
88268797	chr16:88268797:C:T	1.16122e-07	-1.3376e-10	-1.27879
88268868	chr16:88268868:G:A	1.31036e-07	-1.3376e-10	-1.15796
88269154	chr16:88269154:G:A	5.81345e-08	-1.55333	-0.41735
88269218	chr16:88269218:G:A	1.25046e-07	-1.3376e-10	-1.20475
88269270	chr16:88269270:T:A	2.3443e-07	-1.3376e-10	-0.576279
88269665	chr16:88269665:C:T	1.79822e-08	-1.65386	-1.49019
88269691	chr16:88269691:C:T	5.36074e-08	-1.64263	-0.409118
88269846	chr16:88269846:C:T	1.35581e-07	-1.12387	-4.74448e-10
88270087	chr16:88270087:T:C	9.35976e-08	-1.3376e-10	-1.49443
88270380	chr16:88270380:C:T	1.18933e-07	-1.3376e-10	-1.25487
88270543	chr16:88270543:G:C	1.12568e-07	-1.3376e-10	-1.30987
88270618	chr16:88270618:G:C	9.36598e-08	-1.3376e-10	-1.49376
88270621	chr16:88270621:T:A	3.20562e-07	-1.3376e-10	-0.26336
88270678	chr16:88270678:A:G	5.16461e-08	-1.65425	-0.434773
88270703	chr16:88270703:C:T	3.28358e-08	-1.61309	-0.928829
88270827	chr16:88270827:C:G	9.73629e-08	-1.3376e-10	-1.45499
88270936	chr16:88270936:G:T	7.58846e-07	-1.3376e-10	0.598365
88271168	chr16:88271168:C:T	2.7219e-06	-1.3376e-10	1.87565
88271189	chr16:88271189:C:T	1.79585e-07	-1.3376e-10	-0.842786
88271337	chr16:88271337:C:T	1.0662e-07	-1.3376e-10	-1.36416
88271651	chr16:88271651:C:G	9.53239e-08	-1.3376e-10	-1.47615
88271944	chr16:88271944:G:A	8.25341e-08	-1.62022	-4.74448e-10
88272786	chr16:88272786:A:G	1.77859e-07	-1.3376e-10	-0.852443
88273094	chr16:88273094:T:C	9.59559e-08	-1.3376e-10	-1.46955
88273279	chr16:88273279:A:G	2.56735e-08	-1.41193	-1.37605
88273328	chr16:88273328:A:G	1.98269e-07	-1.3376e-10	-0.743811
88273618	chr16:88273618:A:G	1.2087e-07	-1.33597	0.0972524
88273891	chr16:88273891:G:A	6.91718e-08	-1.32964	-0.467199
88274098	chr16:88274098:T:C	2.35964e-07	-1.3376e-10	-0.569754
88274103	chr16:88274103:A:G	1.44486e-07	-1.29067	0.230421
88274139	chr16:88274139:C:T	1.10688e-07	-1.3376e-10	-1.32672
88274147	chr16:88274147:T:C	2.92227e-07	-1.09701	0.741105
88274219	chr16:88274219:A:G	1.94391e-07	-1.65156	0.887994
88274566	chr16:88274566:G:A	1.10993e-07	-0.933363	-0.390602
88274957	chr16:88274957:G:A	3.06509e-07	-0.864823	0.556635
88275213	chr16:88275213:C:T	9.36157e-08	-1.3376e-10	-1.49424
88275216	chr16:88275216:A:G	1.90551e-07	-1.3376e-10	-0.783514
88275226	chr16:88275226:A:G	9.38567e-08	-1.3376e-10	-1.49166
88275701	chr16:88275701:G:C	9.81924e-08	-1.3376e-10	-1.44651
88275844	chr16:88275844:A:G	8.09946e-08	-1.17262	-0.46643
88276169	chr16:88276169:C:T	6.75053e-08	-1.28033	-0.540895
88276348	chr16:88276348:G:A	7.98724e-08	-1.653	-4.74448e-10
88276429	chr16:88276429:C:T	3.65761e-08	-1.04813	-1.38591
88276445	chr16:88276445:C:T	1.26136e-07	-1.3376e-10	-1.19607
88276621	chr16:88276621:C:T	2.36284e-08	-1.62341	-1.24758
88276710	chr16:88276710:G:A	2.16044e-07	-1.3376e-10	-0.657953
88276821	chr16:88276821:G:A	9.59838e-08	-1.3376e-10	-1.46925
88276847	chr16:88276847:A:G	1.01763e-07	-1.3376e-10	-1.41078
88277161	chr16:88277161:A:G	1.18931e-07	-1.3376e-10	-1.25489
88279141	chr16:88279141:C:T	1.13679e-07	-1.3376e-10	-1.30006
88279356	chr16:88279356:C:T	5.57341e-08	-0.821667	-1.19118
88279463	chr16:88279463:C:T	2.24722e-07	-1.3376e-10	-0.618571
88280071	chr16:88280071:C:T	1.04274e-07	-0.861145	-0.525264
88280239	chr16:88280239:C:T	2.47834e-08	-1.33253	-1.49073
88280644	chr16:88280644:A:C	3.36764e-08	-1.22325	-1.29339
88280742	chr16:88280742:G:A	1.01285e-07	-1.2387	-0.176796
88280901	chr16:88280901:G:C	3.31176e-08	-1.04722	-1.48615
88281056	chr16:88281056:C:T	1.26328e-07	-1.3376e-10	-1.19455
88281867	chr16:88281867:G:A	2.27813e-08	-1.50626	-1.40123
88281909	chr16:88281909:G:C	2.13439e-07	-1.64998	0.979895
88282008	chr16:88282008:AC:A	1.28861e-07	-1.3376e-10	-1.1747
88282119	chr16:88282119:A:G	1.19919e-07	-1.24662	-4.74448e-10
88282128	chr16:88282128:C:T	1.12332e-07	-1.3376e-10	-1.31197
88282342	chr16:88282342:C:T	9.43548e-08	-1.3376e-10	-1.48637
88282536	chr16:88282536:A:C	2.13646e-07	-1.3376e-10	-0.669113
88282643	chr16:88282643:A:G	1.63517e-07	-1.3376e-10	-0.936518
88282699	chr16:88282699:C:T	2.61937e-07	-1.3376e-10	-0.465331
88282796	chr16:88282796:G:T	9.96706e-08	-1.3376e-10	-1.43156
88283004	chr16:88283004:C:T	2.01483e-07	-1.3376e-10	-0.727729
88283023	chr16:88283023:TA:T	1.85997e-07	-1.3376e-10	-0.807702
88283029	chr16:88283029:A:C	4.1814e-08	-0.803531	-1.49667
88283043	chr16:88283043:C:T	3.3519e-08	-1.11668	-1.40464
88283164	chr16:88283164:G:C	1.39015e-07	-1.3376e-10	-1.09885
88283209	chr16:88283209:T:C	1.29363e-07	-1.3376e-10	-1.17081
88283415	chr16:88283415:G:A	9.35063e-08	-1.3376e-10	-1.4954
88283668	chr16:88283668:G:A	9.8466e-08	-1.3376e-10	-1.44372
88283679	chr16:88283679:T:G	3.81092e-08	-1.59623	-0.796747
88283758	chr16:88283758:C:T	9.36341e-08	-1.3376e-10	-1.49404
88284366	chr16:88284366:G:A	9.66065e-08	-1.3376e-10	-1.46279
88284757	chr16:88284757:C:T	9.57303e-08	-1.3376e-10	-1.4719
88284938	chr16:88284938:G:A	2.75365e-08	-1.58209	-1.13583
88285042	chr16:88285042:T:C	2.77211e-07	-1.63196	1.2233
88285235	chr16:88285235:A:G	9.35998e-08	-1.3376e-10	-1.49441
88285543	chr16:88285543:C:T	1.02571e-07	-1.3376e-10	-1.40288
88285848	chr16:88285848:G:A	1.1399e-07	-1.29732	-4.74448e-10
88285953	chr16:88285953:A:G	2.87177e-08	-1.19881	-1.47711
88286036	chr16:88286036:G:A	3.51455e-08	-1.00244	-1.4715
88286199	chr16:88286199:T:C	1.83204e-07	-1.3376e-10	-0.822835
88286406	chr16:88286406:C:T	9.41216e-08	-1.3376e-10	-1.48885
88286430	chr16:88286430:C:G	1.96863e-07	-1.3376e-10	-0.750928
88286449	chr16:88286449:A:G	1.78072e-07	-1.3376e-10	-0.851246
88286537	chr16:88286537:G:A	9.81308e-08	-1.3376e-10	-1.44713
88286719	chr16:88286719:G:C	9.91838e-08	-1.3376e-10	-1.43646
88286850	chr16:88286850:A:G	1.74715e-06	-1.3376e-10	1.43231
88287014	chr16:88287014:T:C	5.43487e-07	-1.59074	1.85531
88287089	chr16:88287089:C:A	4.30898e-08	-0.787496	-1.48265
88287256	chr16:88287256:G:C	4.68175e-07	-1.58939	1.7048
88287305	chr16:88287305:A:T	8.48811e-08	-1.6281	0.0359156
88287370	chr16:88287370:T:C	9.49663e-08	-1.3376e-10	-1.47991
88287385	chr16:88287385:T:A	9.51589e-08	-1.3376e-10	-1.47789
88287421	chr16:88287421:C:T	8.15736e-08	-1.63193	-4.74448e-10
88287538	chr16:88287538:C:T	9.68699e-08	-1.3376e-10	-1.46006
88287561	chr16:88287561:A:T	9.73908e-08	-1.6361	0.181401
88287570	chr16:88287570:C:T	9.43629e-08	-1.3376e-10	-1.48629
88287599	chr16:88287599:T:C	1.24081e-07	-1.3376e-10	-1.2125
88287607	chr16:88287607:A:G	9.49746e-08	-1.3376e-10	-1.47982
88287632	chr16:88287632:G:A	9.68759e-07	0.842581	-4.74448e-10
88287830	chr16:88287830:C:T	6.91316e-07	-1.62493	2.1301
88288270	chr16:88288270:CAGT:C	9.45287e-08	-1.3376e-10	-1.48453
88288445	chr16:88288445:T:A	9.88093e-08	-1.3376e-10	-1.44024
88288446	chr16:88288446:A:G	2.45031e-08	-1.5706	-1.26403
88288542	chr16:88288542:A:G	8.19201e-08	-1.62769	-4.74448e-10
88288774	chr16:88288774:A:G	1.03978e-07	-1.3376e-10	-1.38926
88288925	chr16:88288925:C:A	9.38922e-08	-1.3376e-10	-1.49129
88289140	chr16:88289140:G:A	4.38896e-07	0.0508283	-4.74448e-10
88289180	chr16:88289180:TTGA:T	1.0853e-07	-1.3376e-10	-1.3464
88289251	chr16:88289251:G:C	1.34138e-07	-1.3376e-10	-1.13456
88289283	chr16:88289283:T:G	1.04242e-07	-1.3376e-10	-1.38672
88289301	chr16:88289301:TGAG:T	1.07934e-07	-1.3376e-10	-1.35191
88289393	chr16:88289393:A:T	9.48272e-08	-1.3376e-10	-1.48138
88289633	chr16:88289633:G:A	2.38933e-07	-1.3376e-10	-0.55725
88289675	chr16:88289675:A:C	1.0679e-07	-1.3376e-10	-1.36257
88289717	chr16:88289717:T:C	6.08161e-07	-1.5686	1.94561
88290906	chr16:88290906:A:G	4.55943e-07	-1.3376e-10	0.0889335
88291147	chr16:88291147:C:T	9.51017e-08	-1.3376e-10	-1.47849
88291148	chr16:88291148:G:A	7.64515e-08	-1.62905	-0.0677286
88291181	chr16:88291181:C:A	1.8581e-07	-1.3376e-10	-0.808708
88291468	chr16:88291468:G:A	2.9319e-08	-1.64676	-1.00844
88291689	chr16:88291689:G:A	9.70963e-08	-1.3376e-10	-1.45773
88291727	chr16:88291727:G:A	9.51301e-08	-1.3376e-10	-1.47819
88291748	chr16:88291748:G:A	1.91821e-08	-1.60895	-1.47051
88292349	chr16:88292349:T:A	3.01354e-08	-1.57284	-1.0549
88292390	chr16:88292390:G:A	2.68756e-07	-1.3376e-10	-0.43963
88292560	chr16:88292560:C:T	2.24617e-07	-1.52248	0.903441
88293083	chr16:88293083:A:G	2.39188e-07	-1.3376e-10	-0.556185
88293385	chr16:88293385:T:G	6.0494e-07	-1.3376e-10	0.371694
88293436	chr16:88293436:G:A	9.46691e-08	-1.3376e-10	-1.48305
88293570	chr16:88293570:G:C	1.07984e-07	-1.35145	-4.74448e-10
88293614	chr16:88293614:G:A	2.47755e-07	-1.3376e-10	-0.520992
88293816	chr16:88293816:G:T	3.11301e-07	-1.6094	1.31672
88293859	chr16:88293859:G:C	2.09086e-07	-1.3376e-10	-0.690689
88293921	chr16:88293921:C:T	2.53835e-07	-1.3376e-10	-0.496748
88294202	chr16:88294202:T:G	2.60451e-08	-1.65416	-1.11945
88294436	chr16:88294436:C:T	1.05339e-06	-1.3376e-10	0.926337
88294765	chr16:88294765:G:A	6.538e-07	-1.3376e-10	0.449368
88295016	chr16:88295016:G:C	1.2251e-07	-1.3376e-10	-1.22524
88295672	chr16:88295672:A:G	2.76679e-08	-1.47882	-1.23434
88296054	chr16:88296054:C:T	2.08281e-07	-1.65171	0.957159
88296139	chr16:88296139:G:A	1.00008e-07	-1.3376e-10	-1.42819
88296314	chr16:88296314:G:T	2.88132e-07	-1.3376e-10	-0.370016
88296560	chr16:88296560:AC:A	9.65614e-08	-1.3376e-10	-1.46326
88296580	chr16:88296580:G:A	1.06783e-07	-1.3376e-10	-1.36263
88296721	chr16:88296721:C:T	3.41409e-07	-1.3376e-10	-0.200352
88296743	chr16:88296743:A:G	3.24755e-07	-1.63669	1.38632
88296833	chr16:88296833:C:G	8.33589e-07	-1.3376e-10	0.692306
88296840	chr16:88296840:ACG:A	1.00178e-07	-1.3376e-10	-1.42648
88296861	chr16:88296861:G:T	9.37781e-08	-1.3376e-10	-1.4925
88296907	chr16:88296907:G:A	1.99936e-07	-1.63152	0.896085
88296972	chr16:88296972:G:C	9.49166e-08	-1.3376e-10	-1.48044
88297029	chr16:88297029:A:G	1.12846e-07	-1.3376e-10	-1.30741
88297271	chr16:88297271:G:T	2.60716e-07	-1.3376e-10	-0.470004
88297596	chr16:88297596:G:A	4.00006e-07	-1.3376e-10	-0.0419549
88297695	chr16:88297695:G:C	2.89665e-08	-1.63798	-1.02932
88297909	chr16:88297909:A:G	1.00251e-07	-1.60544	0.179683
88298034	chr16:88298034:C:A	1.21331e-07	-1.61306	0.378147
88298114	chr16:88298114:C:T	8.42512e-08	-1.59963	-4.74448e-10
88298176	chr16:88298176:G:A	9.3562e-08	-1.3376e-10	-1.49481
88298197	chr16:88298197:G:T	9.70807e-08	-1.3376e-10	-1.45789
88298677	chr16:88298677:A:G	1.08201e-07	-1.3376e-10	-1.34944
88298708	chr16:88298708:C:G	1.88595e-07	-1.3376e-10	-0.79383
88298873	chr16:88298873:T:C	1.23164e-07	-1.54947	0.329552
88298969	chr16:88298969:C:T	3.40075e-07	-1.3376e-10	-0.204267
88299582	chr16:88299582:G:A	1.28916e-06	-1.3376e-10	1.12832
88299607	chr16:88299607:G:C	3.33869e-08	-1.65402	-0.87125
88299629	chr16:88299629:G:A	9.35375e-08	-1.3376e-10	-1.49507
88299754	chr16:88299754:C:T	9.82776e-08	-1.3376e-10	-1.44564
88299833	chr16:88299833:C:A	1.02124e-07	-1.40725	-4.74448e-10
88300222	chr16:88300222:G:A	1.052e-07	-1.3376e-10	-1.37757
88300264	chr16:88300264:C:T	1.01761e-07	-1.3376e-10	-1.41081
88300506	chr16:88300506:A:C	3.94008e-08	-1.61709	-0.74256
88300549	chr16:88300549:G:A	1.56107e-07	-1.3376e-10	-0.982894
88300835	chr16:88300835:C:T	1.8508e-08	-1.63918	-1.47605
88301354	chr16:88301354:C:A	1.00688e-07	-1.3376e-10	-1.42141
88301356	chr16:88301356:A:G	2.44488e-08	-1.62245	-1.21441
88301406	chr16:88301406:G:A	1.10399e-07	-1.3376e-10	-1.32934
88301433	chr16:88301433:T:C	1.15948e-07	-1.28029	-4.74448e-10
88302162	chr16:88302162:G:A	9.63566e-08	-1.3376e-10	-1.46538
88302170	chr16:88302170:C:T	1.67664e-07	-1.39767	0.486197
88302184	chr16:88302184:G:C	2.73827e-07	-1.63826	1.21733
88302228	chr16:88302228:T:C	1.13483e-07	-1.3376e-10	-1.30178
88302240	chr16:88302240:C:T	9.98831e-08	-1.3376e-10	-1.42943
88302363	chr16:88302363:T:C	1.09116e-07	-1.3376e-10	-1.34102
88302599	chr16:88302599:A:G	9.37434e-08	-1.3376e-10	-1.49287
88302602	chr16:88302602:G:T	5.89589e-07	-1.3376e-10	0.345991
88302775	chr16:88302775:G:A	3.56863e-07	-1.3376e-10	-0.156082
88302811	chr16:88302811:T:C	3.49914e-07	-1.3376e-10	-0.175746
88302962	chr16:88302962:C:A	6.9315e-08	-1.54832	-0.246449
88303071	chr16:88303071:C:T	3.70937e-08	-1.65481	-0.765178
88303305	chr16:88303305:T:C	1.00055e-07	-1.3376e-10	-1.42772
88303309	chr16:88303309:T:C	9.33897e-08	-1.3376e-10	-1.49665
88303339	chr16:88303339:C:T	4.31869e-07	-1.3376e-10	0.0346879
88303372	chr16:88303372:G:A	3.39958e-08	-1.50412	-1.00308
88303378	chr16:88303378:G:A	1.06867e-07	-1.3376e-10	-1.36185
88303407	chr16:88303407:G:A	2.12174e-08	-1.60821	-1.3704
88303441	chr16:88303441:C:T	3.47669e-08	-1.65465	-0.830118
88303474	chr16:88303474:A:G	8.02284e-08	-1.64856	-4.74448e-10
88303558	chr16:88303558:A:G	9.67745e-08	-1.3376e-10	-1.46105
88303713	chr16:88303713:A:G	1.99671e-08	-1.6269	-1.41245
88303870	chr16:88303870:C:G	3.5985e-08	-1.64702	-0.803312
88303871	chr16:88303871:A:C	9.39785e-08	-1.3376e-10	-1.49037
88304023	chr16:88304023:G:A	1.04273e-07	-1.3376e-10	-1.38642
88304068	chr16:88304068:A:G	1.03651e-07	-1.3376e-10	-1.39241
88304438	chr16:88304438:C:T	9.33892e-08	-1.3376e-10	-1.49666
88304508	chr16:88304508:C:T	8.5829e-08	-1.58108	-4.74448e-10
88304861	chr16:88304861:A:G	1.89927e-07	-1.60413	0.817334
88305162	chr16:88305162:G:C	3.27662e-07	-1.3376e-10	-0.241451
88305589	chr16:88305589:C:T	9.40006e-08	-1.3376e-10	-1.49013
88305697	chr16:88305697:A:G	1.1104e-07	-1.3376e-10	-1.32355
88306642	chr16:88306642:T:C	1.86401e-06	-1.3376e-10	1.49705
88306690	chr16:88306690:G:A	1.10285e-07	-1.3376e-10	-1.33036
88306706	chr16:88306706:T:C	9.35384e-08	-1.3376e-10	-1.49506
88306712	chr16:88306712:G:A	1.22481e-07	-1.3376e-10	-1.22548
88306769	chr16:88306769:G:A	9.34439e-08	-1.3376e-10	-1.49607
88306792	chr16:88306792:T:C	1.42227e-07	-1.07601	-4.74448e-10
88306989	chr16:88306989:C:G	3.89323e-08	-1.54208	-0.829532
88307312	chr16:88307312:C:T	2.56819e-08	-1.29211	-1.49554
88307313	chr16:88307313:G:A	1.53978e-07	-1.3376e-10	-0.996622
88307315	chr16:88307315:T:C	1.02451e-06	-1.652	2.55053
88307589	chr16:88307589:C:T	1.03786e-07	-1.3376e-10	-1.3911
88307787	chr16:88307787:G:C	9.3393e-08	-1.3376e-10	-1.49662
88308470	chr16:88308470:A:G	9.38357e-08	-1.3376e-10	-1.49189
88309367	chr16:88309367:C:T	9.93431e-08	-1.3376e-10	-1.43485
88309776	chr16:88309776:G:A	1.78493e-08	-1.65525	-1.49622
88309972	chr16:88309972:T:A	1.54659e-07	-1.3376e-10	-0.992211
88310163	chr16:88310163:G:T	2.52031e-07	-1.3376e-10	-0.503883
88310427	chr16:88310427:AAC:A	2.064e-08	-1.55332	-1.45289
88310539	chr16:88310539:T:C	1.54289e-07	-1.3376e-10	-0.994609
88310568	chr16:88310568:T:A	1.16953e-07	-1.3376e-10	-1.27166
88310645	chr16:88310645:C:T	1.4335e-07	0.284285	-1.35243
88310885	chr16:88310885:C:T	8.32856e-08	-1.61116	-4.74448e-10
88310993	chr16:88310993:C:T	1.51033e-07	-1.3376e-10	-1.01593
88311011	chr16:88311011:C:T	1.00971e-07	-1.3376e-10	-1.4186
88311160	chr16:88311160:C:T	1.9466e-08	-1.56854	-1.49623
88311340	chr16:88311340:C:T	2.87261e-08	-1.55757	-1.11805
88311857	chr16:88311857:TGC:T	1.38386e-07	-1.3376e-10	-1.10339
88311997	chr16:88311997:T:G	1.60478e-06	-1.3376e-10	1.34731
88312096	chr16:88312096:T:C	2.09596e-08	-1.52067	-1.47017
88312168	chr16:88312168:GA:G	1.96426e-08	-1.57574	-1.48
88312530	chr16:88312530:C:T	9.72229e-08	-1.3376e-10	-1.45643
88312971	chr16:88312971:T:TA	3.10156e-08	-1.12207	-1.47687
88313085	chr16:88313085:A:G	2.9895e-08	-1.64705	-0.988693
88313103	chr16:88313103:G:A	3.01003e-08	-1.65523	-0.973675
88313124	chr16:88313124:G:A	9.57853e-08	-1.3376e-10	-1.47132
88313312	chr16:88313312:A:G	1.10404e-07	-1.3376e-10	-1.32929
88314342	chr16:88314342:G:A	9.38893e-08	-1.3376e-10	-1.49132
88315206	chr16:88315206:G:A	3.59758e-08	-1.63602	-0.814567
88315328	chr16:88315328:C:T	3.92346e-08	-1.65124	-0.712638
88315917	chr16:88315917:C:T	2.26931e-08	-1.60701	-1.30436
88315918	chr16:88315918:T:C	9.88748e-08	-1.3376e-10	-1.43958
88316245	chr16:88316245:C:T	1.39114e-07	-1.3376e-10	-1.09814
88316497	chr16:88316497:A:G	2.99297e-08	-1.31122	-1.32336
88317289	chr16:88317289:C:G	1.34633e-07	-1.3376e-10	-1.13088
88317336	chr16:88317336:C:A	1.20912e-07	-1.3376e-10	-1.23838
88317624	chr16:88317624:G:A	9.57489e-08	-1.3376e-10	-1.47171
88317860	chr16:88317860:C:T	2.0757e-08	-1.56442	-1.43613
88317975	chr16:88317975:T:C	9.82007e-08	-1.3376e-10	-1.44642
88317999	chr16:88317999:C:T	9.77065e-08	-1.3376e-10	-1.45147
88318219	chr16:88318219:G:A	3.97667e-08	-1.33304	-1.01737
88318862	chr16:88318862:A:G	1.14865e-07	-1.3376e-10	-1.28967
88319410	chr16:88319410:G:A	2.13155e-07	-0.671415	-4.74448e-10
88319498	chr16:88319498:CT:C	1.89511e-08	-1.60773	-1.48385
88319564	chr16:88319564:A:G	1.46836e-07	-1.3376e-10	-1.04412
88319694	chr16:88319694:G:A	6.51481e-08	-1.59566	-0.261113
88319730	chr16:88319730:C:T	7.97267e-08	-1.65483	-4.74448e-10
88319794	chr16:88319794:A:G	4.25011e-08	-0.903951	-1.37995
88320178	chr16:88320178:G:A	1.45006e-07	-1.05666	-4.74448e-10
88320400	chr16:88320400:C:T	1.20962e-07	-1.23796	-4.74448e-10
88320414	chr16:88320414:T:C	6.799e-08	-1.17182	-0.642252
88320433	chr16:88320433:G:C	1.2079e-07	-1.23938	-4.74448e-10
88320748	chr16:88320748:A:G	2.65443e-08	-1.25903	-1.49558
88321221	chr16:88321221:A:G	9.61552e-08	-1.3376e-10	-1.46747
88321249	chr16:88321249:A:G	9.36823e-08	-1.3376e-10	-1.49353
88321348	chr16:88321348:G:T	1.73062e-07	-0.172215	-0.707571
88321350	chr16:88321350:T:A	1.75793e-07	-0.156557	-0.707571
88321354	chr16:88321354:A:G	1.75601e-07	-0.165287	-0.699935
88321708	chr16:88321708:A:G	1.04184e-07	-1.3376e-10	-1.38728
88321824	chr16:88321824:A:G	1.09694e-07	-1.3376e-10	-1.33574
88322157	chr16:88322157:G:A	9.7324e-08	-1.3376e-10	-1.45539
88322199	chr16:88322199:A:G	9.60558e-08	-1.3376e-10	-1.4685
88322360	chr16:88322360:G:A	1.0472e-07	-0.720692	-0.66145
88322593	chr16:88322593:A:G	8.61165e-08	-1.57773	-4.74448e-10
88322821	chr16:88322821:G:T	1.88211e-08	-1.61029	-1.48817
88322902	chr16:88322902:AGAC:A	2.89032e-08	-1.21126	-1.45822
88323096	chr16:88323096:G:A	1.86231e-08	-1.62445	-1.48458
88323131	chr16:88323131:G:A	9.54746e-08	-1.3376e-10	-1.47457
88323244	chr16:88323244:C:G	1.0565e-07	-1.3376e-10	-1.3733
88323485	chr16:88323485:C:T	9.62343e-08	-1.3376e-10	-1.46665
88323795	chr16:88323795:C:T	1.88517e-08	-1.6268	-1.47003
88323919	chr16:88323919:T:C	1.79062e-08	-1.65517	-1.49312
88323934	chr16:88323934:A:G	1.73395e-07	0.289042	-1.16691
88323998	chr16:88323998:A:G	1.83434e-08	-1.62853	-1.49564
88324022	chr16:88324022:G:A	1.09776e-07	-1.3376e-10	-1.33499
88324076	chr16:88324076:T:C	2.66876e-08	-1.307	-1.44223
88324086	chr16:88324086:C:T	9.75946e-08	-1.3376e-10	-1.45261
88324149	chr16:88324149:G:C	3.3747e-08	-1.36414	-1.1504
88324246	chr16:88324246:C:G	1.40826e-07	-1.3376e-10	-1.08591
88324355	chr16:88324355:G:A	1.02949e-07	-1.3376e-10	-1.3992
88324621	chr16:88324621:C:T	1.81032e-08	-1.64958	-1.48777
88324643	chr16:88324643:G:C	2.67575e-08	-1.38792	-1.3587
88325310	chr16:88325310:G:C	1.38894e-07	-1.3376e-10	-1.09972
88325483	chr16:88325483:C:G	9.34574e-08	-1.3376e-10	-1.49593
88325630	chr16:88325630:A:G	1.80128e-07	-1.3376e-10	-0.839768
88325711	chr16:88325711:A:G	9.9414e-08	-1.3376e-10	-1.43414
88325839	chr16:88325839:TC:T	3.70113e-08	-1.05474	-1.36747
88326086	chr16:88326086:A:G	1.44738e-07	-1.3376e-10	-1.05851
88326182	chr16:88326182:G:A	4.07844e-08	-0.894066	-1.43107
88326195	chr16:88326195:A:G	2.26577e-08	-1.49432	-1.41861
88326226	chr16:88326226:C:T	1.0671e-07	-1.3376e-10	-1.36332
88326297	chr16:88326297:T:C	2.54028e-08	-1.64337	-1.1552
88326312	chr16:88326312:T:C	1.22763e-07	-1.3376e-10	-1.22318
88326323	chr16:88326323:A:T	9.35448e-08	-1.3376e-10	-1.49499
88326327	chr16:88326327:A:C	1.29376e-07	-1.3376e-10	-1.17071
88326329	chr16:88326329:C:T	9.39447e-08	-1.3376e-10	-1.49073
88326340	chr16:88326340:T:C	5.03355e-08	-1.64587	-0.46885
88326363	chr16:88326363:T:C	3.99475e-07	-1.3376e-10	-0.0432823
88326373	chr16:88326373:C:T	4.00822e-07	-1.3376e-10	-0.0399157
88326386	chr16:88326386:A:G	1.81597e-08	-1.64328	-1.49095
88326431	chr16:88326431:A:G	1.72492e-07	-1.3376e-10	-0.883083
88326725	chr16:88326725:C:T	1.33726e-07	-1.3376e-10	-1.13764
88326957	chr16:88326957:C:T	3.05001e-08	-1.6505	-0.965205
88327252	chr16:88327252:G:A	9.3859e-08	-1.3376e-10	-1.49164
88327464	chr16:88327464:T:C	2.45629e-08	-1.48449	-1.3477
88327488	chr16:88327488:A:G	1.78534e-08	-1.65488	-1.49636
88327870	chr16:88327870:C:T	1.60499e-07	-1.3376e-10	-0.955148
88327907	chr16:88327907:C:T	1.18411e-07	-0.519255	-0.740016
88328198	chr16:88328198:A:G	1.96865e-08	-1.56478	-1.48872
88328465	chr16:88328465:C:A	3.26243e-08	-1.40758	-1.14079
88328691	chr16:88328691:C:G	2.4242e-08	-1.4521	-1.39325
88328952	chr16:88328952:G:A	7.72082e-08	-0.391483	-1.29545
88329099	chr16:88329099:C:T	1.40398e-07	-1.3376e-10	-1.08895
88329206	chr16:88329206:C:T	5.79189e-08	-0.665661	-1.30873
88329530	chr16:88329530:G:T	9.97575e-08	-1.3376e-10	-1.43069
88329817	chr16:88329817:T:C	2.56193e-08	-1.43456	-1.35553
88329938	chr16:88329938:A:G	4.99769e-08	-0.633447	-1.48843
88330037	chr16:88330037:C:A	1.77553e-07	-1.3376e-10	-0.854166
88330877	chr16:88330877:T:G	4.72478e-07	1.29022	-1.16566
88330942	chr16:88330942:A:G	2.80602e-07	1.02547	-1.42196
88331612	chr16:88331612:C:T	2.50776e-07	-1.3376e-10	-0.508875
88331977	chr16:88331977:C:T	9.86926e-08	-1.3376e-10	-1.44142
88332028	chr16:88332028:C:G	1.04931e-07	-1.3376e-10	-1.38013
88332451	chr16:88332451:C:T	9.43961e-08	-1.3376e-10	-1.48593
88332808	chr16:88332808:C:G	3.40064e-08	-1.62753	-0.879358
88332825	chr16:88332825:G:C	9.5543e-08	-1.3376e-10	-1.47386
88333067	chr16:88333067:C:T	2.15271e-08	-1.4706	-1.49352
88333068	chr16:88333068:G:A	9.51447e-08	-1.3376e-10	-1.47803
88333144	chr16:88333144:G:C	2.1323e-08	-1.47878	-1.49487
88333178	chr16:88333178:C:G	9.40231e-08	-1.3376e-10	-1.48989
88333601	chr16:88333601:C:G	1.02365e-07	-1.3376e-10	-1.40488
88333623	chr16:88333623:A:G	8.00747e-08	-1.65047	-4.74448e-10
88333706	chr16:88333706:T:TCCA	2.88315e-07	0.855148	-1.22453
88333974	chr16:88333974:ATC:A	2.10959e-07	-1.3376e-10	-0.68177
88333992	chr16:88333992:GTGTC:G	1.02384e-07	-1.3376e-10	-1.4047
88334340	chr16:88334340:C:T	3.8043e-08	-1.55131	-0.843403
88334497	chr16:88334497:C:T	3.28958e-07	-1.3376e-10	-0.237505
88334927	chr16:88334927:G:A	1.98027e-07	-1.3376e-10	-0.745033
88335005	chr16:88335005:G:A	1.07624e-07	-1.3376e-10	-1.35479
88335235	chr16:88335235:T:C	1.07531e-07	-1.3376e-10	-1.35566
88335476	chr16:88335476:G:T	1.38388e-07	0.317388	-1.42076
88335836	chr16:88335836:T:A	5.73997e-07	-1.3376e-10	0.319191
88335841	chr16:88335841:C:A	1.01418e-07	-1.3376e-10	-1.41418
88335963	chr16:88335963:T:C	4.44641e-08	-0.742742	-1.49601
88336514	chr16:88336514:C:T	9.57346e-08	-1.3376e-10	-1.47185
88336853	chr16:88336853:A:C	3.20896e-07	-0.262318	-4.74448e-10
88337036	chr16:88337036:T:C	2.42954e-07	0.320787	-0.86135
88337072	chr16:88337072:G:A	5.96463e-08	-0.469926	-1.47508
88337177	chr16:88337177:A:C	1.82497e-08	-1.63893	-1.49036
88337251	chr16:88337251:T:G	9.36584e-08	-1.3376e-10	-1.49378
88337293	chr16:88337293:A:C	7.97462e-08	-1.65459	-4.74448e-10
88337362	chr16:88337362:T:C	2.6248e-07	-1.3376e-10	-0.463258
88337641	chr16:88337641:G:A	9.34057e-08	-1.3376e-10	-1.49648
88338082	chr16:88338082:T:C	4.22404e-08	-0.959959	-1.3301
88338364	chr16:88338364:A:C	2.48684e-08	-1.34729	-1.47255
88338553	chr16:88338553:T:C	1.60515e-07	-1.3376e-10	-0.955047
88340054	chr16:88340054:G:A	3.79202e-08	-0.998917	-1.39903
88340127	chr16:88340127:C:T	4.74345e-08	-1.56563	-0.608452
88340205	chr16:88340205:T:G	3.33054e-08	-1.08083	-1.44688
88340251	chr16:88340251:G:C	3.02282e-08	-1.24487	-1.37979
88340785	chr16:88340785:A:G	3.63337e-08	-1.05965	-1.38104
88340807	chr16:88340807:G:A	4.07143e-08	-0.939041	-1.38781
88340832	chr16:88340832:A:G	3.7213e-08	-0.930489	-1.48629
88340905	chr16:88340905:T:G	3.69531e-08	-1.19089	-1.23289
88340918	chr16:88340918:C:T	9.54998e-08	-1.3376e-10	-1.47431
88340936	chr16:88340936:T:C	2.80036e-08	-1.33623	-1.36488
88340974	chr16:88340974:C:T	3.66201e-08	-1.09955	-1.33328
88341099	chr16:88341099:C:T	3.25996e-08	-1.07182	-1.47731
88341117	chr16:88341117:T:C	3.36107e-08	-1.0604	-1.45819
88341127	chr16:88341127:G:A	1.80213e-08	-1.64582	-1.49605
88341173	chr16:88341173:T:C	3.75068e-08	-1.06437	-1.34454
88341205	chr16:88341205:A:G	3.67412e-08	-1.00696	-1.42258
88341312	chr16:88341312:C:T	1.21736e-07	-0.226328	-1.00525
88341315	chr16:88341315:A:G	3.57424e-08	-1.0117	-1.4454
88341384	chr16:88341384:G:T	3.49476e-08	-1.04523	-1.43436
88341403	chr16:88341403:G:A	2.09903e-08	-1.552	-1.43737
88341413	chr16:88341413:A:G	3.35954e-08	-1.20874	-1.3103
88341547	chr16:88341547:C:T	1.89791e-08	-1.64795	-1.44215
88341605	chr16:88341605:A:G	3.20633e-08	-1.14844	-1.41728
88341716	chr16:88341716:T:C	2.42135e-08	-1.52885	-1.31768
88341768	chr16:88341768:T:G	1.79036e-08	-1.65486	-1.49357
88342408	chr16:88342408:G:A	2.23722e-07	-0.62303	-4.74448e-10
88342538	chr16:88342538:A:G	2.80254e-08	-1.59245	-1.10788
88342737	chr16:88342737:G:C	1.94154e-08	-1.57131	-1.49606
88342831	chr16:88342831:G:A	7.46916e-08	-0.226609	-1.49346
88342841	chr16:88342841:C:T	2.02837e-07	-1.3376e-10	-0.721033
88343034	chr16:88343034:G:C	2.15476e-08	-1.65525	-1.30792
88343084	chr16:88343084:T:C	2.68604e-08	-1.64302	-1.09976
88343091	chr16:88343091:T:C	2.14415e-08	-1.65506	-1.31304
88343244	chr16:88343244:G:A	2.25203e-07	-1.3376e-10	-0.616433
88343261	chr16:88343261:G:A	9.35984e-08	-1.3376e-10	-1.49442
88343427	chr16:88343427:C:T	1.8236e-08	-1.65465	-1.47538
88343434	chr16:88343434:A:G	1.39082e-07	0.215566	-1.31393
88343462	chr16:88343462:T:A	1.26767e-07	0.150987	-1.34207
88343478	chr16:88343478:G:T	2.62617e-08	-1.63844	-1.12688
88343587	chr16:88343587:G:A	1.05164e-07	-1.3376e-10	-1.37791
88343752	chr16:88343752:A:G	2.06162e-08	-1.65379	-1.35357
88343810	chr16:88343810:A:G	2.14091e-08	-1.61796	-1.35166
88343886	chr16:88343886:G:A	1.456e-07	-1.3376e-10	-1.05257
88343903	chr16:88343903:T:G	1.11252e-07	-1.3376e-10	-1.32164
88343993	chr16:88343993:G:T	9.69033e-08	-1.3376e-10	-1.45972
88344272	chr16:88344272:C:T	9.59734e-08	-1.3376e-10	-1.46936
88344372	chr16:88344372:C:G	1.14099e-07	-1.3376e-10	-1.29636
88344479	chr16:88344479:GCA:G	1.6961e-07	-1.3376e-10	-0.899933
88344509	chr16:88344509:G:T	2.02766e-08	-1.52779	-1.49618
88344515	chr16:88344515:C:T	1.57587e-07	-1.3376e-10	-0.973457
88344551	chr16:88344551:G:T	9.62165e-08	-1.3376e-10	-1.46683
88344947	chr16:88344947:C:T	1.1957e-07	-1.3376e-10	-1.24953
88344969	chr16:88344969:T:C	1.16714e-07	-1.3376e-10	-1.2737
88345110	chr16:88345110:T:A	7.55028e-08	-0.222392	-1.48687
88345161	chr16:88345161:C:A	1.4928e-07	0.34263	-1.37024
88345164	chr16:88345164:C:A	9.36901e-08	-1.3376e-10	-1.49344
88345193	chr16:88345193:C:G	2.21375e-07	-1.3376e-10	-0.633578
88345249	chr16:88345249:G:A	7.13175e-08	-0.282887	-1.48341
88345615	chr16:88345615:T:A	5.95161e-08	-0.882828	-1.06436
88346131	chr16:88346131:T:C	1.30004e-07	-1.3376e-10	-1.16587
88346197	chr16:88346197:C:T	1.16876e-07	-1.3376e-10	-1.27232
88346276	chr16:88346276:C:A	2.01307e-08	-1.54338	-1.48781
88346315	chr16:88346315:T:C	4.93702e-08	-0.870638	-1.26345
88346544	chr16:88346544:G:T	1.17353e-07	-1.3376e-10	-1.26825
88346596	chr16:88346596:G:A	1.16823e-07	-1.3376e-10	-1.27278
88346598	chr16:88346598:G:A	9.86616e-08	-1.3376e-10	-1.44174
88346813	chr16:88346813:C:T	4.23415e-08	-1.06669	-1.22098
88347018	chr16:88347018:G:A	2.01681e-08	-1.57376	-1.45557
88347454	chr16:88347454:CAG:C	9.57623e-08	-1.3376e-10	-1.47157
88347787	chr16:88347787:G:A	1.30012e-07	-1.3376e-10	-1.16581
88347808	chr16:88347808:G:A	9.39035e-08	-1.3376e-10	-1.49117
88348198	chr16:88348198:A:G	9.68102e-08	-1.3376e-10	-1.46068
88348480	chr16:88348480:C:T	4.86641e-08	-0.675188	-1.4733
88348537	chr16:88348537:G:A	3.73665e-08	-0.966634	-1.44602
88348609	chr16:88348609:G:A	9.85293e-08	-1.3376e-10	-1.44308
88348786	chr16:88348786:T:C	9.86833e-08	-1.3376e-10	-1.44152
88349031	chr16:88349031:G:A	2.86593e-08	-1.18989	-1.48807
88349048	chr16:88349048:C:A	9.93036e-08	-1.3376e-10	-1.43525
88349145	chr16:88349145:T:TC	1.22609e-07	-1.3376e-10	-1.22443
88349183	chr16:88349183:C:T	1.83406e-08	-1.63713	-1.48719
88349261	chr16:88349261:C:T	2.06394e-08	-1.63665	-1.36958
88350006	chr16:88350006:C:T	1.21458e-07	-1.23387	-4.74448e-10
88350036	chr16:88350036:T:C	9.77377e-08	0.0454812	-1.49663
88350065	chr16:88350065:T:C	2.27147e-08	-1.5871	-1.32332
88350136	chr16:88350136:G:A	9.92111e-08	-1.3376e-10	-1.43618
88350193	chr16:88350193:G:A	1.87839e-08	-1.61079	-1.48965
88350317	chr16:88350317:C:T	1.08398e-07	-1.3376e-10	-1.34762
88351032	chr16:88351032:G:A	2.14592e-08	-1.58497	-1.38231
88351254	chr16:88351254:C:T	9.95037e-08	-1.3376e-10	-1.43324
88351319	chr16:88351319:C:G	1.24198e-07	-1.3376e-10	-1.21155
88351320	chr16:88351320:T:C	1.48798e-07	0.154184	-1.18503
88351406	chr16:88351406:G:A	2.33616e-07	0.121842	-0.701596
88351536	chr16:88351536:C:T	1.89666e-07	-1.3376e-10	-0.788168
88351554	chr16:88351554:C:T	3.04278e-08	-1.41648	-1.20159
88351701	chr16:88351701:C:T	8.46113e-08	-1.59537	-4.74448e-10
88351863	chr16:88351863:G:A	1.09234e-07	-0.739178	-0.600768
88351888	chr16:88351888:T:C	9.44512e-08	-0.770098	-0.715253
88351950	chr16:88351950:A:C	8.06757e-08	-0.861307	-0.78169
88351985	chr16:88351985:G:C	9.39394e-08	-0.839612	-0.651172
88352112	chr16:88352112:G:A	2.15666e-08	-1.50499	-1.4573
88352689	chr16:88352689:C:T	1.1194e-07	-1.3376e-10	-1.31547
88352835	chr16:88352835:G:A	1.05676e-07	-1.3376e-10	-1.37306
88353009	chr16:88353009:G:T	7.97417e-08	-1.65464	-4.74448e-10
88353031	chr16:88353031:G:C	2.2091e-07	-1.3376e-10	-0.635678
88353312	chr16:88353312:C:T	4.0831e-08	-1.29992	-1.02407
88353413	chr16:88353413:C:T	1.09887e-07	-1.3376e-10	-1.33398
88353568	chr16:88353568:C:T	2.01058e-08	-1.54804	-1.48439
88353740	chr16:88353740:T:C	2.36169e-08	-1.39254	-1.47893
88353757	chr16:88353757:G:A	9.39386e-08	-1.3376e-10	-1.49079
88353985	chr16:88353985:C:A	3.67666e-07	-0.12626	-4.74448e-10
88354006	chr16:88354006:G:A	2.23837e-08	-1.64738	-1.27772
88354026	chr16:88354026:G:A	3.41444e-08	-1.07118	-1.43165
88354191	chr16:88354191:C:T	1.10914e-07	-1.3376e-10	-1.32468
88354245	chr16:88354245:C:T	9.42103e-08	-1.3376e-10	-1.48791
88354362	chr16:88354362:C:G	1.99746e-08	-1.62971	-1.40926
88355143	chr16:88355143:C:A	1.3231e-07	-1.3376e-10	-1.14829
88355318	chr16:88355318:C:A	1.97727e-07	-1.3376e-10	-0.746545
88355400	chr16:88355400:G:A	1.13962e-07	-1.3376e-10	-1.29757
88355531	chr16:88355531:T:A	1.19279e-07	-1.3376e-10	-1.25197
88355545	chr16:88355545:G:A	1.16548e-07	-1.27513	-4.74448e-10
88355681	chr16:88355681:A:G	4.96451e-08	-0.658422	-1.47011
88355870	chr16:88355870:C:T	1.32043e-07	-1.3376e-10	-1.15031
88355890	chr16:88355890:G:A	1.46798e-07	-1.3376e-10	-1.04437
88356098	chr16:88356098:C:T	1.35666e-07	-1.3376e-10	-1.12324
88356118	chr16:88356118:A:T	1.04973e-07	-1.5301	0.150369
88356420	chr16:88356420:G:A	9.64876e-08	-1.3376e-10	-1.46402
88356716	chr16:88356716:G:A	2.24294e-08	-1.616	-1.30706
88357322	chr16:88357322:G:A	8.0474e-08	-1.6455	-4.74448e-10
88357354	chr16:88357354:C:T	1.25523e-07	-1.3376e-10	-1.20095
88357928	chr16:88357928:G:A	3.11953e-07	-1.3376e-10	-0.290582
88358057	chr16:88358057:A:G	1.25079e-07	-1.3376e-10	-1.20449
88358079	chr16:88358079:T:C	1.52045e-07	-1.3376e-10	-1.00926
88358107	chr16:88358107:G:A	1.74872e-07	-1.3376e-10	-0.86938
88358798	chr16:88358798:A:G	9.34275e-08	-1.3376e-10	-1.49625
88359244	chr16:88359244:G:A	4.75418e-07	0.130759	-4.74448e-10
88359420	chr16:88359420:C:T	3.25848e-07	-1.3376e-10	-0.247003
88359529	chr16:88359529:T:C	3.14678e-08	-1.10096	-1.48351
88359605	chr16:88359605:A:G	5.18385e-07	-1.3376e-10	0.217283
88359720	chr16:88359720:T:G	2.02979e-08	-1.62519	-1.39773
88360072	chr16:88360072:T:G	5.6535e-08	-1.6386	-0.359979
88360233	chr16:88360233:T:A	8.8797e-08	-1.34682	-0.200261
88360310	chr16:88360310:G:A	6.36049e-08	-1.44292	-0.437828
88360426	chr16:88360426:A:G	2.82103e-07	-0.391161	-4.74448e-10
88360776	chr16:88360776:A:G	9.65675e-08	-1.3376e-10	-1.46319
88360854	chr16:88360854:T:C	1.52242e-07	-1.3376e-10	-1.00796
88361067	chr16:88361067:G:A	1.52404e-07	-1.3376e-10	-1.0069
88361108	chr16:88361108:A:T	1.00355e-07	-1.3376e-10	-1.42472
88361411	chr16:88361411:A:G	1.46558e-07	-1.3376e-10	-1.04601
88361655	chr16:88361655:T:C	1.90065e-08	-1.6415	-1.44715
88361792	chr16:88361792:G:A	1.4996e-07	-1.3376e-10	-1.02306
88361850	chr16:88361850:T:C	2.07031e-08	-1.60988	-1.39327
88361959	chr16:88361959:G:A	1.4e-07	-1.3376e-10	-1.09179
88362232	chr16:88362232:A:G	2.15692e-08	-1.64873	-1.31343
88362234	chr16:88362234:A:C	3.23594e-08	-1.36332	-1.19321
88362689	chr16:88362689:C:T	8.96402e-08	-1.53763	-4.74448e-10
88363834	chr16:88363834:T:C	1.60835e-07	-1.5198	0.566738
88363909	chr16:88363909:A:G	9.34584e-08	-1.3376e-10	-1.49592
88364192	chr16:88364192:G:T	6.65125e-08	-1.28634	-0.549704
88364240	chr16:88364240:C:T	4.65381e-08	-1.09165	-1.10151
88364405	chr16:88364405:G:A	5.91038e-08	-1.62134	-0.332799
88364595	chr16:88364595:C:G	2.70096e-08	-1.24687	-1.49037
88364667	chr16:88364667:T:C	1.56229e-07	-1.3376e-10	-0.982113
88365563	chr16:88365563:GC:G	1.54047e-07	-1.3376e-10	-0.996177
88365614	chr16:88365614:C:G	3.98905e-08	-1.62699	-0.720304
88365660	chr16:88365660:T:C	3.10139e-08	-1.49175	-1.10725
88365710	chr16:88365710:A:G	3.2617e-07	-1.3376e-10	-0.246017
88365738	chr16:88365738:G:A	8.21063e-08	-1.62542	-4.74448e-10
88365834	chr16:88365834:A:G	1.81195e-08	-1.64394	-1.4925
88365838	chr16:88365838:C:T	3.56134e-08	-1.35427	-1.10644
88365920	chr16:88365920:T:C	1.91548e-08	-1.60535	-1.47553
88365954	chr16:88365954:C:G	9.8345e-08	-1.3376e-10	-1.44495
88366724	chr16:88366724:A:G	9.44805e-08	-1.3376e-10	-1.48504
88366768	chr16:88366768:G:A	3.0956e-07	-1.3376e-10	-0.298282
88366774	chr16:88366774:G:A	2.55612e-08	-1.41704	-1.37532
88366920	chr16:88366920:A:G	1.53734e-07	-1.3376e-10	-0.998207
88367020	chr16:88367020:C:T	1.07468e-07	-1.3376e-10	-1.35624
88367100	chr16:88367100:G:A	1.91097e-08	-1.60426	-1.47898
88367427	chr16:88367427:C:G	3.4103e-07	-1.3376e-10	-0.201465
88367538	chr16:88367538:C:G	9.44359e-08	-1.3376e-10	-1.48551
88367610	chr16:88367610:C:T	1.45719e-07	-1.3376e-10	-1.05176
88368023	chr16:88368023:A:G	2.42246e-08	-1.59829	-1.24778
88368186	chr16:88368186:G:T	2.23516e-08	-1.45985	-1.46669
88368297	chr16:88368297:G:A	1.94288e-08	-1.57001	-1.49666
88368663	chr16:88368663:G:T	1.76991e-07	-1.3376e-10	-0.857337
88368669	chr16:88368669:G:A	2.98768e-07	-1.3376e-10	-0.333766
88368740	chr16:88368740:G:A	1.6659e-07	-0.917899	-4.74448e-10
88369075	chr16:88369075:T:C	1.04744e-07	-1.3376e-10	-1.38191
88369221	chr16:88369221:C:T	2.95398e-08	-1.45888	-1.18881
88369667	chr16:88369667:C:G	2.28592e-08	-1.46862	-1.43545
88369778	chr16:88369778:C:T	1.89275e-08	-1.61753	-1.47528
88369790	chr16:88369790:T:C	2.76638e-07	-1.3376e-10	-0.410723
88369804	chr16:88369804:G:A	2.77339e-07	-1.3376e-10	-0.408194
88369923	chr16:88369923:C:G	9.37812e-08	-1.3376e-10	-1.49247
88369958	chr16:88369958:C:T	9.37702e-08	-1.3376e-10	-1.49259
88370353	chr16:88370353:C:T	9.37702e-08	-1.3376e-10	-1.49259
88370539	chr16:88370539:G:A	1.16776e-07	-1.3376e-10	-1.27317
88370882	chr16:88370882:G:C	1.32362e-07	-1.3376e-10	-1.14789
88371288	chr16:88371288:T:G	2.82477e-07	-1.3376e-10	-0.389836
88371354	chr16:88371354:C:T	1.10608e-07	-1.3376e-10	-1.32744
88371580	chr16:88371580:C:T	1.97406e-08	-1.64254	-1.40821
88371617	chr16:88371617:A:G	3.45903e-07	-1.3376e-10	-0.187276
88371718	chr16:88371718:T:C	3.5475e-07	-1.3376e-10	-0.162022
88371748	chr16:88371748:T:C	4.05601e-07	-1.3376e-10	-0.0280652
88371762	chr16:88371762:A:G	6.08894e-07	-1.3376e-10	0.37821
88372538	chr16:88372538:A:G	2.42066e-07	-1.3376e-10	-0.544223
88372757	chr16:88372757:C:G	9.37696e-08	-1.3376e-10	-1.49259
88372810	chr16:88372810:CCACCATCATCAT:C	1.35998e-07	-1.1208	-4.74448e-10
88373007	chr16:88373007:A:G	2.10397e-07	-1.3376e-10	-0.684436
88373022	chr16:88373022:G:A	2.27727e-07	-1.3376e-10	-0.605285
88373030	chr16:88373030:C:T	2.39152e-07	-1.3376e-10	-0.556333
88373031	chr16:88373031:C:A	2.40205e-07	-1.3376e-10	-0.55194
88373096	chr16:88373096:T:A	9.37702e-08	-1.3376e-10	-1.49259
88373220	chr16:88373220:A:G	2.64292e-08	-1.63683	-1.12213
88373277	chr16:88373277:T:C	2.39793e-07	-1.3376e-10	-0.553658
88373326	chr16:88373326:G:A	1.09198e-07	-1.3376e-10	-1.34027
88373389	chr16:88373389:G:C	9.37702e-08	-1.3376e-10	-1.49259
88373445	chr16:88373445:C:T	2.40058e-07	-1.3376e-10	-0.552556
88373712	chr16:88373712:A:G	2.39714e-07	-1.3376e-10	-0.553986
88373857	chr16:88373857:C:T	9.3433e-08	-1.3376e-10	-1.49619
88373928	chr16:88373928:A:C	2.42581e-07	-1.3376e-10	-0.542097
88373978	chr16:88373978:C:T	1.03497e-07	-1.3376e-10	-1.39389
88374091	chr16:88374091:G:A	4.41959e-08	-1.59206	-0.652742
88374096	chr16:88374096:C:T	9.40305e-08	-1.3376e-10	-1.48982
88374118	chr16:88374118:T:C	2.42257e-07	-1.3376e-10	-0.543433
88374184	chr16:88374184:T:C	2.40065e-07	-1.3376e-10	-0.552522
88374196	chr16:88374196:C:T	7.67502e-07	-1.3376e-10	0.609706
88374246	chr16:88374246:G:A	2.37686e-07	-1.3376e-10	-0.562482
88374463	chr16:88374463:G:A	9.33957e-08	-1.3376e-10	-1.49659
88374470	chr16:88374470:A:G	2.74896e-08	-1.23232	-1.48731
88374473	chr16:88374473:A:G	2.44909e-07	-1.3376e-10	-0.532546
88374589	chr16:88374589:C:T	2.40572e-07	-1.3376e-10	-0.550413
88374738	chr16:88374738:G:A	9.62549e-08	-1.3376e-10	-1.46643
88374766	chr16:88374766:C:T	1.07963e-07	-1.3376e-10	-1.35164
88374800	chr16:88374800:TGAG:T	8.63886e-08	-1.57458	-4.74448e-10
88374852	chr16:88374852:G:A	1.08692e-07	-1.3376e-10	-1.34492
88375091	chr16:88375091:G:C	9.94959e-08	-1.3376e-10	-1.43332
88375147	chr16:88375147:A:G	9.41921e-08	-1.3376e-10	-1.4881
88375298	chr16:88375298:G:T	9.55518e-08	-1.3376e-10	-1.47377
88375617	chr16:88375617:G:A	1.99572e-08	-1.55574	-1.4841
88375962	chr16:88375962:A:G	1.89121e-08	-1.61121	-1.48242
88376336	chr16:88376336:C:T	3.54235e-08	-1.02379	-1.44227
88376376	chr16:88376376:C:T	2.12368e-07	-1.3376e-10	-0.675114
88376381	chr16:88376381:G:A	9.35539e-08	-1.3376e-10	-1.4949
88376714	chr16:88376714:C:T	2.38268e-07	-1.3376e-10	-0.56004
88376820	chr16:88376820:G:A	2.49814e-07	-1.3376e-10	-0.512719
88377110	chr16:88377110:A:T	2.4638e-08	-1.56882	-1.26032
88377423	chr16:88377423:G:A	8.04719e-08	-1.64553	-4.74448e-10
88377536	chr16:88377536:T:C	1.86612e-07	-1.3376e-10	-0.804404
88377614	chr16:88377614:C:T	2.59356e-08	-1.43151	-1.34631
88377703	chr16:88377703:T:C	1.98229e-08	-1.55654	-1.49006
88377764	chr16:88377764:T:A	4.7475e-08	-1.61983	-0.553399
88377775	chr16:88377775:C:T	2.08217e-07	-1.3376e-10	-0.694852
88378178	chr16:88378178:C:G	9.47686e-08	-1.3376e-10	-1.482
88378234	chr16:88378234:G:A	1.0076e-07	-1.3376e-10	-1.42069
88378237	chr16:88378237:G:A	8.9478e-08	-1.53944	-4.74448e-10
88378244	chr16:88378244:G:C	9.69784e-08	-1.3376e-10	-1.45895
88378271	chr16:88378271:T:A	7.11593e-08	-1.62036	-0.148158
88378586	chr16:88378586:C:T	1.87693e-08	-1.61758	-1.48363
88378766	chr16:88378766:T:C	2.39697e-08	-1.36189	-1.49476
88379337	chr16:88379337:G:A	1.99386e-07	-1.3376e-10	-0.738193
88379567	chr16:88379567:A:G	1.41225e-07	-1.3376e-10	-1.08308
88380068	chr16:88380068:CACAG:C	9.55429e-08	-1.3376e-10	-1.47386
88381298	chr16:88381298:ACATGCACT:A	8.00843e-07	0.652231	-4.74448e-10
88381321	chr16:88381321:CAG:C	1.26569e-07	-1.3376e-10	-1.19265
88381348	chr16:88381348:A:G	2.11098e-08	-1.60767	-1.37603
88381765	chr16:88381765:C:T	2.59336e-07	-1.3376e-10	-0.475311
88382277	chr16:88382277:T:C	4.08597e-08	-1.47033	-0.852961
88383275	chr16:88383275:T:C	3.74227e-08	-1.65128	-0.759878
88383321	chr16:88383321:G:A	1.40826e-07	-1.08591	-4.74448e-10
88383550	chr16:88383550:C:T	1.85357e-08	-1.63576	-1.47797
88383882	chr16:88383882:G:T	9.52806e-08	-1.3376e-10	-1.47661
88384193	chr16:88384193:C:A	4.40713e-08	-1.64298	-0.604648
88384468	chr16:88384468:G:T	5.46321e-08	-0.542526	-1.49029
88384717	chr16:88384717:G:A	1.80699e-08	-1.65417	-1.48502
88384898	chr16:88384898:C:G	4.3047e-08	-0.89231	-1.37883
88385444	chr16:88385444:T:C	1.43534e-07	-1.3376e-10	-1.06686
88385468	chr16:88385468:T:A	9.36346e-08	-1.3376e-10	-1.49403
88385852	chr16:88385852:G:A	1.82197e-08	-1.65028	-1.48065
88385898	chr16:88385898:T:C	4.60193e-08	-0.788995	-1.41538
88386343	chr16:88386343:T:C	2.42076e-08	-1.40386	-1.44291
88386513	chr16:88386513:T:C	2.88806e-08	-1.65062	-1.01964
88386787	chr16:88386787:G:A	2.93519e-08	-1.63459	-1.01949
88386848	chr16:88386848:A:G	2.06028e-08	-1.59954	-1.40846
88386873	chr16:88386873:TG:T	6.1608e-08	-0.577534	-1.33511
88387319	chr16:88387319:G:A	9.38332e-08	-1.3376e-10	-1.49192
88387338	chr16:88387338:G:A	8.1904e-08	-1.62789	-4.74448e-10
88387351	chr16:88387351:T:C	1.99187e-08	-1.64214	-1.39964
88387860	chr16:88387860:G:A	3.40057e-08	-1.05409	-1.45281
88388027	chr16:88388027:G:A	5.64149e-08	-1.41919	-0.581508
88388214	chr16:88388214:C:T	9.72502e-08	-1.3376e-10	-1.45615
88388406	chr16:88388406:C:T	1.19992e-07	-1.24601	-4.74448e-10
88388758	chr16:88388758:G:A	2.33836e-06	1.72377	-4.74448e-10
88389042	chr16:88389042:C:T	4.73874e-08	-0.716921	-1.45816
88389140	chr16:88389140:A:G	3.25399e-07	-1.3376e-10	-0.248382
88389255	chr16:88389255:T:C	7.54457e-08	-1.38613	-0.323888
88389589	chr16:88389589:G:A	2.69537e-08	-1.51552	-1.22379
88389811	chr16:88389811:C:T	2.27232e-08	-1.64269	-1.26736
88389972	chr16:88389972:G:C	1.90215e-08	-1.59716	-1.4907
88389977	chr16:88389977:C:G	4.37091e-08	-1.62067	-0.635204
88389987	chr16:88389987:C:T	8.11456e-08	-1.63719	-4.74448e-10
88390369	chr16:88390369:C:T	3.3041e-07	-0.233099	-4.74448e-10
88390414	chr16:88390414:G:A	3.03566e-08	-1.61247	-1.00795
88390762	chr16:88390762:C:T	4.00599e-08	-0.926533	-1.41653
88390880	chr16:88390880:T:C	1.81392e-07	-0.832775	-4.74448e-10
88390950	chr16:88390950:C:T	3.47938e-07	-1.3376e-10	-0.181411
88391010	chr16:88391010:T:C	3.97135e-08	-1.64196	-0.709781
88391260	chr16:88391260:C:T	4.51876e-08	-1.64761	-0.575002
88391342	chr16:88391342:A:G	4.23657e-08	-1.63027	-0.656826
88391425	chr16:88391425:A:G	4.53031e-08	-1.64396	-0.576096
88391683	chr16:88391683:C:T	2.65578e-07	-0.451524	-4.74448e-10
88392327	chr16:88392327:A:C	2.26508e-08	-1.65174	-1.26149
88392607	chr16:88392607:G:A	1.12898e-07	-1.30695	-4.74448e-10
88392633	chr16:88392633:C:T	1.35942e-07	-1.3376e-10	-1.12121
88392805	chr16:88392805:C:G	2.97276e-08	-1.61338	-1.02798
88392889	chr16:88392889:G:A	9.58679e-08	-1.3376e-10	-1.47046
88392913	chr16:88392913:C:T	3.40656e-08	-1.5748	-0.930345
88392980	chr16:88392980:G:C	1.8285e-08	-1.64544	-1.48191
88393247	chr16:88393247:G:A	1.90127e-08	-1.60836	-1.47997
88393254	chr16:88393254:C:T	1.53641e-07	-1.3376e-10	-0.998819
88393335	chr16:88393335:A:G	3.63529e-08	-1.64461	-0.79555
88393394	chr16:88393394:G:A	1.31974e-07	-1.3376e-10	-1.15083
88393415	chr16:88393415:G:A	1.04675e-07	-1.3376e-10	-1.38257
88393768	chr16:88393768:G:C	3.59615e-08	-1.63158	-0.819408
88394014	chr16:88394014:C:T	1.22288e-07	-1.3376e-10	-1.22705
88394136	chr16:88394136:C:T	5.06543e-08	-1.43927	-0.669145
88394216	chr16:88394216:T:C	2.58813e-07	-1.3376e-10	-0.477327
88394353	chr16:88394353:C:T	4.82651e-08	-0.663426	-1.4933
88394491	chr16:88394491:T:A	6.60709e-08	-1.4067	-0.436005
88394736	chr16:88394736:T:C	3.11916e-07	-1.42944	1.13874
88394813	chr16:88394813:C:G	1.42167e-07	-1.07643	-4.74448e-10
88394867	chr16:88394867:C:T	7.03568e-08	-1.42859	-0.351264
88394878	chr16:88394878:G:A	1.93089e-08	-1.61075	-1.46212
88394881	chr16:88394881:G:A	4.79909e-08	-0.667254	-1.49517
88395032	chr16:88395032:C:T	9.53322e-08	-1.3376e-10	-1.47607
88395074	chr16:88395074:A:G	5.59568e-08	-0.768169	-1.24069
88395497	chr16:88395497:G:A	6.56032e-08	-1.41113	-0.438675
88395661	chr16:88395661:G:A	4.9849e-08	-1.40749	-0.716947
88395840	chr16:88395840:G:A	3.3695e-08	-1.62632	-0.889768
88395843	chr16:88395843:C:T	9.6097e-08	-1.3376e-10	-1.46808
88395866	chr16:88395866:G:C	4.05197e-08	-1.63272	-0.698929
88396011	chr16:88396011:G:T	9.86706e-08	-1.3376e-10	-1.44165
88396142	chr16:88396142:T:C	3.8296e-08	-1.47866	-0.909426
88396314	chr16:88396314:C:T	2.06821e-07	-1.3376e-10	-0.701581
88396539	chr16:88396539:C:T	5.35015e-08	-0.772353	-1.28137
88397140	chr16:88397140:C:T	5.9497e-08	-0.779446	-1.16806
88397812	chr16:88397812:T:C	1.90934e-08	-1.59209	-1.492
88397940	chr16:88397940:C:G	1.88576e-08	-1.60176	-1.49476
88398005	chr16:88398005:T:C	4.09649e-08	-1.6002	-0.720522
88398104	chr16:88398104:T:C	8.69488e-08	-1.3223	-0.245814
88398122	chr16:88398122:T:C	1.90111e-08	-1.60698	-1.48144
88398123	chr16:88398123:G:A	1.90605e-08	-1.60438	-1.48144
88398230	chr16:88398230:T:C	1.49471e-07	-1.3376e-10	-1.02633
88398375	chr16:88398375:G:A	1.02233e-07	-1.3376e-10	-1.40618
88398383	chr16:88398383:C:T	1.91788e-08	-1.58369	-1.49594
88398424	chr16:88398424:G:A	1.83095e-08	-1.63331	-1.49271
88398432	chr16:88398432:A:G	1.79497e-08	-1.64919	-1.49667
88398445	chr16:88398445:T:C	1.88024e-08	-1.60614	-1.49331
88398455	chr16:88398455:T:A	1.8275e-08	-1.63161	-1.49629
88398460	chr16:88398460:G:A	1.01426e-07	-1.3376e-10	-1.4141
88398469	chr16:88398469:G:A	1.90105e-08	-1.59488	-1.49356
88398479	chr16:88398479:G:A	3.59273e-08	-1.65129	-0.800644
88398551	chr16:88398551:T:A	1.92344e-08	-1.58062	-1.49611
88398554	chr16:88398554:A:G	1.90511e-08	-1.59337	-1.49294
88398556	chr16:88398556:A:G	1.84606e-08	-1.62149	-1.4963
88398754	chr16:88398754:C:T	1.17748e-07	-1.3376e-10	-1.26489
88398778	chr16:88398778:C:A	2.55298e-08	-1.54904	-1.24455
88398816	chr16:88398816:G:A	1.19485e-07	-1.3376e-10	-1.25025
88398862	chr16:88398862:G:A	1.12645e-07	-1.3376e-10	-1.30919
88398893	chr16:88398893:C:T	5.00653e-08	-1.57799	-0.542116
88398907	chr16:88398907:C:G	1.90768e-08	-1.58873	-1.49623
88399270	chr16:88399270:T:C	1.92346e-08	-1.58729	-1.48943
88399463	chr16:88399463:A:G	3.4381e-08	-1.58747	-0.908463
88399549	chr16:88399549:A:G	1.16276e-07	-1.3376e-10	-1.27747
88399561	chr16:88399561:G:C	4.53475e-08	-0.724993	-1.49409
88399565	chr16:88399565:A:G	1.97885e-08	-1.59201	-1.45633
88399584	chr16:88399584:G:A	2.14178e-08	-1.60244	-1.36677
88399610	chr16:88399610:C:T	4.69425e-08	-0.689476	-1.49503
88399744	chr16:88399744:A:G	1.97966e-08	-1.58223	-1.46569
88399842	chr16:88399842:C:T	9.52909e-08	-1.3376e-10	-1.4765
88399843	chr16:88399843:A:G	3.50692e-08	-1.63896	-0.837154
88399864	chr16:88399864:G:T	1.91517e-08	-1.59039	-1.49065
88399959	chr16:88399959:G:A	2.03251e-08	-1.56664	-1.45494
88400016	chr16:88400016:A:G	3.18804e-08	-1.55673	-1.01472
88400053	chr16:88400053:T:C	3.20775e-08	-1.52717	-1.03811
88400100	chr16:88400100:T:C	1.19849e-07	-1.3376e-10	-1.2472
88400165	chr16:88400165:G:A	9.86929e-08	-1.3376e-10	-1.44142
88400226	chr16:88400226:C:T	9.65801e-08	-1.3376e-10	-1.46306
88400244	chr16:88400244:C:T	6.63202e-08	-1.46754	-0.371398
88400359	chr16:88400359:A:G	2.65889e-08	-1.53725	-1.21569
88400637	chr16:88400637:A:G	1.47835e-07	-1.3376e-10	-1.03734
88400715	chr16:88400715:TGGGATGGCACCCAA:T	5.47429e-08	-0.545004	-1.48578
88400862	chr16:88400862:T:C	3.40344e-08	-1.0105	-1.49556
88400898	chr16:88400898:T:C	3.71561e-08	-0.938174	-1.48013
88401136	chr16:88401136:A:G	1.5751e-07	-1.3376e-10	-0.973947
88401319	chr16:88401319:G:A	1.92206e-08	-1.60471	-1.47274
88401383	chr16:88401383:G:C	2.61266e-08	-1.64954	-1.12093
88401399	chr16:88401399:A:G	2.18426e-08	-1.61858	-1.33099
88401577	chr16:88401577:G:A	5.51446e-08	-0.554136	-1.46934
88401861	chr16:88401861:G:T	1.66652e-07	-1.3376e-10	-0.917528
88402147	chr16:88402147:G:A	3.62701e-08	-1.59205	-0.850396
88402319	chr16:88402319:A:C	3.7988e-08	-1.14251	-1.25365
88402359	chr16:88402359:G:A	3.84799e-08	-1.1019	-1.2814
88402426	chr16:88402426:G:A	3.87238e-08	-1.11601	-1.26097
88402530	chr16:88402530:C:T	1.19849e-07	-1.3376e-10	-1.2472
88402578	chr16:88402578:T:TC	9.64851e-08	-1.3376e-10	-1.46405
88402635	chr16:88402635:C:T	5.39345e-08	-0.549559	-1.4961
88402725	chr16:88402725:C:T	9.75255e-08	-1.3376e-10	-1.45332
88402800	chr16:88402800:C:T	6.54215e-08	-1.36193	-0.49065
88402828	chr16:88402828:C:T	2.42888e-08	-1.63021	-1.21321
88402924	chr16:88402924:A:AC	9.36472e-08	-1.3376e-10	-1.4939
88402973	chr16:88402973:G:A	2.60953e-08	-1.614	-1.15768
88403006	chr16:88403006:G:A	5.31532e-08	-0.579222	-1.48103
88403026	chr16:88403026:G:A	3.44293e-08	-1.21232	-1.2822
88403175	chr16:88403175:G:A	2.34312e-08	-1.63242	-1.24695
88403454	chr16:88403454:A:G	9.82736e-08	-1.3376e-10	-1.44568
88403465	chr16:88403465:C:T	3.57193e-08	-1.65232	-0.805422
88403651	chr16:88403651:A:G	1.17504e-07	-1.3376e-10	-1.26696
88403888	chr16:88403888:A:G	5.38795e-08	-1.45466	-0.59202
88403933	chr16:88403933:T:C	2.15073e-08	-1.62926	-1.33578
88404102	chr16:88404102:G:A	9.34025e-08	-1.3376e-10	-1.49652
88404109	chr16:88404109:T:C	2.51528e-08	-1.40762	-1.40085
88404245	chr16:88404245:C:T	9.36555e-08	-1.3376e-10	-1.49381
88404544	chr16:88404544:A:T	9.22002e-08	-1.50947	-4.74448e-10
88404646	chr16:88404646:G:A	9.58606e-08	-1.3376e-10	-1.47054
88404668	chr16:88404668:A:G	2.05852e-08	-1.59695	-1.4119
88404720	chr16:88404720:T:C	2.12245e-08	-1.49731	-1.48097
88404753	chr16:88404753:G:C	8.79927e-08	-1.55618	-4.74448e-10
88404879	chr16:88404879:T:C	2.57059e-08	-1.49418	-1.29253
88405330	chr16:88405330:A:T	4.21569e-07	-1.33985	1.3504
88405345	chr16:88405345:C:T	9.57577e-08	-1.3376e-10	-1.47161
88405496	chr16:88405496:C:T	3.29571e-08	-1.64367	-0.89456
88405893	chr16:88405893:C:T	1.28227e-07	-1.3376e-10	-1.17963
88406108	chr16:88406108:A:G	1.05583e-07	-1.3376e-10	-1.37394
88406735	chr16:88406735:G:A	2.09446e-07	-0.688967	-4.74448e-10
88406737	chr16:88406737:G:C	1.11117e-07	-1.3376e-10	-1.32285
88406831	chr16:88406831:T:A	9.62674e-08	-1.3376e-10	-1.4663
88407588	chr16:88407588:T:G	1.0335e-07	-1.3376e-10	-1.39531
88407808	chr16:88407808:C:G	1.04976e-07	-1.3376e-10	-1.3797
88408239	chr16:88408239:G:C	1.07469e-07	-1.3376e-10	-1.35623
88408345	chr16:88408345:T:C	1.52833e-06	2.74998	-1.45148
88408555	chr16:88408555:C:T	1.17305e-07	-1.3376e-10	-1.26866
88408666	chr16:88408666:G:A	2.82979e-08	-1.54756	-1.14309
88409100	chr16:88409100:G:T	6.59157e-08	-0.364816	-1.48024
88409532	chr16:88409532:A:G	8.56621e-07	2.00119	-1.28163
88409677	chr16:88409677:C:T	8.70803e-08	-1.5666	-4.74448e-10
88409710	chr16:88409710:T:C	9.62214e-08	-1.3376e-10	-1.46678
88409744	chr16:88409744:C:T	1.20371e-07	-1.3376e-10	-1.24286
88410178	chr16:88410178:C:G	8.11941e-08	-0.166398	-1.47019
88410636	chr16:88410636:G:A	1.02221e-07	-1.3376e-10	-1.4063
88410671	chr16:88410671:C:G	6.2841e-07	1.84189	-1.43213
88410950	chr16:88410950:G:A	4.14181e-07	-1.3376e-10	-0.00712992
88411581	chr16:88411581:T:C	1.1117e-07	-1.3376e-10	-1.32238
88411611	chr16:88411611:G:C	1.09053e-07	-1.3376e-10	-1.3416
88411613	chr16:88411613:A:T	8.09629e-08	-1.63944	-4.74448e-10
88411716	chr16:88411716:G:A	9.33884e-08	-1.3376e-10	-1.49667
88411737	chr16:88411737:C:G	1.14999e-07	-1.3376e-10	-1.28851
88412168	chr16:88412168:C:T	1.02228e-07	-1.3376e-10	-1.40622
88412216	chr16:88412216:G:A	5.59157e-08	-0.521046	-1.48854
88412231	chr16:88412231:G:A	1.85701e-07	-1.3376e-10	-0.809296
88412460	chr16:88412460:T:C	3.40717e-08	-1.62683	-0.878133
88412559	chr16:88412559:G:A	1.03959e-07	-1.3376e-10	-1.38944
88412603	chr16:88412603:C:A	9.89549e-08	-1.3376e-10	-1.43877
88412638	chr16:88412638:G:A	5.67274e-08	-0.504099	-1.49108
88412828	chr16:88412828:C:T	9.4824e-08	-1.3376e-10	-1.48141
88413068	chr16:88413068:C:G	9.1635e-08	-1.51562	-4.74448e-10
88413250	chr16:88413250:A:G	3.2089e-08	-1.57501	-0.989913
88413418	chr16:88413418:G:A	9.56632e-08	-1.3376e-10	-1.4726
88413440	chr16:88413440:G:A	4.66164e-08	-0.701997	-1.48949
88413540	chr16:88413540:T:G	1.38724e-07	-1.3376e-10	-1.10095
88413556	chr16:88413556:C:G	1.37723e-07	-1.3376e-10	-1.10819
88413672	chr16:88413672:G:T	1.49861e-07	-1.3376e-10	-1.02372
88413740	chr16:88413740:G:T	4.86384e-08	-0.741685	-1.40734
88413820	chr16:88413820:C:T	1.0717e-07	-1.3376e-10	-1.35902
88413913	chr16:88413913:A:G	2.36081e-08	-1.62394	-1.2479
88413949	chr16:88413949:C:A	1.31561e-07	-1.3376e-10	-1.15396
88414333	chr16:88414333:G:A	1.01316e-07	-1.3376e-10	-1.41519
88414871	chr16:88414871:C:T	1.75391e-07	-1.3376e-10	-0.866418
88415021	chr16:88415021:A:G	4.63275e-08	-1.61251	-0.585187
88415122	chr16:88415122:G:A	1.75618e-07	-1.3376e-10	-0.86512
88415177	chr16:88415177:T:A	1.52535e-07	-1.3376e-10	-1.00604
88415215	chr16:88415215:C:T	1.1217e-07	-1.3376e-10	-1.31342
88415259	chr16:88415259:G:A	1.74938e-07	-1.3376e-10	-0.869003
88415706	chr16:88415706:C:A	4.57291e-08	-0.732415	-1.47828
88416194	chr16:88416194:C:A	1.01119e-07	-1.3376e-10	-1.41713
88416283	chr16:88416283:G:A	2.54984e-08	-1.2987	-1.49612
88416336	chr16:88416336:A:C	9.92517e-08	-1.3376e-10	-1.43577
88416460	chr16:88416460:A:C	9.69173e-08	-1.3376e-10	-1.45958
88416599	chr16:88416599:C:T	5.77198e-08	-0.523857	-1.45398
88416640	chr16:88416640:T:C	1.0185e-07	-1.3376e-10	-1.40994
88416909	chr16:88416909:G:A	6.06628e-08	-0.504493	-1.42361
88417039	chr16:88417039:C:G	9.87186e-08	-1.3376e-10	-1.44116
88417251	chr16:88417251:C:G	2.57443e-07	-1.3376e-10	-0.482637
88417296	chr16:88417296:C:T	1.09173e-07	-1.3376e-10	-1.3405
88417303	chr16:88417303:C:T	9.78899e-08	-1.44959	-4.74448e-10
88417341	chr16:88417341:T:A	1.48267e-07	-1.3376e-10	-1.03442
88417400	chr16:88417400:G:C	2.57447e-07	-1.3376e-10	-0.482622
88417903	chr16:88417903:C:T	2.74236e-08	-1.22573	-1.4963
88418742	chr16:88418742:G:A	1.34224e-07	-1.3376e-10	-1.13392
88418762	chr16:88418762:C:T	1.36598e-07	-1.1164	-4.74448e-10
88418845	chr16:88418845:C:T	1.06618e-07	-1.3376e-10	-1.36418
88418929	chr16:88418929:A:G	1.12184e-07	-1.3376e-10	-1.31329
88419052	chr16:88419052:A:G	9.74458e-08	-1.3376e-10	-1.45414
88419098	chr16:88419098:T:C	2.8587e-08	-1.26593	-1.41455
88419139	chr16:88419139:G:A	2.0734e-07	-0.699076	-4.74448e-10
88419338	chr16:88419338:G:A	1.22086e-07	-1.3376e-10	-1.22871
88419587	chr16:88419587:C:A	4.3585e-07	0.0438635	-4.74448e-10
88419606	chr16:88419606:C:T	1.8577e-08	-1.61905	-1.49246
88419807	chr16:88419807:G:A	2.16211e-07	-0.657181	-4.74448e-10
88420252	chr16:88420252:G:A	1.53263e-07	-1.3376e-10	-1.00128
88420545	chr16:88420545:G:A	1.1561e-07	-1.3376e-10	-1.28321
88420585	chr16:88420585:G:A	9.37825e-08	-1.3376e-10	-1.49246
88420831	chr16:88420831:C:T	9.64139e-08	-1.3376e-10	-1.46478
88420867	chr16:88420867:G:A	6.623e-08	-0.449024	-1.39128
88421157	chr16:88421157:A:G	3.58528e-08	-1.44193	-1.01208
88421160	chr16:88421160:G:A	2.4869e-08	-1.50332	-1.31649
88421502	chr16:88421502:C:T	1.5762e-07	-1.3376e-10	-0.973245
88421677	chr16:88421677:C:G	2.88814e-08	-1.54327	-1.12697
88421926	chr16:88421926:C:T	1.1723e-07	-1.3376e-10	-1.26929
88422145	chr16:88422145:C:T	2.05952e-08	-1.60708	-1.4013
88422190	chr16:88422190:G:A	2.67184e-08	-1.52074	-1.22734
88423501	chr16:88423501:C:T	1.0507e-07	-1.3376e-10	-1.3788
88423674	chr16:88423674:A:G	2.46874e-07	-1.3376e-10	-0.524558
88423741	chr16:88423741:C:G	1.32177e-07	-1.3376e-10	-1.14929
88424010	chr16:88424010:G:A	2.4039e-08	-1.4751	-1.37865
88424062	chr16:88424062:G:A	9.34063e-08	-1.3376e-10	-1.49648
88424143	chr16:88424143:G:C	1.82435e-07	-1.3376e-10	-0.827043
88424221	chr16:88424221:A:G	1.82318e-07	-1.3376e-10	-0.827681
88424603	chr16:88424603:G:A	1.15543e-07	-1.3376e-10	-1.2838
88424737	chr16:88424737:T:C	1.40484e-07	-1.3376e-10	-1.08834
88424738	chr16:88424738:T:C	1.47138e-07	-1.3376e-10	-1.04207
88424912	chr16:88424912:T:TG	8.31938e-08	-1.61226	-4.74448e-10
88424938	chr16:88424938:C:T	1.2041e-07	-1.3376e-10	-1.24253
88424987	chr16:88424987:C:T	2.88429e-08	-1.65317	-1.01841
88425074	chr16:88425074:G:A	4.40716e-08	-0.788273	-1.45934
88425144	chr16:88425144:C:T	1.69068e-07	-1.3376e-10	-0.903131
88425167	chr16:88425167:C:T	1.13397e-07	-0.586653	-0.715883
88425321	chr16:88425321:G:A	9.34908e-08	-1.3376e-10	-1.49557
88425812	chr16:88425812:T:A	1.01722e-07	-1.3376e-10	-1.41119
88425867	chr16:88425867:T:C	1.60749e-07	-1.3376e-10	-0.953592
88426079	chr16:88426079:C:T	2.13447e-08	-1.63675	-1.33588
88426148	chr16:88426148:G:A	1.05068e-07	-1.3376e-10	-1.37883
88426271	chr16:88426271:C:A	9.14134e-08	-1.51804	-4.74448e-10
88427011	chr16:88427011:G:C	8.22436e-08	-1.62375	-4.74448e-10
88427100	chr16:88427100:C:T	2.03237e-08	-1.64448	-1.37716
88427113	chr16:88427113:C:T	4.98637e-07	0.178444	-4.74448e-10
88427797	chr16:88427797:G:A	1.00687e-07	-1.3376e-10	-1.42142
88428422	chr16:88428422:G:A	9.54715e-08	-1.3376e-10	-1.47461
88428755	chr16:88428755:G:A	2.19809e-08	-1.55591	-1.38735
88428959	chr16:88428959:G:A	1.67484e-07	0.137739	-1.05029
88428999	chr16:88428999:G:C	1.38542e-07	-1.3376e-10	-1.10226
88429054	chr16:88429054:G:A	9.46381e-08	-1.3376e-10	-1.48337
88429167	chr16:88429167:C:T	2.66214e-06	1.85345	-4.74448e-10
88429297	chr16:88429297:G:A	2.98168e-08	-1.20136	-1.437
88429555	chr16:88429555:C:T	1.64628e-07	-1.3376e-10	-0.929743
88429600	chr16:88429600:T:C	1.88922e-08	-1.61374	-1.48095
88429840	chr16:88429840:G:A	9.34212e-08	-1.3376e-10	-1.49632
88430089	chr16:88430089:TTCCGGCCCCAGAGGTCCCAGC:T	1.85718e-07	-1.3376e-10	-0.809204
88430383	chr16:88430383:C:A	2.05334e-07	-1.3376e-10	-0.708795
88430986	chr16:88430986:T:C	1.49831e-07	-1.35209	0.328162
88430992	chr16:88430992:G:A	5.40678e-08	-0.562608	-1.48059
88431038	chr16:88431038:A:G	7.06029e-08	-1.0773	-0.699058
88431120	chr16:88431120:C:T	2.08548e-07	-1.3376e-10	-0.693265
88431833	chr16:88431833:C:G	1.04764e-07	-1.3376e-10	-1.38173
88431904	chr16:88431904:C:T	2.23512e-08	-1.65232	-1.27424
88432354	chr16:88432354:G:A	1.00116e-07	-1.3376e-10	-1.42711
88432396	chr16:88432396:G:A	8.06686e-08	-1.64309	-4.74448e-10
88433326	chr16:88433326:T:C	1.48066e-07	-1.3376e-10	-1.03577
88433502	chr16:88433502:G:A	4.36567e-07	-1.3376e-10	0.0455086
88433729	chr16:88433729:G:A	1.53113e-07	-1.3376e-10	-1.00226
88433858	chr16:88433858:C:G	9.74811e-08	-1.3376e-10	-1.45378
88433940	chr16:88433940:G:A	1.21026e-07	0.258382	-1.49581
88434247	chr16:88434247:G:A	9.6358e-08	-1.3376e-10	-1.46536
88434249	chr16:88434249:A:G	9.6358e-08	-1.3376e-10	-1.46536
88434414	chr16:88434414:C:G	9.39249e-08	-1.3376e-10	-1.49094
88435081	chr16:88435081:G:C	1.07007e-07	-1.3376e-10	-1.36054
88435234	chr16:88435234:G:A	1.78795e-07	-0.847193	-4.74448e-10
88435275	chr16:88435275:T:C	9.51903e-08	-1.3376e-10	-1.47756
88435405	chr16:88435405:G:A	1.11038e-07	-1.3376e-10	-1.32356
88435537	chr16:88435537:G:A	1.1373e-07	-1.3376e-10	-1.29961
88435563	chr16:88435563:T:A	5.3564e-08	-0.766215	-1.28634
88435591	chr16:88435591:G:A	9.34369e-08	-1.3376e-10	-1.49615
88435800	chr16:88435800:A:T	3.92274e-08	-1.2342	-1.12986
88436074	chr16:88436074:C:T	2.13863e-07	0.242318	-0.910416
88436095	chr16:88436095:G:A	1.32077e-07	-1.3376e-10	-1.15005
88436097	chr16:88436097:A:G	1.72642e-07	-1.3376e-10	-0.882215
88436338	chr16:88436338:C:T	1.13328e-07	-1.3376e-10	-1.30315
88436474	chr16:88436474:A:C	1.42741e-07	-1.3376e-10	-1.0724
88437504	chr16:88437504:G:A	1.67e-07	-1.3376e-10	-0.915442
88437831	chr16:88437831:G:A	8.47984e-08	-1.59316	-4.74448e-10
88437942	chr16:88437942:C:G	1.40262e-07	-1.3376e-10	-1.08993
88438178	chr16:88438178:G:A	5.04052e-07	-1.3376e-10	0.189246
88438442	chr16:88438442:G:C	1.41736e-07	0.377663	-1.45713
88438445	chr16:88438445:G:A	5.40242e-08	-1.44449	-0.599515
88439326	chr16:88439326:C:T	1.16923e-07	-1.3376e-10	-1.27192
88439340	chr16:88439340:G:A	4.98681e-08	-1.02608	-1.09797
88439596	chr16:88439596:A:G	9.3414e-08	-1.3376e-10	-1.49639
88439966	chr16:88439966:C:A	1.33228e-07	-0.352813	-0.788557
88439997	chr16:88439997:G:A	8.12066e-08	-1.63644	-4.74448e-10
88440120	chr16:88440120:G:A	1.12515e-07	-1.3376e-10	-1.31035
88440177	chr16:88440177:T:C	1.64054e-07	0.164226	-1.09746
88440239	chr16:88440239:G:A	8.18502e-08	-0.68758	-0.940964
88440253	chr16:88440253:T:TG	9.17306e-08	-0.571285	-0.943293
88440333	chr16:88440333:A:G	4.79538e-07	1.52351	-1.38412
88440764	chr16:88440764:C:T	3.69689e-08	-1.10425	-1.31911
88440817	chr16:88440817:C:T	1.83507e-07	-1.3376e-10	-0.821179
88440861	chr16:88440861:G:A	0.000175572	6.51006	-0.467692
88440870	chr16:88440870:TG:T	9.43011e-08	-1.3376e-10	-1.48694
88440887	chr16:88440887:C:T	4.6776e-08	-0.901867	-1.2862
88441132	chr16:88441132:C:G	5.08784e-07	-1.3376e-10	0.19859
88441289	chr16:88441289:G:T	3.02937e-08	-1.12794	-1.49455
88441363	chr16:88441363:A:G	1.10904e-07	-1.3376e-10	-1.32477
88441805	chr16:88441805:G:A	1.0478e-07	-1.3376e-10	-1.38157
88442048	chr16:88442048:G:A	4.70393e-07	-1.3376e-10	0.120134
88442136	chr16:88442136:C:T	0.00171565	9.7864	-1.46453
88442195	chr16:88442195:A:G	3.12758e-07	-1.3376e-10	-0.288003
88442220	chr16:88442220:C:T	2.46729e-07	-0.525145	-4.74448e-10
88442271	chr16:88442271:T:G	1.14487e-07	-1.3376e-10	-1.29297
88442278	chr16:88442278:C:T	9.33909e-08	-1.3376e-10	-1.49664
88442623	chr16:88442623:C:T	2.53482e-07	-1.3376e-10	-0.498141
88442870	chr16:88442870:C:T	9.41031e-08	-1.3376e-10	-1.48904
88443175	chr16:88443175:C:T	1.01728e-07	-1.3376e-10	-1.41113
88443602	chr16:88443602:T:G	1.55819e-07	-1.3376e-10	-0.984739
88443793	chr16:88443793:C:T	1.20288e-07	-1.3376e-10	-1.24354
88444331	chr16:88444331:G:A	1.11991e-07	-1.3376e-10	-1.31501
88444443	chr16:88444443:T:G	9.47286e-08	-1.3376e-10	-1.48242
88444482	chr16:88444482:G:A	1.12786e-07	-1.3376e-10	-1.30794
88444888	chr16:88444888:C:T	1.39943e-07	-1.3376e-10	-1.0922
88444951	chr16:88444951:A:G	3.52123e-07	0.752825	-0.92228
88445347	chr16:88445347:G:A	1.62373e-05	4.69896	-1.03733
88445586	chr16:88445586:C:G	1.01954e-07	-1.3376e-10	-1.40892
88445637	chr16:88445637:T:C	9.60853e-08	-1.3376e-10	-1.4682
88445709	chr16:88445709:AGTGAGCTTCCACCCAACATG:A	2.60542e-06	-1.3376e-10	1.83192
88446035	chr16:88446035:C:T	2.80568e-07	-0.396618	-4.74448e-10
88446675	chr16:88446675:T:C	1.00421e-07	-1.3376e-10	-1.42406
88447218	chr16:88447218:C:G	1.15973e-07	-1.3376e-10	-1.28008
88448159	chr16:88448159:C:T	9.99563e-08	-1.3376e-10	-1.4287
88448216	chr16:88448216:C:T	1.29495e-07	-1.3376e-10	-1.16979
88448707	chr16:88448707:G:A	3.43703e-06	3.12339	-1.01447
88448778	chr16:88448778:G:A	3.06326e-06	3.15171	-1.15791
88448784	chr16:88448784:G:A	1.1268e-07	-1.30889	-4.74448e-10
88448933	chr16:88448933:A:G	6.98613e-07	1.98739	-1.47173
88449197	chr16:88449197:G:A	5.0927e-07	0.199544	-4.74448e-10
88449261	chr16:88449261:C:T	9.39584e-08	-1.3376e-10	-1.49058
88449304	chr16:88449304:T:A	1.10608e-05	3.48019	-0.202463
88449910	chr16:88449910:CAGGGTGA:C	1.59422e-07	-1.3376e-10	-0.961882
88450431	chr16:88450431:G:A	1.01913e-07	-1.3376e-10	-1.40931
88450697	chr16:88450697:G:A	0.00107966	7.07189	0.786834
88450776	chr16:88450776:A:T	1.365e-07	-1.11711	-4.74448e-10
88450984	chr16:88450984:C:G	9.33959e-08	-1.3376e-10	-1.49659
88451052	chr16:88451052:AG:A	8.77196e-06	4.09835	-1.05247
88451314	chr16:88451314:T:C	0.000125968	5.20053	0.509819
88451364	chr16:88451364:C:T	8.7052e-06	4.09343	-1.05519
88451458	chr16:88451458:C:T	3.37473e-07	-1.3376e-10	-0.211949
88451480	chr16:88451480:G:A	9.36839e-08	-1.3376e-10	-1.49351
88451518	chr16:88451518:G:C	3.53764e-07	-1.3376e-10	-0.164805
88451735	chr16:88451735:A:G	1.42708e-07	-1.3376e-10	-1.07263
88452080	chr16:88452080:G:A	1.18608e-07	-1.3376e-10	-1.25761
88452849	chr16:88452849:G:A	9.41319e-08	-1.48874	-4.74448e-10
88453324	chr16:88453324:C:G	1.58962e-07	-0.312888	-0.651883
88453619	chr16:88453619:G:C	6.50706e-06	4.10831	-1.3611
88453662	chr16:88453662:C:T	1.56929e-07	0.12865	-1.10629
88454044	chr16:88454044:A:C	1.83502e-07	-0.282292	-0.538916
88454536	chr16:88454536:C:G	9.82351e-08	-1.3376e-10	-1.44607
88455229	chr16:88455229:A:G	9.33889e-08	-1.3376e-10	-1.49666
88455432	chr16:88455432:G:C	9.43773e-08	-1.3376e-10	-1.48613
88455544	chr16:88455544:C:T	2.86183e-06	-1.3376e-10	1.92578
88455681	chr16:88455681:G:T	1.02789e-07	-1.3376e-10	-1.40076
88455844	chr16:88455844:G:A	1.54111e-07	-1.3376e-10	-0.995758
88456148	chr16:88456148:T:C	2.31183e-07	-0.671883	0.0816567
88456396	chr16:88456396:A:G	2.03616e-07	-1.3376e-10	-0.717199
88456556	chr16:88456556:G:A	1.94381e-07	-0.763614	-4.74448e-10
88456584	chr16:88456584:G:A	1.16471e-07	-1.3376e-10	-1.27579
88456786	chr16:88456786:G:A	1.037e-07	-1.3376e-10	-1.39194
88457312	chr16:88457312:C:T	9.53365e-08	-1.3376e-10	-1.47602
88457357	chr16:88457357:G:T	1.02679e-07	-1.3376e-10	-1.40182
88457407	chr16:88457407:T:C	3.16449e-07	-0.152667	-0.123605
88457477	chr16:88457477:G:A	2.52846e-07	-1.3376e-10	-0.500655
88457890	chr16:88457890:T:C	2.8707e-07	-0.219347	-0.154362
88458157	chr16:88458157:C:T	5.54086e-05	4.62132	0.267735
88458252	chr16:88458252:T:C	1.00976e-07	-1.3376e-10	-1.41855
88458746	chr16:88458746:T:G	9.34263e-08	-1.3376e-10	-1.49626
88458965	chr16:88458965:T:C	9.70633e-08	-1.3376e-10	-1.45807
88459034	chr16:88459034:C:T	9.38414e-08	-1.3376e-10	-1.49183
88459094	chr16:88459094:C:T	1.06869e-07	-1.3376e-10	-1.36183
88459282	chr16:88459282:C:T	2.65236e-06	-1.3376e-10	1.84977
88459923	chr16:88459923:G:C	1.08862e-07	-1.3376e-10	-1.34335
88459943	chr16:88459943:C:G	2.27455e-07	-1.3376e-10	-0.606481
88460011	chr16:88460011:A:G	2.0366e-07	-1.3376e-10	-0.71698
88460013	chr16:88460013:C:T	1.61876e-05	4.14179	-0.483222
88460014	chr16:88460014:C:G	1.90746e-05	4.64012	-0.817435
88460160	chr16:88460160:G:C	4.2669e-07	-0.705609	0.728234
88460272	chr16:88460272:T:A	3.38818e-06	3.58981	-1.49519
88460415	chr16:88460415:C:T	1.17594e-07	-1.2662	-4.74448e-10
88460814	chr16:88460814:G:A	1.21433e-05	4.21128	-0.840186
88461283	chr16:88461283:G:A	1.39501e-07	-1.09536	-4.74448e-10
88461352	chr16:88461352:C:T	3.46476e-07	-1.3376e-10	-0.185622
88461359	chr16:88461359:T:G	1.04296e-07	-1.3376e-10	-1.38621
88461381	chr16:88461381:G:A	1.39866e-07	-1.3376e-10	-1.09275
88461494	chr16:88461494:G:T	1.04725e-07	-1.3376e-10	-1.3821
88461557	chr16:88461557:G:A	1.87627e-07	-1.3376e-10	-0.79898
88461558	chr16:88461558:G:A	5.27014e-07	-1.3376e-10	0.233793
88461717	chr16:88461717:C:T	1.73243e-05	4.95945	-1.23301
88461849	chr16:88461849:C:T	9.84659e-08	-1.3376e-10	-1.44372
88461913	chr16:88461913:T:C	1.18662e-06	-1.3376e-10	1.04543
88462103	chr16:88462103:T:C	6.99137e-06	3.96803	-1.14903
88462194	chr16:88462194:G:T	1.01085e-07	-1.3376e-10	-1.41747
88462228	chr16:88462228:T:A	1.8496e-05	3.85983	-0.0679516
88462235	chr16:88462235:G:T	1.014e-07	-1.3376e-10	-1.41436
88462372	chr16:88462372:T:C	2.30003e-05	4.76161	-0.751783
88462385	chr16:88462385:A:G	1.51903e-07	-1.3376e-10	-1.01019
88462482	chr16:88462482:G:C	1.13167e-07	-1.3376e-10	-1.30457
88462603	chr16:88462603:A:G	8.75122e-07	-1.3376e-10	0.740929
88462814	chr16:88462814:G:A	5.03456e-05	5.08267	-0.289432
88462941	chr16:88462941:A:C	2.57061e-07	-1.3376e-10	-0.48412
88462980	chr16:88462980:C:T	1.72478e-05	3.22035	0.501656
88462993	chr16:88462993:G:A	1.22121e-07	-1.3376e-10	-1.22842
88463042	chr16:88463042:C:T	1.14229e-07	-1.3376e-10	-1.29523
88463141	chr16:88463141:G:A	1.13396e-07	-1.3376e-10	-1.30255
88463145	chr16:88463145:G:A	1.00566e-07	-1.3376e-10	-1.42262
88463214	chr16:88463214:T:G	1.15319e-07	-1.3376e-10	-1.28574
88463223	chr16:88463223:G:A	1.98403e-05	3.60417	0.257861
88463256	chr16:88463256:G:A	1.21272e-07	-1.3376e-10	-1.2354
88463497	chr16:88463497:T:A	1.15706e-07	-1.3376e-10	-1.28239
88463640	chr16:88463640:C:T	1.09634e-07	-1.3376e-10	-1.33628
88463728	chr16:88463728:C:T	4.24389e-06	3.58717	-1.26737
88463764	chr16:88463764:G:A	8.3e-06	3.11713	-0.126551
88463771	chr16:88463771:G:A	1.15304e-07	-1.3376e-10	-1.28586
88463799	chr16:88463799:C:T	1.64624e-07	-1.3376e-10	-0.929773
88464141	chr16:88464141:G:A	3.08193e-07	0.940033	-1.24274
88464335	chr16:88464335:C:T	2.54702e-07	-1.3376e-10	-0.493339
88464457	chr16:88464457:G:A	8.40572e-06	4.20564	-1.2024
88464767	chr16:88464767:T:C	1.52323e-07	-1.3376e-10	-1.00743
88464908	chr16:88464908:T:C	3.23806e-05	5.64591	-1.29402
88465222	chr16:88465222:A:G	1.33868e-07	-1.3376e-10	-1.13658
88465227	chr16:88465227:G:C	9.42299e-08	-1.3376e-10	-1.4877
88465230	chr16:88465230:A:G	4.38037e-05	4.34682	0.307215
88465319	chr16:88465319:A:C	1.43634e-07	-1.3376e-10	-1.06617
88465756	chr16:88465756:G:C	2.59093e-07	-1.3376e-10	-0.476248
88466308	chr16:88466308:A:G	1.25812e-07	-1.3376e-10	-1.19865
88466313	chr16:88466313:C:T	9.55658e-08	-1.3376e-10	-1.47362
88466827	chr16:88466827:C:T	5.85458e-07	-1.3376e-10	0.33896
88466994	chr16:88466994:G:A	9.90826e-08	-1.3376e-10	-1.43748
88467085	chr16:88467085:G:A	3.83832e-07	-1.3376e-10	-0.0832286
88467252	chr16:88467252:G:A	9.65054e-08	-1.3376e-10	-1.46384
88467487	chr16:88467487:C:T	1.99046e-07	0.531266	-1.27116
88467498	chr16:88467498:T:C	9.3667e-07	-1.3376e-10	0.808897
88467757	chr16:88467757:C:A	1.32766e-07	-1.3376e-10	-1.14484
88467908	chr16:88467908:T:C	1.42237e-07	-1.3376e-10	-1.07594
88468280	chr16:88468280:C:T	8.39993e-08	-1.60263	-4.74448e-10
88468515	chr16:88468515:A:G	2.55908e-05	4.96368	-0.847131
88468718	chr16:88468718:CA:C	1.69129e-07	-1.3376e-10	-0.902771
88468834	chr16:88468834:C:T	9.1104e-06	4.4827	-1.39897
88468904	chr16:88468904:AC:A	1.86279e-07	-1.3376e-10	-0.806189
88468933	chr16:88468933:G:A	0.000482145	7.53012	-0.477555
88468999	chr16:88468999:C:G	2.6762e-05	4.24813	-0.0868284
88469111	chr16:88469111:G:T	2.6355e-07	0.772835	-1.23203
88469183	chr16:88469183:C:T	0.000427964	8.39218	-1.45882
88469212	chr16:88469212:A:G	0.000105351	7.02647	-1.49485
88469262	chr16:88469262:C:T	0.000267008	7.90014	-1.43854
88469620	chr16:88469620:C:T	4.56903e-07	-1.3376e-10	0.0910363
88469688	chr16:88469688:G:A	1.47986e-07	-1.3376e-10	-1.03632
88469710	chr16:88469710:G:A	2.24502e-07	-0.619551	-4.74448e-10
88470123	chr16:88470123:G:C	1.30385e-07	-1.3376e-10	-1.16294
88470155	chr16:88470155:C:T	2.6667e-07	0.76836	-1.21578
88470230	chr16:88470230:C:G	1.13007e-07	-1.3376e-10	-1.30599
88470247	chr16:88470247:C:T	9.36378e-08	-1.3376e-10	-1.494
88470287	chr16:88470287:C:T	9.43225e-08	-1.3376e-10	-1.48671
88470366	chr16:88470366:T:A	0.000215773	7.4251	-1.17655
88470406	chr16:88470406:G:A	9.74446e-08	-1.3376e-10	-1.45415
88470471	chr16:88470471:G:A	9.35868e-08	-1.3376e-10	-1.49454
88471391	chr16:88471391:GCCCACAGTGGCTCCCACGCATAGTGGGGGGGCCAAGACCCCAAGATGACCATGGCTGCGGTGGCTCCTGCTCACAGTGGGGGATGCCAGGACCCCGAGACGACCA:G	1.57834e-07	-1.3376e-10	-0.971888
88471516	chr16:88471516:G:A	2.16156e-07	-1.3376e-10	-0.657434
88471663	chr16:88471663:C:T	1.30207e-07	-1.3376e-10	-1.16431
88471804	chr16:88471804:G:C	1.34182e-07	-1.3376e-10	-1.13424
88471935	chr16:88471935:C:T	9.34844e-08	-1.3376e-10	-1.49564
88471947	chr16:88471947:C:T	1.34061e-07	-1.3376e-10	-1.13514
88472005	chr16:88472005:G:A	1.02404e-07	-0.0427246	-1.36178
88472215	chr16:88472215:TGCCCACAGGG:T	1.2967e-07	-1.3376e-10	-1.16844
88472263	chr16:88472263:C:T	1.41513e-07	-1.3376e-10	-1.08104
88472357	chr16:88472357:T:A	1.61143e-07	-1.3376e-10	-0.951142
88472408	chr16:88472408:C:T	7.84325e-07	-1.3376e-10	0.631389
88472457	chr16:88472457:T:G	1.36133e-07	-1.3376e-10	-1.1198
88472598	chr16:88472598:C:T	1.60132e-07	-0.957438	-4.74448e-10
88472631	chr16:88472631:C:T	1.6192e-07	-1.3376e-10	-0.946335
88473208	chr16:88473208:A:G	3.06777e-07	-1.3376e-10	-0.307314
88473387	chr16:88473387:A:G	2.46404e-07	-1.3376e-10	-0.526462
88473388	chr16:88473388:C:T	2.43363e-07	-1.3376e-10	-0.538879
88473524	chr16:88473524:G:T	9.38888e-08	-1.3376e-10	-1.49132
88473531	chr16:88473531:C:T	3.36051e-07	-0.216173	-4.74448e-10
88473634	chr16:88473634:C:T	9.41477e-08	-1.3376e-10	-1.48857
88473921	chr16:88473921:G:A	1.12672e-07	-1.3376e-10	-1.30895
88473948	chr16:88473948:A:G	9.35297e-08	-1.3376e-10	-1.49515
88473954	chr16:88473954:T:A	9.41559e-08	-1.3376e-10	-1.48848
88474320	chr16:88474320:G:A	8.22942e-08	-1.62313	-4.74448e-10
88474481	chr16:88474481:G:A	1.30032e-07	-1.3376e-10	-1.16566
88474758	chr16:88474758:A:G	3.37554e-07	-0.21171	-4.74448e-10
88474762	chr16:88474762:T:C	0.000707539	7.38063	0.0554863
88474866	chr16:88474866:T:G	9.51232e-08	-1.3376e-10	-1.47826
88475167	chr16:88475167:A:G	2.64583e-08	-1.27994	-1.47793
88475294	chr16:88475294:G:A	9.95876e-08	-1.3376e-10	-1.4324
88475388	chr16:88475388:C:T	3.96084e-07	-1.3376e-10	-0.0518072
88475673	chr16:88475673:A:T	1.23188e-07	-1.3376e-10	-1.21972
88476071	chr16:88476071:C:A	1.15709e-07	-1.3376e-10	-1.28235
88476111	chr16:88476111:A:T	9.45882e-07	-1.3376e-10	0.818684
88476576	chr16:88476576:A:G	2.12882e-05	4.92904	-0.996569
88476851	chr16:88476851:G:A	9.43794e-08	-1.3376e-10	-1.48611
88477072	chr16:88477072:AGT:A	9.32201e-06	4.23549	-1.12879
88477643	chr16:88477643:C:T	0.000100541	6.36438	-0.879495
88477745	chr16:88477745:C:T	9.47099e-08	-1.3376e-10	-1.48262
88478505	chr16:88478505:G:A	9.40185e-08	-1.3376e-10	-1.48994
88478630	chr16:88478630:T:G	9.8443e-08	-1.3376e-10	-1.44396
88479197	chr16:88479197:T:C	1.20022e-07	-1.3376e-10	-1.24576
88479446	chr16:88479446:C:T	9.3388e-08	-1.3376e-10	-1.49667
88479532	chr16:88479532:G:A	1.20794e-07	-1.3376e-10	-1.23935
88479997	chr16:88479997:C:T	2.8872e-06	1.98709	-0.052481
88480430	chr16:88480430:T:C	9.54356e-08	-1.3376e-10	-1.47498
88480530	chr16:88480530:C:T	1.19974e-07	-1.3376e-10	-1.24616
88481429	chr16:88481429:C:T	1.03001e-06	-1.3376e-10	0.903888
88481522	chr16:88481522:C:T	3.42637e-08	-1.01322	-1.48613
88481523	chr16:88481523:T:C	3.21014e-08	-1.0764	-1.48813
88481573	chr16:88481573:G:A	4.04849e-08	-1.02712	-1.30539
88482175	chr16:88482175:A:G	1.52183e-07	-1.3376e-10	-1.00835
88482409	chr16:88482409:A:G	1.0212e-06	-1.3376e-10	0.895301
88482487	chr16:88482487:G:A	1.01847e-06	-1.3376e-10	0.892623
88482856	chr16:88482856:C:G	5.60171e-05	5.36232	-0.462342
88482877	chr16:88482877:G:A	1.08019e-07	-1.3376e-10	-1.35112
88482981	chr16:88482981:G:A	1.11509e-07	-1.3376e-10	-1.31932
88483254	chr16:88483254:A:G	1.02656e-07	-1.3376e-10	-1.40205
88483266	chr16:88483266:TGGCACCTGCCCCTCCTGTCCAGGACCCCCCATGGCTCCCC:T	1.0373e-07	-1.3376e-10	-1.39165
88483278	chr16:88483278:C:T	1.09508e-07	-1.3376e-10	-1.33743
88483306	chr16:88483306:C:T	1.19494e-07	-1.3376e-10	-1.25017
88483441	chr16:88483441:C:T	9.73384e-08	-1.3376e-10	-1.45524
88483733	chr16:88483733:A:G	1.00626e-07	-1.3376e-10	-1.42202
88483796	chr16:88483796:C:T	9.42807e-08	-1.3376e-10	-1.48716
88483950	chr16:88483950:G:A	9.35261e-08	-1.3376e-10	-1.49519
88484122	chr16:88484122:T:G	4.28476e-08	-0.872882	-1.4029
88484146	chr16:88484146:A:G	5.22797e-08	-0.64944	-1.42739
88484195	chr16:88484195:C:T	1.18344e-07	-1.3376e-10	-1.25984
88484364	chr16:88484364:T:G	9.81204e-08	-1.3376e-10	-1.44724
88484466	chr16:88484466:G:A	1.57225e-07	-1.3376e-10	-0.975754
88484674	chr16:88484674:A:G	0.000312017	6.15519	0.462192
88484745	chr16:88484745:T:C	0.000191435	5.89556	0.233308
88484867	chr16:88484867:C:T	1.88982e-08	-1.59801	-1.49636
88485057	chr16:88485057:T:C	0.000146272	6.48435	-0.624561
88485186	chr16:88485186:G:C	9.27895e-07	-1.3376e-10	0.799484
88485962	chr16:88485962:A:G	0.000843602	7.95787	-0.345864
88487103	chr16:88487103:C:G	1.03129e-07	-1.3376e-10	-1.39745
88487909	chr16:88487909:C:T	2.76183e-05	4.79824	-0.605446
88488072	chr16:88488072:T:C	1.76847e-05	4.64594	-0.898917
88488499	chr16:88488499:T:C	8.58489e-05	4.43984	0.887069
88488808	chr16:88488808:T:G	3.42777e-08	-1.48673	-1.01221
88488893	chr16:88488893:C:A	7.48334e-08	-1.60239	-0.11578
88488897	chr16:88488897:A:G	1.34014e-07	-1.3376e-10	-1.13549
88488922	chr16:88488922:G:A	1.37362e-07	-1.3376e-10	-1.11081
88489094	chr16:88489094:G:C	1.03952e-07	-1.3376e-10	-1.3895
88489176	chr16:88489176:C:T	2.41146e-07	-1.3376e-10	-0.54803
88489420	chr16:88489420:G:A	3.64573e-07	-0.134708	-4.74448e-10
88489471	chr16:88489471:G:A	0.00219732	6.6021	1.96722
88489493	chr16:88489493:C:T	1.05272e-07	-1.3376e-10	-1.37689
88489522	chr16:88489522:T:C	4.03625e-08	-1.22299	-1.11254
88489550	chr16:88489550:T:C	0.114544	5.01843	7.50461
88489596	chr16:88489596:G:A	0.0482076	5.5295	6.12809
88489599	chr16:88489599:C:T	0.139615	5.33584	7.38513
88489648	chr16:88489648:C:A	1.03433e-07	-1.3376e-10	-1.39451
88489952	chr16:88489952:C:T	9.73078e-08	-1.3376e-10	-1.45556
88489971	chr16:88489971:G:A	1.85583e-07	-1.3376e-10	-0.809932
88489983	chr16:88489983:G:A	1.22219e-07	-1.3376e-10	-1.22762
88490069	chr16:88490069:T:G	1.62736e-07	-1.3376e-10	-0.941307
88490243	chr16:88490243:G:A	0.104612	5.53493	6.8974
88490386	chr16:88490386:C:A	1.90333e-07	-1.3376e-10	-0.784661
88490472	chr16:88490472:A:G	0.00388504	9.11915	0.0200633
88490712	chr16:88490712:A:G	7.20869e-06	-1.3376e-10	2.84961
88491388	chr16:88491388:G:T	7.34716e-08	-0.291352	-1.44518
88491764	chr16:88491764:G:A	3.39828e-08	-1.64109	-0.86649
88491825	chr16:88491825:G:A	9.64384e-06	3.14064	-4.74448e-10
88491904	chr16:88491904:G:A	0.0237663	7.20143	3.74891
88491946	chr16:88491946:A:C	0.00393216	7.12833	2.02294
88492426	chr16:88492426:G:A	1.70432e-07	-1.3376e-10	-0.8951
88492503	chr16:88492503:T:C	9.37489e-08	-1.3376e-10	-1.49281
88492535	chr16:88492535:G:A	1.0001e-07	-1.3376e-10	-1.42816
88492793	chr16:88492793:T:C	0.450598	8.51149	5.38116
88492837	chr16:88492837:T:C	0.00286599	8.18972	0.645265
88492943	chr16:88492943:A:G	1.58241e-07	-1.3376e-10	-0.969313
88493547	chr16:88493547:C:T	1.30721e-07	-1.3376e-10	-1.16037
88493798	chr16:88493798:G:A	0.060159	8.11507	3.764
88493858	chr16:88493858:A:T	9.04715e-08	-0.231043	-1.29736
88493962	chr16:88493962:G:A	1.21571e-07	-0.88185	-0.351082
88494088	chr16:88494088:G:A	7.99723e-08	-1.65175	-4.74448e-10
88494163	chr16:88494163:G:A	1.989e-07	-0.740631	-4.74448e-10
88494637	chr16:88494637:T:C	1.08797e-07	-1.3376e-10	-1.34395
88494701	chr16:88494701:G:A	3.32559e-07	-1.3376e-10	-0.226616
88495292	chr16:88495292:G:A	0.000912356	7.12917	0.561184
88495651	chr16:88495651:G:A	0.00245956	6.99278	1.68927
88495775	chr16:88495775:C:G	2.06144e-07	-1.3376e-10	-0.704858
88495815	chr16:88495815:G:A	0.00390104	7.13408	2.00924
88496009	chr16:88496009:G:A	2.01737e-08	-1.53414	-1.49492
88496461	chr16:88496461:C:T	4.52874e-07	-1.3376e-10	0.082179
88496543	chr16:88496543:C:T	2.01165e-05	-1.3376e-10	3.87586
88496697	chr16:88496697:C:T	1.86818e-05	-1.3376e-10	3.80187
88497004	chr16:88497004:A:G	1.12614e-07	-1.3376e-10	-1.30947
88497088	chr16:88497088:G:A	1.48678e-07	-1.3376e-10	-1.03165
88497134	chr16:88497134:C:G	1.12573e-07	-1.3376e-10	-1.30984
88497618	chr16:88497618:A:G	8.17631e-07	-1.3376e-10	0.672977
88497619	chr16:88497619:C:T	0.000177011	5.04574	1.00479
88498218	chr16:88498218:G:A	8.39364e-06	-1.3376e-10	3.0018
88498650	chr16:88498650:G:A	1.01907e-06	0.873648	0.0195628
88498752	chr16:88498752:T:C	1.0275e-07	-1.3376e-10	-1.40113
88498776	chr16:88498776:C:T	1.16578e-07	-1.3376e-10	-1.27487
88499009	chr16:88499009:C:T	1.07025e-07	-1.3376e-10	-1.36037
88499226	chr16:88499226:G:A	0.00923621	7.56162	2.44359
88499248	chr16:88499248:A:G	0.000281806	7.40586	-0.890323
88499256	chr16:88499256:A:T	1.35231e-05	-1.3376e-10	3.47872
88499318	chr16:88499318:T:C	1.88098e-08	-1.63451	-1.46455
88499413	chr16:88499413:G:A	3.05382e-07	0.238404	-0.550274
88499453	chr16:88499453:G:A	9.48386e-08	-1.3376e-10	-1.48126
88499457	chr16:88499457:A:G	0.00253912	7.53053	1.18337
88499502	chr16:88499502:G:A	1.11234e-07	-1.3376e-10	-1.3218
88499519	chr16:88499519:G:C	1.28735e-07	-0.239373	-0.936307
88499580	chr16:88499580:G:A	8.81217e-08	-1.55472	-4.74448e-10
88499587	chr16:88499587:T:C	7.50214e-05	6.45741	-1.26532
88499682	chr16:88499682:T:C	9.62477e-08	-0.412933	-1.05358
88499915	chr16:88499915:T:G	0.00158095	7.75021	0.489891
88499960	chr16:88499960:A:G	0.0022732	7.53812	1.06515
88499979	chr16:88499979:G:A	1.73686e-07	-0.286963	-0.589222
88500069	chr16:88500069:C:T	1.2761e-07	-1.3376e-10	-1.18446
88500108	chr16:88500108:C:T	0.00298424	7.36258	1.51285
88500278	chr16:88500278:C:G	1.24394e-07	-0.325532	-0.884451
88500292	chr16:88500292:G:A	1.64773e-07	-0.928863	-4.74448e-10
88500330	chr16:88500330:G:A	9.7454e-08	-1.3376e-10	-1.45405
88500403	chr16:88500403:C:T	1.39621e-07	-1.3376e-10	-1.0945
88500408	chr16:88500408:C:T	7.16711e-08	-1.33569	-0.42566
88500409	chr16:88500409:G:A	1.12201e-07	-1.3376e-10	-1.31314
88500500	chr16:88500500:C:T	1.40536e-07	-1.3376e-10	-1.08797
88502383	chr16:88502383:C:G	6.04228e-07	-1.3376e-10	0.370517
88502488	chr16:88502488:T:G	2.86022e-08	-1.38356	-1.29639
88502518	chr16:88502518:C:T	5.3393e-07	-1.3376e-10	0.24683
88502580	chr16:88502580:C:T	1.22473e-07	-1.3376e-10	-1.22555
88502615	chr16:88502615:C:T	2.16087e-08	-1.60399	-1.35635
88502660	chr16:88502660:T:A	1.04779e-07	-1.3376e-10	-1.38158
88502754	chr16:88502754:G:A	9.58777e-08	-1.3376e-10	-1.47036
88502883	chr16:88502883:C:T	1.26005e-07	-1.3376e-10	-1.19711
88503161	chr16:88503161:C:T	1.88698e-08	-1.64766	-1.44821
88503599	chr16:88503599:A:G	8.41878e-05	6.49992	-1.19255
88503605	chr16:88503605:G:C	1.82738e-08	-1.65521	-1.47276
88503684	chr16:88503684:T:C	2.3044e-08	-1.61133	-1.2847
88503689	chr16:88503689:C:T	6.80307e-07	-1.3376e-10	0.48911
88503861	chr16:88503861:C:G	1.24641e-07	-1.3376e-10	-1.20799
88503878	chr16:88503878:C:T	0.000345824	6.33217	0.388077
88503975	chr16:88503975:T:C	0.00026917	7.23476	-0.765097
88504072	chr16:88504072:A:G	0.000100343	6.59743	-1.11451
88504118	chr16:88504118:C:T	9.49582e-08	-1.3376e-10	-1.48
88504158	chr16:88504158:G:A	7.30674e-07	-1.3376e-10	0.560534
88504267	chr16:88504267:T:C	0.000121157	6.95653	-1.28512
88504332	chr16:88504332:G:C	9.33963e-08	-1.3376e-10	-1.49658
88504408	chr16:88504408:A:G	9.86912e-05	6.59082	-1.1245
88504461	chr16:88504461:G:A	1.05208e-07	-1.3376e-10	-1.3775
88504549	chr16:88504549:C:G	9.73808e-08	-1.3376e-10	-1.4548
88504606	chr16:88504606:G:A	1.04855e-07	-1.3376e-10	-1.38085
88504788	chr16:88504788:T:C	2.56925e-08	-1.64763	-1.1396
88504793	chr16:88504793:A:G	3.14115e-08	-1.19975	-1.38651
88505172	chr16:88505172:G:A	1.04318e-07	-1.3376e-10	-1.38599
88505222	chr16:88505222:G:A	5.66029e-08	-0.663367	-1.33401
88505322	chr16:88505322:T:TC	1.64684e-07	-1.3376e-10	-0.929403
88505327	chr16:88505327:A:G	1.63833e-07	-1.3376e-10	-0.934584
88505330	chr16:88505330:G:A	1.56876e-07	-1.3376e-10	-0.977981
88505398	chr16:88505398:G:A	2.40683e-08	-1.63168	-1.22086
88505592	chr16:88505592:T:C	0.00010899	5.23341	0.332163
88505611	chr16:88505611:C:T	2.15281e-07	-0.661492	-4.74448e-10
88505638	chr16:88505638:A:G	1.41321e-07	0.312257	-1.39466
88505660	chr16:88505660:T:C	1.21688e-07	0.257179	-1.48916
88505766	chr16:88505766:AAGG:A	1.0024e-07	-1.3376e-10	-1.42586
88505898	chr16:88505898:G:A	1.76773e-07	-0.858568	-4.74448e-10
88506364	chr16:88506364:T:C	1.975e-08	-1.58971	-1.46057
88506538	chr16:88506538:C:T	1.50377e-07	-1.02029	-4.74448e-10
88506939	chr16:88506939:G:T	0.000103933	5.13682	0.381241
88506975	chr16:88506975:G:A	3.90639e-08	-0.954318	-1.41392
88507002	chr16:88507002:G:A	2.60486e-08	-1.65308	-1.12038
88507683	chr16:88507683:C:T	0.000307109	6.04432	0.557208
88507879	chr16:88507879:C:T	9.50145e-08	-1.3376e-10	-1.47941
88508030	chr16:88508030:C:T	2.14491e-08	-1.63292	-1.33483
88508913	chr16:88508913:T:C	3.25684e-08	-1.06097	-1.48912
88508997	chr16:88508997:G:A	1.21211e-07	-1.3376e-10	-1.2359
88509031	chr16:88509031:G:A	7.8978e-06	4.10113	-1.16022
88509035	chr16:88509035:G:A	1.0552e-07	-1.3376e-10	-1.37453
88509141	chr16:88509141:C:T	9.63768e-08	-1.3376e-10	-1.46517
88509178	chr16:88509178:G:A	7.96937e-08	-1.65524	-4.74448e-10
88509241	chr16:88509241:A:G	1.10683e-07	-1.3376e-10	-1.32677
88509855	chr16:88509855:T:C	3.28542e-08	-1.0535	-1.48785
88510245	chr16:88510245:G:A	1.29249e-07	-1.3376e-10	-1.1717
88510632	chr16:88510632:T:C	1.26682e-07	-1.3376e-10	-1.19176
88511489	chr16:88511489:TCCCA:T	1.33265e-07	-1.3376e-10	-1.14109
88511680	chr16:88511680:A:G	5.13361e-05	6.14178	-1.32906
88511748	chr16:88511748:C:T	2.42202e-08	-1.46015	-1.3861
88512216	chr16:88512216:C:G	3.66504e-08	-0.935411	-1.4966
88512362	chr16:88512362:G:A	3.4301e-08	-1.02196	-1.4763
88512434	chr16:88512434:G:A	1.30656e-07	-1.3376e-10	-1.16086
88512763	chr16:88512763:C:T	1.19968e-07	-1.3376e-10	-1.24621
88513162	chr16:88513162:T:C	3.54143e-08	-0.98474	-1.48158
88513168	chr16:88513168:T:G	1.20378e-07	-1.3376e-10	-1.2428
88513624	chr16:88513624:C:T	1.0746e-07	-1.3376e-10	-1.35632
88513925	chr16:88513925:C:T	1.60483e-07	-1.3376e-10	-0.955248
88513998	chr16:88513998:G:A	9.37083e-08	-1.3376e-10	-1.49325
88514036	chr16:88514036:C:T	1.0282e-07	-1.3376e-10	-1.40045
88514388	chr16:88514388:C:T	8.14235e-08	-1.63377	-4.74448e-10
88514851	chr16:88514851:T:A	1.33695e-07	-1.3376e-10	-1.13787
88515134	chr16:88515134:A:G	1.19697e-07	-1.3376e-10	-1.24847
88515282	chr16:88515282:A:G	2.12791e-08	-1.64843	-1.32727
88515826	chr16:88515826:A:G	2.24581e-08	-1.52329	-1.3985
88515836	chr16:88515836:G:A	9.64178e-08	-1.3376e-10	-1.46474
88515937	chr16:88515937:G:A	8.48938e-08	-0.0953673	-1.49667
88515995	chr16:88515995:G:A	9.34038e-08	-1.3376e-10	-1.4965
88516220	chr16:88516220:C:A	2.35592e-07	0.766237	-1.33757
88516413	chr16:88516413:G:A	1.19639e-06	1.05363	-4.74448e-10
88516463	chr16:88516463:G:T	2.78072e-08	-1.24613	-1.46202
88516807	chr16:88516807:A:T	1.54655e-07	-1.3376e-10	-0.992237
88516831	chr16:88516831:G:A	1.82505e-08	-1.63258	-1.49667
88517047	chr16:88517047:A:G	1.245e-07	-1.3376e-10	-1.20912
88517117	chr16:88517117:A:C	1.826e-08	-1.65479	-1.47393
88517495	chr16:88517495:G:C	1.44771e-07	-1.3376e-10	-1.05828
88517967	chr16:88517967:T:C	2.37996e-08	-1.37683	-1.48694
88518040	chr16:88518040:C:G	1.22852e-07	-1.3376e-10	-1.22245
88518074	chr16:88518074:G:A	9.53919e-08	-1.3376e-10	-1.47544
88518146	chr16:88518146:G:A	2.92555e-08	-1.28276	-1.37461
88518157	chr16:88518157:G:A	2.64037e-08	-1.26328	-1.49665
88518646	chr16:88518646:T:A	9.85564e-08	-1.3376e-10	-1.44281
88519041	chr16:88519041:G:C	9.18444e-08	-1.51334	-4.74448e-10
88519374	chr16:88519374:T:C	2.97726e-08	-1.17265	-1.4672
88520288	chr16:88520288:G:A	2.04275e-08	-1.53259	-1.48396
88520336	chr16:88520336:T:C	9.60069e-08	-1.3376e-10	-1.46901
88520384	chr16:88520384:T:C	1.18308e-07	-1.3376e-10	-1.26014
88521250	chr16:88521250:C:T	3.02573e-08	-1.5245	-1.0992
88521307	chr16:88521307:G:A	9.90845e-08	-1.3376e-10	-1.43746
88521362	chr16:88521362:C:A	1.24858e-07	-1.3376e-10	-1.20626
88522461	chr16:88522461:G:T	1.09332e-07	-1.3376e-10	-1.33905
88522675	chr16:88522675:C:T	2.12122e-07	-1.3376e-10	-0.676271
88522735	chr16:88522735:A:G	5.57053e-08	-0.524109	-1.48925
88523008	chr16:88523008:C:G	9.9088e-08	-1.3376e-10	-1.43743
88523070	chr16:88523070:G:A	8.59123e-08	-1.58011	-4.74448e-10
88523132	chr16:88523132:G:A	1.11663e-07	-1.3376e-10	-1.31795
88523226	chr16:88523226:G:A	1.172e-07	-1.3376e-10	-1.26955
88523296	chr16:88523296:AAG:A	1.11515e-07	-1.31928	-4.74448e-10
88524215	chr16:88524215:G:A	1.68095e-06	2.79274	-1.39906
88524370	chr16:88524370:C:G	1.99575e-08	-1.61572	-1.42411
88524379	chr16:88524379:G:A	1.03399e-07	-1.3376e-10	-1.39484
88524476	chr16:88524476:G:A	2.46682e-08	-1.49496	-1.33296
88524505	chr16:88524505:G:A	1.51084e-07	-1.3376e-10	-1.0156
88524592	chr16:88524592:C:T	7.99594e-06	4.44856	-1.49531
88524739	chr16:88524739:CT:C	3.37867e-07	-1.3376e-10	-0.210783
88525174	chr16:88525174:C:T	1.22789e-07	-1.3376e-10	-1.22297
88525175	chr16:88525175:G:A	9.87977e-08	-1.3376e-10	-1.44036
88525239	chr16:88525239:G:A	9.99859e-08	-1.3376e-10	-1.4284
88525426	chr16:88525426:G:A	1.58988e-06	1.33798	-4.74448e-10
88525668	chr16:88525668:G:A	3.79314e-07	-1.3376e-10	-0.0950694
88526074	chr16:88526074:C:T	2.09459e-08	-1.49504	-1.49645
88526176	chr16:88526176:G:A	1.10122e-07	-1.3376e-10	-1.33184
88526233	chr16:88526233:G:T	9.44752e-08	-1.3376e-10	-1.4851
88526453	chr16:88526453:A:ACAGATACG	1.06472e-07	-1.3376e-10	-1.36555
88526522	chr16:88526522:C:A	1.02698e-07	0.0642554	-1.4659
88526524	chr16:88526524:C:T	1.0464e-07	0.0798962	-1.46281
88526705	chr16:88526705:G:C	1.12861e-07	-1.30728	-4.74448e-10
88527075	chr16:88527075:C:G	3.7541e-06	2.90104	-0.703871
88527215	chr16:88527215:C:T	2.02469e-07	0.595338	-1.31818
88527268	chr16:88527268:G:A	9.56941e-07	2.31986	-1.48955
88527271	chr16:88527271:A:G	2.36456e-07	-1.3376e-10	-0.567671
88527278	chr16:88527278:T:C	4.35882e-08	-1.49967	-0.758978
88527417	chr16:88527417:G:A	5.38654e-07	1.70234	-1.4467
88527420	chr16:88527420:C:T	4.95854e-07	1.6384	-1.46556
88527438	chr16:88527438:G:A	4.8855e-07	1.61754	-1.45953
88527909	chr16:88527909:C:A	4.81929e-07	1.59732	-1.45296
88527949	chr16:88527949:G:C	1.10899e-07	-1.3376e-10	-1.32482
88528131	chr16:88528131:TGAA:T	2.35043e-08	-1.38738	-1.48887
88528159	chr16:88528159:C:T	2.20938e-08	-1.613	-1.32514
88528396	chr16:88528396:A:G	1.91238e-08	-1.62024	-1.46226
88528586	chr16:88528586:C:T	9.34961e-08	-1.3376e-10	-1.49551
88528630	chr16:88528630:G:C	6.15778e-07	1.64787	-1.25842
88528638	chr16:88528638:A:G	6.11474e-07	1.65405	-1.27161
88528656	chr16:88528656:G:A	2.86315e-08	-1.51144	-1.16749
88528838	chr16:88528838:G:A	9.33877e-08	-1.3376e-10	-1.49667
88528880	chr16:88528880:G:A	9.39377e-08	-1.3376e-10	-1.4908
88528942	chr16:88528942:A:G	9.35061e-08	-1.3376e-10	-1.49541
88528974	chr16:88528974:C:T	4.83823e-07	1.38692	-1.23863
88528983	chr16:88528983:T:C	7.0535e-08	-0.533712	-1.24361
88528999	chr16:88528999:G:A	2.9958e-06	1.97153	-4.74448e-10
88529060	chr16:88529060:G:A	1.53275e-07	-1.24767	0.246464
88529176	chr16:88529176:ACAG:A	1.86477e-08	-1.61645	-1.49126
88529223	chr16:88529223:C:A	1.59885e-07	0.272519	-1.2315
88529341	chr16:88529341:A:G	5.48924e-07	1.50723	-1.2327
88529542	chr16:88529542:A:T	2.2154e-08	-1.43884	-1.49658
88529644	chr16:88529644:G:A	2.1676e-07	-1.3376e-10	-0.654645
88529715	chr16:88529715:C:T	1.0286e-07	-1.3376e-10	-1.40006
88529785	chr16:88529785:G:A	2.15869e-08	-1.46551	-1.49584
88529841	chr16:88529841:T:C	1.64254e-07	0.355963	-1.28798
88530089	chr16:88530089:A:G	9.47129e-06	2.43284	0.689746
88530201	chr16:88530201:C:T	5.73904e-07	-1.3376e-10	0.319028
88530440	chr16:88530440:A:T	1.96271e-08	-1.63592	-1.4206
88530678	chr16:88530678:G:A	3.96297e-07	-1.3376e-10	-0.0512695
88530714	chr16:88530714:A:AAC	2.98865e-07	0.94829	-1.28173
88530741	chr16:88530741:C:T	4.76271e-07	1.28951	-1.15696
88530880	chr16:88530880:G:A	2.90553e-07	-1.3376e-10	-0.361649
88531195	chr16:88531195:T:C	1.83954e-08	-1.62485	-1.49648
88531374	chr16:88531374:C:T	9.33957e-08	-1.3376e-10	-1.49659
88531830	chr16:88531830:T:G	9.42811e-08	-1.3376e-10	-1.48715
88532007	chr16:88532007:G:A	4.73678e-07	-1.3376e-10	0.127093
88532081	chr16:88532081:C:T	2.4906e-08	-1.35485	-1.46348
88532259	chr16:88532259:G:A	1.00169e-07	-1.3376e-10	-1.42657
88532261	chr16:88532261:C:T	1.81994e-08	-1.63963	-1.49241
88532296	chr16:88532296:C:A	1.20273e-05	3.3615	-4.74448e-10
88532449	chr16:88532449:G:A	9.34207e-08	-1.3376e-10	-1.49632
88532615	chr16:88532615:A:G	1.81629e-08	-1.63877	-1.49528
88533287	chr16:88533287:GGA:G	2.50758e-07	-1.3376e-10	-0.508946
88533294	chr16:88533294:CTGG:C	2.5015e-07	-1.3376e-10	-0.511373
88533545	chr16:88533545:C:T	2.4547e-07	-1.3376e-10	-0.530258
88533671	chr16:88533671:C:G	9.92231e-08	-1.3376e-10	-1.43606
88533833	chr16:88533833:C:G	3.16112e-08	-1.1512	-1.42873
88534823	chr16:88534823:G:A	1.00496e-07	-1.3376e-10	-1.42331
88534952	chr16:88534952:C:T	0.000119205	5.65516	-4.74448e-10
88535059	chr16:88535059:G:C	6.56659e-06	3.91665	-1.16033
88535073	chr16:88535073:C:T	0.000367796	4.87372	1.90813
88535292	chr16:88535292:G:T	1.5023e-07	-1.3376e-10	-1.02127
88535472	chr16:88535472:G:T	9.44369e-08	-1.3376e-10	-1.4855
88535710	chr16:88535710:C:T	9.87447e-07	-1.3376e-10	0.861688
88535858	chr16:88535858:G:A	5.93483e-07	0.698356	-0.345782
88535895	chr16:88535895:TG:T	0.000269749	6.95155	-0.479732
88536063	chr16:88536063:T:C	9.02579e-08	-0.33655	-1.19421
88536270	chr16:88536270:G:A	1.04792e-07	-1.3376e-10	-1.38146
88536333	chr16:88536333:G:A	3.39671e-08	-1.01694	-1.4911
88536623	chr16:88536623:G:A	3.70154e-08	-0.978232	-1.44387
88536928	chr16:88536928:G:A	6.35908e-08	-0.385068	-1.4959
88536953	chr16:88536953:A:G	9.5894e-08	-1.3376e-10	-1.47019
88536989	chr16:88536989:A:G	8.15529e-08	-1.63218	-4.74448e-10
88537017	chr16:88537017:T:C	1.25516e-07	-1.3376e-10	-1.201
88537169	chr16:88537169:A:G	1.47616e-07	0.415385	-1.45421
88537273	chr16:88537273:C:T	2.40907e-08	-1.39412	-1.45749
88537426	chr16:88537426:T:C	1.64088e-07	-1.3376e-10	-0.933033
88537489	chr16:88537489:G:C	1.26272e-07	-1.3376e-10	-1.195
88537516	chr16:88537516:C:T	4.18788e-08	-0.828889	-1.46976
88537802	chr16:88537802:T:G	9.6299e-08	-1.3376e-10	-1.46598
88538136	chr16:88538136:G:T	1.56584e-07	-1.3376e-10	-0.97984
88538283	chr16:88538283:A:G	2.09422e-08	-1.57709	-1.41458
88538500	chr16:88538500:T:A	3.79144e-08	-1.26516	-1.13294
88538549	chr16:88538549:C:T	4.52908e-08	-0.794386	-1.42594
88538686	chr16:88538686:G:A	9.38924e-08	-1.3376e-10	-1.49128
88538725	chr16:88538725:G:A	1.44411e-07	-1.3376e-10	-1.06077
88538738	chr16:88538738:C:G	9.85193e-08	-1.3376e-10	-1.44318
88538771	chr16:88538771:G:A	9.9405e-08	-1.3376e-10	-1.43423
88538846	chr16:88538846:C:T	1.44155e-07	-1.3376e-10	-1.06255
88538886	chr16:88538886:C:T	7.87912e-07	2.04296	-1.40701
88539168	chr16:88539168:C:T	1.76817e-07	-1.3376e-10	-0.85832
88539562	chr16:88539562:G:A	1.75814e-07	-1.3376e-10	-0.864009
88539704	chr16:88539704:C:T	9.35486e-08	-1.3376e-10	-1.49495
88539757	chr16:88539757:A:G	4.4365e-06	3.49125	-1.12706
88540299	chr16:88540299:G:A	3.41868e-06	3.50797	-1.4044
88540357	chr16:88540357:C:T	1.99332e-08	-1.65523	-1.38581
88540790	chr16:88540790:A:G	9.34168e-08	-1.3376e-10	-1.49636
88540813	chr16:88540813:T:A	1.09812e-07	-1.3376e-10	-1.33467
88540816	chr16:88540816:C:G	3.67097e-08	-1.14775	-1.28264
88540830	chr16:88540830:G:A	1.00743e-07	-1.3376e-10	-1.42086
88540832	chr16:88540832:T:A	1.00661e-07	-1.3376e-10	-1.42167
88540923	chr16:88540923:C:T	7.97062e-08	-1.65509	-4.74448e-10
88541069	chr16:88541069:A:G	3.02484e-08	-1.21524	-1.40875
88541255	chr16:88541255:C:T	2.49834e-07	-1.3376e-10	-0.512637
88541481	chr16:88541481:T:C	5.90125e-07	1.83854	-1.49164
88541924	chr16:88541924:G:A	1.01935e-07	-1.3376e-10	-1.4091
88542170	chr16:88542170:C:T	2.39166e-08	-1.51186	-1.34701
88542368	chr16:88542368:T:G	6.06992e-07	1.86513	-1.49005
88542620	chr16:88542620:G:A	1.39326e-07	-1.3376e-10	-1.09662
88542645	chr16:88542645:A:G	1.26763e-07	-1.3376e-10	-1.19112
88542663	chr16:88542663:C:T	1.28002e-07	-1.3376e-10	-1.18139
88542907	chr16:88542907:G:A	5.98928e-07	1.85684	-1.49513
88542918	chr16:88542918:C:T	6.03654e-07	1.86591	-1.49634
88543278	chr16:88543278:G:C	1.16908e-07	-1.3376e-10	-1.27205
88543306	chr16:88543306:A:C	2.87913e-08	-1.43924	-1.23412
88543570	chr16:88543570:A:C	6.03432e-07	1.76	-1.3908
88543647	chr16:88543647:C:T	9.67393e-08	-1.3376e-10	-1.46141
88543922	chr16:88543922:A:G	3.83747e-07	1.35461	-1.43806
88543962	chr16:88543962:G:A	1.14509e-07	-1.3376e-10	-1.29278
88543982	chr16:88543982:G:A	4.6652e-07	-1.3376e-10	0.111867
88543998	chr16:88543998:G:A	5.87762e-07	1.83929	-1.4964
88544269	chr16:88544269:A:G	3.03566e-07	1.16959	-1.48742
88545332	chr16:88545332:T:C	6.48347e-07	1.93096	-1.48997
88545346	chr16:88545346:T:C	6.18348e-07	1.88944	-1.49582
88545379	chr16:88545379:G:C	2.10985e-08	-1.64115	-1.34308
88546122	chr16:88546122:A:G	9.39488e-08	-1.3376e-10	-1.49068
88546157	chr16:88546157:T:C	4.27654e-07	1.244	-1.21912
88546179	chr16:88546179:C:T	1.15493e-07	-1.3376e-10	-1.28422
88546378	chr16:88546378:T:C	1.15249e-07	-1.3376e-10	-1.28634
88546730	chr16:88546730:A:G	1.02086e-07	-1.3376e-10	-1.40762
88546796	chr16:88546796:T:G	6.59293e-07	0.457734	-4.74448e-10
88546813	chr16:88546813:C:T	6.26055e-08	-0.942474	-0.954107
88546902	chr16:88546902:G:C	9.87765e-08	-1.3376e-10	-1.44057
88548089	chr16:88548089:C:G	4.39154e-08	-1.49651	-0.754665
88548200	chr16:88548200:A:T	2.53184e-07	0.56409	-1.06341
88548565	chr16:88548565:C:A	1.93332e-07	0.206376	-0.975401
88548738	chr16:88548738:C:T	3.73998e-07	-1.3376e-10	-0.109183
88548932	chr16:88548932:G:A	4.04831e-07	-1.3376e-10	-0.0299651
88549476	chr16:88549476:A:G	9.49394e-08	-0.31029	-1.16991
88549486	chr16:88549486:C:T	9.34365e-08	-1.3376e-10	-1.49615
88549543	chr16:88549543:A:G	1.02614e-07	-0.25373	-1.14873
88549745	chr16:88549745:G:A	2.84831e-07	0.288724	-0.670261
88549760	chr16:88549760:AAAAAAAAG:A	1.06091e-07	-1.3376e-10	-1.36913
88549854	chr16:88549854:C:T	7.45553e-08	-0.977248	-0.744646
88549984	chr16:88549984:G:A	9.4498e-08	-0.0727786	-1.41208
88550817	chr16:88550817:C:T	7.85949e-07	2.12924	-1.49578
88550902	chr16:88550902:G:A	6.31357e-07	1.90821	-1.49378
88551358	chr16:88551358:C:G	1.23927e-07	-1.39358	0.179837
88551497	chr16:88551497:G:C	1.01197e-07	-1.3376e-10	-1.41636
88551557	chr16:88551557:C:T	2.73017e-07	-1.3376e-10	-0.423899
88551743	chr16:88551743:A:C	6.17158e-08	-0.614142	-1.29675
88552349	chr16:88552349:T:C	3.49092e-08	-1.22295	-1.25773
88552380	chr16:88552380:T:C	3.36027e-07	1.25738	-1.47362
88552387	chr16:88552387:T:A	3.29569e-08	-1.24458	-1.29366
88552543	chr16:88552543:T:C	3.28701e-07	-1.3376e-10	-0.238286
88552817	chr16:88552817:A:G	9.41344e-08	-1.3376e-10	-1.48871
88552881	chr16:88552881:C:A	1.36536e-06	2.64295	-1.45721
88553005	chr16:88553005:A:C	1.12447e-07	-1.31095	-4.74448e-10
88553020	chr16:88553020:A:C	9.39381e-08	-1.3376e-10	-1.4908
88553085	chr16:88553085:C:T	1.15177e-06	2.51227	-1.49665
88553171	chr16:88553171:C:T	2.85133e-07	1.11014	-1.49062
88553268	chr16:88553268:A:C	2.03309e-08	-1.54778	-1.47351
88553536	chr16:88553536:T:C	4.4757e-05	6.10958	-1.43402
88553594	chr16:88553594:G:A	4.06415e-05	6.03646	-1.45735
88553629	chr16:88553629:C:T	4.39165e-05	6.07404	-1.41742
88553740	chr16:88553740:C:G	6.15461e-08	-0.43001	-1.48364
88553787	chr16:88553787:T:G	6.40822e-05	6.42104	-1.38655
88553904	chr16:88553904:T:C	2.43186e-07	0.780132	-1.31974
88554220	chr16:88554220:A:G	3.37104e-05	5.76189	-1.36976
88554732	chr16:88554732:C:T	1.35293e-07	-1.3376e-10	-1.12599
88554747	chr16:88554747:T:A	1.53958e-07	-0.996752	-4.74448e-10
88554960	chr16:88554960:G:C	1.37125e-07	-1.3376e-10	-1.11254
88555365	chr16:88555365:G:A	9.44909e-08	-1.3376e-10	-1.48493
88555465	chr16:88555465:T:C	5.7592e-05	6.35686	-1.42915
88555835	chr16:88555835:C:T	1.80912e-08	-1.64227	-1.49574
88555877	chr16:88555877:T:C	2.47397e-07	0.901107	-1.42355
88555878	chr16:88555878:T:C	2.21845e-07	0.786197	-1.41765
88556018	chr16:88556018:G:C	9.37602e-08	-1.3376e-10	-1.49269
88556979	chr16:88556979:T:C	7.06442e-08	-0.432431	-1.34335
88557053	chr16:88557053:G:A	1.41815e-07	-1.3376e-10	-1.07891
88557242	chr16:88557242:C:T	8.5352e-08	-1.58665	-4.74448e-10
88557589	chr16:88557589:G:T	7.52866e-08	-1.60768	-0.104449
88557702	chr16:88557702:G:A	2.49298e-08	-1.44144	-1.37593
88557997	chr16:88557997:C:T	2.3321e-08	-1.61895	-1.26513
88558012	chr16:88558012:C:G	1.22844e-07	-1.22252	-4.74448e-10
88558060	chr16:88558060:G:C	3.53482e-08	-1.29442	-1.17377
88558157	chr16:88558157:G:A	9.33896e-08	-1.3376e-10	-1.49665
88558166	chr16:88558166:A:G	1.11501e-07	-1.3376e-10	-1.3194
88558237	chr16:88558237:T:C	1.10747e-07	-0.213065	-1.11312
88558351	chr16:88558351:A:C	2.71562e-07	1.01696	-1.44621
88558834	chr16:88558834:G:T	3.8252e-08	-1.65426	-0.734977
88559144	chr16:88559144:C:T	5.79529e-07	1.57172	-1.24293
88559145	chr16:88559145:A:G	5.17241e-07	1.61341	-1.39833
88559527	chr16:88559527:T:G	2.5821e-07	0.991636	-1.4713
88560026	chr16:88560026:C:T	2.61019e-07	0.860265	-1.3291
88560352	chr16:88560352:T:C	2.03691e-08	-1.6044	-1.41501
88560494	chr16:88560494:T:C	1.45234e-07	-1.3376e-10	-1.05509
88560676	chr16:88560676:A:G	1.81515e-08	-1.64069	-1.49399
88560723	chr16:88560723:TA:T	1.42203e-07	-1.3376e-10	-1.07618
88560961	chr16:88560961:A:G	1.85718e-08	-1.64126	-1.47053
88561020	chr16:88561020:G:A	1.12491e-06	-1.3376e-10	0.99202
88561109	chr16:88561109:G:A	3.06936e-08	-1.65281	-0.956573
88561166	chr16:88561166:G:A	3.04409e-08	-1.65262	-0.965027
88561218	chr16:88561218:G:A	1.92383e-08	-1.65154	-1.42499
88561630	chr16:88561630:C:T	6.80932e-08	-1.01585	-0.796711
88562501	chr16:88562501:G:A	1.82903e-08	-1.64177	-1.48529
88562846	chr16:88562846:T:C	1.84347e-08	-1.623	-1.4962
88563032	chr16:88563032:G:A	9.69084e-08	-1.3376e-10	-1.45967
88563060	chr16:88563060:T:C	3.28797e-08	-1.05575	-1.48483
88563191	chr16:88563191:T:C	2.62558e-08	-1.34838	-1.41716
88563634	chr16:88563634:A:G	2.08913e-08	-1.62298	-1.37112
88564683	chr16:88564683:C:T	1.22642e-06	2.48001	-1.40158
88564792	chr16:88564792:A:G	3.33784e-08	-1.03924	-1.48629
88565104	chr16:88565104:G:A	1.82619e-08	-1.64136	-1.48726
88565587	chr16:88565587:G:T	1.22069e-07	-1.3376e-10	-1.22885
88566428	chr16:88566428:C:T	1.89268e-08	-1.59891	-1.49395
88567122	chr16:88567122:C:G	3.21869e-08	-1.46206	-1.09982
88567150	chr16:88567150:C:T	1.31494e-07	-1.15447	-4.74448e-10
88567367	chr16:88567367:T:C	9.79566e-08	-1.3376e-10	-1.44891
88567475	chr16:88567475:G:A	1.76478e-06	2.44854	-1.00619
88567495	chr16:88567495:T:G	1.63565e-06	2.62298	-1.25661
88567513	chr16:88567513:G:A	2.21248e-07	0.508782	-1.14293
88567622	chr16:88567622:G:A	1.15308e-07	-1.28582	-4.74448e-10
88567630	chr16:88567630:A:C	2.79194e-08	-1.55406	-1.15006
88567775	chr16:88567775:A:G	1.79935e-08	-1.64722	-1.4962
88567836	chr16:88567836:G:A	1.7909e-08	-1.65152	-1.49661
88567879	chr16:88567879:C:T	5.92082e-07	-0.816546	1.16676
88567909	chr16:88567909:T:A	5.74278e-07	-0.810156	1.12984
88568329	chr16:88568329:G:A	1.48197e-07	-1.3376e-10	-1.03489
88568505	chr16:88568505:C:G	1.81039e-08	-1.64121	-1.4961
88568534	chr16:88568534:T:C	6.37824e-08	-0.477748	-1.40021
88568541	chr16:88568541:C:T	1.34913e-07	-1.3376e-10	-1.1288
88568902	chr16:88568902:A:G	1.82673e-08	-1.63229	-1.49603
88568987	chr16:88568987:C:T	1.81219e-08	-1.64167	-1.49464
88569037	chr16:88569037:T:A	1.83303e-08	-1.63347	-1.49141
88569660	chr16:88569660:A:C	1.82836e-08	-1.63431	-1.49312
88571322	chr16:88571322:G:GA	9.05105e-08	-1.52797	-4.74448e-10
88571375	chr16:88571375:A:G	1.87447e-08	-1.64598	-1.45654
88571488	chr16:88571488:C:T	1.97594e-08	-1.65458	-1.39523
88571562	chr16:88571562:C:T	4.24908e-08	-0.975599	-1.30855
88572446	chr16:88572446:T:G	3.28813e-08	-1.48546	-1.05507
88572572	chr16:88572572:T:G	9.69766e-08	-1.3376e-10	-1.45896
88572660	chr16:88572660:G:A	9.58847e-08	-1.3376e-10	-1.47029
88572827	chr16:88572827:G:A	1.3887e-07	-1.09989	-4.74448e-10
88572856	chr16:88572856:C:G	9.51853e-08	-1.3376e-10	-1.47761
88573251	chr16:88573251:G:C	4.75251e-07	1.50244	-1.37203
88573490	chr16:88573490:G:A	9.47293e-08	-1.3376e-10	-1.48241
88573757	chr16:88573757:A:G	3.76981e-07	1.22582	-1.32705
88573880	chr16:88573880:T:G	9.83936e-08	-1.3376e-10	-1.44446
88574398	chr16:88574398:C:T	9.54696e-08	-1.3376e-10	-1.47463
88574520	chr16:88574520:T:A	2.81063e-07	-1.3376e-10	-0.394856
88574913	chr16:88574913:C:T	4.59619e-08	-0.782685	-1.42294
88575462	chr16:88575462:C:T	1.53121e-07	-1.3376e-10	-1.0022
88575631	chr16:88575631:G:A	1.44184e-07	-1.3376e-10	-1.06234
88575704	chr16:88575704:G:A	9.96378e-07	2.09652	-1.22582
88575939	chr16:88575939:C:T	1.78845e-07	-0.846915	-4.74448e-10
88576046	chr16:88576046:G:A	1.81683e-08	-1.64206	-1.49169
88576737	chr16:88576737:A:T	1.03202e-07	-1.3376e-10	-1.39675
88577049	chr16:88577049:A:G	5.53082e-08	-0.52443	-1.49608
88577470	chr16:88577470:C:T	1.05372e-07	-1.3376e-10	-1.37594
88577597	chr16:88577597:A:G	5.16287e-08	-0.630055	-1.4593
88579510	chr16:88579510:A:G	1.79084e-08	-1.6523	-1.49586
88579523	chr16:88579523:T:C	2.16071e-08	-1.50235	-1.45807
88579769	chr16:88579769:A:C	5.20299e-08	-0.622531	-1.45909
88579781	chr16:88579781:G:A	3.44572e-08	-1.47176	-1.02196
88579810	chr16:88579810:C:T	2.06951e-07	-1.3376e-10	-0.700951
88579892	chr16:88579892:C:T	6.78787e-07	-1.3376e-10	0.486872
88580372	chr16:88580372:A:G	3.86759e-08	-1.26424	-1.11398
88580426	chr16:88580426:A:C	9.43418e-08	-1.3376e-10	-1.48651
88580603	chr16:88580603:T:G	1.21283e-07	-1.2353	-4.74448e-10
88580838	chr16:88580838:A:G	1.02114e-07	-1.3376e-10	-1.40735
88580882	chr16:88580882:T:G	9.41122e-08	-1.3376e-10	-1.48895
88580932	chr16:88580932:G:A	1.00061e-07	-1.3376e-10	-1.42765
88581170	chr16:88581170:C:A	9.42307e-08	-1.3376e-10	-1.48769
88581331	chr16:88581331:G:A	9.48191e-08	-1.3376e-10	-1.48146
88581795	chr16:88581795:C:G	2.45815e-08	-1.3356	-1.49584
88581939	chr16:88581939:G:A	1.5019e-07	-1.3376e-10	-1.02153
88581967	chr16:88581967:G:A	2.30828e-08	-1.4037	-1.49065
88582079	chr16:88582079:G:A	2.75999e-08	-1.30165	-1.41397
88582686	chr16:88582686:C:G	1.11244e-07	0.115957	-1.43766
88583347	chr16:88583347:G:A	7.72573e-08	-0.398415	-1.28788
88583449	chr16:88583449:G:A	2.3727e-08	-1.39938	-1.46744
88583699	chr16:88583699:G:A	2.77201e-08	-1.25439	-1.45688
88583862	chr16:88583862:C:T	2.39915e-08	-1.38487	-1.47087
88584199	chr16:88584199:A:G	2.0234e-08	-1.65127	-1.3748
88584543	chr16:88584543:T:A	2.18213e-06	2.71629	-1.06167
88584812	chr16:88584812:A:G	1.27004e-07	-0.200448	-0.988768
88584967	chr16:88584967:G:A	2.02004e-08	-1.63243	-1.3953
88585654	chr16:88585654:G:T	2.28721e-08	-1.43311	-1.47041
88585854	chr16:88585854:G:T	2.11542e-07	0.771662	-1.45067
88585869	chr16:88585869:G:A	3.99713e-07	-1.3376e-10	-0.0426872
88586422	chr16:88586422:C:T	9.38331e-08	-1.3376e-10	-1.49192
88586734	chr16:88586734:T:C	2.60945e-08	-1.6481	-1.12361
88587475	chr16:88587475:T:C	9.35355e-08	-1.3376e-10	-1.49509
88587964	chr16:88587964:C:T	9.39062e-08	-1.3376e-10	-1.49114
88588423	chr16:88588423:C:T	9.62782e-08	-1.3376e-10	-1.46619
88588545	chr16:88588545:ATCCTGTCTC:A	1.50969e-06	2.63886	-1.35263
88588821	chr16:88588821:G:A	1.10253e-07	-1.33066	-4.74448e-10
88588827	chr16:88588827:A:C	8.05785e-07	-1.3376e-10	0.658383
88589636	chr16:88589636:A:G	2.08493e-08	-1.56583	-1.43028
88589678	chr16:88589678:A:G	2.84611e-06	2.57846	-0.658182
88589735	chr16:88589735:G:C	1.21969e-07	-1.3376e-10	-1.22967
88589853	chr16:88589853:G:A	1.22209e-06	2.44195	-1.36706
88589945	chr16:88589945:T:C	5.14359e-07	-1.3376e-10	0.209486
88590437	chr16:88590437:G:T	2.25335e-07	0.757357	-1.3732
88591212	chr16:88591212:T:C	9.57969e-08	-1.3376e-10	-1.4712
88591767	chr16:88591767:C:G	1.33802e-07	-0.263785	-0.873289
88591822	chr16:88591822:T:A	7.49139e-07	0.58549	-4.74448e-10
88591985	chr16:88591985:A:T	1.25113e-07	-1.20422	-4.74448e-10
88592071	chr16:88592071:A:G	9.34319e-08	-1.3376e-10	-1.4962
88592201	chr16:88592201:G:T	1.51501e-07	-1.3376e-10	-1.01284
88592217	chr16:88592217:G:A	4.56627e-07	-1.3376e-10	0.0904316
88592775	chr16:88592775:C:A	3.01863e-08	-1.65468	-0.971362
88593582	chr16:88593582:C:T	2.47203e-08	-1.4311	-1.39471
88594219	chr16:88594219:T:C	3.97046e-08	-0.857154	-1.49481
88594303	chr16:88594303:GAT:G	9.4406e-08	-1.3376e-10	-1.48583
88594340	chr16:88594340:G:A	4.12841e-07	-1.3376e-10	-0.0103727
88594428	chr16:88594428:C:T	6.48358e-08	-0.376222	-1.48535
88594559	chr16:88594559:A:G	7.17213e-08	-0.37661	-1.38404
88594685	chr16:88594685:T:C	2.66581e-07	-0.447756	-4.74448e-10
88594759	chr16:88594759:G:A	2.6322e-06	2.70754	-0.865397
88594864	chr16:88594864:A:G	2.28477e-08	-1.41783	-1.48675
88594954	chr16:88594954:C:T	9.51152e-08	-1.3376e-10	-1.47835
88595295	chr16:88595295:G:GC	9.88215e-08	-1.3376e-10	-1.44012
88595391	chr16:88595391:A:G	9.35313e-08	-1.3376e-10	-1.49514
88595477	chr16:88595477:T:TC	5.97563e-08	-1.44148	-0.501683
88595908	chr16:88595908:G:A	1.00862e-07	-1.3376e-10	-1.41968
88596073	chr16:88596073:C:T	1.56079e-06	2.70203	-1.38252
88596302	chr16:88596302:G:C	2.50802e-08	-1.32889	-1.48246
88596698	chr16:88596698:A:G	5.05295e-08	-1.32413	-0.786743
88596739	chr16:88596739:G:T	9.34379e-08	-1.3376e-10	-1.49614
88596843	chr16:88596843:A:G	9.46374e-08	-1.3376e-10	-1.48338
88596873	chr16:88596873:G:A	4.9692e-08	-1.02031	-1.10728
88596963	chr16:88596963:C:G	2.3063e-08	-1.43476	-1.46044
88596976	chr16:88596976:A:G	9.38594e-08	-1.3376e-10	-1.49164
88597125	chr16:88597125:G:A	9.35766e-08	-1.3376e-10	-1.49465
88598024	chr16:88598024:C:T	1.80435e-06	-1.3376e-10	1.46452
88598035	chr16:88598035:C:T	2.27629e-06	3.05345	-1.35658
88598350	chr16:88598350:T:C	5.35855e-08	-0.934872	-1.11728
88598363	chr16:88598363:G:A	3.26884e-07	-1.3376e-10	-0.24383
88598916	chr16:88598916:A:G	1.55964e-06	-0.612462	1.93124
88599627	chr16:88599627:G:A	7.37364e-08	-0.250243	-1.48269
88600289	chr16:88600289:C:G	8.95433e-08	-1.53871	-4.74448e-10
88600316	chr16:88600316:G:A	4.72667e-08	-1.13827	-1.03936
88600685	chr16:88600685:C:T	8.55104e-07	2.21393	-1.49614
88601081	chr16:88601081:C:T	2.19541e-08	-1.60544	-1.33904
88601643	chr16:88601643:A:G	4.42446e-08	-0.912639	-1.33106
88601828	chr16:88601828:A:T	3.20602e-06	3.08355	-1.0442
88602051	chr16:88602051:G:A	2.00921e-06	2.982	-1.40993
88602149	chr16:88602149:G:A	1.98036e-06	2.84605	-1.28845
88602243	chr16:88602243:G:A	5.16889e-08	-0.873508	-1.21468
88602402	chr16:88602402:A:G	2.34124e-08	-1.64115	-1.23901
88602500	chr16:88602500:T:C	3.38576e-07	1.22893	-1.43762
88602605	chr16:88602605:C:T	4.93566e-08	-0.847461	-1.2869
88602800	chr16:88602800:A:G	2.04491e-08	-1.52166	-1.49383
88602824	chr16:88602824:A:G	9.10534e-08	-1.52199	-4.74448e-10
88603277	chr16:88603277:T:C	9.37747e-08	-1.3376e-10	-1.49254
88603398	chr16:88603398:A:G	4.96932e-08	-0.780076	-1.34749
88603450	chr16:88603450:A:G	3.80118e-08	-0.905938	-1.4896
88603515	chr16:88603515:T:C	8.03761e-08	-1.64672	-4.74448e-10
88603960	chr16:88603960:A:C	9.5839e-08	-1.3376e-10	-1.47076
88603980	chr16:88603980:A:G	9.38025e-08	-1.3376e-10	-1.49224
88604051	chr16:88604051:T:C	1.31655e-05	3.45192	-4.74448e-10
88604397	chr16:88604397:G:A	9.18839e-08	-1.51291	-4.74448e-10
88604961	chr16:88604961:G:A	1.26725e-07	-1.3376e-10	-1.19141
88605252	chr16:88605252:G:A	1.14567e-07	-1.3376e-10	-1.29227
88606128	chr16:88606128:C:T	2.34259e-07	-0.577006	-4.74448e-10
88606221	chr16:88606221:A:G	3.0137e-06	3.19617	-1.21868
88606378	chr16:88606378:G:A	2.54556e-06	3.04756	-1.23889
88607034	chr16:88607034:G:A	7.4812e-07	0.584129	-4.74448e-10
88607267	chr16:88607267:G:A	9.43108e-08	-1.3376e-10	-1.48684
88607312	chr16:88607312:G:A	2.96496e-06	3.03027	-1.06908
88607812	chr16:88607812:G:A	9.34585e-08	-1.3376e-10	-1.49592
88608054	chr16:88608054:C:T	3.55667e-06	3.32241	-1.17926
88608101	chr16:88608101:G:T	2.4392e-08	-1.64662	-1.19256
88608152	chr16:88608152:G:A	1.38637e-07	-1.3376e-10	-1.10157
88608394	chr16:88608394:A:G	1.1068e-07	-1.3376e-10	-1.32679
88608769	chr16:88608769:A:G	3.72363e-08	-0.980907	-1.43524
88608786	chr16:88608786:A:G	4.5275e-08	-0.72853	-1.49215
88608864	chr16:88608864:A:G	4.69809e-07	-1.3376e-10	0.118893
88609121	chr16:88609121:C:T	9.98232e-08	-1.3376e-10	-1.43003
88609142	chr16:88609142:A:G	1.05514e-07	-1.37459	-4.74448e-10
88609559	chr16:88609559:C:T	3.30196e-08	-1.59333	-0.943004
88609976	chr16:88609976:T:A	2.31037e-08	-1.3977	-1.49574
88610162	chr16:88610162:A:G	2.40445e-08	-1.35718	-1.49635
88610710	chr16:88610710:C:T	2.18664e-08	-1.45292	-1.49556
88611630	chr16:88611630:C:G	6.80032e-08	-0.393024	-1.42086
88611738	chr16:88611738:G:C	7.19674e-07	-1.3376e-10	0.545364
88612219	chr16:88612219:C:G	1.16784e-07	-1.3376e-10	-1.27311
88612469	chr16:88612469:G:A	4.90935e-07	-1.3376e-10	0.162877
88613224	chr16:88613224:A:G	1.95775e-08	-1.59475	-1.46431
88613300	chr16:88613300:T:A	4.16007e-08	-0.886845	-1.41847
88613574	chr16:88613574:T:C	4.62374e-07	-1.3376e-10	0.10294
88613726	chr16:88613726:C:G	6.40484e-08	-0.479974	-1.39382
88614447	chr16:88614447:A:T	2.0659e-08	-1.65153	-1.35375
88614710	chr16:88614710:A:G	2.03475e-08	-1.5498	-1.47067
88614924	chr16:88614924:G:A	7.97038e-08	-1.65512	-4.74448e-10
88615611	chr16:88615611:T:G	5.74091e-06	2.62194	-4.74448e-10
88615633	chr16:88615633:G:A	9.72966e-08	-1.3376e-10	-1.45567
88616023	chr16:88616023:C:G	1.32094e-07	-1.3376e-10	-1.14992
88616064	chr16:88616064:T:C	3.29013e-07	-1.3376e-10	-0.237338
88616500	chr16:88616500:T:G	1.64533e-07	-1.3376e-10	-0.930322
88616785	chr16:88616785:A:G	4.15834e-06	3.54942	-1.24999
88616844	chr16:88616844:G:A	2.30426e-08	-1.40914	-1.48695
88617003	chr16:88617003:C:T	2.14605e-07	-0.664635	-4.74448e-10
88617284	chr16:88617284:TC:T	3.63904e-08	-0.963259	-1.47587
88617771	chr16:88617771:T:A	9.34926e-08	-1.3376e-10	-1.49555
88618038	chr16:88618038:T:C	9.72148e-08	-1.3376e-10	-1.45651
88618087	chr16:88618087:G:T	3.09665e-08	-1.30183	-1.2987
88618171	chr16:88618171:G:A	3.23046e-06	3.1871	-1.14015
88618549	chr16:88618549:C:T	2.37591e-07	-0.482513	-0.0803689
88618687	chr16:88618687:G:A	1.40005e-07	-1.3376e-10	-1.09176
88619035	chr16:88619035:T:A	2.20638e-07	-1.3376e-10	-0.636909
88619108	chr16:88619108:T:C	9.44642e-08	-1.3376e-10	-1.48521
88619465	chr16:88619465:G:A	1.72449e-07	-1.3376e-10	-0.883335
88619755	chr16:88619755:G:A	2.92942e-07	-1.3376e-10	-0.353461
88619820	chr16:88619820:C:T	6.11936e-08	-1.5067	-0.412693
88620141	chr16:88620141:A:G	1.98097e-07	-1.3376e-10	-0.744676
88620772	chr16:88620772:G:A	1.60581e-07	-1.3376e-10	-0.954638
88620847	chr16:88620847:A:G	2.70021e-06	1.86765	-4.74448e-10
88621369	chr16:88621369:C:T	9.48105e-08	-1.3376e-10	-1.48155
88621398	chr16:88621398:A:G	2.69117e-08	-1.44676	-1.29412
88621562	chr16:88621562:T:G	5.45665e-08	-0.793338	-1.24067
88622139	chr16:88622139:T:C	3.23445e-08	-1.65397	-0.903018
88622424	chr16:88622424:A:G	1.62092e-07	0.188712	-1.13398
88622545	chr16:88622545:T:C	2.10184e-06	2.37792	-0.760786
88622805	chr16:88622805:T:C	2.95029e-06	3.15695	-1.20072
88623444	chr16:88623444:T:C	1.93748e-08	-1.57508	-1.49438
88623495	chr16:88623495:G:A	3.05363e-08	-1.29505	-1.31947
88623589	chr16:88623589:C:T	7.1491e-08	-0.673073	-1.09079
88623605	chr16:88623605:A:G	1.57791e-07	-1.3376e-10	-0.97216
88623664	chr16:88623664:G:A	1.51104e-07	-1.3376e-10	-1.01547
88624200	chr16:88624200:A:C	3.03445e-08	-1.2156	-1.40522
88624972	chr16:88624972:A:G	9.89847e-08	-1.3376e-10	-1.43847
88624981	chr16:88624981:C:T	9.63941e-08	-1.46499	-4.74448e-10
88624993	chr16:88624993:G:A	2.05839e-08	-1.52167	-1.48726
88625579	chr16:88625579:G:A	1.28171e-07	-1.18007	-4.74448e-10
88625653	chr16:88625653:C:T	5.15966e-07	-1.3376e-10	0.212607
88625676	chr16:88625676:G:A	1.35897e-07	-1.3376e-10	-1.12154
88625688	chr16:88625688:T:G	2.37082e-06	3.03108	-1.29352
88626186	chr16:88626186:AG:A	1.87787e-07	-1.3376e-10	-0.798125
88626643	chr16:88626643:G:A	1.95399e-08	-1.56615	-1.49483
88626849	chr16:88626849:C:T	9.99602e-08	-1.3376e-10	-1.42866
88626911	chr16:88626911:C:G	3.42537e-08	-1.21138	-1.28826
88627417	chr16:88627417:A:AT	2.3376e-06	3.16316	-1.43972
88628210	chr16:88628210:C:T	3.63263e-08	-1.32007	-1.12083
88628545	chr16:88628545:TC:T	6.50381e-08	-1.28724	-0.571217
88628652	chr16:88628652:T:C	1.38161e-07	-1.3376e-10	-1.10501
88628832	chr16:88628832:G:A	1.11037e-07	-1.3376e-10	-1.32357
88629076	chr16:88629076:C:T	2.52393e-08	-1.31302	-1.49201
88629196	chr16:88629196:C:T	1.06513e-07	-0.394784	-0.97038
88629277	chr16:88629277:C:G	2.63865e-08	-1.45285	-1.30774
88629522	chr16:88629522:G:A	1.49205e-07	-1.02812	-4.74448e-10
88629564	chr16:88629564:C:T	3.24617e-08	-1.06082	-1.49256
88629901	chr16:88629901:C:T	3.27591e-08	-1.18325	-1.361
88630233	chr16:88630233:C:T	9.49085e-08	-1.3376e-10	-1.48052
88630308	chr16:88630308:G:T	8.8034e-08	-1.55571	-4.74448e-10
88631004	chr16:88631004:G:A	4.53943e-07	0.0845369	-4.74448e-10
88631018	chr16:88631018:G:A	9.34784e-08	-1.3376e-10	-1.4957
88631079	chr16:88631079:G:A	4.03427e-08	-1.02876	-1.30727
88631310	chr16:88631310:G:A	2.21285e-07	-1.3376e-10	-0.633983
88631363	chr16:88631363:T:C	1.10035e-07	-1.3376e-10	-1.33264
88631645	chr16:88631645:G:A	4.31452e-07	0.033723	-4.74448e-10
88631780	chr16:88631780:C:T	1.6532e-07	-0.92555	-4.74448e-10
88632165	chr16:88632165:T:G	1.16047e-07	-1.3376e-10	-1.27944
88632428	chr16:88632428:T:C	1.11474e-07	-1.3376e-10	-1.31964
88632464	chr16:88632464:C:T	9.3371e-08	-1.49685	-4.74448e-10
88632592	chr16:88632592:TGAGACCTCCAAGA:T	9.51142e-08	-1.3376e-10	-1.47836
88632697	chr16:88632697:T:A	7.20377e-07	2.01336	-1.46702
88633571	chr16:88633571:C:T	8.25133e-08	-1.62047	-4.74448e-10
88633653	chr16:88633653:A:G	1.13552e-07	0.16161	-1.46278
88634659	chr16:88634659:A:G	2.35938e-07	0.522199	-1.09206
88635014	chr16:88635014:G:A	2.01478e-07	-1.3376e-10	-0.727756
88635426	chr16:88635426:G:A	3.42489e-07	-1.3376e-10	-0.197194
88635584	chr16:88635584:C:G	2.34229e-08	-1.38316	-1.49656
88635675	chr16:88635675:G:A	9.75831e-08	-1.3376e-10	-1.45273
88636085	chr16:88636085:C:G	9.38113e-08	-1.3376e-10	-1.49215
88636527	chr16:88636527:C:T	3.81076e-07	-1.3376e-10	-0.0904345
88636608	chr16:88636608:G:A	1.44308e-07	-1.3376e-10	-1.06149
88636871	chr16:88636871:G:A	2.36383e-06	-1.3376e-10	1.7346
88637033	chr16:88637033:A:G	1.50069e-07	-1.3376e-10	-1.02234
88637696	chr16:88637696:C:T	9.3646e-08	-1.49391	-4.74448e-10
88637846	chr16:88637846:A:G	1.03106e-07	-1.3376e-10	-1.39768
88637921	chr16:88637921:C:T	4.66361e-07	0.111525	-4.74448e-10
88639396	chr16:88639396:T:C	7.13223e-06	4.16563	-1.32669
88640066	chr16:88640066:A:G	1.3085e-07	-1.3376e-10	-1.15939
88640580	chr16:88640580:G:A	8.37483e-08	-1.60562	-4.74448e-10
88641610	chr16:88641610:G:A	1.22205e-06	2.53204	-1.45718
88641740	chr16:88641740:A:G	1.50651e-07	-1.3376e-10	-1.01847
88641783	chr16:88641783:C:T	2.07881e-07	-0.696468	-4.74448e-10
88641820	chr16:88641820:C:T	7.8704e-07	0.904352	-0.269508
88641894	chr16:88641894:C:T	3.09974e-07	-1.3376e-10	-0.296944
88641901	chr16:88641901:T:C	1.17585e-07	0.203296	-1.46956
88641943	chr16:88641943:G:A	9.87136e-08	-1.3376e-10	-1.44121
88642055	chr16:88642055:C:A	1.40173e-07	-1.09056	-4.74448e-10
88642080	chr16:88642080:C:T	3.37949e-08	-1.45768	-1.05544
88642676	chr16:88642676:C:T	1.00111e-06	1.86869	-0.993268
88642935	chr16:88642935:A:G	7.49549e-07	2.05774	-1.4717
88643329	chr16:88643329:C:T	2.48317e-08	-1.33587	-1.48544
88643420	chr16:88643420:A:G	5.65993e-07	1.72232	-1.41717
88643461	chr16:88643461:C:T	3.7016e-07	-0.119499	-4.74448e-10
88643759	chr16:88643759:G:C	1.17482e-07	-1.26715	-4.74448e-10
88643989	chr16:88643989:T:C	2.38921e-07	0.909692	-1.46699
88644035	chr16:88644035:G:A	9.42867e-08	-1.3376e-10	-1.48709
88644061	chr16:88644061:C:T	2.5746e-07	-1.3376e-10	-0.48257
88644228	chr16:88644228:C:G	2.23467e-07	-1.3376e-10	-0.624172
88644474	chr16:88644474:T:C	5.32761e-08	-0.768085	-1.28986
88644640	chr16:88644640:G:A	9.62992e-08	-1.3376e-10	-1.46597
88644761	chr16:88644761:G:A	1.07242e-07	-1.3376e-10	-1.35834
88644950	chr16:88644950:C:T	1.20425e-07	-1.3376e-10	-1.24241
88645044	chr16:88645044:T:G	9.36831e-08	-1.3376e-10	-1.49352
88645058	chr16:88645058:A:G	2.85759e-07	1.02688	-1.40517
88645316	chr16:88645316:C:A	1.00287e-07	-1.3376e-10	-1.4254
88645350	chr16:88645350:G:A	9.38538e-08	-1.3376e-10	-1.4917
88645379	chr16:88645379:A:C	1.00424e-07	-1.3376e-10	-1.42404
88645592	chr16:88645592:C:A	9.58726e-08	-1.3376e-10	-1.47041
88645608	chr16:88645608:G:A	9.3666e-08	-1.3376e-10	-1.4937
88645911	chr16:88645911:T:C	1.62408e-06	2.84536	-1.4861
88646019	chr16:88646019:T:C	9.40997e-08	-1.3376e-10	-1.48908
88646359	chr16:88646359:A:G	6.37715e-07	1.918	-1.49354
88646372	chr16:88646372:A:C	5.63044e-07	1.783	-1.48308
88646374	chr16:88646374:A:G	5.9417e-07	1.83681	-1.48308
88646399	chr16:88646399:G:A	9.51212e-08	-1.3376e-10	-1.47828
88646430	chr16:88646430:C:T	9.34117e-08	-1.3376e-10	-1.49642
88646701	chr16:88646701:G:T	9.62215e-08	-1.3376e-10	-1.46678
88647065	chr16:88647065:G:A	1.19076e-06	2.42415	-1.37524
88647093	chr16:88647093:A:G	8.26593e-08	-1.01809	-0.600621
88648118	chr16:88648118:C:T	9.35574e-08	-1.3376e-10	-1.49486
88648151	chr16:88648151:C:T	1.07964e-07	0.071301	-1.42293
88648402	chr16:88648402:C:T	9.36155e-08	-1.3376e-10	-1.49424
88648413	chr16:88648413:AC:A	2.99566e-06	3.3546	-1.38311
88649094	chr16:88649094:T:C	7.66273e-08	-0.316682	-1.3778
88649133	chr16:88649133:T:C	9.61086e-08	-1.3376e-10	-1.46796
88649173	chr16:88649173:G:A	9.76961e-08	-1.3376e-10	-1.45157
88649255	chr16:88649255:C:T	1.01233e-07	-1.3376e-10	-1.41601
88649333	chr16:88649333:C:T	2.32513e-07	0.867249	-1.45174
88649566	chr16:88649566:T:C	1.55618e-07	-1.3376e-10	-0.986028
88649762	chr16:88649762:G:A	9.96072e-08	-1.3376e-10	-1.4322
88649934	chr16:88649934:G:A	1.64313e-05	4.71267	-1.03916
88649976	chr16:88649976:T:C	2.23995e-08	-1.63365	-1.29074
88650126	chr16:88650126:A:G	2.00056e-08	-1.65497	-1.38245
88650252	chr16:88650252:C:T	9.93394e-08	-1.3376e-10	-1.43489
88650366	chr16:88650366:T:C	2.18209e-07	-1.3376e-10	-0.647979
88650529	chr16:88650529:A:T	2.15443e-07	-1.3376e-10	-0.660737
88650662	chr16:88650662:C:G	9.88169e-08	-1.3376e-10	-1.44017
88650666	chr16:88650666:G:A	1.09619e-05	4.57536	-1.30661
88651083	chr16:88651083:C:T	2.24205e-07	-0.620872	-4.74448e-10
88651309	chr16:88651309:A:G	9.44845e-08	-1.3376e-10	-1.485
88651383	chr16:88651383:T:G	9.34027e-08	-1.3376e-10	-1.49651
88651549	chr16:88651549:G:A	1.44914e-06	2.67012	-1.42483
88651688	chr16:88651688:A:T	6.67362e-08	-0.513702	-1.31898
88651689	chr16:88651689:C:T	9.66279e-08	-1.3376e-10	-1.46257
88651927	chr16:88651927:G:A	2.3499e-08	-1.38055	-1.49592
88651945	chr16:88651945:C:T	5.21672e-08	-1.55251	-0.526466
88652039	chr16:88652039:C:T	1.84172e-08	-1.62934	-1.4908
88652144	chr16:88652144:G:A	2.24389e-08	-1.5258	-1.39684
88652157	chr16:88652157:CT:C	9.59086e-08	-1.3376e-10	-1.47004
88652501	chr16:88652501:G:A	9.37402e-08	-1.3376e-10	-1.49291
88652597	chr16:88652597:T:C	1.59658e-07	-1.3376e-10	-0.960401
88652937	chr16:88652937:G:A	1.02994e-07	-1.3376e-10	-1.39877
88652960	chr16:88652960:G:A	9.34441e-08	-1.3376e-10	-1.49607
88653017	chr16:88653017:A:G	2.95913e-07	1.04411	-1.38748
88653194	chr16:88653194:G:A	1.64595e-07	-1.3376e-10	-0.929945
88653199	chr16:88653199:G:T	9.48016e-08	-1.3376e-10	-1.48165
88653416	chr16:88653416:A:C	1.12671e-07	-1.3376e-10	-1.30896
88653572	chr16:88653572:G:T	1.01929e-05	4.69259	-1.49657
88653666	chr16:88653666:A:G	1.15218e-06	2.41747	-1.40148
88653728	chr16:88653728:A:G	9.35841e-08	-1.3376e-10	-1.49457
88654191	chr16:88654191:G:C	9.89123e-08	-1.3376e-10	-1.4392
88654270	chr16:88654270:G:A	0.00668539	11.0624	-1.38044
88654570	chr16:88654570:G:A	9.99201e-08	-1.3376e-10	-1.42906
88655092	chr16:88655092:GAC:G	1.03365e-07	-1.3376e-10	-1.39517
88655130	chr16:88655130:C:T	6.40089e-05	6.33448	-1.30114
88655264	chr16:88655264:T:G	9.59491e-08	-1.3376e-10	-1.46962
88655604	chr16:88655604:C:T	1.06852e-06	1.6314	-0.690805
88655642	chr16:88655642:G:A	1.19521e-07	-1.3376e-10	-1.24994
88655886	chr16:88655886:G:A	9.63439e-08	-1.3376e-10	-1.46551
88655928	chr16:88655928:G:A	8.60286e-07	1.47509	-0.751254
88656057	chr16:88656057:G:C	1.28399e-07	-1.3376e-10	-1.1783
88656078	chr16:88656078:C:T	1.21903e-07	-1.3376e-10	-1.23021
88656490	chr16:88656490:G:C	7.95472e-07	1.57759	-0.932085
88656538	chr16:88656538:C:T	1.49757e-07	-1.3376e-10	-1.02442
88656782	chr16:88656782:T:G	9.35367e-08	-1.3376e-10	-1.49508
88656825	chr16:88656825:G:A	1.61472e-07	0.217592	-1.1667
88657221	chr16:88657221:C:T	7.09027e-06	4.32966	-1.49661
88657604	chr16:88657604:G:A	9.42887e-08	-1.3376e-10	-1.48707
88657617	chr16:88657617:G:A	9.39786e-08	-1.3376e-10	-1.49037
88657716	chr16:88657716:G:A	9.41541e-08	-1.4885	-4.74448e-10
88657815	chr16:88657815:G:A	9.88954e-08	-1.3376e-10	-1.43937
88657845	chr16:88657845:G:A	1.38445e-07	-1.3376e-10	-1.10296
88657867	chr16:88657867:A:T	3.14344e-08	-1.60833	-0.977203
88658321	chr16:88658321:A:G	2.21508e-08	-1.61541	-1.32016
88658598	chr16:88658598:A:G	1.42533e-07	-1.3376e-10	-1.07386
88658953	chr16:88658953:G:A	1.80805e-08	-1.65412	-1.48448
88659006	chr16:88659006:G:C	9.69665e-08	-1.3376e-10	-1.45907
88659390	chr16:88659390:C:T	2.45008e-08	-1.38874	-1.44599
88659559	chr16:88659559:G:A	1.20431e-07	-1.3376e-10	-1.24235
88659821	chr16:88659821:C:T	9.34221e-08	-1.3376e-10	-1.49631
88659989	chr16:88659989:A:G	3.53276e-07	-0.166183	-4.74448e-10
88659992	chr16:88659992:G:A	1.02684e-07	-1.3376e-10	-1.40178
88660098	chr16:88660098:T:C	1.0161e-07	-1.3376e-10	-1.41229
88660307	chr16:88660307:A:G	9.89815e-08	-1.3376e-10	-1.4385
88660348	chr16:88660348:A:G	1.02089e-07	-1.3376e-10	-1.40759
88660734	chr16:88660734:G:A	1.11882e-07	-1.3376e-10	-1.31599
88661111	chr16:88661111:T:C	2.48646e-08	-1.46492	-1.35507
88661325	chr16:88661325:C:T	9.8573e-07	1.27794	-0.417988
88661395	chr16:88661395:T:A	1.26926e-07	-1.3376e-10	-1.18983
88661438	chr16:88661438:G:T	9.91443e-08	-1.3376e-10	-1.43686
88662105	chr16:88662105:A:G	6.30685e-07	1.88567	-1.4723
88662186	chr16:88662186:A:G	1.42285e-07	-1.3376e-10	-1.0756
88662430	chr16:88662430:C:T	1.37543e-07	-1.3376e-10	-1.1095
88662600	chr16:88662600:G:A	1.52531e-06	2.69739	-1.40087
88662641	chr16:88662641:T:C	1.16502e-07	-1.3376e-10	-1.27552
88663021	chr16:88663021:G:A	9.46928e-08	-1.3376e-10	-1.4828
88663170	chr16:88663170:G:C	9.36447e-08	-1.3376e-10	-1.49393
88663242	chr16:88663242:T:C	5.63305e-07	1.71497	-1.41458
88663262	chr16:88663262:G:T	6.74508e-07	1.95902	-1.47847
88663301	chr16:88663301:G:A	1.76994e-07	-0.857316	-4.74448e-10
88663946	chr16:88663946:A:G	1.80785e-06	2.66548	-1.19902
88663974	chr16:88663974:A:C	1.24291e-07	-1.3376e-10	-1.21081
88664055	chr16:88664055:C:T	1.04801e-07	-1.3376e-10	-1.38137
88664066	chr16:88664066:C:T	1.27006e-07	-1.3376e-10	-1.1892
88664135	chr16:88664135:T:G	9.46481e-08	-1.3376e-10	-1.48327
88664154	chr16:88664154:C:T	9.96615e-08	-1.3376e-10	-1.43165
88665044	chr16:88665044:T:G	1.27045e-07	-1.3376e-10	-1.18889
88665324	chr16:88665324:A:G	9.3686e-08	-1.3376e-10	-1.49349
88665330	chr16:88665330:T:G	1.35131e-07	-1.3376e-10	-1.12719
88665639	chr16:88665639:C:G	1.46737e-07	-1.3376e-10	-1.04479
88665858	chr16:88665858:A:G	9.51004e-08	-1.3376e-10	-1.4785
88666225	chr16:88666225:T:A	2.17663e-08	-1.46214	-1.49093
88666304	chr16:88666304:G:A	9.91383e-08	-1.43692	-4.74448e-10
88667039	chr16:88667039:G:A	9.9227e-08	-1.3376e-10	-1.43602
88667075	chr16:88667075:A:ACCTC	1.65591e-06	2.87444	-1.49576
88667225	chr16:88667225:T:A	1.03776e-07	-1.3376e-10	-1.3912
88668027	chr16:88668027:G:A	8.82031e-08	-0.170612	-1.38318
88668181	chr16:88668181:TCTGCTCCTCTCCCTCCTCCTGCCCTCCCCCC:T	2.80136e-08	-1.62983	-1.07091
88668496	chr16:88668496:T:C	8.65298e-05	6.65669	-1.32188
88668566	chr16:88668566:G:A	9.38082e-08	-1.3376e-10	-1.49218
88668636	chr16:88668636:T:C	6.83181e-07	1.9757	-1.48238
88668747	chr16:88668747:T:G	9.35885e-08	-1.3376e-10	-1.49453
88668831	chr16:88668831:GTCT:G	9.61421e-08	-1.3376e-10	-1.46761
88668877	chr16:88668877:C:A	9.3559e-08	-1.3376e-10	-1.49484
88668980	chr16:88668980:C:T	9.33908e-08	-1.3376e-10	-1.49664
88669099	chr16:88669099:T:C	9.4944e-08	-1.3376e-10	-1.48015
88669392	chr16:88669392:G:A	1.3805e-07	-1.3376e-10	-1.10582
88669502	chr16:88669502:G:A	1.1108e-07	-1.3376e-10	-1.32318
88669512	chr16:88669512:A:C	5.14566e-07	1.69983	-1.48994
88669955	chr16:88669955:A:G	0.000139174	7.27103	-1.46098
88669968	chr16:88669968:T:C	1.32869e-07	-1.3376e-10	-1.14407
88670039	chr16:88670039:G:A	9.81097e-08	-1.3376e-10	-1.44735
88670085	chr16:88670085:C:T	9.34905e-08	-1.3376e-10	-1.49557
88670446	chr16:88670446:C:G	9.3693e-08	-1.3376e-10	-1.49341
88670991	chr16:88670991:AT:A	9.51996e-08	-1.3376e-10	-1.47746
88671025	chr16:88671025:C:T	8.27452e-07	2.16856	-1.48364
88671107	chr16:88671107:C:T	1.23873e-07	-1.3376e-10	-1.21418
88671421	chr16:88671421:T:C	8.06661e-08	-1.64312	-4.74448e-10
88671633	chr16:88671633:G:A	9.66283e-08	-1.3376e-10	-1.46256
88671830	chr16:88671830:T:G	9.61158e-08	-1.3376e-10	-1.46788
88671888	chr16:88671888:G:A	1.00574e-07	-1.3376e-10	-1.42254
88672010	chr16:88672010:C:T	1.90675e-07	-1.3376e-10	-0.782862
88672045	chr16:88672045:G:T	8.07719e-08	-1.64181	-4.74448e-10
88672051	chr16:88672051:C:T	1.25447e-07	-1.3376e-10	-1.20155
88672056	chr16:88672056:G:A	9.83685e-08	-1.44471	-4.74448e-10
88672063	chr16:88672063:C:T	3.42761e-07	-1.3376e-10	-0.196401
88672082	chr16:88672082:CGTGACCATGAGGGCCATCCCGAAACTGTGATTGTTTTCTGGTATGTGGGGGATGTGCCAGAACCAGGGCTGAGCT:TGTGACCATGAGGGCCATCCCGAAACTGTGATTGTTTTCTGGTATGTGGGGGATGTGCCAGAACCAGGGCTGAGCT	9.48356e-08	-1.3376e-10	-1.48129
88672281	chr16:88672281:G:A	1.6629e-07	-1.3376e-10	-0.919698
88672329	chr16:88672329:G:A	3.054e-07	1.16902	-1.48083
88672752	chr16:88672752:G:C	1.33482e-07	-1.3376e-10	-1.13946
88673257	chr16:88673257:G:A	4.04587e-06	2.27202	-4.74448e-10
88673542	chr16:88673542:A:G	9.41765e-08	-1.3376e-10	-1.48826
88673570	chr16:88673570:T:C	5.02337e-08	-0.710705	-1.40604
88673580	chr16:88673580:G:T	2.13431e-06	3.12632	-1.49385
88673676	chr16:88673676:C:T	2.57819e-06	3.23699	-1.41558
88673834	chr16:88673834:C:T	1.09096e-07	-1.3376e-10	-1.34121
88674051	chr16:88674051:G:A	2.03063e-07	-1.3376e-10	-0.719917
88674342	chr16:88674342:A:T	1.02589e-07	-1.3376e-10	-1.40271
88674691	chr16:88674691:T:C	8.75754e-07	-1.3376e-10	0.741651
88675798	chr16:88675798:A:C	2.07921e-08	-1.58784	-1.41102
88675978	chr16:88675978:A:C	2.57572e-07	-1.3376e-10	-0.482134
88676177	chr16:88676177:G:T	2.12439e-06	2.55605	-0.928242
88676280	chr16:88676280:G:C	5.74126e-07	1.7968	-1.47738
88676731	chr16:88676731:G:A	8.26806e-07	-1.3376e-10	0.684136
88676926	chr16:88676926:C:T	9.37088e-08	-1.3376e-10	-1.49324
88677240	chr16:88677240:C:T	3.81161e-07	1.3181	-1.40831
88677384	chr16:88677384:C:T	1.00554e-07	-1.3376e-10	-1.42274
88677464	chr16:88677464:G:T	2.65118e-07	0.81817	-1.27143
88678062	chr16:88678062:T:G	3.52278e-07	1.13937	-1.30838
88678101	chr16:88678101:C:T	2.95084e-08	-1.60984	-1.03892
88678456	chr16:88678456:C:G	9.42538e-08	-1.3376e-10	-1.48744
88678681	chr16:88678681:TA:T	9.64131e-08	-1.3376e-10	-1.46479
88679422	chr16:88679422:A:T	8.79953e-08	-1.55615	-4.74448e-10
88679483	chr16:88679483:C:T	3.06854e-07	0.552919	-0.859982
88679484	chr16:88679484:G:A	1.08287e-07	-1.3376e-10	-1.34864
88679488	chr16:88679488:G:A	1.41691e-07	-1.3376e-10	-1.07978
88679581	chr16:88679581:GA:G	4.72283e-07	1.59526	-1.47111
88679636	chr16:88679636:T:C	1.31618e-07	-1.3376e-10	-1.15353
88680891	chr16:88680891:G:A	1.10516e-07	-1.3376e-10	-1.32828
88680941	chr16:88680941:G:A	1.42356e-07	-1.07511	-4.74448e-10
88681831	chr16:88681831:T:C	9.34042e-08	-1.3376e-10	-1.4965
88682348	chr16:88682348:C:T	9.62622e-08	-1.3376e-10	-1.46636
88682396	chr16:88682396:C:T	9.52004e-08	-1.3376e-10	-1.47745
88682581	chr16:88682581:G:A	1.27899e-07	-1.3376e-10	-1.18219
88683422	chr16:88683422:A:T	9.48899e-08	-1.3376e-10	-1.48072
88683927	chr16:88683927:C:T	9.37888e-08	-1.3376e-10	-1.49239
88683928	chr16:88683928:T:C	9.69596e-08	-1.3376e-10	-1.45914
88684104	chr16:88684104:T:C	1.07777e-07	-1.3376e-10	-1.35337
88685120	chr16:88685120:T:G	3.84826e-05	5.80031	-1.27578
88685259	chr16:88685259:G:C	2.0291e-07	0.744146	-1.46482
88685815	chr16:88685815:G:C	9.53716e-08	-1.3376e-10	-1.47565
88686377	chr16:88686377:G:A	9.76733e-08	-1.3376e-10	-1.45181
88686507	chr16:88686507:T:A	1.48648e-07	-1.3376e-10	-1.03185
88686508	chr16:88686508:A:G	1.47736e-07	-1.3376e-10	-1.03801
88687457	chr16:88687457:A:G	3.23161e-07	1.23093	-1.48621
88687816	chr16:88687816:G:A	1.02136e-07	-1.3376e-10	-1.40713
88688262	chr16:88688262:G:A	6.42741e-08	-0.839126	-1.03115
88688414	chr16:88688414:C:T	1.65685e-07	0.236478	-1.15982
88688461	chr16:88688461:C:T	1.08807e-06	1.89515	-0.936421
88688482	chr16:88688482:G:A	9.44321e-08	-1.3376e-10	-1.48555
88690404	chr16:88690404:G:T	2.26308e-07	0.813388	-1.42493
88690927	chr16:88690927:C:T	5.04594e-07	1.08143	-0.891112
88690933	chr16:88690933:A:G	2.73277e-06	2.54043	-0.66079
88691213	chr16:88691213:G:A	1.10754e-07	-1.3376e-10	-1.32612
88691234	chr16:88691234:C:T	7.98609e-07	1.48712	-0.837681
88691341	chr16:88691341:A:G	2.06112e-08	-1.51196	-1.49564
88691347	chr16:88691347:C:T	1.97584e-06	1.50851	0.0468103
88691431	chr16:88691431:C:T	2.42414e-08	-1.4735	-1.37188
88691446	chr16:88691446:A:G	1.14472e-07	-1.3376e-10	-1.2931
88691463	chr16:88691463:G:A	1.00103e-07	-1.3376e-10	-1.42723
88691532	chr16:88691532:G:A	2.64301e-07	1.02294	-1.47929
88691710	chr16:88691710:T:A	1.17228e-07	-1.3376e-10	-1.26932
88691722	chr16:88691722:T:G	9.82769e-08	-1.3376e-10	-1.44565
88691983	chr16:88691983:G:A	1.35956e-07	-1.3376e-10	-1.1211
88692050	chr16:88692050:C:A	1.55235e-06	1.71208	-0.397986
88692110	chr16:88692110:C:T	2.15805e-07	0.324094	-0.983155
88692659	chr16:88692659:C:T	1.18158e-07	-1.3376e-10	-1.26141
88692930	chr16:88692930:C:T	1.12191e-07	-1.3376e-10	-1.31323
88693033	chr16:88693033:G:A	1.23059e-06	1.60214	-0.520329
88693036	chr16:88693036:G:A	1.01379e-06	1.41677	-0.528752
88693244	chr16:88693244:C:T	9.41842e-08	-1.3376e-10	-1.48818
88693692	chr16:88693692:G:A	1.61136e-07	0.534848	-1.48604
88694113	chr16:88694113:C:T	9.77561e-08	-1.3376e-10	-1.45096
88694367	chr16:88694367:G:A	1.85363e-08	-1.62472	-1.48898
88694823	chr16:88694823:C:A	1.04985e-06	2.27292	-1.34995
88694874	chr16:88694874:G:A	7.74777e-08	-0.231263	-1.45218
88694987	chr16:88694987:C:T	1.33855e-06	-1.3376e-10	1.16591
88694993	chr16:88694993:G:A	1.64591e-07	-1.3376e-10	-0.92997
88695224	chr16:88695224:G:A	1.47809e-07	-1.03751	-4.74448e-10
88695421	chr16:88695421:C:T	1.97859e-07	-0.74588	-4.74448e-10
88695564	chr16:88695564:C:T	1.21933e-07	-1.3376e-10	-1.22996
88695626	chr16:88695626:T:C	2.11939e-07	-1.3376e-10	-0.677137
88695968	chr16:88695968:A:G	1.2792e-07	-1.3376e-10	-1.18203
88695969	chr16:88695969:CA:C	2.08982e-08	-1.5111	-1.48267
88696049	chr16:88696049:A:G	1.23091e-07	-1.3376e-10	-1.22051
88696096	chr16:88696096:G:A	9.36805e-08	-1.3376e-10	-1.49354
88696137	chr16:88696137:G:A	9.55449e-07	-1.3376e-10	0.828747
88696743	chr16:88696743:G:A	1.85756e-06	2.97759	-1.48401
88696909	chr16:88696909:C:T	1.59172e-07	-1.3376e-10	-0.963446
88697316	chr16:88697316:T:C	1.10991e-07	-1.3376e-10	-1.32399
88697360	chr16:88697360:C:T	6.05232e-07	0.372178	-4.74448e-10
88697519	chr16:88697519:A:G	1.34342e-07	-1.3376e-10	-1.13304
88697733	chr16:88697733:C:T	9.44452e-08	-1.3376e-10	-1.48541
88697739	chr16:88697739:A:G	9.45446e-08	-1.3376e-10	-1.48436
88697797	chr16:88697797:C:T	1.04931e-07	-1.3376e-10	-1.38013
88698340	chr16:88698340:A:G	1.88075e-08	-1.62503	-1.47415
88698574	chr16:88698574:G:A	1.08101e-07	-1.3376e-10	-1.35036
88698766	chr16:88698766:T:G	9.70154e-08	-1.45856	-4.74448e-10
88698955	chr16:88698955:G:A	6.17028e-07	-1.3376e-10	0.39148
88699517	chr16:88699517:C:T	1.63903e-07	-1.3376e-10	-0.93416
88699893	chr16:88699893:A:C	1.41515e-07	-1.3376e-10	-1.08103
88699978	chr16:88699978:G:A	3.19912e-07	-1.3376e-10	-0.265388
88699987	chr16:88699987:A:C	6.84664e-08	-0.319054	-1.48804
88700556	chr16:88700556:C:T	1.81239e-08	-1.65453	-1.48167
88700565	chr16:88700565:G:C	6.78076e-07	1.98245	-1.49663
88700568	chr16:88700568:C:CT	7.02823e-07	1.40483	-0.883162
88701361	chr16:88701361:G:C	2.37583e-08	-1.64937	-1.21613
88701527	chr16:88701527:A:G	2.4688e-08	-1.65299	-1.17413
88701622	chr16:88701622:C:T	9.40666e-08	-1.3376e-10	-1.48943
88701690	chr16:88701690:G:A	5.66344e-07	1.79904	-1.49328
88701756	chr16:88701756:G:A	1.26651e-07	-1.3376e-10	-1.192
88701856	chr16:88701856:C:T	9.95693e-08	-1.3376e-10	-1.43258
88702274	chr16:88702274:T:G	5.83271e-07	1.17538	-0.840164
88702623	chr16:88702623:T:C	9.48294e-08	-1.3376e-10	-1.48135
88702794	chr16:88702794:C:T	2.01118e-07	-1.3376e-10	-0.729543
88702805	chr16:88702805:A:G	1.19734e-06	1.05442	-4.74448e-10
88703121	chr16:88703121:G:A	4.03083e-08	-1.43407	-0.902806
88703135	chr16:88703135:G:A	5.08282e-08	-0.685459	-1.41952
88703142	chr16:88703142:G:A	1.60333e-07	-0.150973	-0.80521
88703180	chr16:88703180:G:A	5.06235e-08	-1.28257	-0.826444
88703350	chr16:88703350:G:A	9.78541e-07	0.852628	-4.74448e-10
88703626	chr16:88703626:C:T	2.01277e-08	-1.61398	-1.41736
88703816	chr16:88703816:A:T	1.64483e-07	0.0244136	-0.955041
88703840	chr16:88703840:C:T	3.83171e-08	-1.60989	-0.777647
88704169	chr16:88704169:C:A	1.85581e-08	-1.62449	-1.48804
88704213	chr16:88704213:T:C	1.96194e-06	1.13323	0.415024
88704363	chr16:88704363:C:T	3.92832e-07	-1.3376e-10	-0.0600525
88704460	chr16:88704460:A:G	9.44434e-08	-1.3376e-10	-1.48543
88704646	chr16:88704646:C:T	2.66039e-08	-1.25998	-1.49239
88705638	chr16:88705638:T:C	7.23395e-07	1.46755	-0.917026
88706083	chr16:88706083:A:G	1.963e-07	0.417786	-1.17158
88706520	chr16:88706520:C:T	3.73768e-08	-1.59974	-0.812648
88706874	chr16:88706874:C:T	1.06364e-07	-1.3376e-10	-1.36657
88706942	chr16:88706942:G:A	9.34646e-08	-1.3376e-10	-1.49585
88707006	chr16:88707006:G:T	2.33446e-08	-1.49367	-1.3894
88707330	chr16:88707330:C:T	2.43354e-08	-1.55106	-1.29044
88707951	chr16:88707951:C:T	9.34041e-08	-1.3376e-10	-1.4965
88708105	chr16:88708105:C:T	9.35916e-08	-1.3376e-10	-1.49449
88708117	chr16:88708117:A:G	5.35632e-07	0.549396	-0.299383
88708144	chr16:88708144:C:T	3.63e-08	-1.494	-0.947613
88708161	chr16:88708161:A:C	1.43011e-07	0.0819824	-1.1525
88708300	chr16:88708300:G:A	1.029e-07	-1.3376e-10	-1.39967
88708421	chr16:88708421:T:A	5.48235e-07	-1.3376e-10	0.27327
88708422	chr16:88708422:G:GCCCA	5.45353e-07	-1.3376e-10	0.268
88708463	chr16:88708463:A:G	2.28126e-08	-1.51227	-1.39386
88708627	chr16:88708627:A:G	9.6541e-08	-1.3376e-10	-1.46347
88708791	chr16:88708791:T:C	2.07067e-06	-1.3376e-10	1.60219
88708846	chr16:88708846:G:A	1.79297e-08	-1.65502	-1.49195
88709260	chr16:88709260:T:TG	1.19793e-07	-1.3376e-10	-1.24767
88709417	chr16:88709417:G:A	9.50714e-08	-1.3376e-10	-1.47881
88709438	chr16:88709438:G:A	1.00241e-07	-1.3376e-10	-1.42585
88709513	chr16:88709513:G:A	1.04686e-07	-1.3376e-10	-1.38247
88709526	chr16:88709526:G:A	1.03748e-07	-1.3376e-10	-1.39147
88709584	chr16:88709584:T:G	5.61325e-08	-1.63448	-0.371238
88709616	chr16:88709616:C:T	2.04032e-06	-1.3376e-10	1.58743
88709728	chr16:88709728:G:A	9.59136e-08	-1.3376e-10	-1.46999
88709889	chr16:88709889:T:C	1.27032e-07	0.306295	-1.49529
88710053	chr16:88710053:T:C	9.57947e-08	-1.3376e-10	-1.47123
88710300	chr16:88710300:C:T	9.58646e-08	-1.3376e-10	-1.4705
88710397	chr16:88710397:C:T	1.04278e-07	-1.3376e-10	-1.38638
88710577	chr16:88710577:A:G	1.51523e-06	-1.3376e-10	1.28989
88710620	chr16:88710620:C:G	1.79184e-06	-1.3376e-10	1.45756
88710881	chr16:88710881:G:A	3.11333e-07	-1.3376e-10	-0.292571
88711280	chr16:88711280:G:A	1.06388e-07	-1.3376e-10	-1.36634
88711346	chr16:88711346:C:T	2.9838e-07	0.628137	-0.963204
88711759	chr16:88711759:T:C	1.78579e-08	-1.65432	-1.49667
88711852	chr16:88711852:C:T	1.02262e-07	-1.3376e-10	-1.4059
88712019	chr16:88712019:GC:G	1.31317e-07	-1.3376e-10	-1.15582
88712152	chr16:88712152:C:T	1.35293e-06	-1.3376e-10	1.17659
88712207	chr16:88712207:G:A	2.51845e-08	-1.31116	-1.49604
88712406	chr16:88712406:G:C	9.55259e-08	-1.3376e-10	-1.47404
88712414	chr16:88712414:G:A	9.68842e-08	-1.3376e-10	-1.45992
88712423	chr16:88712423:C:T	1.33411e-07	0.0703543	-1.21036
88712526	chr16:88712526:C:T	1.77627e-07	0.545951	-1.3997
88712669	chr16:88712669:G:A	2.09195e-07	-1.3376e-10	-0.690168
88712690	chr16:88712690:C:T	9.95667e-08	-1.3376e-10	-1.43261
88712724	chr16:88712724:C:T	1.86474e-08	-1.63019	-1.47754
88713682	chr16:88713682:G:A	1.81903e-08	-1.65275	-1.4798
88713820	chr16:88713820:C:T	9.41753e-08	-1.3376e-10	-1.48828
88713821	chr16:88713821:G:A	2.32851e-07	-1.3376e-10	-0.583034
88714110	chr16:88714110:A:G	6.11222e-07	0.503714	-0.121688
88714546	chr16:88714546:C:T	1.12077e-07	-1.3376e-10	-1.31424
88714606	chr16:88714606:G:A	1.01796e-07	-1.3376e-10	-1.41047
88714654	chr16:88714654:G:A	1.01389e-07	-1.3376e-10	-1.41447
88714665	chr16:88714665:G:A	5.57248e-08	-0.759373	-1.25364
88714717	chr16:88714717:T:C	3.59833e-07	0.61661	-0.764404
88714732	chr16:88714732:C:T	2.01359e-07	-1.3376e-10	-0.728346
88714812	chr16:88714812:C:T	9.35005e-08	-1.3376e-10	-1.49547
88714834	chr16:88714834:G:A	9.99515e-07	-1.3376e-10	0.873836
88715011	chr16:88715011:A:G	4.42631e-07	0.927075	-0.867773
88715126	chr16:88715126:C:T	2.16978e-08	-1.62131	-1.33491
88715150	chr16:88715150:G:A	2.15639e-07	0.246103	-0.90593
88715435	chr16:88715435:G:A	9.4244e-08	-1.3376e-10	-1.48755
88715591	chr16:88715591:G:A	1.43464e-07	-1.3376e-10	-1.06735
88715641	chr16:88715641:C:T	2.21388e-07	-1.3376e-10	-0.633519
88715671	chr16:88715671:G:A	2.29557e-07	0.457674	-1.05496
88716097	chr16:88716097:G:A	9.51735e-08	-1.3376e-10	-1.47773
88716268	chr16:88716268:A:G	1.32449e-06	1.09257	0.0627795
88716447	chr16:88716447:G:A	2.95456e-08	-1.53829	-1.10921
88716692	chr16:88716692:T:C	2.65641e-06	2.58299	-0.73169
88716825	chr16:88716825:C:T	9.89274e-08	-1.3376e-10	-1.43905
88716881	chr16:88716881:G:A	8.36432e-08	-1.60687	-4.74448e-10
88716965	chr16:88716965:C:T	2.80119e-08	-1.55426	-1.14654
88717041	chr16:88717041:C:G	8.2828e-05	6.77225	-1.48116
88717113	chr16:88717113:T:C	1.28216e-06	1.79292	-0.670048
88717330	chr16:88717330:A:G	3.10297e-07	0.519353	-0.815258
88717495	chr16:88717495:A:G	2.85909e-06	3.36008	-1.43525
88717501	chr16:88717501:C:T	2.16222e-08	-1.60055	-1.35916
88717598	chr16:88717598:G:A	8.95936e-08	-1.53815	-4.74448e-10
88717704	chr16:88717704:A:G	9.34446e-08	-1.3376e-10	-1.49607
88717846	chr16:88717846:C:G	1.22349e-07	-1.3376e-10	-1.22655
88717926	chr16:88717926:A:G	3.61303e-06	3.63002	-1.47115
88718047	chr16:88718047:C:T	8.78441e-07	2.00824	-1.26353
88718110	chr16:88718110:C:T	1.03607e-07	-1.3376e-10	-1.39283
88718201	chr16:88718201:C:T	1.65702e-06	-1.3376e-10	1.37934
88718363	chr16:88718363:C:T	8.00718e-08	-1.65051	-4.74448e-10
88718525	chr16:88718525:G:A	9.37042e-08	-1.3376e-10	-1.49329
88718539	chr16:88718539:G:A	2.06101e-08	-1.59439	-1.41327
88718718	chr16:88718718:A:G	6.45429e-05	6.49054	-1.44889
88718727	chr16:88718727:G:GAGAC	1.84868e-07	-1.3376e-10	-0.813794
88718820	chr16:88718820:ACCT:A	2.05944e-07	-1.3376e-10	-0.70583
88718878	chr16:88718878:TTATTTTTTTG:T	3.50887e-08	-0.985497	-1.49006
88719655	chr16:88719655:C:T	2.24093e-08	-1.53314	-1.39082
88719831	chr16:88719831:G:A	9.9073e-08	-1.3376e-10	-1.43758
88719837	chr16:88719837:C:T	1.01991e-07	-1.3376e-10	-1.40855
88719906	chr16:88719906:G:A	1.19783e-07	-1.24775	-4.74448e-10
88720006	chr16:88720006:G:A	2.17161e-07	-1.3376e-10	-0.652794
88720481	chr16:88720481:G:A	1.07345e-07	-1.3376e-10	-1.35739
88720506	chr16:88720506:C:T	9.38139e-08	-1.3376e-10	-1.49212
88720980	chr16:88720980:C:T	2.51404e-07	-0.0415001	-0.464873
88721199	chr16:88721199:CCTT:C	7.4787e-07	2.04573	-1.46194
88721827	chr16:88721827:G:A	1.27488e-07	-1.18542	-4.74448e-10
88722069	chr16:88722069:A:G	8.22932e-07	0.462492	0.216948
88722153	chr16:88722153:T:C	1.03182e-07	-1.3376e-10	-1.39694
88722301	chr16:88722301:T:C	1.19543e-07	-1.3376e-10	-1.24976
88722495	chr16:88722495:T:G	1.11181e-07	-0.24489	-1.07738
88722526	chr16:88722526:A:G	5.27006e-05	5.97349	-1.13454
88722530	chr16:88722530:G:A	4.68719e-07	0.881478	-0.764908
88722552	chr16:88722552:C:A	2.39234e-07	0.384221	-0.940214
88722588	chr16:88722588:C:T	1.13476e-07	-1.3376e-10	-1.30184
88723115	chr16:88723115:C:T	1.20363e-07	-1.3376e-10	-1.24292
88723381	chr16:88723381:G:C	9.94254e-08	-1.3376e-10	-1.43403
88723769	chr16:88723769:G:A	9.54579e-08	-1.3376e-10	-1.47475
88724388	chr16:88724388:G:C	1.13465e-07	-1.3376e-10	-1.30194
88724556	chr16:88724556:G:C	4.85546e-07	1.12451	-0.97267
88724853	chr16:88724853:A:G	1.08053e-07	-1.3376e-10	-1.35081
88725050	chr16:88725050:G:A	1.87356e-07	0.695686	-1.49611
88725160	chr16:88725160:G:A	1.17046e-07	-1.3376e-10	-1.27086
88725198	chr16:88725198:A:G	1.38249e-07	-1.3376e-10	-1.10438
88725289	chr16:88725289:T:C	6.65026e-08	-0.342743	-1.49345
88725295	chr16:88725295:G:A	1.84677e-08	-1.6552	-1.46221
88725300	chr16:88725300:G:A	1.63165e-07	-0.938671	-4.74448e-10
88725346	chr16:88725346:G:A	8.09278e-08	-1.63988	-4.74448e-10
88725355	chr16:88725355:G:A	1.18403e-07	-1.3376e-10	-1.25934
88725639	chr16:88725639:A:G	1.76973e-07	-0.394067	-0.463372
88725843	chr16:88725843:T:G	1.69394e-06	1.40138	-4.74448e-10
88726121	chr16:88726121:G:A	1.33513e-06	1.16335	-4.74448e-10
88726122	chr16:88726122:G:A	1.12909e-07	-1.3376e-10	-1.30685
88726183	chr16:88726183:C:G	1.22308e-07	-1.3376e-10	-1.22689
88726324	chr16:88726324:C:T	1.30169e-07	-1.3376e-10	-1.1646
88726487	chr16:88726487:C:G	1.9871e-08	-1.62555	-1.41862
88726969	chr16:88726969:G:A	9.93918e-08	-1.3376e-10	-1.43436
88727131	chr16:88727131:T:C	9.70772e-08	-1.3376e-10	-1.45793
88727213	chr16:88727213:C:T	9.35906e-08	-1.3376e-10	-1.4945
88727224	chr16:88727224:A:G	1.57542e-07	-1.3376e-10	-0.973744
88727267	chr16:88727267:C:G	9.50045e-08	-1.3376e-10	-1.47951
88727285	chr16:88727285:G:T	9.34092e-08	-1.3376e-10	-1.49644
88727375	chr16:88727375:G:A	1.10376e-07	-1.3376e-10	-1.32954
88727386	chr16:88727386:A:C	3.68907e-07	-1.3376e-10	-0.122889
88727435	chr16:88727435:C:T	5.84175e-08	-0.498668	-1.46715
88727464	chr16:88727464:T:C	2.73119e-08	-1.2621	-1.46402
88727502	chr16:88727502:C:T	2.05413e-08	-1.65455	-1.35644
88728228	chr16:88728228:G:C	6.15363e-07	-1.3376e-10	0.388778
88728313	chr16:88728313:G:A	9.4296e-08	-1.3376e-10	-1.487
88729869	chr16:88729869:G:T	2.1559e-07	-1.3376e-10	-0.660054
88730113	chr16:88730113:C:G	1.04661e-07	-1.3376e-10	-1.38271
88730427	chr16:88730427:G:A	1.1223e-07	-1.3376e-10	-1.31288
88730702	chr16:88730702:C:G	2.99331e-08	-1.36173	-1.27274
88730756	chr16:88730756:T:A	9.36343e-08	-1.3376e-10	-1.49404
88730846	chr16:88730846:T:C	9.76842e-08	-1.3376e-10	-1.45169
88730863	chr16:88730863:G:A	9.7838e-08	-1.3376e-10	-1.45012
88731033	chr16:88731033:C:T	1.18843e-07	-1.3376e-10	-1.25563
88731064	chr16:88731064:G:T	1.8398e-08	-1.64155	-1.47964
88731101	chr16:88731101:C:T	1.51422e-07	-1.01336	-4.74448e-10
88731205	chr16:88731205:C:G	2.00006e-07	-1.3376e-10	-0.735088
88731208	chr16:88731208:G:A	9.61972e-08	-1.3376e-10	-1.46703
88731233	chr16:88731233:A:T	1.23691e-07	-1.3376e-10	-1.21564
88731518	chr16:88731518:A:G	9.62098e-08	-0.230149	-1.23675
88731574	chr16:88731574:G:C	1.21161e-07	-1.3376e-10	-1.23632
88731773	chr16:88731773:G:A	9.52589e-08	-1.3376e-10	-1.47684
88732192	chr16:88732192:C:T	1.04163e-07	-1.3376e-10	-1.38748
88732194	chr16:88732194:G:A	1.01753e-07	-1.3376e-10	-1.41089
88732217	chr16:88732217:C:T	1.17551e-07	-1.3376e-10	-1.26657
88732227	chr16:88732227:C:T	9.74373e-08	-1.45422	-4.74448e-10
88732310	chr16:88732310:G:A	8.08713e-08	-0.292197	-1.34838
88732323	chr16:88732323:T:C	1.01138e-07	-1.3376e-10	-1.41694
88732597	chr16:88732597:T:C	1.00323e-07	-1.3376e-10	-1.42504
88732830	chr16:88732830:T:C	1.83952e-08	-1.63988	-1.48146
88732880	chr16:88732880:G:A	9.02378e-07	2.25469	-1.48309
88732894	chr16:88732894:G:C	1.56274e-07	-1.3376e-10	-0.981821
88732904	chr16:88732904:A:T	9.99608e-08	-1.3376e-10	-1.42866
88733009	chr16:88733009:G:C	7.12517e-07	1.9895	-1.45413
88733552	chr16:88733552:C:A	2.39648e-06	-1.3376e-10	1.74832
88733714	chr16:88733714:C:G	9.58727e-08	-1.3376e-10	-1.47041
88733887	chr16:88733887:C:T	9.1297e-08	-0.0771462	-1.44217
88734069	chr16:88734069:G:A	3.49083e-08	-0.99572	-1.48499
88734175	chr16:88734175:G:A	1.27053e-07	-1.3376e-10	-1.18883
88734262	chr16:88734262:G:C	6.40217e-08	-0.480676	-1.39354
88734285	chr16:88734285:C:T	6.40756e-08	-0.479048	-1.39432
88734377	chr16:88734377:C:T	5.83706e-08	-0.470627	-1.49599
88734406	chr16:88734406:G:A	4.25787e-08	-0.793276	-1.4888
88734505	chr16:88734505:C:T	4.09054e-08	-0.876613	-1.44556
88734543	chr16:88734543:G:A	3.42248e-06	-1.3376e-10	2.10469
88735000	chr16:88735000:C:T	2.34645e-07	-1.3376e-10	-0.575359
88735021	chr16:88735021:G:A	1.09534e-07	-1.3376e-10	-1.33719
88735049	chr16:88735049:G:A	1.18186e-07	-1.3376e-10	-1.26118
88735348	chr16:88735348:G:A	1.04428e-07	-1.3376e-10	-1.38494
88735362	chr16:88735362:G:A	3.57123e-08	-1.04664	-1.4113
88735650	chr16:88735650:A:G	4.73394e-08	-0.683771	-1.49232
88735759	chr16:88735759:C:G	4.93402e-08	-0.638119	-1.49658
88735840	chr16:88735840:G:A	5.68336e-07	1.80356	-1.49428
88736086	chr16:88736086:G:A	4.2755e-07	1.39238	-1.36775
88736103	chr16:88736103:G:T	4.02643e-08	-0.852492	-1.48548
88736340	chr16:88736340:C:T	3.41016e-08	-1.06342	-1.44067
88736424	chr16:88736424:G:A	2.08615e-07	0.382761	-1.0757
88736654	chr16:88736654:C:T	1.49604e-07	-1.3376e-10	-1.02544
88736736	chr16:88736736:C:T	9.62164e-08	-1.3376e-10	-1.46683
88736797	chr16:88736797:G:A	7.97565e-08	-1.65446	-4.74448e-10
88736876	chr16:88736876:A:AGGGCTCCGGCAATTGGGC	1.24702e-07	-1.3376e-10	-1.20751
88736971	chr16:88736971:G:A	1.31272e-07	-1.3376e-10	-1.15616
88737574	chr16:88737574:C:G	2.17818e-06	3.12216	-1.46935
88737610	chr16:88737610:TATC:T	9.42536e-08	-1.3376e-10	-1.48745
88737941	chr16:88737941:G:T	2.25622e-08	-1.43043	-1.48673
88737956	chr16:88737956:C:T	2.03874e-07	-1.3376e-10	-0.715932
88738240	chr16:88738240:C:T	9.44154e-08	-1.3376e-10	-1.48573
88738326	chr16:88738326:A:G	5.34398e-08	-0.754124	-1.30075
88738327	chr16:88738327:C:T	9.48598e-08	-1.3376e-10	-1.48103
88738357	chr16:88738357:T:C	1.72054e-07	-1.3376e-10	-0.885626
88738448	chr16:88738448:G:A	6.5928e-08	-0.384613	-1.46026
88738516	chr16:88738516:TC:T	2.18256e-08	-1.46429	-1.48606
88738775	chr16:88738775:G:A	8.26242e-08	-0.132921	-1.48621
88738823	chr16:88738823:G:A	5.83493e-08	-0.47375	-1.49324
88738828	chr16:88738828:G:A	8.55845e-08	-0.0872902	-1.49664
88738848	chr16:88738848:C:A	1.23883e-07	-1.3376e-10	-1.2141
88738865	chr16:88738865:C:T	1.01432e-07	-1.3376e-10	-1.41404
88739274	chr16:88739274:TAGA:T	1.64021e-07	-1.3376e-10	-0.933438
88739385	chr16:88739385:A:T	1.22248e-07	-1.22738	-4.74448e-10
88739400	chr16:88739400:G:A	1.7003e-07	-1.3376e-10	-0.89746
88739447	chr16:88739447:C:T	1.02659e-07	-1.3376e-10	-1.40202
88739473	chr16:88739473:C:T	2.03692e-07	-1.3376e-10	-0.716825
88739507	chr16:88739507:G:A	5.85139e-08	-0.662729	-1.30144
88739551	chr16:88739551:A:AC	1.88915e-07	-1.3376e-10	-0.792136
88739767	chr16:88739767:C:T	1.03135e-07	-1.3376e-10	-1.3974
88739975	chr16:88739975:G:A	1.04435e-07	-1.38487	-4.74448e-10
88739988	chr16:88739988:G:A	8.37357e-08	-1.60577	-4.74448e-10
88740518	chr16:88740518:G:A	9.44933e-08	-1.3376e-10	-1.48491
88740550	chr16:88740550:G:A	1.6075e-07	-1.3376e-10	-0.953584
88740669	chr16:88740669:G:A	1.05945e-07	-1.3376e-10	-1.37051
88740702	chr16:88740702:T:C	1.06662e-07	-1.3376e-10	-1.36377
88741322	chr16:88741322:C:T	1.05238e-07	-1.3376e-10	-1.37721
88741377	chr16:88741377:G:A	9.35573e-08	-1.3376e-10	-1.49486
88741470	chr16:88741470:G:A	4.7337e-08	-0.689374	-1.48677
88741488	chr16:88741488:G:A	2.271e-08	-1.46725	-1.44338
88742335	chr16:88742335:A:G	4.68324e-08	-0.80104	-1.38582
88742454	chr16:88742454:C:T	4.09628e-08	-0.88278	-1.43799
88742464	chr16:88742464:G:A	2.83363e-08	-1.4415	-1.24779
88742493	chr16:88742493:G:A	8.49755e-08	-1.59107	-4.74448e-10
88742615	chr16:88742615:C:G	2.05832e-08	-1.54484	-1.46412
88742625	chr16:88742625:C:T	4.48477e-08	-1.38641	-0.843755
88742697	chr16:88742697:A:T	2.04481e-08	-1.57247	-1.44307
88742835	chr16:88742835:A:G	2.04877e-08	-1.56034	-1.45327
88743022	chr16:88743022:G:A	2.38429e-07	-1.3376e-10	-0.559361
88743072	chr16:88743072:A:G	2.17583e-08	-1.47322	-1.48022
88743278	chr16:88743278:T:C	2.176e-08	-1.48343	-1.46994
88743485	chr16:88743485:G:A	2.35697e-08	-1.4464	-1.42707
88743674	chr16:88743674:A:G	1.05148e-07	-1.3376e-10	-1.37807
88743868	chr16:88743868:G:A	9.91003e-08	-1.3376e-10	-1.4373
88743988	chr16:88743988:G:A	1.3427e-07	-1.13358	-4.74448e-10
88744092	chr16:88744092:T:A	1.08496e-07	-1.3376e-10	-1.34672
88744179	chr16:88744179:T:A	1.07355e-07	-0.549845	-0.807449
88744237	chr16:88744237:G:C	7.06534e-08	-0.462967	-1.31268
88744251	chr16:88744251:T:C	2.02842e-07	0.421531	-1.14254
88744550	chr16:88744550:G:A	5.70171e-08	-0.991928	-0.998155
88744623	chr16:88744623:T:C	6.16414e-07	-1.3376e-10	0.390484
88744625	chr16:88744625:T:C	3.09549e-08	-1.18936	-1.41154
88744745	chr16:88744745:G:C	3.04631e-08	-1.6232	-0.993716
88744867	chr16:88744867:C:T	9.95465e-08	-1.01712	-0.415688
88745010	chr16:88745010:C:T	2.80519e-08	-1.21668	-1.4827
88745581	chr16:88745581:G:A	1.1358e-07	-1.3376e-10	-1.30093
88745630	chr16:88745630:C:T	9.62974e-08	-1.3376e-10	-1.46599
88745842	chr16:88745842:T:C	2.5198e-08	-1.33287	-1.4738
88745871	chr16:88745871:C:A	2.23548e-08	-1.59181	-1.33458
88745908	chr16:88745908:C:T	1.65984e-07	-1.3376e-10	-0.921545
88745920	chr16:88745920:G:C	2.26159e-08	-1.61177	-1.30301
88745923	chr16:88745923:G:A	2.71285e-08	-1.24824	-1.48461
88745925	chr16:88745925:G:A	9.41568e-08	-1.3376e-10	-1.48847
88745981	chr16:88745981:C:T	9.48741e-08	-1.3376e-10	-1.48088
88746048	chr16:88746048:G:A	3.42984e-08	-1.00402	-1.49431
88746064	chr16:88746064:T:C	1.24675e-07	-1.3376e-10	-1.20773
88746171	chr16:88746171:A:G	3.23872e-08	-1.21482	-1.34085
88746300	chr16:88746300:A:G	3.31273e-08	-1.65409	-0.878991
88746468	chr16:88746468:C:T	3.09454e-08	-1.2515	-1.34971
88746475	chr16:88746475:C:T	3.06515e-08	-1.24833	-1.36242
88746532	chr16:88746532:C:T	9.64106e-08	-1.3376e-10	-1.46482
88746585	chr16:88746585:G:A	2.42001e-08	-1.35377	-1.4933
88746652	chr16:88746652:C:T	2.23507e-08	-1.63543	-1.29115
88746680	chr16:88746680:A:G	2.67482e-08	-1.29431	-1.45266
88746811	chr16:88746811:A:G	8.41098e-08	-1.60131	-4.74448e-10
88746869	chr16:88746869:C:T	3.09378e-08	-1.1758	-1.42566
88746915	chr16:88746915:G:A	9.51014e-08	-1.3376e-10	-1.47849
88746963	chr16:88746963:G:A	3.31961e-08	-1.1137	-1.4173
88747011	chr16:88747011:G:A	3.12768e-08	-1.09603	-1.49453
88747111	chr16:88747111:A:T	1.28475e-07	-1.3376e-10	-1.1777
88747405	chr16:88747405:A:G	9.35685e-08	-1.3376e-10	-1.49474
88747440	chr16:88747440:C:T	8.01564e-08	-1.64945	-4.74448e-10
88747753	chr16:88747753:C:T	9.45793e-08	-1.3376e-10	-1.484
88747802	chr16:88747802:G:A	1.99452e-08	-1.64791	-1.39253
88748048	chr16:88748048:C:T	2.48672e-08	-1.64354	-1.17634
88748096	chr16:88748096:G:A	1.97268e-08	-1.6518	-1.39966
88748523	chr16:88748523:C:T	4.11053e-08	-1.65264	-0.664655
88748550	chr16:88748550:G:A	1.23185e-07	0.140011	-1.35975
88748707	chr16:88748707:C:T	9.57242e-08	-1.3376e-10	-1.47196
88748725	chr16:88748725:A:G	1.00514e-07	-1.3376e-10	-1.42313
88748738	chr16:88748738:G:T	1.94011e-07	-1.3376e-10	-0.765519
88749222	chr16:88749222:T:A	1.06401e-07	-1.3376e-10	-1.36622
88749412	chr16:88749412:G:A	1.06856e-07	-1.3376e-10	-1.36195
88749507	chr16:88749507:C:T	1.54557e-07	-1.3376e-10	-0.99287
88749902	chr16:88749902:C:T	2.14528e-08	-1.49732	-1.47026
88750012	chr16:88750012:G:A	1.1632e-07	-1.3376e-10	-1.27709
88750017	chr16:88750017:C:T	1.45147e-07	-1.3376e-10	-1.05569
88750019	chr16:88750019:C:T	3.92569e-08	-0.992719	-1.37059
88750323	chr16:88750323:G:A	1.28942e-07	-1.3376e-10	-1.17407
88750456	chr16:88750456:G:A	9.34638e-08	-1.3376e-10	-1.49586
88750658	chr16:88750658:G:A	9.45668e-08	-1.3376e-10	-1.48413
88750698	chr16:88750698:G:C	1.85967e-08	-1.64737	-1.46308
88750819	chr16:88750819:G:C	4.56274e-07	-1.3376e-10	0.0896598
88751212	chr16:88751212:T:A	1.14288e-07	-1.29471	-4.74448e-10
88751640	chr16:88751640:A:C	4.76459e-08	-1.36948	-0.800153
88751948	chr16:88751948:C:A	2.80646e-08	-1.33141	-1.36752
88752267	chr16:88752267:G:C	8.2042e-08	-1.6262	-4.74448e-10
88752461	chr16:88752461:G:A	3.53421e-06	-1.3376e-10	2.13681
88752841	chr16:88752841:G:T	7.08623e-06	-1.3376e-10	2.83247
88752857	chr16:88752857:A:G	2.02807e-08	-1.59514	-1.42862
88752967	chr16:88752967:G:A	1.27823e-07	-1.3376e-10	-1.18279
88753754	chr16:88753754:C:T	9.35314e-08	-1.3376e-10	-1.49514
88753816	chr16:88753816:A:G	3.78976e-08	-1.42519	-0.973359
88753897	chr16:88753897:G:A	7.98915e-08	-1.65276	-4.74448e-10
88754102	chr16:88754102:C:G	1.02375e-07	-1.3376e-10	-1.40479
88754125	chr16:88754125:T:C	5.82359e-08	-1.13308	-0.835852
88754802	chr16:88754802:T:C	9.54082e-08	-1.3376e-10	-1.47527
88754915	chr16:88754915:G:A	1.11835e-07	-1.3376e-10	-1.31641
88755065	chr16:88755065:A:G	6.62237e-08	-0.723482	-1.11691
88755143	chr16:88755143:C:T	1.94486e-08	-1.57101	-1.49465
88755290	chr16:88755290:C:A	1.87231e-08	-1.60702	-1.49665
88755321	chr16:88755321:G:A	3.95423e-08	-0.984871	-1.37119
88755530	chr16:88755530:G:A	1.87084e-06	1.50071	-4.74448e-10
88755573	chr16:88755573:T:C	7.40551e-07	-1.3376e-10	0.57396
88755889	chr16:88755889:T:C	2.38387e-07	-1.20909	0.649547
88755890	chr16:88755890:G:A	1.1928e-07	-1.3376e-10	-1.25196
88755993	chr16:88755993:G:A	1.13551e-07	-1.3376e-10	-1.30118
88756186	chr16:88756186:G:A	9.83256e-08	-1.3376e-10	-1.44515
88756337	chr16:88756337:C:T	3.49366e-08	-1.65403	-0.825873
88756365	chr16:88756365:G:A	1.62097e-07	-1.3376e-10	-0.945242
88756374	chr16:88756374:A:G	3.50619e-07	0.383151	-0.556886
88756652	chr16:88756652:C:T	7.23644e-08	-1.15714	-0.594584
88756873	chr16:88756873:G:A	1.00344e-07	-1.3376e-10	-1.42483
88756936	chr16:88756936:T:C	4.31605e-07	-0.85565	0.889727
88757210	chr16:88757210:C:G	3.47441e-08	-1.24355	-1.24188
88757273	chr16:88757273:C:T	1.11807e-07	-1.3376e-10	-1.31666
88757482	chr16:88757482:G:C	3.61517e-08	-1.48309	-0.962617
88757547	chr16:88757547:CA:C	4.57184e-07	0.0916507	-4.74448e-10
88757615	chr16:88757615:G:A	2.34814e-08	-1.39943	-1.47779
88757658	chr16:88757658:T:A	8.15391e-07	0.670233	-4.74448e-10
88757705	chr16:88757705:G:A	9.39845e-08	-1.3376e-10	-1.4903
88757969	chr16:88757969:A:C	4.36234e-08	-1.10427	-1.15357
88758008	chr16:88758008:C:T	1.16571e-07	-1.3376e-10	-1.27493
88758178	chr16:88758178:AAGG:A	8.42104e-08	-1.60012	-4.74448e-10
88758661	chr16:88758661:G:A	9.17497e-08	-1.38169	-0.13268
88759244	chr16:88759244:T:A	2.25347e-07	-1.3376e-10	-0.615791
88759348	chr16:88759348:C:T	3.5482e-08	-1.24655	-1.21786
88759440	chr16:88759440:C:G	3.11782e-07	-1.3376e-10	-0.291131
88759532	chr16:88759532:C:T	3.47945e-08	-1.58918	-0.894792
88759577	chr16:88759577:G:C	5.33828e-08	-0.584113	-1.47183
88759665	chr16:88759665:G:C	5.20567e-08	-0.776606	-1.30449
88759917	chr16:88759917:C:T	2.07999e-07	-1.3715	0.675601
88760370	chr16:88760370:T:C	4.4442e-08	-1.65399	-0.585264
88760454	chr16:88760454:C:T	4.58154e-08	-0.841486	-1.36733
88760497	chr16:88760497:G:C	3.49268e-08	-1.6088	-0.871383
88760517	chr16:88760517:C:T	2.02482e-07	-1.3376e-10	-0.722785
88760518	chr16:88760518:G:A	3.17803e-07	-1.3376e-10	-0.272001
88760529	chr16:88760529:G:A	2.89999e-07	-1.3376e-10	-0.363556
88760567	chr16:88760567:C:T	7.97356e-08	-1.65472	-4.74448e-10
88760642	chr16:88760642:C:T	9.97866e-08	-1.3376e-10	-1.4304
88760666	chr16:88760666:G:C	2.5703e-08	-1.60993	-1.17689
88760761	chr16:88760761:A:G	4.65217e-08	-1.53857	-0.654941
88760764	chr16:88760764:C:T	3.32527e-08	-1.59366	-0.935641
88760801	chr16:88760801:C:T	3.67774e-08	-1.63789	-0.790661
88760930	chr16:88760930:G:A	3.62679e-08	-0.997485	-1.44502
88760979	chr16:88760979:G:A	4.51455e-07	-1.3376e-10	0.0790408
88761053	chr16:88761053:C:T	1.46757e-07	-1.3376e-10	-1.04465
88761498	chr16:88761498:G:A	3.89453e-08	-1.12316	-1.24812
88761593	chr16:88761593:T:C	2.39732e-07	-1.3376e-10	-0.553911
88761657	chr16:88761657:G:A	1.00528e-07	-1.3376e-10	-1.423
88762039	chr16:88762039:G:A	9.60083e-08	-1.3376e-10	-1.469
88762231	chr16:88762231:G:A	5.94667e-08	-1.49206	-0.455962
88762520	chr16:88762520:AG:A	2.1719e-07	-1.3376e-10	-0.652661
88762823	chr16:88762823:A:G	7.50108e-08	-1.51058	-0.205224
88762965	chr16:88762965:G:C	2.08037e-07	-1.3376e-10	-0.695717
88762968	chr16:88762968:T:C	2.08037e-07	-1.3376e-10	-0.695717
88763414	chr16:88763414:C:T	1.19693e-07	-1.17903	-0.0694755
88763732	chr16:88763732:T:C	3.93566e-07	-0.880342	0.822158
88763853	chr16:88763853:C:T	2.31601e-08	-1.45075	-1.44025
88763914	chr16:88763914:G:A	1.13668e-07	-1.3376e-10	-1.30015
88764024	chr16:88764024:G:A	9.46759e-08	-1.3376e-10	-1.48297
88764174	chr16:88764174:G:A	1.63917e-07	-1.3376e-10	-0.934075
88764217	chr16:88764217:G:A	4.24088e-07	-1.3376e-10	0.016507
88764237	chr16:88764237:T:TG	1.2785e-07	-1.3376e-10	-1.18258
88764305	chr16:88764305:C:G	3.19801e-08	-1.15762	-1.4107
88764358	chr16:88764358:G:A	6.47011e-08	-0.397677	-1.46598
88764428	chr16:88764428:C:T	3.13733e-08	-1.50415	-1.08333
88764515	chr16:88764515:AGCTAAG:A	1.76174e-07	-1.3376e-10	-0.861962
88764566	chr16:88764566:C:G	6.16897e-07	-1.3376e-10	0.391268
88764839	chr16:88764839:G:A	4.04951e-08	-0.868245	-1.46401
88764848	chr16:88764848:G:A	2.32396e-07	-1.3376e-10	-0.584993
88764907	chr16:88764907:C:T	1.48664e-07	-1.3376e-10	-1.03174
88765086	chr16:88765086:A:G	2.05865e-08	-1.57227	-1.43653
88765580	chr16:88765580:G:A	4.65679e-07	-1.3376e-10	0.110062
88765813	chr16:88765813:A:G	5.69968e-07	-1.3376e-10	0.312146
88765905	chr16:88765905:C:T	1.41762e-07	-1.3376e-10	-1.07928
88766261	chr16:88766261:C:T	1.33229e-07	-1.14136	-4.74448e-10
88766582	chr16:88766582:G:A	1.28621e-07	-0.819845	-0.356717
88766708	chr16:88766708:A:G	2.87773e-08	-1.49091	-1.18293
88766791	chr16:88766791:G:A	1.78208e-07	-1.3376e-10	-0.85048
88766844	chr16:88766844:C:T	1.15758e-07	-0.691195	-0.590736
88767606	chr16:88767606:A:C	7.49308e-08	-1.60891	-0.107963
88767656	chr16:88767656:G:A	2.05555e-08	-1.64827	-1.36203
88768070	chr16:88768070:G:A	1.00177e-07	-1.3376e-10	-1.42649
88768227	chr16:88768227:C:A	1.43206e-07	-1.3376e-10	-1.06915
88768294	chr16:88768294:G:C	1.67281e-07	-1.3376e-10	-0.913761
88768341	chr16:88768341:G:A	9.58006e-08	-1.3376e-10	-1.47117
88768380	chr16:88768380:A:G	4.11621e-07	-1.04108	1.02775
88768480	chr16:88768480:A:G	3.65361e-07	-1.3376e-10	-0.132549
88768730	chr16:88768730:G:A	6.3371e-07	0.366677	0.0514799
88768733	chr16:88768733:C:T	1.90904e-06	0.989571	0.531353
88768837	chr16:88768837:A:C	8.15491e-08	-1.63223	-4.74448e-10
88769068	chr16:88769068:C:G	9.39594e-08	-0.433985	-1.05659
88769137	chr16:88769137:G:A	5.13126e-08	-1.48872	-0.606781
88769171	chr16:88769171:C:T	2.30964e-08	-1.41299	-1.48076
88769263	chr16:88769263:G:T	1.07595e-06	-1.3376e-10	0.947527
88769418	chr16:88769418:G:A	9.41789e-08	-1.3376e-10	-1.48824
88769435	chr16:88769435:G:A	2.07522e-07	-1.09155	0.393347
88769520	chr16:88769520:G:C	9.47961e-08	-1.3376e-10	-1.48171
88769658	chr16:88769658:G:A	9.3626e-08	-1.3376e-10	-1.49413
88770395	chr16:88770395:C:A	2.15815e-06	-1.3376e-10	1.64357
88770541	chr16:88770541:G:A	2.72075e-07	-1.3376e-10	-0.427356
88770682	chr16:88770682:C:G	1.18417e-07	-1.3376e-10	-1.25922
88770835	chr16:88770835:C:T	1.08599e-07	-0.21934	-1.12643
88770890	chr16:88770890:C:T	1.10662e-07	-0.223044	-1.10391
88770950	chr16:88770950:T:C	1.18107e-07	-1.3376e-10	-1.26184
88771165	chr16:88771165:G:A	7.33838e-08	-0.253059	-1.48467
88771371	chr16:88771371:G:C	1.00958e-07	-1.3376e-10	-1.41873
88771591	chr16:88771591:G:C	1.09554e-07	-1.3376e-10	-1.33701
88771663	chr16:88771663:G:A	1.56714e-07	-1.3376e-10	-0.979012
88771784	chr16:88771784:C:T	9.95948e-08	-1.43232	-4.74448e-10
88772288	chr16:88772288:A:G	1.02279e-07	-1.3376e-10	-1.40573
88772376	chr16:88772376:G:A	2.10906e-08	-1.48847	-1.49613
88773106	chr16:88773106:CATCT:C	2.05153e-07	-1.3376e-10	-0.709678
88773280	chr16:88773280:C:CA	1.14629e-06	1.01085	-4.74448e-10
88773294	chr16:88773294:C:T	4.96869e-08	-1.64798	-0.479718
88773948	chr16:88773948:C:T	8.13867e-08	-1.63422	-4.74448e-10
88773966	chr16:88773966:C:G	1.35398e-07	-1.3376e-10	-1.12522
88773967	chr16:88773967:C:T	8.32856e-08	-1.61116	-4.74448e-10
88774015	chr16:88774015:C:G	1.70493e-07	-1.3376e-10	-0.89474
88774054	chr16:88774054:G:A	2.99548e-08	-1.14408	-1.48967
88774156	chr16:88774156:C:T	2.32236e-08	-1.60674	-1.28152
88774320	chr16:88774320:G:A	1.20265e-07	-1.3376e-10	-1.24374
88774335	chr16:88774335:G:A	2.3714e-07	-1.3376e-10	-0.564781
88774340	chr16:88774340:G:A	2.74549e-07	-1.3376e-10	-0.418303
88774435	chr16:88774435:AC:A	8.06583e-08	-1.64321	-4.74448e-10
88774789	chr16:88774789:C:T	9.78688e-08	-1.3376e-10	-1.44981
88775199	chr16:88775199:G:C	1.67805e-07	-1.3376e-10	-0.910633
88775283	chr16:88775283:A:G	1.92952e-07	-1.3376e-10	-0.770991
88775476	chr16:88775476:C:T	3.7337e-08	-0.924196	-1.48925
88775503	chr16:88775503:C:T	3.23792e-07	-1.3376e-10	-0.253331
88775709	chr16:88775709:G:A	2.61881e-08	-1.64695	-1.12118
88775747	chr16:88775747:A:C	9.63136e-08	-1.3376e-10	-1.46582
88775776	chr16:88775776:C:G	7.97802e-08	-1.65416	-4.74448e-10
88775807	chr16:88775807:G:C	1.13885e-07	-0.337801	-0.960445
88775972	chr16:88775972:G:A	4.74096e-08	-0.78128	-1.39333
88776458	chr16:88776458:C:T	1.22081e-07	-0.19905	-1.0297
88776545	chr16:88776545:G:A	3.73794e-08	-1.63563	-0.776682
88776613	chr16:88776613:G:A	9.67087e-08	-1.3376e-10	-1.46173
88776742	chr16:88776742:G:C	9.65728e-08	-1.3376e-10	-1.46314
88777480	chr16:88777480:G:A	7.97588e-08	-1.65443	-4.74448e-10
88777592	chr16:88777592:C:T	1.76114e-07	-1.3376e-10	-0.862303
88777702	chr16:88777702:G:A	1.30725e-07	-1.3376e-10	-1.16034
88777821	chr16:88777821:C:T	1.04827e-06	-1.3376e-10	0.921465
88777931	chr16:88777931:T:A	3.47079e-07	-1.3376e-10	-0.183883
88777989	chr16:88777989:G:A	2.5031e-08	-1.31681	-1.49651
88778012	chr16:88778012:G:A	1.20862e-07	-1.3376e-10	-1.23878
88778022	chr16:88778022:G:A	1.23095e-07	-1.3376e-10	-1.22047
88778025	chr16:88778025:T:C	3.78254e-08	-0.903783	-1.49667
88778119	chr16:88778119:A:G	3.83179e-08	-0.897395	-1.49012
88778228	chr16:88778228:G:A	2.60393e-08	-1.65435	-1.11948
88778393	chr16:88778393:T:C	1.67624e-07	-1.3376e-10	-0.911709
88778483	chr16:88778483:A:G	2.44195e-08	-1.47494	-1.36312
88778524	chr16:88778524:T:C	2.49365e-07	-1.58416	1.06964
88778548	chr16:88778548:G:A	2.91577e-06	-1.3376e-10	1.94445
88778586	chr16:88778586:G:A	3.58799e-07	-1.3376e-10	-0.150671
88778590	chr16:88778590:G:A	2.06419e-07	-1.3376e-10	-0.703524
88778656	chr16:88778656:C:T	7.97098e-08	-1.65504	-4.74448e-10
88778693	chr16:88778693:G:T	2.57501e-08	-1.31303	-1.47197
88779096	chr16:88779096:C:T	6.59873e-06	-1.3376e-10	2.7612
88779490	chr16:88779490:G:A	1.00645e-07	-1.3376e-10	-1.42183
88779523	chr16:88779523:C:T	1.85505e-08	-1.62729	-1.48564
88779627	chr16:88779627:C:T	2.95496e-07	-0.344778	-4.74448e-10
88779691	chr16:88779691:T:C	5.63822e-07	-1.3376e-10	0.301305
88779810	chr16:88779810:G:A	2.61373e-07	-1.64631	1.17883
88779912	chr16:88779912:C:T	9.37597e-08	-1.3376e-10	-1.4927
88780109	chr16:88780109:G:T	9.76746e-08	-1.3376e-10	-1.45179
88780346	chr16:88780346:G:A	4.01278e-07	-1.3376e-10	-0.0387807
88780395	chr16:88780395:G:A	1.95234e-07	-1.63202	0.872778
88780410	chr16:88780410:A:G	1.5585e-07	0.403527	-1.38807
88780441	chr16:88780441:C:A	1.40974e-07	-1.65406	0.569207
88780543	chr16:88780543:G:C	3.34913e-08	-1.11682	-1.40533
88780643	chr16:88780643:A:T	9.49387e-08	-1.3376e-10	-1.4802
88780820	chr16:88780820:G:C	5.51935e-07	-1.3376e-10	0.279997
88780834	chr16:88780834:G:C	2.24087e-08	-1.454	-1.46999
88780935	chr16:88780935:C:T	3.29266e-08	-1.65115	-0.888005
88781108	chr16:88781108:G:A	1.94014e-08	-1.65223	-1.41586
88781115	chr16:88781115:T:C	1.91915e-08	-1.65501	-1.42396
88781129	chr16:88781129:T:C	7.58084e-08	-1.64913	-0.0560986
88781243	chr16:88781243:C:T	1.10557e-07	-1.32791	-4.74448e-10
88781330	chr16:88781330:G:A	1.91667e-08	-1.65501	-1.42525
88781473	chr16:88781473:G:A	9.49833e-08	-1.3376e-10	-1.47973
88781564	chr16:88781564:T:C	2.36989e-08	-1.5233	-1.3447
88781653	chr16:88781653:C:A	2.32311e-08	-1.53176	-1.35618
88781871	chr16:88781871:T:G	5.57609e-07	-1.3376e-10	0.290223
88781943	chr16:88781943:AG:A	1.07391e-06	0.945626	-4.74448e-10
88782025	chr16:88782025:G:A	9.44553e-08	-1.3376e-10	-1.48531
88782073	chr16:88782073:G:A	2.271e-08	-1.52974	-1.38089
88782120	chr16:88782120:C:T	9.48751e-08	-1.3376e-10	-1.48087
88782204	chr16:88782204:G:A	2.22455e-07	-1.3376e-10	-0.628712
88782335	chr16:88782335:T:C	2.34746e-08	-1.55804	-1.31948
88782354	chr16:88782354:C:T	2.30936e-08	-1.54314	-1.35074
88782534	chr16:88782534:G:C	1.25537e-07	-1.3376e-10	-1.20083
88782662	chr16:88782662:T:C	9.37375e-08	-1.3376e-10	-1.49294
88782955	chr16:88782955:T:G	1.03433e-07	-1.3376e-10	-1.39451
88783154	chr16:88783154:CAAG:C	1.53329e-07	-1.3376e-10	-1.00085
88783224	chr16:88783224:C:T	9.37102e-08	-1.3376e-10	-1.49323
88783246	chr16:88783246:G:A	7.46903e-07	-1.3376e-10	0.582501
88783418	chr16:88783418:G:A	1.20049e-07	-1.3376e-10	-1.24554
88783508	chr16:88783508:G:A	9.35127e-08	-1.3376e-10	-1.49534
88783550	chr16:88783550:C:T	4.6471e-07	-1.3376e-10	0.107979
88783697	chr16:88783697:G:A	6.7421e-08	-0.335578	-1.4869
88783839	chr16:88783839:G:A	9.3596e-08	-1.3376e-10	-1.49445
88784609	chr16:88784609:G:A	2.70761e-07	-1.3376e-10	-0.432197
88785031	chr16:88785031:C:G	1.19836e-07	-1.3376e-10	-1.24731
88785069	chr16:88785069:C:T	9.6875e-08	-1.3376e-10	-1.46001
88786001	chr16:88786001:C:T	2.41145e-07	-1.3376e-10	-0.548035
88786216	chr16:88786216:T:A	1.28251e-07	-1.3376e-10	-1.17944
88786243	chr16:88786243:G:A	2.51803e-07	-1.3376e-10	-0.504788
88786458	chr16:88786458:A:G	3.05551e-08	-1.18753	-1.42637
88786518	chr16:88786518:G:A	8.13105e-08	-1.63516	-4.74448e-10
88787051	chr16:88787051:G:A	2.32191e-07	-1.3376e-10	-0.585873
88787077	chr16:88787077:A:G	9.45425e-08	-1.3376e-10	-1.48439
88787423	chr16:88787423:G:C	1.26191e-07	-1.3376e-10	-1.19564
88787550	chr16:88787550:C:T	9.38957e-08	-1.3376e-10	-1.49125
88787600	chr16:88787600:C:T	3.00798e-08	-1.65522	-0.974365
88788099	chr16:88788099:C:T	1.80372e-06	0.361631	1.10254
88788371	chr16:88788371:C:T	1.52506e-07	-1.64815	0.641914
88788389	chr16:88788389:C:A	1.41532e-07	-1.3376e-10	-1.08091
88788609	chr16:88788609:T:C	1.88476e-08	-1.64806	-1.44899
88788838	chr16:88788838:T:TC	2.9367e-07	-1.3376e-10	-0.350979
88788861	chr16:88788861:T:C	1.31866e-07	-1.3376e-10	-1.15165
88789155	chr16:88789155:A:G	2.63898e-07	-1.3376e-10	-0.457872
88789215	chr16:88789215:G:A	3.50781e-07	-0.173273	-4.74448e-10
88789288	chr16:88789288:G:A	1.19068e-07	-1.3376e-10	-1.25374
88789448	chr16:88789448:C:G	9.93054e-08	-1.3376e-10	-1.43523
88789561	chr16:88789561:C:G	2.57383e-08	-1.40181	-1.38364
88789962	chr16:88789962:C:T	4.14614e-06	-0.0540438	2.35054
88790074	chr16:88790074:C:T	1.25779e-07	-1.3376e-10	-1.19891
88790247	chr16:88790247:T:C	1.36898e-07	-1.3376e-10	-1.1142
88790306	chr16:88790306:C:T	1.11913e-07	-1.3376e-10	-1.31571
88790848	chr16:88790848:C:A	1.75887e-07	-1.3376e-10	-0.863591
88791433	chr16:88791433:C:T	9.62484e-08	-1.3376e-10	-1.4665
88791579	chr16:88791579:T:G	1.72052e-07	0.311887	-1.19753
88791838	chr16:88791838:C:T	8.00441e-08	-0.223353	-1.4275
88791860	chr16:88791860:G:C	1.29704e-07	-1.3376e-10	-1.16818
88792194	chr16:88792194:A:G	7.41901e-08	-0.647246	-1.07956
88792238	chr16:88792238:T:G	1.26548e-07	-0.435563	-0.757248
88792270	chr16:88792270:C:CCTGCCAT	4.55058e-07	-1.3376e-10	0.0869917
88792337	chr16:88792337:G:A	1.0391e-07	-1.3376e-10	-1.38991
88792467	chr16:88792467:G:A	2.89335e-08	-1.62629	-1.04214
88792530	chr16:88792530:G:A	4.86228e-08	-0.822551	-1.32679
88792551	chr16:88792551:C:G	9.7208e-08	-1.3376e-10	-1.45658
88792722	chr16:88792722:C:G	9.54689e-08	-1.3376e-10	-1.47463
88793392	chr16:88793392:C:T	3.98433e-07	-1.3376e-10	-0.0458948
88793458	chr16:88793458:C:T	9.70414e-08	-1.3376e-10	-1.4583
88793767	chr16:88793767:GCGGAGC:G	2.11488e-07	-1.3376e-10	-0.679266
88794416	chr16:88794416:G:A	5.367e-07	-1.3376e-10	0.252006
88794930	chr16:88794930:T:C	2.21196e-07	-1.3376e-10	-0.634384
88794978	chr16:88794978:T:C	1.08209e-07	-1.3376e-10	-1.34937
88794996	chr16:88794996:T:C	9.3393e-08	-1.3376e-10	-1.49662
88795015	chr16:88795015:T:C	1.80708e-07	-0.836554	-4.74448e-10
88795194	chr16:88795194:T:C	8.11759e-08	-1.63682	-4.74448e-10
88795243	chr16:88795243:C:T	1.40574e-07	-1.3376e-10	-1.0877
88795935	chr16:88795935:C:G	1.04102e-07	-0.0455938	-1.34247
88795958	chr16:88795958:G:A	2.19705e-07	-1.3376e-10	-0.641146
88795995	chr16:88795995:G:A	1.2486e-07	-0.71593	-0.490311
88796160	chr16:88796160:G:C	3.70161e-07	0.166036	-0.285533
88796354	chr16:88796354:G:T	2.63747e-07	-1.3376e-10	-0.458444
88796367	chr16:88796367:T:C	1.18108e-07	-1.3376e-10	-1.26183
88796452	chr16:88796452:A:G	2.24067e-07	-1.3376e-10	-0.621489
88796513	chr16:88796513:C:A	1.13973e-07	-1.3376e-10	-1.29747
88796927	chr16:88796927:GTGCGTGTT:G	1.15573e-07	-1.3376e-10	-1.28353
88797525	chr16:88797525:G:A	3.93693e-07	-1.3376e-10	-0.0578636
88797554	chr16:88797554:TA:T	1.67976e-07	-1.3376e-10	-0.90961
88797584	chr16:88797584:A:C	1.31221e-07	-1.3376e-10	-1.15655
88797694	chr16:88797694:T:C	2.47438e-08	-1.60956	-1.2153
88797821	chr16:88797821:A:AG	5.42188e-08	-1.65521	-0.385194
88797848	chr16:88797848:C:T	1.77252e-07	-0.855861	-4.74448e-10
88798489	chr16:88798489:G:A	2.45257e-08	-1.33706	-1.49666
88798544	chr16:88798544:G:A	1.67467e-06	-1.3376e-10	1.38994
88798559	chr16:88798559:C:T	9.58045e-08	-1.3376e-10	-1.47112
88798635	chr16:88798635:G:A	9.74769e-08	-1.3376e-10	-1.45382
88798878	chr16:88798878:C:A	3.70241e-07	-1.3376e-10	-0.119279
88799133	chr16:88799133:G:A	1.38216e-07	-1.3376e-10	-1.10462
88799185	chr16:88799185:C:A	1.55102e-07	-1.3376e-10	-0.989353
88799822	chr16:88799822:C:T	1.34632e-07	-1.36473	0.233842
88800110	chr16:88800110:T:C	1.0195e-07	-1.3376e-10	-1.40895
88800202	chr16:88800202:G:C	1.22026e-07	-0.615485	-0.613711
88800203	chr16:88800203:A:C	1.13159e-07	-1.3376e-10	-1.30464
88800241	chr16:88800241:A:C	1.02201e-07	-1.3376e-10	-1.40649
88800278	chr16:88800278:A:G	3.4393e-08	-1.23497	-1.26061
88800344	chr16:88800344:C:T	1.65293e-07	-0.514332	-0.411379
88800549	chr16:88800549:T:C	9.9909e-08	-1.65243	0.223257
88800573	chr16:88800573:A:G	4.09331e-08	-1.64067	-0.680826
88800715	chr16:88800715:C:T	6.66197e-08	-1.32081	-0.51362
88800915	chr16:88800915:T:G	1.04733e-07	-1.3376e-10	-1.38202
88800916	chr16:88800916:C:G	2.38513e-07	-0.559012	-4.74448e-10
88801070	chr16:88801070:A:G	1.93212e-07	-0.769648	-4.74448e-10
88801102	chr16:88801102:C:T	1.93077e-07	-1.44333	0.672987
88801405	chr16:88801405:T:TTA	4.22442e-07	-1.58768	1.6003
88801566	chr16:88801566:C:G	8.58862e-07	-1.18088	1.90305
88801570	chr16:88801570:C:G	1.1448e-06	-1.33624	2.34579
88801719	chr16:88801719:A:G	1.94073e-07	-0.765198	-4.74448e-10
88801772	chr16:88801772:C:T	1.09852e-07	-1.3376e-10	-1.3343
88801808	chr16:88801808:A:G	5.26201e-07	-1.3376e-10	0.23225
88801844	chr16:88801844:T:C	1.66131e-06	-1.24582	2.62775
88802050	chr16:88802050:G:A	9.36476e-08	-1.3376e-10	-1.4939
88802079	chr16:88802079:T:C	1.48089e-07	-1.3376e-10	-1.03562
88802292	chr16:88802292:G:C	4.65174e-08	-0.963134	-1.23047
88802784	chr16:88802784:CCG:C	2.33016e-07	-1.3376e-10	-0.582328
88802787	chr16:88802787:C:T	9.45497e-08	-1.3376e-10	-1.48431
88802831	chr16:88802831:T:C	5.32954e-08	-0.765415	-1.29217
88802963	chr16:88802963:AG:A	1.95865e-07	-0.756009	-4.74448e-10
88802977	chr16:88802977:A:G	1.87998e-07	-0.797002	-4.74448e-10
88802981	chr16:88802981:A:G	1.77534e-07	-0.85427	-4.74448e-10
88803094	chr16:88803094:G:A	2.06031e-08	-1.5785	-1.42949
88803134	chr16:88803134:A:C	2.04157e-07	-0.714547	-4.74448e-10
88803245	chr16:88803245:G:A	1.49532e-07	-1.02592	-4.74448e-10
88803290	chr16:88803290:G:A	1.92103e-07	-0.775404	-4.74448e-10
88803301	chr16:88803301:C:T	1.84125e-07	-0.817821	-4.74448e-10
88803308	chr16:88803308:A:G	3.73168e-08	-1.00247	-1.41152
88803311	chr16:88803311:G:A	1.29026e-07	-1.3376e-10	-1.17342
88803372	chr16:88803372:G:C	9.65091e-08	-1.3376e-10	-1.4638
88803461	chr16:88803461:G:A	9.34945e-08	-1.3376e-10	-1.49553
88803503	chr16:88803503:A:C	2.54377e-07	-1.3376e-10	-0.494616
88803512	chr16:88803512:C:A	1.13169e-07	-1.3376e-10	-1.30456
88803534	chr16:88803534:C:A	1.80837e-07	-0.835837	-4.74448e-10
88803548	chr16:88803548:T:C	1.51824e-07	-1.3376e-10	-1.01071
88803601	chr16:88803601:G:A	1.89086e-07	-1.3376e-10	-0.791232
88803607	chr16:88803607:C:T	1.11483e-07	-1.3376e-10	-1.31956
88803691	chr16:88803691:T:C	1.06015e-06	-1.59379	2.52652
88803697	chr16:88803697:C:A	5.0396e-07	-1.3376e-10	0.189062
88804463	chr16:88804463:G:A	1.05079e-07	-1.3376e-10	-1.37872
88804559	chr16:88804559:T:C	1.83067e-08	-1.65273	-1.47344
88804608	chr16:88804608:A:G	9.44687e-08	-1.3376e-10	-1.48517
88804814	chr16:88804814:C:T	1.03632e-07	-1.3376e-10	-1.39258
88804845	chr16:88804845:G:A	1.0133e-07	-1.3376e-10	-1.41505
88804875	chr16:88804875:C:T	7.03471e-07	-1.3376e-10	0.522592
88804963	chr16:88804963:G:A	9.33892e-08	-1.3376e-10	-1.49666
88805061	chr16:88805061:C:T	1.10142e-07	-1.3376e-10	-1.33166
88805413	chr16:88805413:C:G	1.15768e-07	-1.3376e-10	-1.28184
88805500	chr16:88805500:A:G	3.51421e-08	-1.64451	-0.829521
88806103	chr16:88806103:T:C	2.04611e-08	-1.65502	-1.35989
88806134	chr16:88806134:C:T	7.27105e-08	-0.830583	-0.916365
88806290	chr16:88806290:T:C	1.14287e-07	-1.3376e-10	-1.29472
88806738	chr16:88806738:T:G	1.15233e-07	-1.3376e-10	-1.28648
88806815	chr16:88806815:T:C	1.14287e-07	-1.3376e-10	-1.29472
88806833	chr16:88806833:C:T	8.16445e-08	-1.63106	-4.74448e-10
88807149	chr16:88807149:G:A	3.37083e-07	-1.3376e-10	-0.213104
88807230	chr16:88807230:G:A	2.70384e-07	-1.3376e-10	-0.433593
88807372	chr16:88807372:A:C	9.70333e-08	-1.3376e-10	-1.45838
88807477	chr16:88807477:G:A	1.15213e-07	-1.3376e-10	-1.28665
88807534	chr16:88807534:G:A	1.36019e-07	-1.3376e-10	-1.12064
88807562	chr16:88807562:A:G	1.14287e-07	-1.3376e-10	-1.29472
88807673	chr16:88807673:G:A	8.78685e-08	-1.55759	-4.74448e-10
88807724	chr16:88807724:G:A	9.33543e-08	-1.49703	-4.74448e-10
88807784	chr16:88807784:GC:G	1.06845e-07	-1.3376e-10	-1.36206
88807846	chr16:88807846:T:C	1.14003e-07	-1.3376e-10	-1.29721
88807929	chr16:88807929:C:T	1.97112e-07	-1.3376e-10	-0.749662
88807979	chr16:88807979:T:A	4.3399e-07	-1.3376e-10	0.0395871
88808137	chr16:88808137:G:T	1.06491e-07	-1.3376e-10	-1.36537
88808158	chr16:88808158:G:A	2.17583e-07	-1.3376e-10	-0.650853
88808218	chr16:88808218:G:A	2.32925e-07	-1.3376e-10	-0.582716
88808247	chr16:88808247:C:T	9.50616e-08	-1.3376e-10	-1.47891
88808303	chr16:88808303:G:A	1.08707e-07	-1.3376e-10	-1.34478
88808370	chr16:88808370:C:T	8.36843e-07	-1.09423	1.79043
88808408	chr16:88808408:T:G	1.11922e-07	-1.3376e-10	-1.31563
88808580	chr16:88808580:G:A	5.00285e-07	-1.3376e-10	0.181744
88808642	chr16:88808642:C:T	3.89792e-07	-1.3376e-10	-0.0678211
88808865	chr16:88808865:G:A	1.05395e-07	-1.3376e-10	-1.37572
88809070	chr16:88809070:C:T	1.16156e-07	-1.55799	0.279494
88809092	chr16:88809092:GC:G	2.27759e-07	-1.3376e-10	-0.605145
88809277	chr16:88809277:C:T	2.88456e-07	-1.3376e-10	-0.368891
88809365	chr16:88809365:TCTG:T	1.36246e-07	-1.3376e-10	-1.11898
88809429	chr16:88809429:G:T	1.35317e-07	-1.3376e-10	-1.12582
88809516	chr16:88809516:T:C	1.17316e-07	-1.3376e-10	-1.26856
88809651	chr16:88809651:A:G	9.18212e-08	-1.51834	0.00474675
88809695	chr16:88809695:T:C	3.34927e-07	-1.3376e-10	-0.219521
88810185	chr16:88810185:G:A	1.03035e-07	-1.3376e-10	-1.39837
88810188	chr16:88810188:G:A	9.3827e-08	-1.3376e-10	-1.49198
88810212	chr16:88810212:G:C	1.27752e-07	-1.3376e-10	-1.18334
88810229	chr16:88810229:A:G	1.12705e-07	-1.3376e-10	-1.30866
88810263	chr16:88810263:CTG:C	1.30474e-07	-1.16226	-4.74448e-10
88810596	chr16:88810596:A:G	3.25143e-08	-1.58854	-0.96322
88810655	chr16:88810655:A:G	1.0913e-07	-1.3376e-10	-1.34089
88810716	chr16:88810716:G:A	2.59178e-08	-1.50236	-1.27615
88810820	chr16:88810820:C:T	1.25474e-07	-1.3376e-10	-1.20134
88810905	chr16:88810905:G:C	8.11013e-08	-0.313436	-1.3243
88810986	chr16:88810986:G:C	1.4829e-07	-1.3376e-10	-1.03427
88810998	chr16:88810998:A:T	1.83207e-07	-1.3376e-10	-0.822818
88811021	chr16:88811021:G:A	4.15427e-08	-1.33278	-0.973936
88811199	chr16:88811199:G:T	8.27402e-08	-1.61773	-4.74448e-10
88811379	chr16:88811379:C:G	1.25364e-07	-1.3376e-10	-1.20221
88811640	chr16:88811640:G:A	4.1213e-07	-0.0120944	-4.74448e-10
88811714	chr16:88811714:G:T	9.39922e-08	-1.3376e-10	-1.49022
88811768	chr16:88811768:C:A	1.86046e-07	-1.3376e-10	-0.807439
88812148	chr16:88812148:C:G	9.99427e-08	-1.3376e-10	-1.42884
88812318	chr16:88812318:T:G	9.39e-08	-1.3376e-10	-1.4912
88812501	chr16:88812501:T:C	3.36091e-08	-1.61115	-0.907493
88812544	chr16:88812544:C:T	2.87781e-08	-1.26017	-1.41365
88812679	chr16:88812679:A:G	3.00628e-08	-1.64885	-0.981299
88812802	chr16:88812802:T:C	1.01136e-07	-1.3376e-10	-1.41697
88812948	chr16:88812948:A:T	9.61566e-08	-1.3376e-10	-1.46746
88812955	chr16:88812955:G:C	5.1078e-08	-1.63226	-0.46782
88812959	chr16:88812959:C:T	2.51335e-08	-1.63919	-1.17004
88813315	chr16:88813315:C:T	1.39932e-07	-1.3376e-10	-1.09228
88813323	chr16:88813323:A:T	1.87963e-08	-1.6473	-1.45248
88813384	chr16:88813384:G:A	4.24756e-08	-1.65523	-0.629276
88813422	chr16:88813422:CCTGATT:C	1.01391e-07	-1.3376e-10	-1.41445
88813564	chr16:88813564:A:C	9.55791e-08	-1.3376e-10	-1.47348
88813787	chr16:88813787:T:C	3.53079e-08	-1.65111	-0.818219
88813828	chr16:88813828:T:C	3.55798e-08	-1.5836	-0.878059
88814072	chr16:88814072:A:G	3.15268e-08	-1.65288	-0.929719
88814143	chr16:88814143:T:C	9.90773e-08	-1.3376e-10	-1.43753
88814386	chr16:88814386:G:A	1.10026e-07	-1.3376e-10	-1.33272
88814557	chr16:88814557:C:G	6.29579e-08	-1.5218	-0.369167
88815075	chr16:88815075:C:CT	3.46205e-08	-1.65244	-0.836545
88815131	chr16:88815131:A:G	1.12365e-07	-1.3376e-10	-1.31168
88815135	chr16:88815135:G:A	1.51083e-07	-1.3376e-10	-1.0156
88815227	chr16:88815227:T:C	4.21745e-08	-1.64019	-0.651429
88815230	chr16:88815230:G:A	2.59267e-08	-1.28168	-1.49648
88815237	chr16:88815237:C:T	2.91326e-07	-1.3376e-10	-0.358993
88815562	chr16:88815562:C:T	1.31613e-07	-1.3376e-10	-1.15357
88815636	chr16:88815636:C:T	7.9724e-08	-1.65486	-4.74448e-10
88815837	chr16:88815837:C:T	3.8248e-06	-1.3376e-10	2.21583
88815923	chr16:88815923:A:G	2.95093e-07	-1.3376e-10	-0.346144
88816004	chr16:88816004:A:G	4.16635e-07	-1.44395	1.44273
88816109	chr16:88816109:G:A	9.9919e-08	-1.3376e-10	-1.42907
88816156	chr16:88816156:G:A	2.15359e-07	-0.661129	-4.74448e-10
88816399	chr16:88816399:G:A	1.1571e-07	-1.3376e-10	-1.28235
88816639	chr16:88816639:T:G	2.39911e-08	-1.62233	-1.23342
88816683	chr16:88816683:C:T	3.0693e-08	-1.63042	-0.978978
88816880	chr16:88816880:T:C	2.24918e-08	-1.63954	-1.28074
88816939	chr16:88816939:G:A	1.20171e-07	-1.3376e-10	-1.24452
88817029	chr16:88817029:T:C	8.05559e-08	-1.64448	-4.74448e-10
88817033	chr16:88817033:G:A	8.0923e-08	-1.63994	-4.74448e-10
88817165	chr16:88817165:T:C	2.7703e-08	-1.63911	-1.07279
88817248	chr16:88817248:AGAC:A	1.98444e-08	-1.55694	-1.48857
88817666	chr16:88817666:G:C	9.47137e-08	-1.3376e-10	-1.48258
88817818	chr16:88817818:G:A	1.83951e-08	-1.65182	-1.46952
88817898	chr16:88817898:G:A	2.78241e-08	-1.63383	-1.07371
88817970	chr16:88817970:C:T	1.29269e-07	-1.3376e-10	-1.17154
88818058	chr16:88818058:C:T	2.06596e-08	-1.54122	-1.46403
88818113	chr16:88818113:G:A	2.14005e-07	-1.3376e-10	-0.667435
88818205	chr16:88818205:G:A	8.01834e-08	-1.64912	-4.74448e-10
88818253	chr16:88818253:T:C	2.04012e-07	-1.3376e-10	-0.715257
88818367	chr16:88818367:G:A	2.13884e-07	-1.3376e-10	-0.668002
88818395	chr16:88818395:C:T	9.47015e-08	-1.3376e-10	-1.4827
88818401	chr16:88818401:A:G	1.88023e-08	-1.62388	-1.47557
88818405	chr16:88818405:T:C	1.87832e-08	-1.62133	-1.47914
88818428	chr16:88818428:C:T	2.118e-07	-1.3376e-10	-0.677792
88818434	chr16:88818434:A:G	1.25598e-07	-1.3376e-10	-1.20035
88818448	chr16:88818448:C:T	8.25138e-08	-1.62047	-4.74448e-10
88818501	chr16:88818501:C:G	2.32389e-08	-1.59769	-1.28991
88818592	chr16:88818592:A:G	1.96048e-08	-1.57969	-1.47797
88818660	chr16:88818660:G:A	9.47015e-08	-1.3376e-10	-1.4827
88818672	chr16:88818672:C:T	2.18618e-08	-1.58594	-1.36275
88818688	chr16:88818688:G:A	9.43636e-08	-1.3376e-10	-1.48628
88818716	chr16:88818716:C:T	2.26633e-07	-1.3376e-10	-0.610102
88818724	chr16:88818724:T:C	1.96536e-08	-1.58703	-1.46814
88818829	chr16:88818829:G:A	2.55057e-08	-1.65306	-1.14148
88818928	chr16:88818928:G:A	1.9226e-08	-1.59168	-1.48549
88818997	chr16:88818997:T:A	1.37922e-07	-1.3376e-10	-1.10675
88819101	chr16:88819101:G:A	1.80654e-08	-1.6527	-1.48674
88819148	chr16:88819148:C:T	2.41203e-08	-1.54844	-1.30194
88819157	chr16:88819157:C:T	2.44257e-08	-1.64601	-1.19179
88819377	chr16:88819377:A:C	1.83127e-07	-1.3376e-10	-0.823252
88819530	chr16:88819530:A:ATCT	1.8822e-08	-1.60477	-1.49363
88819553	chr16:88819553:T:G	1.84272e-08	-1.65488	-1.46473
88819815	chr16:88819815:T:A	2.20445e-08	-1.6003	-1.34007
88819882	chr16:88819882:C:T	3.62821e-07	-1.3376e-10	-0.139526
88819934	chr16:88819934:T:C	1.91122e-08	-1.65494	-1.42816
88819995	chr16:88819995:A:G	1.8614e-08	-1.65126	-1.45826
88820080	chr16:88820080:C:T	2.16817e-08	-1.65112	-1.30585
88820151	chr16:88820151:C:T	9.38292e-08	-1.3376e-10	-1.49196
88820240	chr16:88820240:C:T	2.15793e-08	-1.60237	-1.35933
88820403	chr16:88820403:A:G	2.22918e-08	-1.61217	-1.31705
88820420	chr16:88820420:C:T	2.52842e-08	-1.61832	-1.18494
88820463	chr16:88820463:T:C	1.82318e-08	-1.65385	-1.47641
88820609	chr16:88820609:G:C	1.81513e-08	-1.65366	-1.48103
88820987	chr16:88820987:C:T	1.87104e-08	-1.61002	-1.49434
88821051	chr16:88821051:C:T	3.06464e-08	-1.64103	-0.969891
88821103	chr16:88821103:C:T	1.13888e-07	-1.3376e-10	-1.29822
88821107	chr16:88821107:A:T	2.00219e-07	-1.3376e-10	-0.734024
88821119	chr16:88821119:T:A	1.91292e-08	-1.60504	-1.47718
88821146	chr16:88821146:A:G	1.98773e-08	-1.59485	-1.44901
88821172	chr16:88821172:TCCAGAGG:T	1.98467e-08	-1.57087	-1.47453
88821296	chr16:88821296:A:T	1.98882e-08	-1.60392	-1.43939
88821303	chr16:88821303:G:A	1.86742e-07	-1.3376e-10	-0.803705
88821408	chr16:88821408:C:T	2.10726e-07	-1.3376e-10	-0.682874
88821470	chr16:88821470:C:T	2.05602e-08	-1.65449	-1.35558
88821527	chr16:88821527:G:A	9.78245e-08	-1.3376e-10	-1.45026
88821625	chr16:88821625:G:A	2.09394e-07	-1.3376e-10	-0.689219
88821660	chr16:88821660:C:G	1.85073e-08	-1.62364	-1.49163
88821923	chr16:88821923:A:G	1.80128e-08	-1.64839	-1.49397
88821998	chr16:88821998:AAAAAG:A	2.09712e-07	-1.3376e-10	-0.687701
88822070	chr16:88822070:G:C	9.66227e-08	-1.3376e-10	-1.46262
88822141	chr16:88822141:G:A	2.08352e-07	-1.3376e-10	-0.694207
88822333	chr16:88822333:A:G	8.19424e-07	0.675167	-4.74448e-10
88822675	chr16:88822675:C:A	1.39491e-07	-1.3376e-10	-1.09544
88822755	chr16:88822755:C:T	8.07775e-08	-1.64174	-4.74448e-10
88823019	chr16:88823019:T:C	1.88085e-08	-1.64428	-1.45484
88823034	chr16:88823034:C:A	8.05286e-08	-1.64482	-4.74448e-10
88823299	chr16:88823299:C:T	2.02308e-07	-1.3376e-10	-0.723643
88823337	chr16:88823337:A:G	4.38902e-08	-1.64115	-0.610594
88823873	chr16:88823873:G:A	1.0166e-07	-1.3376e-10	-1.4118
88823946	chr16:88823946:A:G	8.00153e-08	-1.65122	-4.74448e-10
88824004	chr16:88824004:G:A	9.61282e-08	-1.3376e-10	-1.46775
88824063	chr16:88824063:C:T	2.31003e-08	-1.65461	-1.23898
88824198	chr16:88824198:G:A	2.48333e-08	-1.48564	-1.33561
88824224	chr16:88824224:A:G	2.06407e-08	-1.65038	-1.35579
88824618	chr16:88824618:C:T	3.59562e-08	-1.64854	-0.802593
88824670	chr16:88824670:C:A	9.34634e-08	-1.3376e-10	-1.49586
88824731	chr16:88824731:G:A	2.04641e-08	-1.6534	-1.36136
88824738	chr16:88824738:C:T	9.39364e-08	-1.3376e-10	-1.49082
88824832	chr16:88824832:C:A	2.0403e-08	-1.64935	-1.3684
88824954	chr16:88824954:G:A	9.68361e-08	-1.3376e-10	-1.46041
88825636	chr16:88825636:G:A	1.39384e-07	-1.3376e-10	-1.0962
88825691	chr16:88825691:G:A	1.34302e-07	-1.3376e-10	-1.13334
88825793	chr16:88825793:CCA:C	9.38258e-08	-1.3376e-10	-1.49199
88825816	chr16:88825816:C:T	2.01163e-07	-1.3376e-10	-0.729319
88825973	chr16:88825973:T:C	1.87987e-08	-1.64494	-1.45471
88826594	chr16:88826594:G:A	1.81594e-08	-1.65321	-1.48103
88826605	chr16:88826605:C:G	3.20255e-08	-1.58161	-0.985288
88826880	chr16:88826880:G:A	1.76842e-07	-0.85818	-4.74448e-10
88826965	chr16:88826965:C:T	9.7722e-08	-1.3376e-10	-1.45131
88827008	chr16:88827008:A:G	3.67105e-08	-1.5871	-0.843267
88827297	chr16:88827297:C:T	1.85356e-08	-1.65246	-1.46128
88827591	chr16:88827591:T:C	2.12118e-08	-1.64111	-1.33777
88827963	chr16:88827963:C:T	1.83735e-08	-1.65298	-1.46954
88828019	chr16:88828019:C:T	1.80149e-08	-1.65065	-1.49159
88828162	chr16:88828162:G:A	1.88777e-07	-1.3376e-10	-0.792868
88828183	chr16:88828183:T:G	9.49684e-08	-1.3376e-10	-1.47989
88828224	chr16:88828224:T:C	1.78891e-08	-1.65268	-1.49657
88828250	chr16:88828250:G:A	1.77341e-07	-1.3376e-10	-0.855359
88828305	chr16:88828305:A:G	1.80704e-08	-1.65336	-1.4858
88828325	chr16:88828325:G:A	4.04724e-08	-1.65505	-0.677766
88828384	chr16:88828384:C:T	1.22226e-07	-1.3376e-10	-1.22756
88828657	chr16:88828657:T:C	1.84426e-08	-1.65462	-1.46416
88828907	chr16:88828907:A:G	1.81446e-08	-1.65469	-1.48037
88829082	chr16:88829082:C:T	1.84556e-07	-1.3376e-10	-0.815483
88829121	chr16:88829121:C:T	6.116e-07	0.382644	-4.74448e-10
88829132	chr16:88829132:G:C	4.67829e-08	-1.45897	-0.728948
88829136	chr16:88829136:C:T	4.56113e-08	-1.47303	-0.740246
88829138	chr16:88829138:C:T	3.73643e-08	-1.47303	-0.939689
88829152	chr16:88829152:C:T	4.08841e-08	-1.34122	-0.981469
88829161	chr16:88829161:G:A	1.12813e-07	-1.06226	-0.245448
88829217	chr16:88829217:G:A	1.822e-08	-1.65496	-1.47596
88829252	chr16:88829252:CAAG:C	2.3832e-08	-1.56342	-1.29899
88829411	chr16:88829411:A:G	1.90354e-08	-1.64689	-1.44025
88829430	chr16:88829430:C:T	1.9595e-08	-1.63528	-1.42288
88829692	chr16:88829692:T:C	3.57874e-08	-1.10186	-1.35398
88829706	chr16:88829706:G:A	9.34811e-08	-1.3376e-10	-1.49567
88829729	chr16:88829729:C:T	2.7727e-08	-1.6157	-1.09533
88829839	chr16:88829839:C:T	2.19109e-07	-1.3376e-10	-0.643864
88829887	chr16:88829887:G:A	1.73599e-07	-0.876685	-4.74448e-10
88830093	chr16:88830093:T:G	2.37793e-07	-1.3376e-10	-0.562033
88830349	chr16:88830349:T:C	3.9123e-07	-0.0641391	-4.74448e-10
88830353	chr16:88830353:G:A	9.34291e-08	-1.3376e-10	-1.49623
88830411	chr16:88830411:G:A	1.59109e-07	-1.3376e-10	-0.963842
88830490	chr16:88830490:C:T	1.78572e-08	-1.65441	-1.49661
88830587	chr16:88830587:C:T	9.33907e-08	-1.3376e-10	-1.49664
88830695	chr16:88830695:A:G	3.17632e-08	-1.11991	-1.45522
88830941	chr16:88830941:A:T	2.97807e-08	-1.15251	-1.48707
88831075	chr16:88831075:C:T	1.63482e-07	-0.936731	-4.74448e-10
88831104	chr16:88831104:G:A	1.27673e-07	-1.3376e-10	-1.18396
88831247	chr16:88831247:G:C	8.22991e-07	-1.3376e-10	0.679511
88831890	chr16:88831890:G:C	9.57714e-08	-1.3376e-10	-1.47147
88832105	chr16:88832105:G:C	1.67221e-07	-1.3376e-10	-0.914117
88832315	chr16:88832315:A:G	1.16175e-07	-1.3376e-10	-1.27834
88832378	chr16:88832378:C:T	4.14275e-08	-1.36972	-0.939771
88832408	chr16:88832408:C:T	1.63243e-07	-1.3376e-10	-0.938194
88832434	chr16:88832434:G:A	9.36131e-08	-1.3376e-10	-1.49426
88832493	chr16:88832493:T:C	3.57452e-08	-1.53682	-0.920202
88832743	chr16:88832743:G:A	1.16348e-07	-1.3376e-10	-1.27685
88832893	chr16:88832893:A:G	2.49937e-07	-1.3376e-10	-0.512226
88832914	chr16:88832914:T:C	1.828e-08	-1.63591	-1.49171
88832950	chr16:88832950:G:A	2.08933e-08	-1.51078	-1.48322
88832992	chr16:88832992:T:G	2.37575e-08	-1.63571	-1.22982
88833277	chr16:88833277:C:T	9.33882e-08	-1.3376e-10	-1.49667
88833514	chr16:88833514:C:T	3.13702e-07	-1.3376e-10	-0.284991
88833892	chr16:88833892:C:T	9.78906e-08	-1.3376e-10	-1.44958
88834087	chr16:88834087:G:A	1.48731e-07	-1.3376e-10	-1.0313
88834263	chr16:88834263:C:T	2.25349e-08	-1.42444	-1.49392
88834850	chr16:88834850:G:T	1.86624e-08	-1.64652	-1.46041
88834876	chr16:88834876:G:T	1.39637e-07	-1.3376e-10	-1.09439
88834884	chr16:88834884:G:A	2.43615e-08	-1.60436	-1.23607
88834983	chr16:88834983:CCT:C	1.81626e-08	-1.65521	-1.47887
88835005	chr16:88835005:C:T	9.73194e-08	-1.3376e-10	-1.45544
88835113	chr16:88835113:G:A	1.79356e-08	-1.65331	-1.49333
88835145	chr16:88835145:C:T	9.80314e-08	-1.3376e-10	-1.44815
88835186	chr16:88835186:C:T	1.23696e-07	-1.3376e-10	-1.21561
88835265	chr16:88835265:G:A	1.79113e-08	-1.65161	-1.49639
88835437	chr16:88835437:G:A	1.61668e-07	-1.3376e-10	-0.947886
88835442	chr16:88835442:T:A	2.42017e-08	-1.64456	-1.20245
88835499	chr16:88835499:G:A	5.62836e-07	-1.3376e-10	0.299554
88835631	chr16:88835631:G:A	1.05137e-07	-1.3376e-10	-1.37817
88835703	chr16:88835703:G:A	2.58274e-08	-1.56994	-1.21205
88835760	chr16:88835760:G:A	1.28282e-07	-1.1792	-4.74448e-10
88835868	chr16:88835868:C:T	3.39861e-08	-1.61508	-0.892405
88835869	chr16:88835869:G:A	2.30481e-08	-1.5985	-1.29736
88835974	chr16:88835974:G:A	1.1065e-07	-1.3376e-10	-1.32707
88836110	chr16:88836110:A:G	1.93953e-08	-1.63887	-1.42954
88836235	chr16:88836235:G:A	9.56258e-08	-1.3376e-10	-1.47299
88836366	chr16:88836366:A:G	9.90038e-08	-1.3376e-10	-1.43828
88836372	chr16:88836372:A:G	2.07612e-08	-1.56141	-1.43894
88836412	chr16:88836412:T:C	2.15834e-08	-1.52995	-1.43157
88836415	chr16:88836415:G:T	2.18199e-08	-1.521	-1.42962
88836514	chr16:88836514:C:T	1.85152e-08	-1.61977	-1.49508
88836526	chr16:88836526:C:T	1.85879e-08	-1.61494	-1.49598
88836614	chr16:88836614:A:G	1.90216e-08	-1.59261	-1.49525
88836818	chr16:88836818:A:C	1.36188e-07	-1.3376e-10	-1.1194
88836903	chr16:88836903:G:A	9.35809e-08	-1.3376e-10	-1.49461
88836946	chr16:88836946:A:C	1.93066e-08	-1.5764	-1.49658
88837062	chr16:88837062:T:C	2.8566e-08	-1.18682	-1.4944
88837146	chr16:88837146:G:A	2.36161e-08	-1.5026	-1.36891
88837427	chr16:88837427:A:G	1.78749e-08	-1.65443	-1.49561
88837512	chr16:88837512:A:C	1.87473e-08	-1.60572	-1.49667
88837612	chr16:88837612:G:A	1.00947e-07	-1.3376e-10	-1.41884
88837678	chr16:88837678:A:G	1.85705e-08	-1.61525	-1.49661
88837854	chr16:88837854:T:C	1.86069e-08	-1.61363	-1.49627
88837870	chr16:88837870:A:G	1.68294e-07	-1.3376e-10	-0.90772
88837893	chr16:88837893:T:C	1.84718e-08	-1.62057	-1.49662
88837906	chr16:88837906:G:A	3.24472e-07	-1.3376e-10	-0.251234
88837926	chr16:88837926:G:A	8.72031e-08	-1.56519	-4.74448e-10
88838004	chr16:88838004:C:T	1.80251e-08	-1.64704	-1.49462
88838018	chr16:88838018:C:T	4.86378e-08	-1.31897	-0.830061
88838378	chr16:88838378:G:A	1.13765e-07	-1.3376e-10	-1.2993
88838392	chr16:88838392:A:G	2.08586e-08	-1.65222	-1.34345
88838666	chr16:88838666:A:G	2.52234e-08	-1.64341	-1.16225
88838805	chr16:88838805:T:A	8.1715e-08	-1.6302	-4.74448e-10
88838814	chr16:88838814:G:A	1.21163e-07	-1.3376e-10	-1.2363
88839248	chr16:88839248:G:A	8.2883e-07	-1.3376e-10	0.686581
88839311	chr16:88839311:G:A	1.85065e-07	-1.3376e-10	-0.81273
88839558	chr16:88839558:G:A	2.32518e-08	-1.55052	-1.33653
88839733	chr16:88839733:C:G	9.88681e-08	-1.3376e-10	-1.43965
88839943	chr16:88839943:G:A	9.34505e-08	-1.3376e-10	-1.496
88840127	chr16:88840127:G:A	9.52755e-08	-1.3376e-10	-1.47666
88840372	chr16:88840372:A:G	2.73793e-08	-1.55086	-1.17279
88840554	chr16:88840554:C:T	1.29513e-07	-1.3376e-10	-1.16965
88840635	chr16:88840635:A:G	2.89523e-08	-1.65511	-1.01267
88840664	chr16:88840664:C:T	7.47138e-07	-1.3376e-10	0.582816
88840719	chr16:88840719:T:C	9.69359e-08	-1.3376e-10	-1.45938
88840914	chr16:88840914:T:C	3.37619e-07	-1.3376e-10	-0.211517
88841147	chr16:88841147:A:G	1.12418e-07	-1.3376e-10	-1.31121
88841454	chr16:88841454:C:A	1.08298e-07	-1.3376e-10	-1.34855
88841838	chr16:88841838:T:C	9.4591e-08	-1.3376e-10	-1.48387
88841898	chr16:88841898:G:A	8.59804e-08	-1.57931	-4.74448e-10
88842198	chr16:88842198:G:A	1.25628e-07	-1.3376e-10	-1.20011
88842620	chr16:88842620:C:T	2.36949e-08	-1.63204	-1.23613
88842647	chr16:88842647:G:A	8.72603e-08	-1.56454	-4.74448e-10
88842663	chr16:88842663:T:C	9.54396e-08	-1.3376e-10	-1.47494
88842687	chr16:88842687:G:A	3.92645e-08	-1.64142	-0.721698
88842710	chr16:88842710:C:T	1.28755e-07	-1.3376e-10	-1.17552
88842751	chr16:88842751:G:T	2.23443e-08	-1.60103	-1.32583
88843002	chr16:88843002:G:A	9.76109e-08	-1.3376e-10	-1.45245
88843037	chr16:88843037:T:C	1.13802e-07	-1.3376e-10	-1.29897
88843039	chr16:88843039:G:A	9.36072e-08	-1.3376e-10	-1.49433
88843086	chr16:88843086:T:G	9.90388e-08	-1.3376e-10	-1.43792
88843228	chr16:88843228:C:T	1.12806e-07	-1.3376e-10	-1.30776
88843636	chr16:88843636:C:T	9.3464e-08	-1.3376e-10	-1.49586
88843754	chr16:88843754:A:G	2.74568e-08	-1.53166	-1.18917
88843789	chr16:88843789:A:G	2.25668e-08	-1.42863	-1.48833
88843799	chr16:88843799:C:T	2.59588e-08	-1.39824	-1.37869
88843826	chr16:88843826:C:T	1.03884e-07	-1.3376e-10	-1.39016
88843901	chr16:88843901:G:A	9.11945e-08	-1.52044	-4.74448e-10
88843915	chr16:88843915:G:T	9.35084e-08	-1.3376e-10	-1.49538
88843980	chr16:88843980:G:A	9.34137e-08	-1.3376e-10	-1.4964
88844187	chr16:88844187:CA:C	1.05481e-07	-0.291463	-1.08344
88844416	chr16:88844416:G:A	3.26872e-08	-1.56434	-0.982107
88844509	chr16:88844509:T:C	1.31647e-07	-1.3376e-10	-1.15331
88844511	chr16:88844511:T:C	1.31757e-07	-1.3376e-10	-1.15248
88844635	chr16:88844635:C:T	3.07733e-08	-1.5261	-1.08069
88844636	chr16:88844636:G:A	1.29047e-07	-1.3376e-10	-1.17325
88845031	chr16:88845031:G:C	9.81302e-08	-1.3376e-10	-1.44714
88845062	chr16:88845062:G:A	9.42741e-08	-1.3376e-10	-1.48723
88845076	chr16:88845076:G:A	8.83248e-08	-1.55241	-4.74448e-10
88845153	chr16:88845153:C:G	1.01176e-07	-1.3376e-10	-1.41657
88845254	chr16:88845254:G:A	4.75343e-08	-1.58417	-0.587816
88845395	chr16:88845395:C:T	1.0112e-07	-1.3376e-10	-1.41712
88845439	chr16:88845439:G:A	1.34089e-07	-1.3376e-10	-1.13493
88845563	chr16:88845563:A:G	1.40158e-06	1.21192	-4.74448e-10
88845720	chr16:88845720:G:A	1.00507e-07	-1.3376e-10	-1.42321
88845739	chr16:88845739:G:A	9.92402e-08	-1.3376e-10	-1.43589
88845841	chr16:88845841:A:G	4.25962e-07	-1.3376e-10	0.020916
88845842	chr16:88845842:G:A	9.35732e-08	-1.3376e-10	-1.49469
88846191	chr16:88846191:A:T	9.99888e-08	-1.3376e-10	-1.42838
88846269	chr16:88846269:C:T	9.97671e-08	-1.3376e-10	-1.4306
88846380	chr16:88846380:C:T	1.26873e-07	-1.3376e-10	-1.19024
88846669	chr16:88846669:A:G	3.14039e-08	-1.11782	-1.46868
88846699	chr16:88846699:T:C	2.74546e-08	-1.39981	-1.32109
88847009	chr16:88847009:G:A	1.92066e-08	-1.6291	-1.44909
88847052	chr16:88847052:A:G	1.13876e-07	-1.3376e-10	-1.29832
88847059	chr16:88847059:G:C	1.31993e-07	-1.3376e-10	-1.15068
88847079	chr16:88847079:G:A	9.93612e-08	-1.3376e-10	-1.43467
88847107	chr16:88847107:T:G	9.93906e-08	-1.3376e-10	-1.43438
88847148	chr16:88847148:C:G	9.95968e-08	-1.3376e-10	-1.4323
88847227	chr16:88847227:T:C	1.02604e-07	-1.3376e-10	-1.40255
88847228	chr16:88847228:G:A	1.02699e-07	-1.3376e-10	-1.40163
88847242	chr16:88847242:A:G	1.80291e-08	-1.65515	-1.48629
88847248	chr16:88847248:G:A	1.1919e-07	-1.3376e-10	-1.25272
88847324	chr16:88847324:T:G	3.38542e-08	-1.07652	-1.43485
88847408	chr16:88847408:A:C	1.02752e-07	-1.3376e-10	-1.40112
88847538	chr16:88847538:G:C	1.93661e-08	-1.65471	-1.41521
88847622	chr16:88847622:A:G	8.7699e-07	-1.3376e-10	0.743061
88847665	chr16:88847665:T:C	1.01082e-07	-1.3376e-10	-1.41751
88847822	chr16:88847822:C:T	1.02703e-07	-1.3376e-10	-1.40159
88847887	chr16:88847887:G:C	1.02703e-07	-1.3376e-10	-1.40159
88848163	chr16:88848163:G:A	1.21535e-07	-1.3376e-10	-1.23324
88848190	chr16:88848190:A:C	2.72377e-08	-1.63381	-1.09502
88848227	chr16:88848227:G:A	9.4826e-08	-1.3376e-10	-1.48139
88848318	chr16:88848318:G:A	6.18389e-07	-1.3376e-10	0.393683
88848330	chr16:88848330:C:T	1.36214e-06	1.18338	-4.74448e-10
88848356	chr16:88848356:C:T	2.04846e-08	-1.59779	-1.41597
88848460	chr16:88848460:C:T	8.78368e-08	-1.55795	-4.74448e-10
88848468	chr16:88848468:C:T	1.02668e-07	-1.3376e-10	-1.40194
88848656	chr16:88848656:G:T	1.03768e-07	-1.3376e-10	-1.39128
88848774	chr16:88848774:T:TGCTGACTG	2.05987e-07	-1.3376e-10	-0.705622
88848816	chr16:88848816:C:T	1.01175e-07	-1.3376e-10	-1.41658
88848990	chr16:88848990:G:A	1.07007e-07	-1.3376e-10	-1.36054
88849106	chr16:88849106:A:G	1.02799e-07	-1.3376e-10	-1.40066
88849292	chr16:88849292:C:T	2.40253e-08	-1.47317	-1.38116
88849312	chr16:88849312:T:C	2.47734e-08	-1.61893	-1.20473
88849363	chr16:88849363:C:A	1.96224e-08	-1.64748	-1.40928
88849378	chr16:88849378:G:C	1.14035e-07	-1.3376e-10	-1.29693
88849447	chr16:88849447:T:C	2.08021e-08	-1.60677	-1.3916
88849452	chr16:88849452:T:G	8.037e-08	-1.64679	-4.74448e-10
88849576	chr16:88849576:G:A	1.00985e-07	-1.3376e-10	-1.41846
88849605	chr16:88849605:T:C	1.02752e-07	-1.3376e-10	-1.40112
88849610	chr16:88849610:A:G	9.71105e-08	-1.65519	0.19761
88849628	chr16:88849628:G:T	3.65243e-08	-1.23487	-1.20059
88849636	chr16:88849636:T:C	2.62126e-08	-1.33092	-1.43627
88849682	chr16:88849682:C:T	1.56905e-07	-1.3376e-10	-0.977792
88849805	chr16:88849805:G:A	3.26766e-07	-1.3376e-10	-0.24419
88850037	chr16:88850037:C:T	1.21431e-07	-1.3376e-10	-1.23409
88850145	chr16:88850145:G:A	9.77096e-08	-1.3376e-10	-1.45143
88850192	chr16:88850192:G:A	1.02582e-07	-1.3376e-10	-1.40277
88850372	chr16:88850372:G:A	1.80236e-07	-0.839166	-4.74448e-10
88850440	chr16:88850440:A:G	1.02703e-07	-1.3376e-10	-1.40159
88850443	chr16:88850443:G:A	1.9311e-08	-1.65289	-1.41987
88850747	chr16:88850747:G:A	1.9233e-06	-1.3376e-10	1.52836
88850806	chr16:88850806:A:G	1.02703e-07	-1.3376e-10	-1.40159
88850860	chr16:88850860:A:G	1.02703e-07	-1.3376e-10	-1.40159
88851016	chr16:88851016:A:G	1.02722e-07	-1.3376e-10	-1.40141
88851064	chr16:88851064:TC:T	2.56776e-08	-1.6126	-1.17522
88851093	chr16:88851093:C:T	1.19481e-07	-1.3376e-10	-1.25028
88851094	chr16:88851094:G:A	1.79296e-08	-1.65427	-1.49271
88851240	chr16:88851240:C:G	2.27679e-08	-1.64156	-1.26652
88851251	chr16:88851251:C:T	2.71834e-08	-1.43171	-1.29911
88851356	chr16:88851356:A:C	9.04818e-08	-1.52829	-4.74448e-10
88851390	chr16:88851390:G:A	1.12964e-06	0.996217	-4.74448e-10
88851420	chr16:88851420:G:A	1.09368e-07	-1.3376e-10	-1.33872
88851455	chr16:88851455:G:A	5.04479e-07	-1.3376e-10	0.190092
88851457	chr16:88851457:C:T	1.06426e-07	-1.3376e-10	-1.36598
88851577	chr16:88851577:G:A	2.94798e-08	-1.45311	-1.19662
88851688	chr16:88851688:C:T	3.98351e-08	-0.941818	-1.40687
88851689	chr16:88851689:G:A	5.97842e-07	-1.3376e-10	0.359892
88851828	chr16:88851828:G:A	1.0675e-07	-1.3376e-10	-1.36294
88851848	chr16:88851848:C:T	2.25993e-08	-1.51083	-1.40469
88851853	chr16:88851853:G:T	9.76967e-08	-1.3376e-10	-1.45157
88852015	chr16:88852015:G:A	1.19161e-07	-1.3376e-10	-1.25296
88852082	chr16:88852082:C:G	2.09121e-07	-1.3376e-10	-0.690522
88852115	chr16:88852115:C:A	9.69797e-08	-1.3376e-10	-1.45893
88852173	chr16:88852173:G:A	1.59308e-07	-1.3376e-10	-0.962595
88852199	chr16:88852199:G:T	1.79879e-08	-1.6543	-1.48944
88852319	chr16:88852319:C:G	2.26683e-08	-1.64481	-1.26765
88852597	chr16:88852597:G:A	2.37789e-08	-1.51379	-1.35085
88852618	chr16:88852618:A:G	9.71164e-08	-1.3376e-10	-1.45752
88852769	chr16:88852769:T:C	2.26539e-08	-1.43534	-1.47776
88852811	chr16:88852811:C:T	2.3523e-08	-1.45725	-1.4182
88853049	chr16:88853049:C:G	2.22598e-08	-1.65523	-1.27542
88853369	chr16:88853369:G:A	4.31059e-08	-1.44011	-0.829669
88853578	chr16:88853578:T:C	1.21534e-07	-1.3376e-10	-1.23324
88853585	chr16:88853585:T:C	4.90754e-08	-1.43163	-0.708445
88853770	chr16:88853770:T:C	1.00243e-07	-1.3376e-10	-1.42584
88854084	chr16:88854084:G:A	1.10184e-07	-1.3376e-10	-1.33128
88854107	chr16:88854107:G:A	9.33887e-08	-1.3376e-10	-1.49666
88854545	chr16:88854545:G:A	2.88071e-08	-1.57296	-1.09985
88854688	chr16:88854688:A:T	1.11821e-07	-1.3376e-10	-1.31654
88854860	chr16:88854860:C:T	2.43657e-06	-1.3376e-10	1.76491
88854994	chr16:88854994:T:C	1.01266e-07	-1.3376e-10	-1.41568
88855085	chr16:88855085:C:A	7.82885e-08	-0.234204	-1.43883
88855102	chr16:88855102:C:T	9.8738e-08	-1.3376e-10	-1.44096
88855161	chr16:88855161:A:G	8.83804e-08	-1.55178	-4.74448e-10
88855226	chr16:88855226:C:G	4.89573e-08	-0.913466	-1.22902
88855289	chr16:88855289:G:A	9.34944e-08	-1.3376e-10	-1.49553
88855340	chr16:88855340:AAAG:A	8.82757e-08	-1.55297	-4.74448e-10
88855494	chr16:88855494:G:A	1.14788e-07	-1.3376e-10	-1.29035
88855529	chr16:88855529:A:G	1.88124e-07	-1.3376e-10	-0.796331
88855603	chr16:88855603:G:A	9.82888e-08	-1.3376e-10	-1.44552
88855758	chr16:88855758:C:T	1.29393e-07	-1.3376e-10	-1.17058
88855844	chr16:88855844:C:T	1.05977e-07	-1.3376e-10	-1.37021
88856195	chr16:88856195:G:A	1.73396e-06	1.42473	-4.74448e-10
88856222	chr16:88856222:T:C	1.98658e-08	-1.59615	-1.44829
88856227	chr16:88856227:A:G	7.68835e-08	-1.58758	-0.103558
88856945	chr16:88856945:G:A	9.85953e-08	-1.3376e-10	-1.44241
88856969	chr16:88856969:A:G	9.37351e-08	-1.3376e-10	-1.49296
88857069	chr16:88857069:T:C	4.2681e-08	-1.35958	-0.9201
88857261	chr16:88857261:T:C	9.33961e-08	-1.40187	-0.0947175
88857421	chr16:88857421:T:C	8.17995e-08	-1.62916	-4.74448e-10
88857457	chr16:88857457:C:G	9.91222e-08	-1.3376e-10	-1.43708
88857569	chr16:88857569:A:G	3.77898e-06	-1.3376e-10	2.20378
88857627	chr16:88857627:C:T	1.69064e-07	-1.44324	0.540088
88857749	chr16:88857749:G:C	2.09043e-08	-1.63096	-1.36252
88857810	chr16:88857810:A:C	1.46866e-07	-1.3376e-10	-1.04391
88858574	chr16:88858574:T:C	3.63139e-07	-0.138647	-4.74448e-10
88859233	chr16:88859233:A:G	1.0291e-07	-1.3376e-10	-1.39958
88859239	chr16:88859239:C:A	2.33647e-08	-1.62331	-1.2589
88859408	chr16:88859408:G:A	1.61012e-07	-1.3376e-10	-0.951957
88859496	chr16:88859496:C:G	8.39968e-08	-1.60266	-4.74448e-10
88859581	chr16:88859581:A:G	1.88422e-08	-1.61759	-1.47975
88860024	chr16:88860024:G:A	1.62038e-07	-1.3376e-10	-0.945601
88860147	chr16:88860147:A:C	9.6993e-08	-1.3376e-10	-1.4588
88860460	chr16:88860460:T:C	3.07218e-08	-1.60963	-0.99883
88860813	chr16:88860813:T:C	8.17748e-08	-0.51661	-1.11285
88860904	chr16:88860904:C:T	9.95819e-08	-1.3376e-10	-1.43245
88861267	chr16:88861267:CAAG:C	1.87083e-07	-0.801884	-4.74448e-10
88861345	chr16:88861345:T:C	3.54629e-08	-1.57758	-0.887365
88861428	chr16:88861428:T:C	9.38193e-08	-1.3376e-10	-1.49206
88861481	chr16:88861481:C:T	1.08066e-07	-1.3376e-10	-1.35069
88861650	chr16:88861650:C:T	9.43745e-08	-1.48616	-4.74448e-10
88861712	chr16:88861712:G:A	1.3964e-07	-1.3376e-10	-1.09436
88861727	chr16:88861727:C:T	1.10328e-07	-1.3376e-10	-1.32997
88861947	chr16:88861947:C:G	1.05163e-07	-1.3376e-10	-1.37792
88862799	chr16:88862799:T:C	5.71515e-08	-0.718984	-1.26875
88863493	chr16:88863493:G:C	1.15246e-07	-1.3376e-10	-1.28636
88863532	chr16:88863532:C:T	2.55621e-08	-1.46316	-1.32916
88863576	chr16:88863576:A:G	1.81384e-08	-1.64104	-1.49436
88863855	chr16:88863855:G:C	9.4785e-08	-1.3376e-10	-1.48182
88863965	chr16:88863965:G:A	9.62705e-07	0.836313	-4.74448e-10
88863969	chr16:88863969:A:G	1.79272e-08	-1.65382	-1.4933
88863995	chr16:88863995:T:A	3.44716e-07	-1.3376e-10	-0.190714
88864104	chr16:88864104:A:C	8.24887e-08	-1.62077	-4.74448e-10
88864283	chr16:88864283:T:C	1.01672e-07	-1.3376e-10	-1.41168
88864740	chr16:88864740:G:A	2.38438e-08	-1.41117	-1.45074
88864866	chr16:88864866:C:T	4.59998e-08	-1.34146	-0.863339
88865101	chr16:88865101:G:A	1.91133e-08	-1.59461	-1.48844
88865265	chr16:88865265:G:A	1.06879e-07	-1.3376e-10	-1.36174
88865463	chr16:88865463:C:G	1.21617e-07	-1.3376e-10	-1.23256
88865506	chr16:88865506:T:C	4.80447e-08	-0.727375	-1.43393
88865840	chr16:88865840:G:A	9.73487e-08	-1.3376e-10	-1.45514
88865876	chr16:88865876:T:G	1.3726e-07	-1.3376e-10	-1.11156
88865967	chr16:88865967:G:A	4.70401e-07	0.120151	-4.74448e-10
88866020	chr16:88866020:C:G	1.07175e-07	-1.3376e-10	-1.35897
88866361	chr16:88866361:C:G	9.6964e-08	-1.45909	-4.74448e-10
88866607	chr16:88866607:G:C	1.07307e-07	-1.3376e-10	-1.35774
88866676	chr16:88866676:C:G	9.79112e-08	-1.3376e-10	-1.44937
88866813	chr16:88866813:A:G	2.67448e-07	-1.3376e-10	-0.444509
88866992	chr16:88866992:C:T	1.07307e-07	-1.3376e-10	-1.35774
88867476	chr16:88867476:C:T	1.82456e-06	-1.3376e-10	1.47566
88867634	chr16:88867634:T:G	2.27588e-08	-1.61255	-1.29593
88867639	chr16:88867639:G:A	9.98157e-08	-1.3376e-10	-1.43011
88867741	chr16:88867741:T:C	1.88929e-08	-1.61243	-1.48222
88867841	chr16:88867841:G:T	1.40392e-07	-1.3376e-10	-1.089
88867935	chr16:88867935:C:A	2.7258e-08	-1.65428	-1.07381
88867964	chr16:88867964:T:C	2.69265e-08	-1.65466	-1.08567
88868009	chr16:88868009:A:G	2.5803e-08	-1.65516	-1.12779
88868038	chr16:88868038:A:G	1.24945e-07	-1.20556	-4.74448e-10
88868266	chr16:88868266:A:G	2.07572e-08	-1.53554	-1.465
88868498	chr16:88868498:T:C	9.40356e-08	-1.3376e-10	-1.48976
88868514	chr16:88868514:G:C	2.85314e-08	-1.53222	-1.15021
88868521	chr16:88868521:A:G	2.30282e-08	-1.64259	-1.25413
88868867	chr16:88868867:A:G	1.33163e-07	-1.3376e-10	-1.14186
88868899	chr16:88868899:C:T	2.02626e-08	-1.62901	-1.39565
88868907	chr16:88868907:A:G	2.12044e-08	-1.61077	-1.36846
88869140	chr16:88869140:G:C	1.57783e-07	-1.3376e-10	-0.972216
88869161	chr16:88869161:G:A	1.19471e-07	-1.3376e-10	-1.25036
88869346	chr16:88869346:A:G	1.0696e-07	-1.3376e-10	-1.36098
88869418	chr16:88869418:G:A	1.26648e-07	-1.19202	-4.74448e-10
88869556	chr16:88869556:A:G	3.4557e-08	-1.56372	-0.927105
88869616	chr16:88869616:C:T	9.36104e-08	-1.3376e-10	-1.49429
88869656	chr16:88869656:C:T	1.05785e-07	-1.3376e-10	-1.37203
88870092	chr16:88870092:C:CA	7.62976e-07	-1.3376e-10	0.603792
88870353	chr16:88870353:A:G	1.11031e-07	-1.3376e-10	-1.32362
88870373	chr16:88870373:G:A	2.58524e-07	-1.3376e-10	-0.478445
88870438	chr16:88870438:A:G	1.05297e-07	-1.3376e-10	-1.37665
88870790	chr16:88870790:A:G	1.0982e-07	-1.3376e-10	-1.33459
88870939	chr16:88870939:A:G	9.79579e-08	-1.3376e-10	-1.4489
88871236	chr16:88871236:G:C	9.33877e-08	-1.3376e-10	-1.49667
88871326	chr16:88871326:G:A	9.34202e-08	-1.3376e-10	-1.49633
88871394	chr16:88871394:A:G	6.54741e-07	-1.3376e-10	0.450806
88871440	chr16:88871440:T:C	2.46322e-08	-1.41665	-1.41273
88871513	chr16:88871513:C:T	8.3899e-08	-1.60382	-4.74448e-10
88871948	chr16:88871948:C:T	1.03179e-07	-1.3376e-10	-1.39697
88871992	chr16:88871992:G:A	7.97421e-08	-1.65464	-4.74448e-10
88872526	chr16:88872526:G:A	1.495e-07	-1.3376e-10	-1.02613
88872604	chr16:88872604:C:T	9.51084e-08	-1.3376e-10	-1.47842
88872872	chr16:88872872:G:C	1.02033e-07	-1.3376e-10	-1.40814
88873037	chr16:88873037:A:G	9.53766e-08	-1.3376e-10	-1.4756
88873186	chr16:88873186:C:G	3.26281e-07	-1.3376e-10	-0.245676
88873482	chr16:88873482:C:A	1.69778e-07	-1.3376e-10	-0.898943
88873871	chr16:88873871:C:G	9.42303e-08	-1.3376e-10	-1.48769
88874143	chr16:88874143:G:A	1.27804e-07	-1.3376e-10	-1.18294
88874627	chr16:88874627:T:C	1.51204e-07	-1.3376e-10	-1.01481
88874792	chr16:88874792:G:A	2.544e-07	-0.494528	-4.74448e-10
88875384	chr16:88875384:G:A	3.5393e-07	-1.3376e-10	-0.164336
88875467	chr16:88875467:G:A	8.82448e-08	-1.55332	-4.74448e-10
88875594	chr16:88875594:G:A	9.34656e-08	-1.3376e-10	-1.49584
88875922	chr16:88875922:G:A	2.28048e-07	-1.3376e-10	-0.603876
88875976	chr16:88875976:G:A	2.17342e-07	-1.3376e-10	-0.651964
88876498	chr16:88876498:G:A	1.23285e-07	-1.3376e-10	-1.21894
88876666	chr16:88876666:T:C	2.28829e-07	-1.3376e-10	-0.60046
88876941	chr16:88876941:C:T	9.63053e-08	-1.3376e-10	-1.46591
88877292	chr16:88877292:G:A	3.86138e-08	-1.57302	-0.806805
88877294	chr16:88877294:G:A	1.99246e-07	-1.3376e-10	-0.738893
88877453	chr16:88877453:C:T	1.46757e-07	-1.3376e-10	-1.04466
88878050	chr16:88878050:T:C	3.17111e-07	-1.3376e-10	-0.274183
88878066	chr16:88878066:T:C	9.56442e-08	-1.3376e-10	-1.4728
88878224	chr16:88878224:G:A	2.76317e-07	-1.3376e-10	-0.411885
88878588	chr16:88878588:G:A	9.4947e-08	-1.3376e-10	-1.48012
88878741	chr16:88878741:T:C	8.21953e-08	-1.62434	-4.74448e-10
88878744	chr16:88878744:G:A	9.50576e-08	-1.3376e-10	-1.47895
88878819	chr16:88878819:G:A	9.38907e-08	-1.3376e-10	-1.4913
88878946	chr16:88878946:A:G	1.13165e-07	-1.3376e-10	-1.30459
88879230	chr16:88879230:G:A	1.19396e-07	-1.3376e-10	-1.25099
88879330	chr16:88879330:C:T	1.26725e-07	-1.3376e-10	-1.19141
88879659	chr16:88879659:T:C	9.36161e-08	-1.3376e-10	-1.49423
88879846	chr16:88879846:C:T	9.45082e-08	-1.3376e-10	-1.48475
88879870	chr16:88879870:C:T	9.35624e-08	-1.3376e-10	-1.49481
88879871	chr16:88879871:G:A	9.92872e-08	-1.43542	-4.74448e-10
88880115	chr16:88880115:G:C	8.09539e-07	0.663031	-4.74448e-10
88880145	chr16:88880145:C:T	9.72802e-08	-1.3376e-10	-1.45584
88880147	chr16:88880147:C:T	1.3925e-07	-1.3376e-10	-1.09716
88880605	chr16:88880605:T:C	7.97468e-08	-1.65458	-4.74448e-10
88880650	chr16:88880650:C:T	3.42255e-08	-1.56855	-0.931911
88880703	chr16:88880703:C:CCCG	1.13097e-07	-1.3376e-10	-1.30519
88880932	chr16:88880932:T:TCTG	7.97063e-08	-1.65508	-4.74448e-10
88881560	chr16:88881560:T:C	9.34601e-08	-1.3376e-10	-1.4959
88881565	chr16:88881565:C:T	7.9826e-08	-1.65358	-4.74448e-10
88881820	chr16:88881820:G:A	9.3503e-08	-1.3376e-10	-1.49544
88882050	chr16:88882050:G:A	9.55441e-08	-1.3376e-10	-1.47385
88882379	chr16:88882379:G:C	9.49714e-08	-1.3376e-10	-1.47986
88882461	chr16:88882461:GTGTGCGTGGGGGTGGC:G	7.97367e-08	-1.6547	-4.74448e-10
88883080	chr16:88883080:A:G	1.01221e-07	-1.41613	-4.74448e-10
88883422	chr16:88883422:C:T	9.34249e-08	-1.3376e-10	-1.49628
88883447	chr16:88883447:C:T	9.33887e-08	-1.3376e-10	-1.49666
88883455	chr16:88883455:T:A	9.64214e-08	-1.3376e-10	-1.46471
88883459	chr16:88883459:C:T	2.48852e-08	-1.54852	-1.27064
88883471	chr16:88883471:ACT:A	1.02638e-07	-1.3376e-10	-1.40223
88883473	chr16:88883473:T:A	1.00536e-07	-1.3376e-10	-1.42292
88883569	chr16:88883569:G:A	7.97847e-08	-1.6541	-4.74448e-10
88883758	chr16:88883758:A:G	1.18377e-07	-1.3376e-10	-1.25956
88883927	chr16:88883927:G:T	2.06179e-08	-1.57624	-1.43103
88884277	chr16:88884277:C:T	1.83938e-08	-1.63679	-1.48463
88884285	chr16:88884285:G:A	8.56726e-08	-1.5829	-4.74448e-10
88884504	chr16:88884504:A:G	1.03822e-07	-1.3376e-10	-1.39075
88884794	chr16:88884794:A:G	9.64213e-08	-1.3376e-10	-1.46471
88884922	chr16:88884922:T:A	1.02627e-07	-1.40234	-4.74448e-10
88885012	chr16:88885012:C:T	2.83177e-07	-1.3376e-10	-0.387362
88885036	chr16:88885036:G:C	1.93985e-07	-1.3376e-10	-0.765651
88885276	chr16:88885276:C:G	9.58165e-08	-1.3376e-10	-1.471
88885435	chr16:88885435:C:T	9.34619e-08	-1.3376e-10	-1.49588
88885573	chr16:88885573:G:A	1.8871e-07	-1.3376e-10	-0.793223
88885745	chr16:88885745:C:T	1.64708e-07	-1.3376e-10	-0.929259
88885938	chr16:88885938:A:C	9.86224e-08	-1.3376e-10	-1.44214
88886262	chr16:88886262:G:A	7.99044e-08	-1.6526	-4.74448e-10
88886813	chr16:88886813:G:A	1.55505e-07	-1.3376e-10	-0.986759
88887029	chr16:88887029:G:A	1.01774e-07	-1.3376e-10	-1.41068
88887379	chr16:88887379:C:T	2.93634e-08	-1.65241	-1.00127
88887412	chr16:88887412:G:A	9.84792e-08	-1.3376e-10	-1.44359
88887478	chr16:88887478:G:A	1.26424e-07	-1.3376e-10	-1.19379
88887532	chr16:88887532:C:T	1.48064e-07	-1.3376e-10	-1.03579
88887564	chr16:88887564:A:G	2.0252e-08	-1.59914	-1.42604
88887690	chr16:88887690:A:G	1.30611e-07	-1.3376e-10	-1.16121
88887803	chr16:88887803:AAGTTCTGCCTGC:A	7.97052e-08	-1.6551	-4.74448e-10
88887874	chr16:88887874:G:C	8.03361e-08	-1.64721	-4.74448e-10
88887882	chr16:88887882:G:A	1.3862e-07	-1.3376e-10	-1.1017
88887884	chr16:88887884:C:T	9.79221e-08	-1.3376e-10	-1.44926
88888000	chr16:88888000:T:A	1.00521e-07	-1.3376e-10	-1.42307
88888870	chr16:88888870:G:A	2.41059e-07	0.0412054	-0.589596
88888972	chr16:88888972:G:A	1.06792e-07	-1.3376e-10	-1.36255
88888983	chr16:88888983:G:A	3.14357e-07	0.150906	-0.43381
88889050	chr16:88889050:A:G	1.89248e-08	-1.5974	-1.49556
88889185	chr16:88889185:C:T	9.44083e-08	-1.3376e-10	-1.48581
88889527	chr16:88889527:A:G	2.56786e-08	-1.64624	-1.14153
88889562	chr16:88889562:T:C	9.34866e-08	-1.3376e-10	-1.49562
88889649	chr16:88889649:G:A	1.54704e-06	-1.3376e-10	1.31067
88889666	chr16:88889666:G:A	2.67577e-08	-1.30832	-1.43829
88889977	chr16:88889977:C:T	2.30865e-07	-1.3376e-10	-0.591602
88890225	chr16:88890225:C:T	3.26261e-07	-1.3376e-10	-0.245737
88890658	chr16:88890658:C:T	1.23149e-07	-1.3376e-10	-1.22004
88890667	chr16:88890667:G:A	1.0974e-07	-1.3376e-10	-1.33532
88890707	chr16:88890707:T:G	1.16346e-07	-1.3376e-10	-1.27687
88890779	chr16:88890779:T:C	1.78747e-08	-1.6536	-1.49645
88890945	chr16:88890945:C:T	3.68963e-08	-1.36059	-1.06473
88891163	chr16:88891163:G:A	9.38836e-08	-1.3376e-10	-1.49138
88891282	chr16:88891282:G:A	4.16041e-08	-1.33523	-0.970008
88891557	chr16:88891557:G:A	1.09405e-07	-1.3376e-10	-1.33837
88892058	chr16:88892058:G:A	9.84659e-08	-1.3376e-10	-1.44372
88892442	chr16:88892442:T:C	1.10367e-07	-1.3376e-10	-1.32962
88892495	chr16:88892495:G:A	1.15172e-07	-1.3376e-10	-1.28701
88892583	chr16:88892583:G:A	1.12403e-07	-1.3376e-10	-1.31134
88892704	chr16:88892704:C:T	1.12403e-07	-1.3376e-10	-1.31134
88893086	chr16:88893086:G:A	8.33805e-07	-1.3376e-10	0.692566
88893160	chr16:88893160:G:A	9.48572e-08	-1.3376e-10	-1.48106
88893459	chr16:88893459:G:A	1.00627e-07	-1.3376e-10	-1.42202
88893652	chr16:88893652:C:T	2.0225e-07	-1.3376e-10	-0.723928
88893688	chr16:88893688:T:C	1.67457e-07	-1.3376e-10	-0.912708
88893860	chr16:88893860:C:T	3.66744e-08	-1.11652	-1.31483
88894083	chr16:88894083:C:T	9.76198e-08	-1.3376e-10	-1.45235
88894176	chr16:88894176:CAT:C	9.08385e-08	-1.52435	-4.74448e-10
88894721	chr16:88894721:T:G	4.17244e-08	-1.23261	-1.06974
88894729	chr16:88894729:C:T	1.16204e-07	-1.3376e-10	-1.27809
88894834	chr16:88894834:C:T	1.92332e-07	-0.966293	0.19208
88895305	chr16:88895305:C:T	2.94867e-07	-1.3376e-10	-0.346911
88895479	chr16:88895479:G:A	4.89377e-08	-1.30754	-0.835351
88896202	chr16:88896202:C:T	3.40278e-07	-1.3376e-10	-0.203671
88896300	chr16:88896300:C:T	1.07547e-07	-1.3376e-10	-1.35551
88896407	chr16:88896407:C:T	1.04795e-07	-1.3376e-10	-1.38143
88896409	chr16:88896409:C:T	4.94529e-08	-1.22154	-0.910869
88896425	chr16:88896425:G:A	1.31034e-07	-1.3376e-10	-1.15797
88896472	chr16:88896472:C:T	7.54382e-08	-0.894569	-0.815552
88896473	chr16:88896473:A:G	8.05954e-08	-0.927056	-0.716937
88896535	chr16:88896535:G:A	1.14963e-07	-1.28883	-4.74448e-10
88896770	chr16:88896770:G:A	1.8818e-06	-1.3376e-10	1.50655
88896861	chr16:88896861:G:A	7.71643e-08	-0.406344	-1.28115
88897000	chr16:88897000:G:A	9.76451e-08	-1.3376e-10	-1.45209
88897090	chr16:88897090:G:A	1.47281e-07	-1.3376e-10	-1.04109
88897192	chr16:88897192:G:A	1.83519e-08	-1.6416	-1.4821
88897210	chr16:88897210:G:C	9.4392e-08	-1.3376e-10	-1.48598
88897496	chr16:88897496:C:T	3.79291e-08	-1.10672	-1.29099
88897589	chr16:88897589:A:G	9.75806e-08	-1.3376e-10	-1.45276
88897615	chr16:88897615:C:T	1.10097e-07	-1.3376e-10	-1.33208
88897838	chr16:88897838:C:T	2.37314e-08	-1.38954	-1.47709
88897867	chr16:88897867:G:A	9.86542e-08	-1.3376e-10	-1.44181
88897872	chr16:88897872:G:A	9.75981e-08	-1.3376e-10	-1.45258
88898106	chr16:88898106:G:A	1.68675e-07	-1.3376e-10	-0.905459
88898219	chr16:88898219:C:T	9.68052e-08	-1.3376e-10	-1.46073
88898351	chr16:88898351:G:A	1.40528e-07	-1.3376e-10	-1.08803
88898373	chr16:88898373:A:C	1.6012e-07	-1.3376e-10	-0.957509
88898442	chr16:88898442:G:A	1.44799e-07	-1.3376e-10	-1.05809
88898526	chr16:88898526:T:C	9.94372e-08	-1.20017	-0.233742
88898587	chr16:88898587:C:T	9.76335e-08	-1.3376e-10	-1.45221
88898645	chr16:88898645:G:A	1.33158e-07	-1.3376e-10	-1.1419
88899332	chr16:88899332:AG:A	1.45464e-07	-1.31134	0.257837
88899343	chr16:88899343:C:T	1.15035e-07	-1.3376e-10	-1.2882
88899350	chr16:88899350:T:C	1.14717e-07	-1.3376e-10	-1.29096
88899459	chr16:88899459:C:T	9.59474e-08	-1.3376e-10	-1.46963
88899522	chr16:88899522:G:A	1.01453e-07	-1.34076	-0.0730815
88899536	chr16:88899536:C:T	9.37508e-08	-1.3376e-10	-1.49279
88899561	chr16:88899561:C:G	3.94551e-07	-1.3376e-10	-0.0556855
88899614	chr16:88899614:C:T	2.22843e-07	-1.3376e-10	-0.626968
88900070	chr16:88900070:C:T	9.35501e-08	-1.3376e-10	-1.49494
88900132	chr16:88900132:G:A	1.11516e-07	-0.658626	-0.660638
88900259	chr16:88900259:C:T	4.43732e-07	1.35599	-1.2942
88900332	chr16:88900332:G:A	1.18602e-07	-1.3376e-10	-1.25766
88900402	chr16:88900402:C:T	2.65727e-07	-0.176378	-0.274588
88900529	chr16:88900529:C:T	5.96954e-08	-1.13983	-0.804353
88900645	chr16:88900645:G:A	2.4911e-07	-0.182379	-0.333159
88900759	chr16:88900759:A:C	1.30003e-07	-0.0278835	-1.13799
88900785	chr16:88900785:C:A	9.43655e-08	-1.3376e-10	-1.48626
88901029	chr16:88901029:T:C	3.43892e-07	0.520499	-0.713606
88901338	chr16:88901338:T:C	1.23981e-07	-1.3376e-10	-1.21331
88901346	chr16:88901346:G:C	1.07373e-07	-1.3376e-10	-1.35712
88901451	chr16:88901451:A:G	1.34006e-07	-0.34503	-0.790518
88901607	chr16:88901607:C:T	9.34626e-08	-1.3376e-10	-1.49587
88901640	chr16:88901640:T:C	1.28228e-07	-0.563803	-0.615823
88901717	chr16:88901717:G:A	1.09712e-07	-0.379744	-0.955836
88901778	chr16:88901778:C:T	1.00707e-07	-1.3376e-10	-1.42122
88902139	chr16:88902139:G:A	1.38053e-06	2.21251	-1.01572
88902275	chr16:88902275:C:T	2.51932e-08	-1.36421	-1.44265
88902349	chr16:88902349:T:C	1.32769e-07	-0.0221529	-1.12267
88902508	chr16:88902508:C:T	2.6685e-07	-1.3376e-10	-0.446746
88902520	chr16:88902520:G:A	2.69739e-07	-1.3376e-10	-0.43598
88902631	chr16:88902631:C:T	9.39441e-08	-1.3376e-10	-1.49073
88902683	chr16:88902683:G:A	9.96006e-08	-1.3376e-10	-1.43227
88902701	chr16:88902701:A:G	9.96456e-08	-1.3376e-10	-1.43181
88902727	chr16:88902727:A:G	2.83032e-07	-0.387873	-4.74448e-10
88902728	chr16:88902728:G:A	8.32889e-08	-1.61112	-4.74448e-10
88902840	chr16:88902840:G:A	3.30484e-07	-1.3376e-10	-0.232875
88902900	chr16:88902900:G:A	1.24791e-07	-0.567411	-0.639382
88902907	chr16:88902907:C:T	9.9685e-08	-1.3376e-10	-1.43142
88903395	chr16:88903395:G:T	1.02111e-06	-1.3376e-10	0.895207
88903413	chr16:88903413:C:T	9.92638e-08	-1.3376e-10	-1.43565
88903561	chr16:88903561:A:G	4.88972e-07	0.300621	-0.141751
88903815	chr16:88903815:C:G	1.648e-07	0.542255	-1.47096
88903886	chr16:88903886:G:A	1.89381e-07	-1.3376e-10	-0.789675
88903909	chr16:88903909:T:C	1.00592e-07	-1.3376e-10	-1.42236
88904079	chr16:88904079:A:C	1.64809e-07	0.546189	-1.47483
88904147	chr16:88904147:C:T	1.00592e-07	-1.3376e-10	-1.42236
88904158	chr16:88904158:G:A	7.78004e-07	1.57425	-0.950953
88904259	chr16:88904259:G:C	1.54728e-07	-1.3376e-10	-0.991765
88904276	chr16:88904276:T:C	1.06151e-07	-0.328519	-1.04005
88904304	chr16:88904304:G:A	1.12781e-07	-0.0707853	-1.2372
88904379	chr16:88904379:C:T	1.01153e-07	-1.3376e-10	-1.4168
88904410	chr16:88904410:A:G	1.20977e-07	-0.0636162	-1.17422
88904473	chr16:88904473:A:G	1.04304e-07	-0.355904	-1.03022
88904536	chr16:88904536:G:A	8.05648e-07	1.61789	-0.959676
88904678	chr16:88904678:G:T	4.64429e-08	-0.78758	-1.40763
88904712	chr16:88904712:G:A	1.09985e-07	-1.3376e-10	-1.33309
88904891	chr16:88904891:G:A	1.73825e-07	-1.3376e-10	-0.875384
88904952	chr16:88904952:T:C	9.24197e-08	-0.61499	-0.892103
88904995	chr16:88904995:T:C	9.23391e-08	-0.363656	-1.14431
88905250	chr16:88905250:C:T	3.02642e-07	-0.320885	-4.74448e-10
88905275	chr16:88905275:A:G	1.89015e-08	-1.63843	-1.45576
88905339	chr16:88905339:A:C	1.01547e-07	-1.3376e-10	-1.41292
88905349	chr16:88905349:G:A	2.4441e-07	-1.3376e-10	-0.534587
88905442	chr16:88905442:G:C	9.44515e-08	-1.3376e-10	-1.48535
88905527	chr16:88905527:C:G	1.02968e-07	-1.3376e-10	-1.39901
88905562	chr16:88905562:A:G	3.59188e-07	0.338582	-0.488171
88905567	chr16:88905567:A:G	1.17504e-07	-0.25706	-1.0099
88905570	chr16:88905570:C:T	3.16292e-07	0.301772	-0.578542
88905788	chr16:88905788:G:C	1.32048e-07	-1.3376e-10	-1.15027
88905990	chr16:88905990:C:T	4.41353e-07	0.631834	-0.575423
88906013	chr16:88906013:T:C	1.17368e-07	-1.3376e-10	-1.26812
88906022	chr16:88906022:C:T	1.0095e-07	-0.406498	-1.01231
88906040	chr16:88906040:G:A	1.14952e-07	-1.3376e-10	-1.28892
88906083	chr16:88906083:C:T	9.44515e-08	-1.3376e-10	-1.48535
88906146	chr16:88906146:G:A	9.51938e-07	2.31276	-1.4877
88906183	chr16:88906183:C:G	1.12404e-07	-1.31133	-4.74448e-10
88906320	chr16:88906320:G:A	8.19608e-07	-1.3376e-10	0.675392
88906345	chr16:88906345:C:T	1.57981e-07	-1.3376e-10	-0.970962
88906444	chr16:88906444:C:T	1.24461e-07	-1.20944	-4.74448e-10
88906549	chr16:88906549:A:G	1.02252e-07	-1.3376e-10	-1.406
88906557	chr16:88906557:G:C	1.26678e-07	-0.577286	-0.614501
88906568	chr16:88906568:G:A	1.51493e-07	-1.3376e-10	-1.0129
88906695	chr16:88906695:C:T	1.41999e-07	-0.451658	-0.625956
88906711	chr16:88906711:C:A	3.05682e-08	-1.19564	-1.41783
88906832	chr16:88906832:G:A	2.67598e-07	-1.3376e-10	-0.443947
88906930	chr16:88906930:T:C	1.5959e-07	0.352969	-1.3138
88906948	chr16:88906948:G:A	1.59376e-07	0.335936	-1.2981
88907096	chr16:88907096:G:C	1.15273e-07	-1.3376e-10	-1.28613
88907241	chr16:88907241:G:A	2.5753e-07	-1.3376e-10	-0.482299
88907468	chr16:88907468:C:T	1.52364e-07	-0.483828	-0.523331
88907529	chr16:88907529:C:T	9.75341e-07	2.05321	-1.20385
88907537	chr16:88907537:T:G	3.65932e-07	-0.140051	0.00906294
88907557	chr16:88907557:C:T	1.24033e-07	-1.3376e-10	-1.21289
88907662	chr16:88907662:C:A	8.80094e-08	-1.55599	-4.74448e-10
88907677	chr16:88907677:C:T	9.90688e-08	-1.3376e-10	-1.43762
88907852	chr16:88907852:A:G	4.0619e-07	-0.0979312	0.0713185
88907937	chr16:88907937:A:G	4.00072e-07	-0.0976221	0.0558323
88907948	chr16:88907948:G:A	2.78541e-07	-1.3376e-10	-0.40387
88907955	chr16:88907955:T:C	1.65092e-07	-1.3376e-10	-0.926933
88907981	chr16:88907981:A:G	3.84596e-07	-0.102958	0.0217183
88908108	chr16:88908108:A:G	1.39496e-06	0.653904	0.553284
88908193	chr16:88908193:T:G	1.66635e-07	-1.3376e-10	-0.91763
88908398	chr16:88908398:C:T	1.76614e-07	-1.3376e-10	-0.859465
88908452	chr16:88908452:A:G	1.25669e-06	0.85833	0.244475
88908494	chr16:88908494:T:C	3.71639e-07	-0.149888	0.0343781
88908924	chr16:88908924:A:G	1.83966e-06	2.87142	-1.38752
88908975	chr16:88908975:A:T	1.65131e-07	-1.3376e-10	-0.926696
88908986	chr16:88908986:TCCGTGGGTTTG:T	2.0572e-07	-1.3376e-10	-0.706917
88909039	chr16:88909039:C:G	1.90465e-06	1.41917	0.0994445
88909172	chr16:88909172:C:A	9.44515e-08	-1.3376e-10	-1.48535
88909195	chr16:88909195:C:T	1.36515e-07	-0.404943	-0.712057
88909489	chr16:88909489:G:A	9.3661e-08	-1.3376e-10	-1.49375
88909490	chr16:88909490:G:A	2.29449e-07	-0.597753	-4.74448e-10
88909502	chr16:88909502:G:C	1.01265e-06	1.20263	-0.315746
88909721	chr16:88909721:G:A	1.15292e-07	-0.486903	-0.799062
88909752	chr16:88909752:C:T	1.19786e-06	-1.3376e-10	1.05486
88909753	chr16:88909753:G:A	1.02703e-07	-1.3376e-10	-1.4016
88909824	chr16:88909824:T:A	1.66256e-07	-1.3376e-10	-0.919903
88909955	chr16:88909955:C:T	1.13137e-06	-1.3376e-10	0.997754
88909977	chr16:88909977:T:A	1.33411e-07	-1.3376e-10	-1.14
88910069	chr16:88910069:T:C	1.77649e-06	1.438	0.0109602
88910202	chr16:88910202:C:T	1.36875e-07	-1.3376e-10	-1.11437
88910211	chr16:88910211:C:T	8.6176e-07	-1.3376e-10	0.725542
88910255	chr16:88910255:C:G	2.79669e-06	3.04508	-1.14232
88910362	chr16:88910362:T:C	1.33552e-07	-1.3376e-10	-1.13895
88910763	chr16:88910763:C:T	1.33411e-07	-1.3376e-10	-1.14
88910785	chr16:88910785:G:A	9.01097e-07	2.07879	-1.30861
88910809	chr16:88910809:T:A	1.33411e-07	-1.3376e-10	-1.14
88910832	chr16:88910832:G:A	1.1099e-07	-1.3376e-10	-1.324
88910857	chr16:88910857:G:C	8.72241e-08	-1.56495	-4.74448e-10
88911102	chr16:88911102:C:G	9.5431e-08	-1.3376e-10	-1.47503
88911147	chr16:88911147:G:A	9.71679e-08	-1.3376e-10	-1.45699
88911179	chr16:88911179:C:G	1.82055e-07	-0.0853475	-0.743778
88911350	chr16:88911350:G:T	8.01383e-08	-1.64968	-4.74448e-10
88911391	chr16:88911391:C:A	1.8468e-08	-1.62194	-1.49545
88911447	chr16:88911447:C:T	8.45603e-08	-1.59597	-4.74448e-10
88911564	chr16:88911564:T:G	9.42217e-08	-1.3376e-10	-1.48778
88911572	chr16:88911572:C:G	5.4573e-08	-1.17638	-0.857516
88911573	chr16:88911573:C:T	1.2569e-07	-1.3376e-10	-1.19962
88911574	chr16:88911574:G:A	4.04348e-07	0.897551	-0.928709
88911767	chr16:88911767:G:A	9.42217e-08	-1.3376e-10	-1.48778
88911971	chr16:88911971:C:T	9.37216e-08	-1.3376e-10	-1.49311
88912011	chr16:88912011:C:T	2.62529e-07	-1.3376e-10	-0.463073
88912021	chr16:88912021:G:A	8.29387e-08	-1.61533	-4.74448e-10
88912294	chr16:88912294:C:T	9.72672e-08	-1.3376e-10	-1.45597
88912436	chr16:88912436:C:T	2.67826e-06	2.04925	-0.189762
88912441	chr16:88912441:A:G	1.67163e-07	0.354394	-1.26886
88912571	chr16:88912571:C:T	9.44849e-08	-1.3376e-10	-1.48499
88912775	chr16:88912775:C:T	4.30594e-08	-1.31756	-0.953291
88912840	chr16:88912840:G:A	1.10144e-07	-1.3376e-10	-1.33165
88913584	chr16:88913584:C:T	2.99403e-08	-1.14142	-1.49281
88913693	chr16:88913693:A:G	8.71136e-08	-0.241002	-1.32522
88913753	chr16:88913753:G:A	2.72926e-07	-1.3376e-10	-0.424234
88914026	chr16:88914026:G:A	1.92335e-07	-0.557261	-0.216935
88914108	chr16:88914108:A:G	5.09885e-08	-1.40176	-0.700072
88914131	chr16:88914131:T:C	9.55822e-08	-1.3376e-10	-1.47345
88914145	chr16:88914145:A:C	9.38992e-08	-1.3376e-10	-1.49121
88914177	chr16:88914177:C:T	9.42225e-08	-1.3376e-10	-1.48778
88914317	chr16:88914317:G:A	1.1958e-07	-1.3376e-10	-1.24945
88914330	chr16:88914330:C:T	1.07728e-07	-1.3376e-10	-1.35382
88914337	chr16:88914337:A:G	5.30107e-08	-0.587901	-1.47504
88914371	chr16:88914371:C:T	1.67927e-07	-1.3376e-10	-0.909903
88914467	chr16:88914467:C:T	1.05499e-07	-1.3376e-10	-1.37474
88914522	chr16:88914522:G:C	9.41952e-08	-1.3376e-10	-1.48807
88914903	chr16:88914903:C:T	1.04711e-07	-1.3376e-10	-1.38223
88915012	chr16:88915012:G:T	9.36085e-08	-1.3376e-10	-1.49431
88915118	chr16:88915118:C:T	1.47563e-07	-1.3376e-10	-1.03918
88915304	chr16:88915304:G:A	8.04813e-08	-1.64541	-4.74448e-10
88915794	chr16:88915794:A:G	9.42382e-08	-1.3376e-10	-1.48761
88915923	chr16:88915923:C:T	9.41313e-08	-1.3376e-10	-1.48874
88915932	chr16:88915932:G:A	9.34838e-08	-1.3376e-10	-1.49565
88915948	chr16:88915948:A:G	9.41092e-08	-1.3376e-10	-1.48898
88916002	chr16:88916002:G:C	9.41898e-08	-1.3376e-10	-1.48812
88916127	chr16:88916127:C:G	1.09821e-07	-1.3376e-10	-1.33458
88916184	chr16:88916184:G:A	8.12758e-08	-0.743119	-0.892467
88916240	chr16:88916240:ATG:A	9.68871e-08	-1.3376e-10	-1.45989
88916378	chr16:88916378:A:G	9.38395e-08	-1.3376e-10	-1.49185
88916459	chr16:88916459:G:A	9.35199e-08	-1.3376e-10	-1.49526
88916469	chr16:88916469:TGC:T	9.40074e-08	-1.3376e-10	-1.49006
88916487	chr16:88916487:T:C	9.42065e-08	-1.3376e-10	-1.48795
88916677	chr16:88916677:C:T	9.43008e-08	-1.3376e-10	-1.48694
88916772	chr16:88916772:C:T	9.38012e-08	-1.3376e-10	-1.49226
88916807	chr16:88916807:T:C	1.04869e-07	-1.3376e-10	-1.38072
88917115	chr16:88917115:A:G	1.37666e-07	-1.3376e-10	-1.1086
88917119	chr16:88917119:A:G	1.84965e-08	-1.62718	-1.48868
88917423	chr16:88917423:G:A	4.86622e-08	-1.31546	-0.833076
88917449	chr16:88917449:A:G	1.28859e-07	-1.3376e-10	-1.17472
88917506	chr16:88917506:G:A	9.41487e-08	-1.48856	-4.74448e-10
88917808	chr16:88917808:AGAC:A	1.14063e-07	-1.3376e-10	-1.29668
88917860	chr16:88917860:G:A	1.0137e-07	-1.3376e-10	-1.41466
88918010	chr16:88918010:G:A	1.23369e-07	-1.3376e-10	-1.21826
88918100	chr16:88918100:C:A	2.28696e-08	-1.50117	-1.40245
88918191	chr16:88918191:T:C	1.00049e-07	-1.3376e-10	-1.42778
88918219	chr16:88918219:C:T	1.05171e-07	-1.3376e-10	-1.37785
88918255	chr16:88918255:C:T	1.22719e-07	-1.3376e-10	-1.22353
88918313	chr16:88918313:G:C	9.38752e-08	-1.3376e-10	-1.49147
88918548	chr16:88918548:C:T	1.25965e-07	-1.3376e-10	-1.19743
88918560	chr16:88918560:C:T	3.2827e-08	-1.63376	-0.908426
88918681	chr16:88918681:C:T	1.51578e-07	-1.3376e-10	-1.01233
88918775	chr16:88918775:C:CCT	8.83063e-07	-1.3376e-10	0.749962
88918777	chr16:88918777:A:T	8.88055e-07	-1.3376e-10	0.7556
88918796	chr16:88918796:A:G	3.03557e-08	-1.63407	-0.98638
88918810	chr16:88918810:C:T	1.23575e-07	-1.3376e-10	-1.21658
88918838	chr16:88918838:T:TCG	9.52345e-08	-1.3376e-10	-1.47709
88918949	chr16:88918949:A:C	2.22084e-08	-1.54638	-1.38658
88918978	chr16:88918978:T:C	2.3701e-08	-1.64624	-1.22167
88918994	chr16:88918994:C:T	1.02331e-07	-1.3376e-10	-1.40522
88918995	chr16:88918995:T:G	1.02988e-07	-1.3376e-10	-1.39882
88919121	chr16:88919121:G:A	1.19991e-07	-1.3376e-10	-1.24602
88919124	chr16:88919124:GT:G	2.42661e-07	-1.3376e-10	-0.541768
88919276	chr16:88919276:G:A	1.1505e-07	-1.3376e-10	-1.28807
88919506	chr16:88919506:T:C	2.44156e-08	-1.6544	-1.18381
88919790	chr16:88919790:A:G	2.35051e-07	-1.3376e-10	-0.57363
88919871	chr16:88919871:T:C	2.09132e-08	-1.5043	-1.48876
88920110	chr16:88920110:C:T	1.94655e-07	-1.3376e-10	-0.762207
88920114	chr16:88920114:C:T	9.45965e-08	-1.3376e-10	-1.48381
88920276	chr16:88920276:C:T	1.00502e-07	-1.3376e-10	-1.42326
88920324	chr16:88920324:T:G	2.45709e-08	-1.65517	-1.1767
88920382	chr16:88920382:T:C	1.06953e-07	-1.3376e-10	-1.36105
88920527	chr16:88920527:C:T	9.11092e-08	-1.52138	-4.74448e-10
88920633	chr16:88920633:G:A	9.46089e-08	-1.48368	-4.74448e-10
88920907	chr16:88920907:A:G	2.2782e-08	-1.65154	-1.25592
88920983	chr16:88920983:G:A	2.0995e-08	-1.6534	-1.33575
88921089	chr16:88921089:C:A	2.17561e-07	0.664598	-1.31555
88921123	chr16:88921123:A:G	1.01907e-07	-1.3376e-10	-1.40937
88921453	chr16:88921453:T:C	3.9003e-07	1.05667	-1.12388
88921461	chr16:88921461:C:T	1.10872e-07	-1.3376e-10	-1.32506
88921546	chr16:88921546:C:T	1.69684e-07	-1.3376e-10	-0.899499
88921744	chr16:88921744:A:G	3.06172e-08	-1.61547	-0.996401
88921961	chr16:88921961:G:A	9.88678e-08	-1.3376e-10	-1.43965
88921972	chr16:88921972:G:A	1.30342e-07	-1.3376e-10	-1.16328
88922159	chr16:88922159:C:T	9.47879e-08	-1.3376e-10	-1.48179
88922178	chr16:88922178:G:A	1.0084e-07	-1.3376e-10	-1.4199
88922232	chr16:88922232:A:ACTGACC	1.34622e-07	-1.3376e-10	-1.13096
88922304	chr16:88922304:G:T	1.51539e-07	-1.3376e-10	-1.01259
88922307	chr16:88922307:T:C	2.14388e-07	-1.3376e-10	-0.665645
88922382	chr16:88922382:T:C	1.3951e-06	-1.3376e-10	1.20729
88922597	chr16:88922597:T:C	1.15194e-07	0.00470658	-1.29152
88922651	chr16:88922651:A:G	3.04887e-07	0.453442	-0.766936
88922891	chr16:88922891:T:C	2.19636e-08	-1.59939	-1.34466
88922902	chr16:88922902:A:AC	1.3444e-07	-1.3376e-10	-1.13232
88922955	chr16:88922955:G:T	7.96961e-08	-1.65521	-4.74448e-10
88923102	chr16:88923102:C:T	1.75409e-07	0.367943	-1.23426
88923430	chr16:88923430:T:C	1.84887e-07	-0.813691	-4.74448e-10
88923454	chr16:88923454:A:G	2.4799e-07	0.5887	-1.10875
88923646	chr16:88923646:A:G	9.48365e-08	-1.3376e-10	-1.48128
88923949	chr16:88923949:G:A	2.62146e-07	-1.3376e-10	-0.464532
88924192	chr16:88924192:C:A	2.28153e-06	1.69917	-4.74448e-10
88924228	chr16:88924228:C:T	2.86742e-06	-1.3376e-10	1.92773
88924297	chr16:88924297:T:C	1.59055e-07	-1.3376e-10	-0.964186
88924495	chr16:88924495:C:T	4.18328e-08	-0.88333	-1.41642
88924533	chr16:88924533:T:G	2.26143e-07	-0.877677	0.26541
88924548	chr16:88924548:C:T	2.3499e-08	-1.57222	-1.30426
88924911	chr16:88924911:A:T	4.1634e-08	-0.936682	-1.36783
88925068	chr16:88925068:T:C	1.01991e-07	-1.3376e-10	-1.40855
88925076	chr16:88925076:G:C	1.03758e-07	-1.3376e-10	-1.39137
88925092	chr16:88925092:A:G	6.60074e-08	-0.916648	-0.927019
88925104	chr16:88925104:C:T	2.82805e-08	-1.46566	-1.2256
88925253	chr16:88925253:T:C	3.51663e-07	0.653862	-0.824622
88925304	chr16:88925304:A:G	7.46525e-08	-0.889162	-0.831428
88925335	chr16:88925335:G:A	6.30476e-07	-1.3376e-10	0.413041
88925507	chr16:88925507:T:C	3.24373e-07	0.0321186	-0.283657
88925529	chr16:88925529:A:G	1.22167e-06	-0.122527	1.19707
88925535	chr16:88925535:G:A	1.28055e-06	-0.371824	1.49343
88925545	chr16:88925545:G:T	4.82847e-08	-0.892101	-1.26422
88925559	chr16:88925559:A:AAG	3.91745e-07	0.355406	-0.418229
88925631	chr16:88925631:C:T	3.71643e-07	0.336345	-0.451845
88925637	chr16:88925637:G:C	3.6339e-07	0.334083	-0.47204
88925720	chr16:88925720:G:A	1.43155e-07	-1.3376e-10	-1.0695
88925727	chr16:88925727:C:T	1.73732e-07	-1.3376e-10	-0.875923
88925776	chr16:88925776:C:T	2.51663e-07	-1.1858	0.680455
88925787	chr16:88925787:T:C	8.17824e-08	-0.803999	-0.825372
88925891	chr16:88925891:C:T	1.03961e-07	-1.3376e-10	-1.38942
88925930	chr16:88925930:G:A	2.42098e-07	0.420763	-0.964856
88925981	chr16:88925981:T:C	2.14202e-07	-1.3376e-10	-0.666515
88926080	chr16:88926080:G:A	3.90302e-07	-0.0665127	-4.74448e-10
88926103	chr16:88926103:C:G	2.50014e-07	0.697008	-1.20893
88926211	chr16:88926211:C:T	1.33832e-07	-1.3376e-10	-1.13685
88926212	chr16:88926212:G:A	3.41916e-08	-1.02799	-1.47346
88926248	chr16:88926248:AGT:A	2.1358e-07	0.810204	-1.47963
88926277	chr16:88926277:C:T	4.72452e-08	-0.717272	-1.46081
88926327	chr16:88926327:ACCT:A	9.34349e-08	-1.3376e-10	-1.49617
88926344	chr16:88926344:C:T	3.67173e-07	-1.3376e-10	-0.1276
88926447	chr16:88926447:T:A	3.6979e-07	-1.3376e-10	-0.1205
88926555	chr16:88926555:T:C	1.60534e-07	-1.3376e-10	-0.954926
88926743	chr16:88926743:G:A	1.89384e-06	-1.3376e-10	1.51293
88926760	chr16:88926760:G:A	4.21636e-07	-1.3376e-10	0.0107084
88927000	chr16:88927000:G:A	8.60474e-08	-1.08642	-0.492118
88927094	chr16:88927094:C:A	1.11042e-07	-0.0871596	-1.23636
88927120	chr16:88927120:G:C	3.34621e-07	-0.00309694	-0.217338
88927462	chr16:88927462:G:A	3.4016e-07	-1.3376e-10	-0.204018
88927503	chr16:88927503:C:G	1.37277e-07	0.316823	-1.42826
88927568	chr16:88927568:C:T	1.26499e-07	-0.0374228	-1.15577
88927573	chr16:88927573:C:G	1.0303e-07	0.0959023	-1.49432
88927674	chr16:88927674:G:A	2.09438e-07	-1.3376e-10	-0.689005
88927838	chr16:88927838:C:A	1.29002e-07	-1.3376e-10	-1.1736
88927864	chr16:88927864:C:T	2.33829e-06	-1.3376e-10	1.72374
88928003	chr16:88928003:C:T	2.25171e-06	-1.3376e-10	1.68601
88928151	chr16:88928151:C:A	9.99029e-08	-1.3376e-10	-1.42924
88928154	chr16:88928154:G:A	2.69903e-06	-1.3376e-10	1.86721
88928248	chr16:88928248:C:T	2.01141e-07	0.767215	-1.49664
88928333	chr16:88928333:G:A	9.48633e-08	-1.3376e-10	-1.481
88928463	chr16:88928463:G:A	1.24284e-07	0.264618	-1.47549
88928604	chr16:88928604:G:A	1.47646e-06	-1.3376e-10	1.26397
88928792	chr16:88928792:C:T	1.03515e-07	-1.3376e-10	-1.39372
88928808	chr16:88928808:T:C	7.05069e-08	-0.854452	-0.923272
88928848	chr16:88928848:G:A	2.18726e-06	-1.3376e-10	1.65697
88928979	chr16:88928979:G:A	5.10603e-07	-1.3376e-10	0.202158
88929004	chr16:88929004:C:T	1.02282e-07	-1.3376e-10	-1.40571
88929024	chr16:88929024:G:A	3.5533e-08	-1.09886	-1.36411
88929029	chr16:88929029:T:C	9.1128e-08	-1.28983	-0.23134
88929104	chr16:88929104:G:A	6.11686e-08	-0.468457	-1.45134
88929231	chr16:88929231:G:A	1.07866e-07	-1.35255	-4.74448e-10
88929279	chr16:88929279:CA:C	5.37929e-08	-0.786085	-1.26221
88929539	chr16:88929539:C:T	4.10845e-07	-1.3376e-10	-0.0152189
88929543	chr16:88929543:C:T	9.53542e-08	-1.3376e-10	-1.47584
88930322	chr16:88930322:C:T	9.44909e-08	-1.3376e-10	-1.48493
88930433	chr16:88930433:A:G	1.73936e-07	0.361422	-1.23617
88930560	chr16:88930560:C:A	1.24455e-07	-1.3376e-10	-1.20949
88930676	chr16:88930676:G:A	7.05784e-07	-1.3376e-10	0.525875
88930898	chr16:88930898:G:C	9.38728e-08	-1.3376e-10	-1.49149
88930963	chr16:88930963:G:A	9.34336e-08	-1.3376e-10	-1.49618
88931477	chr16:88931477:G:A	1.22939e-07	-1.3376e-10	-1.22175
88931527	chr16:88931527:G:A	2.13133e-07	-1.3376e-10	-0.671519
88931784	chr16:88931784:C:T	9.66752e-08	-0.536984	-0.925093
88931801	chr16:88931801:A:G	1.84127e-07	-0.24028	-0.57753
88931802	chr16:88931802:G:T	8.01723e-08	-1.64926	-4.74448e-10
88932001	chr16:88932001:G:A	4.35593e-08	-0.877618	-1.38169
88932083	chr16:88932083:G:A	1.19489e-07	-1.3376e-10	-1.25021
88932360	chr16:88932360:T:C	8.34202e-08	-0.592554	-1.01699
88932373	chr16:88932373:G:A	9.41288e-08	-1.3376e-10	-1.48877
88932401	chr16:88932401:G:A	1.2156e-07	-1.3376e-10	-1.23303
88932405	chr16:88932405:T:C	3.25097e-08	-1.16405	-1.38784
88932653	chr16:88932653:A:C	9.71114e-08	-1.3376e-10	-1.45757
88932956	chr16:88932956:G:A	1.24317e-07	-1.2106	-4.74448e-10
88933039	chr16:88933039:C:T	9.34129e-08	-1.3376e-10	-1.4964
88933121	chr16:88933121:T:C	9.34954e-08	-1.3376e-10	-1.49552
88933763	chr16:88933763:TCA:T	9.34319e-08	-1.3376e-10	-1.4962
88933784	chr16:88933784:TC:T	8.58823e-08	-0.0961835	-1.48427
88933796	chr16:88933796:T:C	4.9207e-07	-1.3376e-10	0.165187
88933895	chr16:88933895:G:T	6.91609e-08	-0.302378	-1.49462
88934010	chr16:88934010:A:G	1.37429e-07	-1.3376e-10	-1.11033
88934639	chr16:88934639:A:G	7.34592e-08	-0.6176	-1.1191
88934857	chr16:88934857:A:G	9.394e-08	-1.3376e-10	-1.49078
88934932	chr16:88934932:G:A	1.81805e-07	-1.3376e-10	-0.830498
88934989	chr16:88934989:C:T	9.35429e-08	-1.3376e-10	-1.49501
88935035	chr16:88935035:T:C	6.26171e-08	-0.539763	-1.35663
88935432	chr16:88935432:G:A	8.8966e-08	-1.54518	-4.74448e-10
88935694	chr16:88935694:G:A	9.69004e-08	-1.3376e-10	-1.45975
88935990	chr16:88935990:C:A	6.47602e-08	-0.376766	-1.48598
88936198	chr16:88936198:G:C	3.77406e-07	-1.3376e-10	-0.100113
88936273	chr16:88936273:C:T	9.64218e-08	-1.3376e-10	-1.4647
88936295	chr16:88936295:C:T	1.44696e-07	-1.3376e-10	-1.0588
88936420	chr16:88936420:C:T	3.98633e-07	-1.3376e-10	-0.0453932
88936453	chr16:88936453:G:A	8.28587e-08	-0.154644	-1.46165
88936830	chr16:88936830:A:G	9.36507e-08	-1.3376e-10	-1.49386
88936974	chr16:88936974:T:C	1.23223e-07	-1.3376e-10	-1.21944
88936980	chr16:88936980:A:G	3.06789e-06	-1.3376e-10	1.99531
88937056	chr16:88937056:C:T	1.86191e-07	-1.3376e-10	-0.80666
88937061	chr16:88937061:A:C	1.4204e-07	-1.3376e-10	-1.07733
88937080	chr16:88937080:T:C	2.03929e-07	-1.3376e-10	-0.71566
88937099	chr16:88937099:C:T	1.03094e-07	-1.3376e-10	-1.3978
88937394	chr16:88937394:C:T	9.57903e-08	-1.3376e-10	-1.47127
88937631	chr16:88937631:C:T	9.49096e-08	-1.3376e-10	-1.48051
88937717	chr16:88937717:C:A	8.70611e-08	-1.56682	-4.74448e-10
88937842	chr16:88937842:C:T	1.27528e-07	-1.3376e-10	-1.1851
88937852	chr16:88937852:A:G	1.08842e-07	-1.3376e-10	-1.34354
88937877	chr16:88937877:G:A	1.02075e-07	-1.3376e-10	-1.40772
88937952	chr16:88937952:C:T	5.71496e-08	-0.491556	-1.49621
88938182	chr16:88938182:C:G	1.21599e-07	-1.3376e-10	-1.2327
88938253	chr16:88938253:A:C	9.41559e-08	-1.3376e-10	-1.48848
88938255	chr16:88938255:T:C	6.29783e-08	-0.414316	-1.47633
88938457	chr16:88938457:G:A	1.12148e-07	-1.3376e-10	-1.31361
88939051	chr16:88939051:C:T	9.87902e-08	-1.3376e-10	-1.44044
88939741	chr16:88939741:T:G	1.07955e-07	-1.3376e-10	-1.35172
88940561	chr16:88940561:G:C	9.45671e-08	-1.3376e-10	-1.48412
88942149	chr16:88942149:C:G	7.95245e-08	-0.214495	-1.44287
88942364	chr16:88942364:C:T	8.36785e-08	-1.60645	-4.74448e-10
88942540	chr16:88942540:G:A	9.36388e-08	-1.3376e-10	-1.49399
88943031	chr16:88943031:GGCACAGTGGATT:G	1.99289e-07	-1.3376e-10	-0.73868
88943260	chr16:88943260:C:T	1.5692e-07	-1.3376e-10	-0.977698
88943443	chr16:88943443:A:C	9.34816e-08	-1.3376e-10	-1.49567
88943444	chr16:88943444:G:C	9.34806e-08	-1.3376e-10	-1.49568
88943525	chr16:88943525:G:C	9.60327e-08	-1.3376e-10	-1.46875
88943698	chr16:88943698:G:A	1.13935e-07	-1.3376e-10	-1.29781
88943702	chr16:88943702:A:G	2.01269e-07	-1.3376e-10	-0.728792
88943883	chr16:88943883:C:T	2.80895e-08	-1.20259	-1.49544
88943921	chr16:88943921:C:G	9.56448e-08	-1.3376e-10	-1.47279
88944044	chr16:88944044:A:G	2.81732e-08	-1.63689	-1.05817
88944066	chr16:88944066:G:A	3.49034e-08	-1.24784	-1.23301
88944112	chr16:88944112:C:T	2.12129e-08	-1.5095	-1.46933
88944129	chr16:88944129:A:G	9.79876e-07	-1.3376e-10	0.853992
88944505	chr16:88944505:C:T	1.38791e-07	-1.3376e-10	-1.10047
88944641	chr16:88944641:A:G	1.75696e-07	-1.3376e-10	-0.864677
88944696	chr16:88944696:C:T	1.60619e-06	-1.3376e-10	1.34818
88945675	chr16:88945675:C:G	9.78873e-08	-1.3376e-10	-1.44962
88946030	chr16:88946030:G:A	1.28193e-07	-1.3376e-10	-1.1799
88946077	chr16:88946077:G:A	1.19664e-07	0.209912	-1.45866
88946137	chr16:88946137:G:A	1.38101e-07	-1.3376e-10	-1.10545
88946801	chr16:88946801:T:A	9.57292e-08	-1.3376e-10	-1.47191
88947213	chr16:88947213:G:A	1.00297e-07	-1.3376e-10	-1.4253
88947358	chr16:88947358:C:T	1.31354e-07	-1.3376e-10	-1.15554
88947440	chr16:88947440:A:G	3.63041e-08	-1.055	-1.3865
88947743	chr16:88947743:A:T	1.02269e-07	-1.3376e-10	-1.40583
88947870	chr16:88947870:C:T	1.48128e-07	-1.3376e-10	-1.03536
88948096	chr16:88948096:A:C	9.35074e-08	-1.3376e-10	-1.49539
88948381	chr16:88948381:G:A	1.17148e-07	-1.3376e-10	-1.26999
88948463	chr16:88948463:G:A	6.4634e-08	-0.410643	-1.45405
88948506	chr16:88948506:A:T	9.12651e-08	-1.51967	-4.74448e-10
88948977	chr16:88948977:C:G	1.18747e-07	-1.3376e-10	-1.25644
88949021	chr16:88949021:G:A	1.35598e-07	-1.3376e-10	-1.12374
88949445	chr16:88949445:G:C	1.16974e-07	-1.3376e-10	-1.27148
88949475	chr16:88949475:C:G	9.95981e-08	-1.3376e-10	-1.43229
88949648	chr16:88949648:A:G	1.14371e-07	-1.3376e-10	-1.29399
88949966	chr16:88949966:G:A	7.7059e-08	-0.218818	-1.47004
88950086	chr16:88950086:A:C	8.31116e-08	-0.117276	-1.49597
88950213	chr16:88950213:C:T	2.11819e-07	-0.677703	-4.74448e-10
88951322	chr16:88951322:T:G	9.52084e-08	-1.3376e-10	-1.47737
88951327	chr16:88951327:T:C	3.06996e-07	-1.3376e-10	-0.3066
88951718	chr16:88951718:C:T	5.05422e-08	-0.618121	-1.4925
88951951	chr16:88951951:C:T	9.33912e-08	-1.3376e-10	-1.49664
88951987	chr16:88951987:G:A	1.71338e-07	-1.3376e-10	-0.889796
88952166	chr16:88952166:T:A	9.36029e-08	-1.3376e-10	-1.49437
88952411	chr16:88952411:G:A	9.62121e-08	-1.3376e-10	-1.46688
88952545	chr16:88952545:C:T	2.49131e-07	-0.515454	-4.74448e-10
88952588	chr16:88952588:G:A	2.11372e-07	-0.679814	-4.74448e-10
88952758	chr16:88952758:A:G	1.97903e-08	-1.65515	-1.3931
88952763	chr16:88952763:C:G	9.34064e-08	-1.3376e-10	-1.49647
88952774	chr16:88952774:C:T	1.69407e-06	-1.3376e-10	1.40146
88953301	chr16:88953301:G:T	2.77332e-07	-0.408218	-4.74448e-10
88953445	chr16:88953445:A:G	6.31325e-08	-0.393802	-1.4944
88953714	chr16:88953714:G:A	9.69256e-08	-1.3376e-10	-1.45949
88954243	chr16:88954243:C:T	2.87958e-08	-1.1813	-1.49191
88954244	chr16:88954244:G:A	2.23829e-08	-1.42893	-1.49621
88956173	chr16:88956173:C:T	7.39645e-08	-0.234591	-1.49526
88956239	chr16:88956239:C:T	1.24333e-07	-1.3376e-10	-1.21047
88956299	chr16:88956299:C:T	9.97323e-08	-1.3376e-10	-1.43094
88956357	chr16:88956357:C:T	2.89453e-07	-1.3376e-10	-0.365442
88956368	chr16:88956368:G:A	8.23025e-08	-1.62303	-4.74448e-10
88956740	chr16:88956740:C:T	3.71951e-07	1.13351	-1.24818
88956766	chr16:88956766:G:T	7.16153e-07	0.540459	-4.74448e-10
88956979	chr16:88956979:TGCGGCAGCCTGAAGTCGGCTGAACCACAGAATGAGTGGCTCACC:T	7.4684e-08	-1.20958	-0.510589
88957029	chr16:88957029:A:G	9.46127e-08	-1.3376e-10	-1.48364
88957093	chr16:88957093:C:T	1.27848e-07	-1.3376e-10	-1.18259
88957164	chr16:88957164:G:T	7.05622e-08	-0.300873	-1.47607
88957198	chr16:88957198:G:A	9.33962e-08	-1.3376e-10	-1.49658
88957866	chr16:88957866:C:T	1.06421e-07	-1.3376e-10	-1.36603
88957910	chr16:88957910:T:TTA	2.60307e-07	-1.3376e-10	-0.471572
88957969	chr16:88957969:G:C	9.4689e-08	-1.3376e-10	-1.48284
88958042	chr16:88958042:G:A	2.26591e-08	-1.58869	-1.32418
88958103	chr16:88958103:C:T	1.81334e-07	-1.3376e-10	-0.833096
88958155	chr16:88958155:C:T	5.9471e-07	-1.3376e-10	0.354639
88958206	chr16:88958206:C:T	1.14399e-07	-1.29374	-4.74448e-10
88958207	chr16:88958207:G:A	2.35055e-07	-0.573613	-4.74448e-10
88958429	chr16:88958429:T:C	4.50381e-08	-1.47731	-0.748611
88958432	chr16:88958432:C:G	1.53357e-07	-1.3376e-10	-1.00067
88958470	chr16:88958470:C:T	3.91404e-07	-1.3376e-10	-0.0636942
88958481	chr16:88958481:C:T	2.09519e-07	-1.3376e-10	-0.688618
88958491	chr16:88958491:C:T	9.47092e-08	-1.3376e-10	-1.48262
88958874	chr16:88958874:G:A	9.99933e-08	-1.42833	-4.74448e-10
88959058	chr16:88959058:A:T	1.29454e-07	-1.3376e-10	-1.17011
88959271	chr16:88959271:C:T	3.44724e-07	-1.3376e-10	-0.190689
88959772	chr16:88959772:T:C	6.78195e-07	-1.3376e-10	0.486001
88959774	chr16:88959774:C:G	1.13103e-07	-1.3376e-10	-1.30514
88960091	chr16:88960091:T:A	1.88355e-07	-1.3376e-10	-0.795108
88960273	chr16:88960273:G:A	3.87833e-08	-1.14336	-1.23209
88960751	chr16:88960751:G:GT	1.63213e-07	-1.3376e-10	-0.938381
88960762	chr16:88960762:T:G	1.10281e-07	-1.3376e-10	-1.3304
88960859	chr16:88960859:C:G	1.85069e-07	-1.3376e-10	-0.812708
88960920	chr16:88960920:G:A	6.03411e-08	-0.785277	-1.14814
88961246	chr16:88961246:C:T	9.69224e-08	-0.0795831	-1.37994
88961925	chr16:88961925:C:G	2.11879e-07	-1.3376e-10	-0.677419
88962527	chr16:88962527:C:T	4.12502e-07	-1.3376e-10	-0.0111939
88962570	chr16:88962570:C:T	2.05501e-08	-1.51999	-1.49058
88962670	chr16:88962670:G:A	5.49784e-08	-0.938264	-1.08823
88962753	chr16:88962753:G:A	9.91512e-08	-1.3376e-10	-1.43679
88962808	chr16:88962808:C:T	3.25748e-08	-1.54315	-1.00675
88962965	chr16:88962965:C:T	2.07519e-07	-1.3376e-10	-0.698211
88963028	chr16:88963028:C:T	1.16082e-07	-1.3376e-10	-1.27914
88963320	chr16:88963320:C:T	1.40789e-07	-1.3376e-10	-1.08617
88963494	chr16:88963494:C:T	8.24526e-08	-1.62121	-4.74448e-10
88963623	chr16:88963623:C:A	9.34768e-08	-1.3376e-10	-1.49572
88963710	chr16:88963710:T:C	3.2408e-08	-1.55257	-1.00246
88963844	chr16:88963844:T:A	4.21343e-08	-1.24387	-1.0487
88963886	chr16:88963886:G:A	2.4435e-07	-0.534834	-4.74448e-10
88964201	chr16:88964201:T:C	6.55438e-08	-0.858208	-0.992506
88964208	chr16:88964208:A:G	1.39525e-07	-1.3376e-10	-1.09519
88964329	chr16:88964329:T:TA	2.25055e-08	-1.64164	-1.27804
88964521	chr16:88964521:G:A	2.94335e-08	-1.53444	-1.11686
88964702	chr16:88964702:C:A	2.54509e-06	1.80849	-4.74448e-10
88965009	chr16:88965009:C:G	8.0419e-08	-1.64618	-4.74448e-10
88965535	chr16:88965535:A:G	4.24541e-07	-1.3376e-10	0.017574
88965582	chr16:88965582:C:T	1.95643e-08	-1.56341	-1.49632
88965980	chr16:88965980:A:C	2.99278e-08	-1.1696	-1.46505
88966093	chr16:88966093:G:C	1.93191e-07	0.0186644	-0.788422
88966223	chr16:88966223:T:C	2.79205e-08	-1.49227	-1.21181
88966631	chr16:88966631:C:G	1.55981e-07	-1.3376e-10	-0.983703
88966918	chr16:88966918:G:A	3.21801e-07	-1.3376e-10	-0.259501
88967462	chr16:88967462:C:T	1.24159e-07	-1.3376e-10	-1.21187
88967588	chr16:88967588:C:T	2.32309e-07	-1.3376e-10	-0.585364
88967660	chr16:88967660:G:A	8.72832e-08	-0.074873	-1.4894
88967770	chr16:88967770:C:T	3.27227e-07	-1.3376e-10	-0.24278
88967854	chr16:88967854:C:T	1.33423e-07	-1.3376e-10	-1.13991
88967986	chr16:88967986:T:C	3.14858e-07	-1.3376e-10	-0.281312
88968123	chr16:88968123:A:T	1.14013e-07	-1.3376e-10	-1.29712
88968267	chr16:88968267:G:C	8.05603e-08	-1.64443	-4.74448e-10
88968359	chr16:88968359:C:G	1.00006e-07	-1.3376e-10	-1.42821
88968593	chr16:88968593:T:A	1.84701e-07	-1.3376e-10	-0.814696
88968627	chr16:88968627:C:T	2.57468e-07	-1.3376e-10	-0.482539
88968841	chr16:88968841:T:C	3.0863e-08	-1.61583	-0.988049
88968897	chr16:88968897:C:A	2.56681e-07	-1.3376e-10	-0.485599
88968903	chr16:88968903:G:GACCATA	6.91476e-08	-0.429364	-1.36783
88968937	chr16:88968937:G:A	2.48649e-08	-1.50692	-1.31305
88968940	chr16:88968940:G:A	1.86896e-07	-1.3376e-10	-0.80288
88968958	chr16:88968958:G:A	2.42416e-07	-1.3376e-10	-0.542781
88969376	chr16:88969376:C:T	1.0988e-07	-1.3376e-10	-1.33405
88969434	chr16:88969434:G:C	9.55046e-08	-1.3376e-10	-1.47426
88969501	chr16:88969501:C:T	2.41433e-07	-1.3376e-10	-0.546841
88969664	chr16:88969664:C:T	2.38761e-07	-1.3376e-10	-0.557972
88969682	chr16:88969682:G:A	2.09713e-08	-1.50877	-1.48151
88969806	chr16:88969806:G:A	1.1374e-07	0.154391	-1.45391
88969850	chr16:88969850:G:A	1.70299e-07	0.0613167	-0.957195
88969981	chr16:88969981:C:G	1.2022e-07	-1.3376e-10	-1.24411
88969985	chr16:88969985:C:CT	2.46934e-08	-1.33403	-1.49287
88970305	chr16:88970305:G:A	2.55735e-08	-1.36357	-1.42831
88970320	chr16:88970320:C:T	1.0942e-07	-1.3376e-10	-1.33824
88970335	chr16:88970335:G:A	1.82742e-08	-1.63128	-1.49667
88970405	chr16:88970405:G:A	8.97202e-08	-1.53674	-4.74448e-10
88970543	chr16:88970543:C:T	9.84872e-08	-1.3376e-10	-1.44351
88970589	chr16:88970589:G:A	3.49186e-08	-0.984141	-1.49627
88970722	chr16:88970722:C:T	3.37718e-08	-1.01757	-1.49624
88970756	chr16:88970756:G:C	1.1591e-07	-1.3376e-10	-1.28062
88970978	chr16:88970978:C:T	1.1144e-07	-1.3376e-10	-1.31994
88971628	chr16:88971628:C:T	1.30231e-07	-1.3376e-10	-1.16412
88971629	chr16:88971629:G:A	1.09579e-07	-1.33679	-4.74448e-10
88971857	chr16:88971857:G:A	1.5806e-07	-1.3376e-10	-0.970458
88971934	chr16:88971934:T:A	2.78557e-07	-1.3376e-10	-0.403812
88971947	chr16:88971947:G:A	3.39829e-08	-1.03734	-1.47023
88972321	chr16:88972321:C:T	1.7086e-07	-1.3376e-10	-0.892592
88972392	chr16:88972392:G:C	9.67738e-08	-1.3376e-10	-1.46106
88972472	chr16:88972472:G:T	8.87797e-08	-0.113017	-1.43426
88972532	chr16:88972532:T:C	8.18892e-08	-1.62807	-4.74448e-10
88972766	chr16:88972766:C:T	8.25413e-08	-1.62014	-4.74448e-10
88973009	chr16:88973009:C:T	1.01466e-07	-1.3376e-10	-1.41371
88973013	chr16:88973013:C:T	1.00288e-07	-1.42539	-4.74448e-10
88973312	chr16:88973312:C:T	8.08823e-08	-0.263145	-1.37729
88973448	chr16:88973448:A:G	2.07299e-08	-1.54535	-1.4565
88973733	chr16:88973733:C:T	1.02993e-07	-1.3376e-10	-1.39877
88973789	chr16:88973789:C:T	9.61936e-08	-1.3376e-10	-1.46707
88973914	chr16:88973914:C:T	9.42244e-08	-1.3376e-10	-1.48775
88974703	chr16:88974703:C:T	8.91215e-08	-1.26024	-0.283189
88974757	chr16:88974757:G:A	3.89263e-08	-1.59698	-0.774788
88974912	chr16:88974912:T:A	2.51379e-07	-1.3376e-10	-0.50647
88975144	chr16:88975144:CATGTCAGAGGTCCACCCTGACCCTCTCTGCTCCACATCTTT:C	1.23751e-07	-1.21516	-4.74448e-10
88975470	chr16:88975470:A:G	9.83077e-08	-1.3376e-10	-1.44533
88975505	chr16:88975505:C:T	1.9436e-08	-1.65486	-1.41144
88975659	chr16:88975659:C:G	1.16482e-07	-1.3376e-10	-1.2757
88975893	chr16:88975893:G:C	2.29955e-08	-1.43582	-1.46232
88975959	chr16:88975959:C:T	2.77464e-07	0.256512	-0.664256
88976102	chr16:88976102:C:T	2.24142e-07	-1.3376e-10	-0.621155
88976453	chr16:88976453:A:G	2.73468e-08	-1.64483	-1.08
88976863	chr16:88976863:C:T	1.49423e-07	-1.02665	-4.74448e-10
88977046	chr16:88977046:T:C	1.20176e-07	-1.24448	-4.74448e-10
88977334	chr16:88977334:T:C	1.52631e-07	-1.3376e-10	-1.00541
88977436	chr16:88977436:C:T	9.87035e-08	-1.3376e-10	-1.44131
88977973	chr16:88977973:G:A	1.79586e-08	-1.64877	-1.4966
88978171	chr16:88978171:G:A	8.67634e-08	-0.733192	-0.837057
88978218	chr16:88978218:C:T	1.25067e-07	-1.20459	-4.74448e-10
88978370	chr16:88978370:C:T	1.19156e-07	-1.3376e-10	-1.253
88978483	chr16:88978483:C:T	1.55102e-06	-1.3376e-10	1.31323
88978688	chr16:88978688:T:A	4.86009e-08	-0.727123	-1.42267
88978837	chr16:88978837:C:T	4.43914e-07	-1.3376e-10	0.0621973
88978887	chr16:88978887:C:T	1.4945e-07	-1.3376e-10	-1.02647
88978895	chr16:88978895:A:G	1.36324e-07	-1.3376e-10	-1.1184
88979248	chr16:88979248:A:G	1.48987e-07	-1.02957	-4.74448e-10
88979356	chr16:88979356:A:G	1.68084e-07	-1.3376e-10	-0.908972
88979399	chr16:88979399:T:G	1.65529e-07	-1.3376e-10	-0.924285
88981246	chr16:88981246:T:C	9.06331e-08	-1.33326	-0.19336
88981883	chr16:88981883:C:T	7.88594e-08	-0.169237	-1.49653
88982139	chr16:88982139:G:A	9.35743e-08	-1.3376e-10	-1.49468
88982160	chr16:88982160:T:A	8.97844e-08	-1.53602	-4.74448e-10
88982338	chr16:88982338:G:A	2.4944e-08	-1.32752	-1.48928
88982414	chr16:88982414:C:A	1.18411e-07	-1.3376e-10	-1.25927
88982427	chr16:88982427:G:A	3.05354e-08	-1.47055	-1.144
88982455	chr16:88982455:G:C	1.191e-07	-1.3376e-10	-1.25347
88982506	chr16:88982506:T:C	2.36029e-08	-1.4823	-1.38976
88982827	chr16:88982827:G:A	3.40461e-08	-1.16833	-1.33739
88982832	chr16:88982832:T:C	5.69295e-08	-0.745201	-1.24642
88983565	chr16:88983565:A:G	4.57362e-08	-1.20831	-1.00223
88983749	chr16:88983749:G:A	1.0748e-07	0.053779	-1.4099
88984129	chr16:88984129:G:A	3.13469e-08	-1.163	-1.42531
88984454	chr16:88984454:C:T	6.69455e-07	-1.3376e-10	0.47303
88984660	chr16:88984660:C:G	1.45248e-07	-1.3376e-10	-1.05499
88984681	chr16:88984681:T:A	1.31467e-07	0.332051	-1.48673
88984733	chr16:88984733:G:A	1.05772e-07	-1.3376e-10	-1.37215
88985095	chr16:88985095:C:T	1.3943e-07	0.397755	-1.49363
88985800	chr16:88985800:C:T	1.2724e-07	-1.18736	-4.74448e-10
88985855	chr16:88985855:C:T	1.44075e-07	-1.3376e-10	-1.0631
88985872	chr16:88985872:C:T	1.27375e-07	-1.3376e-10	-1.1863
88986157	chr16:88986157:C:A	1.61254e-07	0.533424	-1.48388
88986197	chr16:88986197:G:A	1.44074e-07	-1.3376e-10	-1.06311
88986240	chr16:88986240:C:T	1.68305e-07	-1.3376e-10	-0.907657
88986321	chr16:88986321:C:T	1.59256e-07	-0.962923	-4.74448e-10
88986605	chr16:88986605:G:GC	6.87038e-07	-1.3376e-10	0.498955
88986783	chr16:88986783:A:C	1.75143e-07	-1.3376e-10	-0.867834
88986930	chr16:88986930:C:T	1.00341e-07	-1.14767	-0.277182
88987879	chr16:88987879:T:G	4.72065e-07	-0.176162	0.299845
88988077	chr16:88988077:T:TC	2.46892e-07	-0.524483	-4.74448e-10
88988262	chr16:88988262:C:G	1.08024e-07	-1.3376e-10	-1.35108
88989048	chr16:88989048:C:T	9.55079e-08	-1.3376e-10	-1.47422
88989623	chr16:88989623:C:A	3.15262e-07	1.20771	-1.48774
88989919	chr16:88989919:G:A	9.45583e-08	-1.3376e-10	-1.48422
88990168	chr16:88990168:C:T	1.2713e-07	-1.3376e-10	-1.18822
88990213	chr16:88990213:C:T	1.89186e-07	0.681069	-1.47177
```
