## Supplementary material for "Characterization of shared and ancestry-specific signals driving complex traits using multi-ancestry fine-mapping": susiex_nc2.cs80.cs

```
CS_ID	SNP	BP	REF_ALLELE	ALT_ALLELE	REF_FRQ	BETA	SE	-LOG10P	CS_PIP	OVRL_PIP
1	chr16:88492793:T:C	88492793	C,C	T,T	1,1	-inf,-inf	inf,inf	5.3606,3.84674	0.409189	0.409191
1	chr16:88489599:C:T	88489599	T,T	C,C	1,1	-inf,-inf	inf,inf	3.85552,4.81254	0.155403	0.155407
1	chr16:88490243:G:A	88490243	A,A	G,G	1,1	-inf,-inf	inf,inf	3.95071,4.57852	0.131112	0.131117
1	chr16:88489550:T:C	88489550	C,C	T,T	1,1	-inf,-inf	inf,inf	3.70347,4.86979	0.130263	0.130266
2	chr16:88654270:G:A	88654270	A,A	G,G	1,1	-inf,inf	inf,inf	6.55539,0.206963	0.489068	0.489068
2	chr16:88442136:C:T	88442136	T,T	C,C	1,1	inf,inf	inf,inf	5.95891,0.0997294	0.0644331	0.0644718
2	chr16:88485962:A:G	88485962	G,G	A,A	1,1	inf,inf	inf,inf	5.09991,0.921936	0.0509683	0.0509841
2	chr16:88474762:T:C	88474762	C,C	T,T	1,1	inf,inf	inf,inf	4.82744,1.15035	0.0351407	0.0351551
2	chr16:88534952:C:T	88534952	T,NA	C,NA	1,NA	-inf,NA	inf,NA	4.00812,NA	0.0287321	0.0288106
2	chr16:88450697:G:A	88450697	A,A	G,G	1,1	inf,inf	inf,inf	4.68141,1.54693	0.0228655	0.0228894
2	chr16:88469262:C:T	88469262	T,T	C,C	1,1	inf,-inf	inf,inf	5.07269,0.138743	0.0227199	0.0227257
2	chr16:88469183:C:T	88469183	T,T	C,C	1,1	inf,-inf	inf,inf	5.30446,0.109147	0.0152455	0.0152526
2	chr16:88470366:T:A	88470366	A,A	T,T	1,1	inf,inf	inf,inf	4.84846,0.385297	0.0127683	0.0127731
2	chr16:88468933:G:A	88468933	A,A	G,G	1,1	inf,inf	inf,inf	4.89807,0.84435	0.0110725	0.0110829
2	chr16:88485057:T:C	88485057	C,C	T,T	1,1	inf,inf	inf,inf	4.40287,0.755617	0.00849298	0.00849784
2	chr16:88469212:A:G	88469212	G,G	A,A	1,1	inf,inf	inf,inf	4.65991,0.0220432	0.00712929	0.00713209
2	chr16:88484674:A:G	88484674	G,G	A,A	1,1	inf,inf	inf,inf	4.24641,1.37324	0.00681447	0.00682766
2	chr16:88669955:A:G	88669955	G,G	A,A	1,1	-inf,-inf	inf,inf	4.77563,0.105655	0.00668931	0.00668977
2	chr16:88477643:C:T	88477643	T,T	C,C	1,1	inf,inf	inf,inf	4.34588,0.594356	0.00645367	0.00645698
2	chr16:88440861:G:A	88440861	A,A	G,G	1,1	inf,-inf	inf,inf	4.41508,0.850218	0.00569552	0.00570331
2	chr16:88668496:T:C	88668496	C,C	T,T	1,1	-inf,inf	inf,inf	4.48466,0.264227	0.00478397	0.00478435
2	chr16:88717041:C:G	88717041	G,G	C,C	1,1	-inf,inf	inf,inf	4.53947,0.0672046	0.00468472	0.00468936
```
