## Supplementary material for "Characterization of shared and ancestry-specific signals driving complex traits using multi-ancestry fine-mapping": susiex_nc2.cs80.snp

```
BP	SNP	PIP(CS1)	LogBF(CS1,Pop1)	LogBF(CS1,Pop2)	PIP(CS2)	LogBF(CS2,Pop1)	LogBF(CS2,Pop2)
87990256	chr16:87990256:T:C	1.09462e-07	-1.64272	-4.74448e-10	7.47601e-06	-1.59326	-4.74448e-10
87990311	chr16:87990311:T:A	3.16833e-08	-1.39794	-1.48456	2.09792e-06	-1.37316	-1.49085
87990632	chr16:87990632:C:G	3.25761e-08	-1.39006	-1.46466	2.14864e-06	-1.36399	-1.47613
87990800	chr16:87990800:T:C	1.29817e-07	-1.3376e-10	-1.47217	8.33275e-06	-1.3376e-10	-1.48476
87991042	chr16:87991042:G:A	1.53012e-07	-1.3376e-10	-1.30777	9.74181e-06	-1.3376e-10	-1.32853
87991642	chr16:87991642:C:T	5.95686e-08	-0.792903	-1.45826	4.49891e-06	-0.622005	-1.47912
87991909	chr16:87991909:C:T	1.8227e-07	-1.1328	-4.74448e-10	1.23511e-05	-1.09121	-4.74448e-10
87991921	chr16:87991921:A:G	2.94824e-08	-1.45822	-1.49628	1.95663e-06	-1.43764	-1.49609
87992518	chr16:87992518:T:G	3.27163e-08	-1.36112	-1.4893	2.16289e-06	-1.33744	-1.49607
87992558	chr16:87992558:C:G	1.28002e-07	-1.3376e-10	-1.48625	8.39445e-06	-1.3376e-10	-1.47739
87992731	chr16:87992731:T:C	1.87856e-07	-1.10262	-4.74448e-10	1.17862e-05	-1.13803	-4.74448e-10
87992926	chr16:87992926:T:C	3.24669e-08	-1.36261	-1.49546	2.15849e-06	-1.33955	-1.496
87992993	chr16:87992993:T:C	2.84309e-07	-1.3376e-10	-0.688231	1.9134e-05	-1.3376e-10	-0.653493
87993011	chr16:87993011:T:C	2.59924e-07	-1.3376e-10	-0.777906	1.52216e-05	-1.3376e-10	-0.882242
87993360	chr16:87993360:C:T	1.56786e-07	-1.3376e-10	-1.28341	1.01557e-05	-1.3376e-10	-1.28692
87993500	chr16:87993500:G:A	1.27031e-07	-1.3376e-10	-1.49386	8.30073e-06	-1.3376e-10	-1.48861
87993622	chr16:87993622:CAG:C	4.23061e-08	-1.24204	-1.35132	2.91513e-06	-1.20771	-1.32734
87993936	chr16:87993936:TTC:T	1.13298e-07	-1.60827	-4.74448e-10	7.29193e-06	-1.61819	-4.74448e-10
87994150	chr16:87994150:C:G	2.46971e-08	-1.65456	-1.47705	1.61595e-06	-1.65533	-1.46971
87994397	chr16:87994397:G:A	2.06553e-07	0.38471	-1.39245	1.84642e-05	0.759922	-1.44905
87994524	chr16:87994524:T:C	3.12785e-08	-1.40973	-1.48563	2.06743e-06	-1.38556	-1.49309
87994709	chr16:87994709:A:G	1.5262e-07	-1.3376e-10	-1.31034	9.59027e-06	-1.3376e-10	-1.34421
87994909	chr16:87994909:G:A	1.43626e-07	-1.3376e-10	-1.37108	9.75347e-06	-1.3376e-10	-1.32733
87994927	chr16:87994927:C:G	3.33371e-08	-1.35508	-1.47654	2.20804e-06	-1.3263	-1.48656
87995037	chr16:87995037:TG:T	3.10754e-08	-1.41262	-1.48926	2.05868e-06	-1.38821	-1.49468
87995068	chr16:87995068:G:A	2.28887e-07	0.500901	-1.40597	2.05754e-05	0.88295	-1.46381
87995149	chr16:87995149:T:G	1.21834e-06	-1.3376e-10	0.766952	9.87235e-05	-1.3376e-10	0.987366
87995173	chr16:87995173:C:G	3.19478e-08	-1.39808	-1.47611	2.1052e-06	-1.3735	-1.48704
87995187	chr16:87995187:A:G	6.51415e-07	-1.3376e-10	0.140853	4.06788e-05	-1.3376e-10	0.100751
87995245	chr16:87995245:C:T	1.41333e-07	-1.3376e-10	-1.38718	9.57205e-06	-1.3376e-10	-1.34611
87995318	chr16:87995318:T:G	1.4857e-07	-1.3376e-10	-1.33724	9.37454e-06	-1.3376e-10	-1.36696
87995353	chr16:87995353:T:C	3.06952e-07	-1.3376e-10	-0.611601	2.01819e-05	-1.3376e-10	-0.60017
87995540	chr16:87995540:T:C	1.34092e-07	-1.3376e-10	-1.43977	8.54256e-06	-1.3376e-10	-1.4599
87995690	chr16:87995690:T:C	6.90754e-07	-1.3376e-10	0.199491	4.28111e-05	-1.3376e-10	0.15184
87995905	chr16:87995905:G:A	2.32551e-07	-0.889183	-4.74448e-10	1.39785e-05	-0.967436	-4.74448e-10
87995949	chr16:87995949:C:T	2.12006e-07	0.371125	-1.3528	1.86514e-05	0.743141	-1.42218
87995970	chr16:87995970:G:A	1.88558e-07	-1.3376e-10	-1.09889	1.13905e-05	-1.3376e-10	-1.17218
87996079	chr16:87996079:G:A	2.52013e-07	-0.163275	-0.645537	1.74298e-05	0.189257	-0.936034
87996402	chr16:87996402:C:T	2.23756e-07	0.416248	-1.34398	1.96746e-05	0.791287	-1.41691
87996692	chr16:87996692:G:A	1.27293e-07	-1.3376e-10	-1.4918	8.32829e-06	-1.3376e-10	-1.4853
87996853	chr16:87996853:A:G	4.81065e-07	-1.3376e-10	-0.16229	3.02193e-05	-1.3376e-10	-0.196475
87997084	chr16:87997084:A:G	2.99286e-07	-1.3376e-10	-0.636895	2.01779e-05	-1.3376e-10	-0.600371
87997369	chr16:87997369:A:G	4.71057e-07	-1.3376e-10	-0.183314	3.57457e-05	-1.3376e-10	-0.0285274
87997871	chr16:87997871:A:G	1.59677e-07	-1.3376e-10	-1.26514	1.02608e-05	-1.3376e-10	-1.27663
87998672	chr16:87998672:G:A	1.08204e-06	-1.3376e-10	0.648311	8.77954e-05	-1.3376e-10	0.870052
87998681	chr16:87998681:C:T	6.4221e-06	-1.3376e-10	2.42921	0.000537719	-1.3376e-10	2.68238
87999358	chr16:87999358:G:T	2.19925e-07	-1.3376e-10	-0.945009	1.35905e-05	-1.3376e-10	-0.995587
88001413	chr16:88001413:C:T	1.31932e-07	-1.3376e-10	-1.45601	8.42526e-06	-1.3376e-10	-1.47372
88001837	chr16:88001837:A:G	2.08616e-07	0.423757	-1.42156	1.87322e-05	0.796568	-1.47128
88002140	chr16:88002140:T:G	9.14203e-07	-1.3376e-10	0.479759	7.33545e-05	-1.3376e-10	0.690347
88002414	chr16:88002414:G:A	3.23836e-07	-1.3376e-10	-0.558056	2.04671e-05	-1.3376e-10	-0.586136
88002843	chr16:88002843:C:T	1.95324e-05	-1.3376e-10	3.54154	0.0015451	-1.3376e-10	3.73788
88003178	chr16:88003178:A:G	1.49922e-07	-1.3376e-10	-1.32818	9.69503e-06	-1.3376e-10	-1.33334
88003557	chr16:88003557:A:C	1.98511e-07	-1.3376e-10	-1.04745	1.22839e-05	-1.3376e-10	-1.09667
88004584	chr16:88004584:G:A	4.39204e-07	-0.253329	-4.74448e-10	2.86356e-05	-0.250307	-4.74448e-10
88004951	chr16:88004951:A:G	8.04011e-08	-0.661255	-1.29001	7.93851e-06	-0.402983	-1.13025
88004984	chr16:88004984:G:A	1.77312e-07	-1.3376e-10	-1.16038	1.12697e-05	-1.3376e-10	-1.18284
88005544	chr16:88005544:T:C	3.52356e-08	-1.34842	-1.42781	2.37529e-06	-1.28609	-1.45375
88005590	chr16:88005590:C:T	2.01002e-07	-1.3376e-10	-1.03498	1.25841e-05	-1.3376e-10	-1.07252
88005753	chr16:88005753:C:T	2.97576e-07	-1.3376e-10	-0.642625	2.36371e-05	-1.3376e-10	-0.442138
88005794	chr16:88005794:A:G	1.32441e-07	-1.3376e-10	-1.45215	8.47621e-06	-1.3376e-10	-1.46769
88005841	chr16:88005841:A:C	2.00468e-06	-0.0633328	1.32828	0.00016635	0.258627	1.25051
88006090	chr16:88006090:C:T	1.44933e-07	-1.3376e-10	-1.36202	9.7105e-06	-1.3376e-10	-1.33175
88006576	chr16:88006576:G:A	1.27546e-07	-1.3376e-10	-1.48981	8.38625e-06	-1.3376e-10	-1.47836
88006598	chr16:88006598:A:C	1.46694e-07	-1.3376e-10	-1.34995	9.82627e-06	-1.3376e-10	-1.3199
88006677	chr16:88006677:G:T	1.28913e-07	-1.3376e-10	-1.47916	8.51986e-06	-1.3376e-10	-1.46256
88006814	chr16:88006814:C:T	2.98302e-07	0.524048	-1.16424	2.48001e-05	0.944304	-1.33841
88006921	chr16:88006921:T:C	1.30675e-07	-1.3376e-10	-1.46558	8.38783e-06	-1.3376e-10	-1.47818
88007133	chr16:88007133:G:A	1.65902e-07	-1.3376e-10	-1.22689	1.05679e-05	-1.3376e-10	-1.24714
88007211	chr16:88007211:G:A	2.08579e-07	-1.63529	0.637317	1.19665e-05	-1.6451	0.522253
88007263	chr16:88007263:T:G	5.21452e-07	-1.3376e-10	-0.081676	3.92964e-05	-1.3376e-10	0.0661772
88007569	chr16:88007569:CCAAA:C	1.9581e-05	-1.3376e-10	3.54402	0.00154903	-1.3376e-10	3.74042
88007619	chr16:88007619:G:A	1.59639e-07	-1.65391	0.388532	9.38595e-06	-1.65532	0.289578
88008200	chr16:88008200:C:T	2.34768e-07	-0.879696	-4.74448e-10	1.29853e-05	-1.04114	-4.74448e-10
88008369	chr16:88008369:T:C	1.63212e-07	-1.3376e-10	-1.24324	1.1337e-05	-1.3376e-10	-1.17688
88008639	chr16:88008639:T:G	1.35257e-07	-1.43111	-4.74448e-10	8.83238e-06	-1.42653	-4.74448e-10
88009228	chr16:88009228:T:C	1.3208e-07	-1.3376e-10	-1.45488	8.45698e-06	-1.3376e-10	-1.46996
88009249	chr16:88009249:C:T	1.27789e-07	-1.3376e-10	-1.48791	8.32424e-06	-1.3376e-10	-1.48579
88009284	chr16:88009284:G:C	2.01107e-07	-1.3376e-10	-1.03446	1.25674e-05	-1.3376e-10	-1.07385
88009304	chr16:88009304:AT:A	2.01209e-07	-1.3376e-10	-1.03395	1.25807e-05	-1.3376e-10	-1.07279
88009360	chr16:88009360:T:C	1.70978e-07	-1.3376e-10	-1.19676	1.20564e-05	-1.3376e-10	-1.11536
88009726	chr16:88009726:A:G	1.52568e-07	-1.3376e-10	-1.31068	1.0551e-05	-1.3376e-10	-1.24874
88009900	chr16:88009900:T:G	6.51091e-08	-0.732025	-1.4302	6.10328e-06	-0.435514	-1.36062
88009930	chr16:88009930:T:A	1.93455e-07	-1.3376e-10	-1.07325	1.27575e-05	-1.3376e-10	-1.05884
88010172	chr16:88010172:C:A	1.53753e-07	-1.3376e-10	-1.30295	1.03395e-05	-1.3376e-10	-1.26898
88010384	chr16:88010384:G:C	1.44982e-07	-1.3376e-10	-1.36168	9.29358e-06	-1.3376e-10	-1.37563
88010398	chr16:88010398:C:T	1.88021e-07	-1.3376e-10	-1.10174	1.44547e-05	-1.3376e-10	-0.933939
88010582	chr16:88010582:G:A	1.88559e-07	-1.3376e-10	-1.09888	1.28389e-05	-1.3376e-10	-1.05248
88010868	chr16:88010868:A:C	1.81183e-07	-1.3376e-10	-1.13879	1.13886e-05	-1.3376e-10	-1.17234
88011074	chr16:88011074:A:G	1.44505e-07	-1.3376e-10	-1.36498	9.89965e-06	-1.3376e-10	-1.31246
88011159	chr16:88011159:G:A	2.47471e-07	-1.3376e-10	-0.827001	1.55087e-05	-1.3376e-10	-0.863558
88011173	chr16:88011173:C:G	5.25774e-07	-1.3376e-10	-0.0734221	3.06147e-05	-1.3376e-10	-0.183476
88011374	chr16:88011374:G:A	2.46923e-08	-1.65113	-1.48067	1.60302e-06	-1.64073	-1.49234
88011391	chr16:88011391:T:C	1.77943e-07	-1.3376e-10	-1.15683	1.1205e-05	-1.3376e-10	-1.1886
88011613	chr16:88011613:T:C	1.66923e-07	-1.3376e-10	-1.22076	1.24992e-05	-1.3376e-10	-1.07929
88011712	chr16:88011712:C:T	4.18064e-08	-1.29159	-1.31365	3.00483e-06	-1.1774	-1.32734
88011728	chr16:88011728:G:A	6.97339e-08	-1.12158	-0.972023	4.95455e-06	-0.965261	-1.03939
88011730	chr16:88011730:T:C	1.35964e-07	-1.3376e-10	-1.4259	8.63339e-06	-1.3376e-10	-1.44932
88011887	chr16:88011887:T:C	1.32899e-07	-1.3376e-10	-1.4487	8.45667e-06	-1.3376e-10	-1.47
88012016	chr16:88012016:G:C	4.53453e-08	-1.03506	-1.48893	3.41584e-06	-0.880989	-1.49554
88012058	chr16:88012058:C:A	1.57969e-07	-1.3376e-10	-1.2759	1.16953e-05	-1.3376e-10	-1.14577
88012120	chr16:88012120:C:G	3.77547e-08	-1.5183	-1.18888	2.37724e-06	-1.48515	-1.25387
88012193	chr16:88012193:C:T	2.47348e-08	-1.64488	-1.4852	1.5872e-06	-1.65304	-1.48994
88012207	chr16:88012207:C:T	1.96541e-07	-1.3376e-10	-1.05742	1.22356e-05	-1.3376e-10	-1.10061
88012326	chr16:88012326:T:G	4.74799e-07	-1.3376e-10	-0.175403	2.89666e-05	-1.3376e-10	-0.238812
88012425	chr16:88012425:G:A	2.5831e-07	-1.3376e-10	-0.784133	1.61696e-05	-1.3376e-10	-0.821822
88012513	chr16:88012513:G:C	8.56451e-08	-1.6006	-0.287486	5.65317e-06	-1.61414	-0.258601
88012680	chr16:88012680:A:G	3.95387e-07	-1.3376e-10	-0.358429	2.29975e-05	-1.3376e-10	-0.469572
88013072	chr16:88013072:T:C	2.8523e-08	-1.49648	-1.4911	1.77408e-06	-1.54336	-1.48832
88013139	chr16:88013139:C:T	1.61366e-07	-1.25462	-4.74448e-10	1.04981e-05	-1.25376	-4.74448e-10
88013263	chr16:88013263:T:C	4.1394e-07	-1.3376e-10	-0.312572	2.399e-05	-1.3376e-10	-0.42732
88013269	chr16:88013269:C:T	1.92784e-07	-1.3376e-10	-1.07672	1.24409e-05	-1.3376e-10	-1.08397
88013468	chr16:88013468:G:C	1.53336e-07	-1.3376e-10	-1.30567	9.88835e-06	-1.3376e-10	-1.3136
88013606	chr16:88013606:C:T	1.26681e-07	-1.3376e-10	-1.49662	8.24276e-06	-1.3376e-10	-1.49562
88013856	chr16:88013856:A:C	1.26868e-07	-1.3376e-10	-1.49515	8.24184e-06	-1.3376e-10	-1.49573
88013905	chr16:88013905:A:G	1.90841e-07	-1.3376e-10	-1.08685	1.118e-05	-1.3376e-10	-1.19083
88013926	chr16:88013926:A:G	1.3129e-07	-1.46088	-4.74448e-10	8.68508e-06	-1.44335	-4.74448e-10
88014229	chr16:88014229:A:T	1.55479e-07	-1.3376e-10	-1.29178	9.78465e-06	-1.3376e-10	-1.32414
88014709	chr16:88014709:A:C	2.45978e-07	0.398821	-1.23187	2.75034e-05	0.775649	-1.0663
88014784	chr16:88014784:C:T	1.57799e-07	-1.3376e-10	-1.27697	1.08766e-05	-1.3376e-10	-1.21834
88015046	chr16:88015046:C:T	5.20097e-08	-0.942368	-1.4445	3.32673e-06	-0.934672	-1.46829
88015086	chr16:88015086:CTGT:C	8.74077e-08	-1.62128	-0.246432	5.71262e-06	-1.63673	-0.225551
88015196	chr16:88015196:CCTT:C	6.85392e-08	-1.16496	-0.945924	5.75423e-06	-1.05381	-0.80121
88015246	chr16:88015246:G:A	1.36081e-07	-1.3376e-10	-1.42504	8.73452e-06	-1.3376e-10	-1.43767
88015375	chr16:88015375:G:A	2.64132e-07	-1.3376e-10	-0.761844	1.64343e-05	-1.3376e-10	-0.805588
88015428	chr16:88015428:T:C	1.95273e-07	-1.3376e-10	-1.06389	1.5163e-05	-1.3376e-10	-0.886097
88015454	chr16:88015454:G:A	3.47597e-08	-1.31538	-1.47446	2.59935e-06	-1.19686	-1.45283
88015813	chr16:88015813:G:A	1.94278e-07	-1.3376e-10	-1.069	1.2205e-05	-1.3376e-10	-1.10311
88015899	chr16:88015899:T:A	1.97475e-07	-1.3376e-10	-1.05268	1.53627e-05	-1.3376e-10	-0.873017
88015912	chr16:88015912:C:T	1.45055e-07	-1.3376e-10	-1.36118	9.91367e-06	-1.3376e-10	-1.31104
88015971	chr16:88015971:G:T	1.69647e-07	-1.3376e-10	-1.20457	1.28169e-05	-1.3376e-10	-1.05419
88016720	chr16:88016720:C:G	1.34557e-07	-1.3376e-10	-1.4363	9.06504e-06	-1.3376e-10	-1.40053
88016760	chr16:88016760:C:T	1.74189e-07	-1.3376e-10	-1.17815	1.32429e-05	-1.3376e-10	-1.0215
88016827	chr16:88016827:A:G	1.80125e-07	-1.3376e-10	-1.14464	1.37231e-05	-1.3376e-10	-0.985878
88016997	chr16:88016997:A:C	1.26246e-07	-1.50006	-4.74448e-10	8.3089e-06	-1.48763	-4.74448e-10
88017047	chr16:88017047:T:C	3.09187e-08	-1.55422	-1.35271	1.95082e-06	-1.46704	-1.46966
88017136	chr16:88017136:G:A	2.00358e-07	-1.3376e-10	-1.03819	1.25887e-05	-1.3376e-10	-1.07215
88017201	chr16:88017201:G:A	2.77658e-08	-1.52126	-1.49323	2.11755e-06	-1.3933	-1.4614
88017268	chr16:88017268:C:T	4.56708e-07	-1.3376e-10	-0.214249	2.83751e-05	-1.3376e-10	-0.259443
88017491	chr16:88017491:C:T	1.36122e-07	-1.3376e-10	-1.42475	8.64102e-06	-1.3376e-10	-1.44844
88017517	chr16:88017517:C:T	1.47741e-07	-1.3376e-10	-1.34283	1.01212e-05	-1.3376e-10	-1.29033
88017755	chr16:88017755:A:G	3.11452e-07	-1.3376e-10	-0.597049	1.83658e-05	-1.3376e-10	-0.694466
88017763	chr16:88017763:T:C	5.74599e-08	-1.37585	-0.911354	5.51916e-06	-1.25127	-0.645463
88017955	chr16:88017955:C:T	4.47235e-08	-1.08537	-1.45243	4.00721e-06	-0.865785	-1.35108
88018040	chr16:88018040:T:C	1.86754e-07	-1.3376e-10	-1.1085	1.17752e-05	-1.3376e-10	-1.13896
88018137	chr16:88018137:G:A	4.43091e-08	-1.40477	-1.14233	4.0025e-06	-1.28708	-0.930958
88018204	chr16:88018204:C:T	3.40635e-08	-1.34954	-1.46052	2.87049e-06	-1.18749	-1.36298
88018365	chr16:88018365:G:A	1.14938e-07	-1.56924	-0.0246547	7.2561e-06	-1.59012	-0.0329938
88018419	chr16:88018419:G:C	2.56871e-08	-1.59578	-1.49652	1.69738e-06	-1.59444	-1.48142
88018854	chr16:88018854:T:C	3.31636e-08	-1.43951	-1.39732	2.47503e-06	-1.34184	-1.35687
88018918	chr16:88018918:C:T	4.3382e-07	-1.3376e-10	-0.265664	2.64837e-05	-1.3376e-10	-0.328427
88019034	chr16:88019034:CT:C	5.21742e-08	-1.4632	-0.920504	4.91319e-06	-1.35679	-0.656244
88019192	chr16:88019192:C:T	4.03521e-08	-1.45478	-1.18587	3.60863e-06	-1.34646	-0.975171
88019355	chr16:88019355:A:G	1.53734e-07	-1.3376e-10	-1.30307	9.96408e-06	-1.3376e-10	-1.30597
88020553	chr16:88020553:T:C	3.50026e-07	-0.480285	-4.74448e-10	2.30689e-05	-0.466471	-4.74448e-10
88020686	chr16:88020686:C:T	3.00298e-07	-1.3376e-10	-0.63352	1.85713e-05	-1.3376e-10	-0.683341
88020832	chr16:88020832:T:C	1.45078e-07	-1.3376e-10	-1.36102	9.4091e-06	-1.3376e-10	-1.36328
88020959	chr16:88020959:T:C	1.29267e-07	-1.3376e-10	-1.47641	8.42069e-06	-1.3376e-10	-1.47426
88021099	chr16:88021099:C:T	1.55145e-07	-1.3376e-10	-1.29394	9.76506e-06	-1.3376e-10	-1.32615
88021344	chr16:88021344:G:A	1.89144e-07	-1.3376e-10	-1.09579	1.34477e-05	-1.3376e-10	-1.00615
88021422	chr16:88021422:T:G	5.79717e-08	-1.58738	-0.690956	3.15973e-06	-1.48644	-0.968032
88021535	chr16:88021535:G:A	1.2719e-07	-1.3376e-10	-1.49261	8.37784e-06	-1.3376e-10	-1.47937
88021572	chr16:88021572:A:G	1.48304e-07	-1.3376e-10	-1.33903	9.52711e-06	-1.3376e-10	-1.35082
88021750	chr16:88021750:T:C	2.97475e-08	-1.51682	-1.42873	2.24749e-06	-1.4066	-1.38854
88021850	chr16:88021850:A:G	3.33972e-07	-1.3376e-10	-0.527236	2.05888e-05	-1.3376e-10	-0.580208
88021876	chr16:88021876:T:C	1.71593e-07	-1.3376e-10	-1.19317	1.16645e-05	-1.3376e-10	-1.14841
88022041	chr16:88022041:G:A	7.75906e-08	-0.615984	-1.37086	6.09212e-06	-0.464851	-1.33311
88022085	chr16:88022085:A:G	2.4217e-08	-1.65458	-1.49666	1.58142e-06	-1.64999	-1.49665
88022140	chr16:88022140:G:A	1.29499e-07	-1.3376e-10	-1.47462	8.37251e-06	-1.3376e-10	-1.48
88022493	chr16:88022493:C:G	5.07211e-07	-1.3376e-10	-0.109366	3.16672e-05	-1.3376e-10	-0.149674
88022574	chr16:88022574:C:T	2.52108e-07	-1.3376e-10	-0.808435	1.55977e-05	-1.3376e-10	-0.857835
88022815	chr16:88022815:C:T	6.58112e-08	-0.736493	-1.41501	5.09512e-06	-0.593706	-1.38297
88022900	chr16:88022900:C:T	1.49716e-06	-1.3376e-10	0.973031	0.00012323	-1.3376e-10	1.2091
88022960	chr16:88022960:A:G	6.30793e-08	-1.62656	-0.567338	3.76045e-06	-1.56969	-0.710731
88023288	chr16:88023288:G:T	9.14814e-08	-1.42731	-0.394847	5.97707e-06	-1.34569	-0.47134
88023309	chr16:88023309:T:A	1.33654e-07	-1.3376e-10	-1.44304	8.59332e-06	-1.3376e-10	-1.45397
88023400	chr16:88023400:A:G	2.31742e-07	0.0308338	-0.923502	1.65498e-05	0.393624	-1.19221
88023532	chr16:88023532:C:G	1.30564e-06	-1.3376e-10	0.836153	0.000106323	-1.3376e-10	1.06153
88023544	chr16:88023544:G:C	2.22585e-07	-1.3376e-10	-0.932987	1.32429e-05	-1.3376e-10	-1.0215
88023912	chr16:88023912:T:G	1.79054e-07	-1.3376e-10	-1.15061	1.21434e-05	-1.3376e-10	-1.10817
88024031	chr16:88024031:CT:C	5.03785e-08	-1.00178	-1.41695	3.04777e-06	-1.03513	-1.45541
88024047	chr16:88024047:G:A	2.65072e-08	-1.64804	-1.41284	1.90276e-06	-1.62292	-1.33874
88024387	chr16:88024387:G:A	1.09583e-07	-1.64161	-4.74448e-10	7.19607e-06	-1.63142	-4.74448e-10
88024697	chr16:88024697:G:A	1.28167e-07	-1.3376e-10	-1.48496	8.3489e-06	-1.3376e-10	-1.48283
88024915	chr16:88024915:C:T	1.81742e-07	-1.3376e-10	-1.13571	1.23138e-05	-1.3376e-10	-1.09424
88025065	chr16:88025065:G:A	1.29967e-07	-1.3376e-10	-1.47102	8.64547e-06	-1.3376e-10	-1.44792
88025283	chr16:88025283:AG:A	6.68298e-08	-0.956954	-1.17919	3.35433e-06	-1.08616	-1.30854
88025336	chr16:88025336:C:T	1.44779e-07	-1.3376e-10	-1.36308	9.40065e-06	-1.3376e-10	-1.36418
88025466	chr16:88025466:G:T	1.43433e-07	-1.3376e-10	-1.37242	9.31533e-06	-1.3376e-10	-1.3733
88025538	chr16:88025538:C:T	2.73468e-08	-1.536	-1.4937	1.73854e-06	-1.57428	-1.47763
88026086	chr16:88026086:C:T	2.8489e-08	-1.49552	-1.49326	2.18224e-06	-1.3723	-1.45231
88026304	chr16:88026304:C:T	3.5199e-07	-1.3376e-10	-0.47469	2.22479e-05	-1.3376e-10	-0.50271
88026408	chr16:88026408:C:T	1.63461e-07	-1.3376e-10	-1.24172	1.03634e-05	-1.3376e-10	-1.26667
88026419	chr16:88026419:C:G	2.56246e-08	-1.60556	-1.48918	1.758e-06	-1.55152	-1.48926
88026445	chr16:88026445:C:T	6.86483e-07	-1.3376e-10	0.193288	5.44436e-05	-1.3376e-10	0.392208
88026811	chr16:88026811:G:A	5.80288e-07	0.0252304	-4.74448e-10	3.04858e-05	-0.187695	-4.74448e-10
88026962	chr16:88026962:G:A	3.16174e-07	-1.3376e-10	-0.582001	1.97544e-05	-1.3376e-10	-0.621583
88026997	chr16:88026997:C:A	2.78986e-07	-0.707134	-4.74448e-10	1.37133e-05	-0.986588	-4.74448e-10
88027063	chr16:88027063:T:A	1.29337e-07	-1.1223	-0.353576	8.29393e-06	-1.09166	-0.39777
88027383	chr16:88027383:G:C	1.08976e-07	-0.31921	-1.32795	6.7233e-06	-0.328582	-1.3708
88027780	chr16:88027780:G:A	1.09406e-07	-1.64323	-4.74448e-10	7.18308e-06	-1.63323	-4.74448e-10
88027953	chr16:88027953:C:T	1.57419e-07	-1.27938	-4.74448e-10	1.04534e-05	-1.25803	-4.74448e-10
88028165	chr16:88028165:T:TA	4.16915e-07	-1.3376e-10	-0.305412	2.62979e-05	-1.3376e-10	-0.335467
88028357	chr16:88028357:G:A	2.04147e-07	-1.3376e-10	-1.01946	1.34702e-05	-1.3376e-10	-1.00448
88028416	chr16:88028416:G:A	4.98666e-07	-1.3376e-10	-0.126357	3.1821e-05	-1.3376e-10	-0.14483
88028650	chr16:88028650:T:A	2.54303e-08	-1.61897	-1.48339	1.72934e-06	-1.57292	-1.4843
88028688	chr16:88028688:T:A	1.55632e-07	-1.3376e-10	-1.2908	1.01409e-05	-1.3376e-10	-1.28838
88028735	chr16:88028735:G:A	1.11248e-07	-1.6384	0.011865	7.13501e-06	-1.64729	0.00734559
88028797	chr16:88028797:A:G	1.68351e-07	-1.64367	0.431428	1.0559e-05	-1.65109	0.403108
88028972	chr16:88028972:C:T	1.74606e-07	-1.3376e-10	-1.17576	1.12675e-05	-1.3376e-10	-1.18303
88029139	chr16:88029139:T:G	2.79239e-08	-1.52216	-1.48665	1.99761e-06	-1.41905	-1.49395
88029206	chr16:88029206:T:C	1.3131e-07	-1.3376e-10	-1.46073	9.11272e-06	-1.3376e-10	-1.39529
88029656	chr16:88029656:C:T	1.27853e-07	-1.3376e-10	-1.48741	8.31772e-06	-1.3376e-10	-1.48657
88030172	chr16:88030172:A:G	1.79352e-07	-1.3376e-10	-1.14894	1.14599e-05	-1.3376e-10	-1.1661
88030259	chr16:88030259:G:C	1.64036e-07	-1.3376e-10	-1.23821	1.01385e-05	-1.3376e-10	-1.28861
88030289	chr16:88030289:A:G	3.89469e-07	-1.3376e-10	-0.37351	3.01194e-05	-1.3376e-10	-0.199787
88030333	chr16:88030333:A:G	1.09085e-07	-0.149904	-1.49626	1.01459e-05	0.208664	-1.49655
88030433	chr16:88030433:C:A	1.52983e-07	-1.3376e-10	-1.30797	9.94216e-06	-1.3376e-10	-1.30817
88030719	chr16:88030719:C:T	1.65739e-07	-1.3376e-10	-1.22788	1.01271e-05	-1.3376e-10	-1.28974
88030801	chr16:88030801:T:C	2.19007e-07	-1.3376e-10	-0.949188	1.48016e-05	-1.3376e-10	-0.910221
88031001	chr16:88031001:C:G	2.15321e-07	-1.3376e-10	-0.966161	1.32649e-05	-1.3376e-10	-1.01984
88031096	chr16:88031096:G:T	9.63682e-08	-1.59383	-0.176288	6.13343e-06	-1.61209	-0.179115
88031215	chr16:88031215:C:A	1.59996e-07	-1.3376e-10	-1.26314	1.0199e-05	-1.3376e-10	-1.28266
88031248	chr16:88031248:G:A	2.46526e-07	-1.3376e-10	-0.830826	1.67478e-05	-1.3376e-10	-0.786687
88031692	chr16:88031692:A:G	9.34968e-07	-1.3376e-10	0.502219	7.52887e-05	-1.3376e-10	0.716373
88032404	chr16:88032404:G:T	1.26972e-07	-1.3376e-10	-1.49432	8.23419e-06	-1.3376e-10	-1.49666
88032497	chr16:88032497:C:T	2.69595e-07	0.673721	-1.41509	2.60673e-05	1.14442	-1.48869
88032661	chr16:88032661:C:T	5.18614e-07	-0.0871342	-4.74448e-10	3.36107e-05	-0.0901123	-4.74448e-10
88033049	chr16:88033049:A:G	6.48721e-08	-0.747267	-1.41861	5.95693e-06	-0.544088	-1.27631
88033053	chr16:88033053:C:A	6.71601e-08	-0.716814	-1.4144	6.20741e-06	-0.510572	-1.26864
88033111	chr16:88033111:C:T	6.84721e-08	-0.823888	-1.28798	5.18227e-06	-0.697238	-1.26248
88033182	chr16:88033182:C:T	3.87457e-07	-1.3376e-10	-0.37869	2.35645e-05	-1.3376e-10	-0.445217
88033559	chr16:88033559:C:T	3.40277e-07	-1.3376e-10	-0.508533	2.60747e-05	-1.3376e-10	-0.343991
88033593	chr16:88033593:T:C	6.97128e-08	-0.724511	-1.3694	6.59307e-06	-0.519232	-1.19971
88033903	chr16:88033903:AGGAAG:A	4.89478e-07	-1.3376e-10	-0.144955	2.9522e-05	-1.3376e-10	-0.219821
88033973	chr16:88033973:A:G	7.1757e-08	-1.5668	-0.498207	3.84801e-06	-1.53937	-0.71803
88034141	chr16:88034141:G:A	5.76293e-08	-0.872752	-1.41151	5.22984e-06	-0.685632	-1.26494
88034259	chr16:88034259:C:T	1.54625e-07	-1.3376e-10	-1.29729	9.93166e-06	-1.3376e-10	-1.30923
88034505	chr16:88034505:G:C	1.38249e-07	-1.3376e-10	-1.40924	9.36842e-06	-1.3376e-10	-1.36761
88034863	chr16:88034863:A:C	1.49633e-07	-1.3376e-10	-1.33011	9.66361e-06	-1.3376e-10	-1.33659
88034881	chr16:88034881:T:C	1.90162e-07	-1.3376e-10	-1.09042	1.27501e-05	-1.3376e-10	-1.05942
88034918	chr16:88034918:T:C	4.45316e-08	-1.07282	-1.46927	2.60543e-06	-1.15175	-1.49561
88035123	chr16:88035123:C:T	1.33239e-07	-1.3376e-10	-1.44615	8.4976e-06	-1.3376e-10	-1.46517
88035815	chr16:88035815:G:A	2.60742e-08	-1.59463	-1.48272	1.71926e-06	-1.57101	-1.49205
88035840	chr16:88035840:G:A	1.30765e-07	-1.3376e-10	-1.46489	8.37363e-06	-1.3376e-10	-1.47987
88035909	chr16:88035909:G:A	4.95867e-07	-1.3376e-10	-0.131985	3.82044e-05	-1.3376e-10	0.0379927
88036184	chr16:88036184:G:A	8.66928e-07	-1.3376e-10	0.426662	7.05072e-05	-1.3376e-10	0.650757
88036269	chr16:88036269:G:A	6.3662e-08	-0.689054	-1.49565	5.25004e-06	-0.478217	-1.4685
88036462	chr16:88036462:C:T	8.83914e-07	-1.3376e-10	0.446066	7.19732e-05	-1.3376e-10	0.671338
88037165	chr16:88037165:A:G	1.64303e-07	-1.3376e-10	-1.23658	1.05106e-05	-1.3376e-10	-1.25257
88037225	chr16:88037225:A:G	3.46996e-08	-1.30295	-1.48862	2.18208e-06	-1.34564	-1.47904
88037450	chr16:88037450:T:C	1.61495e-07	-1.3376e-10	-1.25382	1.04657e-05	-1.3376e-10	-1.25685
88037642	chr16:88037642:G:C	2.54108e-08	-1.6137	-1.48942	1.70546e-06	-1.57708	-1.49404
88037883	chr16:88037883:G:T	1.08706e-07	-1.64965	-4.74448e-10	7.26672e-06	-1.62165	-4.74448e-10
88038106	chr16:88038106:G:A	2.29726e-07	-1.3376e-10	-0.901406	1.56016e-05	-1.3376e-10	-0.857585
88038266	chr16:88038266:A:G	3.78292e-08	-1.59301	-1.1122	2.52548e-06	-1.5322	-1.14633
88038447	chr16:88038447:A:G	6.181e-08	-0.795711	-1.41852	4.67247e-06	-0.664234	-1.39904
88038470	chr16:88038470:C:T	3.67972e-08	-1.23757	-1.4953	2.29628e-06	-1.3007	-1.47296
88038673	chr16:88038673:A:G	4.22265e-08	-1.10387	-1.49137	2.70439e-06	-1.11639	-1.49369
88038822	chr16:88038822:T:C	2.48879e-08	-1.64045	-1.48346	1.62292e-06	-1.62685	-1.49388
88039269	chr16:88039269:C:T	1.74761e-07	-1.3376e-10	-1.17487	1.11313e-05	-1.3376e-10	-1.19519
88039360	chr16:88039360:T:TCC	1.86985e-07	-1.3376e-10	-1.10727	1.0507e-05	-1.3376e-10	-1.25292
88039533	chr16:88039533:C:T	1.52476e-07	0.0777351	-1.38902	1.24726e-05	0.229586	-1.31101
88039588	chr16:88039588:C:T	1.29209e-07	-1.3376e-10	-1.47686	8.39794e-06	-1.3376e-10	-1.47697
88039617	chr16:88039617:C:T	1.28466e-07	-1.3376e-10	-1.48263	8.45856e-06	-1.3376e-10	-1.46978
88039861	chr16:88039861:G:A	1.27638e-07	-1.3376e-10	-1.4891	8.35571e-06	-1.3376e-10	-1.48201
88040140	chr16:88040140:C:A	2.668e-07	-1.3376e-10	-0.751793	1.55951e-05	-1.3376e-10	-0.858002
88040267	chr16:88040267:T:C	1.46851e-07	-1.3376e-10	-1.34887	9.52647e-06	-1.3376e-10	-1.35088
88040274	chr16:88040274:A:G	3.47029e-08	-1.35986	-1.43161	2.01863e-06	-1.41018	-1.49236
88040334	chr16:88040334:C:T	4.39433e-08	-1.62701	-0.928384	2.89756e-06	-1.58466	-0.956431
88040575	chr16:88040575:C:T	2.44249e-08	-1.65054	-1.49215	1.63201e-06	-1.62821	-1.48693
88040634	chr16:88040634:A:G	3.9132e-07	-1.3376e-10	-0.368768	2.9294e-05	-1.3376e-10	-0.227575
88040656	chr16:88040656:G:T	2.10217e-07	-1.3376e-10	-0.990154	1.4519e-05	-1.3376e-10	-0.929497
88040763	chr16:88040763:G:T	1.64886e-07	-1.3376e-10	-1.23304	1.05733e-05	-1.3376e-10	-1.24662
88040809	chr16:88040809:G:A	1.5846e-07	-1.3376e-10	-1.27279	9.71911e-06	-1.3376e-10	-1.33086
88040824	chr16:88040824:A:G	2.00153e-07	-1.03921	-4.74448e-10	1.04757e-05	-1.25589	-4.74448e-10
88040855	chr16:88040855:G:A	5.76341e-08	-0.822164	-1.46202	4.98617e-06	-0.506068	-1.49222
88040927	chr16:88040927:C:T	5.89782e-08	-0.802288	-1.45884	5.09479e-06	-0.483396	-1.49334
88041085	chr16:88041085:C:T	1.26761e-07	-1.3376e-10	-1.49599	8.2678e-06	-1.3376e-10	-1.49259
88041275	chr16:88041275:C:T	1.36257e-07	-1.3376e-10	-1.42375	9.03549e-06	-1.3376e-10	-1.4038
88041694	chr16:88041694:G:GC	1.29006e-07	-1.3376e-10	-1.47843	8.2927e-06	-1.3376e-10	-1.48958
88041750	chr16:88041750:A:G	2.38301e-07	-1.3376e-10	-0.86476	1.74087e-05	-1.3376e-10	-0.747987
88042182	chr16:88042182:G:T	6.96312e-08	-0.656286	-1.4388	6.03447e-06	-0.310897	-1.49657
88042282	chr16:88042282:G:C	2.5279e-08	-1.64359	-1.46473	1.63575e-06	-1.63121	-1.48165
88042403	chr16:88042403:C:T	7.12793e-08	-0.585291	-1.4864	5.38718e-06	-0.447528	-1.47341
88042663	chr16:88042663:TCC:T	4.09101e-07	-1.3376e-10	-0.324332	3.1052e-05	-1.3376e-10	-0.169295
88042889	chr16:88042889:C:A	3.09036e-08	-1.53586	-1.37156	1.88916e-06	-1.5266	-1.44222
88043041	chr16:88043041:A:G	1.18701e-06	-1.3376e-10	0.740902	9.70061e-05	-1.3376e-10	0.969817
88043276	chr16:88043276:G:A	7.07871e-08	-0.789604	-1.28901	4.97289e-06	-0.65291	-1.34805
88043682	chr16:88043682:C:T	1.43317e-05	3.23194	-4.74448e-10	0.00109494	3.39349	-4.74448e-10
88043893	chr16:88043893:CTTAAAAA:C	1.05232e-07	-0.735803	-0.946319	6.99722e-06	-0.556003	-1.10344
88044056	chr16:88044056:C:T	3.94526e-07	0.947507	-1.30812	3.52488e-05	1.3925	-1.43503
88044198	chr16:88044198:C:T	1.30292e-07	-1.3376e-10	-1.46852	8.54171e-06	-1.3376e-10	-1.46
88044272	chr16:88044272:G:A	1.69938e-07	-1.3376e-10	-1.20286	1.18567e-05	-1.3376e-10	-1.13206
88044303	chr16:88044303:ACACACAGTCGGAACAG:A	1.72049e-07	-1.19051	-4.74448e-10	1.14563e-05	-1.16641	-4.74448e-10
88044304	chr16:88044304:C:T	6.81104e-08	-0.702652	-1.41451	5.74702e-06	-0.360881	-1.4954
88044407	chr16:88044407:A:G	1.28441e-07	-1.3376e-10	-1.48282	8.42687e-06	-1.3376e-10	-1.47353
88044618	chr16:88044618:A:G	7.58248e-08	-1.19989	-0.809975	4.85281e-06	-1.05697	-0.968433
88044658	chr16:88044658:T:G	6.96951e-08	-0.711714	-1.38245	5.70534e-06	-0.375198	-1.48836
88044724	chr16:88044724:C:T	4.78231e-08	-1.00382	-1.46696	2.74529e-06	-1.09839	-1.49668
88044738	chr16:88044738:C:G	6.5689e-08	-0.725503	-1.42786	5.57112e-06	-0.390896	-1.49646
88044765	chr16:88044765:C:T	1.96701e-07	-1.3376e-10	-1.05661	1.41031e-05	-1.3376e-10	-0.958566
88044788	chr16:88044788:G:C	6.31463e-08	-0.738257	-1.45458	5.49917e-06	-0.405527	-1.49483
88044809	chr16:88044809:C:T	6.02145e-08	-0.786276	-1.45411	5.1969e-06	-0.46196	-1.49494
88044840	chr16:88044840:G:A	7.30732e-08	-1.20388	-0.842955	4.6892e-06	-1.06182	-0.997875
88044863	chr16:88044863:T:G	6.29628e-08	-1.213	-0.98275	4.08064e-06	-1.07237	-1.12634
88044914	chr16:88044914:G:A	2.85666e-07	-1.3376e-10	-0.683469	1.74409e-05	-1.3376e-10	-0.74614
88045132	chr16:88045132:T:C	4.12175e-08	-1.31443	-1.305	2.84344e-06	-1.20673	-1.35321
88045255	chr16:88045255:T:C	3.24879e-07	-1.3376e-10	-0.554841	1.97488e-05	-1.3376e-10	-0.621866
88045382	chr16:88045382:C:T	3.88398e-08	-1.36462	-1.31422	2.09622e-06	-1.41937	-1.44545
88045398	chr16:88045398:G:C	1.11724e-06	-1.3376e-10	0.680323	9.21527e-05	-1.3376e-10	0.91849
88045538	chr16:88045538:A:G	5.92991e-08	-0.791945	-1.46375	5.16365e-06	-0.469344	-1.49397
88045879	chr16:88045879:C:T	2.3785e-07	-1.3376e-10	-0.866655	1.45164e-05	-1.3376e-10	-0.929679
88045986	chr16:88045986:G:A	1.30945e-07	-1.3376e-10	-1.46352	8.61268e-06	-1.3376e-10	-1.45172
88046072	chr16:88046072:T:C	6.39564e-08	-0.732092	-1.448	5.53466e-06	-0.398036	-1.49589
88046214	chr16:88046214:C:T	2.11938e-07	-1.3376e-10	-0.982001	1.53001e-05	-1.3376e-10	-0.8771
88046355	chr16:88046355:A:G	1.59289e-07	-1.3376e-10	-1.26757	1.08023e-05	-1.3376e-10	-1.2252
88046648	chr16:88046648:C:T	1.31021e-07	-1.3376e-10	-1.46294	8.80178e-06	-1.3376e-10	-1.43
88046746	chr16:88046746:C:T	1.62828e-07	-1.3376e-10	-1.2456	1.04738e-05	-1.3376e-10	-1.25608
88047053	chr16:88047053:G:A	3.06933e-07	-1.37253	0.760861	2.49384e-05	-1.27052	0.881975
88047136	chr16:88047136:G:A	1.71009e-07	-1.3376e-10	-1.19658	1.15165e-05	-1.3376e-10	-1.16117
88047401	chr16:88047401:G:A	1.41057e-07	-1.3376e-10	-1.38913	9.13219e-06	-1.3376e-10	-1.39315
88047863	chr16:88047863:T:C	2.87235e-05	-1.3376e-10	3.92718	0.00225762	-1.3376e-10	4.11711
88048278	chr16:88048278:C:G	5.45922e-08	-0.977276	-1.36113	5.5625e-06	-0.779491	-1.10942
88048295	chr16:88048295:A:T	1.44711e-07	-1.3376e-10	-1.36355	9.29184e-06	-1.3376e-10	-1.37582
88048298	chr16:88048298:C:G	9.5872e-08	-0.29988	-1.4754	7.03013e-06	-0.163526	-1.49123
88048345	chr16:88048345:G:A	3.50493e-08	-1.52395	-1.25759	2.2375e-06	-1.43998	-1.35961
88048457	chr16:88048457:T:A	1.07754e-07	-1.0795	-0.578945	9.37777e-06	-0.922594	-0.444021
88048494	chr16:88048494:C:T	1.29751e-07	-1.3376e-10	-1.47268	8.53071e-06	-1.3376e-10	-1.46128
88048548	chr16:88048548:T:G	1.51258e-07	-1.3376e-10	-1.3193	9.68798e-06	-1.3376e-10	-1.33407
88048877	chr16:88048877:A:T	3.49096e-06	-1.3376e-10	1.81964	0.000237367	-1.3376e-10	1.86465
88048989	chr16:88048989:T:C	8.90713e-08	-0.580255	-1.2686	1.01957e-05	-0.200629	-1.08237
88049163	chr16:88049163:G:A	1.3779e-07	-1.41257	-4.74448e-10	8.99e-06	-1.40884	-4.74448e-10
88049447	chr16:88049447:C:T	3.35935e-07	-0.521375	-4.74448e-10	2.19805e-05	-0.514802	-4.74448e-10
88049634	chr16:88049634:C:T	3.10357e-07	-1.3376e-10	-0.60057	1.98892e-05	-1.3376e-10	-0.614778
88049679	chr16:88049679:C:G	3.85457e-08	-1.40015	-1.2863	2.7223e-06	-1.2753	-1.32818
88050022	chr16:88050022:G:T	1.24247e-06	-1.3376e-10	0.786563	0.000101659	-1.3376e-10	1.01667
88050065	chr16:88050065:G:C	3.85566e-07	-1.3376e-10	-0.383582	2.41249e-05	-1.3376e-10	-0.421714
88050119	chr16:88050119:T:C	4.05704e-07	-1.3376e-10	-0.332671	2.53527e-05	-1.3376e-10	-0.372073
88050163	chr16:88050163:C:T	4.53585e-07	-1.3376e-10	-0.22111	2.82967e-05	-1.3376e-10	-0.262211
88050200	chr16:88050200:A:G	3.52849e-08	-1.40446	-1.37038	2.49373e-06	-1.30518	-1.386
88050248	chr16:88050248:C:T	4.77463e-07	-1.3376e-10	-0.169808	2.97634e-05	-1.3376e-10	-0.211676
88050540	chr16:88050540:G:A	2.75597e-07	-1.3376e-10	-0.719353	2.03288e-05	-1.3376e-10	-0.592916
88050548	chr16:88050548:T:C	4.53327e-07	-1.3376e-10	-0.22168	2.83093e-05	-1.3376e-10	-0.261767
88050573	chr16:88050573:A:G	4.79671e-07	-1.3376e-10	-0.165192	2.98732e-05	-1.3376e-10	-0.207996
88050677	chr16:88050677:G:T	5.02706e-07	-1.3376e-10	-0.118287	3.14065e-05	-1.3376e-10	-0.157942
88050749	chr16:88050749:T:C	4.3104e-07	-1.3376e-10	-0.272094	2.69634e-05	-1.3376e-10	-0.310477
88050791	chr16:88050791:A:G	4.5123e-07	-1.3376e-10	-0.226316	2.81821e-05	-1.3376e-10	-0.266271
88051026	chr16:88051026:C:T	2.71195e-08	-1.62017	-1.41787	1.73309e-06	-1.59484	-1.46022
88051136	chr16:88051136:C:T	1.27373e-07	-1.3376e-10	-1.49117	8.24173e-06	-1.3376e-10	-1.49575
88051154	chr16:88051154:G:A	1.14763e-07	-1.59542	-4.74448e-10	7.44574e-06	-1.59732	-4.74448e-10
88051347	chr16:88051347:A:G	3.55594e-07	-1.3376e-10	-0.464504	2.22219e-05	-1.3376e-10	-0.503878
88051579	chr16:88051579:C:T	2.92271e-07	-0.660612	-4.74448e-10	1.72944e-05	-0.754577	-4.74448e-10
88051600	chr16:88051600:C:T	3.01408e-05	-1.3376e-10	3.97534	0.00237099	-1.3376e-10	4.1661
88051781	chr16:88051781:A:G	1.27289e-07	-1.3376e-10	-1.49183	8.24155e-06	-1.3376e-10	-1.49577
88051791	chr16:88051791:A:G	3.67713e-07	-1.3376e-10	-0.430991	2.29572e-05	-1.3376e-10	-0.471324
88051822	chr16:88051822:C:G	9.8545e-08	-1.53626	-0.211524	7.90192e-06	-1.46452	-0.0733308
88051875	chr16:88051875:C:A	3.67713e-07	-1.3376e-10	-0.430991	2.29572e-05	-1.3376e-10	-0.471324
88051890	chr16:88051890:G:A	3.5488e-07	-1.3376e-10	-0.466515	2.22249e-05	-1.3376e-10	-0.503742
88051983	chr16:88051983:C:A	1.27532e-07	-1.3376e-10	-1.48993	8.24919e-06	-1.3376e-10	-1.49484
88051996	chr16:88051996:T:C	1.51065e-07	-1.3376e-10	-1.32058	1.0152e-05	-1.3376e-10	-1.28729
88052056	chr16:88052056:G:C	1.2725e-07	-1.3376e-10	-1.49214	8.24044e-06	-1.3376e-10	-1.4959
88052294	chr16:88052294:G:A	3.06976e-08	-1.46952	-1.44459	2.0789e-06	-1.39054	-1.48258
88052398	chr16:88052398:G:A	1.46544e-06	-1.3376e-10	0.951618	0.000121504	-1.3376e-10	1.19499
88052721	chr16:88052721:A:C	1.27003e-07	-1.3376e-10	-1.49408	8.23502e-06	-1.3376e-10	-1.49656
88052763	chr16:88052763:C:T	1.27389e-07	-1.3376e-10	-1.49105	8.23748e-06	-1.3376e-10	-1.49626
88052779	chr16:88052779:C:G	4.01612e-08	-1.36302	-1.28237	2.14256e-06	-1.41122	-1.43174
88052966	chr16:88052966:A:G	3.95132e-07	-1.3376e-10	-0.359074	2.46594e-05	-1.3376e-10	-0.399799
88053278	chr16:88053278:G:A	1.94915e-07	-1.3376e-10	-1.06573	1.30059e-05	-1.3376e-10	-1.03955
88054853	chr16:88054853:A:T	1.62865e-07	-1.3376e-10	-1.24537	1.05593e-05	-1.3376e-10	-1.24795
88055028	chr16:88055028:A:G	5.85464e-08	-1.57677	-0.691702	3.1962e-06	-1.60577	-0.837224
88055042	chr16:88055042:T:C	5.00135e-08	-1.6521	-0.773906	2.84292e-06	-1.65531	-0.904811
88055081	chr16:88055081:G:A	1.26829e-07	-1.3376e-10	-1.49545	8.2707e-06	-1.3376e-10	-1.49224
88055083	chr16:88055083:A:G	5.89486e-08	-1.57802	-0.683606	3.21478e-06	-1.60686	-0.830343
88055403	chr16:88055403:A:G	5.96793e-08	-1.56444	-0.68487	3.24586e-06	-1.59581	-0.831763
88055594	chr16:88055594:T:C	1.62913e-07	-1.3376e-10	-1.24508	1.05602e-05	-1.3376e-10	-1.24786
88055872	chr16:88055872:A:G	5.51194e-08	-1.0384	-1.29039	4.44565e-06	-0.906093	-1.20694
88056433	chr16:88056433:GTGTT:G	1.37574e-07	-1.3376e-10	-1.41413	8.87074e-06	-1.3376e-10	-1.4222
88056762	chr16:88056762:A:T	5.52044e-08	-0.831721	-1.49553	5.08438e-06	-0.523749	-1.45503
88057138	chr16:88057138:G:C	1.28095e-07	-1.3376e-10	-1.48552	8.43976e-06	-1.3376e-10	-1.472
88057232	chr16:88057232:G:A	1.31459e-07	-1.3376e-10	-1.4596	8.61815e-06	-1.3376e-10	-1.45109
88057289	chr16:88057289:A:G	4.39511e-08	-1.1272	-1.42801	2.49812e-06	-1.19674	-1.49268
88057353	chr16:88057353:G:C	5.53112e-07	-1.3376e-10	-0.022733	3.58009e-05	-1.3376e-10	-0.0269836
88057530	chr16:88057530:G:T	4.75503e-08	-1.65039	-0.826118	2.74959e-06	-1.65515	-0.938356
88057543	chr16:88057543:G:A	1.35203e-07	-1.3376e-10	-1.43152	9.16365e-06	-1.3376e-10	-1.38971
88057599	chr16:88057599:C:T	3.47244e-05	-1.3376e-10	4.1169	0.00274153	-1.3376e-10	4.31131
88057649	chr16:88057649:A:G	5.28366e-08	-1.63156	-0.739535	2.85275e-06	-1.64607	-0.910606
88057941	chr16:88057941:G:C	3.32363e-08	-1.43596	-1.39869	1.98896e-06	-1.46541	-1.45194
88058244	chr16:88058244:G:A	1.30065e-07	-1.3376e-10	-1.47026	8.74224e-06	-1.3376e-10	-1.43679
88058331	chr16:88058331:A:G	4.9964e-08	-1.65306	-0.773926	2.89416e-06	-1.65527	-0.886998
88058341	chr16:88058341:G:A	4.54101e-08	-1.34323	-1.17933	3.03052e-06	-1.25464	-1.24158
88058486	chr16:88058486:T:C	1.01824e-07	-0.637924	-1.07712	1.05378e-05	-0.345066	-0.904918
88058541	chr16:88058541:T:TGACA	1.38521e-07	-1.3376e-10	-1.40727	8.93409e-06	-1.3376e-10	-1.41508
88058726	chr16:88058726:TAAG:T	3.07583e-07	0.874115	-1.48366	3.02578e-05	1.29952	-1.49473
88058974	chr16:88058974:C:T	3.8508e-08	-1.63803	-1.04939	2.27181e-06	-1.64964	-1.13474
88058990	chr16:88058990:A:C	1.33651e-07	-1.3376e-10	-1.44306	8.64115e-06	-1.3376e-10	-1.44842
88059009	chr16:88059009:A:G	3.65791e-08	-1.64415	-1.09467	2.17602e-06	-1.65278	-1.17468
88059357	chr16:88059357:C:T	1.42522e-07	-1.3376e-10	-1.37879	9.41953e-06	-1.3376e-10	-1.36217
88059389	chr16:88059389:T:G	1.32638e-07	-1.3376e-10	-1.45067	8.38302e-06	-1.3376e-10	-1.47875
88059861	chr16:88059861:C:CT	4.40027e-07	-0.251457	-4.74448e-10	2.1615e-05	-0.53157	-4.74448e-10
88060026	chr16:88060026:T:C	2.8477e-07	-1.3376e-10	-0.686612	1.94561e-05	-1.3376e-10	-0.636797
88060614	chr16:88060614:G:A	1.41215e-07	-1.3376e-10	-1.38801	9.7343e-06	-1.3376e-10	-1.3293
88060786	chr16:88060786:C:T	1.44086e-07	-0.606863	-0.761019	6.58166e-06	-0.728255	-0.992415
88060807	chr16:88060807:C:T	3.49869e-08	-1.28674	-1.49658	2.52116e-06	-1.18527	-1.49497
88060989	chr16:88060989:C:T	1.31486e-07	-1.3376e-10	-1.45939	8.36048e-06	-1.3376e-10	-1.48144
88061298	chr16:88061298:A:C	2.02898e-07	-1.3376e-10	-1.02559	1.37094e-05	-1.3376e-10	-0.986872
88061349	chr16:88061349:T:G	8.01865e-07	-1.3376e-10	0.348647	6.37104e-05	-1.3376e-10	0.54939
88061489	chr16:88061489:T:C	3.39259e-08	-1.5513	-1.26281	2.61651e-06	-1.54853	-1.09459
88061595	chr16:88061595:G:A	4.12815e-08	-1.33175	-1.28613	2.96863e-06	-1.22642	-1.29044
88061846	chr16:88061846:A:G	6.68489e-08	-0.674119	-1.46174	5.89078e-06	-0.33831	-1.49326
88061910	chr16:88061910:C:T	1.74271e-07	-1.3376e-10	-1.17768	1.14859e-05	-1.3376e-10	-1.16384
88061981	chr16:88061981:T:G	1.41831e-07	-1.3376e-10	-1.38366	9.12386e-06	-1.3376e-10	-1.39406
88062218	chr16:88062218:T:C	1.50255e-07	-1.3376e-10	-1.32596	1.01294e-05	-1.3376e-10	-1.28952
88062597	chr16:88062597:C:T	9.99049e-08	-0.291951	-1.44212	9.00298e-06	0.0891775	-1.49658
88062614	chr16:88062614:G:T	5.21207e-08	-0.953938	-1.43079	3.91566e-06	-0.813542	-1.42643
88062932	chr16:88062932:C:T	1.72927e-07	0.260371	-1.4458	1.20813e-05	0.357941	-1.47124
88063138	chr16:88063138:G:A	1.22606e-07	-1.52932	-4.74448e-10	7.83513e-06	-1.54634	-4.74448e-10
88063187	chr16:88063187:C:T	2.65581e-07	-1.3376e-10	-0.756373	1.71361e-05	-1.3376e-10	-0.763768
88063200	chr16:88063200:G:A	1.30754e-07	-1.3376e-10	-1.46497	8.32117e-06	-1.3376e-10	-1.48615
88063256	chr16:88063256:G:A	1.73297e-07	-1.3376e-10	-1.18329	1.14148e-05	-1.3376e-10	-1.17005
88063462	chr16:88063462:A:C	1.35755e-07	-1.42744	-4.74448e-10	8.47419e-06	-1.46793	-4.74448e-10
88063485	chr16:88063485:T:A	1.38933e-07	-1.3376e-10	-1.4043	8.94624e-06	-1.3376e-10	-1.41372
88063545	chr16:88063545:C:T	1.40972e-07	-1.3376e-10	-1.38973	9.08316e-06	-1.3376e-10	-1.39853
88063641	chr16:88063641:C:G	1.51298e-07	-1.3376e-10	-1.31904	9.87919e-06	-1.3376e-10	-1.31453
88064025	chr16:88064025:G:C	2.01586e-07	-1.3376e-10	-1.03208	1.27167e-05	-1.3376e-10	-1.06204
88064170	chr16:88064170:G:T	1.62543e-07	-1.24735	-4.74448e-10	1.03363e-05	-1.26929	-4.74448e-10
88064349	chr16:88064349:G:C	1.13968e-06	-1.3376e-10	0.700211	9.39014e-05	-1.3376e-10	0.937289
88064538	chr16:88064538:C:A	1.28072e-07	-1.3376e-10	-1.4857	8.27269e-06	-1.3376e-10	-1.492
88064650	chr16:88064650:C:T	2.72132e-07	-1.3376e-10	-0.732007	1.8506e-05	-1.3376e-10	-0.686862
88064687	chr16:88064687:A:G	7.4742e-08	-0.743267	-1.28098	3.85039e-06	-0.868486	-1.3883
88064737	chr16:88064737:T:G	1.718e-07	-1.3376e-10	-1.19196	1.10638e-05	-1.3376e-10	-1.20128
88064954	chr16:88064954:A:G	1.19406e-07	-0.882537	-0.673227	9.88784e-06	-0.90024	-0.413411
88064966	chr16:88064966:A:G	1.39188e-07	-0.284951	-1.11752	1.48506e-05	0.034212	-0.941126
88065573	chr16:88065573:G:A	1.596e-07	-1.3376e-10	-1.26562	9.90378e-06	-1.3376e-10	-1.31204
88065676	chr16:88065676:G:C	7.3192e-07	1.75405	-1.49667	8.02547e-05	2.22187	-1.44162
88066044	chr16:88066044:C:A	1.42805e-07	-1.3376e-10	-1.37681	9.21833e-06	-1.3376e-10	-1.38376
88066263	chr16:88066263:A:G	2.69206e-08	-1.63458	-1.41082	1.95936e-06	-1.63255	-1.29979
88066715	chr16:88066715:T:C	2.89404e-08	-1.48082	-1.49224	2.13381e-06	-1.38599	-1.46106
88066819	chr16:88066819:C:T	1.85062e-07	-1.3376e-10	-1.1176	1.20537e-05	-1.3376e-10	-1.11558
88066824	chr16:88066824:C:T	2.4937e-07	-1.3376e-10	-0.819355	1.49068e-05	-1.3376e-10	-0.903138
88066874	chr16:88066874:A:G	5.04473e-08	-0.93362	-1.48374	3.79124e-06	-0.784933	-1.48733
88067762	chr16:88067762:C:T	1.63896e-07	-1.3376e-10	-1.23906	1.05122e-05	-1.3376e-10	-1.25242
88067976	chr16:88067976:C:T	4.7587e-07	1.16761	-1.34076	4.35767e-05	1.62038	-1.45082
88068205	chr16:88068205:G:C	2.39279e-07	-1.3376e-10	-0.860664	1.4975e-05	-1.3376e-10	-0.898577
88068300	chr16:88068300:C:T	1.2812e-07	-1.3376e-10	-1.48532	8.29066e-06	-1.3376e-10	-1.48983
88068477	chr16:88068477:C:T	2.0249e-05	-1.3376e-10	3.57757	0.00158878	-1.3376e-10	3.76577
88068602	chr16:88068602:T:C	4.79319e-08	-1.05117	-1.41734	3.8276e-06	-0.879149	-1.38357
88068634	chr16:88068634:C:T	1.2994e-07	-1.3376e-10	-1.47122	8.41993e-06	-1.3376e-10	-1.47436
88068748	chr16:88068748:C:G	1.08752e-07	-1.64922	-4.74448e-10	7.05438e-06	-1.65131	-4.74448e-10
88068900	chr16:88068900:C:CT	1.30305e-07	-1.3376e-10	-1.46842	8.64142e-06	-1.3376e-10	-1.44839
88069219	chr16:88069219:C:T	1.3809e-07	-1.3376e-10	-1.41039	8.90208e-06	-1.3376e-10	-1.41867
88069404	chr16:88069404:C:T	1.69656e-07	-1.20452	-4.74448e-10	1.05067e-05	-1.25294	-4.74448e-10
88069809	chr16:88069809:C:G	1.40251e-07	-1.3376e-10	-1.39486	9.04498e-06	-1.3376e-10	-1.40275
88069981	chr16:88069981:A:G	1.26827e-07	-1.3376e-10	-1.49547	8.23418e-06	-1.3376e-10	-1.49666
88070055	chr16:88070055:T:TTC	1.85623e-05	-1.3376e-10	3.49059	0.00149064	-1.3376e-10	3.70201
88070108	chr16:88070108:G:A	4.22525e-08	-1.10513	-1.4895	2.79435e-06	-1.17951	-1.39785
88070553	chr16:88070553:C:T	1.49761e-07	-1.23827	-0.0909868	1.24009e-05	-1.28322	0.19603
88070959	chr16:88070959:G:A	1.26733e-07	-1.3376e-10	-1.49621	8.24935e-06	-1.3376e-10	-1.49482
88071099	chr16:88071099:C:T	7.25082e-07	-1.3376e-10	0.247991	5.98963e-05	-1.3376e-10	0.487659
88071196	chr16:88071196:G:A	1.42842e-07	-1.3376e-10	-1.37655	9.64855e-06	-1.3376e-10	-1.33815
88071350	chr16:88071350:C:T	5.02733e-07	1.246	-1.36424	4.67199e-05	1.70212	-1.46291
88071372	chr16:88071372:G:T	1.41299e-07	-1.3376e-10	-1.38742	9.6649e-06	-1.3376e-10	-1.33646
88071447	chr16:88071447:T:A	4.97097e-08	-1.37402	-1.05807	3.34729e-06	-1.40936	-0.987443
88072119	chr16:88072119:G:A	1.65283e-07	-0.329396	-0.901236	1.19176e-05	-0.221414	-0.905525
88072234	chr16:88072234:G:A	2.66283e-05	-1.3376e-10	3.85144	0.00215241	-1.3376e-10	4.06938
88072310	chr16:88072310:TC:T	7.43821e-07	1.49181	-1.2183	9.24561e-05	1.94962	-1.02784
88072360	chr16:88072360:A:G	4.99407e-08	-1.33503	-1.09242	3.34055e-06	-1.37466	-1.02416
88072361	chr16:88072361:C:T	2.06272e-06	-1.3376e-10	1.29348	0.000173354	-1.3376e-10	1.55038
88072417	chr16:88072417:A:C	1.31922e-07	-1.3376e-10	-1.45608	8.91396e-06	-1.3376e-10	-1.41734
88072586	chr16:88072586:G:A	6.86681e-07	-1.3376e-10	0.193576	3.90732e-05	-1.3376e-10	0.0604791
88072593	chr16:88072593:A:G	6.86622e-06	-1.3376e-10	2.49608	0.000486638	-1.3376e-10	2.58256
88072604	chr16:88072604:C:T	1.30206e-07	-1.3376e-10	-1.46917	8.41794e-06	-1.3376e-10	-1.47459
88072677	chr16:88072677:C:T	7.06585e-07	1.7188	-1.49665	7.66331e-05	2.20503	-1.47096
88072701	chr16:88072701:C:T	6.20377e-08	-1.34451	-0.86604	4.23938e-06	-1.37597	-0.78457
88072859	chr16:88072859:A:G	5.60204e-08	-1.41624	-0.896342	3.79793e-06	-1.45161	-0.818891
88073069	chr16:88073069:C:G	1.32067e-07	-1.3376e-10	-1.45499	8.52554e-06	-1.3376e-10	-1.46189
88073302	chr16:88073302:C:T	1.9758e-07	-1.05215	-4.74448e-10	1.31415e-05	-1.02918	-4.74448e-10
88073627	chr16:88073627:G:A	2.6635e-08	-1.62853	-1.42754	1.82384e-06	-1.61687	-1.38714
88073684	chr16:88073684:C:T	4.44174e-08	-1.56755	-0.977109	3.08426e-06	-1.58112	-0.897521
88074068	chr16:88074068:C:T	2.2318e-07	0.491099	-1.42142	2.30031e-05	0.864833	-1.33416
88074828	chr16:88074828:C:T	1.2771e-07	-1.3376e-10	-1.48853	8.34628e-06	-1.3376e-10	-1.48314
88074921	chr16:88074921:G:A	1.24226e-07	-0.0558692	-1.46033	1.02685e-05	0.147963	-1.42384
88075019	chr16:88075019:C:T	2.336e-07	-1.3376e-10	-0.884682	1.57219e-05	-1.3376e-10	-0.849904
88075054	chr16:88075054:A:C	4.57669e-05	-1.3376e-10	4.39302	0.00374716	-1.3376e-10	4.6238
88075521	chr16:88075521:A:C	3.11043e-08	-1.41586	-1.48509	1.89793e-06	-1.46759	-1.4966
88075621	chr16:88075621:T:C	1.07845e-07	-0.234235	-1.42336	1.03019e-05	0.106593	-1.37923
88075662	chr16:88075662:G:A	4.71996e-05	-1.3376e-10	4.42385	0.00389251	-1.3376e-10	4.66185
88075710	chr16:88075710:G:A	1.55452e-07	-1.3376e-10	-1.29195	1.06028e-05	-1.3376e-10	-1.24384
88075713	chr16:88075713:T:C	1.40128e-07	-1.3376e-10	-1.39574	9.1185e-06	-1.3376e-10	-1.39465
88076294	chr16:88076294:G:C	1.29698e-07	-1.3376e-10	-1.47308	8.51232e-06	-1.3376e-10	-1.46344
88076408	chr16:88076408:G:A	3.25727e-07	-1.3376e-10	-0.552235	2.4307e-05	-1.3376e-10	-0.414194
88076816	chr16:88076816:C:G	2.51051e-08	-1.65517	-1.46006	1.58e-06	-1.65242	-1.49511
88076928	chr16:88076928:C:T	1.32665e-07	-1.3376e-10	-1.45047	8.62948e-06	-1.3376e-10	-1.44977
88077324	chr16:88077324:C:T	5.21477e-08	-0.930124	-1.45409	4.02336e-06	-0.777587	-1.43525
88077469	chr16:88077469:G:A	2.77653e-07	-1.3376e-10	-0.71192	1.64978e-05	-1.3376e-10	-0.801731
88077575	chr16:88077575:G:A	6.74432e-08	-1.43116	-0.695844	4.70654e-06	-1.46724	-0.588765
88078020	chr16:88078020:C:T	3.1127e-08	-1.53599	-1.36423	2.31559e-06	-1.53511	-1.23018
88078263	chr16:88078263:A:T	5.79792e-07	1.49024	-1.46587	5.46499e-05	1.87037	-1.47438
88078628	chr16:88078628:G:A	5.44357e-07	1.24285	-1.28154	4.83718e-05	1.69066	-1.4167
88078638	chr16:88078638:G:A	1.34706e-07	-1.3376e-10	-1.4352	8.57539e-06	-1.3376e-10	-1.45606
88078800	chr16:88078800:C:T	3.99359e-05	-1.3376e-10	4.25674	0.00330911	-1.3376e-10	4.49948
88079011	chr16:88079011:G:A	3.30024e-07	-0.539129	-4.74448e-10	2.04026e-05	-0.589294	-4.74448e-10
88079768	chr16:88079768:G:A	1.29546e-07	-1.3376e-10	-1.47426	8.56637e-06	-1.3376e-10	-1.45711
88080011	chr16:88080011:G:A	2.37996e-05	-1.3376e-10	3.73913	0.00189803	-1.3376e-10	3.94362
88082217	chr16:88082217:A:C	3.19778e-07	-1.13794	0.567268	2.32905e-05	-1.18393	0.727022
88082410	chr16:88082410:T:C	3.2116e-08	-1.37714	-1.4918	2.1421e-06	-1.43275	-1.41042
88082524	chr16:88082524:A:G	2.98598e-07	-0.18206	-0.457135	4.15674e-05	0.205019	-0.0826601
88082610	chr16:88082610:C:T	1.26704e-07	-1.3376e-10	-1.49644	8.26856e-06	-1.3376e-10	-1.4925
88082717	chr16:88082717:G:A	3.21169e-08	-1.37242	-1.49649	1.98924e-06	-1.42747	-1.48973
88082953	chr16:88082953:C:T	4.7062e-08	-0.993764	-1.49306	3.47493e-06	-0.866202	-1.49318
88083094	chr16:88083094:C:T	4.26139e-05	-1.3376e-10	4.32164	0.00350684	-1.3376e-10	4.55751
88083166	chr16:88083166:AAAAATT:A	1.81414e-07	-1.3376e-10	-1.13751	1.16716e-05	-1.3376e-10	-1.1478
88083285	chr16:88083285:A:G	3.14901e-07	-1.3376e-10	-0.586035	1.9661e-05	-1.3376e-10	-0.626322
88083375	chr16:88083375:T:C	8.00792e-08	-1.36421	-0.591069	5.56598e-06	-1.40277	-0.485519
88083671	chr16:88083671:T:C	6.61838e-08	-0.854165	-1.29169	4.96117e-06	-0.705949	-1.29737
88083683	chr16:88083683:G:A	1.41495e-07	-1.3376e-10	-1.38603	9.10957e-06	-1.3376e-10	-1.39563
88083791	chr16:88083791:GC:G	1.58722e-06	-1.3376e-10	1.03145	0.000133245	-1.3376e-10	1.28723
88083904	chr16:88083904:T:C	1.26876e-07	-1.3376e-10	-1.49508	8.2942e-06	-1.3376e-10	-1.4894
88084153	chr16:88084153:G:A	1.39082e-07	-1.65241	0.249182	6.58178e-06	-1.65533	-0.0653252
88084381	chr16:88084381:A:G	1.58053e-06	2.19131	-1.16409	0.0001482	2.73449	-1.34088
88084625	chr16:88084625:T:C	2.18983e-07	-1.3376e-10	-0.949299	1.3767e-05	-1.3376e-10	-0.982684
88085832	chr16:88085832:G:A	1.27328e-07	-1.3376e-10	-1.49153	8.27181e-06	-1.3376e-10	-1.4921
88085858	chr16:88085858:G:C	5.74796e-07	-1.3376e-10	0.0157214	4.16625e-05	-1.3376e-10	0.124645
88086065	chr16:88086065:G:A	1.14818e-07	-0.453843	-1.14111	9.14128e-06	-0.17043	-1.22173
88086259	chr16:88086259:G:A	1.40577e-07	-1.3376e-10	-1.39254	9.48094e-06	-1.3376e-10	-1.35567
88086395	chr16:88086395:G:A	1.30942e-07	-1.3376e-10	-1.46354	8.49601e-06	-1.3376e-10	-1.46536
88086459	chr16:88086459:G:C	1.37243e-07	-1.3376e-10	-1.41654	9.0423e-06	-1.3376e-10	-1.40304
88086530	chr16:88086530:C:G	7.2347e-08	-1.2298	-0.827022	4.53714e-06	-1.28304	-0.809616
88086932	chr16:88086932:C:T	2.03987e-07	-1.02024	-4.74448e-10	1.05757e-05	-1.24639	-4.74448e-10
88087037	chr16:88087037:G:A	1.46994e-07	-1.3376e-10	-1.3479	9.45979e-06	-1.3376e-10	-1.35791
88087145	chr16:88087145:G:A	2.54635e-07	-1.3376e-10	-0.798464	1.60694e-05	-1.3376e-10	-0.828039
88087154	chr16:88087154:G:A	1.4938e-07	-1.3376e-10	-1.3318	9.67165e-06	-1.3376e-10	-1.33576
88087263	chr16:88087263:G:A	1.26688e-07	-1.3376e-10	-1.49657	8.23514e-06	-1.3376e-10	-1.49655
88087335	chr16:88087335:C:G	2.17813e-07	-1.3376e-10	-0.954655	1.61123e-05	-1.3376e-10	-0.825374
88087524	chr16:88087524:G:A	2.75009e-08	-1.54703	-1.47705	1.99763e-06	-1.49848	-1.41451
88087590	chr16:88087590:C:T	4.73431e-07	-1.3376e-10	-0.178288	3.41463e-05	-1.3376e-10	-0.0743013
88087604	chr16:88087604:T:C	1.0161e-06	-1.3376e-10	0.585432	8.14566e-05	-1.3376e-10	0.795113
88087746	chr16:88087746:C:T	1.72168e-06	-1.3376e-10	1.11276	9.69994e-05	-1.3376e-10	0.969748
88087772	chr16:88087772:C:A	3.04156e-07	-1.3376e-10	-0.620752	1.80605e-05	-1.3376e-10	-0.711232
88087823	chr16:88087823:A:G	1.88945e-07	-1.3376e-10	-1.09684	1.09283e-05	-1.3376e-10	-1.21361
88087866	chr16:88087866:G:A	4.9207e-07	-0.948347	0.808675	4.90013e-05	-1.0162	1.30309
88088068	chr16:88088068:A:G	2.27773e-07	-1.3376e-10	-0.909943	1.28633e-05	-1.3376e-10	-1.05058
88088074	chr16:88088074:T:C	4.0004e-07	-1.3376e-10	-0.34673	3.18372e-05	-1.3376e-10	-0.144321
88088248	chr16:88088248:A:G	2.68814e-08	-1.63096	-1.4159	1.85186e-06	-1.61474	-1.37403
88088283	chr16:88088283:C:T	5.7249e-08	-1.19906	-1.09183	3.674e-06	-1.08705	-1.21663
88088501	chr16:88088501:G:A	6.22557e-07	-1.3376e-10	0.0955409	5.05718e-05	-1.3376e-10	0.318437
88088623	chr16:88088623:G:A	1.4456e-07	-1.3376e-10	-1.3646	9.93963e-06	-1.3376e-10	-1.30843
88088651	chr16:88088651:G:A	2.38584e-07	-1.3376e-10	-0.863572	1.33769e-05	-1.3376e-10	-1.01142
88088691	chr16:88088691:C:T	1.42628e-07	-1.3376e-10	-1.37805	9.50903e-06	-1.3376e-10	-1.35271
88089794	chr16:88089794:C:T	8.65399e-07	-1.3376e-10	0.424897	6.94776e-05	-1.3376e-10	0.636047
88089992	chr16:88089992:C:G	1.85734e-07	-1.3376e-10	-1.11398	1.33347e-05	-1.3376e-10	-1.01459
88090091	chr16:88090091:C:A	1.8143e-07	-1.3376e-10	-1.13742	1.29802e-05	-1.3376e-10	-1.04153
88090177	chr16:88090177:G:A	1.62566e-07	-1.3376e-10	-1.24721	1.0725e-05	-1.3376e-10	-1.23238
88090370	chr16:88090370:G:A	4.54678e-07	-1.3376e-10	-0.218704	2.64073e-05	-1.3376e-10	-0.331318
88090919	chr16:88090919:A:G	1.2786e-07	-1.3376e-10	-1.48736	8.2341e-06	-1.3376e-10	-1.49667
88091194	chr16:88091194:T:C	1.65393e-07	-1.3376e-10	-1.22997	9.88957e-06	-1.3376e-10	-1.31348
88091325	chr16:88091325:T:C	1.51054e-07	-1.3376e-10	-1.32066	1.07979e-05	-1.3376e-10	-1.22561
88091871	chr16:88091871:A:G	4.83939e-08	-1.64733	-0.81159	3.41605e-06	-1.65012	-0.72635
88092063	chr16:88092063:T:G	1.0604e-06	-1.3376e-10	0.628106	8.51315e-05	-1.3376e-10	0.83924
88092101	chr16:88092101:A:G	1.32021e-07	-1.3376e-10	-1.45533	8.83749e-06	-1.3376e-10	-1.42595
88092607	chr16:88092607:C:T	1.29105e-07	-1.3376e-10	-1.47766	8.48871e-06	-1.3376e-10	-1.46622
88092624	chr16:88092624:T:C	1.09537e-07	-1.64203	-4.74448e-10	7.24746e-06	-1.62431	-4.74448e-10
88092710	chr16:88092710:A:C	1.74002e-07	-1.3376e-10	-1.17923	1.09125e-05	-1.3376e-10	-1.21505
88092994	chr16:88092994:T:A	1.00859e-07	-0.310961	-1.41361	6.80445e-06	-0.347365	-1.34002
88093878	chr16:88093878:A:T	1.32032e-07	-1.3376e-10	-1.45525	8.62257e-06	-1.3376e-10	-1.45057
88094026	chr16:88094026:C:T	2.90067e-07	-1.3376e-10	-0.668181	2.0856e-05	-1.3376e-10	-0.567316
88094079	chr16:88094079:G:A	1.69465e-07	-0.255739	-0.949911	1.01244e-05	-0.435547	-0.854465
88094233	chr16:88094233:T:A	1.37745e-07	-1.3376e-10	-1.41289	8.89729e-06	-1.3376e-10	-1.41921
88094500	chr16:88094500:G:A	1.27618e-07	-1.3376e-10	-1.48925	8.29858e-06	-1.3376e-10	-1.48887
88094785	chr16:88094785:A:T	4.83742e-06	-1.3376e-10	2.14584	0.000282198	-1.3376e-10	2.03765
88095195	chr16:88095195:T:C	1.33903e-07	-1.3376e-10	-1.44117	8.64923e-06	-1.3376e-10	-1.44749
88095475	chr16:88095475:G:A	1.65765e-07	-1.3376e-10	-1.22772	1.19189e-05	-1.3376e-10	-1.12683
88095821	chr16:88095821:G:A	1.20644e-07	-1.54545	-4.74448e-10	8.0903e-06	-1.51429	-4.74448e-10
88096609	chr16:88096609:C:T	3.45605e-07	-0.492998	-4.74448e-10	2.76542e-05	-0.28518	-4.74448e-10
88096643	chr16:88096643:C:T	2.62064e-08	-1.65526	-1.41703	1.63266e-06	-1.65117	-1.46358
88096762	chr16:88096762:C:A	1.37153e-07	-1.3376e-10	-1.4172	8.90657e-06	-1.3376e-10	-1.41817
88096864	chr16:88096864:A:G	1.29977e-07	-1.3376e-10	-1.47094	8.7333e-06	-1.3376e-10	-1.43781
88097332	chr16:88097332:G:A	2.76694e-08	-1.64709	-1.37087	1.75418e-06	-1.65382	-1.38913
88097334	chr16:88097334:G:C	1.87183e-07	-1.1062	-4.74448e-10	1.17654e-05	-1.1398	-4.74448e-10
88097636	chr16:88097636:A:G	2.32311e-07	0.426035	-1.31625	1.30035e-05	0.252549	-1.29229
88097958	chr16:88097958:A:T	8.59961e-08	-0.744153	-1.13984	5.1144e-06	-0.833547	-1.13935
88097976	chr16:88097976:T:C	3.07985e-07	-1.3376e-10	-0.608243	1.79239e-05	-1.3376e-10	-0.718822
88097984	chr16:88097984:C:T	1.32747e-07	-1.44985	-4.74448e-10	9.01431e-06	-1.40614	-4.74448e-10
88098008	chr16:88098008:G:C	8.80014e-08	-0.387203	-1.47374	5.37579e-06	-0.438656	-1.4844
88098075	chr16:88098075:C:T	1.27523e-07	-1.3376e-10	-1.48999	8.24948e-06	-1.3376e-10	-1.49481
88098187	chr16:88098187:T:C	2.92713e-07	-1.3376e-10	-0.6591	1.8078e-05	-1.3376e-10	-0.71026
88098497	chr16:88098497:C:T	1.32816e-07	-1.3376e-10	-1.44933	8.55891e-06	-1.3376e-10	-1.45798
88098574	chr16:88098574:T:C	4.05946e-08	-1.57393	-1.06073	2.92945e-06	-1.57629	-0.953856
88098593	chr16:88098593:A:G	3.13389e-08	-1.63367	-1.25976	2.0088e-06	-1.63928	-1.26814
88098649	chr16:88098649:T:C	1.36828e-07	-1.3376e-10	-1.41957	8.83639e-06	-1.3376e-10	-1.42608
88098937	chr16:88098937:G:A	1.3235e-07	-1.3376e-10	-1.45284	8.53031e-06	-1.3376e-10	-1.46133
88098963	chr16:88098963:A:G	7.66318e-07	-1.3376e-10	0.303304	5.6746e-05	-1.3376e-10	0.433628
88099206	chr16:88099206:C:T	3.05778e-08	-1.5959	-1.32212	2.3333e-06	-1.61745	-1.14022
88099258	chr16:88099258:T:C	3.80877e-07	-0.539054	0.143236	2.7276e-05	-0.542069	0.24312
88099321	chr16:88099321:C:T	1.35041e-07	-1.3376e-10	-1.43272	8.64267e-06	-1.3376e-10	-1.44825
88099509	chr16:88099509:C:T	2.71698e-08	-1.61836	-1.41783	2.08521e-06	-1.63563	-1.23446
88100163	chr16:88100163:G:A	1.4649e-07	-1.3376e-10	-1.35134	9.37657e-06	-1.3376e-10	-1.36674
88100309	chr16:88100309:G:A	1.56205e-07	-1.28712	-4.74448e-10	1.08303e-05	-1.22261	-4.74448e-10
88100316	chr16:88100316:C:T	1.38625e-07	-1.3376e-10	-1.40652	9.1195e-06	-1.3376e-10	-1.39454
88100335	chr16:88100335:A:T	1.9294e-07	-1.3376e-10	-1.07592	1.18952e-05	-1.3376e-10	-1.12883
88100464	chr16:88100464:G:A	1.43357e-07	-1.3376e-10	-1.37295	9.17392e-06	-1.3376e-10	-1.38859
88100612	chr16:88100612:C:G	3.97477e-08	-1.61125	-1.04449	2.88701e-06	-1.60929	-0.935445
88100679	chr16:88100679:A:G	2.93381e-07	-1.3376e-10	-0.656821	1.71988e-05	-1.3376e-10	-0.760116
88100935	chr16:88100935:C:T	3.20554e-08	-1.50078	-1.37005	2.20343e-06	-1.50296	-1.31198
88101045	chr16:88101045:G:A	1.54753e-07	-1.3376e-10	-1.29647	1.0074e-05	-1.3376e-10	-1.295
88101088	chr16:88101088:G:A	3.0966e-06	-1.3376e-10	1.69977	0.000195907	-1.3376e-10	1.67268
88101356	chr16:88101356:G:A	1.43572e-07	-1.3376e-10	-1.37145	9.1941e-06	-1.3376e-10	-1.38639
88101478	chr16:88101478:G:A	1.95628e-07	-1.3376e-10	-1.06208	1.28485e-05	-1.3376e-10	-1.05173
88101719	chr16:88101719:C:G	2.12816e-07	-0.977865	-4.74448e-10	1.45656e-05	-0.926297	-4.74448e-10
88101934	chr16:88101934:T:A	1.90676e-07	-1.3376e-10	-1.08772	1.24206e-05	-1.3376e-10	-1.0856
88102025	chr16:88102025:C:T	1.65967e-07	-1.3376e-10	-1.2265	1.07605e-05	-1.3376e-10	-1.22908
88102155	chr16:88102155:C:T	1.50427e-07	-1.3376e-10	-1.32481	9.11087e-06	-1.3376e-10	-1.39549
88102356	chr16:88102356:A:T	1.26155e-07	-1.50078	-4.74448e-10	8.03719e-06	-1.52088	-4.74448e-10
88102495	chr16:88102495:T:G	2.21639e-07	-0.937245	-4.74448e-10	1.51913e-05	-0.884234	-4.74448e-10
88102607	chr16:88102607:C:T	4.46105e-07	-1.3376e-10	-0.237738	3.06426e-05	-1.3376e-10	-0.182567
88103084	chr16:88103084:A:G	2.68937e-08	-1.58381	-1.46259	1.75602e-06	-1.55312	-1.48878
88103125	chr16:88103125:G:A	3.22519e-07	-1.3376e-10	-0.562132	1.98514e-05	-1.3376e-10	-0.616681
88103654	chr16:88103654:T:C	3.82583e-07	-1.3376e-10	-0.391349	2.39134e-05	-1.3376e-10	-0.430517
88103679	chr16:88103679:A:G	4.54909e-07	-1.3376e-10	-0.218197	2.83549e-05	-1.3376e-10	-0.260157
88103727	chr16:88103727:C:T	2.27449e-07	-1.3376e-10	-0.911367	1.44401e-05	-1.3376e-10	-0.934947
88103762	chr16:88103762:G:C	1.86601e-07	-1.3376e-10	-1.10932	1.26794e-05	-1.3376e-10	-1.06498
88103887	chr16:88103887:CA:C	4.26578e-07	-1.3376e-10	-0.282498	2.69366e-05	-1.3376e-10	-0.311469
88103910	chr16:88103910:C:T	1.28415e-07	-1.3376e-10	-1.48302	8.35409e-06	-1.3376e-10	-1.48221
88104290	chr16:88104290:G:A	5.54274e-07	-1.3376e-10	-0.0206342	3.43222e-05	-1.3376e-10	-0.0691633
88104371	chr16:88104371:A:C	2.57512e-08	-1.60133	-1.48849	1.72342e-06	-1.56424	-1.49641
88104391	chr16:88104391:A:G	4.10981e-07	-1.3376e-10	-0.319746	2.56256e-05	-1.3376e-10	-0.361365
88104484	chr16:88104484:G:A	4.0546e-07	-1.3376e-10	-0.333272	2.52819e-05	-1.3376e-10	-0.37487
88104494	chr16:88104494:C:T	1.56824e-07	-1.3376e-10	-1.28317	1.05793e-05	-1.3376e-10	-1.24606
88104531	chr16:88104531:A:T	4.69789e-07	-1.3376e-10	-0.186011	2.91709e-05	-1.3376e-10	-0.231785
88104543	chr16:88104543:G:A	3.6561e-07	-1.3376e-10	-0.436725	2.28274e-05	-1.3376e-10	-0.476996
88104614	chr16:88104614:C:T	4.26567e-07	-1.3376e-10	-0.282525	2.57944e-05	-1.3376e-10	-0.3548
88104624	chr16:88104624:C:T	5.76278e-08	-1.11128	-1.17301	3.35724e-06	-1.1695	-1.22434
88104998	chr16:88104998:T:C	4.26106e-07	-1.3376e-10	-0.283605	2.66142e-05	-1.3376e-10	-0.32351
88105096	chr16:88105096:G:C	4.0973e-07	-1.3376e-10	-0.322795	2.56071e-05	-1.3376e-10	-0.362088
88105126	chr16:88105126:C:T	4.57303e-07	-1.3376e-10	-0.212948	2.85348e-05	-1.3376e-10	-0.253831
88105261	chr16:88105261:A:C	3.96626e-07	-1.3376e-10	-0.355301	2.47906e-05	-1.3376e-10	-0.394493
88105393	chr16:88105393:C:T	1.64924e-07	-1.23281	-4.74448e-10	1.0405e-05	-1.26267	-4.74448e-10
88105395	chr16:88105395:C:G	1.41047e-07	-1.3376e-10	-1.3892	9.05769e-06	-1.3376e-10	-1.40134
88105746	chr16:88105746:A:T	1.08164e-06	-1.3376e-10	0.647937	6.47901e-05	-1.3376e-10	0.566197
88105821	chr16:88105821:T:C	1.55701e-07	-1.3376e-10	-1.29036	1.04936e-05	-1.3376e-10	-1.2542
88106170	chr16:88106170:G:A	2.59206e-08	-1.59159	-1.49166	1.70189e-06	-1.62925	-1.44397
88106237	chr16:88106237:A:G	5.30012e-08	-1.09176	-1.27622	3.11106e-06	-1.14094	-1.32905
88106416	chr16:88106416:T:C	5.69973e-07	-1.3376e-10	0.00729598	3.20241e-05	-1.3376e-10	-0.13847
88106446	chr16:88106446:CTTAT:C	3.79461e-08	-1.29595	-1.40618	2.34192e-06	-1.34733	-1.40666
88106820	chr16:88106820:G:T	1.28743e-07	-1.3376e-10	-1.48048	8.52431e-06	-1.3376e-10	-1.46203
88106895	chr16:88106895:CCAGCCT:C	4.18024e-07	-1.3376e-10	-0.302754	2.34208e-05	-1.3376e-10	-0.451332
88107196	chr16:88107196:C:G	6.1641e-08	-0.720432	-1.49653	3.73063e-06	-0.793784	-1.4946
88107199	chr16:88107199:G:A	6.10002e-08	-0.730956	-1.49646	3.6943e-06	-0.803821	-1.49435
88107275	chr16:88107275:C:T	2.31138e-06	-1.3376e-10	1.40731	0.00019188	-1.3376e-10	1.65191
88107276	chr16:88107276:T:G	5.08055e-08	-0.913814	-1.49648	3.22163e-06	-0.938407	-1.49666
88107332	chr16:88107332:G:A	1.18121e-07	-1.56659	-4.74448e-10	7.45985e-06	-1.59542	-4.74448e-10
88107594	chr16:88107594:T:G	1.26692e-07	-1.3376e-10	-1.49654	8.23429e-06	-1.3376e-10	-1.49665
88107724	chr16:88107724:C:T	4.55439e-08	-1.16637	-1.35325	3.05189e-06	-1.17158	-1.31762
88107753	chr16:88107753:C:T	2.69361e-07	-1.3376e-10	-0.74224	1.63243e-05	-1.3376e-10	-0.812304
88108053	chr16:88108053:T:C	6.46851e-07	-1.50643	1.64025	3.10142e-05	-1.54987	1.37936
88108120	chr16:88108120:T:C	5.09431e-08	-1.03467	-1.37292	2.84374e-06	-1.15757	-1.40226
88108408	chr16:88108408:C:T	1.45791e-07	-1.3376e-10	-1.35612	9.39013e-06	-1.3376e-10	-1.3653
88108414	chr16:88108414:G:A	4.43231e-07	-0.893877	0.649674	2.39587e-05	-0.999252	0.570625
88108548	chr16:88108548:G:A	1.32148e-07	-0.548463	-0.905907	7.36143e-06	-0.610023	-0.998679
88108613	chr16:88108613:C:T	1.30526e-07	-1.3376e-10	-1.46672	8.66102e-06	-1.3376e-10	-1.44612
88108728	chr16:88108728:G:A	1.43883e-07	-1.3376e-10	-1.3693	9.26779e-06	-1.3376e-10	-1.37841
88109015	chr16:88109015:G:C	1.30873e-07	-1.3376e-10	-1.46407	8.37413e-06	-1.3376e-10	-1.47981
88109026	chr16:88109026:T:C	4.21042e-07	-0.405582	0.110022	2.22366e-05	-0.478651	-0.0245667
88109298	chr16:88109298:C:T	1.26761e-07	-1.3376e-10	-1.49599	8.23754e-06	-1.3376e-10	-1.49626
88109313	chr16:88109313:C:T	1.30873e-07	-1.3376e-10	-1.46407	8.37413e-06	-1.3376e-10	-1.47981
88109318	chr16:88109318:T:C	8.20914e-08	-0.594536	-1.33592	4.0241e-06	-0.792709	-1.41995
88109321	chr16:88109321:A:G	2.28331e-07	-1.3376e-10	-0.907496	1.57295e-05	-1.3376e-10	-0.849419
88109831	chr16:88109831:G:A	1.26779e-07	-1.3376e-10	-1.49585	8.28219e-06	-1.3376e-10	-1.49085
88109886	chr16:88109886:C:A	1.25101e-06	0.793415	-4.74448e-10	8.36583e-05	0.821784	-4.74448e-10
88110185	chr16:88110185:G:A	1.35143e-07	-1.3376e-10	-1.43196	8.70709e-06	-1.3376e-10	-1.44082
88110252	chr16:88110252:C:T	1.2753e-07	-1.3376e-10	-1.48994	8.23774e-06	-1.3376e-10	-1.49623
88110496	chr16:88110496:T:C	9.69836e-08	-0.833829	-0.929923	5.39123e-06	-0.893055	-1.02713
88110527	chr16:88110527:C:G	4.20911e-07	-0.295871	-4.74448e-10	2.02762e-05	-0.595508	-4.74448e-10
88110632	chr16:88110632:C:T	2.13841e-07	-1.3376e-10	-0.97306	1.55514e-05	-1.3376e-10	-0.860806
88110788	chr16:88110788:G:C	1.29351e-07	-1.3376e-10	-1.47577	8.46249e-06	-1.3376e-10	-1.46931
88110842	chr16:88110842:A:G	1.41548e-07	-1.3376e-10	-1.38566	9.45804e-06	-1.3376e-10	-1.35809
88110870	chr16:88110870:C:T	1.33305e-07	-0.512121	-0.933537	7.30466e-06	-0.58635	-1.03009
88111101	chr16:88111101:C:G	3.62903e-08	-1.2571	-1.48964	2.08139e-06	-1.37566	-1.49626
88111550	chr16:88111550:G:A	1.61707e-07	-1.3376e-10	-1.25251	9.14407e-06	-1.3376e-10	-1.39185
88111689	chr16:88111689:T:C	2.08404e-07	-1.3376e-10	-0.998816	1.2816e-05	-1.3376e-10	-1.05426
88111727	chr16:88111727:C:T	4.16768e-07	-0.305765	-4.74448e-10	2.82409e-05	-0.264185	-4.74448e-10
88112025	chr16:88112025:C:CT	1.27523e-07	-1.3376e-10	-1.48999	8.25416e-06	-1.3376e-10	-1.49424
88112059	chr16:88112059:G:A	5.20073e-08	-0.903396	-1.48351	3.08085e-06	-0.994006	-1.48575
88112060	chr16:88112060:T:C	5.55133e-08	-0.95467	-1.367	3.76912e-06	-0.943068	-1.33505
88112179	chr16:88112179:CT:C	7.57214e-08	-0.894335	-1.1169	5.05929e-06	-0.95611	-1.02762
88112432	chr16:88112432:C:A	5.47455e-08	-0.843097	-1.4925	3.68709e-06	-0.803682	-1.49644
88112469	chr16:88112469:G:A	2.98679e-08	-1.58127	-1.36024	2.03228e-06	-1.6088	-1.287
88112534	chr16:88112534:A:G	1.5935e-07	-1.3376e-10	-1.26719	1.02008e-05	-1.3376e-10	-1.28249
88112540	chr16:88112540:C:T	3.55563e-08	-1.44464	-1.32254	2.81951e-06	-1.34599	-1.2224
88112574	chr16:88112574:T:C	1.70626e-07	-1.3376e-10	-1.19882	1.05664e-05	-1.3376e-10	-1.24728
88112869	chr16:88112869:C:T	1.26933e-07	-1.3376e-10	-1.49464	8.30604e-06	-1.3376e-10	-1.48797
88112985	chr16:88112985:A:G	1.22133e-06	0.769398	-4.74448e-10	5.24296e-05	0.354515	-4.74448e-10
88113055	chr16:88113055:G:C	3.34642e-08	-1.5762	-1.25162	2.32968e-06	-1.60496	-1.15427
88113212	chr16:88113212:T:C	2.52941e-07	-1.3376e-10	-0.805138	1.44038e-05	-1.3376e-10	-0.937465
88113242	chr16:88113242:C:G	2.44163e-08	-1.65399	-1.48906	1.59324e-06	-1.64476	-1.49443
88113368	chr16:88113368:G:C	2.88345e-07	-0.674135	-4.74448e-10	1.94437e-05	-0.637435	-4.74448e-10
88113373	chr16:88113373:T:C	4.05187e-08	-1.52016	-1.11637	2.98568e-06	-1.56068	-0.950452
88113747	chr16:88113747:GCGTCCCTTCTT:G	5.48791e-08	-0.860095	-1.47307	3.74937e-06	-0.872813	-1.41056
88114155	chr16:88114155:C:G	4.09641e-08	-1.20322	-1.42238	2.77333e-06	-1.22019	-1.36472
88114729	chr16:88114729:G:A	1.02222e-07	-0.254098	-1.45705	6.97982e-06	-0.216673	-1.44526
88114845	chr16:88114845:G:A	1.29931e-07	-1.61401	0.142716	1.22522e-05	-1.57383	0.474582
88114957	chr16:88114957:GTGGCCTCTCA:G	5.84751e-08	-0.921222	-1.34847	3.77606e-06	-0.849964	-1.42631
88115075	chr16:88115075:C:T	4.06921e-08	-1.23966	-1.3926	2.56301e-06	-1.29476	-1.36901
88115089	chr16:88115089:C:T	1.54607e-07	-1.3376e-10	-1.29741	9.63541e-06	-1.3376e-10	-1.33951
88115115	chr16:88115115:C:T	8.50956e-08	-1.61402	-0.280498	7.96394e-06	-1.57353	0.0435005
88115131	chr16:88115131:G:A	4.649e-08	-1.05929	-1.43976	2.87598e-06	-1.07212	-1.47644
88115288	chr16:88115288:C:T	6.06122e-08	-1.18051	-1.05329	3.98437e-06	-1.17881	-1.04377
88115457	chr16:88115457:A:T	1.95487e-07	-1.3376e-10	-1.0628	1.17188e-05	-1.3376e-10	-1.14377
88115705	chr16:88115705:G:A	1.57441e-07	-1.3376e-10	-1.27924	1.00948e-05	-1.3376e-10	-1.29293
88115792	chr16:88115792:T:C	1.27053e-07	-1.3376e-10	-1.49369	8.36676e-06	-1.3376e-10	-1.48069
88115847	chr16:88115847:C:G	4.13377e-08	-1.16446	-1.45206	2.55962e-06	-1.22921	-1.43588
88115933	chr16:88115933:C:T	1.12439e-07	-1.61588	-4.74448e-10	7.23497e-06	-1.62603	-4.74448e-10
88115982	chr16:88115982:C:A	1.31253e-07	-1.3376e-10	-1.46116	8.77957e-06	-1.3376e-10	-1.43253
88116006	chr16:88116006:G:A	1.50963e-07	-1.3376e-10	-1.32126	9.43533e-06	-1.3376e-10	-1.3605
88116056	chr16:88116056:G:A	1.48064e-07	-1.3376e-10	-1.34065	9.9209e-06	-1.3376e-10	-1.31031
88116215	chr16:88116215:A:G	1.48501e-07	-1.3376e-10	-1.3377	9.95628e-06	-1.3376e-10	-1.30675
88116309	chr16:88116309:G:A	7.98245e-08	-0.526754	-1.43171	5.44187e-06	-0.492761	-1.41807
88116364	chr16:88116364:A:G	3.71025e-08	-1.35064	-1.37397	2.34521e-06	-1.40134	-1.35124
88116417	chr16:88116417:T:C	7.56686e-08	-0.515266	-1.49666	4.64677e-06	-0.583958	-1.48483
88116430	chr16:88116430:G:C	1.20145e-07	-0.640607	-0.90899	7.56712e-06	-0.547773	-1.03337
88116505	chr16:88116505:G:A	4.68948e-08	-1.63545	-0.854939	3.71344e-06	-1.60783	-0.685164
88116702	chr16:88116702:C:T	1.18266e-07	-1.5333	-0.0320584	6.33265e-06	-1.45227	-0.306968
88116765	chr16:88116765:T:A	4.01089e-07	-1.3376e-10	-0.34411	2.43762e-05	-1.3376e-10	-0.411349
88116838	chr16:88116838:C:T	1.21075e-06	-1.3376e-10	0.760705	7.33579e-05	-1.3376e-10	0.690393
88116877	chr16:88116877:T:A	1.07399e-07	-0.222828	-1.43892	7.43477e-06	-0.176839	-1.42195
88116992	chr16:88116992:C:T	1.44678e-07	-1.3376e-10	-1.36378	9.0878e-06	-1.3376e-10	-1.39802
88117021	chr16:88117021:A:G	3.45717e-08	-1.38003	-1.41523	2.18117e-06	-1.42834	-1.39675
88117024	chr16:88117024:G:A	1.44254e-07	0.11948	-1.4862	9.86201e-06	0.157585	-1.47385
88117443	chr16:88117443:T:C	1.50876e-07	-1.3376e-10	-1.32184	9.68726e-06	-1.3376e-10	-1.33415
88117457	chr16:88117457:G:A	8.03308e-08	-0.506357	-1.44578	5.43578e-06	-0.478482	-1.43347
88117574	chr16:88117574:G:A	1.3503e-07	-1.3376e-10	-1.4328	8.57885e-06	-1.3376e-10	-1.45566
88117850	chr16:88117850:G:A	1.32793e-07	-1.3376e-10	-1.4495	8.98179e-06	-1.3376e-10	-1.40976
88117882	chr16:88117882:C:A	1.58373e-07	-1.3376e-10	-1.27334	1.01515e-05	-1.3376e-10	-1.28733
88118099	chr16:88118099:C:T	1.39113e-07	-1.3376e-10	-1.40301	9.28794e-06	-1.3376e-10	-1.37624
88118232	chr16:88118232:T:G	1.61769e-07	-1.3376e-10	-1.25213	1.0294e-05	-1.3376e-10	-1.27339
88118349	chr16:88118349:T:C	1.55329e-07	-1.3376e-10	-1.29275	9.96335e-06	-1.3376e-10	-1.30604
88118365	chr16:88118365:T:C	4.23901e-08	-1.51481	-1.07657	3.50603e-06	-1.44011	-0.910367
88118492	chr16:88118492:C:A	1.45215e-07	-1.3376e-10	-1.36008	9.3262e-06	-1.3376e-10	-1.37213
88118559	chr16:88118559:G:T	5.04283e-07	-1.3376e-10	-0.115156	3.87064e-05	-1.3376e-10	0.0510477
88118849	chr16:88118849:A:G	1.49782e-07	-1.3376e-10	-1.32911	9.64093e-06	-1.3376e-10	-1.33894
88119281	chr16:88119281:A:G	1.51474e-07	-1.3376e-10	-1.31788	9.78489e-06	-1.3376e-10	-1.32412
88119347	chr16:88119347:A:G	9.91731e-08	-0.377163	-1.36426	6.52022e-06	-0.349466	-1.38058
88119527	chr16:88119527:G:A	1.53519e-07	-1.3376e-10	-1.30447	9.91374e-06	-1.3376e-10	-1.31104
88119543	chr16:88119543:C:T	1.68307e-07	-1.3376e-10	-1.2125	1.01151e-05	-1.3376e-10	-1.29092
88119580	chr16:88119580:C:T	1.30515e-07	-1.3376e-10	-1.46681	8.41659e-06	-1.3376e-10	-1.47475
88119641	chr16:88119641:G:A	1.5222e-07	-1.3376e-10	-1.31297	9.82137e-06	-1.3376e-10	-1.3204
88119654	chr16:88119654:G:A	1.61103e-07	-1.3376e-10	-1.25625	1.03861e-05	-1.3376e-10	-1.26449
88119683	chr16:88119683:G:A	5.14488e-08	-1.1393	-1.25841	3.14298e-06	-1.14486	-1.31492
88119933	chr16:88119933:G:C	1.6195e-07	-1.3376e-10	-1.25101	1.04403e-05	-1.3376e-10	-1.25928
88119943	chr16:88119943:G:A	1.38827e-07	-1.3376e-10	-1.40507	9.40174e-06	-1.3376e-10	-1.36406
88119951	chr16:88119951:C:G	1.2938e-07	-1.3376e-10	-1.47554	8.51164e-06	-1.3376e-10	-1.46352
88120036	chr16:88120036:C:T	1.5795e-07	-1.3376e-10	-1.27602	1.0184e-05	-1.3376e-10	-1.28414
88120040	chr16:88120040:G:A	1.54224e-07	-1.3376e-10	-1.29989	9.93984e-06	-1.3376e-10	-1.30841
88120111	chr16:88120111:G:A	1.27985e-07	-1.3376e-10	-1.48638	8.23551e-06	-1.3376e-10	-1.4965
88120397	chr16:88120397:A:G	1.6016e-07	-1.3376e-10	-1.26212	1.0326e-05	-1.3376e-10	-1.27029
88120495	chr16:88120495:T:C	1.38471e-07	-0.456185	-0.951445	8.72099e-06	-0.438553	-1.00067
88120786	chr16:88120786:C:T	1.66034e-07	-0.876842	-0.349258	1.25371e-05	-0.931594	-0.144673
88120863	chr16:88120863:C:T	1.30061e-07	-1.3376e-10	-1.47029	8.32397e-06	-1.3376e-10	-1.48582
88121269	chr16:88121269:C:G	1.56854e-07	-1.3376e-10	-1.28298	1.00184e-05	-1.3376e-10	-1.30054
88121527	chr16:88121527:G:A	1.76108e-07	-1.3376e-10	-1.16719	1.13259e-05	-1.3376e-10	-1.17786
88121620	chr16:88121620:A:G	8.78193e-08	-1.06041	-0.802602	4.8148e-06	-1.09604	-0.937223
88121742	chr16:88121742:C:T	1.44176e-07	-1.36726	-4.74448e-10	9.27257e-06	-1.3779	-4.74448e-10
88121745	chr16:88121745:C:T	1.28009e-07	-1.3376e-10	-1.48619	8.35686e-06	-1.3376e-10	-1.48187
88121897	chr16:88121897:A:G	7.65769e-08	-0.647839	-1.35216	5.03686e-06	-0.670262	-1.31791
88122268	chr16:88122268:A:G	1.30729e-07	-1.3376e-10	-1.46517	8.63426e-06	-1.3376e-10	-1.44922
88122274	chr16:88122274:C:T	1.30649e-07	-1.3376e-10	-1.46578	8.60994e-06	-1.3376e-10	-1.45204
88122285	chr16:88122285:A:G	1.26752e-07	-1.3376e-10	-1.49606	8.23586e-06	-1.3376e-10	-1.49646
88122581	chr16:88122581:G:A	2.6709e-08	-1.56475	-1.48854	1.75258e-06	-1.58708	-1.45678
88122948	chr16:88122948:T:TCCTCCTGCCTCTG	4.73717e-08	-1.16198	-1.31829	3.70023e-06	-1.15747	-1.1391
88122992	chr16:88122992:G:A	1.29267e-07	-1.3376e-10	-1.47641	8.30043e-06	-1.3376e-10	-1.48865
88123252	chr16:88123252:T:C	3.22443e-08	-1.36925	-1.4957	2.16577e-06	-1.33984	-1.49234
88123383	chr16:88123383:G:A	4.89701e-08	-1.37981	-1.06727	3.61422e-06	-1.36162	-0.958461
88123685	chr16:88123685:C:T	3.46165e-08	-1.30089	-1.49307	2.36576e-06	-1.29065	-1.4532
88123777	chr16:88123777:G:T	3.42639e-08	-1.32103	-1.48318	2.37615e-06	-1.3096	-1.42988
88123975	chr16:88123975:C:A	3.83594e-08	-1.19786	-1.49344	2.58411e-06	-1.17865	-1.47692
88124078	chr16:88124078:C:T	3.30119e-08	-1.34671	-1.49472	2.24472e-06	-1.33667	-1.4597
88124565	chr16:88124565:G:T	2.35076e-07	-1.3376e-10	-0.878384	1.32128e-05	-1.3376e-10	-1.02377
88124710	chr16:88124710:G:A	5.79922e-08	-1.45651	-0.821474	3.66585e-06	-1.4191	-0.886797
88124841	chr16:88124841:T:C	7.45461e-07	-1.3376e-10	0.27571	3.94761e-05	-1.3376e-10	0.0707374
88124976	chr16:88124976:A:G	3.33113e-08	-1.33623	-1.49616	2.24632e-06	-1.32641	-1.46925
88125390	chr16:88125390:G:T	4.4718e-08	-1.29872	-1.23919	3.31337e-06	-1.26398	-1.14301
88125446	chr16:88125446:A:T	3.88747e-08	-1.23844	-1.43951	2.19315e-06	-1.32344	-1.49617
88125515	chr16:88125515:G:A	6.15161e-08	-1.34757	-0.871422	4.62735e-06	-1.32903	-0.743943
88125781	chr16:88125781:A:T	1.27227e-07	-1.3376e-10	-1.49232	8.23684e-06	-1.3376e-10	-1.49634
88126138	chr16:88126138:G:A	1.33652e-07	-1.3376e-10	-1.44305	8.61486e-06	-1.3376e-10	-1.45147
88126493	chr16:88126493:C:T	1.63783e-07	-1.3376e-10	-1.23975	1.11922e-05	-1.3376e-10	-1.18974
88126609	chr16:88126609:A:G	1.41241e-07	-1.3376e-10	-1.38782	9.78669e-06	-1.3376e-10	-1.32393
88126775	chr16:88126775:T:C	3.61673e-08	-1.26091	-1.48922	2.36437e-06	-1.2545	-1.48994
88126989	chr16:88126989:T:G	5.65097e-08	-1.39398	-0.909904	4.18185e-06	-1.37778	-0.79642
88127066	chr16:88127066:G:A	3.40048e-08	-1.34044	-1.47135	2.31382e-06	-1.30966	-1.4564
88127074	chr16:88127074:C:T	1.31504e-07	-1.3376e-10	-1.45925	8.74057e-06	-1.3376e-10	-1.43698
88127107	chr16:88127107:G:C	1.28382e-07	-1.3376e-10	-1.48328	8.58866e-06	-1.3376e-10	-1.45451
88127205	chr16:88127205:C:A	3.39792e-07	-1.3376e-10	-0.50996	1.84506e-05	-1.3376e-10	-0.689862
88127231	chr16:88127231:G:A	5.15368e-08	-1.34224	-1.05376	3.83326e-06	-1.3246	-0.93664
88127420	chr16:88127420:C:T	6.39107e-08	-1.11138	-1.06942	4.11542e-06	-1.16173	-1.02849
88127566	chr16:88127566:C:T	4.73828e-08	-1.37171	-1.10832	3.49057e-06	-1.35517	-0.99972
88127625	chr16:88127625:C:T	2.3923e-07	-1.3376e-10	-0.86087	1.6457e-05	-1.3376e-10	-0.804203
88127658	chr16:88127658:G:A	6.78565e-08	-1.37093	-0.74997	5.19943e-06	-1.34944	-0.60697
88127671	chr16:88127671:A:G	5.58461e-08	-1.43705	-0.878645	4.25951e-06	-1.41963	-0.736174
88127749	chr16:88127749:A:G	1.36847e-07	-1.3376e-10	-1.41943	8.69594e-06	-1.3376e-10	-1.4421
88127810	chr16:88127810:A:G	5.19017e-08	-1.36482	-1.02413	3.86962e-06	-1.34778	-0.904019
88127926	chr16:88127926:C:T	5.09383e-08	-1.39852	-1.00916	3.7977e-06	-1.38264	-0.887921
88127986	chr16:88127986:G:A	1.5643e-07	-1.28569	-4.74448e-10	9.00026e-06	-1.4077	-4.74448e-10
88128041	chr16:88128041:G:A	5.68635e-08	-1.33911	-0.958525	4.25782e-06	-1.31997	-0.836224
88128053	chr16:88128053:G:T	1.63556e-07	-1.3376e-10	-1.24114	1.14396e-05	-1.3376e-10	-1.16788
88128204	chr16:88128204:G:A	6.36655e-07	-1.3376e-10	0.117933	3.39413e-05	-1.3376e-10	-0.080324
88128236	chr16:88128236:C:T	4.69709e-08	-1.39731	-1.09145	3.4735e-06	-1.38093	-0.978865
88128320	chr16:88128320:C:A	1.87284e-07	-1.3376e-10	-1.10567	1.29133e-05	-1.3376e-10	-1.0467
88128432	chr16:88128432:T:G	4.05054e-08	-1.48788	-1.14897	2.51087e-06	-1.53086	-1.15347
88128452	chr16:88128452:C:T	6.83622e-07	-1.3376e-10	0.189111	5.49763e-05	-1.3376e-10	0.401946
88128598	chr16:88128598:T:C	4.4381e-08	-1.38313	-1.16235	3.32347e-06	-1.3721	-1.03184
88128755	chr16:88128755:A:C	6.06309e-08	-1.37651	-0.856979	4.55547e-06	-1.35933	-0.729296
88128789	chr16:88128789:A:T	1.56607e-07	-1.3376e-10	-1.28455	1.07096e-05	-1.3376e-10	-1.23381
88128838	chr16:88128838:C:G	2.74889e-07	-1.3376e-10	-0.721928	1.5227e-05	-1.3376e-10	-0.881889
88128845	chr16:88128845:G:A	2.68245e-07	-1.3376e-10	-0.746395	1.49016e-05	-1.3376e-10	-0.903488
88129603	chr16:88129603:C:T	2.57083e-07	-1.3376e-10	-0.788893	1.438e-05	-1.3376e-10	-0.939117
88129788	chr16:88129788:A:G	4.83404e-08	-1.62585	-0.83418	3.32435e-06	-1.63779	-0.765889
88130041	chr16:88130041:GA:G	1.01054e-07	-1.62534	-0.0972982	7.69477e-06	-1.62933	0.0649191
88130471	chr16:88130471:C:T	2.89077e-08	-1.52606	-1.44813	1.96238e-06	-1.48425	-1.44655
88130567	chr16:88130567:G:A	1.2757e-07	-1.3376e-10	-1.48963	8.34968e-06	-1.3376e-10	-1.48273
88130763	chr16:88130763:C:T	1.31891e-07	-1.3376e-10	-1.45632	8.42774e-06	-1.3376e-10	-1.47343
88131037	chr16:88131037:G:A	1.26683e-07	-1.3376e-10	-1.4966	8.28202e-06	-1.3376e-10	-1.49087
88131146	chr16:88131146:A:G	2.59132e-08	-1.63167	-1.45187	1.72082e-06	-1.61441	-1.44774
88131254	chr16:88131254:A:G	1.20833e-07	-1.17926	-0.364625	8.83306e-06	-1.16978	-0.256677
88131309	chr16:88131309:C:G	1.26986e-07	-1.3376e-10	-1.49422	8.37498e-06	-1.3376e-10	-1.47971
88131318	chr16:88131318:T:C	1.08263e-07	-1.59294	-0.0607937	5.82274e-06	-1.60224	-0.240948
88131333	chr16:88131333:C:G	9.13457e-07	-1.3376e-10	0.478943	6.95924e-05	-1.3376e-10	0.637698
88131720	chr16:88131720:C:T	2.04141e-07	-1.53265	0.513163	1.68575e-05	-1.52402	0.74386
88131779	chr16:88131779:G:A	1.90252e-07	-1.3376e-10	-1.08994	1.18038e-05	-1.3376e-10	-1.13654
88131920	chr16:88131920:G:C	1.31849e-07	-1.3376e-10	-1.45663	8.43822e-06	-1.3376e-10	-1.47219
88131983	chr16:88131983:G:C	1.48497e-07	-1.3376e-10	-1.33773	8.9966e-06	-1.3376e-10	-1.40811
88131994	chr16:88131994:G:A	2.566e-08	-1.65526	-1.4381	1.67693e-06	-1.65223	-1.43576
88132000	chr16:88132000:C:T	2.00681e-07	-1.03658	-4.74448e-10	1.20096e-05	-1.11925	-4.74448e-10
88132003	chr16:88132003:C:T	2.57235e-07	-1.3376e-10	-0.788303	1.60335e-05	-1.3376e-10	-0.830279
88132195	chr16:88132195:C:T	2.12683e-07	-1.46356	0.485067	1.7624e-05	-1.45517	0.719476
88132288	chr16:88132288:C:T	1.90479e-07	-1.3376e-10	-1.08875	1.36971e-05	-1.3376e-10	-0.987776
88132292	chr16:88132292:C:T	2.55616e-07	-1.3376e-10	-0.794617	1.47417e-05	-1.3376e-10	-0.914278
88132602	chr16:88132602:G:C	1.33464e-07	-1.3376e-10	-1.44446	8.76691e-06	-1.3376e-10	-1.43397
88132796	chr16:88132796:T:C	2.76486e-07	-1.61661	0.900478	2.28156e-05	-1.62167	1.14416
88133117	chr16:88133117:C:T	1.48284e-07	-1.3376e-10	-1.33917	9.74886e-06	-1.3376e-10	-1.32781
88133600	chr16:88133600:T:A	1.27481e-07	-1.3376e-10	-1.49033	8.23758e-06	-1.3376e-10	-1.49625
88133705	chr16:88133705:CTT:C	1.14199e-07	-1.60035	-4.74448e-10	7.40218e-06	-1.60318	-4.74448e-10
88133739	chr16:88133739:C:T	3.99928e-07	-1.63309	1.28608	3.32534e-05	-1.64365	1.54285
88133752	chr16:88133752:T:C	4.4358e-08	-1.58271	-0.963295	3.14984e-06	-1.59206	-0.865549
88133785	chr16:88133785:T:C	1.91224e-07	-1.3376e-10	-1.08485	1.31658e-05	-1.3376e-10	-1.02734
88134022	chr16:88134022:C:G	1.49298e-07	-1.3376e-10	-1.33235	9.89571e-06	-1.3376e-10	-1.31286
88134262	chr16:88134262:G:A	2.46252e-08	-1.64108	-1.49345	1.7248e-06	-1.65239	-1.40745
88134314	chr16:88134314:TACTC:T	4.86711e-07	-1.3376e-10	-0.150624	3.54575e-05	-1.3376e-10	-0.0366234
88134414	chr16:88134414:G:A	1.41158e-07	-1.3376e-10	-1.38842	8.83721e-06	-1.3376e-10	-1.42599
88134492	chr16:88134492:G:A	3.9204e-07	-1.3376e-10	-0.36693	2.21792e-05	-1.3376e-10	-0.505803
88134634	chr16:88134634:C:T	1.30754e-07	-1.3376e-10	-1.46498	8.28369e-06	-1.3376e-10	-1.49067
88134664	chr16:88134664:T:G	1.38116e-07	-1.3376e-10	-1.4102	9.44726e-06	-1.3376e-10	-1.35923
88134699	chr16:88134699:G:A	1.27003e-07	-1.3376e-10	-1.49408	8.23446e-06	-1.3376e-10	-1.49663
88134707	chr16:88134707:G:A	1.43758e-07	-1.3376e-10	-1.37016	8.97466e-06	-1.3376e-10	-1.41055
88134843	chr16:88134843:C:T	1.42087e-07	-1.3376e-10	-1.38185	9.79066e-06	-1.3376e-10	-1.32353
88134911	chr16:88134911:A:G	2.56561e-08	-1.63828	-1.45523	1.58278e-06	-1.65039	-1.49538
88134917	chr16:88134917:A:G	1.31585e-07	-1.45864	-4.74448e-10	8.79333e-06	-1.43096	-4.74448e-10
88134991	chr16:88134991:C:T	5.29842e-07	-1.3376e-10	-0.0657152	3.24583e-05	-1.3376e-10	-0.125002
88134993	chr16:88134993:G:A	2.52919e-07	-1.627	0.82178	2.06124e-05	-1.63972	1.06066
88135316	chr16:88135316:A:G	2.84997e-08	-1.64529	-1.34311	1.70873e-06	-1.65284	-1.41637
88135533	chr16:88135533:C:T	2.64466e-08	-1.63311	-1.43006	1.58471e-06	-1.64817	-1.49639
88135618	chr16:88135618:G:A	7.40521e-08	-1.49673	-0.536798	5.46408e-06	-1.50972	-0.397043
88135842	chr16:88135842:C:G	1.36183e-07	-1.63946	0.215166	8.86642e-06	-1.64406	0.221377
88135886	chr16:88135886:G:A	2.95553e-08	-1.47551	-1.47652	1.99761e-06	-1.51906	-1.39394
88136041	chr16:88136041:G:A	1.35091e-07	-1.3376e-10	-1.43234	9.3808e-06	-1.3376e-10	-1.36629
88136111	chr16:88136111:C:T	1.33631e-07	-1.3376e-10	-1.44321	9.01296e-06	-1.3376e-10	-1.40629
88136207	chr16:88136207:T:C	1.30731e-07	-1.3376e-10	-1.46516	8.75026e-06	-1.3376e-10	-1.43587
88136240	chr16:88136240:T:C	1.31386e-07	-1.3376e-10	-1.46015	8.6942e-06	-1.3376e-10	-1.4423
88136597	chr16:88136597:G:C	6.45906e-07	-1.3376e-10	0.13236	4.72596e-05	-1.3376e-10	0.250699
88136677	chr16:88136677:G:A	1.52377e-07	-1.3376e-10	-1.31193	1.04684e-05	-1.3376e-10	-1.2566
88136680	chr16:88136680:T:C	1.42921e-07	-1.3376e-10	-1.376	8.93569e-06	-1.3376e-10	-1.4149
88136790	chr16:88136790:G:A	2.49739e-07	-1.47604	0.658168	2.09018e-05	-1.47886	0.913738
88136820	chr16:88136820:A:T	1.29212e-07	-1.3376e-10	-1.47684	8.47282e-06	-1.3376e-10	-1.46809
88136920	chr16:88136920:C:T	3.21155e-07	-1.3376e-10	-0.566371	2.21638e-05	-1.3376e-10	-0.506498
88137069	chr16:88137069:C:T	1.47579e-07	-1.3376e-10	-1.34393	9.77542e-06	-1.3376e-10	-1.32509
88137082	chr16:88137082:T:G	5.64078e-08	-1.46976	-0.835929	4.04758e-06	-1.49316	-0.713682
88137141	chr16:88137141:C:T	1.42102e-07	-1.3376e-10	-1.38175	8.75846e-06	-1.3376e-10	-1.43494
88137164	chr16:88137164:C:A	1.51797e-07	-1.3376e-10	-1.31575	9.40741e-06	-1.3376e-10	-1.36346
88137281	chr16:88137281:A:G	1.44404e-07	-1.3376e-10	-1.36568	9.0158e-06	-1.3376e-10	-1.40598
88137646	chr16:88137646:T:C	1.31968e-07	-1.3376e-10	-1.45574	8.68438e-06	-1.3376e-10	-1.44343
88137822	chr16:88137822:G:A	1.8287e-07	-1.3376e-10	-1.12952	1.13044e-05	-1.3376e-10	-1.17977
88137952	chr16:88137952:C:T	1.57692e-07	-1.3376e-10	-1.27765	1.05555e-05	-1.3376e-10	-1.24831
88137967	chr16:88137967:A:G	1.26688e-07	-1.3376e-10	-1.49657	8.25179e-06	-1.3376e-10	-1.49453
88137977	chr16:88137977:C:T	5.02131e-07	-1.3376e-10	-0.119433	3.87528e-05	-1.3376e-10	0.0522457
88138276	chr16:88138276:C:T	1.32214e-07	-1.3376e-10	-1.45387	8.71004e-06	-1.3376e-10	-1.44048
88138324	chr16:88138324:G:C	1.27715e-07	-1.3376e-10	-1.48849	8.23637e-06	-1.3376e-10	-1.4964
88138330	chr16:88138330:T:G	1.27699e-07	-1.3376e-10	-1.48862	8.23617e-06	-1.3376e-10	-1.49642
88138335	chr16:88138335:C:A	3.08315e-07	-1.3376e-10	-0.60717	1.74702e-05	-1.3376e-10	-0.744461
88138415	chr16:88138415:G:T	1.2957e-07	-1.3376e-10	-1.47407	8.6669e-06	-1.3376e-10	-1.44545
88138505	chr16:88138505:G:C	1.32233e-07	-1.3376e-10	-1.45373	8.79638e-06	-1.3376e-10	-1.43062
88138606	chr16:88138606:G:T	2.6733e-08	-1.62391	-1.42848	1.59026e-06	-1.64438	-1.49668
88138752	chr16:88138752:G:C	1.66196e-07	-1.3376e-10	-1.22513	1.01649e-05	-1.3376e-10	-1.28602
88138895	chr16:88138895:G:A	7.00126e-08	-1.59182	-0.497802	5.08754e-06	-1.59422	-0.383939
88138922	chr16:88138922:A:G	2.85573e-08	-1.49879	-1.48759	2.08284e-06	-1.4379	-1.43333
88138925	chr16:88138925:C:T	2.53179e-08	-1.63397	-1.47281	1.59941e-06	-1.64984	-1.48548
88139125	chr16:88139125:C:T	2.54448e-08	-1.63211	-1.46967	1.59911e-06	-1.64887	-1.48663
88139151	chr16:88139151:G:A	7.17034e-08	-1.23384	-0.831917	5.04107e-06	-1.26244	-0.724898
88139179	chr16:88139179:C:CA	2.53544e-08	-1.63334	-1.472	1.60051e-06	-1.64952	-1.48511
88139472	chr16:88139472:T:G	4.55168e-08	-1.44278	-1.07743	3.21547e-06	-1.39033	-1.04665
88139740	chr16:88139740:T:C	1.26846e-07	-1.3376e-10	-1.49532	8.30508e-06	-1.3376e-10	-1.48809
88139845	chr16:88139845:C:T	6.92276e-07	0.201691	-4.74448e-10	4.86163e-05	0.279003	-4.74448e-10
88139858	chr16:88139858:A:G	1.43638e-07	-1.3376e-10	-1.371	8.8303e-06	-1.3376e-10	-1.42677
88140253	chr16:88140253:T:G	1.58539e-07	-1.3376e-10	-1.27229	1.07754e-05	-1.3376e-10	-1.22769
88140426	chr16:88140426:C:T	1.00968e-07	-0.859424	-0.864067	7.20509e-06	-0.857548	-0.772621
88140543	chr16:88140543:C:T	2.76054e-08	-1.62643	-1.39385	1.60113e-06	-1.64444	-1.48981
88140598	chr16:88140598:T:A	1.35952e-07	-1.3376e-10	-1.42599	9.08712e-06	-1.3376e-10	-1.3981
88140713	chr16:88140713:T:C	5.42072e-07	-1.3376e-10	-0.0428951	3.27479e-05	-1.3376e-10	-0.116117
88141168	chr16:88141168:T:A	1.10791e-07	-1.5984	-0.0322546	7.09806e-06	-1.61249	-0.032641
88141774	chr16:88141774:G:A	1.26865e-07	-1.3376e-10	-1.49517	8.23648e-06	-1.3376e-10	-1.49638
88141782	chr16:88141782:G:A	1.27986e-07	-1.3376e-10	-1.48637	8.24581e-06	-1.3376e-10	-1.49525
88142002	chr16:88142002:A:T	3.99087e-07	-1.3376e-10	-0.349114	2.49819e-05	-1.3376e-10	-0.386805
88142063	chr16:88142063:T:C	4.45332e-07	-1.3376e-10	-0.239474	2.60954e-05	-1.3376e-10	-0.343199
88142081	chr16:88142081:A:G	7.91679e-08	-1.65524	-0.311483	6.5076e-06	-1.6517	-0.0802901
88142123	chr16:88142123:G:A	1.63111e-07	-1.3376e-10	-1.24386	1.12799e-05	-1.3376e-10	-1.18194
88142373	chr16:88142373:A:C	3.29205e-07	-1.3376e-10	-0.541613	1.82644e-05	-1.3376e-10	-0.700004
88142474	chr16:88142474:G:A	6.74196e-08	-1.3776	-0.749761	4.83315e-06	-1.40143	-0.62803
88142593	chr16:88142593:T:C	3.67677e-08	-1.50731	-1.22636	2.3226e-06	-1.45648	-1.30579
88142652	chr16:88142652:A:G	1.68499e-07	-1.3376e-10	-1.21136	1.15195e-05	-1.3376e-10	-1.16091
88142749	chr16:88142749:C:T	3.77798e-07	-1.33669	0.932757	3.45361e-05	-1.34819	1.28524
88142771	chr16:88142771:G:A	1.61027e-07	-1.25672	-4.74448e-10	1.05463e-05	-1.24918	-4.74448e-10
88142945	chr16:88142945:C:T	4.45887e-08	-1.37041	-1.1704	2.84569e-06	-1.31459	-1.24456
88143151	chr16:88143151:C:T	1.15394e-06	-1.3376e-10	0.712643	7.80926e-05	-1.3376e-10	0.752939
88143311	chr16:88143311:C:T	8.18658e-08	-1.48323	-0.449981	4.948e-06	-1.43587	-0.570101
88143365	chr16:88143365:C:T	8.56613e-08	-1.37225	-0.51564	6.1833e-06	-1.38078	-0.402326
88143366	chr16:88143366:G:A	4.28169e-07	-1.3376e-10	-0.278777	3.29726e-05	-1.3376e-10	-0.10928
88143576	chr16:88143576:CAGG:C	1.46305e-07	-1.3376e-10	-1.3526	9.11279e-06	-1.3376e-10	-1.39528
88143679	chr16:88143679:T:C	1.33447e-07	-1.3376e-10	-1.44459	8.74834e-06	-1.3376e-10	-1.43609
88143976	chr16:88143976:G:A	3.3914e-07	-1.3376e-10	-0.51188	2.31352e-05	-1.3376e-10	-0.463602
88144146	chr16:88144146:C:T	1.54179e-07	-1.3376e-10	-1.30018	1.04044e-05	-1.3376e-10	-1.26272
88144173	chr16:88144173:C:G	3.3987e-07	-1.3376e-10	-0.509729	2.5655e-05	-1.3376e-10	-0.360217
88144254	chr16:88144254:A:G	4.36694e-08	-1.25785	-1.3038	2.85989e-06	-1.19302	-1.36115
88144285	chr16:88144285:C:A	3.56177e-07	-1.3376e-10	-0.462866	2.13801e-05	-1.3376e-10	-0.542496
88144311	chr16:88144311:A:G	2.06614e-07	-1.00744	-4.74448e-10	1.46587e-05	-0.919926	-4.74448e-10
88144435	chr16:88144435:C:T	3.34017e-07	-1.3376e-10	-0.527102	2.00648e-05	-1.3376e-10	-0.605988
88144456	chr16:88144456:C:T	8.95412e-08	-1.61062	-0.232972	9.0381e-06	-1.62362	0.220112
88144491	chr16:88144491:G:A	2.56772e-08	-1.60193	-1.49076	1.67355e-06	-1.62981	-1.4602
88144673	chr16:88144673:C:T	1.49169e-07	-1.3376e-10	-1.33321	1.00365e-05	-1.3376e-10	-1.29873
88145092	chr16:88145092:C:T	2.92258e-07	-1.3376e-10	-0.660658	1.6703e-05	-1.3376e-10	-0.789371
88145303	chr16:88145303:G:A	1.08203e-07	-1.65428	-4.74448e-10	7.03267e-06	-1.65439	-4.74448e-10
88145438	chr16:88145438:C:A	3.02515e-07	-1.3376e-10	-0.626163	1.75048e-05	-1.3376e-10	-0.742482
88145513	chr16:88145513:G:C	2.83372e-07	-1.3376e-10	-0.691532	1.57137e-05	-1.3376e-10	-0.850421
88145820	chr16:88145820:T:C	1.51521e-07	-1.3376e-10	-1.31757	1.00648e-05	-1.3376e-10	-1.29591
88145889	chr16:88145889:C:A	1.60883e-07	-1.3376e-10	-1.25761	1.08435e-05	-1.3376e-10	-1.22139
88146031	chr16:88146031:C:T	1.30808e-07	-1.46456	-4.74448e-10	7.41402e-06	-1.60158	-4.74448e-10
88146126	chr16:88146126:C:T	1.43271e-07	-1.3376e-10	-1.37355	9.49096e-06	-1.3376e-10	-1.35462
88146287	chr16:88146287:C:T	1.30967e-07	-1.3376e-10	-1.46335	8.41509e-06	-1.3376e-10	-1.47493
88146303	chr16:88146303:A:G	5.19488e-07	-1.3376e-10	-0.0854506	2.91251e-05	-1.3376e-10	-0.233356
88146324	chr16:88146324:C:G	2.49187e-07	-1.3376e-10	-0.820091	1.43642e-05	-1.3376e-10	-0.94022
88146455	chr16:88146455:C:T	3.48162e-08	-1.31625	-1.47195	2.40782e-06	-1.25669	-1.46955
88146466	chr16:88146466:G:A	1.35557e-07	-1.3376e-10	-1.4289	8.92444e-06	-1.3376e-10	-1.41616
88146528	chr16:88146528:C:T	4.06547e-07	-1.3376e-10	-0.330593	2.31318e-05	-1.3376e-10	-0.463746
88146529	chr16:88146529:G:A	1.46298e-07	-1.3376e-10	-1.35265	1.05922e-05	-1.3376e-10	-1.24484
88146550	chr16:88146550:G:A	2.18812e-07	-0.950082	-4.74448e-10	1.40602e-05	-0.961609	-4.74448e-10
88146652	chr16:88146652:G:A	2.44552e-07	-1.3376e-10	-0.838867	1.67345e-05	-1.3376e-10	-0.787484
88146803	chr16:88146803:C:T	1.32874e-07	-1.3376e-10	-1.44889	8.42847e-06	-1.3376e-10	-1.47334
88146874	chr16:88146874:G:A	1.44367e-07	-1.3376e-10	-1.36594	8.85196e-06	-1.3376e-10	-1.42432
88146965	chr16:88146965:T:G	1.30743e-07	-1.3376e-10	-1.46506	8.92339e-06	-1.3376e-10	-1.41628
88147201	chr16:88147201:G:A	1.52068e-07	-1.3376e-10	-1.31397	9.41277e-06	-1.3376e-10	-1.36289
88147297	chr16:88147297:G:A	1.29515e-07	-1.3376e-10	-1.4745	8.58701e-06	-1.3376e-10	-1.45471
88147307	chr16:88147307:C:T	4.62426e-08	-1.23739	-1.267	3.15453e-06	-1.264	-1.19212
88147354	chr16:88147354:G:A	1.30828e-07	-1.3376e-10	-1.46441	8.92885e-06	-1.3376e-10	-1.41567
88147363	chr16:88147363:A:G	1.76384e-07	-1.3376e-10	-1.16563	1.17997e-05	-1.3376e-10	-1.13688
88147477	chr16:88147477:C:T	1.21266e-07	-1.6528	0.112493	1.03308e-05	-1.60744	0.337613
88147522	chr16:88147522:A:G	9.10101e-08	-1.35846	-0.468863	5.8493e-06	-1.38331	-0.455322
88147582	chr16:88147582:A:G	3.13977e-07	-1.3376e-10	-0.588973	1.74889e-05	-1.3376e-10	-0.743388
88147706	chr16:88147706:G:C	1.56823e-07	-1.3376e-10	-1.28318	1.04439e-05	-1.3376e-10	-1.25894
88147968	chr16:88147968:T:C	1.40112e-07	-1.3376e-10	-1.39585	8.90239e-06	-1.3376e-10	-1.41864
88148019	chr16:88148019:C:T	6.93983e-07	-1.3376e-10	0.204154	4.69892e-05	-1.3376e-10	0.244961
88148033	chr16:88148033:C:T	2.45106e-08	-1.64269	-1.4965	1.6786e-06	-1.65414	-1.43285
88148037	chr16:88148037:G:A	2.76348e-07	-1.3376e-10	-0.716634	1.59909e-05	-1.3376e-10	-0.832939
88148418	chr16:88148418:G:A	4.74797e-08	-1.23556	-1.24243	3.2611e-06	-1.26099	-1.16191
88148435	chr16:88148435:T:C	1.44453e-07	-1.3376e-10	-1.36534	9.13161e-06	-1.3376e-10	-1.39321
88148544	chr16:88148544:C:T	1.2953e-07	-1.3376e-10	-1.47438	8.26189e-06	-1.3376e-10	-1.4933
88148592	chr16:88148592:T:C	1.10954e-07	-1.62918	-4.74448e-10	7.5194e-06	-1.58747	-4.74448e-10
88148595	chr16:88148595:C:T	2.44929e-08	-1.6433	-1.49661	1.69875e-06	-1.65402	-1.42105
88148651	chr16:88148651:T:C	9.183e-08	-1.46177	-0.356586	5.79911e-06	-1.48632	-0.360929
88148825	chr16:88148825:A:G	1.46373e-07	-1.3376e-10	-1.35213	9.81227e-06	-1.3376e-10	-1.32132
88148927	chr16:88148927:G:A	4.80814e-08	-1.2539	-1.2115	3.31614e-06	-1.27874	-1.12742
88148933	chr16:88148933:G:A	2.76911e-08	-1.64168	-1.3755	2.29983e-06	-1.65335	-1.11877
88148988	chr16:88148988:A:G	1.45197e-07	-1.3376e-10	-1.3602	9.67096e-06	-1.3376e-10	-1.33583
88149126	chr16:88149126:TCA:T	2.03267e-07	-1.65409	0.630317	1.86412e-05	-1.64764	0.968058
88149312	chr16:88149312:C:T	3.10123e-07	-1.3376e-10	-0.601326	1.86259e-05	-1.3376e-10	-0.680406
88149357	chr16:88149357:A:G	3.10136e-08	-1.6552	-1.24867	1.92223e-06	-1.65337	-1.2981
88149619	chr16:88149619:A:G	2.11927e-07	-1.34668	0.364626	1.0672e-05	-1.36427	0.126938
88149895	chr16:88149895:T:A	1.27025e-07	-1.3376e-10	-1.49391	8.24957e-06	-1.3376e-10	-1.4948
88150040	chr16:88150040:A:G	3.48105e-08	-1.63784	-1.15054	2.12489e-06	-1.64461	-1.20663
88150075	chr16:88150075:A:G	1.49468e-07	-1.3376e-10	-1.33121	1.00243e-05	-1.3376e-10	-1.29994
88150234	chr16:88150234:C:T	1.50985e-07	-1.3376e-10	-1.32111	1.02756e-05	-1.3376e-10	-1.27519
88150702	chr16:88150702:G:T	3.21729e-07	-1.3376e-10	-0.564584	2.0372e-05	-1.3376e-10	-0.590795
88150817	chr16:88150817:C:T	1.27679e-07	-1.3376e-10	-1.48877	8.23406e-06	-1.3376e-10	-1.49668
88150866	chr16:88150866:C:T	4.02124e-08	-1.43984	-1.20427	2.83431e-06	-1.47352	-1.08963
88150881	chr16:88150881:C:T	2.53638e-08	-1.6358	-1.46917	1.66233e-06	-1.62066	-1.47608
88151068	chr16:88151068:C:T	4.35807e-07	-1.3376e-10	-0.261093	3.27143e-05	-1.3376e-10	-0.117144
88151084	chr16:88151084:C:A	3.15235e-08	-1.46189	-1.42567	2.14985e-06	-1.4107	-1.42886
88151114	chr16:88151114:T:C	2.49218e-08	-1.65478	-1.46777	1.60414e-06	-1.6552	-1.47717
88151124	chr16:88151124:T:C	2.46381e-08	-1.65532	-1.47868	1.59234e-06	-1.65386	-1.48589
88151208	chr16:88151208:G:A	2.54398e-08	-1.64178	-1.4602	1.62579e-06	-1.64909	-1.46987
88151294	chr16:88151294:G:A	1.27325e-07	-1.3376e-10	-1.49155	8.23643e-06	-1.3376e-10	-1.49639
88151427	chr16:88151427:G:A	2.49118e-08	-1.65292	-1.47004	1.60171e-06	-1.65508	-1.4788
88151477	chr16:88151477:C:T	1.26685e-07	-1.3376e-10	-1.49659	8.24637e-06	-1.3376e-10	-1.49518
88152291	chr16:88152291:G:A	1.35849e-07	-1.3376e-10	-1.42675	8.64487e-06	-1.3376e-10	-1.44799
88152305	chr16:88152305:G:A	6.11137e-08	-1.26475	-0.960809	4.33981e-06	-1.2948	-0.842321
88152506	chr16:88152506:C:T	9.5477e-07	-1.3376e-10	0.523176	6.16741e-05	-1.3376e-10	0.516907
88152538	chr16:88152538:G:T	4.05393e-07	-1.3376e-10	-0.333437	3.03414e-05	-1.3376e-10	-0.192442
88152588	chr16:88152588:G:A	1.27724e-07	-1.3376e-10	-1.48842	8.39875e-06	-1.3376e-10	-1.47687
88152597	chr16:88152597:C:T	1.26679e-07	-1.3376e-10	-1.49664	8.23721e-06	-1.3376e-10	-1.49629
88152657	chr16:88152657:C:A	4.65831e-07	-1.3376e-10	-0.194471	3.50867e-05	-1.3376e-10	-0.047135
88152673	chr16:88152673:G:C	3.75507e-08	-1.43897	-1.27363	2.62073e-06	-1.4634	-1.1781
88152724	chr16:88152724:T:C	6.5243e-08	-1.06631	-1.09387	4.53653e-06	-1.10523	-0.987559
88152860	chr16:88152860:T:G	6.97733e-07	-1.3376e-10	0.209542	3.80345e-05	-1.3376e-10	0.0335376
88152970	chr16:88152970:G:A	2.77388e-08	-1.64809	-1.36737	1.77463e-06	-1.65293	-1.37843
88153063	chr16:88153063:C:T	4.54702e-07	-1.3376e-10	-0.218651	3.44338e-05	-1.3376e-10	-0.0659188
88153265	chr16:88153265:C:T	1.64196e-07	-1.3376e-10	-1.23723	1.08615e-05	-1.3376e-10	-1.21973
88153589	chr16:88153589:G:T	3.44619e-07	-1.3376e-10	-0.495854	2.05381e-05	-1.3376e-10	-0.582676
88153731	chr16:88153731:T:C	2.42071e-08	-1.65525	-1.4964	1.5765e-06	-1.65318	-1.49657
88153771	chr16:88153771:G:A	2.46135e-08	-1.63899	-1.49601	1.59083e-06	-1.64477	-1.49593
88153999	chr16:88153999:A:AG	4.02281e-08	-1.63642	-1.00731	2.45508e-06	-1.64577	-1.06103
88154001	chr16:88154001:C:G	3.06905e-08	-1.50749	-1.40684	1.74036e-06	-1.56422	-1.48664
88154493	chr16:88154493:T:C	2.41422e-07	-1.3376e-10	-0.851748	1.63389e-05	-1.3376e-10	-0.811405
88154594	chr16:88154594:A:G	2.04027e-07	-1.3376e-10	-1.02004	1.24571e-05	-1.3376e-10	-1.08267
88154771	chr16:88154771:C:T	2.76223e-08	-1.63803	-1.38164	1.75991e-06	-1.64628	-1.39341
88154850	chr16:88154850:C:T	1.49063e-07	-1.3376e-10	-1.33392	9.94951e-06	-1.3376e-10	-1.30743
88154929	chr16:88154929:G:A	2.07321e-07	-1.00403	-4.74448e-10	1.42821e-05	-0.945952	-4.74448e-10
88155016	chr16:88155016:T:A	1.31092e-07	-1.3376e-10	-1.4624	8.31048e-06	-1.3376e-10	-1.48744
88155019	chr16:88155019:C:T	4.51852e-07	-1.3376e-10	-0.224938	2.59257e-05	-1.3376e-10	-0.349723
88155110	chr16:88155110:G:T	2.50289e-07	-1.64941	0.833732	2.19231e-05	-1.64612	1.12871
88155172	chr16:88155172:C:T	1.51791e-07	-1.3376e-10	-1.31579	9.54837e-06	-1.3376e-10	-1.34859
88155535	chr16:88155535:G:A	1.42057e-07	-1.3376e-10	-1.38207	9.38562e-06	-1.3376e-10	-1.36578
88155726	chr16:88155726:T:C	1.51568e-07	-1.3376e-10	-1.31726	1.00571e-05	-1.3376e-10	-1.29668
88155746	chr16:88155746:C:T	1.87006e-07	-1.3376e-10	-1.10715	1.34729e-05	-1.3376e-10	-1.00428
88156595	chr16:88156595:A:C	1.47535e-07	-1.3376e-10	-1.34423	1.00148e-05	-1.3376e-10	-1.30089
88157294	chr16:88157294:G:A	2.55323e-08	-1.63364	-1.46471	1.63529e-06	-1.64324	-1.4699
88157580	chr16:88157580:C:T	1.55814e-07	-1.28963	-4.74448e-10	1.08702e-05	-1.21893	-4.74448e-10
88157698	chr16:88157698:C:T	1.12866e-07	-1.61209	-4.74448e-10	7.76659e-06	-1.55513	-4.74448e-10
88157843	chr16:88157843:G:A	2.60889e-08	-1.58027	-1.49651	1.68053e-06	-1.61699	-1.46886
88157921	chr16:88157921:C:T	1.91126e-07	-1.3376e-10	-1.08536	1.2515e-05	-1.3376e-10	-1.07803
88158038	chr16:88158038:C:T	2.35758e-07	-1.3376e-10	-0.875486	1.61595e-05	-1.3376e-10	-0.822449
88158102	chr16:88158102:C:T	2.41149e-07	-1.3376e-10	-0.852879	1.74923e-05	-1.3376e-10	-0.743194
88158185	chr16:88158185:G:A	4.62946e-07	-1.3376e-10	-0.200683	2.61168e-05	-1.3376e-10	-0.342379
88158340	chr16:88158340:G:A	2.76576e-08	-1.57675	-1.44164	1.63617e-06	-1.61632	-1.49627
88158406	chr16:88158406:C:T	1.26679e-07	-1.3376e-10	-1.49664	8.23825e-06	-1.3376e-10	-1.49617
88158479	chr16:88158479:G:A	2.51954e-07	-1.3376e-10	-0.809049	1.8313e-05	-1.3376e-10	-0.697347
88158564	chr16:88158564:G:A	2.52602e-07	-1.3376e-10	-0.806478	1.91354e-05	-1.3376e-10	-0.653417
88158677	chr16:88158677:C:T	2.16518e-07	-1.3376e-10	-0.960619	1.42217e-05	-1.3376e-10	-0.950189
88158888	chr16:88158888:T:C	3.00781e-08	-1.61144	-1.32306	2.18436e-06	-1.63525	-1.18839
88159445	chr16:88159445:A:G	4.94234e-07	-1.3376e-10	-0.135284	3.98627e-05	-1.3376e-10	0.0804854
88159479	chr16:88159479:G:A	5.4126e-07	-1.3376e-10	-0.0443933	3.045e-05	-1.3376e-10	-0.18887
88159817	chr16:88159817:A:G	8.64357e-08	-1.65531	-0.223586	4.91226e-06	-1.65238	-0.360838
88160245	chr16:88160245:C:T	2.64053e-07	-1.14811	0.385971	2.19007e-05	-1.19795	0.679507
88160657	chr16:88160657:G:A	1.18664e-07	-1.562	-4.74448e-10	7.62851e-06	-1.57306	-4.74448e-10
88160688	chr16:88160688:T:G	6.03821e-08	-1.64562	-0.59198	3.53339e-06	-1.65364	-0.689057
88161350	chr16:88161350:A:G	1.33414e-07	-1.3376e-10	-1.44484	8.59677e-06	-1.3376e-10	-1.45357
88161362	chr16:88161362:G:C	3.28882e-07	-1.3376e-10	-0.542594	2.2654e-05	-1.3376e-10	-0.484621
88161365	chr16:88161365:A:G	4.31518e-08	-1.61203	-0.961539	2.53711e-06	-1.63267	-1.04126
88161382	chr16:88161382:T:C	1.75495e-07	-1.17068	-4.74448e-10	1.22183e-05	-1.10202	-4.74448e-10
88162399	chr16:88162399:G:A	1.45952e-07	-1.3376e-10	-1.35501	9.86361e-06	-1.3376e-10	-1.3161
88162454	chr16:88162454:A:G	1.30978e-07	-1.3376e-10	-1.46326	8.45121e-06	-1.3376e-10	-1.47065
88162866	chr16:88162866:G:A	2.36354e-07	-1.3376e-10	-0.872965	1.45704e-05	-1.3376e-10	-0.925964
88163462	chr16:88163462:GGATA:G	1.81201e-07	-1.3376e-10	-1.13869	1.16761e-05	-1.3376e-10	-1.14741
88163569	chr16:88163569:G:A	8.28311e-08	-1.45568	-0.465809	5.03912e-06	-1.41206	-0.575668
88163809	chr16:88163809:A:C	3.96446e-07	-1.3376e-10	-0.355754	3.12694e-05	-1.3376e-10	-0.162318
88163821	chr16:88163821:A:G	2.90382e-08	-1.47759	-1.49209	1.83276e-06	-1.50257	-1.49657
88163824	chr16:88163824:C:A	2.74244e-08	-1.59746	-1.42939	1.69841e-06	-1.61143	-1.46383
88163999	chr16:88163999:A:G	3.04191e-08	-1.50364	-1.41958	1.86351e-06	-1.52506	-1.45744
88164005	chr16:88164005:A:G	3.24412e-08	-1.53777	-1.32109	1.94436e-06	-1.55773	-1.38229
88164095	chr16:88164095:G:A	5.16765e-07	-1.3376e-10	-0.0907063	3.38121e-05	-1.3376e-10	-0.084137
88164336	chr16:88164336:G:A	1.27078e-07	-1.3376e-10	-1.4935	8.28627e-06	-1.3376e-10	-1.49036
88164608	chr16:88164608:T:C	2.97785e-08	-1.5381	-1.40641	1.85749e-06	-1.53987	-1.44586
88164671	chr16:88164671:T:C	1.83563e-07	-1.3376e-10	-1.12573	1.20544e-05	-1.3376e-10	-1.11553
88164672	chr16:88164672:G:A	3.02518e-08	-1.52848	-1.40026	1.88535e-06	-1.52979	-1.44105
88164967	chr16:88164967:C:T	1.33418e-07	-1.3376e-10	-1.44481	8.85948e-06	-1.3376e-10	-1.42347
88164976	chr16:88164976:G:T	1.26676e-07	-1.3376e-10	-1.49666	8.26933e-06	-1.3376e-10	-1.4924
88164994	chr16:88164994:C:T	3.13855e-08	-1.53102	-1.36093	1.94015e-06	-1.53173	-1.41046
88165094	chr16:88165094:A:G	2.91184e-08	-1.58386	-1.38306	1.80899e-06	-1.58583	-1.42636
88165186	chr16:88165186:T:C	3.25626e-08	-1.50939	-1.34574	2.00718e-06	-1.51104	-1.39719
88165542	chr16:88165542:T:C	3.03432e-08	-1.46831	-1.45741	1.90637e-06	-1.47359	-1.48616
88165608	chr16:88165608:A:G	1.29421e-07	-1.3376e-10	-1.47522	8.29209e-06	-1.3376e-10	-1.48965
88165673	chr16:88165673:C:G	2.5262e-08	-1.65528	-1.45371	1.87343e-06	-1.64193	-1.33525
88165880	chr16:88165880:T:C	1.27698e-07	-1.3376e-10	-1.48862	8.36894e-06	-1.3376e-10	-1.48043
88166138	chr16:88166138:T:C	1.86091e-07	-1.3376e-10	-1.11206	1.21412e-05	-1.3376e-10	-1.10835
88166596	chr16:88166596:A:T	1.77465e-07	-1.3376e-10	-1.15952	1.15005e-05	-1.3376e-10	-1.16256
88167075	chr16:88167075:TTTC:T	2.03818e-07	-1.3376e-10	-1.02107	1.35274e-05	-1.3376e-10	-1.00024
88168108	chr16:88168108:T:C	1.37002e-07	-1.3376e-10	-1.4183	9.19294e-06	-1.3376e-10	-1.38652
88168434	chr16:88168434:G:A	1.36115e-07	-1.3376e-10	-1.42479	9.12709e-06	-1.3376e-10	-1.39371
88168485	chr16:88168485:G:A	1.36129e-07	-1.3376e-10	-1.42469	8.85266e-06	-1.3376e-10	-1.42424
88168630	chr16:88168630:C:T	4.39951e-08	-1.33234	-1.22188	3.17061e-06	-1.25353	-1.19751
88168643	chr16:88168643:T:C	3.53727e-08	-1.29924	-1.47311	2.48561e-06	-1.21478	-1.47966
88168913	chr16:88168913:T:C	1.13269e-07	-1.60853	-4.74448e-10	7.0261e-06	-1.65532	-4.74448e-10
88169031	chr16:88169031:T:C	3.62886e-08	-1.36101	-1.38578	2.53137e-06	-1.27625	-1.39994
88169085	chr16:88169085:G:C	1.49018e-07	-1.3376e-10	-1.33423	9.67446e-06	-1.3376e-10	-1.33547
88169169	chr16:88169169:G:A	1.27247e-07	-1.3376e-10	-1.49216	8.26522e-06	-1.3376e-10	-1.4929
88169293	chr16:88169293:T:C	1.39362e-07	-1.3376e-10	-1.40122	9.07283e-06	-1.3376e-10	-1.39967
88169351	chr16:88169351:A:G	1.32041e-07	-1.3376e-10	-1.45518	8.65943e-06	-1.3376e-10	-1.44631
88169440	chr16:88169440:A:G	4.23739e-08	-1.27505	-1.31671	2.9888e-06	-1.17797	-1.33211
88169476	chr16:88169476:G:A	1.58635e-07	-1.3376e-10	-1.27169	1.0472e-05	-1.3376e-10	-1.25625
88169512	chr16:88169512:G:A	7.75897e-08	-1.36467	-0.622191	5.79211e-06	-1.27961	-0.568853
88169692	chr16:88169692:T:C	3.11827e-08	-1.63316	-1.26527	1.90107e-06	-1.64794	-1.31459
88169817	chr16:88169817:G:A	6.69219e-07	0.167818	-4.74448e-10	3.849e-05	0.0454426	-4.74448e-10
88170668	chr16:88170668:T:C	3.76165e-08	-1.22892	-1.48193	2.24717e-06	-1.3694	-1.42588
88170911	chr16:88170911:CA:C	5.08665e-08	-1.16714	-1.24195	3.78821e-06	-1.00491	-1.26815
88171011	chr16:88171011:C:A	2.10331e-07	-0.82171	-0.167903	1.59889e-05	-0.876546	0.0434809
88171277	chr16:88171277:G:T	1.27115e-07	-1.3376e-10	-1.4932	8.33517e-06	-1.3376e-10	-1.48447
88171370	chr16:88171370:A:T	3.82165e-07	-0.445929	0.053488	2.58711e-05	-0.511909	0.160079
88171450	chr16:88171450:G:A	3.94336e-07	-0.402257	0.0411675	2.66223e-05	-0.47112	0.147912
88171898	chr16:88171898:G:A	1.26752e-07	-1.3376e-10	-1.49606	8.24203e-06	-1.3376e-10	-1.49571
88172013	chr16:88172013:T:C	1.27708e-07	-1.3376e-10	-1.48855	8.32133e-06	-1.3376e-10	-1.48613
88172329	chr16:88172329:C:T	1.73404e-07	-1.3376e-10	-1.18267	1.06454e-05	-1.3376e-10	-1.23983
88172480	chr16:88172480:C:T	1.2978e-07	-1.3376e-10	-1.47245	8.37698e-06	-1.3376e-10	-1.47947
88172482	chr16:88172482:A:T	3.80721e-08	-1.61362	-1.08519	2.24777e-06	-1.63913	-1.15589
88172522	chr16:88172522:C:T	4.78594e-06	-1.3376e-10	2.13514	0.000255748	-1.3376e-10	1.93923
88172568	chr16:88172568:C:T	4.99457e-08	-1.10923	-1.31813	3.90725e-06	-0.903251	-1.33887
88172899	chr16:88172899:T:C	4.39937e-08	-1.2116	-1.34265	3.26594e-06	-1.0594	-1.36201
88173084	chr16:88173084:G:C	1.32675e-07	-1.3376e-10	-1.45039	8.83973e-06	-1.3376e-10	-1.4257
88173181	chr16:88173181:C:A	1.37808e-07	-1.3376e-10	-1.41244	8.81745e-06	-1.3376e-10	-1.42822
88173235	chr16:88173235:A:G	6.27298e-07	-1.3376e-10	0.103127	4.56325e-05	-1.3376e-10	0.215663
88173280	chr16:88173280:C:T	5.12561e-08	-1.28708	-1.11437	3.87701e-06	-1.1569	-1.09299
88173304	chr16:88173304:C:T	2.55027e-08	-1.65532	-1.44419	1.6186e-06	-1.65504	-1.46836
88173858	chr16:88173858:T:C	1.0995e-07	-1.63827	-4.74448e-10	7.14782e-06	-1.63815	-4.74448e-10
88173964	chr16:88173964:C:A	4.91134e-08	-1.35219	-1.09198	3.67447e-06	-1.23349	-1.07005
88174188	chr16:88174188:T:C	1.4985e-07	-1.3376e-10	-1.32866	9.63048e-06	-1.3376e-10	-1.34002
88174278	chr16:88174278:G:T	1.35222e-07	-1.3376e-10	-1.43138	8.778e-06	-1.3376e-10	-1.43271
88174653	chr16:88174653:A:G	6.68765e-08	-1.41205	-0.723392	4.50252e-06	-1.31566	-0.78466
88174718	chr16:88174718:G:A	1.27078e-07	-1.3376e-10	-1.49349	8.26993e-06	-1.3376e-10	-1.49233
88174922	chr16:88174922:A:G	1.37388e-07	-1.3376e-10	-1.41548	9.0939e-06	-1.3376e-10	-1.39735
88175030	chr16:88175030:C:T	1.27276e-07	-1.3376e-10	-1.49194	8.23916e-06	-1.3376e-10	-1.49606
88175154	chr16:88175154:T:C	1.35694e-07	-1.42789	-4.74448e-10	8.61183e-06	-1.45182	-4.74448e-10
88175450	chr16:88175450:T:G	1.75065e-06	-1.3376e-10	1.12945	9.57623e-05	-1.3376e-10	0.956913
88175643	chr16:88175643:C:T	2.04439e-07	-1.3376e-10	-1.01802	1.36985e-05	-1.3376e-10	-0.987669
88175755	chr16:88175755:A:G	7.14165e-07	-1.3376e-10	0.232821	4.09678e-05	-1.3376e-10	0.107829
88175841	chr16:88175841:A:G	1.45465e-07	-1.3376e-10	-1.35836	9.17863e-06	-1.3376e-10	-1.38808
88176154	chr16:88176154:G:A	1.63698e-07	-1.3376e-10	-1.24027	1.05828e-05	-1.3376e-10	-1.24573
88176213	chr16:88176213:G:A	1.92708e-07	-1.3376e-10	-1.07712	1.22777e-05	-1.3376e-10	-1.09717
88177168	chr16:88177168:G:T	2.96551e-08	-1.65259	-1.29607	1.82612e-06	-1.65531	-1.34746
88177309	chr16:88177309:T:A	2.69165e-08	-1.63524	-1.41031	1.68498e-06	-1.62831	-1.45489
88177391	chr16:88177391:C:G	6.49506e-08	-1.65505	-0.509619	4.41602e-06	-1.65387	-0.465854
88177394	chr16:88177394:AG:A	6.51564e-07	-1.3376e-10	0.141083	4.80966e-05	-1.3376e-10	0.268255
88177402	chr16:88177402:C:T	7.73553e-08	-1.5621	-0.427784	4.36819e-06	-1.59089	-0.539714
88177461	chr16:88177461:TTA:T	5.05321e-08	-1.44896	-0.966725	2.70718e-06	-1.50184	-1.10721
88177801	chr16:88177801:G:A	7.07049e-07	-1.3376e-10	0.222806	3.89849e-05	-1.3376e-10	0.0582172
88178306	chr16:88178306:G:A	4.14716e-07	-1.3376e-10	-0.3107	2.35269e-05	-1.3376e-10	-0.446812
88178623	chr16:88178623:T:A	1.41866e-07	-1.3376e-10	-1.38341	9.25734e-06	-1.3376e-10	-1.37954
88178653	chr16:88178653:G:A	2.60864e-08	-1.58287	-1.49401	1.63377e-06	-1.61764	-1.49643
88178772	chr16:88178772:A:G	1.40702e-07	-1.3376e-10	-1.39165	9.40518e-06	-1.3376e-10	-1.3637
88179049	chr16:88179049:G:A	7.67608e-07	-1.3376e-10	0.304986	4.29862e-05	-1.3376e-10	0.155923
88179163	chr16:88179163:C:T	1.27954e-07	-1.3376e-10	-1.48663	8.26276e-06	-1.3376e-10	-1.4932
88179518	chr16:88179518:G:A	2.66227e-08	-1.58447	-1.47206	1.71851e-06	-1.61877	-1.44473
88179634	chr16:88179634:C:T	1.51086e-07	-1.3376e-10	-1.32044	1.0745e-05	-1.3376e-10	-1.23052
88179716	chr16:88179716:C:T	2.53058e-08	-1.65498	-1.45228	1.64233e-06	-1.64529	-1.46356
88179784	chr16:88179784:A:G	3.16317e-08	-1.43888	-1.44525	1.83136e-06	-1.5442	-1.4557
88179819	chr16:88179819:G:C	1.28519e-07	-1.3376e-10	-1.48222	8.42781e-06	-1.3376e-10	-1.47342
88179865	chr16:88179865:G:A	2.96141e-08	-1.64268	-1.30736	1.93055e-06	-1.62068	-1.32647
88179887	chr16:88179887:G:A	2.69449e-08	-1.57152	-1.47298	1.65844e-06	-1.60957	-1.48951
88179921	chr16:88179921:G:C	2.54297e-08	-1.65499	-1.44738	1.64999e-06	-1.64507	-1.45911
88180051	chr16:88180051:A:C	2.40841e-07	-1.3376e-10	-0.854158	1.59809e-05	-1.3376e-10	-0.833561
88180064	chr16:88180064:T:C	1.60216e-07	-1.3376e-10	-1.26177	1.02082e-05	-1.3376e-10	-1.28176
88180162	chr16:88180162:C:A	4.25681e-08	-1.44414	-1.14305	3.06489e-06	-1.35161	-1.13334
88180554	chr16:88180554:C:T	2.94977e-07	-1.3376e-10	-0.651396	1.95613e-05	-1.3376e-10	-0.631405
88180631	chr16:88180631:G:A	2.42668e-08	-1.65533	-1.49386	1.57666e-06	-1.65301	-1.49663
88180928	chr16:88180928:A:G	2.76216e-08	-1.54537	-1.47432	1.79262e-06	-1.53274	-1.48853
88181038	chr16:88181038:A:G	3.38863e-08	-1.64525	-1.17003	2.21919e-06	-1.62501	-1.18281
88181319	chr16:88181319:C:T	3.09448e-08	-1.63807	-1.26802	2.02079e-06	-1.61339	-1.28808
88181564	chr16:88181564:G:C	3.84946e-08	-1.57535	-1.11243	2.21931e-06	-1.61741	-1.19035
88181806	chr16:88181806:C:T	1.26843e-07	-1.3376e-10	-1.49535	8.23507e-06	-1.3376e-10	-1.49655
88181883	chr16:88181883:A:G	4.00123e-08	-1.5662	-1.08291	2.29217e-06	-1.61114	-1.16432
88182028	chr16:88182028:C:T	2.79079e-08	-1.65082	-1.35856	1.81208e-06	-1.63571	-1.37477
88182137	chr16:88182137:A:C	1.30197e-07	-1.3376e-10	-1.46925	8.46624e-06	-1.3376e-10	-1.46887
88182312	chr16:88182312:A:G	2.87461e-08	-1.48826	-1.49153	1.76315e-06	-1.54119	-1.49666
88182696	chr16:88182696:CAG:C	2.50441e-08	-1.62143	-1.49622	1.58033e-06	-1.65076	-1.49656
88182840	chr16:88182840:A:G	1.30197e-07	-1.3376e-10	-1.46925	8.46624e-06	-1.3376e-10	-1.46887
88182941	chr16:88182941:A:G	2.54189e-08	-1.60623	-1.49657	1.58854e-06	-1.64595	-1.49619
88183039	chr16:88183039:C:G	4.44204e-08	-1.65162	-0.892979	2.8491e-06	-1.63639	-0.921565
88183244	chr16:88183244:T:C	3.02196e-08	-1.43709	-1.49271	1.83758e-06	-1.50008	-1.49642
88183252	chr16:88183252:C:T	3.62326e-08	-1.61128	-1.13705	2.05981e-06	-1.57939	-1.30295
88183274	chr16:88183274:G:A	1.26676e-07	-1.3376e-10	-1.49666	8.24739e-06	-1.3376e-10	-1.49506
88183283	chr16:88183283:A:G	1.63776e-07	-1.3376e-10	-1.2398	1.09061e-05	-1.3376e-10	-1.21563
88183286	chr16:88183286:C:T	2.81856e-08	-1.50281	-1.49667	1.75335e-06	-1.55245	-1.49098
88183318	chr16:88183318:G:A	3.27026e-08	-1.55076	-1.30008	1.84017e-06	-1.58669	-1.40841
88183574	chr16:88183574:C:T	3.043e-08	-1.59114	-1.33172	1.74467e-06	-1.61848	-1.42991
88183592	chr16:88183592:A:T	3.11256e-08	-1.62463	-1.27564	2.05463e-06	-1.5926	-1.29227
88183769	chr16:88183769:T:C	3.29316e-08	-1.43541	-1.40845	1.90336e-06	-1.52825	-1.43309
88183777	chr16:88183777:G:C	2.7057e-08	-1.64636	-1.39399	1.73806e-06	-1.63174	-1.42045
88183814	chr16:88183814:G:A	2.96429e-08	-1.47242	-1.47664	1.75511e-06	-1.55517	-1.48726
88183990	chr16:88183990:C:G	2.9138e-08	-1.65201	-1.31424	1.89327e-06	-1.64109	-1.32557
88184260	chr16:88184260:T:G	1.58926e-07	-1.3376e-10	-1.26985	1.04063e-05	-1.3376e-10	-1.26254
88184365	chr16:88184365:G:A	1.39036e-07	-1.3376e-10	-1.40356	9.07335e-06	-1.3376e-10	-1.39962
88184605	chr16:88184605:G:C	1.76507e-07	-1.3376e-10	-1.16493	1.19151e-05	-1.3376e-10	-1.12715
88184802	chr16:88184802:G:C	1.26854e-07	-1.3376e-10	-1.49526	8.23413e-06	-1.3376e-10	-1.49667
88184805	chr16:88184805:C:T	1.69196e-07	-1.3376e-10	-1.20724	1.01688e-05	-1.3376e-10	-1.28563
88184923	chr16:88184923:G:C	2.52764e-08	-1.61184	-1.49658	1.69284e-06	-1.58196	-1.49659
88184944	chr16:88184944:TC:T	6.96074e-08	-0.643866	-1.45156	5.46979e-06	-0.446977	-1.45874
88185038	chr16:88185038:T:C	2.4968e-08	-1.64203	-1.47866	1.638e-06	-1.62258	-1.4889
88185215	chr16:88185215:ACACT:A	2.96786e-08	-1.46473	-1.48313	1.77789e-06	-1.5381	-1.49143
88185265	chr16:88185265:G:A	2.67898e-08	-1.58128	-1.469	1.79048e-06	-1.54076	-1.48172
88185512	chr16:88185512:CAT:C	4.25024e-08	-1.64689	-0.941839	2.88824e-06	-1.60695	-0.937361
88185541	chr16:88185541:ACT:A	2.58643e-08	-1.58982	-1.49561	1.71403e-06	-1.57757	-1.48853
88185615	chr16:88185615:GAC:G	1.26723e-07	-1.3376e-10	-1.49629	8.27143e-06	-1.3376e-10	-1.49215
88185767	chr16:88185767:C:CACAT	1.37407e-07	-1.3376e-10	-1.41535	8.94023e-06	-1.3376e-10	-1.4144
88186216	chr16:88186216:T:C	1.37041e-07	-1.3376e-10	-1.41802	8.91725e-06	-1.3376e-10	-1.41697
88186571	chr16:88186571:G:A	1.48055e-07	-1.3376e-10	-1.34071	9.29067e-06	-1.3376e-10	-1.37595
88186736	chr16:88186736:C:T	1.44435e-07	-1.3376e-10	-1.36547	9.41195e-06	-1.3376e-10	-1.36298
88186880	chr16:88186880:G:A	2.46518e-08	-1.63683	-1.49661	1.5952e-06	-1.64138	-1.49658
88187243	chr16:88187243:C:T	1.65136e-07	-1.23152	-4.74448e-10	1.07456e-05	-1.23046	-4.74448e-10
88187336	chr16:88187336:A:G	1.41268e-07	-1.3376e-10	-1.38763	9.19606e-06	-1.3376e-10	-1.38618
88187758	chr16:88187758:C:G	1.32292e-07	-1.3376e-10	-1.45328	8.51031e-06	-1.3376e-10	-1.46368
88188137	chr16:88188137:G:A	1.48018e-07	-1.3376e-10	-1.34096	9.28131e-06	-1.3376e-10	-1.37695
88188778	chr16:88188778:T:C	1.28351e-07	-1.3376e-10	-1.48352	8.54587e-06	-1.3376e-10	-1.45951
88188802	chr16:88188802:C:T	1.41813e-07	-1.3376e-10	-1.38378	9.3359e-06	-1.3376e-10	-1.37109
88188824	chr16:88188824:C:G	1.06943e-07	-0.544791	-1.1212	7.27233e-06	-0.520424	-1.10046
88188848	chr16:88188848:C:A	1.60795e-07	-1.25817	-4.74448e-10	1.09988e-05	-1.20717	-4.74448e-10
88189220	chr16:88189220:A:G	2.07283e-07	-1.3376e-10	-1.00421	1.49794e-05	-1.3376e-10	-0.898281
88189268	chr16:88189268:G:A	1.28927e-07	-1.3376e-10	-1.47904	8.38875e-06	-1.3376e-10	-1.47807
88189294	chr16:88189294:T:C	5.76047e-08	-1.27055	-1.01414	3.71391e-06	-1.24975	-1.04312
88189833	chr16:88189833:C:T	1.60728e-07	-1.3376e-10	-1.25858	1.03655e-05	-1.3376e-10	-1.26648
88190171	chr16:88190171:A:G	1.64063e-07	-1.3376e-10	-1.23804	1.01306e-05	-1.3376e-10	-1.2894
88191009	chr16:88191009:T:C	6.0625e-08	-1.64475	-0.588838	3.76038e-06	-1.61438	-0.666059
88191347	chr16:88191347:C:T	1.41448e-07	-1.3376e-10	-1.38636	9.01653e-06	-1.3376e-10	-1.4059
88191367	chr16:88191367:G:T	3.04562e-08	-1.55443	-1.36757	2.20909e-06	-1.44446	-1.36792
88191452	chr16:88191452:C:T	3.11793e-08	-1.47972	-1.41882	2.30886e-06	-1.34707	-1.42113
88191492	chr16:88191492:TC:T	1.48894e-07	-1.3376e-10	-1.33506	9.83756e-06	-1.3376e-10	-1.31875
88191907	chr16:88191907:C:T	2.74183e-08	-1.5449	-1.48218	1.71384e-06	-1.56964	-1.49657
88193332	chr16:88193332:G:A	1.08107e-07	-1.65518	-4.74448e-10	7.02909e-06	-1.6549	-4.74448e-10
88193438	chr16:88193438:C:T	1.9309e-07	-1.3376e-10	-1.07514	1.32083e-05	-1.3376e-10	-1.02411
88193457	chr16:88193457:G:A	2.01585e-07	-1.3376e-10	-1.03208	1.22933e-05	-1.3376e-10	-1.0959
88193710	chr16:88193710:C:A	1.9256e-07	-1.3376e-10	-1.07789	1.3223e-05	-1.3376e-10	-1.023
88193812	chr16:88193812:G:A	1.67919e-07	-1.3376e-10	-1.21481	1.13357e-05	-1.3376e-10	-1.177
88193845	chr16:88193845:A:T	2.87353e-08	-1.63798	-1.34219	1.82355e-06	-1.62072	-1.38345
88194090	chr16:88194090:C:T	2.05338e-07	-1.01364	-4.74448e-10	1.55933e-05	-0.858115	-4.74448e-10
88194256	chr16:88194256:G:T	1.55744e-07	-1.3376e-10	-1.29008	9.9312e-06	-1.3376e-10	-1.30928
88194593	chr16:88194593:C:T	3.95638e-08	-1.63727	-1.02311	2.1979e-06	-1.64669	-1.17076
88194625	chr16:88194625:C:T	1.27971e-07	-1.3376e-10	-1.48649	8.33132e-06	-1.3376e-10	-1.48494
88194627	chr16:88194627:C:T	2.71445e-07	-1.3376e-10	-0.734535	1.91001e-05	-1.3376e-10	-0.655263
88194642	chr16:88194642:C:G	2.10457e-07	-1.3376e-10	-0.989013	1.27148e-05	-1.3376e-10	-1.06219
88194708	chr16:88194708:A:T	1.48991e-07	-1.3376e-10	-1.33441	1.02303e-05	-1.3376e-10	-1.2796
88195090	chr16:88195090:C:T	3.95623e-07	-1.3376e-10	-0.357831	3.02255e-05	-1.3376e-10	-0.196272
88195124	chr16:88195124:G:A	5.86701e-08	-1.41459	-0.851775	3.37186e-06	-1.4813	-0.908192
88195285	chr16:88195285:C:T	1.37292e-07	-1.3376e-10	-1.41618	8.82608e-06	-1.3376e-10	-1.42725
88195430	chr16:88195430:C:G	3.11496e-08	-1.44493	-1.45457	1.84576e-06	-1.49545	-1.49662
88195561	chr16:88195561:C:T	1.86846e-07	-1.3376e-10	-1.10801	1.19619e-05	-1.3376e-10	-1.12323
88195741	chr16:88195741:G:A	3.17456e-08	-1.65325	-1.22729	2.20688e-06	-1.65486	-1.15852
88195811	chr16:88195811:G:A	2.50149e-08	-1.65422	-1.4646	1.63605e-06	-1.65523	-1.45744
88195901	chr16:88195901:C:T	2.71637e-08	-1.65327	-1.38315	1.78013e-06	-1.65483	-1.37344
88195903	chr16:88195903:A:G	2.61644e-08	-1.64173	-1.43217	1.6999e-06	-1.64688	-1.42751
88196131	chr16:88196131:G:A	7.06361e-08	-0.853473	-1.22728	5.51612e-06	-0.806123	-1.09116
88196337	chr16:88196337:C:T	1.70627e-07	-1.3376e-10	-1.19881	1.25546e-05	-1.3376e-10	-1.07487
88196480	chr16:88196480:G:C	4.73134e-07	-1.2022	1.02329	2.86882e-05	-1.23259	0.984116
88196557	chr16:88196557:T:C	1.59777e-07	-1.3376e-10	-1.26451	1.02324e-05	-1.3376e-10	-1.2794
88196619	chr16:88196619:T:C	5.929e-08	-1.60436	-0.651493	4.45658e-06	-1.57824	-0.532333
88196656	chr16:88196656:A:G	7.04367e-07	-1.3376e-10	0.219006	3.66809e-05	-1.3376e-10	-0.00270193
88196681	chr16:88196681:C:A	8.06973e-08	-0.669894	-1.27769	6.15579e-06	-0.62595	-1.16161
88196686	chr16:88196686:A:G	2.15154e-07	-0.932424	-0.0345147	1.2831e-05	-1.00941	-0.0436849
88196700	chr16:88196700:C:A	1.27024e-07	-1.3376e-10	-1.49391	8.25032e-06	-1.3376e-10	-1.4947
88196828	chr16:88196828:G:A	4.64906e-08	-1.65188	-0.84716	2.30752e-06	-1.64987	-1.11891
88196860	chr16:88196860:C:T	4.5688e-08	-1.02175	-1.4947	3.06589e-06	-1.01655	-1.46807
88196894	chr16:88196894:G:T	1.2743e-07	-1.3376e-10	-1.49073	8.32495e-06	-1.3376e-10	-1.4857
88196897	chr16:88196897:C:A	4.68671e-08	-0.997405	-1.49357	3.12775e-06	-0.992867	-1.47178
88196934	chr16:88196934:T:C	8.47907e-08	-0.480363	-1.41774	6.2414e-06	-0.464958	-1.3088
88196968	chr16:88196968:C:G	8.74772e-07	-1.3376e-10	0.435669	5.26996e-05	-1.3376e-10	0.35965
88197285	chr16:88197285:C:T	3.01142e-08	-1.54596	-1.38733	2.08989e-06	-1.59342	-1.27442
88197486	chr16:88197486:C:T	1.27569e-07	-1.3376e-10	-1.48964	8.33573e-06	-1.3376e-10	-1.48441
88197500	chr16:88197500:C:T	4.50182e-08	-1.05032	-1.48091	2.76176e-06	-1.11447	-1.47461
88197507	chr16:88197507:A:T	4.85676e-08	-0.971824	-1.48351	3.24992e-06	-0.942738	-1.48359
88197595	chr16:88197595:C:T	1.55469e-07	-0.964954	-0.326892	6.3196e-06	-0.916603	-0.844697
88197607	chr16:88197607:T:C	4.92861e-08	-1.58316	-0.857496	3.72848e-06	-1.57756	-0.711396
88197675	chr16:88197675:T:C	4.95408e-08	-0.961123	-1.47438	3.60075e-06	-0.840811	-1.483
88197681	chr16:88197681:T:C	2.54841e-07	-1.17878	0.38112	1.49219e-05	-1.25668	0.354556
88197732	chr16:88197732:C:A	2.42748e-08	-1.65218	-1.49668	1.59384e-06	-1.64945	-1.48936
88197801	chr16:88197801:G:A	8.60485e-08	-1.05882	-0.824561	3.95326e-06	-1.0239	-1.20652
88197815	chr16:88197815:T:C	3.08528e-08	-1.42228	-1.48679	2.24624e-06	-1.35977	-1.43593
88197826	chr16:88197826:C:A	4.17331e-08	-1.11281	-1.49418	2.86858e-06	-1.08596	-1.46518
88197857	chr16:88197857:G:C	4.89272e-08	-1.34235	-1.10561	3.12934e-06	-1.38096	-1.08317
88198129	chr16:88198129:G:A	7.14122e-08	-1.3037	-0.766128	3.35787e-06	-1.24314	-1.15051
88198145	chr16:88198145:C:G	1.36461e-07	-1.42225	-4.74448e-10	8.86497e-06	-1.42285	-4.74448e-10
88198184	chr16:88198184:G:A	2.96257e-08	-1.64331	-1.30634	2.01744e-06	-1.65005	-1.25308
88198409	chr16:88198409:T:G	2.90411e-07	0.71071	-1.37771	1.82156e-05	0.553846	-1.25653
88198544	chr16:88198544:A:G	1.87822e-07	0.224205	-1.32701	1.42739e-05	0.311221	-1.25775
88198689	chr16:88198689:A:G	9.88883e-08	-0.584448	-1.15985	4.89937e-06	-0.709707	-1.30614
88198701	chr16:88198701:C:G	3.04242e-08	-1.64753	-1.27553	2.21708e-06	-1.63055	-1.17821
88198771	chr16:88198771:A:G	3.299e-08	-1.64627	-1.19582	1.83774e-06	-1.63859	-1.35783
88198946	chr16:88198946:T:C	1.43827e-07	-1.3376e-10	-1.36968	9.45571e-06	-1.3376e-10	-1.35834
88199005	chr16:88199005:T:G	1.36503e-07	-1.3376e-10	-1.42195	8.73328e-06	-1.3376e-10	-1.43782
88199014	chr16:88199014:C:T	1.2668e-07	-1.3376e-10	-1.49663	8.24884e-06	-1.3376e-10	-1.49488
88199073	chr16:88199073:G:C	3.01577e-08	-1.43972	-1.49213	2.07224e-06	-1.42036	-1.45597
88199191	chr16:88199191:A:G	3.3243e-08	-1.65381	-1.18064	2.28242e-06	-1.65532	-1.1244
88199204	chr16:88199204:A:G	9.34033e-08	-0.851466	-0.949902	7.15753e-06	-0.880597	-0.756195
88199258	chr16:88199258:G:A	1.33901e-07	-1.3376e-10	-1.4412	8.77279e-06	-1.3376e-10	-1.4333
88199413	chr16:88199413:C:A	2.85681e-08	-1.49362	-1.49238	1.87971e-06	-1.48044	-1.49339
88199439	chr16:88199439:G:A	1.49427e-07	-0.0713087	-1.26018	9.53493e-06	-0.0684439	-1.28155
88199614	chr16:88199614:G:A	4.95132e-08	-1.59192	-0.844137	2.53079e-06	-1.57923	-1.09719
88199721	chr16:88199721:A:G	5.98175e-08	-1.06522	-1.18178	3.69805e-06	-1.0338	-1.26335
88199886	chr16:88199886:C:G	7.78066e-08	-1.59771	-0.386359	3.65819e-06	-1.57926	-0.728731
88199939	chr16:88199939:T:C	1.64182e-07	-1.3376e-10	-1.23732	1.17464e-05	-1.3376e-10	-1.14141
88200007	chr16:88200007:T:C	1.44851e-07	-0.0900399	-1.27255	9.33028e-06	-0.0767761	-1.29492
88200036	chr16:88200036:C:A	1.8828e-07	0.0349283	-1.13529	1.1908e-05	0.0472316	-1.17498
88200085	chr16:88200085:G:C	2.52659e-07	-1.3376e-10	-0.806253	1.56598e-05	-1.3376e-10	-0.853857
88200101	chr16:88200101:T:C	3.05825e-08	-1.42694	-1.49093	2.02708e-06	-1.40563	-1.49273
88200163	chr16:88200163:G:T	1.35238e-07	-1.3376e-10	-1.43126	8.90712e-06	-1.3376e-10	-1.41811
88200241	chr16:88200241:G:A	2.9752e-08	-1.45155	-1.49385	1.97365e-06	-1.43532	-1.48975
88200365	chr16:88200365:A:G	1.3671e-07	-1.3376e-10	-1.42043	8.82179e-06	-1.3376e-10	-1.42773
88200520	chr16:88200520:G:C	1.616e-07	-1.3376e-10	-1.25317	1.14518e-05	-1.3376e-10	-1.16681
88200567	chr16:88200567:G:A	3.3576e-08	-1.36543	-1.45905	2.30394e-06	-1.357	-1.41334
88200634	chr16:88200634:C:T	8.11742e-08	-1.62439	-0.317304	3.75713e-06	-1.61193	-0.66937
88200901	chr16:88200901:G:A	1.33744e-07	-1.3376e-10	-1.44236	8.85085e-06	-1.3376e-10	-1.42444
88201682	chr16:88201682:G:A	1.51119e-07	-1.3376e-10	-1.32023	9.78894e-06	-1.3376e-10	-1.3237
88201739	chr16:88201739:A:G	1.33389e-07	-1.3376e-10	-1.44502	8.78542e-06	-1.3376e-10	-1.43186
88201995	chr16:88201995:G:T	4.37446e-08	-1.1358	-1.42413	2.78499e-06	-1.08757	-1.49314
88202329	chr16:88202329:G:A	1.71871e-07	-1.3376e-10	-1.19155	1.13519e-05	-1.3376e-10	-1.17557
88202412	chr16:88202412:C:A	4.67003e-08	-1.00311	-1.49143	3.22122e-06	-0.958505	-1.47669
88202638	chr16:88202638:T:C	4.70705e-08	-1.02786	-1.45879	3.08221e-06	-0.983565	-1.49575
88202901	chr16:88202901:G:A	1.85267e-07	-1.3376e-10	-1.1165	1.25409e-05	-1.3376e-10	-1.07596
88203270	chr16:88203270:G:A	1.29515e-07	-1.3376e-10	-1.4745	8.34037e-06	-1.3376e-10	-1.48385
88203338	chr16:88203338:C:T	4.67157e-08	-1.15374	-1.34047	2.79279e-06	-1.11009	-1.46783
88203378	chr16:88203378:G:A	1.66651e-07	-0.182644	-1.03975	1.06546e-05	-0.172936	-1.06603
88203469	chr16:88203469:C:T	9.57098e-07	-1.3376e-10	0.525612	6.91221e-05	-1.3376e-10	0.630918
88203552	chr16:88203552:C:A	1.15351e-07	-1.59031	-4.74448e-10	7.23939e-06	-1.62542	-4.74448e-10
88203615	chr16:88203615:C:T	1.80115e-07	-1.3376e-10	-1.1447	1.09022e-05	-1.3376e-10	-1.216
88203782	chr16:88203782:G:A	1.39274e-07	-1.59001	0.188155	1.04469e-05	-1.57049	0.311839
88203850	chr16:88203850:G:C	1.30383e-07	-1.3376e-10	-1.46782	8.84017e-06	-1.3376e-10	-1.42565
88203877	chr16:88203877:G:A	1.69509e-07	-1.3376e-10	-1.20539	1.08104e-05	-1.3376e-10	-1.22445
88203949	chr16:88203949:TC:T	1.32824e-06	-1.3376e-10	0.853315	8.46014e-05	-1.3376e-10	0.832994
88204033	chr16:88204033:A:G	3.57256e-06	-0.86288	2.70563	0.000391997	-0.903096	3.26939
88204122	chr16:88204122:A:C	1.95436e-07	-1.3376e-10	-1.06306	1.43572e-05	-1.3376e-10	-0.940704
88204123	chr16:88204123:G:T	1.899e-07	-1.3376e-10	-1.09179	1.38961e-05	-1.3376e-10	-0.973351
88204226	chr16:88204226:C:T	1.62222e-07	-1.3376e-10	-1.24933	1.11578e-05	-1.3376e-10	-1.19282
88204251	chr16:88204251:C:T	4.11908e-08	-1.58433	-1.03575	2.90882e-06	-1.5652	-0.972005
88204503	chr16:88204503:G:A	1.28458e-07	-1.3376e-10	-1.48269	8.31683e-06	-1.3376e-10	-1.48668
88204530	chr16:88204530:T:C	1.36643e-07	-0.532526	-0.888395	9.04863e-06	-0.515937	-0.886406
88204600	chr16:88204600:T:C	1.7448e-07	-1.3376e-10	-1.17648	1.09072e-05	-1.3376e-10	-1.21553
88204627	chr16:88204627:A:G	1.53113e-07	-1.3376e-10	-1.30712	9.46134e-06	-1.3376e-10	-1.35774
88204670	chr16:88204670:A:G	7.2467e-08	-0.991853	-1.06331	4.00646e-06	-0.935898	-1.28115
88204728	chr16:88204728:T:C	6.51528e-08	-0.685739	-1.47582	5.2354e-06	-0.509381	-1.44013
88204870	chr16:88204870:C:T	1.57156e-07	-1.3376e-10	-1.28106	9.69736e-06	-1.3376e-10	-1.3331
88204925	chr16:88204925:G:A	1.86884e-07	-1.3376e-10	-1.1078	1.35752e-05	-1.3376e-10	-0.996715
88204973	chr16:88204973:G:A	2.1415e-07	-1.3376e-10	-0.971619	1.28163e-05	-1.3376e-10	-1.05424
88205213	chr16:88205213:G:A	1.64649e-07	-1.23448	-4.74448e-10	1.10411e-05	-1.20333	-4.74448e-10
88205236	chr16:88205236:T:C	6.04016e-08	-0.936002	-1.30128	3.63418e-06	-0.879025	-1.43555
88205258	chr16:88205258:G:A	6.34476e-08	-0.941969	-1.24611	3.7391e-06	-0.885404	-1.40071
88206056	chr16:88206056:C:T	2.92746e-07	-1.3376e-10	-0.658988	1.75449e-05	-1.3376e-10	-0.740194
88206158	chr16:88206158:G:A	4.12314e-08	-1.12717	-1.49192	2.82595e-06	-1.07688	-1.48923
88206222	chr16:88206222:C:T	4.60073e-08	-1.04604	-1.46346	3.26734e-06	-1.01129	-1.4097
88206387	chr16:88206387:T:G	3.5238e-07	-1.3376e-10	-0.473583	2.21363e-05	-1.3376e-10	-0.507736
88206528	chr16:88206528:G:T	3.98831e-08	-1.55594	-1.09641	2.29911e-06	-1.62419	-1.14824
88206540	chr16:88206540:C:A	8.58291e-08	-0.401407	-1.48453	6.34808e-06	-0.330323	-1.42648
88206569	chr16:88206569:C:A	6.2501e-07	-0.435661	0.535135	5.69945e-05	-0.441284	0.879282
88207403	chr16:88207403:G:A	1.96367e-07	-1.05831	-4.74448e-10	1.28378e-05	-1.05257	-4.74448e-10
88207771	chr16:88207771:C:G	8.90833e-07	-1.3376e-10	0.453863	5.7391e-05	-1.3376e-10	0.444931
88207774	chr16:88207774:A:G	3.34226e-08	-1.63334	-1.19572	2.3934e-06	-1.61229	-1.11995
88207953	chr16:88207953:G:C	2.94627e-06	2.62874	-0.978743	0.000188126	2.45909	-0.826935
88208169	chr16:88208169:C:T	2.7634e-07	-1.3376e-10	-0.71666	1.94777e-05	-1.3376e-10	-0.635689
88208303	chr16:88208303:G:A	1.57111e-07	0.179241	-1.46058	1.16706e-05	0.253615	-1.4015
88208338	chr16:88208338:C:T	1.22186e-06	-1.3376e-10	0.769833	8.98934e-05	-1.3376e-10	0.893668
88208393	chr16:88208393:T:C	2.49501e-07	-1.3376e-10	-0.81883	1.74908e-05	-1.3376e-10	-0.743281
88208701	chr16:88208701:TAAGAC:T	1.39775e-07	-1.3376e-10	-1.39826	9.36269e-06	-1.3376e-10	-1.36822
88209056	chr16:88209056:A:G	1.36971e-07	-1.3376e-10	-1.41852	9.52066e-06	-1.3376e-10	-1.35149
88209087	chr16:88209087:T:G	1.26888e-07	-1.3376e-10	-1.49499	8.28692e-06	-1.3376e-10	-1.49028
88209187	chr16:88209187:C:T	5.78247e-07	-1.3376e-10	0.0217076	4.90399e-05	-1.3376e-10	0.287677
88209240	chr16:88209240:G:A	1.62048e-07	0.0494987	-1.2999	1.12737e-05	0.0710967	-1.25358
88209352	chr16:88209352:G:A	9.15092e-07	1.64754	-1.16681	4.61097e-05	1.38925	-1.16318
88209355	chr16:88209355:A:T	2.62662e-07	0.164809	-0.932234	1.89907e-05	0.192782	-0.853789
88209436	chr16:88209436:A:G	6.55893e-08	-1.18063	-0.974253	3.62623e-06	-1.12758	-1.18919
88210034	chr16:88210034:A:C	1.76595e-07	-1.3376e-10	-1.16443	1.09329e-05	-1.3376e-10	-1.21318
88210039	chr16:88210039:T:C	1.8219e-07	0.162014	-1.29526	1.24934e-05	0.129481	-1.20923
88210075	chr16:88210075:A:G	2.1829e-07	-1.3376e-10	-0.952469	1.51858e-05	-1.3376e-10	-0.884599
88210340	chr16:88210340:G:T	2.17913e-07	-1.3376e-10	-0.954196	1.51571e-05	-1.3376e-10	-0.886486
88210359	chr16:88210359:G:A	2.61712e-08	-1.59467	-1.47897	1.67259e-06	-1.62278	-1.4678
88210362	chr16:88210362:A:G	2.63585e-08	-1.58802	-1.47848	1.68028e-06	-1.62705	-1.45894
88210508	chr16:88210508:A:G	1.07812e-06	-1.3376e-10	0.644678	6.82057e-05	-1.3376e-10	0.617571
88210557	chr16:88210557:T:C	3.46764e-07	-1.3376e-10	-0.489648	2.07254e-05	-1.3376e-10	-0.573597
88210575	chr16:88210575:C:G	3.6337e-07	-1.3376e-10	-0.442873	2.09114e-05	-1.3376e-10	-0.564661
88210615	chr16:88210615:T:C	9.56492e-07	-1.3376e-10	0.524979	6.04342e-05	-1.3376e-10	0.496598
88210795	chr16:88210795:C:G	3.16448e-07	-1.3376e-10	-0.581134	1.84827e-05	-1.3376e-10	-0.68812
88211296	chr16:88211296:G:C	2.7733e-07	-1.3376e-10	-0.713086	2.02245e-05	-1.3376e-10	-0.598063
88211650	chr16:88211650:T:C	1.38681e-07	-1.3376e-10	-1.40612	8.73103e-06	-1.3376e-10	-1.43807
88211999	chr16:88211999:G:A	3.52388e-07	-1.3376e-10	-0.473561	2.10525e-05	-1.3376e-10	-0.557938
88212163	chr16:88212163:A:G	1.54194e-07	-1.3376e-10	-1.30008	1.03711e-05	-1.3376e-10	-1.26594
88212818	chr16:88212818:A:C	2.31589e-07	-0.89333	-4.74448e-10	1.30422e-05	-1.03677	-4.74448e-10
88212946	chr16:88212946:T:C	1.27215e-07	-1.3376e-10	-1.49242	8.26262e-06	-1.3376e-10	-1.49321
88213221	chr16:88213221:G:C	1.38893e-07	-1.3376e-10	-1.40459	9.58695e-06	-1.3376e-10	-1.34455
88213223	chr16:88213223:C:T	3.3954e-07	-1.3376e-10	-0.510701	1.91833e-05	-1.3376e-10	-0.650915
88213238	chr16:88213238:A:G	3.51135e-07	-1.3376e-10	-0.477123	2.02341e-05	-1.3376e-10	-0.59759
88213431	chr16:88213431:A:G	1.26925e-07	-1.3376e-10	-1.4947	8.23458e-06	-1.3376e-10	-1.49661
88213544	chr16:88213544:G:C	1.31489e-07	-1.3376e-10	-1.45937	8.39261e-06	-1.3376e-10	-1.47761
88213663	chr16:88213663:A:G	1.62305e-07	-1.3376e-10	-1.24882	1.09685e-05	-1.3376e-10	-1.20993
88213801	chr16:88213801:C:T	4.57206e-07	-1.3376e-10	-0.213159	2.76184e-05	-1.3376e-10	-0.286475
88214489	chr16:88214489:T:A	4.88202e-07	-1.3376e-10	-0.147565	2.93681e-05	-1.3376e-10	-0.225049
88214544	chr16:88214544:G:T	1.50895e-07	-1.32171	-4.74448e-10	8.68847e-06	-1.44296	-4.74448e-10
88214580	chr16:88214580:G:A	2.79594e-07	-0.704954	-4.74448e-10	1.79154e-05	-0.719297	-4.74448e-10
88214808	chr16:88214808:C:G	2.32591e-07	-1.3376e-10	-0.889013	1.65711e-05	-1.3376e-10	-0.797299
88215127	chr16:88215127:G:A	8.01927e-08	-0.468725	-1.48514	4.4737e-06	-0.624311	-1.48243
88215786	chr16:88215786:G:C	3.22163e-07	-1.3376e-10	-0.563235	2.36849e-05	-1.3376e-10	-0.440118
88215850	chr16:88215850:A:G	5.21225e-08	-1.63152	-0.753178	3.89891e-06	-1.6139	-0.630355
88216198	chr16:88216198:A:T	3.85365e-08	-1.63883	-1.04786	2.82667e-06	-1.62207	-0.943792
88216266	chr16:88216266:C:T	1.26678e-07	-1.3376e-10	-1.49665	8.24115e-06	-1.3376e-10	-1.49582
88216579	chr16:88216579:T:C	2.78194e-08	-1.54543	-1.46713	1.83767e-06	-1.50366	-1.4928
88216742	chr16:88216742:C:G	1.27666e-07	-1.3376e-10	-1.48888	8.46298e-06	-1.3376e-10	-1.46926
88216780	chr16:88216780:T:G	2.6334e-07	-1.3376e-10	-0.764846	1.92679e-05	-1.3376e-10	-0.646514
88216840	chr16:88216840:T:C	1.4764e-07	-1.34352	-4.74448e-10	9.08085e-06	-1.39879	-4.74448e-10
88217148	chr16:88217148:T:C	1.26744e-07	-1.3376e-10	-1.49612	8.26814e-06	-1.3376e-10	-1.49255
88217155	chr16:88217155:T:TA	4.47706e-08	-1.46423	-1.07251	3.34265e-06	-1.43445	-0.963745
88217160	chr16:88217160:C:T	3.23031e-07	-1.3376e-10	-0.560547	1.89404e-05	-1.3376e-10	-0.663659
88217406	chr16:88217406:C:G	1.32857e-07	-1.3376e-10	-1.44902	8.40042e-06	-1.3376e-10	-1.47668
88217447	chr16:88217447:T:A	1.46248e-07	-1.3376e-10	-1.35299	9.92603e-06	-1.3376e-10	-1.3098
88217456	chr16:88217456:T:G	4.31584e-07	-1.3376e-10	-0.270831	3.54535e-05	-1.3376e-10	-0.0367358
88217493	chr16:88217493:A:G	2.99891e-07	-1.3376e-10	-0.634876	1.96362e-05	-1.3376e-10	-0.62758
88218796	chr16:88218796:G:A	1.93559e-07	-1.3376e-10	-1.07271	1.33624e-05	-1.3376e-10	-1.01251
88219254	chr16:88219254:T:A	4.05739e-07	-1.3376e-10	-0.332583	2.50178e-05	-1.3376e-10	-0.385369
88219426	chr16:88219426:G:C	1.42613e-07	-1.3376e-10	-1.37816	9.21389e-06	-1.3376e-10	-1.38424
88219642	chr16:88219642:A:G	2.86389e-07	-1.3376e-10	-0.680943	2.0969e-05	-1.3376e-10	-0.561913
88219666	chr16:88219666:C:T	1.35129e-07	-1.3376e-10	-1.43206	8.4685e-06	-1.3376e-10	-1.4686
88219925	chr16:88219925:C:G	1.55772e-07	-1.3376e-10	-1.2899	1.06081e-05	-1.3376e-10	-1.24334
88220094	chr16:88220094:T:C	1.5675e-07	-1.3376e-10	-1.28364	1.06748e-05	-1.3376e-10	-1.23707
88220109	chr16:88220109:C:T	1.36517e-07	-1.3376e-10	-1.42185	8.51947e-06	-1.3376e-10	-1.4626
88220119	chr16:88220119:A:G	5.0409e-08	-1.44649	-0.971636	3.95667e-06	-1.40913	-0.820419
88220620	chr16:88220620:T:C	1.27814e-07	-1.3376e-10	-1.48772	8.26554e-06	-1.3376e-10	-1.49286
88220728	chr16:88220728:T:C	4.59518e-08	-1.50698	-1.00372	3.58334e-06	-1.47465	-0.854007
88220752	chr16:88220752:C:A	3.17306e-08	-1.40385	-1.47717	1.81131e-06	-1.52458	-1.48632
88220870	chr16:88220870:G:T	3.56742e-08	-1.28371	-1.48015	1.97324e-06	-1.43701	-1.48827
88220937	chr16:88220937:T:C	4.31664e-08	-1.22429	-1.34894	2.19772e-06	-1.40188	-1.41566
88221187	chr16:88221187:A:G	2.1671e-07	-1.3376e-10	-0.959733	1.28309e-05	-1.3376e-10	-1.0531
88221373	chr16:88221373:G:A	4.29504e-08	-1.53239	-1.04586	3.32287e-06	-1.49969	-0.904436
88221948	chr16:88221948:A:G	1.72936e-07	-1.07358	-0.111789	9.62398e-06	-1.17272	-0.167983
88222052	chr16:88222052:C:T	3.16183e-07	-1.3376e-10	-0.581972	2.35512e-05	-1.3376e-10	-0.445778
88222107	chr16:88222107:T:C	3.55865e-08	-1.29064	-1.47568	1.92433e-06	-1.45516	-1.49522
88222203	chr16:88222203:C:G	3.07202e-07	-1.3376e-10	-0.61079	1.9111e-05	-1.3376e-10	-0.654695
88222285	chr16:88222285:T:C	1.55978e-07	-1.3376e-10	-1.28858	1.06167e-05	-1.3376e-10	-1.24252
88222330	chr16:88222330:C:G	2.64038e-07	-1.3376e-10	-0.7622	1.89965e-05	-1.3376e-10	-0.660701
88222361	chr16:88222361:C:T	1.48675e-07	-1.3376e-10	-1.33653	1.06467e-05	-1.3376e-10	-1.2397
88222408	chr16:88222408:C:T	2.9042e-07	-0.0819701	-0.584997	1.46479e-05	-0.232053	-0.688608
88222451	chr16:88222451:G:A	3.28031e-08	-1.52066	-1.32711	2.02952e-06	-1.60574	-1.29142
88222514	chr16:88222514:A:G	3.34336e-08	-1.35164	-1.47709	1.96139e-06	-1.49668	-1.43463
88222706	chr16:88222706:G:A	2.70032e-08	-1.54965	-1.49269	1.84329e-06	-1.50421	-1.4892
88222921	chr16:88222921:G:A	2.60712e-07	-1.3376e-10	-0.774878	1.91996e-05	-1.3376e-10	-0.650067
88223217	chr16:88223217:C:T	1.29511e-07	-1.3376e-10	-1.47453	8.5407e-06	-1.3376e-10	-1.46011
88223389	chr16:88223389:T:C	1.3791e-07	-1.3376e-10	-1.41169	8.71135e-06	-1.3376e-10	-1.44033
88223755	chr16:88223755:C:T	1.33856e-07	-0.332859	-1.10867	8.13953e-06	-0.309809	-1.19841
88223800	chr16:88223800:C:T	1.72706e-07	0.0441259	-1.23083	7.10853e-06	-0.275856	-1.36781
88224343	chr16:88224343:G:T	1.80156e-07	-1.3376e-10	-1.14447	1.25172e-05	-1.3376e-10	-1.07785
88224353	chr16:88224353:T:C	1.35021e-07	-0.0731277	-1.35974	5.93885e-06	-0.376864	-1.44658
88224437	chr16:88224437:T:C	2.61285e-07	0.137684	-0.910367	1.47839e-05	0.0572417	-0.968659
88224711	chr16:88224711:G:T	3.05572e-08	-1.4408	-1.47789	2.09799e-06	-1.36736	-1.49662
88224777	chr16:88224777:A:C	2.0388e-07	-1.3376e-10	-1.02076	1.41026e-05	-1.3376e-10	-0.958597
88224931	chr16:88224931:G:A	1.50294e-07	-1.3257	-4.74448e-10	1.00183e-05	-1.30054	-4.74448e-10
88225066	chr16:88225066:C:T	2.03124e-07	-1.04967	0.0251961	1.02197e-05	-1.0439	-0.23674
88225171	chr16:88225171:T:C	9.01167e-08	-0.496334	-1.34085	6.78024e-06	-0.371605	-1.31934
88225381	chr16:88225381:A:G	2.9238e-07	-0.560456	-0.0997845	2.48485e-05	-0.408968	0.0168105
88225455	chr16:88225455:G:A	4.48634e-08	-1.34919	-1.18548	3.61573e-06	-1.27022	-1.04944
88225839	chr16:88225839:A:G	1.31563e-07	-1.3376e-10	-1.45881	8.69013e-06	-1.3376e-10	-1.44277
88225908	chr16:88225908:C:T	1.64733e-07	-1.3376e-10	-1.23397	1.08511e-05	-1.3376e-10	-1.22069
88226105	chr16:88226105:G:A	1.41595e-07	-1.3376e-10	-1.38532	9.28774e-06	-1.3376e-10	-1.37626
88226146	chr16:88226146:G:A	3.30642e-08	-1.34393	-1.49591	2.41454e-06	-1.26148	-1.46197
88226192	chr16:88226192:C:T	1.45243e-07	-1.3376e-10	-1.35988	9.50044e-06	-1.3376e-10	-1.35362
88226502	chr16:88226502:C:T	1.39566e-07	-1.3376e-10	-1.39976	8.91291e-06	-1.3376e-10	-1.41746
88226656	chr16:88226656:T:C	3.62136e-07	-1.3376e-10	-0.446275	2.11689e-05	-1.3376e-10	-0.552426
88226894	chr16:88226894:C:T	3.29939e-08	-1.4136	-1.42837	1.99684e-06	-1.5339	-1.37949
88226940	chr16:88226940:A:G	2.62395e-08	-1.6477	-1.42333	1.58941e-06	-1.65099	-1.4906
88226977	chr16:88226977:G:A	5.49396e-08	-1.33091	-1.00115	3.12331e-06	-1.43877	-1.02729
88227131	chr16:88227131:G:A	5.3412e-08	-1.12805	-1.23221	2.46208e-06	-1.299	-1.40495
88227253	chr16:88227253:A:G	5.83433e-07	-1.3376e-10	0.0306358	4.48453e-05	-1.3376e-10	0.198261
88227277	chr16:88227277:G:A	2.90467e-08	-1.4951	-1.47429	1.73219e-06	-1.56733	-1.48824
88227304	chr16:88227304:C:T	1.21304e-07	-1.53999	-4.74448e-10	7.8596e-06	-1.54322	-4.74448e-10
88227463	chr16:88227463:C:T	1.7144e-07	-1.3376e-10	-1.19406	1.10981e-05	-1.3376e-10	-1.19818
88227464	chr16:88227464:C:A	2.72843e-08	-1.65526	-1.37673	1.67487e-06	-1.62786	-1.46136
88227695	chr16:88227695:T:G	1.38832e-07	-1.3376e-10	-1.40503	9.60181e-06	-1.3376e-10	-1.34301
88227700	chr16:88227700:G:A	3.16956e-08	-1.64636	-1.23576	1.88767e-06	-1.59427	-1.37534
88227844	chr16:88227844:G:A	3.04058e-08	-1.65024	-1.27342	1.83036e-06	-1.60408	-1.39636
88227877	chr16:88227877:C:T	1.4647e-07	-1.3376e-10	-1.35147	9.50685e-06	-1.3376e-10	-1.35294
88228010	chr16:88228010:G:T	1.96342e-07	-1.3376e-10	-1.05843	1.14547e-05	-1.3376e-10	-1.16655
88228078	chr16:88228078:C:G	2.64936e-07	-1.3376e-10	-0.758806	1.96525e-05	-1.3376e-10	-0.626754
88228145	chr16:88228145:C:T	1.93555e-07	-1.3376e-10	-1.07273	1.25615e-05	-1.3376e-10	-1.07432
88228320	chr16:88228320:G:A	1.34795e-07	-1.3376e-10	-1.43454	9.15052e-06	-1.3376e-10	-1.39115
88228425	chr16:88228425:G:A	2.64936e-07	-1.3376e-10	-0.758806	1.96525e-05	-1.3376e-10	-0.626754
88228481	chr16:88228481:C:T	1.09519e-07	-1.64219	-4.74448e-10	7.03779e-06	-1.65366	-4.74448e-10
88228507	chr16:88228507:G:A	1.27916e-07	-1.48692	-4.74448e-10	8.42349e-06	-1.47393	-4.74448e-10
88228556	chr16:88228556:C:T	2.98234e-08	-1.6294	-1.3136	1.85809e-06	-1.55762	-1.42779
88228566	chr16:88228566:T:C	1.26679e-07	-1.3376e-10	-1.49664	8.24499e-06	-1.3376e-10	-1.49535
88228697	chr16:88228697:C:A	5.27456e-07	-1.3376e-10	-0.0702289	4.49946e-05	-1.3376e-10	0.201586
88229006	chr16:88229006:G:A	2.78231e-08	-1.64865	-1.36378	1.91851e-06	-1.65033	-1.30307
88229085	chr16:88229085:C:G	1.59069e-07	-1.3376e-10	-1.26896	1.04774e-05	-1.3376e-10	-1.25574
88229204	chr16:88229204:A:G	1.49255e-07	-1.3376e-10	-1.33264	9.28503e-06	-1.3376e-10	-1.37655
88229395	chr16:88229395:A:G	2.73596e-08	-1.65445	-1.37477	1.68065e-06	-1.62234	-1.46344
88229398	chr16:88229398:A:C	2.03038e-07	-1.3376e-10	-1.0249	1.26072e-05	-1.3376e-10	-1.07069
88229590	chr16:88229590:G:A	2.81755e-07	-1.3376e-10	-0.697256	2.11002e-05	-1.3376e-10	-0.555673
88229743	chr16:88229743:C:G	1.45569e-07	-1.3376e-10	-1.35764	9.10142e-06	-1.3376e-10	-1.39653
88229944	chr16:88229944:G:A	1.40812e-07	-1.3376e-10	-1.39087	8.84398e-06	-1.3376e-10	-1.42522
88230888	chr16:88230888:TCA:T	1.587e-07	-1.3376e-10	-1.27128	1.11832e-05	-1.3376e-10	-1.19054
88230898	chr16:88230898:A:AT	1.59342e-07	-1.3376e-10	-1.26724	1.1238e-05	-1.3376e-10	-1.18566
88230987	chr16:88230987:G:C	3.25329e-08	-1.65533	-1.20071	1.87303e-06	-1.63183	-1.34557
88231436	chr16:88231436:G:A	1.41691e-07	-1.3376e-10	-1.38465	9.48045e-06	-1.3376e-10	-1.35572
88231833	chr16:88231833:G:T	1.70314e-07	-1.3376e-10	-1.20065	1.18715e-05	-1.3376e-10	-1.13081
88231998	chr16:88231998:A:C	3.37321e-08	-1.64029	-1.17955	2.11993e-06	-1.5784	-1.27518
88232453	chr16:88232453:G:T	2.48597e-08	-1.62874	-1.49631	1.73594e-06	-1.55999	-1.49341
88232563	chr16:88232563:A:G	2.68029e-08	-1.56769	-1.48209	1.63349e-06	-1.62026	-1.49397
88232705	chr16:88232705:T:C	2.98093e-08	-1.65474	-1.28873	2.14923e-06	-1.62455	-1.21529
88232940	chr16:88232940:C:G	1.458e-07	-1.3376e-10	-1.35606	9.08942e-06	-1.3376e-10	-1.39785
88233010	chr16:88233010:T:C	2.91833e-08	-1.65065	-1.31404	1.86664e-06	-1.6042	-1.37661
88233340	chr16:88233340:G:T	2.11086e-07	-1.3376e-10	-0.98603	1.38488e-05	-1.3376e-10	-0.976755
88233451	chr16:88233451:G:A	1.53511e-07	-1.3376e-10	-1.30452	9.53412e-06	-1.3376e-10	-1.35008
88233539	chr16:88233539:C:T	1.36805e-07	-1.3376e-10	-1.41974	8.64111e-06	-1.3376e-10	-1.44843
88233621	chr16:88233621:C:T	1.95094e-07	-1.06481	-4.74448e-10	1.39516e-05	-0.969365	-4.74448e-10
88233663	chr16:88233663:C:G	1.69354e-07	-1.3376e-10	-1.20631	1.16812e-05	-1.3376e-10	-1.14698
88233706	chr16:88233706:G:A	2.53531e-08	-1.65218	-1.45322	1.71399e-06	-1.64777	-1.41836
88233828	chr16:88233828:G:A	2.86169e-08	-1.65441	-1.32988	1.7275e-06	-1.63903	-1.41925
88233867	chr16:88233867:C:T	3.20338e-07	-1.3376e-10	-0.568918	2.24032e-05	-1.3376e-10	-0.495753
88233899	chr16:88233899:G:A	1.82335e-07	-1.3376e-10	-1.13245	1.25837e-05	-1.3376e-10	-1.07256
88233922	chr16:88233922:C:T	1.51308e-07	-1.3376e-10	-1.31898	1.03053e-05	-1.3376e-10	-1.2723
88234427	chr16:88234427:A:G	2.61373e-08	-1.64989	-1.42504	1.69655e-06	-1.60123	-1.47513
88234494	chr16:88234494:T:C	2.91018e-08	-1.64738	-1.32011	1.72312e-06	-1.65023	-1.41059
88234614	chr16:88234614:C:T	1.31812e-07	-1.3376e-10	-1.45692	8.31561e-06	-1.3376e-10	-1.48682
88234846	chr16:88234846:G:A	3.83203e-08	-1.60341	-1.0889	2.26734e-06	-1.52662	-1.25973
88235148	chr16:88235148:G:A	8.98895e-08	-1.32983	-0.509879	5.83796e-06	-1.15717	-0.683406
88235177	chr16:88235177:G:A	2.84437e-07	-1.3376e-10	-0.687781	1.74825e-05	-1.3376e-10	-0.743758
88235529	chr16:88235529:C:T	1.31344e-07	-1.3376e-10	-1.46047	8.46936e-06	-1.3376e-10	-1.4685
88235601	chr16:88235601:T:G	1.48489e-07	-1.3376e-10	-1.33778	9.17275e-06	-1.3376e-10	-1.38872
88235839	chr16:88235839:T:C	1.9433e-07	-1.3376e-10	-1.06874	1.40354e-05	-1.3376e-10	-0.963376
88235841	chr16:88235841:T:C	1.91783e-07	-1.3376e-10	-1.08193	1.38199e-05	-1.3376e-10	-0.978844
88235856	chr16:88235856:T:C	1.30468e-06	-1.3376e-10	0.835421	6.97653e-05	-1.3376e-10	0.64018
88235988	chr16:88235988:G:A	2.78525e-08	-1.54069	-1.47068	1.70111e-06	-1.58561	-1.48806
88236112	chr16:88236112:G:A	5.09338e-08	-0.972505	-1.43526	4.25245e-06	-0.822031	-1.33543
88236809	chr16:88236809:G:A	2.79244e-07	-1.3376e-10	-0.706207	1.57822e-05	-1.3376e-10	-0.846073
88238050	chr16:88238050:C:T	6.51615e-07	-1.3376e-10	0.14116	4.75406e-05	-1.3376e-10	0.256627
88238101	chr16:88238101:G:C	1.87375e-07	-1.3376e-10	-1.10518	1.38331e-05	-1.3376e-10	-0.977891
88238188	chr16:88238188:C:T	9.25869e-08	-0.925978	-0.884168	6.83197e-06	-0.946184	-0.73716
88238461	chr16:88238461:AATAGATAGACCCTGG:A	2.38087e-07	-1.3376e-10	-0.865656	1.72523e-05	-1.3376e-10	-0.757013
88238511	chr16:88238511:G:A	2.79557e-07	-1.3376e-10	-0.705087	1.85235e-05	-1.3376e-10	-0.685914
88238539	chr16:88238539:C:A	3.7093e-07	-1.3376e-10	-0.42228	1.91769e-05	-1.3376e-10	-0.651252
88238865	chr16:88238865:A:G	1.13415e-07	-1.60724	-4.74448e-10	7.44559e-06	-1.59733	-4.74448e-10
88239573	chr16:88239573:C:T	2.3976e-07	-1.3376e-10	-0.858656	1.52103e-05	-1.3376e-10	-0.882981
88240509	chr16:88240509:G:C	8.87553e-08	-1.03627	-0.81614	6.46768e-06	-1.06098	-0.677157
88240827	chr16:88240827:G:A	7.14228e-07	-1.3376e-10	0.232908	3.22393e-05	-1.3376e-10	-0.13177
88240836	chr16:88240836:C:T	7.61469e-08	-0.515034	-1.4906	4.21712e-06	-0.679586	-1.48622
88240876	chr16:88240876:C:G	7.83136e-08	-0.710848	-1.26672	3.83227e-06	-0.860895	-1.4006
88240953	chr16:88240953:G:A	1.51285e-07	-1.3376e-10	-1.31913	1.06828e-05	-1.3376e-10	-1.23632
88240955	chr16:88240955:C:T	2.22378e-07	-1.3376e-10	-0.933916	1.28166e-05	-1.3376e-10	-1.05422
88241379	chr16:88241379:T:C	2.61656e-07	-1.3376e-10	-0.771264	1.73152e-05	-1.3376e-10	-0.753373
88241516	chr16:88241516:A:G	3.74082e-07	-0.39822	-0.0155995	2.56053e-05	-0.53979	0.177632
88241592	chr16:88241592:C:T	2.03687e-07	-1.3376e-10	-1.02171	1.42258e-05	-1.3376e-10	-0.949901
88241901	chr16:88241901:G:A	3.41213e-08	-1.32298	-1.48539	2.0364e-06	-1.41492	-1.47886
88241960	chr16:88241960:G:A	1.28286e-07	-1.3376e-10	-1.48403	8.41723e-06	-1.3376e-10	-1.47468
88242408	chr16:88242408:G:A	3.59302e-08	-1.26763	-1.48908	2.11254e-06	-1.37433	-1.48274
88242423	chr16:88242423:T:C	2.19696e-07	-0.0545105	-0.891539	7.48378e-06	-0.376302	-1.21592
88242429	chr16:88242429:C:G	2.9702e-07	0.650265	-1.29476	1.88395e-05	0.724249	-1.39325
88242976	chr16:88242976:C:T	3.44307e-08	-1.33016	-1.46919	2.06395e-06	-1.42057	-1.45977
88243030	chr16:88243030:T:C	8.65424e-08	-0.797181	-1.08048	4.11712e-06	-0.924878	-1.26492
88243127	chr16:88243127:C:G	2.76582e-07	-1.3376e-10	-0.715788	2.43418e-05	-1.3376e-10	-0.412762
88243219	chr16:88243219:T:C	1.30133e-07	-1.46973	-4.74448e-10	7.59436e-06	-1.57755	-4.74448e-10
88243509	chr16:88243509:C:T	2.6037e-07	0.578537	-1.35473	1.679e-05	0.65154	-1.43571
88243541	chr16:88243541:G:C	1.93642e-07	-1.3376e-10	-1.07228	1.17984e-05	-1.3376e-10	-1.13699
88243601	chr16:88243601:A:C	1.74596e-07	-1.3376e-10	-1.17582	1.09626e-05	-1.3376e-10	-1.21047
88243758	chr16:88243758:AATAG:A	7.13932e-07	0.0765714	0.155923	3.697e-05	0.232807	-0.227656
88244043	chr16:88244043:G:A	2.45203e-08	-1.65509	-1.4837	1.82321e-06	-1.63853	-1.36583
88244769	chr16:88244769:G:A	5.45395e-07	-1.3376e-10	-0.0367827	2.48392e-05	-1.3376e-10	-0.392532
88245049	chr16:88245049:C:T	1.27832e-07	-1.3376e-10	-1.48758	8.26106e-06	-1.3376e-10	-1.4934
88245598	chr16:88245598:G:A	1.98709e-07	-1.3376e-10	-1.04645	1.47143e-05	-1.3376e-10	-0.91614
88245627	chr16:88245627:A:G	4.0784e-07	-1.3376e-10	-0.32742	2.00923e-05	-1.3376e-10	-0.604619
88246049	chr16:88246049:G:A	1.97965e-07	-1.3376e-10	-1.0502	1.12771e-05	-1.3376e-10	-1.18218
88246237	chr16:88246237:T:C	2.4713e-08	-1.63506	-1.49591	1.66291e-06	-1.6553	-1.44109
88246342	chr16:88246342:C:G	3.25728e-08	-1.6486	-1.20621	3.11418e-06	-1.65069	-0.818299
88246346	chr16:88246346:C:G	1.00811e-06	-1.3376e-10	0.57754	6.89406e-05	-1.3376e-10	0.628288
88246362	chr16:88246362:A:G	2.47471e-08	-1.64111	-1.48848	1.72156e-06	-1.6545	-1.40722
88246365	chr16:88246365:C:T	2.00713e-07	-1.3376e-10	-1.03642	1.23181e-05	-1.3376e-10	-1.09389
88246366	chr16:88246366:G:A	2.1281e-07	-1.3376e-10	-0.977896	1.60203e-05	-1.3376e-10	-0.831098
88246739	chr16:88246739:C:G	1.64162e-07	-1.3376e-10	-1.23744	1.03445e-05	-1.3376e-10	-1.2685
88246867	chr16:88246867:ATGAG:A	9.82804e-08	-0.908095	-0.842374	7.3665e-06	-0.946813	-0.661201
88247108	chr16:88247108:T:G	3.15244e-07	0.0931835	-0.678129	1.90419e-05	-0.0560244	-0.60229
88247504	chr16:88247504:G:GT	3.56578e-08	-1.52231	-1.24201	3.01608e-06	-1.51068	-0.990322
88247650	chr16:88247650:G:C	2.06275e-07	-1.3376e-10	-1.00909	1.19235e-05	-1.3376e-10	-1.12644
88247806	chr16:88247806:T:G	1.72145e-07	-1.3376e-10	-1.18995	1.25501e-05	-1.3376e-10	-1.07523
88247809	chr16:88247809:GTGAGTGAGTGAA:G	1.27832e-07	-1.3376e-10	-1.48758	8.37993e-06	-1.3376e-10	-1.47912
88247873	chr16:88247873:T:C	3.27831e-07	-1.3376e-10	-0.545796	1.62762e-05	-1.3376e-10	-0.815255
88248191	chr16:88248191:A:G	1.67808e-07	-0.565421	-0.650055	1.12408e-05	-0.670282	-0.515124
88248305	chr16:88248305:G:C	6.61563e-08	-1.49078	-0.655497	6.34738e-06	-1.46098	-0.295938
88248414	chr16:88248414:A:G	1.2864e-07	-1.3376e-10	-1.48128	8.43133e-06	-1.3376e-10	-1.473
88248441	chr16:88248441:G:A	3.57761e-08	-1.27514	-1.48587	2.0672e-06	-1.3861	-1.49266
88248523	chr16:88248523:C:A	1.48477e-07	-1.3376e-10	-1.33787	9.37927e-06	-1.3376e-10	-1.36645
88248552	chr16:88248552:A:C	1.481e-07	-1.3376e-10	-1.3404	9.06248e-06	-1.3376e-10	-1.40081
88248662	chr16:88248662:A:G	1.7011e-07	-1.3376e-10	-1.20185	1.00922e-05	-1.3376e-10	-1.29319
88248895	chr16:88248895:G:C	5.54461e-08	-1.25453	-1.06835	4.09902e-06	-1.27595	-0.918259
88249202	chr16:88249202:C:A	1.68719e-07	0.231357	-1.44141	9.51709e-06	0.144323	-1.49619
88249340	chr16:88249340:A:G	2.03638e-07	0.0907822	-1.11273	1.0045e-05	0.0209952	-1.31888
88249645	chr16:88249645:C:T	1.33866e-07	-1.3376e-10	-1.44146	8.8446e-06	-1.3376e-10	-1.42515
88249678	chr16:88249678:C:T	3.15279e-08	-1.44351	-1.44391	2.19613e-06	-1.39843	-1.41983
88249815	chr16:88249815:G:A	1.97171e-07	-0.646987	-0.407237	1.51361e-05	-0.750813	-0.137062
88249879	chr16:88249879:A:G	4.34159e-08	-1.44909	-1.11838	2.29067e-06	-1.52515	-1.25096
88249964	chr16:88249964:C:T	2.35911e-07	-1.3376e-10	-0.874838	1.30365e-05	-1.3376e-10	-1.0372
88249996	chr16:88249996:G:A	2.80955e-07	-1.3376e-10	-0.7001	1.72925e-05	-1.3376e-10	-0.754685
88250097	chr16:88250097:G:A	2.8739e-08	-1.52071	-1.45933	1.73674e-06	-1.56356	-1.48939
88250234	chr16:88250234:C:T	1.29307e-07	-1.3376e-10	-1.47611	8.30139e-06	-1.3376e-10	-1.48853
88250289	chr16:88250289:A:G	2.14528e-07	-1.3376e-10	-0.969853	1.20277e-05	-1.3376e-10	-1.11774
88250972	chr16:88250972:G:A	1.27431e-07	-1.3376e-10	-1.49072	8.35422e-06	-1.3376e-10	-1.48219
88250981	chr16:88250981:G:A	7.33565e-08	-0.564168	-1.47879	5.11358e-06	-0.589853	-1.3832
88250995	chr16:88250995:A:T	8.17704e-08	-0.446331	-1.48805	5.60801e-06	-0.475427	-1.40533
88251009	chr16:88251009:C:T	1.35857e-07	-1.3376e-10	-1.42669	8.99216e-06	-1.3376e-10	-1.4086
88251075	chr16:88251075:A:G	2.72876e-06	-1.3376e-10	1.57331	0.000227192	-1.3376e-10	1.82084
88251290	chr16:88251290:C:T	2.46988e-07	-1.3376e-10	-0.828955	1.86566e-05	-1.3376e-10	-0.678758
88251323	chr16:88251323:A:C	3.97894e-08	-1.65447	-1.00023	3.8657e-06	-1.62914	-0.623669
88251393	chr16:88251393:A:C	7.51579e-08	-0.528431	-1.49027	5.13875e-06	-0.555692	-1.41245
88251728	chr16:88251728:T:C	6.31079e-08	-1.32549	-0.867959	5.8767e-06	-1.28249	-0.551468
88251913	chr16:88251913:T:C	1.26795e-07	-1.3376e-10	-1.49572	8.27915e-06	-1.3376e-10	-1.49122
88252501	chr16:88252501:G:A	1.23376e-07	-0.441143	-1.08191	8.39406e-06	-0.480491	-0.996941
88252626	chr16:88252626:C:T	1.46223e-07	-0.386855	-0.966303	8.86638e-06	-0.412471	-1.01022
88252719	chr16:88252719:G:T	8.0235e-07	-1.3376e-10	0.349252	5.67519e-05	-1.3376e-10	0.433732
88252913	chr16:88252913:G:A	1.44654e-07	-1.3376e-10	-1.36395	9.5242e-06	-1.3376e-10	-1.35112
88252946	chr16:88252946:C:G	8.02338e-07	-1.3376e-10	0.349236	5.67534e-05	-1.3376e-10	0.433759
88252962	chr16:88252962:A:T	1.17723e-07	-0.333367	-1.23659	7.86579e-06	-0.373451	-1.16898
88253048	chr16:88253048:A:G	3.54647e-08	-1.65504	-1.11472	3.3096e-06	-1.63607	-0.772059
88253742	chr16:88253742:C:T	1.20936e-07	-0.366419	-1.17662	7.5555e-06	-0.391546	-1.19114
88253759	chr16:88253759:G:A	1.29821e-07	-1.3376e-10	-1.47214	8.52516e-06	-1.3376e-10	-1.46194
88254136	chr16:88254136:C:T	2.03148e-07	-1.3376e-10	-1.02436	1.58588e-05	-1.3376e-10	-0.84123
88254138	chr16:88254138:G:C	2.93538e-07	-1.3376e-10	-0.656285	1.57182e-05	-1.3376e-10	-0.850139
88254232	chr16:88254232:C:T	1.32574e-07	-0.016839	-1.43432	6.66352e-06	-0.308525	-1.39978
88254238	chr16:88254238:T:C	3.26937e-08	-1.65097	-1.20014	2.88613e-06	-1.65204	-0.893002
88254495	chr16:88254495:C:T	8.35116e-08	-0.420125	-1.49318	5.34199e-06	-0.442163	-1.4872
88254587	chr16:88254587:G:A	1.33021e-07	-1.3376e-10	-1.44779	8.7883e-06	-1.3376e-10	-1.43154
88254946	chr16:88254946:A:G	9.5641e-07	-1.3376e-10	0.524893	6.80837e-05	-1.3376e-10	0.615781
88255193	chr16:88255193:T:C	8.69995e-08	-0.473953	-1.39844	4.9446e-06	-0.52376	-1.4829
88255569	chr16:88255569:A:C	2.23954e-07	-1.3376e-10	-0.926855	1.28751e-05	-1.3376e-10	-1.04966
88255629	chr16:88255629:C:T	1.26964e-07	-1.3376e-10	-1.49439	8.27845e-06	-1.3376e-10	-1.4913
88255630	chr16:88255630:G:A	1.07385e-06	-1.3376e-10	0.640708	5.68733e-05	-1.3376e-10	0.43587
88255678	chr16:88255678:A:G	2.89001e-07	-1.3376e-10	-0.671862	1.76515e-05	-1.3376e-10	-0.734136
88255683	chr16:88255683:G:A	1.49342e-07	-1.3376e-10	-1.33205	1.0698e-05	-1.3376e-10	-1.2349
88256229	chr16:88256229:C:G	1.0839e-06	-1.3376e-10	0.65003	6.05195e-05	-1.3376e-10	0.498009
88256869	chr16:88256869:T:G	1.27562e-07	-1.3376e-10	-1.48969	8.33291e-06	-1.3376e-10	-1.48474
88257155	chr16:88257155:G:C	5.77088e-08	-0.944991	-1.33789	3.51985e-06	-1.06257	-1.28397
88257174	chr16:88257174:G:A	1.05208e-07	-0.188728	-1.49363	6.5939e-06	-0.22218	-1.49663
88257262	chr16:88257262:C:T	1.11895e-07	-0.126585	-1.49415	7.01244e-06	-0.16073	-1.49654
88257330	chr16:88257330:CT:C	9.90559e-08	-0.328894	-1.41372	5.68772e-06	-0.378743	-1.4879
88257371	chr16:88257371:A:G	1.14165e-07	-0.133212	-1.46744	7.06362e-06	-0.165444	-1.48456
88258526	chr16:88258526:T:C	1.62769e-07	-1.3376e-10	-1.24596	1.04628e-05	-1.3376e-10	-1.25713
88258555	chr16:88258555:A:G	9.83957e-08	-0.377934	-1.37136	6.59873e-06	-0.408343	-1.30974
88258633	chr16:88258633:A:G	6.35997e-08	-1.07702	-1.10867	4.97775e-06	-1.14404	-0.855938
88258705	chr16:88258705:T:C	1.26099e-07	-0.0635311	-1.43769	7.49954e-06	-0.128026	-1.46209
88258743	chr16:88258743:A:G	2.01745e-07	-1.3376e-10	-1.03129	1.41185e-05	-1.3376e-10	-0.957472
88258747	chr16:88258747:C:G	1.21682e-07	-0.0491434	-1.48774	7.30181e-06	-0.125254	-1.49158
88258801	chr16:88258801:C:A	2.19817e-07	0.459057	-1.40455	1.31044e-05	0.378218	-1.41023
88258802	chr16:88258802:A:G	2.28371e-07	0.458691	-1.36601	1.35961e-05	0.377356	-1.37253
88259043	chr16:88259043:A:T	4.50605e-08	-1.04037	-1.48991	2.38848e-06	-1.24366	-1.49064
88259148	chr16:88259148:A:G	3.53907e-07	0.326606	-0.795865	1.99982e-05	0.219145	-0.828458
88259363	chr16:88259363:T:G	1.49322e-07	-1.3376e-10	-1.33219	9.28119e-06	-1.3376e-10	-1.37697
88259561	chr16:88259561:T:C	4.73845e-07	-1.3376e-10	-0.177412	2.58788e-05	-1.3376e-10	-0.351532
88259586	chr16:88259586:C:A	1.7361e-07	-1.3376e-10	-1.18148	1.1045e-05	-1.3376e-10	-1.20298
88259696	chr16:88259696:C:T	1.58e-07	-1.3376e-10	-1.2757	1.04643e-05	-1.3376e-10	-1.25699
88259720	chr16:88259720:AGG:A	1.58797e-07	-1.27067	-4.74448e-10	1.03985e-05	-1.2633	-4.74448e-10
88259972	chr16:88259972:T:G	1.2772e-07	-1.3376e-10	-1.48845	8.37113e-06	-1.3376e-10	-1.48017
88260025	chr16:88260025:T:A	2.82861e-08	-1.51043	-1.48549	1.72065e-06	-1.57079	-1.49146
88260179	chr16:88260179:G:C	1.29566e-07	-1.3376e-10	-1.47411	8.60594e-06	-1.3376e-10	-1.4525
88260375	chr16:88260375:T:C	1.77478e-07	-1.3376e-10	-1.15945	1.10917e-05	-1.3376e-10	-1.19876
88260542	chr16:88260542:T:C	2.95604e-08	-1.50297	-1.44889	1.77891e-06	-1.5908	-1.43816
88260703	chr16:88260703:C:G	1.72694e-07	-1.3376e-10	-1.18677	1.07954e-05	-1.3376e-10	-1.22583
88260730	chr16:88260730:C:T	5.3298e-08	-1.03322	-1.32917	4.13552e-06	-1.03017	-1.15517
88260782	chr16:88260782:C:T	1.41631e-07	-1.38507	-4.74448e-10	8.61997e-06	-1.45088	-4.74448e-10
88260844	chr16:88260844:G:A	1.71949e-07	-1.3376e-10	-1.19109	1.07709e-05	-1.3376e-10	-1.22811
88260902	chr16:88260902:G:A	8.01403e-07	-1.3376e-10	0.34807	4.57174e-05	-1.3376e-10	0.217522
88261306	chr16:88261306:C:T	1.38069e-07	-1.3376e-10	-1.41054	8.87143e-06	-1.3376e-10	-1.42212
88261741	chr16:88261741:G:A	1.45513e-07	-1.3376e-10	-1.35803	9.58539e-06	-1.3376e-10	-1.34472
88262307	chr16:88262307:C:T	2.38178e-07	-1.3376e-10	-0.865276	1.69646e-05	-1.3376e-10	-0.773826
88262314	chr16:88262314:C:T	1.36521e-07	-1.3376e-10	-1.42182	8.69108e-06	-1.3376e-10	-1.44266
88262662	chr16:88262662:G:A	1.29215e-07	-1.3376e-10	-1.47682	8.353e-06	-1.3376e-10	-1.48234
88262725	chr16:88262725:A:G	5.37143e-07	-1.3376e-10	-0.0520289	4.07393e-05	-1.3376e-10	0.102237
88262860	chr16:88262860:A:G	2.10492e-07	-0.988847	-4.74448e-10	1.22378e-05	-1.10043	-4.74448e-10
88262921	chr16:88262921:T:C	9.52294e-08	-1.31483	-0.467176	5.33497e-06	-1.23446	-0.696213
88263084	chr16:88263084:A:G	1.43277e-07	-1.3376e-10	-1.37351	9.06792e-06	-1.3376e-10	-1.40021
88263219	chr16:88263219:C:T	3.26104e-08	-1.36733	-1.48633	1.81635e-06	-1.51145	-1.49668
88263267	chr16:88263267:A:G	3.69307e-07	-1.3376e-10	-0.426666	2.21414e-05	-1.3376e-10	-0.507509
88263279	chr16:88263279:G:A	2.64974e-08	-1.56586	-1.49538	1.65221e-06	-1.60777	-1.49507
88263344	chr16:88263344:A:G	3.74306e-07	-1.3376e-10	-0.413221	2.7363e-05	-1.3376e-10	-0.295764
88263388	chr16:88263388:C:T	9.59579e-08	-1.62257	-0.151814	8.44596e-06	-1.63692	0.165653
88263393	chr16:88263393:G:A	1.53719e-07	-1.3376e-10	-1.30317	9.76078e-06	-1.3376e-10	-1.32658
88263403	chr16:88263403:T:G	2.6875e-08	-1.60403	-1.44307	1.63576e-06	-1.64638	-1.46646
88263438	chr16:88263438:G:A	1.32766e-07	-1.3376e-10	-1.44971	8.76588e-06	-1.3376e-10	-1.43409
88263456	chr16:88263456:G:T	2.66528e-06	-1.3376e-10	1.54977	0.000145282	-1.3376e-10	1.37372
88264068	chr16:88264068:A:C	1.27533e-07	-1.3376e-10	-1.48992	8.26322e-06	-1.3376e-10	-1.49314
88264136	chr16:88264136:A:T	1.28408e-07	-1.3376e-10	-1.48308	8.29059e-06	-1.3376e-10	-1.48984
88264483	chr16:88264483:C:T	1.7106e-07	-1.3376e-10	-1.19628	1.00107e-05	-1.3376e-10	-1.3013
88264518	chr16:88264518:C:T	4.20217e-08	-1.63835	-0.961756	3.94898e-06	-1.63018	-0.601317
88264629	chr16:88264629:C:T	1.72895e-07	-1.3376e-10	-1.18561	1.00394e-05	-1.3376e-10	-1.29844
88264664	chr16:88264664:G:A	2.44694e-08	-1.6536	-1.48728	1.59446e-06	-1.64285	-1.49556
88264844	chr16:88264844:A:G	2.61971e-08	-1.63906	-1.43359	1.67634e-06	-1.65471	-1.43363
88265089	chr16:88265089:C:G	5.35827e-07	-1.3376e-10	-0.0544819	2.89313e-05	-1.3376e-10	-0.240032
88265189	chr16:88265189:T:A	1.72004e-07	-1.29051	0.0997346	8.52184e-06	-1.44727	-0.01505
88265312	chr16:88265312:G:A	7.06138e-07	-1.3376e-10	0.221517	4.38793e-05	-1.3376e-10	0.176487
88265431	chr16:88265431:C:A	1.3027e-07	-1.46869	-4.74448e-10	8.54218e-06	-1.45994	-4.74448e-10
88265765	chr16:88265765:C:T	2.56436e-08	-1.65279	-1.44121	1.73498e-06	-1.65334	-1.40061
88265845	chr16:88265845:C:T	3.06095e-07	-1.3376e-10	-0.614399	2.21739e-05	-1.3376e-10	-0.50604
88265873	chr16:88265873:C:G	5.38498e-08	-1.27319	-1.0789	2.88433e-06	-1.42191	-1.12376
88265885	chr16:88265885:A:G	3.35099e-08	-1.6512	-1.17525	2.89845e-06	-1.65519	-0.885589
88265948	chr16:88265948:G:A	1.88858e-07	-1.3376e-10	-1.0973	1.04987e-05	-1.3376e-10	-1.25371
88265950	chr16:88265950:G:A	1.75855e-07	-1.3376e-10	-1.16863	9.97443e-06	-1.3376e-10	-1.30493
88265987	chr16:88265987:G:C	4.71958e-08	-1.64583	-0.83816	3.55272e-06	-1.61933	-0.717918
88266077	chr16:88266077:T:A	1.28095e-07	-1.3376e-10	-1.48552	8.55529e-06	-1.3376e-10	-1.45841
88266354	chr16:88266354:C:T	1.47784e-07	-1.3376e-10	-1.34254	9.09299e-06	-1.3376e-10	-1.39745
88266407	chr16:88266407:C:T	3.03183e-07	-1.3376e-10	-0.623956	1.84146e-05	-1.3376e-10	-0.691811
88266452	chr16:88266452:C:T	1.41704e-07	-1.3376e-10	-1.38455	9.2445e-06	-1.3376e-10	-1.38093
88266504	chr16:88266504:C:T	2.55651e-08	-1.65429	-1.44278	1.90821e-06	-1.65109	-1.3077
88266981	chr16:88266981:G:A	4.60156e-07	-1.3376e-10	-0.206729	3.40164e-05	-1.3376e-10	-0.0781139
88267045	chr16:88267045:C:T	2.45785e-08	-1.65521	-1.48121	1.58641e-06	-1.64868	-1.4948
88267098	chr16:88267098:G:A	1.21129e-07	-1.54144	-4.74448e-10	7.66969e-06	-1.56768	-4.74448e-10
88267128	chr16:88267128:G:A	2.70245e-07	-1.3376e-10	-0.738964	1.54708e-05	-1.3376e-10	-0.866003
88267331	chr16:88267331:T:C	1.98262e-07	-1.3376e-10	-1.0487	1.09884e-05	-1.3376e-10	-1.20812
88267346	chr16:88267346:C:T	1.8842e-07	-1.3376e-10	-1.09962	1.24178e-05	-1.3376e-10	-1.08583
88267365	chr16:88267365:G:A	3.94774e-07	-1.3376e-10	-0.35998	2.90649e-05	-1.3376e-10	-0.235424
88267626	chr16:88267626:A:C	3.9907e-08	-1.6482	-1.00354	3.7984e-06	-1.6548	-0.615579
88267929	chr16:88267929:G:A	1.28191e-07	-1.3376e-10	-1.48477	8.40729e-06	-1.3376e-10	-1.47586
88268197	chr16:88268197:A:G	4.63269e-08	-1.64117	-0.861405	4.54665e-06	-1.65205	-0.438517
88268315	chr16:88268315:A:G	2.94714e-08	-1.5523	-1.40258	1.86122e-06	-1.62309	-1.36063
88268338	chr16:88268338:G:A	3.52471e-08	-1.64928	-1.12664	2.73384e-06	-1.64854	-0.950714
88268407	chr16:88268407:C:T	4.44899e-08	-1.6365	-0.906534	4.25681e-06	-1.64949	-0.506949
88268620	chr16:88268620:A:T	1.27465e-07	-1.3376e-10	-1.49045	8.24861e-06	-1.3376e-10	-1.49491
88268797	chr16:88268797:C:T	1.58572e-07	-1.3376e-10	-1.27209	1.05888e-05	-1.3376e-10	-1.24516
88268868	chr16:88268868:G:A	1.77199e-07	-1.3376e-10	-1.16102	1.1652e-05	-1.3376e-10	-1.14948
88269154	chr16:88269154:G:A	7.44114e-08	-1.58479	-0.443892	6.41964e-06	-1.58783	-0.157766
88269218	chr16:88269218:G:A	1.70607e-07	-1.3376e-10	-1.19893	9.98277e-06	-1.3376e-10	-1.3041
88269270	chr16:88269270:T:A	3.1914e-07	-1.3376e-10	-0.572664	1.91263e-05	-1.3376e-10	-0.653893
88269665	chr16:88269665:C:T	2.44022e-08	-1.65523	-1.48839	1.58378e-06	-1.64846	-1.49668
88269691	chr16:88269691:C:T	7.28101e-08	-1.63551	-0.41493	4.95856e-06	-1.63474	-0.369106
88269846	chr16:88269846:C:T	1.80632e-07	-1.14183	-4.74448e-10	1.06395e-05	-1.24038	-4.74448e-10
88270087	chr16:88270087:T:C	1.26948e-07	-1.3376e-10	-1.49451	8.23875e-06	-1.3376e-10	-1.49611
88270380	chr16:88270380:C:T	1.62172e-07	-1.3376e-10	-1.24963	9.6011e-06	-1.3376e-10	-1.34308
88270543	chr16:88270543:G:C	1.53243e-07	-1.3376e-10	-1.30627	9.69009e-06	-1.3376e-10	-1.33385
88270618	chr16:88270618:G:C	1.27031e-07	-1.3376e-10	-1.49386	8.24168e-06	-1.3376e-10	-1.49575
88270621	chr16:88270621:T:A	4.2666e-07	-1.3376e-10	-0.282307	3.12358e-05	-1.3376e-10	-0.163392
88270678	chr16:88270678:A:G	6.9799e-08	-1.65176	-0.44092	4.78615e-06	-1.65014	-0.38909
88270703	chr16:88270703:C:T	4.27246e-08	-1.63379	-0.949725	3.84853e-06	-1.63405	-0.623217
88270827	chr16:88270827:C:G	1.32375e-07	-1.3376e-10	-1.45266	8.30893e-06	-1.3376e-10	-1.48763
88270936	chr16:88270936:G:T	1.02887e-06	-1.3376e-10	0.597919	6.03557e-05	-1.3376e-10	0.495299
88271168	chr16:88271168:C:T	3.58466e-06	-1.3376e-10	1.84613	0.000382844	-1.3376e-10	2.34267
88271189	chr16:88271189:C:T	2.42749e-07	-1.3376e-10	-0.846265	1.38719e-05	-1.3376e-10	-0.975089
88271337	chr16:88271337:C:T	1.4442e-07	-1.3376e-10	-1.36556	9.36287e-06	-1.3376e-10	-1.36821
88271651	chr16:88271651:C:G	1.29005e-07	-1.3376e-10	-1.47844	8.49111e-06	-1.3376e-10	-1.46594
88271944	chr16:88271944:G:A	1.11571e-07	-1.62363	-4.74448e-10	7.54506e-06	-1.58406	-4.74448e-10
88272786	chr16:88272786:A:G	2.35358e-07	-1.3376e-10	-0.877187	1.83383e-05	-1.3376e-10	-0.695968
88273094	chr16:88273094:T:C	1.29803e-07	-1.3376e-10	-1.47227	8.36925e-06	-1.3376e-10	-1.48039
88273279	chr16:88273279:A:G	3.62355e-08	-1.37398	-1.37427	2.22894e-06	-1.35876	-1.44467
88273328	chr16:88273328:A:G	2.69878e-07	-1.3376e-10	-0.740322	1.63869e-05	-1.3376e-10	-0.808474
88273618	chr16:88273618:A:G	1.51576e-07	-1.39752	0.0803189	1.79363e-05	-1.35931	0.641177
88273891	chr16:88273891:G:A	8.64809e-08	-1.39557	-0.482796	9.91542e-06	-1.35386	0.0429963
88274098	chr16:88274098:T:C	3.21424e-07	-1.3376e-10	-0.565533	1.9327e-05	-1.3376e-10	-0.643453
88274103	chr16:88274103:A:G	1.88155e-07	-1.32195	0.220924	1.27641e-05	-1.34854	0.290225
88274139	chr16:88274139:C:T	1.50335e-07	-1.3376e-10	-1.32543	1.05548e-05	-1.3376e-10	-1.24837
88274147	chr16:88274147:T:C	3.77128e-07	-1.13672	0.73101	2.49711e-05	-1.16189	0.77465
88274219	chr16:88274219:A:G	2.59142e-07	-1.64929	0.868368	2.49476e-05	-1.65494	1.26676
88274566	chr16:88274566:G:A	1.34528e-07	-1.03645	-0.400073	1.47883e-05	-1.03615	0.125028
88274957	chr16:88274957:G:A	3.96483e-07	-0.910216	0.554556	2.35461e-05	-1.01605	0.570048
88275213	chr16:88275213:C:T	1.27018e-07	-1.3376e-10	-1.49396	8.3378e-06	-1.3376e-10	-1.48416
88275216	chr16:88275216:A:G	2.59226e-07	-1.3376e-10	-0.780594	1.50102e-05	-1.3376e-10	-0.896229
88275226	chr16:88275226:A:G	1.27373e-07	-1.3376e-10	-1.49117	8.40305e-06	-1.3376e-10	-1.47636
88275701	chr16:88275701:G:C	1.3324e-07	-1.3376e-10	-1.44614	9.16333e-06	-1.3376e-10	-1.38975
88275844	chr16:88275844:A:G	9.97587e-08	-1.25798	-0.477556	1.07619e-05	-1.25575	0.0268088
88276169	chr16:88276169:C:T	8.432e-08	-1.35371	-0.549966	8.88116e-06	-1.35654	-0.064487
88276348	chr16:88276348:G:A	1.09095e-07	-1.64607	-4.74448e-10	7.1302e-06	-1.64062	-4.74448e-10
88276429	chr16:88276429:C:T	4.63323e-08	-1.11189	-1.39056	3.3788e-06	-1.07061	-1.31683
88276445	chr16:88276445:C:T	1.71791e-07	-1.3376e-10	-1.19201	1.15788e-05	-1.3376e-10	-1.15578
88276621	chr16:88276621:C:T	3.21574e-08	-1.62245	-1.2452	1.94549e-06	-1.65393	-1.28551
88276710	chr16:88276710:G:A	2.93917e-07	-1.3376e-10	-0.654997	1.77626e-05	-1.3376e-10	-0.727863
88276821	chr16:88276821:G:A	1.30356e-07	-1.3376e-10	-1.46803	8.26288e-06	-1.3376e-10	-1.49318
88276847	chr16:88276847:A:G	1.37718e-07	-1.3376e-10	-1.41309	8.71487e-06	-1.3376e-10	-1.43993
88277161	chr16:88277161:A:G	1.6108e-07	-1.3376e-10	-1.25639	1.09461e-05	-1.3376e-10	-1.21198
88279141	chr16:88279141:C:T	1.54687e-07	-1.3376e-10	-1.29689	9.77714e-06	-1.3376e-10	-1.32491
88279356	chr16:88279356:C:T	6.6697e-08	-0.93951	-1.19862	5.9678e-06	-0.934844	-0.883735
88279463	chr16:88279463:C:T	3.07531e-07	-1.3376e-10	-0.609718	1.67917e-05	-1.3376e-10	-0.784074
88280071	chr16:88280071:C:T	1.25187e-07	-0.971752	-0.536734	1.34001e-05	-0.972289	-0.037404
88280239	chr16:88280239:C:T	3.18373e-08	-1.38736	-1.4903	2.12934e-06	-1.35519	-1.49395
88280644	chr16:88280644:A:C	3.84272e-08	-1.3978	-1.29173	2.47275e-06	-1.31637	-1.38325
88280742	chr16:88280742:G:A	1.25749e-07	-1.31699	-0.187014	1.4446e-05	-1.31599	0.381451
88280901	chr16:88280901:G:C	4.18637e-08	-1.11713	-1.48674	2.85725e-06	-1.07506	-1.48003
88281056	chr16:88281056:C:T	1.71665e-07	-1.3376e-10	-1.19275	9.86189e-06	-1.3376e-10	-1.31628
88281867	chr16:88281867:G:A	3.09959e-08	-1.49962	-1.40482	1.80688e-06	-1.5932	-1.42016
88281909	chr16:88281909:G:C	2.83802e-07	-1.65382	0.963807	2.37575e-05	-1.6346	1.19755
88282008	chr16:88282008:AC:A	1.75005e-07	-1.3376e-10	-1.17348	1.09681e-05	-1.3376e-10	-1.20997
88282119	chr16:88282119:A:G	1.53626e-07	-1.30377	-4.74448e-10	1.07796e-05	-1.2273	-4.74448e-10
88282128	chr16:88282128:C:T	1.52631e-07	-1.3376e-10	-1.31027	1.02052e-05	-1.3376e-10	-1.28206
88282342	chr16:88282342:C:T	1.27779e-07	-1.3376e-10	-1.48799	8.37444e-06	-1.3376e-10	-1.47977
88282536	chr16:88282536:A:C	2.90893e-07	-1.3376e-10	-0.665339	1.75604e-05	-1.3376e-10	-0.739308
88282643	chr16:88282643:A:G	2.21069e-07	-1.3376e-10	-0.93982	1.28378e-05	-1.3376e-10	-1.05256
88282699	chr16:88282699:C:T	3.56967e-07	-1.3376e-10	-0.46065	2.12405e-05	-1.3376e-10	-0.549049
88282796	chr16:88282796:G:T	1.35284e-07	-1.3376e-10	-1.43091	9.34696e-06	-1.3376e-10	-1.36991
88283004	chr16:88283004:C:T	2.72739e-07	-1.3376e-10	-0.729778	1.67596e-05	-1.3376e-10	-0.785987
88283023	chr16:88283023:TA:T	2.51898e-07	-1.3376e-10	-0.809269	1.55063e-05	-1.3376e-10	-0.863712
88283029	chr16:88283029:A:C	5.13043e-08	-0.903874	-1.49665	3.54424e-06	-0.846638	-1.49299
88283043	chr16:88283043:C:T	3.7691e-08	-1.30475	-1.40412	2.53592e-06	-1.21632	-1.45808
88283164	chr16:88283164:G:C	1.89242e-07	-1.3376e-10	-1.09527	1.10323e-05	-1.3376e-10	-1.20413
88283209	chr16:88283209:T:C	1.75848e-07	-1.3376e-10	-1.16867	1.04695e-05	-1.3376e-10	-1.25649
88283415	chr16:88283415:G:A	1.26768e-07	-1.3376e-10	-1.49593	8.26799e-06	-1.3376e-10	-1.49257
88283668	chr16:88283668:G:A	1.33646e-07	-1.3376e-10	-1.4431	9.18973e-06	-1.3376e-10	-1.38687
88283679	chr16:88283679:T:G	5.1205e-08	-1.60711	-0.795343	3.67445e-06	-1.6303	-0.673248
88283758	chr16:88283758:C:T	1.26994e-07	-1.3376e-10	-1.49415	8.33652e-06	-1.3376e-10	-1.48431
88284366	chr16:88284366:G:A	1.30645e-07	-1.3376e-10	-1.46581	8.61185e-06	-1.3376e-10	-1.45182
88284757	chr16:88284757:C:T	1.30223e-07	-1.3376e-10	-1.46904	8.36156e-06	-1.3376e-10	-1.48131
88284938	chr16:88284938:G:A	3.74975e-08	-1.58132	-1.1327	2.2018e-06	-1.63779	-1.17789
88285042	chr16:88285042:T:C	3.64716e-07	-1.64161	1.20244	3.14332e-05	-1.60581	1.44872
88285235	chr16:88285235:A:G	1.27072e-07	-1.3376e-10	-1.49354	8.23619e-06	-1.3376e-10	-1.49642
88285543	chr16:88285543:C:T	1.39445e-07	-1.3376e-10	-1.40062	8.90079e-06	-1.3376e-10	-1.41882
88285848	chr16:88285848:G:A	1.37795e-07	-1.41252	-4.74448e-10	9.07224e-06	-1.39974	-4.74448e-10
88285953	chr16:88285953:A:G	3.21687e-08	-1.3911	-1.4762	2.2448e-06	-1.30137	-1.49498
88286036	chr16:88286036:G:A	3.78225e-08	-1.23501	-1.47038	2.68667e-06	-1.1243	-1.49235
88286199	chr16:88286199:T:C	2.47303e-07	-1.3376e-10	-0.827679	1.56404e-05	-1.3376e-10	-0.855102
88286406	chr16:88286406:C:T	1.27489e-07	-1.3376e-10	-1.49026	8.35302e-06	-1.3376e-10	-1.48233
88286430	chr16:88286430:C:G	2.65476e-07	-1.3376e-10	-0.756771	1.66683e-05	-1.3376e-10	-0.791451
88286449	chr16:88286449:A:G	2.40395e-07	-1.3376e-10	-0.856011	1.52111e-05	-1.3376e-10	-0.882932
88286537	chr16:88286537:G:A	1.32885e-07	-1.3376e-10	-1.44881	9.15953e-06	-1.3376e-10	-1.39016
88286719	chr16:88286719:G:C	1.34318e-07	-1.3376e-10	-1.43808	9.33882e-06	-1.3376e-10	-1.37078
88286850	chr16:88286850:A:G	2.30971e-06	-1.3376e-10	1.40658	0.000164787	-1.3376e-10	1.4997
88287014	chr16:88287014:T:C	7.15291e-07	-1.60825	1.84265	5.36055e-05	-1.55276	1.92946
88287089	chr16:88287089:C:A	4.45874e-08	-1.05901	-1.48183	3.25054e-06	-0.929901	-1.49623
88287256	chr16:88287256:G:C	6.15814e-07	-1.60762	1.69227	4.58827e-05	-1.5501	1.77123
88287305	chr16:88287305:A:T	1.13929e-07	-1.62572	0.0229939	1.09577e-05	-1.61421	0.403294
88287370	chr16:88287370:T:C	1.28737e-07	-1.3376e-10	-1.48052	8.6437e-06	-1.3376e-10	-1.44813
88287385	chr16:88287385:T:A	1.29144e-07	-1.3376e-10	-1.47736	8.23694e-06	-1.3376e-10	-1.49633
88287421	chr16:88287421:C:T	1.10371e-07	-1.63445	-4.74448e-10	7.18898e-06	-1.63241	-4.74448e-10
88287538	chr16:88287538:C:T	1.31494e-07	-1.3376e-10	-1.45933	8.32529e-06	-1.3376e-10	-1.48566
88287561	chr16:88287561:A:T	1.30716e-07	-1.63406	0.168792	1.27068e-05	-1.62411	0.561289
88287570	chr16:88287570:C:T	1.27936e-07	-1.3376e-10	-1.48676	8.54601e-06	-1.3376e-10	-1.45949
88287599	chr16:88287599:T:C	1.67968e-07	-1.3376e-10	-1.21452	1.14231e-05	-1.3376e-10	-1.16932
88287607	chr16:88287607:A:G	1.28741e-07	-1.3376e-10	-1.48049	8.6446e-06	-1.3376e-10	-1.44802
88287632	chr16:88287632:G:A	1.22682e-06	0.773887	-4.74448e-10	7.54895e-05	0.719037	-4.74448e-10
88287830	chr16:88287830:C:T	9.16002e-07	-1.63645	2.11818	6.72935e-05	-1.59794	2.20205
88288270	chr16:88288270:CAGT:C	1.28e-07	-1.3376e-10	-1.48626	8.40713e-06	-1.3376e-10	-1.47588
88288445	chr16:88288445:T:A	1.33912e-07	-1.3376e-10	-1.44111	8.86597e-06	-1.3376e-10	-1.42274
88288446	chr16:88288446:A:G	3.32964e-08	-1.56633	-1.26651	1.93163e-06	-1.63054	-1.31605
88288542	chr16:88288542:A:G	1.13427e-07	-1.60714	-4.74448e-10	7.44008e-06	-1.59807	-4.74448e-10
88288774	chr16:88288774:A:G	1.41253e-07	-1.3376e-10	-1.38774	8.68442e-06	-1.3376e-10	-1.44343
88288925	chr16:88288925:C:A	1.27154e-07	-1.3376e-10	-1.49289	8.37865e-06	-1.3376e-10	-1.47927
88289140	chr16:88289140:G:A	4.4437e-07	-0.241636	-4.74448e-10	5.16838e-05	0.340187	-4.74448e-10
88289180	chr16:88289180:TTGA:T	1.47331e-07	-1.3376e-10	-1.34561	9.00838e-06	-1.3376e-10	-1.4068
88289251	chr16:88289251:G:C	1.82196e-07	-1.3376e-10	-1.13321	1.06509e-05	-1.3376e-10	-1.23931
88289283	chr16:88289283:T:G	1.41742e-07	-1.3376e-10	-1.38428	9.03731e-06	-1.3376e-10	-1.4036
88289301	chr16:88289301:TGAG:T	1.46815e-07	-1.3376e-10	-1.34912	9.32249e-06	-1.3376e-10	-1.37253
88289393	chr16:88289393:A:T	1.28376e-07	-1.3376e-10	-1.48333	8.44188e-06	-1.3376e-10	-1.47175
88289633	chr16:88289633:G:A	3.23096e-07	-1.3376e-10	-0.560345	1.78376e-05	-1.3376e-10	-0.723648
88289675	chr16:88289675:A:C	1.45076e-07	-1.3376e-10	-1.36104	8.72273e-06	-1.3376e-10	-1.43903
88289717	chr16:88289717:T:C	7.97906e-07	-1.59397	1.93767	5.5927e-05	-1.52607	1.94516
88290906	chr16:88290906:A:G	6.15859e-07	-1.3376e-10	0.0847251	3.65577e-05	-1.3376e-10	-0.00606472
88291147	chr16:88291147:C:T	1.29022e-07	-1.3376e-10	-1.47831	8.24029e-06	-1.3376e-10	-1.49592
88291148	chr16:88291148:G:A	1.02529e-07	-1.62922	-0.0789216	9.21439e-06	-1.61475	0.230561
88291181	chr16:88291181:C:A	2.52676e-07	-1.3376e-10	-0.806186	1.87799e-05	-1.3376e-10	-0.67217
88291468	chr16:88291468:G:A	3.97862e-08	-1.644	-1.01077	2.54437e-06	-1.65392	-1.01715
88291689	chr16:88291689:G:A	1.318e-07	-1.3376e-10	-1.45701	8.33458e-06	-1.3376e-10	-1.48454
88291727	chr16:88291727:G:A	1.29065e-07	-1.3376e-10	-1.47798	8.24025e-06	-1.3376e-10	-1.49593
88291748	chr16:88291748:G:A	2.62293e-08	-1.60258	-1.46883	1.70281e-06	-1.5896	-1.48308
88292349	chr16:88292349:T:A	3.91662e-08	-1.60792	-1.06257	3.44044e-06	-1.60687	-0.762484
88292390	chr16:88292390:G:A	3.69517e-07	-1.3376e-10	-0.426098	2.26188e-05	-1.3376e-10	-0.486176
88292560	chr16:88292560:C:T	2.93421e-07	-1.55284	0.89616	2.13203e-05	-1.463	0.917705
88293083	chr16:88293083:A:G	3.23446e-07	-1.3376e-10	-0.559263	1.78628e-05	-1.3376e-10	-0.722236
88293385	chr16:88293385:T:G	8.26766e-07	-1.3376e-10	0.379228	5.28456e-05	-1.3376e-10	0.362418
88293436	chr16:88293436:G:A	1.28698e-07	-1.3376e-10	-1.48083	8.2851e-06	-1.3376e-10	-1.4905
88293570	chr16:88293570:G:C	1.44669e-07	-1.36385	-4.74448e-10	8.81355e-06	-1.42867	-4.74448e-10
88293614	chr16:88293614:G:A	3.34974e-07	-1.3376e-10	-0.524242	1.84365e-05	-1.3376e-10	-0.690627
88293816	chr16:88293816:G:T	4.12464e-07	-1.62607	1.30992	2.9012e-05	-1.5722	1.33496
88293859	chr16:88293859:G:C	2.8283e-07	-1.3376e-10	-0.693447	1.58933e-05	-1.3376e-10	-0.839059
88293921	chr16:88293921:C:T	3.43185e-07	-1.3376e-10	-0.500023	1.88328e-05	-1.3376e-10	-0.669355
88294202	chr16:88294202:T:G	3.54025e-08	-1.65433	-1.11718	2.30315e-06	-1.62671	-1.14397
88294436	chr16:88294436:C:T	1.39505e-06	-1.3376e-10	0.90239	9.86607e-05	-1.3376e-10	0.98673
88294765	chr16:88294765:G:A	8.8891e-07	-1.3376e-10	0.451702	5.07957e-05	-1.3376e-10	0.322854
88295016	chr16:88295016:G:C	1.65839e-07	-1.3376e-10	-1.22728	1.12609e-05	-1.3376e-10	-1.18362
88295672	chr16:88295672:A:G	3.90226e-08	-1.43756	-1.2366	2.13705e-06	-1.56048	-1.28505
88296054	chr16:88296054:C:T	2.75046e-07	-1.65408	0.932721	2.544e-05	-1.64409	1.27546
88296139	chr16:88296139:G:A	1.35043e-07	-1.3376e-10	-1.4327	8.99889e-06	-1.3376e-10	-1.40786
88296314	chr16:88296314:G:T	3.83454e-07	-1.3376e-10	-0.389075	2.1466e-05	-1.3376e-10	-0.538485
88296560	chr16:88296560:AC:A	1.31107e-07	-1.3376e-10	-1.46228	8.42928e-06	-1.3376e-10	-1.47325
88296580	chr16:88296580:G:A	1.44115e-07	-1.3376e-10	-1.36768	9.77666e-06	-1.3376e-10	-1.32496
88296721	chr16:88296721:C:T	4.53527e-07	-1.3376e-10	-0.221238	2.5395e-05	-1.3376e-10	-0.370403
88296743	chr16:88296743:A:G	4.3327e-07	-1.63548	1.36855	5.03548e-05	-1.65141	1.96554
88296833	chr16:88296833:C:G	1.12905e-06	-1.3376e-10	0.690835	6.39332e-05	-1.3376e-10	0.552882
88296840	chr16:88296840:ACG:A	1.35715e-07	-1.3376e-10	-1.42774	8.91281e-06	-1.3376e-10	-1.41747
88296861	chr16:88296861:G:T	1.27242e-07	-1.3376e-10	-1.4922	8.38849e-06	-1.3376e-10	-1.4781
88296907	chr16:88296907:G:A	2.68051e-07	-1.63039	0.883277	2.75912e-05	-1.64607	1.35861
88296972	chr16:88296972:G:C	1.28954e-07	-1.3376e-10	-1.47884	8.24224e-06	-1.3376e-10	-1.49568
88297029	chr16:88297029:A:G	1.52185e-07	-1.3376e-10	-1.3132	1.04016e-05	-1.3376e-10	-1.263
88297271	chr16:88297271:G:T	3.47434e-07	-1.3376e-10	-0.487718	2.00543e-05	-1.3376e-10	-0.606513
88297596	chr16:88297596:G:A	5.39171e-07	-1.3376e-10	-0.0482617	3.34745e-05	-1.3376e-10	-0.0941716
88297695	chr16:88297695:G:C	3.94243e-08	-1.63537	-1.02854	2.48137e-06	-1.65532	-1.04082
88297909	chr16:88297909:A:G	1.35822e-07	-1.59008	0.163135	1.12028e-05	-1.63997	0.451178
88298034	chr16:88298034:C:A	1.63998e-07	-1.59767	0.359232	1.38065e-05	-1.64396	0.664147
88298114	chr16:88298114:C:T	1.15e-07	-1.59336	-4.74448e-10	7.34731e-06	-1.61062	-4.74448e-10
88298176	chr16:88298176:G:A	1.26966e-07	-1.3376e-10	-1.49437	8.2937e-06	-1.3376e-10	-1.48946
88298197	chr16:88298197:G:T	1.31713e-07	-1.3376e-10	-1.45767	8.43113e-06	-1.3376e-10	-1.47303
88298677	chr16:88298677:A:G	1.47141e-07	-1.3376e-10	-1.34691	9.12073e-06	-1.3376e-10	-1.39441
88298708	chr16:88298708:C:G	2.51369e-07	-1.3376e-10	-0.81137	1.51545e-05	-1.3376e-10	-0.886659
88298873	chr16:88298873:T:C	1.68099e-07	-1.52669	0.312953	1.34706e-05	-1.60448	0.60004
88298969	chr16:88298969:C:T	4.59034e-07	-1.3376e-10	-0.209169	2.33654e-05	-1.3376e-10	-0.453701
88299582	chr16:88299582:G:A	1.7166e-06	-1.3376e-10	1.10981	0.000107179	-1.3376e-10	1.06954
88299607	chr16:88299607:G:C	4.54767e-08	-1.65392	-0.86717	2.79947e-06	-1.64515	-0.930372
88299629	chr16:88299629:G:A	1.26881e-07	-1.3376e-10	-1.49504	8.27476e-06	-1.3376e-10	-1.49175
88299754	chr16:88299754:C:T	1.33282e-07	-1.3376e-10	-1.44582	8.73103e-06	-1.3376e-10	-1.43807
88299833	chr16:88299833:C:A	1.40398e-07	-1.39381	-4.74448e-10	8.7691e-06	-1.43372	-4.74448e-10
88300222	chr16:88300222:G:A	1.43047e-07	-1.3376e-10	-1.37512	9.08212e-06	-1.3376e-10	-1.39865
88300264	chr16:88300264:C:T	1.38327e-07	-1.3376e-10	-1.40868	8.80883e-06	-1.3376e-10	-1.4292
88300506	chr16:88300506:A:C	5.39907e-08	-1.60341	-0.746076	3.8269e-06	-1.64642	-0.616482
88300549	chr16:88300549:G:A	2.11028e-07	-1.3376e-10	-0.986303	1.25397e-05	-1.3376e-10	-1.07605
88300835	chr16:88300835:C:T	2.52848e-08	-1.63168	-1.47642	1.66201e-06	-1.65232	-1.44461
88301354	chr16:88301354:C:A	1.36423e-07	-1.3376e-10	-1.42253	9.50016e-06	-1.3376e-10	-1.35365
88301356	chr16:88301356:A:G	3.28157e-08	-1.63048	-1.21691	2.1945e-06	-1.56538	-1.25362
88301406	chr16:88301406:G:A	1.48877e-07	-1.3376e-10	-1.33517	1.01339e-05	-1.3376e-10	-1.28908
88301433	chr16:88301433:T:C	1.56371e-07	-1.28606	-4.74448e-10	1.01787e-05	-1.28466	-4.74448e-10
88302162	chr16:88302162:G:A	1.30824e-07	-1.3376e-10	-1.46444	8.42731e-06	-1.3376e-10	-1.47348
88302170	chr16:88302170:C:T	2.27727e-07	-1.39133	0.481184	1.99819e-05	-1.47137	0.861237
88302184	chr16:88302184:G:C	3.71107e-07	-1.62558	1.20377	2.88569e-05	-1.65462	1.41201
88302228	chr16:88302228:T:C	1.54019e-07	-1.3376e-10	-1.30122	9.69759e-06	-1.3376e-10	-1.33308
88302240	chr16:88302240:C:T	1.35635e-07	-1.3376e-10	-1.42833	8.6e-06	-1.3376e-10	-1.4532
88302363	chr16:88302363:T:C	1.47813e-07	-1.3376e-10	-1.34235	1.06706e-05	-1.3376e-10	-1.23746
88302599	chr16:88302599:A:G	1.27125e-07	-1.3376e-10	-1.49312	8.2919e-06	-1.3376e-10	-1.48968
88302602	chr16:88302602:G:T	7.9604e-07	-1.3376e-10	0.341355	4.34777e-05	-1.3376e-10	0.167292
88302775	chr16:88302775:G:A	4.82431e-07	-1.3376e-10	-0.159456	2.44736e-05	-1.3376e-10	-0.407362
88302811	chr16:88302811:T:C	4.71826e-07	-1.3376e-10	-0.181683	2.79178e-05	-1.3376e-10	-0.275693
88302962	chr16:88302962:C:A	9.21045e-08	-1.565	-0.250367	8.75263e-06	-1.55968	0.124079
88303071	chr16:88303071:C:T	4.96654e-08	-1.65519	-0.777793	3.59092e-06	-1.63428	-0.692264
88303305	chr16:88303305:T:C	1.35218e-07	-1.3376e-10	-1.43141	8.83328e-06	-1.3376e-10	-1.42643
88303309	chr16:88303309:T:C	1.26681e-07	-1.3376e-10	-1.49662	8.24851e-06	-1.3376e-10	-1.49492
88303339	chr16:88303339:C:T	5.76593e-07	-1.3376e-10	0.0188433	3.9651e-05	-1.3376e-10	0.0751586
88303372	chr16:88303372:G:A	4.57142e-08	-1.5096	-1.00628	3.81926e-06	-1.5525	-0.712403
88303378	chr16:88303378:G:A	1.44444e-07	-1.3376e-10	-1.3654	9.91875e-06	-1.3376e-10	-1.31053
88303407	chr16:88303407:G:A	2.89333e-08	-1.60204	-1.37126	1.94503e-06	-1.62982	-1.30986
88303441	chr16:88303441:C:T	4.65634e-08	-1.6551	-0.842378	3.34628e-06	-1.63366	-0.763446
88303474	chr16:88303474:A:G	1.08666e-07	-1.65002	-4.74448e-10	7.03813e-06	-1.65361	-4.74448e-10
88303558	chr16:88303558:A:G	1.3136e-07	-1.3376e-10	-1.46035	8.98001e-06	-1.3376e-10	-1.40996
88303713	chr16:88303713:A:G	2.72143e-08	-1.62138	-1.41317	1.82726e-06	-1.64301	-1.35913
88303870	chr16:88303870:C:G	4.8129e-08	-1.64871	-0.815697	3.52426e-06	-1.60998	-0.735309
88303871	chr16:88303871:A:C	1.2753e-07	-1.3376e-10	-1.48994	8.25491e-06	-1.3376e-10	-1.49415
88304023	chr16:88304023:G:A	1.41306e-07	-1.3376e-10	-1.38737	1.00251e-05	-1.3376e-10	-1.29986
88304068	chr16:88304068:A:G	1.40465e-07	-1.3376e-10	-1.39334	9.94589e-06	-1.3376e-10	-1.3078
88304438	chr16:88304438:C:T	1.26677e-07	-1.3376e-10	-1.49666	8.24286e-06	-1.3376e-10	-1.49561
88304508	chr16:88304508:C:T	1.12229e-07	-1.61775	-4.74448e-10	7.3026e-06	-1.61673	-4.74448e-10
88304861	chr16:88304861:A:G	2.57768e-07	-1.58896	0.802724	1.95189e-05	-1.64139	1.00782
88305162	chr16:88305162:G:C	4.43908e-07	-1.3376e-10	-0.242677	2.46823e-05	-1.3376e-10	-0.398872
88305589	chr16:88305589:C:T	1.27537e-07	-1.3376e-10	-1.48989	8.41644e-06	-1.3376e-10	-1.47477
88305697	chr16:88305697:A:G	1.50897e-07	-1.3376e-10	-1.3217	9.53537e-06	-1.3376e-10	-1.34995
88306642	chr16:88306642:T:C	2.53488e-06	-1.3376e-10	1.49961	0.000245738	-1.3376e-10	1.89931
88306690	chr16:88306690:G:A	1.49029e-07	-1.3376e-10	-1.33415	1.02807e-05	-1.3376e-10	-1.27469
88306706	chr16:88306706:T:C	1.26903e-07	-1.3376e-10	-1.49487	8.23525e-06	-1.3376e-10	-1.49653
88306712	chr16:88306712:G:A	1.66535e-07	-1.3376e-10	-1.22309	1.05279e-05	-1.3376e-10	-1.25093
88306769	chr16:88306769:G:A	1.26749e-07	-1.3376e-10	-1.49609	8.24712e-06	-1.3376e-10	-1.49509
88306792	chr16:88306792:T:C	1.89083e-07	-1.09611	-4.74448e-10	1.20026e-05	-1.11983	-4.74448e-10
88306989	chr16:88306989:C:G	5.31184e-08	-1.53972	-0.82605	2.92955e-06	-1.6251	-0.905006
88307312	chr16:88307312:C:T	3.58494e-08	-1.26371	-1.49526	2.4018e-06	-1.23285	-1.49588
88307313	chr16:88307313:G:A	2.04828e-07	-1.3376e-10	-1.01613	1.27355e-05	-1.3376e-10	-1.06057
88307315	chr16:88307315:T:C	1.33198e-06	-1.64904	2.50517	0.000138061	-1.65228	2.97502
88307589	chr16:88307589:C:T	1.40372e-07	-1.3376e-10	-1.394	9.56906e-06	-1.3376e-10	-1.34642
88307787	chr16:88307787:G:C	1.26676e-07	-1.3376e-10	-1.49666	8.2546e-06	-1.3376e-10	-1.49419
88308470	chr16:88308470:A:G	1.27244e-07	-1.3376e-10	-1.49219	8.34083e-06	-1.3376e-10	-1.48379
88309367	chr16:88309367:C:T	1.34829e-07	-1.3376e-10	-1.43429	8.64811e-06	-1.3376e-10	-1.44762
88309776	chr16:88309776:G:A	2.42198e-08	-1.65474	-1.49638	1.59202e-06	-1.64343	-1.49652
88309972	chr16:88309972:T:A	2.0855e-07	-1.3376e-10	-0.998114	1.35703e-05	-1.3376e-10	-0.997076
88310163	chr16:88310163:G:T	3.42032e-07	-1.3376e-10	-0.503388	2.08518e-05	-1.3376e-10	-0.567517
88310427	chr16:88310427:AAC:A	2.76796e-08	-1.56202	-1.45558	2.03657e-06	-1.58928	-1.30441
88310539	chr16:88310539:T:C	2.10159e-07	-1.3376e-10	-0.990429	1.31233e-05	-1.3376e-10	-1.03057
88310568	chr16:88310568:T:A	1.57872e-07	-1.3376e-10	-1.27651	9.97976e-06	-1.3376e-10	-1.3044
88310645	chr16:88310645:C:T	1.57812e-07	0.0695731	-1.34646	9.33255e-06	0.0644064	-1.43585
88310885	chr16:88310885:C:T	1.1017e-07	-1.63627	-4.74448e-10	7.21988e-06	-1.62812	-4.74448e-10
88310993	chr16:88310993:C:T	2.03533e-07	-1.3376e-10	-1.02247	1.35822e-05	-1.3376e-10	-0.996195
88311011	chr16:88311011:C:T	1.36628e-07	-1.3376e-10	-1.42103	9.25173e-06	-1.3376e-10	-1.38015
88311160	chr16:88311160:C:T	2.62046e-08	-1.57613	-1.49623	1.86111e-06	-1.48713	-1.49666
88311340	chr16:88311340:C:T	3.92703e-08	-1.54486	-1.12296	2.38239e-06	-1.62445	-1.1124
88311857	chr16:88311857:TGC:T	1.89042e-07	-1.3376e-10	-1.09632	1.03828e-05	-1.3376e-10	-1.2648
88311997	chr16:88311997:T:G	2.13199e-06	-1.3376e-10	1.32652	0.000136909	-1.3376e-10	1.31436
88312096	chr16:88312096:T:C	2.88627e-08	-1.50449	-1.47125	1.71839e-06	-1.60237	-1.4612
88312168	chr16:88312168:GA:G	2.69584e-08	-1.56316	-1.48084	1.64386e-06	-1.6343	-1.47362
88312530	chr16:88312530:C:T	1.3166e-07	-1.3376e-10	-1.45807	8.82036e-06	-1.3376e-10	-1.42789
88312971	chr16:88312971:T:TA	4.10132e-08	-1.14559	-1.47881	2.78406e-06	-1.18193	-1.39912
88313085	chr16:88313085:A:G	4.01049e-08	-1.64994	-0.996854	3.25348e-06	-1.64899	-0.776238
88313103	chr16:88313103:G:A	4.04929e-08	-1.65527	-0.981894	3.06116e-06	-1.65523	-0.830928
88313124	chr16:88313124:G:A	1.30299e-07	-1.3376e-10	-1.46846	8.2406e-06	-1.3376e-10	-1.49588
88313312	chr16:88313312:A:G	1.49855e-07	-1.3376e-10	-1.32863	1.04501e-05	-1.3376e-10	-1.25835
88314342	chr16:88314342:G:A	1.27278e-07	-1.3376e-10	-1.49192	8.27458e-06	-1.3376e-10	-1.49177
88315206	chr16:88315206:G:A	5.01885e-08	-1.62353	-0.798981	2.64044e-06	-1.64698	-0.98703
88315328	chr16:88315328:C:T	5.42374e-08	-1.64625	-0.698673	3.05335e-06	-1.6552	-0.833522
88315917	chr16:88315917:C:T	3.00578e-08	-1.62606	-1.30911	2.1909e-06	-1.60098	-1.21966
88315918	chr16:88315918:T:C	1.34851e-07	-1.3376e-10	-1.43412	8.37995e-06	-1.3376e-10	-1.47912
88316245	chr16:88316245:C:T	1.88043e-07	-1.3376e-10	-1.10162	1.22507e-05	-1.3376e-10	-1.09938
88316497	chr16:88316497:A:G	3.82747e-08	-1.37391	-1.31959	2.76147e-06	-1.23869	-1.35051
88317289	chr16:88317289:C:G	1.82074e-07	-1.3376e-10	-1.13388	1.18189e-05	-1.3376e-10	-1.13526
88317336	chr16:88317336:C:A	1.6356e-07	-1.3376e-10	-1.24112	1.06147e-05	-1.3376e-10	-1.24271
88317624	chr16:88317624:G:A	1.30122e-07	-1.3376e-10	-1.46982	8.24401e-06	-1.3376e-10	-1.49547
88317860	chr16:88317860:C:T	2.79015e-08	-1.5751	-1.43452	2.01259e-06	-1.46794	-1.4376
88317975	chr16:88317975:T:C	1.33313e-07	-1.3376e-10	-1.44559	8.65817e-06	-1.3376e-10	-1.44645
88317999	chr16:88317999:C:T	1.32642e-07	-1.3376e-10	-1.45064	8.61251e-06	-1.3376e-10	-1.45174
88318219	chr16:88318219:G:A	5.54439e-08	-1.309	-1.01392	2.97108e-06	-1.47265	-1.04338
88318862	chr16:88318862:A:G	1.55522e-07	-1.3376e-10	-1.29151	1.06139e-05	-1.3376e-10	-1.24279
88319410	chr16:88319410:G:A	2.70569e-07	-0.737766	-4.74448e-10	1.96464e-05	-0.62706	-4.74448e-10
88319498	chr16:88319498:CT:C	2.55726e-08	-1.61295	-1.48382	1.80683e-06	-1.52736	-1.48602
88319564	chr16:88319564:A:G	1.98761e-07	-1.3376e-10	-1.04619	1.3938e-05	-1.3376e-10	-0.970337
88319694	chr16:88319694:G:A	9.28118e-08	-1.56218	-0.245543	4.95547e-06	-1.61819	-0.386271
88319730	chr16:88319730:C:T	1.08153e-07	-1.65475	-4.74448e-10	7.02666e-06	-1.65525	-4.74448e-10
88319794	chr16:88319794:A:G	5.50901e-08	-0.948058	-1.38127	3.87869e-06	-0.902845	-1.34662
88320178	chr16:88320178:G:A	1.96491e-07	-1.05768	-4.74448e-10	1.30422e-05	-1.03676	-4.74448e-10
88320400	chr16:88320400:C:T	1.73928e-07	-1.17965	-4.74448e-10	1.00886e-05	-1.29356	-4.74448e-10
88320414	chr16:88320414:T:C	8.75509e-08	-1.20722	-0.658854	7.44443e-06	-1.1518	-0.445695
88320433	chr16:88320433:G:C	1.6461e-07	-1.23471	-4.74448e-10	1.24368e-05	-1.0843	-4.74448e-10
88320748	chr16:88320748:A:G	3.72961e-08	-1.22407	-1.49534	2.35423e-06	-1.25207	-1.49667
88321221	chr16:88321221:A:G	1.30101e-07	-1.3376e-10	-1.46998	8.27038e-06	-1.3376e-10	-1.49228
88321249	chr16:88321249:A:G	1.27201e-07	-1.3376e-10	-1.49252	8.24351e-06	-1.3376e-10	-1.49553
88321348	chr16:88321348:G:T	2.30065e-07	-0.194539	-0.705391	1.16628e-05	-0.368192	-0.78036
88321350	chr16:88321350:T:A	2.33625e-07	-0.179184	-0.705391	1.18378e-05	-0.353296	-0.78036
88321354	chr16:88321354:A:G	2.33374e-07	-0.187906	-0.697745	1.18262e-05	-0.361555	-0.773084
88321708	chr16:88321708:A:G	1.42214e-07	-1.3376e-10	-1.38096	8.59778e-06	-1.3376e-10	-1.45345
88321824	chr16:88321824:A:G	1.4836e-07	-1.3376e-10	-1.33865	9.59125e-06	-1.3376e-10	-1.34411
88322157	chr16:88322157:G:A	1.31823e-07	-1.3376e-10	-1.45683	8.52883e-06	-1.3376e-10	-1.4615
88322199	chr16:88322199:A:G	1.30302e-07	-1.3376e-10	-1.46844	8.45702e-06	-1.3376e-10	-1.46996
88322360	chr16:88322360:G:A	1.34802e-07	-0.781958	-0.652525	8.46757e-06	-0.684394	-0.78432
88322593	chr16:88322593:A:G	1.17716e-07	-1.57002	-4.74448e-10	7.6581e-06	-1.56919	-4.74448e-10
88322821	chr16:88322821:G:T	2.63974e-08	-1.57838	-1.48665	1.62195e-06	-1.6282	-1.49313
88322902	chr16:88322902:AGAC:A	4.0551e-08	-1.17574	-1.45999	2.63323e-06	-1.20646	-1.43029
88323096	chr16:88323096:G:A	2.59937e-08	-1.59763	-1.48281	1.60199e-06	-1.63884	-1.49487
88323131	chr16:88323131:G:A	1.29191e-07	-1.3376e-10	-1.477	8.38469e-06	-1.3376e-10	-1.47855
88323244	chr16:88323244:C:G	1.42977e-07	-1.3376e-10	-1.37561	9.24591e-06	-1.3376e-10	-1.38078
88323485	chr16:88323485:C:T	1.30558e-07	-1.3376e-10	-1.46648	8.47686e-06	-1.3376e-10	-1.46762
88323795	chr16:88323795:C:T	2.54757e-08	-1.63059	-1.46998	1.76899e-06	-1.56144	-1.47311
88323919	chr16:88323919:T:C	2.42788e-08	-1.6552	-1.49349	1.60905e-06	-1.63605	-1.49326
88323934	chr16:88323934:A:G	2.4109e-07	0.312151	-1.16527	1.48296e-05	0.283227	-1.19156
88323998	chr16:88323998:A:G	2.47512e-08	-1.6337	-1.49572	1.7171e-06	-1.56765	-1.49667
88324022	chr16:88324022:G:A	1.48884e-07	-1.3376e-10	-1.33513	9.73119e-06	-1.3376e-10	-1.32962
88324076	chr16:88324076:T:C	3.73009e-08	-1.27492	-1.44435	2.4432e-06	-1.30185	-1.4098
88324086	chr16:88324086:C:T	1.32403e-07	-1.3376e-10	-1.45244	8.59257e-06	-1.3376e-10	-1.45406
88324149	chr16:88324149:G:C	4.47088e-08	-1.37786	-1.16027	3.56811e-06	-1.33475	-0.998167
88324246	chr16:88324246:C:G	1.90454e-07	-1.3376e-10	-1.08888	1.33395e-05	-1.3376e-10	-1.01423
88324355	chr16:88324355:G:A	1.39277e-07	-1.3376e-10	-1.40183	9.50973e-06	-1.3376e-10	-1.35264
88324621	chr16:88324621:C:T	2.48617e-08	-1.63556	-1.48941	1.6683e-06	-1.65448	-1.43867
88324643	chr16:88324643:G:C	3.72084e-08	-1.35947	-1.36229	2.47462e-06	-1.38525	-1.31362
88325310	chr16:88325310:G:C	1.90137e-07	-1.3376e-10	-1.09055	1.03674e-05	-1.3376e-10	-1.26629
88325483	chr16:88325483:C:G	1.2674e-07	-1.3376e-10	-1.49615	8.27786e-06	-1.3376e-10	-1.49137
88325630	chr16:88325630:A:G	2.44553e-07	-1.3376e-10	-0.83886	1.55063e-05	-1.3376e-10	-0.863713
88325711	chr16:88325711:A:G	1.34416e-07	-1.3376e-10	-1.43736	8.96415e-06	-1.3376e-10	-1.41172
88325839	chr16:88325839:TC:T	4.2491e-08	-1.21836	-1.37064	2.79055e-06	-1.18748	-1.39123
88326086	chr16:88326086:A:G	1.96864e-07	-1.3376e-10	-1.05578	1.41444e-05	-1.3376e-10	-0.95564
88326182	chr16:88326182:G:A	4.6242e-08	-1.07193	-1.43248	3.16845e-06	-1.04059	-1.41113
88326195	chr16:88326195:A:G	2.90467e-08	-1.54939	-1.42	2.12277e-06	-1.47089	-1.38135
88326226	chr16:88326226:C:T	1.44303e-07	-1.3376e-10	-1.36638	9.85333e-06	-1.3376e-10	-1.31715
88326297	chr16:88326297:T:C	3.51514e-08	-1.62586	-1.15277	2.1459e-06	-1.63274	-1.20866
88326312	chr16:88326312:T:C	1.65896e-07	-1.3376e-10	-1.22693	1.14827e-05	-1.3376e-10	-1.16412
88326323	chr16:88326323:A:T	1.26852e-07	-1.3376e-10	-1.49527	8.24772e-06	-1.3376e-10	-1.49502
88326327	chr16:88326327:A:C	1.75357e-07	-1.3376e-10	-1.17147	1.11054e-05	-1.3376e-10	-1.19753
88326329	chr16:88326329:C:T	1.27365e-07	-1.3376e-10	-1.49124	8.28578e-06	-1.3376e-10	-1.49042
88326340	chr16:88326340:T:C	6.8585e-08	-1.64419	-0.466029	4.38438e-06	-1.65482	-0.472089
88326363	chr16:88326363:T:C	5.39126e-07	-1.3376e-10	-0.0483448	3.87769e-05	-1.3376e-10	0.0528669
88326373	chr16:88326373:C:T	5.41029e-07	-1.3376e-10	-0.0448212	3.89565e-05	-1.3376e-10	0.0574884
88326386	chr16:88326386:A:G	2.51018e-08	-1.62384	-1.49151	1.62511e-06	-1.63162	-1.48776
88326431	chr16:88326431:A:G	2.33672e-07	-1.3376e-10	-0.884376	1.46337e-05	-1.3376e-10	-0.921627
88326725	chr16:88326725:C:T	1.81483e-07	-1.3376e-10	-1.13713	1.1751e-05	-1.3376e-10	-1.14102
88326957	chr16:88326957:C:T	4.24336e-08	-1.6366	-0.953751	2.28515e-06	-1.65489	-1.12363
88327252	chr16:88327252:G:A	1.27289e-07	-1.3376e-10	-1.49183	8.28659e-06	-1.3376e-10	-1.49032
88327464	chr16:88327464:T:C	3.39634e-08	-1.46632	-1.34669	2.31558e-06	-1.4198	-1.3455
88327488	chr16:88327488:A:G	2.44195e-08	-1.64709	-1.49583	1.619e-06	-1.65459	-1.46856
88327870	chr16:88327870:C:T	2.15698e-07	-1.3376e-10	-0.964413	1.47261e-05	-1.3376e-10	-0.915336
88327907	chr16:88327907:C:T	1.65533e-07	-0.482636	-0.746486	1.02563e-05	-0.597832	-0.679236
88328198	chr16:88328198:A:G	2.7438e-08	-1.53781	-1.48856	1.71906e-06	-1.56655	-1.49663
88328465	chr16:88328465:C:A	4.84009e-08	-1.31765	-1.14113	2.99271e-06	-1.39038	-1.11839
88328691	chr16:88328691:C:G	3.5509e-08	-1.37463	-1.39388	2.16354e-06	-1.43956	-1.39365
88328952	chr16:88328952:G:A	1.08882e-07	-0.352552	-1.29547	6.50362e-06	-0.468141	-1.26446
88329099	chr16:88329099:C:T	1.9098e-07	-1.3376e-10	-1.08612	1.35217e-05	-1.3376e-10	-1.00066
88329206	chr16:88329206:C:T	6.29725e-08	-0.893231	-1.30236	4.06885e-06	-0.823859	-1.37774
88329530	chr16:88329530:G:T	1.34405e-07	-1.3376e-10	-1.43743	9.30237e-06	-1.3376e-10	-1.37469
88329817	chr16:88329817:T:C	3.27748e-08	-1.49664	-1.352	2.07751e-06	-1.48791	-1.38587
88329938	chr16:88329938:A:G	7.02299e-08	-0.598359	-1.48816	4.13708e-06	-0.697416	-1.48755
88330037	chr16:88330037:C:A	2.41968e-07	-1.3376e-10	-0.849486	1.4229e-05	-1.3376e-10	-0.949671
88330877	chr16:88330877:T:G	5.0704e-07	1.05157	-1.16127	2.74326e-05	0.929392	-1.22261
88330942	chr16:88330942:A:G	3.05715e-07	0.804061	-1.4197	1.70729e-05	0.680401	-1.44787
88331612	chr16:88331612:C:T	3.38666e-07	-1.3376e-10	-0.513278	1.79489e-05	-1.3376e-10	-0.717429
88331977	chr16:88331977:C:T	1.33585e-07	-1.3376e-10	-1.44355	8.59367e-06	-1.3376e-10	-1.45393
88332028	chr16:88332028:C:G	1.41645e-07	-1.3376e-10	-1.38497	9.53073e-06	-1.3376e-10	-1.35044
88332451	chr16:88332451:C:T	1.27842e-07	-1.3376e-10	-1.4875	8.40397e-06	-1.3376e-10	-1.47625
88332808	chr16:88332808:C:G	4.53159e-08	-1.64131	-0.88333	2.89047e-06	-1.64929	-0.894251
88332825	chr16:88332825:G:C	1.29671e-07	-1.3376e-10	-1.47329	8.44142e-06	-1.3376e-10	-1.47181
88333067	chr16:88333067:C:T	2.78777e-08	-1.51584	-1.49462	1.93704e-06	-1.47551	-1.46829
88333068	chr16:88333068:G:A	1.28791e-07	-1.3376e-10	-1.4801	8.49182e-06	-1.3376e-10	-1.46585
88333144	chr16:88333144:G:C	2.86461e-08	-1.48825	-1.49503	1.97397e-06	-1.43652	-1.48839
88333178	chr16:88333178:C:G	1.27558e-07	-1.3376e-10	-1.48972	8.42983e-06	-1.3376e-10	-1.47318
88333601	chr16:88333601:C:G	1.38244e-07	-1.3376e-10	-1.40927	9.28465e-06	-1.3376e-10	-1.37659
88333623	chr16:88333623:A:G	1.08339e-07	-1.65303	-4.74448e-10	7.09909e-06	-1.64499	-4.74448e-10
88333706	chr16:88333706:T:TCCA	3.86589e-07	0.845573	-1.2265	2.07709e-05	0.677584	-1.24899
88333974	chr16:88333974:ATC:A	2.85497e-07	-1.3376e-10	-0.684063	1.82054e-05	-1.3376e-10	-0.703236
88333992	chr16:88333992:GTGTC:G	1.3912e-07	-1.3376e-10	-1.40296	9.03635e-06	-1.3376e-10	-1.4037
88334340	chr16:88334340:C:T	5.09351e-08	-1.55493	-0.852815	3.4238e-06	-1.51554	-0.858665
88334497	chr16:88334497:C:T	4.44948e-07	-1.3376e-10	-0.240337	2.86651e-05	-1.3376e-10	-0.249278
88334927	chr16:88334927:G:A	2.69451e-07	-1.3376e-10	-0.741905	1.70219e-05	-1.3376e-10	-0.770455
88335005	chr16:88335005:G:A	1.47005e-07	-1.3376e-10	-1.34783	9.15213e-06	-1.3376e-10	-1.39097
88335235	chr16:88335235:T:C	1.45425e-07	-1.3376e-10	-1.35863	9.95469e-06	-1.3376e-10	-1.30691
88335476	chr16:88335476:G:T	1.80491e-07	0.27935	-1.42196	1.05227e-05	0.189099	-1.44052
88335836	chr16:88335836:T:A	7.75052e-07	-1.3376e-10	0.314636	3.83759e-05	-1.3376e-10	0.0424738
88335841	chr16:88335841:C:A	1.36669e-07	-1.3376e-10	-1.42073	9.24113e-06	-1.3376e-10	-1.38129
88335963	chr16:88335963:T:C	5.00818e-08	-0.928917	-1.49572	3.66533e-06	-0.843392	-1.46265
88336514	chr16:88336514:C:T	1.29569e-07	-1.3376e-10	-1.47408	8.49975e-06	-1.3376e-10	-1.46492
88336853	chr16:88336853:A:C	4.00516e-07	-0.34554	-4.74448e-10	2.33e-05	-0.456502	-4.74448e-10
88337036	chr16:88337036:T:C	2.27366e-07	-0.0486185	-0.863114	2.12382e-05	0.184527	-0.733683
88337072	chr16:88337072:G:A	6.51142e-08	-0.688995	-1.47316	4.86314e-06	-0.529773	-1.4935
88337177	chr16:88337177:A:C	2.47216e-08	-1.6394	-1.49122	1.66346e-06	-1.61739	-1.47867
88337251	chr16:88337251:T:G	1.27e-07	-1.3376e-10	-1.49411	8.28772e-06	-1.3376e-10	-1.49018
88337293	chr16:88337293:A:C	1.08156e-07	-1.65472	-4.74448e-10	7.0453e-06	-1.6526	-4.74448e-10
88337362	chr16:88337362:T:C	3.54466e-07	-1.3376e-10	-0.467682	1.89282e-05	-1.3376e-10	-0.664306
88337641	chr16:88337641:G:A	1.2669e-07	-1.3376e-10	-1.49655	8.23624e-06	-1.3376e-10	-1.49641
88338082	chr16:88338082:T:C	4.73813e-08	-1.14256	-1.33751	4.30526e-06	-0.938405	-1.20671
88338364	chr16:88338364:A:C	3.06386e-08	-1.44491	-1.47112	2.26033e-06	-1.31318	-1.47626
88338553	chr16:88338553:T:C	2.15485e-07	-1.3376e-10	-0.965402	1.80294e-05	-1.3376e-10	-0.712952
88340054	chr16:88340054:G:A	4.2911e-08	-1.17446	-1.4047	3.71642e-06	-0.993976	-1.29822
88340127	chr16:88340127:C:T	6.34161e-08	-1.57483	-0.613744	4.72794e-06	-1.54042	-0.511047
88340205	chr16:88340205:T:G	3.81145e-08	-1.2476	-1.4501	3.20662e-06	-1.06279	-1.37695
88340251	chr16:88340251:G:C	3.62223e-08	-1.37314	-1.37548	2.60763e-06	-1.21626	-1.43026
88340785	chr16:88340785:A:G	4.14435e-08	-1.22666	-1.3873	3.63631e-06	-1.03954	-1.27445
88340807	chr16:88340807:G:A	4.54533e-08	-1.1278	-1.39381	4.12177e-06	-0.903764	-1.28491
88340832	chr16:88340832:A:G	4.17925e-08	-1.11747	-1.48811	3.54137e-06	-0.901186	-1.43926
88340905	chr16:88340905:T:G	4.23576e-08	-1.35008	-1.24206	3.86831e-06	-1.17336	-1.07877
88340918	chr16:88340918:C:T	1.29272e-07	-1.3376e-10	-1.47638	8.49641e-06	-1.3376e-10	-1.46531
88340936	chr16:88340936:T:C	3.43154e-08	-1.43614	-1.36656	2.90766e-06	-1.28279	-1.25482
88340974	chr16:88340974:C:T	4.19637e-08	-1.26153	-1.33996	3.69723e-06	-1.07785	-1.21952
88341099	chr16:88341099:C:T	3.73499e-08	-1.23808	-1.47988	3.10348e-06	-1.05045	-1.42198
88341117	chr16:88341117:T:C	3.84197e-08	-1.22789	-1.46183	3.24874e-06	-1.03949	-1.38719
88341127	chr16:88341127:G:A	2.4457e-08	-1.64513	-1.49625	1.58004e-06	-1.65259	-1.49491
88341173	chr16:88341173:T:C	4.2668e-08	-1.23133	-1.35351	3.84186e-06	-1.04362	-1.21538
88341205	chr16:88341205:A:G	4.16171e-08	-1.18236	-1.42743	3.64663e-06	-0.98511	-1.32604
88341312	chr16:88341312:C:T	1.24318e-07	-0.507031	-1.00842	1.13944e-05	-0.285646	-0.886186
88341315	chr16:88341315:A:G	4.05545e-08	-1.18624	-1.44941	3.50184e-06	-0.989806	-1.36186
88341384	chr16:88341384:G:T	3.98229e-08	-1.21503	-1.43882	3.44248e-06	-1.02406	-1.3447
88341403	chr16:88341403:G:A	2.9568e-08	-1.51739	-1.43421	1.74443e-06	-1.57601	-1.47252
88341413	chr16:88341413:A:G	3.85504e-08	-1.36826	-1.31807	3.46768e-06	-1.19666	-1.16482
88341547	chr16:88341547:C:T	2.58232e-08	-1.64794	-1.43908	1.63151e-06	-1.62762	-1.48783
88341605	chr16:88341605:A:G	3.79786e-08	-1.28036	-1.42091	3.34426e-06	-1.11135	-1.28636
88341716	chr16:88341716:T:C	3.32242e-08	-1.51252	-1.32249	2.14655e-06	-1.44478	-1.39631
88341768	chr16:88341768:T:G	2.42973e-08	-1.6552	-1.49272	1.59487e-06	-1.64873	-1.48943
88342408	chr16:88342408:G:A	2.86587e-07	-0.680251	-4.74448e-10	2.0955e-05	-0.562578	-4.74448e-10
88342538	chr16:88342538:A:G	3.85447e-08	-1.58165	-1.10482	2.9791e-06	-1.60773	-0.905607
88342737	chr16:88342737:G:C	2.68268e-08	-1.5534	-1.4955	1.68331e-06	-1.58998	-1.49422
88342831	chr16:88342831:G:A	8.04298e-08	-0.457141	-1.49377	6.55188e-06	-0.242224	-1.48298
88342841	chr16:88342841:C:T	2.73143e-07	-1.3376e-10	-0.728299	1.68477e-05	-1.3376e-10	-0.780743
88343034	chr16:88343034:G:C	2.93819e-08	-1.65425	-1.30367	2.0256e-06	-1.64976	-1.24933
88343084	chr16:88343084:T:C	3.6937e-08	-1.63776	-1.09132	2.58398e-06	-1.6229	-1.03273
88343091	chr16:88343091:T:C	2.91989e-08	-1.65509	-1.30907	2.01096e-06	-1.65189	-1.25445
88343244	chr16:88343244:G:A	3.03284e-07	-1.3376e-10	-0.623624	1.79675e-05	-1.3376e-10	-0.716393
88343261	chr16:88343261:G:A	1.27133e-07	-1.3376e-10	-1.49306	8.25872e-06	-1.3376e-10	-1.49369
88343427	chr16:88343427:C:T	2.4774e-08	-1.65516	-1.47334	1.58155e-06	-1.64997	-1.49658
88343434	chr16:88343434:A:G	1.38537e-07	-0.096119	-1.31104	1.17133e-05	0.175949	-1.32018
88343462	chr16:88343462:T:A	1.27126e-07	-0.153694	-1.33942	1.06972e-05	0.112416	-1.34739
88343478	chr16:88343478:G:T	3.59286e-08	-1.6326	-1.12416	2.8036e-06	-1.64587	-0.928186
88343587	chr16:88343587:G:A	1.43085e-07	-1.3376e-10	-1.37486	9.19995e-06	-1.3376e-10	-1.38576
88343752	chr16:88343752:A:G	2.80235e-08	-1.65526	-1.34999	1.9141e-06	-1.65417	-1.30153
88343810	chr16:88343810:A:G	2.88118e-08	-1.62932	-1.34818	1.9471e-06	-1.64097	-1.29765
88343886	chr16:88343886:G:A	1.97055e-07	-1.3376e-10	-1.05481	1.34456e-05	-1.3376e-10	-1.0063
88343903	chr16:88343903:T:G	1.51208e-07	-1.3376e-10	-1.31964	9.54473e-06	-1.3376e-10	-1.34897
88343993	chr16:88343993:G:T	1.31712e-07	-1.3376e-10	-1.45768	8.3897e-06	-1.3376e-10	-1.47795
88344272	chr16:88344272:C:T	1.29862e-07	-1.3376e-10	-1.47182	8.55955e-06	-1.3376e-10	-1.45791
88344372	chr16:88344372:C:G	1.54422e-07	-1.3376e-10	-1.29861	9.72537e-06	-1.3376e-10	-1.33022
88344479	chr16:88344479:GCA:G	2.29902e-07	-1.3376e-10	-0.900639	1.83902e-05	-1.3376e-10	-0.693138
88344509	chr16:88344509:G:T	2.72567e-08	-1.5372	-1.4958	1.69951e-06	-1.59117	-1.48344
88344515	chr16:88344515:C:T	2.12551e-07	-1.3376e-10	-0.979113	1.668e-05	-1.3376e-10	-0.790746
88344551	chr16:88344551:G:T	1.30751e-07	-1.3376e-10	-1.465	8.34913e-06	-1.3376e-10	-1.4828
88344947	chr16:88344947:C:T	1.62073e-07	-1.3376e-10	-1.25025	1.21347e-05	-1.3376e-10	-1.10889
88344969	chr16:88344969:T:C	1.57531e-07	-1.3376e-10	-1.27867	9.38109e-06	-1.3376e-10	-1.36626
88345110	chr16:88345110:T:A	8.09785e-08	-0.457118	-1.48699	6.6521e-06	-0.235175	-1.47485
88345161	chr16:88345161:C:A	1.43612e-07	0.00132292	-1.3725	1.32392e-05	0.279852	-1.30162
88345164	chr16:88345164:C:A	1.27009e-07	-1.3376e-10	-1.49404	8.25282e-06	-1.3376e-10	-1.4944
88345193	chr16:88345193:C:G	2.89341e-07	-1.3376e-10	-0.670689	1.78597e-05	-1.3376e-10	-0.722413
88345249	chr16:88345249:G:A	7.69514e-08	-0.511568	-1.48355	6.32563e-06	-0.290479	-1.46987
88345615	chr16:88345615:T:A	6.88235e-08	-1.0328	-1.07395	5.18967e-06	-1.03068	-0.927611
88346131	chr16:88346131:T:C	1.7307e-07	-1.3376e-10	-1.1846	1.28958e-05	-1.3376e-10	-1.04806
88346197	chr16:88346197:C:T	1.58254e-07	-1.3376e-10	-1.27409	1.0476e-05	-1.3376e-10	-1.25587
88346276	chr16:88346276:C:A	2.74789e-08	-1.53738	-1.4875	1.76364e-06	-1.57209	-1.46549
88346315	chr16:88346315:T:C	5.71384e-08	-1.02414	-1.26868	4.1129e-06	-1.02118	-1.16965
88346544	chr16:88346544:G:T	1.59062e-07	-1.3376e-10	-1.269	1.18682e-05	-1.3376e-10	-1.13109
88346596	chr16:88346596:G:A	1.57894e-07	-1.3376e-10	-1.27637	1.18642e-05	-1.3376e-10	-1.13143
88346598	chr16:88346598:G:A	1.3401e-07	-1.3376e-10	-1.44038	8.95948e-06	-1.3376e-10	-1.41224
88346813	chr16:88346813:C:T	4.89551e-08	-1.20862	-1.23877	3.78977e-06	-1.11063	-1.16202
88347018	chr16:88347018:G:A	2.73621e-08	-1.57239	-1.45675	1.70184e-06	-1.59929	-1.47396
88347454	chr16:88347454:CAG:C	1.29782e-07	-1.3376e-10	-1.47243	8.29971e-06	-1.3376e-10	-1.48874
88347787	chr16:88347787:G:A	1.75827e-07	-1.3376e-10	-1.16879	1.31213e-05	-1.3376e-10	-1.03072
88347808	chr16:88347808:G:A	1.27319e-07	-1.3376e-10	-1.4916	8.23419e-06	-1.3376e-10	-1.49666
88348198	chr16:88348198:A:G	1.31094e-07	-1.3376e-10	-1.46238	8.65556e-06	-1.3376e-10	-1.44675
88348480	chr16:88348480:C:T	5.47968e-08	-0.860081	-1.47458	4.4055e-06	-0.686521	-1.43558
88348537	chr16:88348537:G:A	4.48084e-08	-1.08708	-1.44882	3.18845e-06	-0.991442	-1.45398
88348609	chr16:88348609:G:A	1.34362e-07	-1.3376e-10	-1.43775	8.3118e-06	-1.3376e-10	-1.48728
88348786	chr16:88348786:T:C	1.32873e-07	-1.3376e-10	-1.4489	9.20042e-06	-1.3376e-10	-1.38571
88349031	chr16:88349031:G:A	3.41696e-08	-1.31605	-1.49091	2.49103e-06	-1.21809	-1.47417
88349048	chr16:88349048:C:A	1.34559e-07	-1.3376e-10	-1.43629	8.86767e-06	-1.3376e-10	-1.42254
88349145	chr16:88349145:T:TC	1.63574e-07	-1.3376e-10	-1.24103	1.22563e-05	-1.3376e-10	-1.09892
88349183	chr16:88349183:C:T	2.48387e-08	-1.63822	-1.48767	1.59454e-06	-1.64849	-1.48989
88349261	chr16:88349261:C:T	2.78331e-08	-1.6397	-1.37236	1.786e-06	-1.62467	-1.40031
88350006	chr16:88350006:C:T	1.68465e-07	-1.21156	-4.74448e-10	9.32559e-06	-1.37219	-4.74448e-10
88350036	chr16:88350036:T:C	1.01907e-07	-0.217575	-1.49666	8.4619e-06	0.0271776	-1.49656
88350065	chr16:88350065:T:C	3.08406e-08	-1.58408	-1.32538	2.1168e-06	-1.61312	-1.24193
88350136	chr16:88350136:G:A	1.35061e-07	-1.3376e-10	-1.43256	8.67927e-06	-1.3376e-10	-1.44402
88350193	chr16:88350193:G:A	2.54848e-08	-1.60996	-1.49025	1.61259e-06	-1.63095	-1.49617
88350317	chr16:88350317:C:T	1.45841e-07	-1.3376e-10	-1.35578	1.04075e-05	-1.3376e-10	-1.26243
88351032	chr16:88351032:G:A	2.92685e-08	-1.57799	-1.3838	1.86758e-06	-1.60602	-1.3743
88351254	chr16:88351254:C:T	1.34511e-07	-1.3376e-10	-1.43665	8.92834e-06	-1.3376e-10	-1.41573
88351319	chr16:88351319:C:G	1.65666e-07	-1.3376e-10	-1.22832	1.24384e-05	-1.3376e-10	-1.08417
88351320	chr16:88351320:T:C	1.49054e-07	-0.147711	-1.18627	1.27041e-05	0.113991	-1.17702
88351406	chr16:88351406:G:A	2.35828e-07	-0.162826	-0.712367	2.18189e-05	0.0965045	-0.618686
88351536	chr16:88351536:C:T	2.48223e-07	-1.3376e-10	-0.823967	1.52973e-05	-1.3376e-10	-0.877277
88351554	chr16:88351554:C:T	4.22653e-08	-1.39779	-1.19654	3.00413e-06	-1.46	-1.04497
88351701	chr16:88351701:C:T	1.12312e-07	-1.61702	-4.74448e-10	7.22031e-06	-1.62806	-4.74448e-10
88351863	chr16:88351863:G:A	1.19106e-07	-0.945985	-0.612293	1.07818e-05	-0.718674	-0.508428
88351888	chr16:88351888:T:C	1.03411e-07	-0.97218	-0.727401	9.05066e-06	-0.748644	-0.653476
88351950	chr16:88351950:A:C	8.94755e-08	-1.05109	-0.793239	7.66952e-06	-0.84347	-0.724233
88351985	chr16:88351985:G:C	1.03642e-07	-1.0326	-0.664752	8.63e-06	-0.823393	-0.626319
88352112	chr16:88352112:G:A	2.75315e-08	-1.5686	-1.45436	2.09274e-06	-1.451	-1.41548
88352689	chr16:88352689:C:T	1.51043e-07	-1.3376e-10	-1.32073	1.02548e-05	-1.3376e-10	-1.27721
88352835	chr16:88352835:G:A	1.43282e-07	-1.3376e-10	-1.37348	8.99059e-06	-1.3376e-10	-1.40878
88353009	chr16:88353009:G:T	1.08329e-07	-1.65312	-4.74448e-10	7.03224e-06	-1.65445	-4.74448e-10
88353031	chr16:88353031:G:C	3.00534e-07	-1.3376e-10	-0.632732	1.89889e-05	-1.3376e-10	-0.661104
88353312	chr16:88353312:C:T	4.67944e-08	-1.45625	-1.03628	4.45452e-06	-1.39126	-0.719777
88353413	chr16:88353413:C:T	1.47106e-07	-1.3376e-10	-1.34714	1.05737e-05	-1.3376e-10	-1.24659
88353568	chr16:88353568:C:T	2.71274e-08	-1.55493	-1.48282	1.72192e-06	-1.57232	-1.4892
88353740	chr16:88353740:T:C	3.0013e-08	-1.45791	-1.47875	2.19842e-06	-1.3356	-1.48161
88353757	chr16:88353757:G:A	1.27402e-07	-1.3376e-10	-1.49095	8.2344e-06	-1.3376e-10	-1.49664
88353985	chr16:88353985:C:A	5.04764e-07	-0.114202	-4.74448e-10	2.45279e-05	-0.405144	-4.74448e-10
88354006	chr16:88354006:G:A	3.03284e-08	-1.65172	-1.27449	2.3454e-06	-1.6409	-1.1116
88354026	chr16:88354026:G:A	3.981e-08	-1.22226	-1.43192	3.181e-06	-1.04698	-1.40078
88354191	chr16:88354191:C:T	1.5097e-07	-1.3376e-10	-1.32121	9.20328e-06	-1.3376e-10	-1.3854
88354245	chr16:88354245:C:T	1.27736e-07	-1.3376e-10	-1.48833	8.244e-06	-1.3376e-10	-1.49547
88354362	chr16:88354362:C:G	2.70152e-08	-1.6311	-1.41079	1.72884e-06	-1.61709	-1.44041
88355143	chr16:88355143:C:A	1.79909e-07	-1.3376e-10	-1.14584	1.04712e-05	-1.3376e-10	-1.25632
88355318	chr16:88355318:C:A	2.70885e-07	-1.3376e-10	-0.736601	2.26847e-05	-1.3376e-10	-0.483268
88355400	chr16:88355400:G:A	1.54108e-07	-1.3376e-10	-1.30064	9.7657e-06	-1.3376e-10	-1.32608
88355531	chr16:88355531:T:A	1.6173e-07	-1.3376e-10	-1.25236	1.33946e-05	-1.3376e-10	-1.0101
88355545	chr16:88355545:G:A	1.65114e-07	-1.23165	-4.74448e-10	1.09914e-05	-1.20785	-4.74448e-10
88355681	chr16:88355681:A:G	5.19009e-08	-0.927383	-1.46157	4.06771e-06	-0.712022	-1.48986
88355870	chr16:88355870:C:T	1.78185e-07	-1.3376e-10	-1.15547	1.19443e-05	-1.3376e-10	-1.1247
88355890	chr16:88355890:G:A	1.98398e-07	-1.3376e-10	-1.04802	1.30545e-05	-1.3376e-10	-1.03583
88356098	chr16:88356098:C:T	1.8284e-07	-1.3376e-10	-1.12968	1.16071e-05	-1.3376e-10	-1.15334
88356118	chr16:88356118:A:T	1.54007e-07	-1.43252	0.131223	1.18101e-05	-1.56904	0.433039
88356420	chr16:88356420:G:A	1.31465e-07	-1.3376e-10	-1.45955	8.2887e-06	-1.3376e-10	-1.49006
88356716	chr16:88356716:G:A	2.9144e-08	-1.64892	-1.31713	2.47595e-06	-1.59941	-1.09892
88357322	chr16:88357322:G:A	1.08808e-07	-1.64871	-4.74448e-10	7.07167e-06	-1.64886	-4.74448e-10
88357354	chr16:88357354:C:T	1.69704e-07	-1.3376e-10	-1.20424	1.11337e-05	-1.3376e-10	-1.19498
88357928	chr16:88357928:G:A	4.28023e-07	-1.3376e-10	-0.279118	4.27927e-05	-1.3376e-10	0.151411
88358057	chr16:88358057:A:G	1.70425e-07	-1.3376e-10	-1.2	1.1753e-05	-1.3376e-10	-1.14085
88358079	chr16:88358079:T:C	2.06656e-07	-1.3376e-10	-1.00724	1.54985e-05	-1.3376e-10	-0.864214
88358107	chr16:88358107:G:A	2.37264e-07	-1.3376e-10	-0.869121	1.46224e-05	-1.3376e-10	-0.9224
88358798	chr16:88358798:A:G	1.26708e-07	-1.3376e-10	-1.49641	8.27496e-06	-1.3376e-10	-1.49172
88359244	chr16:88359244:G:A	6.3058e-07	0.108346	-4.74448e-10	5.35145e-05	0.374995	-4.74448e-10
88359420	chr16:88359420:C:T	4.42105e-07	-1.3376e-10	-0.246747	2.95897e-05	-1.3376e-10	-0.21753
88359529	chr16:88359529:T:C	3.84046e-08	-1.20852	-1.48159	2.65557e-06	-1.14161	-1.48668
88359605	chr16:88359605:A:G	7.03392e-07	-1.3376e-10	0.217621	5.6632e-05	-1.3376e-10	0.431617
88359720	chr16:88359720:T:G	2.78574e-08	-1.61245	-1.39874	1.86618e-06	-1.64617	-1.3349
88360072	chr16:88360072:T:G	7.56899e-08	-1.65477	-0.356878	5.35325e-06	-1.65078	-0.276469
88360233	chr16:88360233:T:A	1.23078e-07	-1.31908	-0.20639	7.50053e-06	-1.46306	-0.126919
88360310	chr16:88360310:G:A	8.76705e-08	-1.42186	-0.442851	5.41535e-06	-1.53649	-0.379228
88360426	chr16:88360426:A:G	3.72492e-07	-0.418079	-4.74448e-10	2.67768e-05	-0.317422	-4.74448e-10
88360776	chr16:88360776:A:G	1.31157e-07	-1.3376e-10	-1.4619	8.59229e-06	-1.3376e-10	-1.45409
88360854	chr16:88360854:T:C	2.07549e-07	-1.3376e-10	-1.00292	1.39239e-05	-1.3376e-10	-0.971348
88361067	chr16:88361067:G:A	2.07767e-07	-1.3376e-10	-1.00188	1.39371e-05	-1.3376e-10	-0.970405
88361108	chr16:88361108:A:T	1.36165e-07	-1.3376e-10	-1.42443	8.71889e-06	-1.3376e-10	-1.43946
88361411	chr16:88361411:A:G	1.99758e-07	-1.3376e-10	-1.04119	1.33832e-05	-1.3376e-10	-1.01096
88361655	chr16:88361655:T:C	2.70595e-08	-1.59148	-1.44878	1.76025e-06	-1.65247	-1.38704
88361792	chr16:88361792:G:A	2.04416e-07	-1.3376e-10	-1.01814	1.37041e-05	-1.3376e-10	-0.987261
88361850	chr16:88361850:T:C	2.68663e-08	-1.64985	-1.39758	2.12677e-06	-1.58547	-1.26488
88361959	chr16:88361959:G:A	1.90786e-07	-1.3376e-10	-1.08714	1.27797e-05	-1.3376e-10	-1.0571
88362232	chr16:88362232:A:G	2.90797e-08	-1.65257	-1.31569	2.12442e-06	-1.63698	-1.21448
88362234	chr16:88362234:A:C	4.49419e-08	-1.3381	-1.19482	2.69493e-06	-1.47233	-1.14125
88362689	chr16:88362689:C:T	1.29043e-07	-1.47815	-4.74448e-10	8.2107e-06	-1.49952	-4.74448e-10
88363834	chr16:88363834:T:C	2.28234e-07	-1.47262	0.5647	2.08664e-05	-1.61341	1.04659
88363909	chr16:88363909:A:G	1.26704e-07	-1.3376e-10	-1.49644	8.34122e-06	-1.3376e-10	-1.48375
88364192	chr16:88364192:G:T	9.27435e-08	-1.25339	-0.555069	6.14646e-06	-1.40949	-0.379592
88364240	chr16:88364240:C:T	6.51801e-08	-1.05466	-1.10648	4.01402e-06	-1.24877	-0.966389
88364405	chr16:88364405:G:A	8.58369e-08	-1.5392	-0.346648	8.08686e-06	-1.63771	0.122997
88364595	chr16:88364595:C:G	3.14783e-08	-1.39975	-1.48924	2.30911e-06	-1.27628	-1.49182
88364667	chr16:88364667:T:C	2.12719e-07	-1.3376e-10	-0.978322	1.28695e-05	-1.3376e-10	-1.0501
88365563	chr16:88365563:GC:G	2.09727e-07	-1.3376e-10	-0.992489	1.27053e-05	-1.3376e-10	-1.06294
88365614	chr16:88365614:C:G	5.79221e-08	-1.58002	-0.699174	2.88252e-06	-1.63749	-0.908807
88365660	chr16:88365660:T:C	4.49829e-08	-1.42184	-1.11017	3.1075e-06	-1.37756	-1.09358
88365710	chr16:88365710:A:G	4.43296e-07	-1.3376e-10	-0.244055	3.39752e-05	-1.3376e-10	-0.079325
88365738	chr16:88365738:G:A	1.17213e-07	-1.5743	-4.74448e-10	7.52277e-06	-1.58702	-4.74448e-10
88365834	chr16:88365834:A:G	2.43047e-08	-1.65446	-1.49316	1.66747e-06	-1.63055	-1.4631
88365838	chr16:88365838:C:T	4.97563e-08	-1.32147	-1.10969	3.02761e-06	-1.46656	-1.03063
88365920	chr16:88365920:T:C	2.48894e-08	-1.64703	-1.47682	1.81203e-06	-1.58295	-1.42757
88365954	chr16:88365954:C:G	1.33681e-07	-1.3376e-10	-1.44284	8.8963e-06	-1.3376e-10	-1.41932
88366724	chr16:88366724:A:G	1.28644e-07	-1.3376e-10	-1.48125	8.23432e-06	-1.3376e-10	-1.49665
88366768	chr16:88366768:G:A	4.20758e-07	-1.3376e-10	-0.296236	3.24811e-05	-1.3376e-10	-0.124299
88366774	chr16:88366774:G:A	3.58071e-08	-1.38452	-1.37563	2.15333e-06	-1.51483	-1.32311
88366920	chr16:88366920:A:G	2.07324e-07	-1.3376e-10	-1.00401	1.30274e-05	-1.3376e-10	-1.0379
88367020	chr16:88367020:C:T	1.46013e-07	-1.3376e-10	-1.3546	9.27138e-06	-1.3376e-10	-1.37802
88367100	chr16:88367100:G:A	2.48817e-08	-1.64699	-1.47717	1.64573e-06	-1.61037	-1.49641
88367427	chr16:88367427:C:G	4.63387e-07	-1.3376e-10	-0.199731	3.57625e-05	-1.3376e-10	-0.0280561
88367538	chr16:88367538:C:G	1.27957e-07	-1.3376e-10	-1.4866	8.44431e-06	-1.3376e-10	-1.47146
88367610	chr16:88367610:C:T	1.98089e-07	-1.3376e-10	-1.04958	1.30375e-05	-1.3376e-10	-1.03713
88368023	chr16:88368023:A:G	3.53232e-08	-1.52021	-1.25355	2.22112e-06	-1.60297	-1.20397
88368186	chr16:88368186:G:T	3.11067e-08	-1.43378	-1.46709	1.86669e-06	-1.54459	-1.4362
88368297	chr16:88368297:G:A	2.48479e-08	-1.62893	-1.49659	1.72824e-06	-1.58039	-1.47747
88368663	chr16:88368663:G:T	2.38813e-07	-1.3376e-10	-0.862614	1.57256e-05	-1.3376e-10	-0.849668
88368669	chr16:88368669:G:A	4.05948e-07	-1.3376e-10	-0.332069	3.1178e-05	-1.3376e-10	-0.165245
88368740	chr16:88368740:G:A	2.3276e-07	-0.888286	-4.74448e-10	1.21432e-05	-1.10819	-4.74448e-10
88369075	chr16:88369075:T:C	1.41648e-07	-1.3376e-10	-1.38495	8.80241e-06	-1.3376e-10	-1.42993
88369221	chr16:88369221:C:T	4.09014e-08	-1.43461	-1.19252	2.56816e-06	-1.54357	-1.11819
88369667	chr16:88369667:C:G	2.8119e-08	-1.56416	-1.43769	2.15972e-06	-1.48324	-1.35174
88369778	chr16:88369778:C:T	2.47914e-08	-1.65111	-1.47669	1.75667e-06	-1.62031	-1.42123
88369790	chr16:88369790:T:C	3.77393e-07	-1.3376e-10	-0.405006	2.34167e-05	-1.3376e-10	-0.451509
88369804	chr16:88369804:G:A	3.78352e-07	-1.3376e-10	-0.402468	2.34732e-05	-1.3376e-10	-0.449097
88369923	chr16:88369923:C:G	1.27139e-07	-1.3376e-10	-1.49301	8.32782e-06	-1.3376e-10	-1.48536
88369958	chr16:88369958:C:T	1.27125e-07	-1.3376e-10	-1.49312	8.32618e-06	-1.3376e-10	-1.48555
88370353	chr16:88370353:C:T	1.27125e-07	-1.3376e-10	-1.49312	8.32618e-06	-1.3376e-10	-1.48555
88370539	chr16:88370539:G:A	1.56328e-07	-1.3376e-10	-1.28634	1.10826e-05	-1.3376e-10	-1.19958
88370882	chr16:88370882:G:C	1.79276e-07	-1.3376e-10	-1.14937	1.18101e-05	-1.3376e-10	-1.136
88371288	chr16:88371288:T:G	3.83236e-07	-1.3376e-10	-0.389644	2.91704e-05	-1.3376e-10	-0.231804
88371354	chr16:88371354:C:T	1.48877e-07	-1.3376e-10	-1.33517	9.04262e-06	-1.3376e-10	-1.40301
88371580	chr16:88371580:C:T	2.74565e-08	-1.61166	-1.41403	2.19245e-06	-1.63402	-1.18592
88371617	chr16:88371617:A:G	4.69697e-07	-1.3376e-10	-0.186205	3.64974e-05	-1.3376e-10	-0.00771672
88371718	chr16:88371718:T:C	4.81884e-07	-1.3376e-10	-0.160589	3.7525e-05	-1.3376e-10	0.02005
88371748	chr16:88371748:T:C	5.50994e-07	-1.3376e-10	-0.0265698	4.32826e-05	-1.3376e-10	0.162794
88371762	chr16:88371762:A:G	8.27236e-07	-1.3376e-10	0.379797	6.59744e-05	-1.3376e-10	0.584311
88372538	chr16:88372538:A:G	3.28981e-07	-1.3376e-10	-0.542295	2.53085e-05	-1.3376e-10	-0.373817
88372757	chr16:88372757:C:G	1.27124e-07	-1.3376e-10	-1.49313	8.32507e-06	-1.3376e-10	-1.48569
88372810	chr16:88372810:CCACCATCATCAT:C	1.63576e-07	-1.24102	-4.74448e-10	1.14629e-05	-1.16584	-4.74448e-10
88373007	chr16:88373007:A:G	2.85904e-07	-1.3376e-10	-0.682637	2.16698e-05	-1.3376e-10	-0.529036
88373022	chr16:88373022:G:A	3.09406e-07	-1.3376e-10	-0.60364	2.35967e-05	-1.3376e-10	-0.443849
88373030	chr16:88373030:C:T	3.24995e-07	-1.3376e-10	-0.554483	2.48724e-05	-1.3376e-10	-0.391197
88373031	chr16:88373031:C:A	3.26448e-07	-1.3376e-10	-0.550023	2.50137e-05	-1.3376e-10	-0.385534
88373096	chr16:88373096:T:A	1.27125e-07	-1.3376e-10	-1.49312	8.32618e-06	-1.3376e-10	-1.48555
88373220	chr16:88373220:A:G	3.52276e-08	-1.65478	-1.12169	2.91075e-06	-1.62359	-0.912956
88373277	chr16:88373277:T:C	3.25866e-07	-1.3376e-10	-0.551807	2.4949e-05	-1.3376e-10	-0.388123
88373326	chr16:88373326:G:A	1.4811e-07	-1.3376e-10	-1.34034	9.44401e-06	-1.3376e-10	-1.35958
88373389	chr16:88373389:G:C	1.27125e-07	-1.3376e-10	-1.49312	8.32618e-06	-1.3376e-10	-1.48555
88373445	chr16:88373445:C:T	3.26222e-07	-1.3376e-10	-0.550716	2.49783e-05	-1.3376e-10	-0.386948
88373712	chr16:88373712:A:G	3.25762e-07	-1.3376e-10	-0.552126	2.49619e-05	-1.3376e-10	-0.387604
88373857	chr16:88373857:C:T	1.26753e-07	-1.3376e-10	-1.49605	8.23516e-06	-1.3376e-10	-1.49654
88373928	chr16:88373928:A:C	3.2966e-07	-1.3376e-10	-0.540231	2.52601e-05	-1.3376e-10	-0.37573
88373978	chr16:88373978:C:T	1.3926e-07	-1.3376e-10	-1.40195	9.95138e-06	-1.3376e-10	-1.30725
88374091	chr16:88374091:G:A	6.06357e-08	-1.57942	-0.65399	4.299e-06	-1.62388	-0.5227
88374096	chr16:88374096:C:T	1.27621e-07	-1.3376e-10	-1.48923	8.25607e-06	-1.3376e-10	-1.49401
88374118	chr16:88374118:T:C	3.29217e-07	-1.3376e-10	-0.541575	2.52288e-05	-1.3376e-10	-0.376972
88374184	chr16:88374184:T:C	3.26238e-07	-1.3376e-10	-0.550665	2.49797e-05	-1.3376e-10	-0.386891
88374196	chr16:88374196:C:T	9.85441e-07	-1.3376e-10	0.554796	8.28247e-05	-1.3376e-10	0.811769
88374246	chr16:88374246:G:A	3.23044e-07	-1.3376e-10	-0.560504	2.45684e-05	-1.3376e-10	-0.403494
88374463	chr16:88374463:G:A	1.26674e-07	-1.3376e-10	-1.49668	8.30984e-06	-1.3376e-10	-1.48752
88374470	chr16:88374470:A:G	3.11289e-08	-1.40952	-1.49063	2.7514e-06	-1.2548	-1.33805
88374473	chr16:88374473:A:G	3.32819e-07	-1.3376e-10	-0.530694	2.55087e-05	-1.3376e-10	-0.365938
88374589	chr16:88374589:C:T	3.26926e-07	-1.3376e-10	-0.54856	2.50375e-05	-1.3376e-10	-0.384581
88374738	chr16:88374738:G:A	1.30581e-07	-1.3376e-10	-1.4663	8.35122e-06	-1.3376e-10	-1.48255
88374766	chr16:88374766:C:T	1.48256e-07	-1.3376e-10	-1.33935	8.96423e-06	-1.3376e-10	-1.41172
88374800	chr16:88374800:TGAG:T	1.23021e-07	-1.52594	-4.74448e-10	7.54318e-06	-1.58431	-4.74448e-10
88374852	chr16:88374852:G:A	1.47281e-07	-1.3376e-10	-1.34595	9.87977e-06	-1.3376e-10	-1.31447
88375091	chr16:88375091:G:C	1.36066e-07	-1.3376e-10	-1.42516	8.45901e-06	-1.3376e-10	-1.46973
88375147	chr16:88375147:A:G	1.27893e-07	-1.3376e-10	-1.4871	8.25703e-06	-1.3376e-10	-1.49389
88375298	chr16:88375298:G:T	1.29808e-07	-1.3376e-10	-1.47224	8.33845e-06	-1.3376e-10	-1.48408
88375617	chr16:88375617:G:A	2.75529e-08	-1.5382	-1.48399	1.67104e-06	-1.59689	-1.49463
88375962	chr16:88375962:A:G	2.59902e-08	-1.59834	-1.48224	1.6052e-06	-1.63686	-1.49485
88376336	chr16:88376336:C:T	3.90598e-08	-1.22236	-1.45084	3.85824e-06	-1.02931	-1.22544
88376376	chr16:88376376:C:T	2.81636e-07	-1.3376e-10	-0.697679	2.10703e-05	-1.3376e-10	-0.557091
88376381	chr16:88376381:G:A	1.26857e-07	-1.3376e-10	-1.49524	8.29281e-06	-1.3376e-10	-1.48957
88376714	chr16:88376714:C:T	3.25953e-07	-1.3376e-10	-0.551541	2.30721e-05	-1.3376e-10	-0.466333
88376820	chr16:88376820:G:A	3.41622e-07	-1.3376e-10	-0.50459	2.38256e-05	-1.3376e-10	-0.434196
88377110	chr16:88377110:A:T	3.09456e-08	-1.64084	-1.26522	2.86097e-06	-1.5986	-0.955198
88377423	chr16:88377423:G:A	1.13776e-07	-1.60406	-4.74448e-10	7.02877e-06	-1.65494	-4.74448e-10
88377536	chr16:88377536:T:C	2.48012e-07	-1.3376e-10	-0.824817	1.45746e-05	-1.3376e-10	-0.925679
88377614	chr16:88377614:C:T	3.42044e-08	-1.45476	-1.35119	2.14341e-06	-1.48395	-1.3586
88377703	chr16:88377703:T:C	2.95833e-08	-1.45868	-1.4924	1.97729e-06	-1.56968	-1.35355
88377764	chr16:88377764:T:A	6.51229e-08	-1.63269	-0.529332	3.24842e-06	-1.64413	-0.782659
88377775	chr16:88377775:C:T	2.80593e-07	-1.3376e-10	-0.701389	2.75003e-05	-1.3376e-10	-0.29076
88378178	chr16:88378178:C:G	1.28398e-07	-1.3376e-10	-1.48316	8.29369e-06	-1.3376e-10	-1.48946
88378234	chr16:88378234:G:A	1.36322e-07	-1.3376e-10	-1.42327	8.72798e-06	-1.3376e-10	-1.43842
88378237	chr16:88378237:G:A	1.20044e-07	-1.55043	-4.74448e-10	7.5297e-06	-1.5861	-4.74448e-10
88378244	chr16:88378244:G:C	1.31298e-07	-1.3376e-10	-1.46082	8.44472e-06	-1.3376e-10	-1.47142
88378271	chr16:88378271:T:A	9.89965e-08	-1.61559	-0.127619	5.13825e-06	-1.59597	-0.372277
88378586	chr16:88378586:C:T	2.91851e-08	-1.48033	-1.4843	1.97344e-06	-1.57486	-1.35032
88378766	chr16:88378766:T:C	4.15438e-08	-1.1171	-1.49444	2.34859e-06	-1.29922	-1.45192
88379337	chr16:88379337:G:A	2.61065e-07	-1.3376e-10	-0.773523	2.28511e-05	-1.3376e-10	-0.475958
88379567	chr16:88379567:A:G	1.8992e-07	-1.3376e-10	-1.09169	1.21228e-05	-1.3376e-10	-1.10987
88380068	chr16:88380068:CACAG:C	1.29512e-07	-1.3376e-10	-1.47452	8.29674e-06	-1.3376e-10	-1.48909
88381298	chr16:88381298:ACATGCACT:A	1.09253e-06	0.657957	-4.74448e-10	9.13636e-05	0.909891	-4.74448e-10
88381321	chr16:88381321:CAG:C	1.72082e-07	-1.3376e-10	-1.19033	1.05183e-05	-1.3376e-10	-1.25184
88381348	chr16:88381348:A:G	2.87908e-08	-1.59943	-1.3788	2.0844e-06	-1.5204	-1.35007
88381765	chr16:88381765:C:T	3.4132e-07	-1.3376e-10	-0.505473	2.60215e-05	-1.3376e-10	-0.346033
88382277	chr16:88382277:T:C	4.97101e-08	-1.55361	-0.878472	3.99667e-06	-1.53438	-0.685112
88383275	chr16:88383275:T:C	5.4018e-08	-1.61896	-0.730014	2.50548e-06	-1.64004	-1.04644
88383321	chr16:88383321:G:A	2.008e-07	-1.03598	-4.74448e-10	1.27082e-05	-1.06271	-4.74448e-10
88383550	chr16:88383550:C:T	2.57314e-08	-1.60926	-1.48132	1.62744e-06	-1.65117	-1.46678
88383882	chr16:88383882:G:T	1.29112e-07	-1.3376e-10	-1.47761	8.26304e-06	-1.3376e-10	-1.49316
88384193	chr16:88384193:C:A	6.50072e-08	-1.59354	-0.570258	3.40362e-06	-1.62253	-0.757586
88384468	chr16:88384468:G:T	5.66443e-08	-0.812166	-1.48934	6.30292e-06	-0.280967	-1.48298
88384717	chr16:88384717:G:A	2.47062e-08	-1.64412	-1.48712	1.69011e-06	-1.64531	-1.43485
88384898	chr16:88384898:C:G	4.92771e-08	-1.06797	-1.37287	2.8637e-06	-1.14291	-1.40993
88385444	chr16:88385444:T:C	1.91207e-07	-1.3376e-10	-1.08493	1.29781e-05	-1.3376e-10	-1.04169
88385468	chr16:88385468:T:A	1.26971e-07	-1.3376e-10	-1.49434	8.2413e-06	-1.3376e-10	-1.4958
88385852	chr16:88385852:G:A	2.50449e-08	-1.6345	-1.48313	1.72031e-06	-1.63682	-1.42564
88385898	chr16:88385898:T:C	5.1739e-08	-0.981565	-1.41052	3.02303e-06	-1.05716	-1.44154
88386343	chr16:88386343:T:C	2.89711e-08	-1.54411	-1.42788	2.74221e-06	-1.10484	-1.49135
88386513	chr16:88386513:T:C	4.16952e-08	-1.61057	-0.997341	2.22229e-06	-1.60541	-1.20101
88386787	chr16:88386787:G:A	3.95491e-08	-1.62118	-1.03957	3.7524e-06	-1.62106	-0.661496
88386848	chr16:88386848:A:G	3.06084e-08	-1.5223	-1.39472	1.59803e-06	-1.65122	-1.48497
88386873	chr16:88386873:TG:T	6.49484e-08	-0.818268	-1.34643	4.33221e-06	-0.89482	-1.24406
88387319	chr16:88387319:G:A	1.27102e-07	-1.3376e-10	-1.49331	8.56754e-06	-1.3376e-10	-1.45698
88387338	chr16:88387338:G:A	1.09546e-07	-1.64195	-4.74448e-10	7.38887e-06	-1.60498	-4.74448e-10
88387351	chr16:88387351:T:C	2.83489e-08	-1.5936	-1.40011	1.88189e-06	-1.63961	-1.33307
88387860	chr16:88387860:G:A	3.67902e-08	-1.27882	-1.45425	3.78768e-06	-0.854186	-1.41902
88388027	chr16:88388027:G:A	6.68981e-08	-1.54195	-0.593171	7.04591e-06	-1.04806	-0.604451
88388214	chr16:88388214:C:T	1.3173e-07	-1.3376e-10	-1.45754	8.38518e-06	-1.3376e-10	-1.47849
88388406	chr16:88388406:C:T	1.73453e-07	-1.18239	-4.74448e-10	1.25443e-05	-1.07569	-4.74448e-10
88388758	chr16:88388758:G:A	1.89772e-06	1.21011	-4.74448e-10	0.000118062	1.16626	-4.74448e-10
88389042	chr16:88389042:C:T	5.54326e-08	-0.871573	-1.45155	3.14325e-06	-0.986435	-1.47326
88389140	chr16:88389140:A:G	4.30671e-07	-1.3376e-10	-0.272949	2.62086e-05	-1.3376e-10	-0.338871
88389255	chr16:88389255:T:C	8.83488e-08	-1.51922	-0.337777	1.26005e-05	-1.00372	-0.0675007
88389589	chr16:88389589:G:A	3.88461e-08	-1.4498	-1.22889	3.06941e-06	-1.46732	-1.01615
88389811	chr16:88389811:C:T	3.28772e-08	-1.59013	-1.25538	1.7224e-06	-1.64589	-1.41535
88389972	chr16:88389972:G:C	2.66831e-08	-1.56305	-1.49122	1.75813e-06	-1.549	-1.4917
88389977	chr16:88389977:C:G	6.53157e-08	-1.54851	-0.61055	2.68797e-06	-1.65449	-0.961679
88389987	chr16:88389987:C:T	1.08435e-07	-1.65214	-4.74448e-10	7.0267e-06	-1.65524	-4.74448e-10
88390369	chr16:88390369:C:T	5.62754e-07	-0.0054504	-4.74448e-10	3.86935e-05	0.0507155	-4.74448e-10
88390414	chr16:88390414:G:A	4.1572e-08	-1.60265	-1.00821	3.41236e-06	-1.47191	-0.90564
88390762	chr16:88390762:C:T	5.9679e-08	-0.839616	-1.4097	2.43683e-06	-1.32343	-1.39082
88390880	chr16:88390880:T:C	2.4183e-07	-0.850059	-4.74448e-10	1.69189e-05	-0.776525	-4.74448e-10
88390950	chr16:88390950:C:T	4.75646e-07	-1.3376e-10	-0.173619	3.09178e-05	-1.3376e-10	-0.173624
88391010	chr16:88391010:T:C	5.71259e-08	-1.58655	-0.706483	2.73218e-06	-1.64728	-0.952575
88391260	chr16:88391260:C:T	6.44842e-08	-1.60014	-0.571732	3.08177e-06	-1.64206	-0.837395
88391342	chr16:88391342:A:G	6.17486e-08	-1.56239	-0.652837	2.83081e-06	-1.65346	-0.910932
88391425	chr16:88391425:A:G	6.5057e-08	-1.59118	-0.571851	3.05207e-06	-1.6463	-0.842833
88391683	chr16:88391683:C:T	3.87187e-07	-0.379385	-4.74448e-10	2.35427e-05	-0.446141	-4.74448e-10
88392327	chr16:88392327:A:C	3.1064e-08	-1.63802	-1.26423	2.43505e-06	-1.63601	-1.07898
88392607	chr16:88392607:G:A	1.59636e-07	-1.26539	-4.74448e-10	9.74566e-06	-1.32813	-4.74448e-10
88392633	chr16:88392633:C:T	1.87885e-07	-1.3376e-10	-1.10246	1.30401e-05	-1.3376e-10	-1.03693
88392805	chr16:88392805:C:G	4.38882e-08	-1.52888	-1.02777	2.12825e-06	-1.65532	-1.19434
88392889	chr16:88392889:G:A	1.29488e-07	-1.3376e-10	-1.47471	8.50598e-06	-1.3376e-10	-1.46419
88392913	chr16:88392913:C:T	4.67585e-08	-1.56455	-0.928752	4.27596e-06	-1.36179	-0.790154
88392980	chr16:88392980:G:C	2.52398e-08	-1.62933	-1.48054	1.76379e-06	-1.62465	-1.41284
88393247	chr16:88393247:G:A	2.46414e-08	-1.65438	-1.47948	1.91371e-06	-1.4716	-1.48431
88393254	chr16:88393254:C:T	2.0956e-07	-1.3376e-10	-0.993284	1.42163e-05	-1.3376e-10	-0.950568
88393335	chr16:88393335:A:G	5.20437e-08	-1.59224	-0.793966	2.56279e-06	-1.64556	-1.0183
88393394	chr16:88393394:G:A	1.77505e-07	-1.3376e-10	-1.15929	1.2185e-05	-1.3376e-10	-1.10475
88393415	chr16:88393415:G:A	1.40975e-07	-1.3376e-10	-1.38971	9.38965e-06	-1.3376e-10	-1.36535
88393768	chr16:88393768:G:C	5.23204e-08	-1.56563	-0.815273	2.53176e-06	-1.65292	-1.02313
88394014	chr16:88394014:C:T	1.64825e-07	-1.3376e-10	-1.23341	1.1135e-05	-1.3376e-10	-1.19487
88394136	chr16:88394136:C:T	6.06868e-08	-1.55489	-0.677674	7.47109e-06	-1.08649	-0.507428
88394216	chr16:88394216:T:C	3.5788e-07	-1.3376e-10	-0.458095	1.96597e-05	-1.3376e-10	-0.626385
88394353	chr16:88394353:C:T	5.60677e-08	-0.820529	-1.4912	4.45788e-06	-0.61545	-1.49483
88394491	chr16:88394491:T:A	7.82644e-08	-1.53147	-0.446735	1.03004e-05	-1.03032	-0.242455
88394736	chr16:88394736:T:C	3.8898e-07	-1.49673	1.12196	1.49337e-05	-1.53765	0.636313
88394813	chr16:88394813:C:G	1.77141e-07	-1.16135	-4.74448e-10	1.0891e-05	-1.21702	-4.74448e-10
88394867	chr16:88394867:C:T	8.40108e-08	-1.54647	-0.36088	1.05383e-05	-1.06714	-0.182798
88394878	chr16:88394878:G:A	2.72523e-08	-1.57538	-1.45778	1.92747e-06	-1.57545	-1.3733
88394881	chr16:88394881:G:A	5.56307e-08	-0.825872	-1.49369	4.42403e-06	-0.621773	-1.49613
88395032	chr16:88395032:C:T	1.28875e-07	-1.3376e-10	-1.47945	8.47838e-06	-1.3376e-10	-1.46744
88395074	chr16:88395074:A:G	6.73785e-08	-0.90555	-1.22242	5.39827e-06	-0.71354	-1.20534
88395497	chr16:88395497:G:A	7.78872e-08	-1.53482	-0.44821	9.89669e-06	-1.03903	-0.273732
88395661	chr16:88395661:G:A	5.90296e-08	-1.53328	-0.726978	7.29789e-06	-1.03182	-0.585553
88395840	chr16:88395840:G:A	4.93023e-08	-1.55564	-0.884683	2.3201e-06	-1.6543	-1.10904
88395843	chr16:88395843:C:T	1.30988e-07	-1.3376e-10	-1.46319	8.75197e-06	-1.3376e-10	-1.43568
88395866	chr16:88395866:G:C	5.89825e-08	-1.56778	-0.693277	2.72325e-06	-1.65267	-0.95046
88396011	chr16:88396011:G:T	1.3317e-07	-1.3376e-10	-1.44667	8.68048e-06	-1.3376e-10	-1.44388
88396142	chr16:88396142:T:C	4.46648e-08	-1.60404	-0.935068	3.67038e-06	-1.26149	-1.04317
88396314	chr16:88396314:C:T	2.75076e-07	-1.3376e-10	-0.721246	2.06262e-05	-1.3376e-10	-0.578396
88396539	chr16:88396539:C:T	6.43525e-08	-0.909876	-1.26404	5.13427e-06	-0.718711	-1.25031
88397140	chr16:88397140:C:T	7.18639e-08	-0.916381	-1.14714	5.79426e-06	-0.723768	-1.12432
88397812	chr16:88397812:T:C	2.6998e-08	-1.55246	-1.49007	1.83842e-06	-1.55248	-1.44357
88397940	chr16:88397940:C:G	2.65736e-08	-1.56494	-1.49344	1.79507e-06	-1.56505	-1.45486
88398005	chr16:88398005:T:C	6.11661e-08	-1.50854	-0.716157	2.70257e-06	-1.65473	-0.956026
88398104	chr16:88398104:T:C	1.00267e-07	-1.47128	-0.259181	1.41159e-05	-0.90472	-0.0529317
88398122	chr16:88398122:T:C	2.67978e-08	-1.57189	-1.47809	1.8567e-06	-1.57207	-1.41409
88398123	chr16:88398123:G:A	2.68878e-08	-1.56853	-1.47809	1.86321e-06	-1.56857	-1.41409
88398230	chr16:88398230:T:C	1.98466e-07	-1.3376e-10	-1.04767	1.35549e-05	-1.3376e-10	-0.998207
88398375	chr16:88398375:G:A	1.37849e-07	-1.3376e-10	-1.41213	9.51449e-06	-1.3376e-10	-1.35214
88398383	chr16:88398383:C:T	2.71434e-08	-1.54207	-1.49509	1.82727e-06	-1.54181	-1.46033
88398424	chr16:88398424:G:A	2.53693e-08	-1.61098	-1.49378	1.67128e-06	-1.60543	-1.48594
88398432	chr16:88398432:A:G	2.47039e-08	-1.63473	-1.49661	1.65085e-06	-1.63252	-1.47115
88398445	chr16:88398445:T:C	2.6402e-08	-1.57034	-1.49452	1.73004e-06	-1.56999	-1.48682
88398455	chr16:88398455:T:A	2.54326e-08	-1.60563	-1.49663	1.68862e-06	-1.60546	-1.47558
88398460	chr16:88398460:G:A	1.37846e-07	-1.3376e-10	-1.41216	8.81652e-06	-1.3376e-10	-1.42833
88398469	chr16:88398469:G:A	2.68475e-08	-1.55617	-1.49196	1.82179e-06	-1.55617	-1.44897
88398479	chr16:88398479:G:A	5.09719e-08	-1.63178	-0.775239	3.49197e-06	-1.61526	-0.739228
88398551	chr16:88398551:T:A	2.72481e-08	-1.53797	-1.49534	1.83056e-06	-1.53836	-1.46197
88398554	chr16:88398554:A:G	2.69232e-08	-1.55409	-1.49121	1.83106e-06	-1.55441	-1.44565
88398556	chr16:88398556:A:G	2.58257e-08	-1.59129	-1.49563	1.73384e-06	-1.59129	-1.46332
88398754	chr16:88398754:C:T	1.604e-07	-1.3376e-10	-1.26062	1.11073e-05	-1.3376e-10	-1.19735
88398778	chr16:88398778:C:A	3.92034e-08	-1.43931	-1.23022	1.75114e-06	-1.64297	-1.40171
88398816	chr16:88398816:G:A	1.62051e-07	-1.3376e-10	-1.25038	1.03789e-05	-1.3376e-10	-1.26519
88398862	chr16:88398862:G:A	1.51541e-07	-1.3376e-10	-1.31743	9.35533e-06	-1.3376e-10	-1.36901
88398893	chr16:88398893:C:T	7.55947e-08	-1.47258	-0.540324	3.15539e-06	-1.65059	-0.80525
88398907	chr16:88398907:C:G	2.6877e-08	-1.55041	-1.49662	1.78207e-06	-1.54884	-1.47834
88399270	chr16:88399270:T:C	2.72312e-08	-1.54682	-1.48711	1.86499e-06	-1.54659	-1.43511
88399463	chr16:88399463:A:G	5.16236e-08	-1.4894	-0.904916	2.31722e-06	-1.65279	-1.1118
88399549	chr16:88399549:A:G	1.54682e-07	-1.3376e-10	-1.29692	1.10192e-05	-1.3376e-10	-1.20532
88399561	chr16:88399561:G:C	5.23567e-08	-0.889006	-1.49121	4.16173e-06	-0.682479	-1.49655
88399565	chr16:88399565:A:G	2.80531e-08	-1.55264	-1.45156	1.97953e-06	-1.55223	-1.36987
88399584	chr16:88399584:G:A	3.03687e-08	-1.56092	-1.36396	2.28596e-06	-1.56209	-1.21609
88399610	chr16:88399610:C:T	5.46324e-08	-0.841295	-1.49637	4.32794e-06	-0.648338	-1.49153
88399744	chr16:88399744:A:G	2.8119e-08	-1.54039	-1.46146	1.97001e-06	-1.53978	-1.38714
88399842	chr16:88399842:C:T	1.29056e-07	-1.3376e-10	-1.47805	8.36605e-06	-1.3376e-10	-1.48078
88399843	chr16:88399843:A:G	5.01398e-08	-1.60818	-0.815295	3.28372e-06	-1.63648	-0.779503
88399864	chr16:88399864:G:T	2.70768e-08	-1.55111	-1.48851	1.85242e-06	-1.55061	-1.43786
88399959	chr16:88399959:G:A	2.89844e-08	-1.5214	-1.45014	2.04042e-06	-1.52053	-1.37127
88400016	chr16:88400016:A:G	3.87165e-08	-1.64365	-1.03838	2.90797e-06	-1.45056	-1.08694
88400053	chr16:88400053:T:C	4.86805e-08	-1.41686	-1.03616	2.21724e-06	-1.61572	-1.19297
88400100	chr16:88400100:T:C	1.6328e-07	-1.3376e-10	-1.24283	1.13365e-05	-1.3376e-10	-1.17693
88400165	chr16:88400165:G:A	1.33718e-07	-1.3376e-10	-1.44256	8.78147e-06	-1.3376e-10	-1.43231
88400226	chr16:88400226:C:T	1.31482e-07	-1.3376e-10	-1.45942	8.27215e-06	-1.3376e-10	-1.49206
88400244	chr16:88400244:C:T	7.95336e-08	-1.57625	-0.38586	9.35123e-06	-1.27111	-0.0983388
88400359	chr16:88400359:A:G	4.10834e-08	-1.42212	-1.20056	1.79087e-06	-1.63866	-1.3836
88400637	chr16:88400637:A:G	1.98768e-07	-1.3376e-10	-1.04615	1.38384e-05	-1.3376e-10	-0.977507
88400715	chr16:88400715:TGGGATGGCACCCAA:T	5.83562e-08	-0.781262	-1.49047	3.56349e-06	-0.870834	-1.46338
88400862	chr16:88400862:T:C	4.62761e-08	-1.00847	-1.4952	3.4732e-06	-0.886593	-1.47329
88400898	chr16:88400898:T:C	5.03949e-08	-0.936801	-1.4816	4.05533e-06	-0.809416	-1.39551
88401136	chr16:88401136:A:G	2.09887e-07	-1.3376e-10	-0.991724	1.40927e-05	-1.3376e-10	-0.959302
88401319	chr16:88401319:G:A	2.71228e-08	-1.56891	-1.46901	1.88848e-06	-1.56905	-1.40013
88401383	chr16:88401383:G:C	3.52659e-08	-1.64697	-1.1284	2.96216e-06	-1.54207	-0.976964
88401399	chr16:88401399:A:G	2.83245e-08	-1.65531	-1.33926	1.95672e-06	-1.55104	-1.38265
88401577	chr16:88401577:G:A	5.92405e-08	-0.779907	-1.47678	3.6313e-06	-0.87224	-1.44313
88401861	chr16:88401861:G:T	2.2732e-07	-1.3376e-10	-0.911935	1.22459e-05	-1.3376e-10	-1.09977
88402147	chr16:88402147:G:A	5.43313e-08	-1.49999	-0.843198	2.49183e-06	-1.65317	-1.03878
88402319	chr16:88402319:A:C	5.11548e-08	-1.13534	-1.2681	4.68848e-06	-1.00822	-1.05163
88402359	chr16:88402359:G:A	5.19609e-08	-1.09212	-1.29568	4.75266e-06	-0.961377	-1.08488
88402426	chr16:88402426:G:A	5.22455e-08	-1.1064	-1.27594	4.81214e-06	-0.977457	-1.05636
88402530	chr16:88402530:C:T	1.6328e-07	-1.3376e-10	-1.24283	1.13365e-05	-1.3376e-10	-1.17693
88402578	chr16:88402578:T:TC	1.30766e-07	-1.3376e-10	-1.46489	8.56756e-06	-1.3376e-10	-1.45697
88402635	chr16:88402635:C:T	5.78904e-08	-0.785609	-1.49413	3.44937e-06	-0.876022	-1.49074
88402725	chr16:88402725:C:T	1.32152e-07	-1.3376e-10	-1.45434	8.6735e-06	-1.3376e-10	-1.44468
88402800	chr16:88402800:C:T	7.58899e-08	-1.50368	-0.505327	1.03769e-05	-0.960838	-0.30454
88402828	chr16:88402828:C:T	3.39628e-08	-1.60227	-1.21075	2.72432e-06	-1.59576	-1.00698
88402924	chr16:88402924:A:AC	1.26993e-07	-1.3376e-10	-1.49416	8.27938e-06	-1.3376e-10	-1.49119
88402973	chr16:88402973:G:A	3.412e-08	-1.65504	-1.15337	2.24141e-06	-1.52365	-1.2742
88403006	chr16:88403006:G:A	5.67855e-08	-0.812242	-1.48677	3.50331e-06	-0.901201	-1.45005
88403026	chr16:88403026:G:A	4.64519e-08	-1.2034	-1.29647	4.19496e-06	-1.08597	-1.0851
88403175	chr16:88403175:G:A	3.42663e-08	-1.57153	-1.2326	1.73784e-06	-1.65226	-1.40005
88403454	chr16:88403454:A:G	1.32813e-07	-1.3376e-10	-1.44935	8.78255e-06	-1.3376e-10	-1.43219
88403465	chr16:88403465:C:T	4.93482e-08	-1.64274	-0.796654	3.47554e-06	-1.55229	-0.806918
88403651	chr16:88403651:A:G	1.57174e-07	-1.3376e-10	-1.28094	1.05083e-05	-1.3376e-10	-1.25279
88403888	chr16:88403888:A:G	6.38457e-08	-1.5683	-0.613525	9.20437e-06	-1.22625	-0.159025
88403933	chr16:88403933:T:C	2.91832e-08	-1.62368	-1.34102	2.56291e-06	-1.47627	-1.18755
88404102	chr16:88404102:G:A	1.26685e-07	-1.3376e-10	-1.49659	8.23593e-06	-1.3376e-10	-1.49645
88404109	chr16:88404109:T:C	3.0251e-08	-1.52816	-1.4006	3.54002e-06	-1.02313	-1.31769
88404245	chr16:88404245:C:T	1.27071e-07	-1.3376e-10	-1.49355	8.26733e-06	-1.3376e-10	-1.49265
88404544	chr16:88404544:A:T	1.18465e-07	-1.56368	-4.74448e-10	7.96825e-06	-1.52949	-4.74448e-10
88404646	chr16:88404646:G:A	1.30625e-07	-1.3376e-10	-1.46597	8.65991e-06	-1.3376e-10	-1.44625
88404668	chr16:88404668:A:G	2.75576e-08	-1.61609	-1.40592	1.98255e-06	-1.61845	-1.30212
88404720	chr16:88404720:T:C	2.89177e-08	-1.49333	-1.48051	1.87306e-06	-1.51211	-1.46527
88404753	chr16:88404753:G:C	1.14139e-07	-1.60088	-4.74448e-10	7.77684e-06	-1.55381	-4.74448e-10
88404879	chr16:88404879:T:C	3.75619e-08	-1.41724	-1.29507	2.92002e-06	-1.50907	-1.02429
88405330	chr16:88405330:A:T	5.1624e-07	-1.44147	1.34975	5.94658e-05	-1.02761	1.50806
88405345	chr16:88405345:C:T	1.29636e-07	-1.3376e-10	-1.47356	8.43237e-06	-1.3376e-10	-1.47288
88405496	chr16:88405496:C:T	4.62455e-08	-1.65042	-0.85391	2.47104e-06	-1.56435	-1.13597
88405893	chr16:88405893:C:T	1.74903e-07	-1.3376e-10	-1.17406	1.1782e-05	-1.3376e-10	-1.13838
88406108	chr16:88406108:A:G	1.42602e-07	-1.3376e-10	-1.37823	8.964e-06	-1.3376e-10	-1.41174
88406735	chr16:88406735:G:A	3.0824e-07	-0.607414	-4.74448e-10	1.67184e-05	-0.788449	-4.74448e-10
88406737	chr16:88406737:G:C	1.51223e-07	-1.3376e-10	-1.31954	1.03591e-05	-1.3376e-10	-1.26709
88406831	chr16:88406831:T:A	1.30425e-07	-1.3376e-10	-1.46749	8.5365e-06	-1.3376e-10	-1.46061
88407588	chr16:88407588:T:G	1.41098e-07	-1.3376e-10	-1.38884	9.90177e-06	-1.3376e-10	-1.31224
88407808	chr16:88407808:C:G	1.45179e-07	-1.3376e-10	-1.36032	9.82501e-06	-1.3376e-10	-1.32003
88408239	chr16:88408239:G:C	1.44288e-07	-1.3376e-10	-1.36648	9.44106e-06	-1.3376e-10	-1.35989
88408345	chr16:88408345:T:C	1.33136e-06	2.30821	-1.45255	0.00020525	3.15369	-1.43442
88408555	chr16:88408555:C:T	1.6006e-07	-1.3376e-10	-1.26275	9.55599e-06	-1.3376e-10	-1.34779
88408666	chr16:88408666:G:A	3.49685e-08	-1.64358	-1.14027	3.15168e-06	-1.35835	-1.09867
88409100	chr16:88409100:G:T	8.03011e-08	-0.472722	-1.47979	9.21648e-06	0.0908058	-1.47477
88409532	chr16:88409532:A:G	8.45418e-07	1.68846	-1.28692	0.000105181	2.40716	-1.35644
88409677	chr16:88409677:C:T	1.12166e-07	-1.61832	-4.74448e-10	7.10732e-06	-1.64383	-4.74448e-10
88409710	chr16:88409710:T:C	1.30483e-07	-1.3376e-10	-1.46705	8.65228e-06	-1.3376e-10	-1.44713
88409744	chr16:88409744:C:T	1.61953e-07	-1.3376e-10	-1.25099	1.06299e-05	-1.3376e-10	-1.24128
88410178	chr16:88410178:C:G	9.9814e-08	-0.261588	-1.4734	1.06904e-05	0.216773	-1.45238
88410636	chr16:88410636:G:A	1.37959e-07	-1.3376e-10	-1.41134	8.51827e-06	-1.3376e-10	-1.46274
88410671	chr16:88410671:C:G	6.43189e-07	1.56249	-1.43434	6.05099e-05	1.96185	-1.464
88410950	chr16:88410950:G:A	5.65722e-07	-1.3376e-10	-0.000191076	4.36431e-05	-1.3376e-10	0.171089
88411581	chr16:88411581:T:C	1.49684e-07	-1.3376e-10	-1.32977	9.71383e-06	-1.3376e-10	-1.33141
88411611	chr16:88411611:G:C	1.48384e-07	-1.3376e-10	-1.33849	1.01592e-05	-1.3376e-10	-1.28658
88411613	chr16:88411613:A:T	1.08613e-07	-1.6505	-4.74448e-10	7.65306e-06	-1.56985	-4.74448e-10
88411716	chr16:88411716:G:A	1.26721e-07	-1.3376e-10	-1.49631	8.24907e-06	-1.3376e-10	-1.49486
88411737	chr16:88411737:C:G	1.56978e-07	-1.3376e-10	-1.28219	1.06694e-05	-1.3376e-10	-1.23757
88412168	chr16:88412168:C:T	1.37244e-07	-1.3376e-10	-1.41653	8.66936e-06	-1.3376e-10	-1.44516
88412216	chr16:88412216:G:A	6.65318e-08	-0.65488	-1.48573	3.56516e-06	-0.842451	-1.4913
88412231	chr16:88412231:G:A	2.48449e-07	-1.3376e-10	-0.823056	1.64353e-05	-1.3376e-10	-0.805523
88412460	chr16:88412460:T:C	4.60838e-08	-1.61573	-0.892102	5.87759e-06	-1.44375	-0.390063
88412559	chr16:88412559:G:A	1.39392e-07	-1.3376e-10	-1.40101	8.45345e-06	-1.3376e-10	-1.47038
88412603	chr16:88412603:C:A	1.33559e-07	-1.3376e-10	-1.44375	8.33521e-06	-1.3376e-10	-1.48447
88412638	chr16:88412638:G:A	6.88578e-08	-0.618044	-1.48821	4.07603e-06	-0.715156	-1.48468
88412828	chr16:88412828:C:T	1.2829e-07	-1.3376e-10	-1.484	8.23509e-06	-1.3376e-10	-1.49655
88413068	chr16:88413068:C:G	1.28381e-07	-1.48329	-4.74448e-10	7.04168e-06	-1.65311	-4.74448e-10
88413250	chr16:88413250:A:G	4.38938e-08	-1.55586	-1.00067	5.00709e-06	-1.32496	-0.669145
88413418	chr16:88413418:G:A	1.2939e-07	-1.3376e-10	-1.47546	8.30818e-06	-1.3376e-10	-1.48772
88413440	chr16:88413440:G:A	5.6045e-08	-0.824967	-1.48717	3.06986e-06	-0.997451	-1.48587
88413540	chr16:88413540:T:G	1.86637e-07	-1.3376e-10	-1.10913	1.25918e-05	-1.3376e-10	-1.07191
88413556	chr16:88413556:C:G	1.80232e-07	-1.3376e-10	-1.14405	1.08131e-05	-1.3376e-10	-1.2242
88413672	chr16:88413672:G:T	2.03922e-07	-1.3376e-10	-1.02056	1.23584e-05	-1.3376e-10	-1.09062
88413740	chr16:88413740:G:T	5.63949e-08	-0.887553	-1.41836	3.44673e-06	-0.957218	-1.41031
88413820	chr16:88413820:C:T	1.45952e-07	-1.3376e-10	-1.35502	9.54915e-06	-1.3376e-10	-1.34851
88413913	chr16:88413913:A:G	3.20498e-08	-1.62901	-1.24199	2.45118e-06	-1.47775	-1.23064
88413949	chr16:88413949:C:A	1.75256e-07	-1.3376e-10	-1.17205	1.05292e-05	-1.3376e-10	-1.25081
88414333	chr16:88414333:G:A	1.36634e-07	-1.3376e-10	-1.42099	8.42499e-06	-1.3376e-10	-1.47375
88414871	chr16:88414871:C:T	2.4391e-07	-1.3376e-10	-0.841493	1.68115e-05	-1.3376e-10	-0.782896
88415021	chr16:88415021:A:G	6.27396e-08	-1.59923	-0.600072	9.07774e-06	-1.40807	0.00893339
88415122	chr16:88415122:G:A	2.44235e-07	-1.3376e-10	-0.840162	1.68349e-05	-1.3376e-10	-0.781502
88415177	chr16:88415177:T:A	2.04402e-07	-1.3376e-10	-1.01821	1.35851e-05	-1.3376e-10	-0.995981
88415215	chr16:88415215:C:T	1.51264e-07	-1.3376e-10	-1.31927	1.0106e-05	-1.3376e-10	-1.29183
88415259	chr16:88415259:G:A	2.28337e-07	-1.3376e-10	-0.907472	1.45458e-05	-1.3376e-10	-0.927656
88415706	chr16:88415706:C:A	5.616e-08	-0.830268	-1.47982	5.36328e-06	-0.429129	-1.49625
88416194	chr16:88416194:C:A	1.36388e-07	-1.3376e-10	-1.42279	8.41116e-06	-1.3376e-10	-1.4754
88416283	chr16:88416283:G:A	3.41518e-08	-1.31194	-1.49554	2.14794e-06	-1.34514	-1.49531
88416336	chr16:88416336:A:C	1.3655e-07	-1.3376e-10	-1.4216	9.18641e-06	-1.3376e-10	-1.38723
88416460	chr16:88416460:A:C	1.30605e-07	-1.3376e-10	-1.46612	8.34873e-06	-1.3376e-10	-1.48285
88416599	chr16:88416599:C:T	6.66235e-08	-0.67652	-1.46272	4.09347e-06	-0.753021	-1.44254
88416640	chr16:88416640:T:C	1.36765e-07	-1.3376e-10	-1.42003	9.22039e-06	-1.3376e-10	-1.38354
88416909	chr16:88416909:G:A	6.97479e-08	-0.658177	-1.43523	4.30069e-06	-0.735698	-1.41048
88417039	chr16:88417039:C:G	1.35734e-07	-1.3376e-10	-1.4276	9.12139e-06	-1.3376e-10	-1.39433
88417251	chr16:88417251:C:G	3.28031e-07	-1.3376e-10	-0.545187	2.13864e-05	-1.3376e-10	-0.542202
88417296	chr16:88417296:C:T	1.48402e-07	-1.3376e-10	-1.33837	9.39745e-06	-1.3376e-10	-1.36452
88417303	chr16:88417303:C:T	1.31809e-07	-1.45694	-4.74448e-10	1.39398e-05	-0.97021	-4.74448e-10
88417341	chr16:88417341:T:A	2.05595e-07	-1.3376e-10	-1.01239	1.41395e-05	-1.3376e-10	-0.955982
88417400	chr16:88417400:G:C	3.37482e-07	-1.3376e-10	-0.516782	2.67324e-05	-1.3376e-10	-0.319082
88417903	chr16:88417903:C:T	3.45655e-08	-1.29944	-1.496	2.9996e-06	-1.02306	-1.48342
88418742	chr16:88418742:G:A	1.85612e-07	-1.3376e-10	-1.11463	1.2651e-05	-1.3376e-10	-1.06722
88418762	chr16:88418762:C:T	1.83278e-07	-1.12729	-4.74448e-10	1.22188e-05	-1.10198	-4.74448e-10
88418845	chr16:88418845:C:T	1.43751e-07	-1.3376e-10	-1.37021	1.00327e-05	-1.3376e-10	-1.29911
88418929	chr16:88418929:A:G	1.50832e-07	-1.3376e-10	-1.32213	9.79196e-06	-1.3376e-10	-1.3234
88419052	chr16:88419052:A:G	1.32028e-07	-1.3376e-10	-1.45528	8.59798e-06	-1.3376e-10	-1.45343
88419098	chr16:88419098:T:C	3.51214e-08	-1.37407	-1.40542	1.98997e-06	-1.51892	-1.39792
88419139	chr16:88419139:G:A	2.46928e-07	-0.829198	-4.74448e-10	2.93046e-05	-0.227213	-4.74448e-10
88419338	chr16:88419338:G:A	1.68489e-07	-1.3376e-10	-1.21142	1.15492e-05	-1.3376e-10	-1.15834
88419587	chr16:88419587:C:A	4.59486e-07	-0.208186	-4.74448e-10	2.69458e-05	-0.311131	-4.74448e-10
88419606	chr16:88419606:C:T	2.49922e-08	-1.62709	-1.49264	1.72328e-06	-1.64177	-1.41896
88419807	chr16:88419807:G:A	2.62666e-07	-0.767412	-4.74448e-10	3.09682e-05	-0.171997	-4.74448e-10
88420252	chr16:88420252:G:A	2.0862e-07	-1.3376e-10	-0.99778	1.30051e-05	-1.3376e-10	-1.03962
88420545	chr16:88420545:G:A	1.55119e-07	-1.3376e-10	-1.2941	8.60267e-06	-1.3376e-10	-1.45288
88420585	chr16:88420585:G:A	1.26958e-07	-1.3376e-10	-1.49444	8.23566e-06	-1.3376e-10	-1.49648
88420831	chr16:88420831:C:T	1.303e-07	-1.3376e-10	-1.46845	8.25688e-06	-1.3376e-10	-1.49391
88420867	chr16:88420867:G:A	7.59526e-08	-0.602896	-1.40529	4.67212e-06	-0.689167	-1.37418
88421157	chr16:88421157:A:G	4.74589e-08	-1.45194	-1.0265	8.85761e-06	-0.958227	-0.465453
88421160	chr16:88421160:G:A	3.16615e-08	-1.56562	-1.31757	2.98063e-06	-1.29367	-1.21915
88421502	chr16:88421502:C:T	2.18907e-07	-1.3376e-10	-0.949646	1.51799e-05	-1.3376e-10	-0.884984
88421677	chr16:88421677:C:G	3.77403e-08	-1.59324	-1.11433	3.80679e-06	-1.25266	-1.01551
88421926	chr16:88421926:C:T	1.54683e-07	-1.3376e-10	-1.29691	9.48824e-06	-1.3376e-10	-1.3549
88422145	chr16:88422145:C:T	2.72515e-08	-1.61886	-1.41432	2.45901e-06	-1.43429	-1.27091
88422190	chr16:88422190:G:A	3.42133e-08	-1.57836	-1.22732	3.25791e-06	-1.32049	-1.10338
88423501	chr16:88423501:C:T	1.4089e-07	-1.3376e-10	-1.39031	9.32148e-06	-1.3376e-10	-1.37263
88423674	chr16:88423674:A:G	3.28381e-07	-1.3376e-10	-0.544119	2.43675e-05	-1.3376e-10	-0.411707
88423741	chr16:88423741:C:G	1.78594e-07	-1.3376e-10	-1.15318	1.25288e-05	-1.3376e-10	-1.07693
88424010	chr16:88424010:G:A	3.04712e-08	-1.54247	-1.37904	2.86568e-06	-1.24711	-1.30504
88424062	chr16:88424062:G:A	1.26812e-07	-1.3376e-10	-1.49558	8.29639e-06	-1.3376e-10	-1.48914
88424143	chr16:88424143:G:C	2.44081e-07	-1.3376e-10	-0.840795	1.61186e-05	-1.3376e-10	-0.824986
88424221	chr16:88424221:A:G	2.6022e-07	-1.3376e-10	-0.776765	1.89747e-05	-1.3376e-10	-0.661849
88424603	chr16:88424603:G:A	1.58265e-07	-1.3376e-10	-1.27402	1.07165e-05	-1.3376e-10	-1.23317
88424737	chr16:88424737:T:C	1.88772e-07	-1.3376e-10	-1.09775	1.15442e-05	-1.3376e-10	-1.15878
88424738	chr16:88424738:T:C	1.9761e-07	-1.3376e-10	-1.052	1.20416e-05	-1.3376e-10	-1.11659
88424912	chr16:88424912:T:TG	1.10757e-07	-1.63095	-4.74448e-10	7.12448e-06	-1.64142	-4.74448e-10
88424938	chr16:88424938:C:T	1.63395e-07	-1.3376e-10	-1.24212	1.16166e-05	-1.3376e-10	-1.15252
88424987	chr16:88424987:C:T	3.97106e-08	-1.65319	-1.00348	2.59723e-06	-1.65295	-0.997566
88425074	chr16:88425074:G:A	6.66015e-08	-0.684604	-1.45496	3.55951e-06	-0.893955	-1.44138
88425144	chr16:88425144:C:T	2.26386e-07	-1.3376e-10	-0.91605	1.49552e-05	-1.3376e-10	-0.8999
88425167	chr16:88425167:C:T	1.54389e-07	-0.543614	-0.755202	1.08597e-05	-0.522249	-0.697649
88425321	chr16:88425321:G:A	1.2674e-07	-1.3376e-10	-1.49615	8.23807e-06	-1.3376e-10	-1.49619
88425812	chr16:88425812:T:A	1.37993e-07	-1.3376e-10	-1.41109	8.89933e-06	-1.3376e-10	-1.41898
88425867	chr16:88425867:T:C	2.15394e-07	-1.3376e-10	-0.965825	1.42099e-05	-1.3376e-10	-0.95102
88426079	chr16:88426079:C:T	2.93346e-08	-1.64398	-1.31555	1.71623e-06	-1.65191	-1.41292
88426148	chr16:88426148:G:A	1.42155e-07	-1.3376e-10	-1.38138	9.66484e-06	-1.3376e-10	-1.33646
88426271	chr16:88426271:C:A	1.23244e-07	-1.52413	-4.74448e-10	1.22949e-05	-1.09577	-4.74448e-10
88427011	chr16:88427011:G:C	1.13046e-07	-1.6105	-4.74448e-10	8.76004e-06	-1.43476	-4.74448e-10
88427100	chr16:88427100:C:T	2.78929e-08	-1.65026	-1.35966	1.66641e-06	-1.65472	-1.43957
88427113	chr16:88427113:C:T	6.15487e-07	0.0841193	-4.74448e-10	3.27897e-05	-0.114842	-4.74448e-10
88427797	chr16:88427797:G:A	1.38716e-07	-1.3376e-10	-1.40587	9.35033e-06	-1.3376e-10	-1.36954
88428422	chr16:88428422:G:A	1.29111e-07	-1.3376e-10	-1.47762	8.23861e-06	-1.3376e-10	-1.49613
88428755	chr16:88428755:G:A	2.86788e-08	-1.57948	-1.40265	2.0236e-06	-1.59958	-1.3005
88428959	chr16:88428959:G:A	1.61693e-07	-0.186586	-1.06601	1.25337e-05	0.0591515	-1.13569
88428999	chr16:88428999:G:C	1.87016e-07	-1.3376e-10	-1.1071	1.17516e-05	-1.3376e-10	-1.14097
88429054	chr16:88429054:G:A	1.28071e-07	-1.3376e-10	-1.48571	8.23484e-06	-1.3376e-10	-1.49658
88429167	chr16:88429167:C:T	1.40021e-06	0.906084	-4.74448e-10	0.000142813	1.35658	-4.74448e-10
88429297	chr16:88429297:G:A	3.96218e-08	-1.22466	-1.43425	4.3714e-06	-0.727177	-1.4027
88429555	chr16:88429555:C:T	2.13768e-07	-1.3376e-10	-0.973401	1.22541e-05	-1.3376e-10	-1.0991
88429600	chr16:88429600:T:C	2.61601e-08	-1.59314	-1.48092	1.59985e-06	-1.64285	-1.4922
88429840	chr16:88429840:G:A	1.26831e-07	-1.3376e-10	-1.49544	8.24271e-06	-1.3376e-10	-1.49563
88430089	chr16:88430089:TTCCGGCCCCAGAGGTCCCAGC:T	2.55377e-07	-1.3376e-10	-0.795554	1.39864e-05	-1.3376e-10	-0.966869
88430383	chr16:88430383:C:A	2.69516e-07	-1.3376e-10	-0.741668	1.91593e-05	-1.3376e-10	-0.652167
88430986	chr16:88430986:T:C	1.644e-07	-1.53057	0.294577	2.17146e-05	-1.11802	0.591043
88430992	chr16:88430992:G:A	6.307e-08	-0.715462	-1.47859	4.87793e-06	-0.526622	-1.49361
88431038	chr16:88431038:A:G	7.33292e-08	-1.32953	-0.713802	6.70364e-06	-0.971466	-0.73084
88431120	chr16:88431120:C:T	2.71823e-07	-1.3376e-10	-0.733141	1.45682e-05	-1.3376e-10	-0.926113
88431833	chr16:88431833:C:G	1.40579e-07	-1.3376e-10	-1.39253	9.01302e-06	-1.3376e-10	-1.40629
88431904	chr16:88431904:C:T	2.99257e-08	-1.65167	-1.28791	2.37348e-06	-1.65516	-1.08544
88432354	chr16:88432354:G:A	1.34662e-07	-1.3376e-10	-1.43553	8.65017e-06	-1.3376e-10	-1.44738
88432396	chr16:88432396:G:A	1.08688e-07	-1.64981	-4.74448e-10	7.26351e-06	-1.62209	-4.74448e-10
88433326	chr16:88433326:T:C	2.05457e-07	-1.3376e-10	-1.01306	1.39452e-05	-1.3376e-10	-0.96982
88433502	chr16:88433502:G:A	5.7894e-07	-1.3376e-10	0.0229059	4.38067e-05	-1.3376e-10	0.174829
88433729	chr16:88433729:G:A	2.09185e-07	-1.3376e-10	-0.995073	1.25317e-05	-1.3376e-10	-1.0767
88433858	chr16:88433858:C:G	1.33286e-07	-1.3376e-10	-1.44579	8.84429e-06	-1.3376e-10	-1.42518
88433940	chr16:88433940:G:A	1.30625e-07	0.0306611	-1.49662	9.80251e-06	0.170208	-1.49253
88434247	chr16:88434247:G:A	1.32742e-07	-1.3376e-10	-1.44989	8.45047e-06	-1.3376e-10	-1.47073
88434249	chr16:88434249:A:G	1.32742e-07	-1.3376e-10	-1.44989	8.45047e-06	-1.3376e-10	-1.47073
88434414	chr16:88434414:C:G	1.27679e-07	-1.3376e-10	-1.48877	8.38165e-06	-1.3376e-10	-1.47891
88435081	chr16:88435081:G:C	1.45625e-07	-1.3376e-10	-1.35726	9.8709e-06	-1.3376e-10	-1.31537
88435234	chr16:88435234:G:A	2.68746e-07	-0.744526	-4.74448e-10	1.48396e-05	-0.907661	-4.74448e-10
88435275	chr16:88435275:T:C	1.28856e-07	-1.3376e-10	-1.4796	8.63575e-06	-1.3376e-10	-1.44905
88435405	chr16:88435405:G:A	1.5117e-07	-1.3376e-10	-1.31989	1.03069e-05	-1.3376e-10	-1.27215
88435537	chr16:88435537:G:A	1.51795e-07	-1.3376e-10	-1.31576	9.31846e-06	-1.3376e-10	-1.37296
88435563	chr16:88435563:T:A	3.83419e-08	-1.37316	-1.31859	1.04854e-05	-0.0148794	-1.24009
88435591	chr16:88435591:G:A	1.26864e-07	-1.3376e-10	-1.49518	8.29732e-06	-1.3376e-10	-1.48902
88435800	chr16:88435800:A:T	5.64718e-08	-1.17314	-1.13142	3.53916e-06	-1.30794	-1.03312
88436074	chr16:88436074:C:T	1.10575e-07	-0.763041	-0.869559	2.92514e-05	0.518025	-0.747053
88436095	chr16:88436095:G:A	1.80272e-07	-1.3376e-10	-1.14383	1.2433e-05	-1.3376e-10	-1.0846
88436097	chr16:88436097:A:G	2.32157e-07	-1.3376e-10	-0.890878	1.4352e-05	-1.3376e-10	-0.941071
88436338	chr16:88436338:C:T	1.54487e-07	-1.3376e-10	-1.29819	1.05054e-05	-1.3376e-10	-1.25307
88436474	chr16:88436474:A:C	1.95447e-07	-1.3376e-10	-1.063	1.23899e-05	-1.3376e-10	-1.08808
88437504	chr16:88437504:G:A	2.22692e-07	-1.3376e-10	-0.932503	1.50532e-05	-1.3376e-10	-0.893365
88437831	chr16:88437831:G:A	1.15447e-07	-1.58948	-4.74448e-10	7.45743e-06	-1.59575	-4.74448e-10
88437942	chr16:88437942:C:G	1.91856e-07	-1.3376e-10	-1.08155	1.20051e-05	-1.3376e-10	-1.11963
88438178	chr16:88438178:G:A	6.7346e-07	-1.3376e-10	0.174134	5.72766e-05	-1.3376e-10	0.442935
88438442	chr16:88438442:G:C	7.08859e-08	-0.632714	-1.44451	1.18714e-05	0.329057	-1.45988
88438445	chr16:88438445:G:A	7.20698e-08	-1.44568	-0.614981	7.9976e-06	-1.36896	-0.15686
88439326	chr16:88439326:C:T	1.6067e-07	-1.3376e-10	-1.25894	9.26346e-06	-1.3376e-10	-1.37888
88439340	chr16:88439340:G:A	4.42218e-08	-1.42626	-1.12282	5.20036e-06	-0.939499	-1.01673
88439596	chr16:88439596:A:G	1.26882e-07	-1.3376e-10	-1.49504	8.27071e-06	-1.3376e-10	-1.49224
88439966	chr16:88439966:C:A	1.71132e-07	-0.414212	-0.781646	3.31006e-06	-1.06231	-1.34568
88439997	chr16:88439997:G:A	1.08588e-07	-1.65073	-4.74448e-10	7.04457e-06	-1.6527	-4.74448e-10
88440120	chr16:88440120:G:A	1.51478e-07	-1.3376e-10	-1.31786	1.13078e-05	-1.3376e-10	-1.17946
88440177	chr16:88440177:T:C	1.48543e-07	-0.234555	-1.10286	1.21966e-05	-0.0139299	-1.08987
88440239	chr16:88440239:G:A	1.10832e-07	-0.67811	-0.952166	5.35894e-06	-1.2187	-0.70749
88440253	chr16:88440253:T:TG	1.23817e-07	-0.5652	-0.954288	5.65011e-06	-1.1636	-0.709684
88440333	chr16:88440333:A:G	3.89535e-07	1.00697	-1.38031	1.68794e-05	0.716457	-1.49532
88440764	chr16:88440764:C:T	4.80964e-08	-1.1438	-1.32129	2.70945e-06	-1.43716	-1.17105
88440817	chr16:88440817:C:T	2.54014e-07	-1.3376e-10	-0.800903	1.34024e-05	-1.3376e-10	-1.00953
88440861	chr16:88440861:G:A	7.835e-06	2.99976	-0.371696	0.00569552	5.06312	-0.0206371
88440870	chr16:88440870:TG:T	1.28776e-07	-1.3376e-10	-1.48022	8.69794e-06	-1.3376e-10	-1.44187
88440887	chr16:88440887:C:T	5.09293e-08	-1.10817	-1.29969	1.83738e-06	-1.53313	-1.46349
88441132	chr16:88441132:C:G	7.10367e-07	-1.3376e-10	0.227488	3.24072e-05	-1.3376e-10	-0.126577
88441289	chr16:88441289:G:T	4.22143e-08	-1.10053	-1.49501	2.49172e-06	-1.2054	-1.48658
88441363	chr16:88441363:A:G	1.50327e-07	-1.3376e-10	-1.32548	8.94886e-06	-1.3376e-10	-1.41343
88441805	chr16:88441805:G:A	1.43476e-07	-1.3376e-10	-1.37212	9.42825e-06	-1.3376e-10	-1.36125
88442048	chr16:88442048:G:A	6.54192e-07	-1.3376e-10	0.145107	5.2147e-05	-1.3376e-10	0.349109
88442136	chr16:88442136:C:T	4.13983e-05	5.7694	-1.4767	0.0644331	8.83517	-1.36675
88442195	chr16:88442195:A:G	4.29842e-07	-1.3376e-10	-0.274876	2.43678e-05	-1.3376e-10	-0.411696
88442220	chr16:88442220:C:T	3.18801e-07	-0.573727	-4.74448e-10	1.40387e-05	-0.963142	-4.74448e-10
88442271	chr16:88442271:T:G	1.55728e-07	-1.3376e-10	-1.29018	9.64512e-06	-1.3376e-10	-1.3385
88442278	chr16:88442278:C:T	1.26775e-07	-1.3376e-10	-1.49588	8.25758e-06	-1.3376e-10	-1.49382
88442623	chr16:88442623:C:T	3.59248e-07	-1.3376e-10	-0.454281	1.86787e-05	-1.3376e-10	-0.677574
88442870	chr16:88442870:C:T	1.27235e-07	-1.3376e-10	-1.49226	8.24003e-06	-1.3376e-10	-1.49595
88443175	chr16:88443175:C:T	1.38313e-07	-1.3376e-10	-1.40877	9.00014e-06	-1.3376e-10	-1.40772
88443602	chr16:88443602:T:G	1.98901e-07	-1.3376e-10	-1.04549	1.5955e-05	-1.3376e-10	-0.835182
88443793	chr16:88443793:C:T	1.63783e-07	-1.3376e-10	-1.23975	1.05728e-05	-1.3376e-10	-1.24667
88444331	chr16:88444331:G:A	1.54412e-07	-1.3376e-10	-1.29867	9.05795e-06	-1.3376e-10	-1.40131
88444443	chr16:88444443:T:G	1.28197e-07	-1.3376e-10	-1.48472	8.42571e-06	-1.3376e-10	-1.47367
88444482	chr16:88444482:G:A	1.54851e-07	-1.3376e-10	-1.29583	8.92332e-06	-1.3376e-10	-1.41629
88444888	chr16:88444888:C:T	1.95898e-07	-1.3376e-10	-1.0607	1.08979e-05	-1.3376e-10	-1.21639
88444951	chr16:88444951:A:G	8.82969e-08	-0.83055	-1.02704	1.54036e-05	0.282838	-1.1532
88445347	chr16:88445347:G:A	1.02591e-05	3.93198	-1.03435	0.000290378	3.51528	-1.44905
88445586	chr16:88445586:C:G	1.38755e-07	-1.3376e-10	-1.40558	8.28102e-06	-1.3376e-10	-1.49099
88445637	chr16:88445637:T:C	1.29951e-07	-1.3376e-10	-1.47114	9.55979e-06	-1.3376e-10	-1.34739
88445709	chr16:88445709:AGTGAGCTTCCACCCAACATG:A	3.52663e-06	-1.3376e-10	1.8298	0.000371707	-1.3376e-10	2.31315
88446035	chr16:88446035:C:T	3.07392e-07	-0.61017	-4.74448e-10	2.28729e-05	-0.475004	-4.74448e-10
88446675	chr16:88446675:T:C	1.36514e-07	-1.3376e-10	-1.42187	8.88457e-06	-1.3376e-10	-1.42064
88447218	chr16:88447218:C:G	1.61623e-07	-1.3376e-10	-1.25303	9.53181e-06	-1.3376e-10	-1.35032
88448159	chr16:88448159:C:T	1.35983e-07	-1.3376e-10	-1.42577	8.54068e-06	-1.3376e-10	-1.46012
88448216	chr16:88448216:C:T	1.77623e-07	-1.3376e-10	-1.15863	9.44487e-06	-1.3376e-10	-1.35949
88448707	chr16:88448707:G:A	2.38452e-06	2.45266	-1.01421	7.38277e-05	2.15206	-1.45528
88448778	chr16:88448778:G:A	2.12475e-06	2.48056	-1.15744	7.36691e-05	2.17897	-1.48434
88448784	chr16:88448784:G:A	1.5482e-07	-1.29603	-4.74448e-10	7.13024e-06	-1.64061	-4.74448e-10
88448933	chr16:88448933:A:G	5.68411e-07	1.47402	-1.46946	3.09918e-05	1.20061	-1.37185
88449197	chr16:88449197:G:A	4.80016e-07	-0.164474	-4.74448e-10	5.92038e-05	0.476028	-4.74448e-10
88449261	chr16:88449261:C:T	1.28665e-07	-1.3376e-10	-1.48108	9.1115e-06	-1.3376e-10	-1.39542
88449304	chr16:88449304:T:A	8.36218e-07	0.750001	-0.359405	0.000560519	3.33605	-0.612145
88449910	chr16:88449910:CAGGGTGA:C	2.03542e-07	-1.3376e-10	-1.02242	1.61089e-05	-1.3376e-10	-0.825585
88450431	chr16:88450431:G:A	1.3869e-07	-1.3376e-10	-1.40605	8.66701e-06	-1.3376e-10	-1.44543
88450697	chr16:88450697:G:A	2.4463e-05	3.25891	0.50771	0.0228655	5.98174	0.450684
88450776	chr16:88450776:A:T	1.53789e-07	-1.30271	-4.74448e-10	1.2629e-05	-1.06896	-4.74448e-10
88450984	chr16:88450984:C:G	1.26711e-07	-1.3376e-10	-1.49638	8.28365e-06	-1.3376e-10	-1.49067
88451052	chr16:88451052:AG:A	5.83976e-06	3.39041	-1.05626	0.000159311	2.93755	-1.47165
88451314	chr16:88451314:T:C	4.99664e-06	1.87256	0.305662	0.00460931	4.8204	0.0104755
88451364	chr16:88451364:C:T	5.81472e-06	3.38892	-1.05906	0.000158845	2.93571	-1.47274
88451458	chr16:88451458:C:T	4.30456e-07	-1.3376e-10	-0.27345	2.99334e-05	-1.3376e-10	-0.205983
88451480	chr16:88451480:G:A	1.27378e-07	-1.3376e-10	-1.49113	8.32771e-06	-1.3376e-10	-1.48537
88451518	chr16:88451518:G:C	4.50523e-07	-1.3376e-10	-0.227886	3.14247e-05	-1.3376e-10	-0.157364
88451735	chr16:88451735:A:G	1.92141e-07	-1.3376e-10	-1.08007	1.05041e-05	-1.3376e-10	-1.25319
88452080	chr16:88452080:G:A	1.65588e-07	-1.3376e-10	-1.22879	9.60061e-06	-1.3376e-10	-1.34313
88452849	chr16:88452849:G:A	1.51821e-07	-1.31559	-4.74448e-10	7.4029e-06	-1.60309	-4.74448e-10
88453324	chr16:88453324:C:G	6.74119e-08	-1.36073	-0.766744	1.96692e-05	-0.00826798	-0.617634
88453619	chr16:88453619:G:C	4.38579e-06	3.40908	-1.36125	0.000160297	2.95608	-1.48401
88453662	chr16:88453662:C:T	1.4157e-07	-0.243209	-1.14229	7.04161e-06	-0.417253	-1.23587
88454044	chr16:88454044:A:C	7.12274e-08	-1.37845	-0.693968	1.52272e-05	-0.109645	-0.772227
88454536	chr16:88454536:C:G	1.31662e-07	-1.3376e-10	-1.45806	9.26848e-06	-1.3376e-10	-1.37834
88455229	chr16:88455229:A:G	1.2668e-07	-1.3376e-10	-1.49663	8.27686e-06	-1.3376e-10	-1.49149
88455432	chr16:88455432:G:C	1.27733e-07	-1.3376e-10	-1.48835	9.00472e-06	-1.3376e-10	-1.40721
88455544	chr16:88455544:C:T	3.86974e-06	-1.3376e-10	1.92265	0.000391822	-1.3376e-10	2.36585
88455681	chr16:88455681:G:T	1.39778e-07	-1.3376e-10	-1.39823	8.70639e-06	-1.3376e-10	-1.4409
88455844	chr16:88455844:G:A	2.10431e-07	-1.3376e-10	-0.989136	1.06547e-05	-1.3376e-10	-1.23896
88456148	chr16:88456148:T:C	1.11998e-07	-1.521	-0.0988134	2.88939e-05	-0.47841	0.237083
88456396	chr16:88456396:A:G	2.6262e-07	-1.3376e-10	-0.767587	1.74316e-05	-1.3376e-10	-0.74667
88456556	chr16:88456556:G:A	1.94929e-07	-1.06566	-4.74448e-10	1.76074e-05	-0.736637	-4.74448e-10
88456584	chr16:88456584:G:A	1.62521e-07	-1.3376e-10	-1.24749	9.46958e-06	-1.3376e-10	-1.35687
88456786	chr16:88456786:G:A	1.40054e-07	-1.3376e-10	-1.39627	9.92946e-06	-1.3376e-10	-1.30945
88457312	chr16:88457312:C:T	1.28984e-07	-1.3376e-10	-1.47861	8.83749e-06	-1.3376e-10	-1.42595
88457357	chr16:88457357:G:T	1.39627e-07	-1.3376e-10	-1.39932	8.69931e-06	-1.3376e-10	-1.44171
88457407	chr16:88457407:T:C	1.09938e-07	-1.31166	-0.326715	3.0665e-05	-0.0202715	-0.161563
88457477	chr16:88457477:G:A	3.38755e-07	-1.3376e-10	-0.513016	1.6725e-05	-1.3376e-10	-0.788053
88457890	chr16:88457890:T:C	1.03432e-07	-1.3439	-0.355486	2.789e-05	-0.0903701	-0.18632
88458157	chr16:88458157:C:T	2.86056e-06	1.56859	0.0518931	0.00257238	4.3758	-0.128168
88458252	chr16:88458252:T:C	1.36095e-07	-1.3376e-10	-1.42494	1.03344e-05	-1.3376e-10	-1.26947
88458746	chr16:88458746:T:G	1.26788e-07	-1.3376e-10	-1.49578	8.3041e-06	-1.3376e-10	-1.48821
88458965	chr16:88458965:T:C	1.32505e-07	-1.3376e-10	-1.45168	8.27248e-06	-1.3376e-10	-1.49202
88459034	chr16:88459034:C:T	1.27575e-07	-1.3376e-10	-1.48959	8.258e-06	-1.3376e-10	-1.49377
88459094	chr16:88459094:C:T	1.45422e-07	-1.3376e-10	-1.35865	8.98015e-06	-1.3376e-10	-1.40994
88459282	chr16:88459282:C:T	3.58889e-06	-1.3376e-10	1.8473	0.000362084	-1.3376e-10	2.28692
88459923	chr16:88459923:G:C	1.48164e-07	-1.3376e-10	-1.33997	9.11522e-06	-1.3376e-10	-1.39501
88459943	chr16:88459943:C:G	2.98225e-07	-1.3376e-10	-0.640444	1.7662e-05	-1.3376e-10	-0.733544
88460011	chr16:88460011:A:G	2.67178e-07	-1.3376e-10	-0.750377	1.67057e-05	-1.3376e-10	-0.789208
88460013	chr16:88460013:C:T	1.01207e-06	1.21669	-0.635228	0.000766454	3.8488	-0.81198
88460014	chr16:88460014:C:G	1.06339e-06	1.57225	-0.941335	0.00101183	4.38227	-1.06771
88460160	chr16:88460160:G:C	2.03828e-07	-1.52213	0.50111	4.93591e-05	-0.508777	0.802944
88460272	chr16:88460272:T:A	2.50172e-06	2.98268	-1.49624	0.000119022	2.61207	-1.43771
88460415	chr16:88460415:C:T	1.39965e-07	-1.3969	-4.74448e-10	1.1094e-05	-1.19855	-4.74448e-10
88460814	chr16:88460814:G:A	7.40187e-07	1.23484	-0.96623	0.000482749	3.88605	-1.31151
88461283	chr16:88461283:G:A	1.74156e-07	-1.17834	-4.74448e-10	8.00027e-06	-1.52548	-4.74448e-10
88461352	chr16:88461352:C:T	4.25037e-07	-1.3376e-10	-0.286116	3.92697e-05	-1.3376e-10	0.0654959
88461359	chr16:88461359:T:G	1.41681e-07	-1.3376e-10	-1.38472	8.91353e-06	-1.3376e-10	-1.41739
88461381	chr16:88461381:G:A	1.88261e-07	-1.3376e-10	-1.10047	1.03257e-05	-1.3376e-10	-1.27032
88461494	chr16:88461494:G:T	1.39932e-07	-1.3376e-10	-1.39714	8.76824e-06	-1.3376e-10	-1.43382
88461557	chr16:88461557:G:A	2.39402e-07	-1.3376e-10	-0.860151	1.46792e-05	-1.3376e-10	-0.918526
88461558	chr16:88461558:G:A	7.32628e-07	-1.3376e-10	0.258344	7.85602e-05	-1.3376e-10	0.758908
88461717	chr16:88461717:C:T	8.27539e-07	1.6826	-1.30243	0.000829141	4.51831	-1.40287
88461849	chr16:88461849:C:T	1.33657e-07	-1.3376e-10	-1.44302	8.28812e-06	-1.3376e-10	-1.49013
88461913	chr16:88461913:T:C	1.67414e-06	-1.3376e-10	1.08476	0.000182222	-1.3376e-10	1.60027
88462103	chr16:88462103:T:C	4.19114e-07	0.951769	-1.25192	0.000372322	3.52155	-1.20674
88462194	chr16:88462194:G:T	1.36382e-07	-1.3376e-10	-1.42284	9.74038e-06	-1.3376e-10	-1.32868
88462228	chr16:88462228:T:A	1.13774e-06	0.953613	-0.255107	0.000886311	3.49037	-0.308261
88462235	chr16:88462235:G:T	1.36827e-07	-1.3376e-10	-1.41958	9.77069e-06	-1.3376e-10	-1.32557
88462372	chr16:88462372:T:C	1.06866e-06	1.51463	-0.878758	0.000837076	4.27268	-1.14772
88462385	chr16:88462385:A:G	2.04318e-07	-1.3376e-10	-1.01862	1.09688e-05	-1.3376e-10	-1.2099
88462482	chr16:88462482:G:C	1.53146e-07	-1.3376e-10	-1.3069	8.87628e-06	-1.3376e-10	-1.42157
88462603	chr16:88462603:A:G	1.21905e-06	-1.3376e-10	0.767536	0.000101656	-1.3376e-10	1.01664
88462814	chr16:88462814:G:A	2.47429e-06	1.93738	-0.461966	0.00234628	4.66585	-0.510221
88462941	chr16:88462941:A:C	3.3614e-07	-1.3376e-10	-0.520765	1.96363e-05	-1.3376e-10	-0.627579
88462980	chr16:88462980:C:T	1.30951e-06	0.569789	0.269329	0.000824764	2.94193	0.168211
88462993	chr16:88462993:G:A	1.65054e-07	-1.3376e-10	-1.23202	9.79641e-06	-1.3376e-10	-1.32294
88463042	chr16:88463042:C:T	1.54301e-07	-1.3376e-10	-1.29939	1.05658e-05	-1.3376e-10	-1.24733
88463141	chr16:88463141:G:A	1.53377e-07	-1.3376e-10	-1.30539	9.20883e-06	-1.3376e-10	-1.38479
88463145	chr16:88463145:G:A	1.34624e-07	-1.3376e-10	-1.43581	8.4989e-06	-1.3376e-10	-1.46502
88463214	chr16:88463214:T:G	1.55958e-07	-1.3376e-10	-1.28871	9.33457e-06	-1.3376e-10	-1.37123
88463223	chr16:88463223:G:A	1.28755e-06	0.772668	0.0495344	0.000906199	3.22718	-0.0228806
88463256	chr16:88463256:G:A	1.63947e-07	-1.3376e-10	-1.23875	9.71568e-06	-1.3376e-10	-1.33122
88463497	chr16:88463497:T:A	1.56478e-07	-1.3376e-10	-1.28538	9.35896e-06	-1.3376e-10	-1.36862
88463640	chr16:88463640:C:T	1.50525e-07	-1.3376e-10	-1.32417	1.0278e-05	-1.3376e-10	-1.27495
88463728	chr16:88463728:C:T	3.239e-07	0.778101	-1.33596	0.00022318	3.24736	-1.44434
88463764	chr16:88463764:G:A	6.91135e-07	0.509874	-0.309832	0.000443561	2.85407	-0.364188
88463771	chr16:88463771:G:A	1.55939e-07	-1.3376e-10	-1.28883	9.33366e-06	-1.3376e-10	-1.37133
88463799	chr16:88463799:C:T	2.24917e-07	-1.3376e-10	-0.922562	1.10937e-05	-1.3376e-10	-1.19858
88464141	chr16:88464141:G:A	3.91147e-07	0.865538	-1.23475	6.78681e-06	-0.343371	-1.34661
88464335	chr16:88464335:C:T	3.32986e-07	-1.3376e-10	-0.530194	1.9412e-05	-1.3376e-10	-0.639064
88464457	chr16:88464457:G:A	5.06017e-07	1.17638	-1.2881	0.000479289	3.85685	-1.2895
88464767	chr16:88464767:T:C	2.04879e-07	-1.3376e-10	-1.01588	1.09922e-05	-1.3376e-10	-1.20777
88464908	chr16:88464908:T:C	1.24447e-06	2.13756	-1.34939	0.00158055	5.06841	-1.30784
88465222	chr16:88465222:A:G	1.84768e-07	-1.3376e-10	-1.11919	1.29342e-05	-1.3376e-10	-1.04508
88465227	chr16:88465227:G:C	1.276e-07	-1.3376e-10	-1.4894	8.65225e-06	-1.3376e-10	-1.44714
88465230	chr16:88465230:A:G	2.25373e-06	1.29434	0.0877052	0.00187458	3.87261	0.0585704
88465319	chr16:88465319:A:C	2.03052e-07	-1.3376e-10	-1.02483	1.13086e-05	-1.3376e-10	-1.17939
88465756	chr16:88465756:G:C	3.38575e-07	-1.3376e-10	-0.513548	1.96654e-05	-1.3376e-10	-0.626095
88466308	chr16:88466308:A:G	1.7002e-07	-1.3376e-10	-1.20238	9.97284e-06	-1.3376e-10	-1.30509
88466313	chr16:88466313:C:T	1.29264e-07	-1.3376e-10	-1.47644	8.9051e-06	-1.3376e-10	-1.41833
88466827	chr16:88466827:C:T	8.10126e-07	-1.3376e-10	0.358896	8.25138e-05	-1.3376e-10	0.808008
88466994	chr16:88466994:G:A	1.33798e-07	-1.3376e-10	-1.44197	9.45229e-06	-1.3376e-10	-1.3587
88467085	chr16:88467085:G:A	4.68785e-07	-1.3376e-10	-0.18815	4.36275e-05	-1.3376e-10	0.170732
88467252	chr16:88467252:G:A	1.30474e-07	-1.3376e-10	-1.46712	9.04195e-06	-1.3376e-10	-1.40308
88467487	chr16:88467487:C:T	1.98279e-07	0.233235	-1.28186	5.73936e-06	-0.397878	-1.45973
88467498	chr16:88467498:T:C	1.30573e-06	-1.3376e-10	0.836222	0.000137965	-1.3376e-10	1.32204
88467757	chr16:88467757:C:A	1.7871e-07	-1.3376e-10	-1.15253	1.25806e-05	-1.3376e-10	-1.0728
88467908	chr16:88467908:T:C	1.92487e-07	-1.3376e-10	-1.07826	1.68444e-05	-1.3376e-10	-0.780936
88468280	chr16:88468280:C:T	1.28441e-07	-1.48283	-4.74448e-10	7.04139e-06	-1.65315	-4.74448e-10
88468515	chr16:88468515:A:G	1.01944e-06	1.5743	-0.985589	0.00126225	4.53813	-1.00243
88468718	chr16:88468718:CA:C	2.30262e-07	-1.3376e-10	-0.899078	1.06873e-05	-1.3376e-10	-1.2359
88468834	chr16:88468834:C:T	4.92044e-07	1.30257	-1.44229	0.000524295	4.11814	-1.46105
88468904	chr16:88468904:AC:A	2.49453e-07	-1.3376e-10	-0.819023	1.37823e-05	-1.3376e-10	-0.981569
88468933	chr16:88468933:G:A	1.05044e-05	3.56942	-0.648159	0.0110725	6.1999	-0.492635
88468999	chr16:88468999:C:G	1.40893e-06	1.18513	-0.272843	0.00164396	3.91439	-0.114489
88469111	chr16:88469111:G:T	3.35628e-07	0.701814	-1.2241	5.99614e-06	-0.471724	-1.34212
88469183	chr16:88469183:C:T	7.2324e-06	3.98737	-1.43934	0.0152455	7.31357	-1.28649
88469212	chr16:88469212:A:G	2.82343e-06	3.10404	-1.49663	0.00712929	6.75724	-1.49023
88469262	chr16:88469262:C:T	6.01405e-06	3.77775	-1.41419	0.0227199	7.70924	-1.2832
88469620	chr16:88469620:C:T	6.40712e-07	-1.3376e-10	0.124287	6.55288e-05	-1.3376e-10	0.577533
88469688	chr16:88469688:G:A	1.95693e-07	-1.3376e-10	-1.06175	1.17385e-05	-1.3376e-10	-1.14208
88469710	chr16:88469710:G:A	2.81275e-07	-0.698961	-4.74448e-10	1.51489e-05	-0.887031	-4.74448e-10
88470123	chr16:88470123:G:C	1.73175e-07	-1.3376e-10	-1.18399	1.04712e-05	-1.3376e-10	-1.25633
88470155	chr16:88470155:C:T	2.6259e-07	0.460194	-1.22789	6.89831e-06	-0.23653	-1.43715
88470230	chr16:88470230:C:G	1.53282e-07	-1.3376e-10	-1.30601	1.0054e-05	-1.3376e-10	-1.29699
88470247	chr16:88470247:C:T	1.27179e-07	-1.3376e-10	-1.4927	8.44629e-06	-1.3376e-10	-1.47123
88470287	chr16:88470287:C:T	1.27689e-07	-1.3376e-10	-1.4887	8.93964e-06	-1.3376e-10	-1.41446
88470366	chr16:88470366:T:A	4.93014e-06	3.43021	-1.26539	0.0127683	7.24121	-1.39145
88470406	chr16:88470406:G:A	1.31723e-07	-1.3376e-10	-1.4576	8.81699e-06	-1.3376e-10	-1.42828
88470471	chr16:88470471:G:A	1.27093e-07	-1.3376e-10	-1.49338	8.43084e-06	-1.3376e-10	-1.47306
88471391	chr16:88471391:GCCCACAGTGGCTCCCACGCATAGTGGGGGGGCCAAGACCCCAAGATGACCATGGCTGCGGTGGCTCCTGCTCACAGTGGGGGATGCCAGGACCCCGAGACGACCA:G	2.08569e-07	-1.3376e-10	-0.998023	1.23877e-05	-1.3376e-10	-1.08825
88471516	chr16:88471516:G:A	2.83584e-07	-1.3376e-10	-0.690786	1.6513e-05	-1.3376e-10	-0.800811
88471663	chr16:88471663:C:T	1.7291e-07	-1.3376e-10	-1.18552	1.04725e-05	-1.3376e-10	-1.2562
88471804	chr16:88471804:G:C	1.84694e-07	-1.3376e-10	-1.11959	1.4789e-05	-1.3376e-10	-0.911073
88471935	chr16:88471935:C:T	1.26735e-07	-1.3376e-10	-1.49619	8.27846e-06	-1.3376e-10	-1.4913
88471947	chr16:88471947:C:T	1.77877e-07	-1.3376e-10	-1.1572	1.07153e-05	-1.3376e-10	-1.23329
88472005	chr16:88472005:G:A	1.48165e-07	0.0166101	-1.35658	2.66332e-06	-1.17553	-1.44985
88472215	chr16:88472215:TGCCCACAGGG:T	1.7831e-07	-1.3376e-10	-1.15477	1.41453e-05	-1.3376e-10	-0.955576
88472263	chr16:88472263:C:T	1.87463e-07	-1.3376e-10	-1.10471	1.12212e-05	-1.3376e-10	-1.18715
88472357	chr16:88472357:T:A	2.12512e-07	-1.3376e-10	-0.979296	1.26211e-05	-1.3376e-10	-1.06959
88472408	chr16:88472408:C:T	1.03663e-06	-1.3376e-10	0.605433	9.85105e-05	-1.3376e-10	0.985207
88472457	chr16:88472457:T:G	1.80489e-07	-1.3376e-10	-1.14262	1.08437e-05	-1.3376e-10	-1.22137
88472598	chr16:88472598:C:T	2.21006e-07	-0.940106	-4.74448e-10	8.2313e-06	-1.49701	-4.74448e-10
88472631	chr16:88472631:C:T	2.13511e-07	-1.3376e-10	-0.974605	1.26766e-05	-1.3376e-10	-1.0652
88473208	chr16:88473208:A:G	4.12099e-07	-1.3376e-10	-0.317031	3.2757e-05	-1.3376e-10	-0.115841
88473387	chr16:88473387:A:G	3.23745e-07	-1.3376e-10	-0.558338	2.87326e-05	-1.3376e-10	-0.246924
88473388	chr16:88473388:C:T	3.19821e-07	-1.3376e-10	-0.570532	2.83233e-05	-1.3376e-10	-0.261271
88473524	chr16:88473524:G:T	1.26931e-07	-1.3376e-10	-1.49465	8.23446e-06	-1.3376e-10	-1.49663
88473531	chr16:88473531:C:T	3.7668e-07	-0.406897	-4.74448e-10	2.24183e-05	-0.495079	-4.74448e-10
88473634	chr16:88473634:C:T	1.28118e-07	-1.3376e-10	-1.48534	8.2636e-06	-1.3376e-10	-1.4931
88473921	chr16:88473921:G:A	1.53694e-07	-1.3376e-10	-1.30333	1.08714e-05	-1.3376e-10	-1.21882
88473948	chr16:88473948:A:G	1.26689e-07	-1.3376e-10	-1.49656	8.24786e-06	-1.3376e-10	-1.495
88473954	chr16:88473954:T:A	1.28131e-07	-1.3376e-10	-1.48524	8.26308e-06	-1.3376e-10	-1.49316
88474320	chr16:88474320:G:A	1.08151e-07	-1.65476	-4.74448e-10	7.97629e-06	-1.52848	-4.74448e-10
88474481	chr16:88474481:G:A	1.74241e-07	-1.3376e-10	-1.17785	1.9088e-05	-1.3376e-10	-0.655896
88474758	chr16:88474758:A:G	4.60394e-07	-0.206211	-4.74448e-10	9.90238e-06	-1.31218	-4.74448e-10
88474762	chr16:88474762:T:C	1.49555e-05	3.40729	-0.132755	0.0351407	7.19455	-0.332388
88474866	chr16:88474866:T:G	1.27901e-07	-1.3376e-10	-1.48704	8.43255e-06	-1.3376e-10	-1.47286
88475167	chr16:88475167:A:G	3.01944e-08	-1.44945	-1.48119	2.09896e-06	-1.42597	-1.43754
88475294	chr16:88475294:G:A	1.33823e-07	-1.3376e-10	-1.44177	8.39492e-06	-1.3376e-10	-1.47733
88475388	chr16:88475388:C:T	5.4382e-07	-1.3376e-10	-0.039675	2.92434e-05	-1.3376e-10	-0.229304
88475673	chr16:88475673:A:T	1.66218e-07	-1.3376e-10	-1.22499	9.46619e-06	-1.3376e-10	-1.35723
88476071	chr16:88476071:C:A	1.56319e-07	-1.3376e-10	-1.28639	1.05518e-05	-1.3376e-10	-1.24866
88476111	chr16:88476111:A:T	1.24849e-06	-1.3376e-10	0.791393	0.000119087	-1.3376e-10	1.1749
88476576	chr16:88476576:A:G	1.11524e-06	1.78047	-1.10193	0.00173369	5.00059	-1.14754
88476851	chr16:88476851:G:A	1.27215e-07	-1.3376e-10	-1.49242	8.35565e-06	-1.3376e-10	-1.48202
88477072	chr16:88477072:AGT:A	6.24275e-07	1.3286	-1.23031	0.000896762	4.32749	-1.13365
88477643	chr16:88477643:C:T	3.32917e-06	2.76726	-0.995075	0.00645367	6.26454	-1.09709
88477745	chr16:88477745:C:T	1.28385e-07	-1.3376e-10	-1.48326	8.53062e-06	-1.3376e-10	-1.4613
88478505	chr16:88478505:G:A	1.26923e-07	-1.3376e-10	-1.49471	8.3224e-06	-1.3376e-10	-1.48601
88478630	chr16:88478630:T:G	1.33798e-07	-1.3376e-10	-1.44196	8.45837e-06	-1.3376e-10	-1.4698
88479197	chr16:88479197:T:C	1.61231e-07	-1.3376e-10	-1.25545	1.63144e-05	-1.3376e-10	-0.812909
88479446	chr16:88479446:C:T	1.26872e-07	-1.3376e-10	-1.49511	8.23699e-06	-1.3376e-10	-1.49632
88479532	chr16:88479532:G:A	1.6199e-07	-1.3376e-10	-1.25076	1.12227e-05	-1.3376e-10	-1.18702
88479997	chr16:88479997:C:T	1.54684e-06	1.07688	-0.0712113	0.000126914	1.72988	-0.491328
88480430	chr16:88480430:T:C	1.29533e-07	-1.3376e-10	-1.47436	8.41419e-06	-1.3376e-10	-1.47504
88480530	chr16:88480530:C:T	1.63531e-07	-1.3376e-10	-1.24129	9.97933e-06	-1.3376e-10	-1.30444
88481429	chr16:88481429:C:T	1.35905e-06	-1.3376e-10	0.87625	0.000129928	-1.3376e-10	1.26203
88481522	chr16:88481522:C:T	5.74407e-08	-0.799858	-1.48768	1.7547e-06	-1.54609	-1.49657
88481523	chr16:88481523:T:C	5.3508e-08	-0.868933	-1.48953	1.70492e-06	-1.57476	-1.49668
88481573	chr16:88481573:G:A	6.50961e-08	-0.847019	-1.31541	2.21187e-06	-1.56129	-1.24983
88482175	chr16:88482175:A:G	2.0516e-07	-1.3376e-10	-1.0145	1.12442e-05	-1.3376e-10	-1.18511
88482409	chr16:88482409:A:G	1.34835e-06	-1.3376e-10	0.868342	0.000129316	-1.3376e-10	1.25731
88482487	chr16:88482487:G:A	1.34474e-06	-1.3376e-10	0.86566	0.000128965	-1.3376e-10	1.25459
88482856	chr16:88482856:C:G	2.40391e-06	2.10624	-0.659683	0.00275828	4.9435	-0.626098
88482877	chr16:88482877:G:A	1.45157e-07	-1.3376e-10	-1.36048	1.14914e-05	-1.3376e-10	-1.16336
88482981	chr16:88482981:G:A	1.49683e-07	-1.3376e-10	-1.32977	1.08847e-05	-1.3376e-10	-1.2176
88483254	chr16:88483254:A:G	1.37979e-07	-1.3376e-10	-1.41119	9.58592e-06	-1.3376e-10	-1.34466
88483266	chr16:88483266:TGGCACCTGCCCCTCCTGTCCAGGACCCCCCATGGCTCCCC:T	1.41137e-07	-1.3376e-10	-1.38856	9.43888e-06	-1.3376e-10	-1.36012
88483278	chr16:88483278:C:T	1.47969e-07	-1.3376e-10	-1.34129	8.71095e-06	-1.3376e-10	-1.44038
88483306	chr16:88483306:C:T	1.60409e-07	-1.3376e-10	-1.26057	1.64919e-05	-1.3376e-10	-0.802085
88483441	chr16:88483441:C:T	1.32295e-07	-1.3376e-10	-1.45326	8.38618e-06	-1.3376e-10	-1.47837
88483733	chr16:88483733:A:G	1.36638e-07	-1.3376e-10	-1.42096	8.9029e-06	-1.3376e-10	-1.41858
88483796	chr16:88483796:C:T	1.27947e-07	-1.3376e-10	-1.48667	8.31627e-06	-1.3376e-10	-1.48674
88483950	chr16:88483950:G:A	1.26858e-07	-1.3376e-10	-1.49523	8.24766e-06	-1.3376e-10	-1.49503
88484122	chr16:88484122:T:G	7.33909e-08	-0.642408	-1.40009	2.03631e-06	-1.47632	-1.4175
88484146	chr16:88484146:A:G	9.11512e-08	-0.398158	-1.42762	2.25475e-06	-1.36393	-1.42798
88484195	chr16:88484195:C:T	1.61217e-07	-1.3376e-10	-1.25554	1.09419e-05	-1.3376e-10	-1.21236
88484364	chr16:88484364:T:G	1.33274e-07	-1.3376e-10	-1.44589	8.65971e-06	-1.3376e-10	-1.44628
88484466	chr16:88484466:G:A	2.08527e-07	-1.3376e-10	-0.998227	2.3918e-05	-1.3376e-10	-0.430324
88484674	chr16:88484674:A:G	1.32848e-05	2.96405	0.192032	0.00681447	4.93436	0.287491
88484745	chr16:88484745:T:C	8.58276e-06	2.74454	-0.0253268	0.00393137	4.6888	-0.0170125
88484867	chr16:88484867:C:T	2.67988e-08	-1.55334	-1.4966	1.62014e-06	-1.62771	-1.49474
88485057	chr16:88485057:T:C	4.90565e-06	2.96451	-0.804658	0.00849298	6.27021	-0.828173
88485186	chr16:88485186:G:C	1.22622e-06	-1.3376e-10	0.773395	0.000116315	-1.3376e-10	1.15134
88485962	chr16:88485962:A:G	1.66485e-05	3.93497	-0.553187	0.0509683	7.8142	-0.580195
88487103	chr16:88487103:C:G	1.40332e-07	-1.3376e-10	-1.39428	9.42207e-06	-1.3376e-10	-1.3619
88487909	chr16:88487909:C:T	5.27268e-06	2.91726	-0.685259	0.000400281	3.32221	-0.934996
88488072	chr16:88488072:T:C	3.83186e-06	2.87746	-0.964651	0.000607629	4.00512	-1.20051
88488499	chr16:88488499:T:C	3.32977e-05	3.30857	0.766379	0.0017921	3.6161	0.270088
88488808	chr16:88488808:T:G	4.36304e-08	-1.51459	-1.04795	3.19219e-06	-1.53772	-0.906531
88488893	chr16:88488893:C:A	1.05482e-07	-1.47744	-0.202313	3.59354e-06	-1.64074	-0.685077
88488897	chr16:88488897:A:G	1.80601e-07	-1.3376e-10	-1.142	1.11878e-05	-1.3376e-10	-1.19013
88488922	chr16:88488922:G:A	1.84521e-07	-1.3376e-10	-1.12053	1.20551e-05	-1.3376e-10	-1.11547
88489094	chr16:88489094:G:C	1.40624e-07	-1.3376e-10	-1.3922	1.01192e-05	-1.3376e-10	-1.29053
88489176	chr16:88489176:C:T	3.33571e-07	-1.3376e-10	-0.528437	2.47611e-05	-1.3376e-10	-0.395681
88489420	chr16:88489420:G:A	5.08202e-07	-0.107414	-4.74448e-10	2.2373e-05	-0.4971	-4.74448e-10
88489471	chr16:88489471:G:A	0.00103754	5.53396	1.98011	5.88045e-06	-0.372586	-1.46074
88489493	chr16:88489493:C:T	1.42026e-07	-1.3376e-10	-1.38229	1.01816e-05	-1.3376e-10	-1.28438
88489522	chr16:88489522:T:C	5.45682e-08	-1.1976	-1.14124	6.35519e-06	-0.895879	-0.859805
88489550	chr16:88489550:T:C	0.130263	4.78812	7.55865	3.92374e-06	-1.61885	-0.619063
88489596	chr16:88489596:G:A	0.0537706	5.2877	6.17425	2.74498e-06	-1.57389	-1.02129
88489599	chr16:88489599:C:T	0.155403	5.09599	7.42725	3.83266e-06	-1.59324	-0.66816
88489648	chr16:88489648:C:A	1.40444e-07	-1.3376e-10	-1.39349	1.048e-05	-1.3376e-10	-1.25549
88489952	chr16:88489952:C:T	1.31696e-07	-1.3376e-10	-1.45779	9.28468e-06	-1.3376e-10	-1.37659
88489971	chr16:88489971:G:A	2.4927e-07	-1.3376e-10	-0.819756	1.1532e-05	-1.3376e-10	-1.15983
88489983	chr16:88489983:G:A	1.66216e-07	-1.3376e-10	-1.22501	9.6997e-06	-1.3376e-10	-1.33286
88490069	chr16:88490069:T:G	2.13638e-07	-1.3376e-10	-0.974011	1.30215e-05	-1.3376e-10	-1.03835
88490243	chr16:88490243:G:A	0.131112	5.45945	6.89381	5.6107e-06	-1.20345	-0.67683
88490386	chr16:88490386:C:A	2.52412e-07	-1.3376e-10	-0.807229	8.30559e-06	-1.3376e-10	-1.48803
88490472	chr16:88490472:A:G	0.00622578	9.26885	0.0370709	1.48146e-05	0.450697	-1.36004
88490712	chr16:88490712:A:G	9.81331e-06	-1.3376e-10	2.8532	4.86231e-05	-1.3376e-10	0.279142
88491388	chr16:88491388:G:T	1.27625e-07	-0.0418521	-1.44735	1.22707e-05	0.312233	-1.40998
88491764	chr16:88491764:G:A	4.56117e-08	-1.63765	-0.880474	3.87169e-06	-1.58767	-0.663593
88491825	chr16:88491825:G:A	3.45012e-06	1.80787	-4.74448e-10	0.000384503	2.34699	-4.74448e-10
88491904	chr16:88491904:G:A	0.0206505	6.74686	3.75809	2.35433e-06	-1.35483	-1.39387
88491946	chr16:88491946:A:C	0.0034136	6.67535	2.02964	2.1266e-06	-1.37033	-1.48011
88492426	chr16:88492426:G:A	2.29672e-07	-1.3376e-10	-0.90164	1.75505e-05	-1.3376e-10	-0.739876
88492503	chr16:88492503:T:C	1.27034e-07	-1.3376e-10	-1.49384	8.48608e-06	-1.3376e-10	-1.46653
88492535	chr16:88492535:G:A	1.36149e-07	-1.3376e-10	-1.42454	8.83599e-06	-1.3376e-10	-1.42612
88492793	chr16:88492793:T:C	0.409189	8.08449	5.4069	3.21684e-06	-1.13579	-1.30077
88492837	chr16:88492837:T:C	0.00419363	8.26651	0.644275	9.51512e-06	-0.139723	-1.21235
88492943	chr16:88492943:A:G	2.16824e-07	-1.3376e-10	-0.959207	1.12258e-05	-1.3376e-10	-1.18674
88493547	chr16:88493547:C:T	1.76895e-07	-1.3376e-10	-1.16274	1.05011e-05	-1.3376e-10	-1.25348
88493798	chr16:88493798:G:A	0.0534247	7.68081	3.77468	2.65261e-06	-1.21338	-1.41603
88493858	chr16:88493858:A:T	1.45574e-07	-0.0582896	-1.29932	1.44855e-05	0.337315	-1.26912
88493962	chr16:88493962:G:A	1.63617e-07	-0.885786	-0.354978	2.23565e-05	-0.493291	-0.00455052
88494088	chr16:88494088:G:A	1.08292e-07	-1.65347	-4.74448e-10	8.63935e-06	-1.44863	-4.74448e-10
88494163	chr16:88494163:G:A	2.30812e-07	-0.896692	-4.74448e-10	1.10907e-05	-1.19885	-4.74448e-10
88494637	chr16:88494637:T:C	1.4556e-07	-1.3376e-10	-1.35771	8.87585e-06	-1.3376e-10	-1.42162
88494701	chr16:88494701:G:A	4.44883e-07	-1.3376e-10	-0.240481	1.90495e-05	-1.3376e-10	-0.657915
88495292	chr16:88495292:G:A	0.000872771	6.7654	0.575738	2.36409e-06	-1.3626	-1.38196
88495651	chr16:88495651:G:A	0.00236437	6.63601	1.70172	2.05543e-06	-1.38797	-1.4965
88495775	chr16:88495775:C:G	2.81718e-07	-1.3376e-10	-0.697387	1.36947e-05	-1.3376e-10	-0.987948
88495815	chr16:88495815:G:A	0.00368331	6.75918	2.02185	2.12843e-06	-1.35876	-1.49082
88496009	chr16:88496009:G:A	2.73997e-08	-1.53221	-1.49556	2.75576e-06	-1.09522	-1.49604
88496461	chr16:88496461:C:T	6.12512e-07	-1.3376e-10	0.0792749	3.21881e-05	-1.3376e-10	-0.133361
88496543	chr16:88496543:C:T	2.73527e-05	-1.3376e-10	3.87828	0.000108196	-1.3376e-10	1.07899
88496697	chr16:88496697:C:T	2.54006e-05	-1.3376e-10	3.80423	0.000103111	-1.3376e-10	1.03085
88497004	chr16:88497004:A:G	1.56689e-07	-1.3376e-10	-1.28403	1.07688e-05	-1.3376e-10	-1.2283
88497088	chr16:88497088:G:A	1.94098e-07	-1.3376e-10	-1.06993	1.06083e-05	-1.3376e-10	-1.24332
88497134	chr16:88497134:C:G	1.56628e-07	-1.3376e-10	-1.28442	1.07638e-05	-1.3376e-10	-1.22877
88497618	chr16:88497618:A:G	1.17095e-06	-1.3376e-10	0.727279	2.80691e-05	-1.3376e-10	-0.270289
88497619	chr16:88497619:C:T	0.000214117	4.93602	0.999958	3.77975e-06	-1.24077	-1.03453
88498218	chr16:88498218:G:A	1.14033e-05	-1.3376e-10	3.00337	5.84265e-05	-1.3376e-10	0.462813
88498650	chr16:88498650:G:A	8.21169e-07	0.400278	-0.0278434	1.44191e-05	-0.624758	-0.311643
88498752	chr16:88498752:T:C	1.39133e-07	-1.3376e-10	-1.40286	8.5825e-06	-1.3376e-10	-1.45523
88498776	chr16:88498776:C:T	1.57778e-07	-1.3376e-10	-1.27711	9.81691e-06	-1.3376e-10	-1.32085
88499009	chr16:88499009:C:T	1.46613e-07	-1.3376e-10	-1.3505	1.04152e-05	-1.3376e-10	-1.26169
88499226	chr16:88499226:G:A	0.00952203	7.27457	2.45626	2.98053e-06	-1.11464	-1.39821
88499248	chr16:88499248:A:G	0.000307333	7.18694	-0.889544	3.08833e-06	-1.12915	-1.34817
88499256	chr16:88499256:A:T	1.83248e-05	-1.3376e-10	3.47772	8.21856e-05	-1.3376e-10	0.804023
88499318	chr16:88499318:T:C	2.53813e-08	-1.64482	-1.45946	1.86543e-06	-1.62941	-1.35206
88499413	chr16:88499413:G:A	4.22864e-07	0.291612	-0.582854	4.76595e-06	-1.10762	-0.935844
88499453	chr16:88499453:G:A	1.28706e-07	-1.3376e-10	-1.48076	8.78978e-06	-1.3376e-10	-1.43137
88499457	chr16:88499457:A:G	0.00250041	7.20112	1.19255	2.42829e-06	-1.2282	-1.48957
88499502	chr16:88499502:G:A	1.49687e-07	-1.3376e-10	-1.32975	8.4495e-06	-1.3376e-10	-1.47085
88499519	chr16:88499519:G:C	2.03197e-07	-0.0821122	-0.942007	1.67633e-05	0.162682	-0.948449
88499580	chr16:88499580:G:A	1.26716e-07	-1.49635	-4.74448e-10	7.83918e-06	-1.54582	-4.74448e-10
88499587	chr16:88499587:T:C	0.000100566	6.43345	-1.25318	3.3912e-06	-0.955979	-1.42779
88499682	chr16:88499682:T:C	1.50558e-07	-0.264618	-1.05933	1.22681e-05	-0.0332665	-1.06469
88499915	chr16:88499915:T:G	0.00167407	7.4916	0.500871	2.725e-06	-1.16913	-1.43336
88499960	chr16:88499960:A:G	0.00237783	7.26912	1.07428	2.46551e-06	-1.21902	-1.48354
88499979	chr16:88499979:G:A	2.78793e-07	-0.13368	-0.574145	2.41207e-05	0.113524	-0.53541
88500069	chr16:88500069:C:T	1.7289e-07	-1.3376e-10	-1.18564	1.00994e-05	-1.3376e-10	-1.29248
88500108	chr16:88500108:C:T	0.00316054	7.10328	1.52468	2.35305e-06	-1.25266	-1.49658
88500278	chr16:88500278:C:G	1.9488e-07	-0.173798	-0.892111	1.60007e-05	0.0645186	-0.896843
88500292	chr16:88500292:G:A	2.25408e-07	-0.92038	-4.74448e-10	1.18869e-05	-1.12952	-4.74448e-10
88500330	chr16:88500330:G:A	1.33612e-07	-1.3376e-10	-1.44336	8.34068e-06	-1.3376e-10	-1.48381
88500403	chr16:88500403:C:T	1.88069e-07	-1.3376e-10	-1.10149	1.16317e-05	-1.3376e-10	-1.15122
88500408	chr16:88500408:C:T	9.50589e-08	-1.40417	-0.379627	7.6669e-06	-1.117	-0.451042
88500409	chr16:88500409:G:A	1.56145e-07	-1.3376e-10	-1.28751	1.0631e-05	-1.3376e-10	-1.24118
88500500	chr16:88500500:C:T	1.89278e-07	-1.3376e-10	-1.09508	1.17033e-05	-1.3376e-10	-1.14509
88502383	chr16:88502383:C:G	8.16618e-07	-1.3376e-10	0.366878	4.41088e-05	-1.3376e-10	0.181702
88502488	chr16:88502488:T:G	4.1247e-08	-1.31718	-1.30154	4.01792e-06	-0.818639	-1.39555
88502518	chr16:88502518:C:T	7.21257e-07	-1.3376e-10	0.242702	3.9068e-05	-1.3376e-10	0.0603467
88502580	chr16:88502580:C:T	1.66547e-07	-1.3376e-10	-1.22302	9.78981e-06	-1.3376e-10	-1.32361
88502615	chr16:88502615:C:T	2.82756e-08	-1.62886	-1.36743	1.59384e-06	-1.64837	-1.49044
88502660	chr16:88502660:T:A	1.41224e-07	-1.3376e-10	-1.38794	9.41901e-06	-1.3376e-10	-1.36223
88502754	chr16:88502754:G:A	1.29698e-07	-1.3376e-10	-1.47309	1.97641e-05	-1.3376e-10	-0.621087
88502883	chr16:88502883:C:T	1.69099e-07	-1.3376e-10	-1.20781	1.13058e-05	-1.3376e-10	-1.17964
88503161	chr16:88503161:C:T	2.54984e-08	-1.65244	-1.44724	1.64788e-06	-1.60954	-1.49593
88503599	chr16:88503599:A:G	0.000115584	6.5079	-1.18844	5.95974e-06	-0.344121	-1.47581
88503605	chr16:88503605:G:C	2.48075e-08	-1.65388	-1.47327	1.73155e-06	-1.56101	-1.49493
88503684	chr16:88503684:T:C	3.01811e-08	-1.63212	-1.29896	1.63415e-06	-1.64483	-1.469
88503689	chr16:88503689:C:T	9.18794e-07	-1.3376e-10	0.484769	4.91342e-05	-1.3376e-10	0.289598
88503861	chr16:88503861:C:G	1.65625e-07	-1.3376e-10	-1.22857	9.63613e-06	-1.3376e-10	-1.33944
88503878	chr16:88503878:C:T	0.000351678	6.04113	0.391045	2.19624e-06	-1.39406	-1.42415
88503975	chr16:88503975:T:C	0.000348005	7.1896	-0.767922	7.7772e-06	-0.0653408	-1.48842
88504072	chr16:88504072:A:G	0.000137792	6.60606	-1.11085	6.09415e-06	-0.303732	-1.4939
88504118	chr16:88504118:C:T	1.28599e-07	-1.3376e-10	-1.48159	8.90378e-06	-1.3376e-10	-1.41848
88504158	chr16:88504158:G:A	9.87851e-07	-1.3376e-10	0.557238	5.24805e-05	-1.3376e-10	0.355485
88504267	chr16:88504267:T:C	0.000157021	6.91238	-1.28655	8.59483e-06	0.0108074	-1.4646
88504332	chr16:88504332:G:C	1.26769e-07	-1.3376e-10	-1.49593	8.31434e-06	-1.3376e-10	-1.48697
88504408	chr16:88504408:A:G	0.000134126	6.59051	-1.12227	6.06037e-06	-0.311079	-1.49211
88504461	chr16:88504461:G:A	1.43486e-07	-1.3376e-10	-1.37205	8.80477e-06	-1.3376e-10	-1.42966
88504549	chr16:88504549:C:G	1.32728e-07	-1.3376e-10	-1.44999	8.23412e-06	-1.3376e-10	-1.49667
88504606	chr16:88504606:G:A	1.42e-07	-1.3376e-10	-1.38247	8.74346e-06	-1.3376e-10	-1.43665
88504788	chr16:88504788:T:C	3.40215e-08	-1.65469	-1.15661	1.79056e-06	-1.60433	-1.4181
88504793	chr16:88504793:A:G	4.78356e-08	-1.08304	-1.38749	5.11018e-06	-0.478704	-1.49502
88505172	chr16:88505172:G:A	1.41534e-07	-1.3376e-10	-1.38575	9.02062e-06	-1.3376e-10	-1.40544
88505222	chr16:88505222:G:A	8.4992e-08	-0.551512	-1.34422	8.79848e-06	-0.132093	-1.29828
88505322	chr16:88505322:T:TC	2.24109e-07	-1.3376e-10	-0.926161	1.25839e-05	-1.3376e-10	-1.07254
88505327	chr16:88505327:A:G	2.22944e-07	-1.3376e-10	-0.931371	1.2527e-05	-1.3376e-10	-1.07707
88505330	chr16:88505330:G:A	2.10353e-07	-1.3376e-10	-0.989508	1.36626e-05	-1.3376e-10	-0.990293
88505398	chr16:88505398:G:A	3.1684e-08	-1.64709	-1.23539	1.68215e-06	-1.62985	-1.45503
88505592	chr16:88505592:T:C	0.000104539	4.87412	0.344902	1.9477e-06	-1.5424	-1.3959
88505611	chr16:88505611:C:T	2.91451e-07	-0.663423	-4.74448e-10	2.90189e-05	-0.23701	-4.74448e-10
88505638	chr16:88505638:A:G	1.4669e-07	0.0530696	-1.40304	1.83411e-05	0.676809	-1.37262
88505660	chr16:88505660:T:C	1.23511e-07	-0.0345723	-1.48739	1.51366e-05	0.607501	-1.49534
88505766	chr16:88505766:AAGG:A	1.38166e-07	-1.3376e-10	-1.40984	9.29e-06	-1.3376e-10	-1.37602
88505898	chr16:88505898:G:A	1.61717e-07	-1.25244	-4.74448e-10	2.75967e-05	-0.287259	-4.74448e-10
88506364	chr16:88506364:T:C	2.74737e-08	-1.56175	-1.46332	2.49984e-06	-1.34254	-1.34618
88506538	chr16:88506538:C:T	1.82383e-07	-1.13218	-4.74448e-10	1.0984e-05	-1.20852	-4.74448e-10
88506939	chr16:88506939:G:T	0.000104461	4.83117	0.387114	1.85675e-06	-1.53971	-1.44642
88506975	chr16:88506975:G:A	4.94631e-08	-1.02113	-1.41594	1.66467e-06	-1.59977	-1.49556
88507002	chr16:88507002:G:A	3.45473e-08	-1.65509	-1.14088	1.85576e-06	-1.58577	-1.40089
88507683	chr16:88507683:C:T	0.000313475	5.75406	0.563122	2.12404e-06	-1.37752	-1.47412
88507879	chr16:88507879:C:T	1.28978e-07	-1.3376e-10	-1.47865	8.23423e-06	-1.3376e-10	-1.49666
88508030	chr16:88508030:C:T	2.94564e-08	-1.62032	-1.33506	1.98703e-06	-1.45363	-1.46469
88508913	chr16:88508913:T:C	4.7292e-08	-0.994707	-1.48724	4.43113e-06	-0.619742	-1.49656
88508997	chr16:88508997:G:A	1.6505e-07	-1.3376e-10	-1.23205	9.46263e-06	-1.3376e-10	-1.35761
88509031	chr16:88509031:G:A	1.55216e-05	4.45751	-1.14581	2.61739e-06	-1.14807	-1.4947
88509035	chr16:88509035:G:A	1.4147e-07	-1.3376e-10	-1.38621	8.38522e-06	-1.3376e-10	-1.47849
88509141	chr16:88509141:C:T	1.31629e-07	-1.3376e-10	-1.45831	8.72317e-06	-1.3376e-10	-1.43897
88509178	chr16:88509178:G:A	1.11961e-07	-1.62014	-4.74448e-10	7.24577e-06	-1.62454	-4.74448e-10
88509241	chr16:88509241:A:G	1.49461e-07	-1.3376e-10	-1.33126	1.03446e-05	-1.3376e-10	-1.26849
88509855	chr16:88509855:T:C	4.77252e-08	-0.986941	-1.48589	4.47343e-06	-0.610469	-1.49633
88510245	chr16:88510245:G:A	1.76605e-07	-1.3376e-10	-1.16438	1.00648e-05	-1.3376e-10	-1.29591
88510632	chr16:88510632:T:C	1.73178e-07	-1.3376e-10	-1.18398	1.16132e-05	-1.3376e-10	-1.15281
88511489	chr16:88511489:TCCCA:T	1.86198e-07	-1.3376e-10	-1.11148	1.77635e-05	-1.3376e-10	-0.727811
88511680	chr16:88511680:A:G	8.00039e-05	6.27885	-1.32731	6.30221e-06	-0.291807	-1.47225
88511748	chr16:88511748:C:T	2.93475e-08	-1.57563	-1.38346	1.85798e-06	-1.65508	-1.33039
88512216	chr16:88512216:C:G	5.3761e-08	-0.857159	-1.49659	5.27335e-06	-0.454672	-1.48762
88512362	chr16:88512362:G:A	4.9712e-08	-0.957753	-1.47429	4.70189e-06	-0.570832	-1.48616
88512434	chr16:88512434:G:A	1.78639e-07	-1.3376e-10	-1.15293	1.00374e-05	-1.3376e-10	-1.29864
88512763	chr16:88512763:C:T	1.63842e-07	-1.3376e-10	-1.23939	9.4173e-06	-1.3376e-10	-1.36241
88513162	chr16:88513162:T:C	5.14543e-08	-0.917317	-1.48028	4.91567e-06	-0.521574	-1.49096
88513168	chr16:88513168:T:G	1.64407e-07	-1.3376e-10	-1.23595	9.43944e-06	-1.3376e-10	-1.36006
88513624	chr16:88513624:C:T	1.43752e-07	-1.3376e-10	-1.3702	8.51953e-06	-1.3376e-10	-1.4626
88513925	chr16:88513925:C:T	2.10549e-07	-1.3376e-10	-0.988576	1.29148e-05	-1.3376e-10	-1.04658
88513998	chr16:88513998:G:A	1.27001e-07	-1.3376e-10	-1.4941	8.28164e-06	-1.3376e-10	-1.49092
88514036	chr16:88514036:C:T	1.37825e-07	-1.3376e-10	-1.41231	8.35893e-06	-1.3376e-10	-1.48163
88514388	chr16:88514388:C:T	1.10483e-07	-1.63343	-4.74448e-10	7.63611e-06	-1.57207	-4.74448e-10
88514851	chr16:88514851:T:A	1.79709e-07	-1.3376e-10	-1.14696	1.35048e-05	-1.3376e-10	-1.00191
88515134	chr16:88515134:A:G	1.66201e-07	-1.3376e-10	-1.2251	1.18326e-05	-1.3376e-10	-1.1341
88515282	chr16:88515282:A:G	2.83367e-08	-1.65529	-1.33884	1.67454e-06	-1.60594	-1.48348
88515826	chr16:88515826:A:G	3.17521e-08	-1.48862	-1.39172	2.46534e-06	-1.22556	-1.47706
88515836	chr16:88515836:G:A	1.31624e-07	-1.3376e-10	-1.45835	8.97807e-06	-1.3376e-10	-1.41017
88515937	chr16:88515937:G:A	1.1869e-07	-0.0651372	-1.49664	1.3115e-05	0.42713	-1.45833
88515995	chr16:88515995:G:A	1.2681e-07	-1.3376e-10	-1.4956	8.64755e-06	-1.3376e-10	-1.44768
88516220	chr16:88516220:C:A	2.38626e-07	0.48652	-1.34992	4.09501e-05	1.44639	-1.33899
88516413	chr16:88516413:G:A	1.46008e-06	0.947951	-4.74448e-10	6.5106e-05	0.571061	-4.74448e-10
88516463	chr16:88516463:G:T	4.04518e-08	-1.16944	-1.46874	3.30466e-06	-0.926092	-1.48353
88516807	chr16:88516807:A:T	2.07758e-07	-1.3376e-10	-1.00192	1.16076e-05	-1.3376e-10	-1.1533
88516831	chr16:88516831:G:A	2.50092e-08	-1.62273	-1.49632	2.03387e-06	-1.40104	-1.49397
88517047	chr16:88517047:A:G	1.70115e-07	-1.3376e-10	-1.20182	9.66852e-06	-1.3376e-10	-1.33608
88517117	chr16:88517117:A:C	2.76612e-08	-1.54048	-1.47778	1.93369e-06	-1.45202	-1.49351
88517495	chr16:88517495:G:C	1.98282e-07	-1.3376e-10	-1.0486	1.333e-05	-1.3376e-10	-1.01494
88517967	chr16:88517967:T:C	3.43753e-08	-1.31043	-1.49053	2.85735e-06	-1.10643	-1.44863
88518040	chr16:88518040:C:G	1.64906e-07	-1.3376e-10	-1.23292	9.13657e-06	-1.3376e-10	-1.39267
88518074	chr16:88518074:G:A	1.28898e-07	-1.3376e-10	-1.47927	8.239e-06	-1.3376e-10	-1.49608
88518146	chr16:88518146:G:A	4.27075e-08	-1.19915	-1.38477	3.11806e-06	-0.977158	-1.49059
88518157	chr16:88518157:G:A	3.91158e-08	-1.17519	-1.49658	3.4314e-06	-0.950217	-1.42177
88518646	chr16:88518646:T:A	1.33005e-07	-1.3376e-10	-1.44791	8.47826e-06	-1.3376e-10	-1.46745
88519041	chr16:88519041:G:C	1.27156e-07	-1.49288	-4.74448e-10	1.27671e-05	-1.05808	-4.74448e-10
88519374	chr16:88519374:T:C	4.4512e-08	-1.08195	-1.46059	4.29533e-06	-0.822257	-1.32517
88520288	chr16:88520288:G:A	2.88199e-08	-1.48829	-1.48894	2.24071e-06	-1.33505	-1.46311
88520336	chr16:88520336:T:C	1.29395e-07	-1.3376e-10	-1.47542	8.31175e-06	-1.3376e-10	-1.48729
88520384	chr16:88520384:T:C	1.61583e-07	-1.3376e-10	-1.25328	9.2829e-06	-1.3376e-10	-1.37678
88521250	chr16:88521250:C:T	4.22021e-08	-1.47755	-1.11827	2.43274e-06	-1.32702	-1.38892
88521307	chr16:88521307:G:A	1.34936e-07	-1.3376e-10	-1.43349	8.449e-06	-1.3376e-10	-1.47091
88521362	chr16:88521362:C:A	1.70694e-07	-1.3376e-10	-1.19842	8.8056e-06	-1.3376e-10	-1.42957
88522461	chr16:88522461:G:T	1.47944e-07	-1.3376e-10	-1.34146	8.69067e-06	-1.3376e-10	-1.44271
88522675	chr16:88522675:C:T	2.80115e-07	-1.3376e-10	-0.703094	8.2341e-06	-1.3376e-10	-1.49667
88522735	chr16:88522735:A:G	8.51675e-08	-0.401391	-1.49228	1.03424e-05	0.207001	-1.4757
88523008	chr16:88523008:C:G	1.3595e-07	-1.3376e-10	-1.42601	9.28532e-06	-1.3376e-10	-1.37652
88523070	chr16:88523070:G:A	1.13925e-07	-1.60275	-4.74448e-10	7.03336e-06	-1.65429	-4.74448e-10
88523132	chr16:88523132:G:A	1.52204e-07	-1.3376e-10	-1.31307	8.52484e-06	-1.3376e-10	-1.46197
88523226	chr16:88523226:G:A	1.58427e-07	-1.3376e-10	-1.273	1.13235e-05	-1.3376e-10	-1.17807
88523296	chr16:88523296:AAG:A	1.20688e-07	-1.54509	-4.74448e-10	8.34661e-06	-1.4831	-4.74448e-10
88524215	chr16:88524215:G:A	1.43268e-06	2.32619	-1.39718	0.000331032	3.6239	-1.42664
88524370	chr16:88524370:C:G	2.87711e-08	-1.55736	-1.42157	2.03912e-06	-1.47626	-1.41618
88524379	chr16:88524379:G:A	1.37665e-07	-1.3376e-10	-1.41347	8.75316e-06	-1.3376e-10	-1.43554
88524476	chr16:88524476:G:A	3.68241e-08	-1.3843	-1.34784	2.03893e-06	-1.6219	-1.27063
88524505	chr16:88524505:G:A	2.08522e-07	-1.3376e-10	-0.998247	1.27368e-05	-1.3376e-10	-1.06046
88524592	chr16:88524592:C:T	8.54649e-06	4.2105	-1.49552	0.00185078	5.39806	-1.47965
88524739	chr16:88524739:CT:C	4.78293e-07	-1.3376e-10	-0.168071	3.56408e-05	-1.3376e-10	-0.0314648
88525174	chr16:88525174:C:T	1.68867e-07	-1.3376e-10	-1.20918	1.37332e-05	-1.3376e-10	-0.985137
88525175	chr16:88525175:G:A	1.34083e-07	-1.3376e-10	-1.43983	8.24169e-06	-1.3376e-10	-1.49575
88525239	chr16:88525239:G:A	1.3471e-07	-1.3376e-10	-1.43517	8.79295e-06	-1.3376e-10	-1.43101
88525426	chr16:88525426:G:A	7.75559e-07	0.315291	-4.74448e-10	8.27179e-05	0.81048	-4.74448e-10
88525668	chr16:88525668:G:A	5.37356e-07	-1.3376e-10	-0.0516326	2.28486e-05	-1.3376e-10	-0.476069
88526074	chr16:88526074:C:T	3.27645e-08	-1.35237	-1.49658	1.65786e-06	-1.6422	-1.45723
88526176	chr16:88526176:G:A	1.50377e-07	-1.3376e-10	-1.32515	1.44033e-05	-1.3376e-10	-0.9375
88526233	chr16:88526233:G:T	1.28331e-07	-1.3376e-10	-1.48368	1.01574e-05	-1.3376e-10	-1.28676
88526453	chr16:88526453:A:ACAGATACG	1.40893e-07	-1.3376e-10	-1.3903	8.95221e-06	-1.3376e-10	-1.41306
88526522	chr16:88526522:C:A	1.2152e-07	-0.0661487	-1.47207	2.95569e-06	-1.06585	-1.45537
88526524	chr16:88526524:C:T	1.23746e-07	-0.0507813	-1.46928	2.97222e-06	-1.05674	-1.4589
88526705	chr16:88526705:G:C	1.5589e-07	-1.28914	-4.74448e-10	1.84982e-05	-0.687282	-4.74448e-10
88527075	chr16:88527075:C:G	4.85398e-06	2.84417	-0.694907	0.00065891	3.76726	-0.88163
88527215	chr16:88527215:C:T	2.55105e-07	0.527301	-1.32392	6.76321e-06	-0.341121	-1.35234
88527268	chr16:88527268:G:A	1.25117e-06	2.28103	-1.48749	0.000186938	3.12212	-1.4963
88527271	chr16:88527271:A:G	3.29983e-07	-1.3376e-10	-0.539253	1.72053e-05	-1.3376e-10	-0.759741
88527278	chr16:88527278:T:C	6.39379e-08	-1.40769	-0.772689	4.93902e-06	-1.43612	-0.571667
88527417	chr16:88527417:G:A	7.7309e-07	1.75413	-1.44203	9.9283e-05	2.48038	-1.48736
88527420	chr16:88527420:C:T	7.11261e-07	1.69053	-1.46179	9.19762e-05	2.41096	-1.49439
88527438	chr16:88527438:G:A	6.97568e-07	1.66471	-1.4554	8.97336e-05	2.38452	-1.49263
88527909	chr16:88527909:C:A	6.93257e-07	1.65184	-1.44873	8.78305e-05	2.35798	-1.48753
88527949	chr16:88527949:G:C	1.48989e-07	-1.3376e-10	-1.33442	9.84007e-06	-1.3376e-10	-1.31849
88528131	chr16:88528131:TGAA:T	3.72788e-08	-1.22962	-1.49025	1.64569e-06	-1.65119	-1.4556
88528159	chr16:88528159:C:T	3.05506e-08	-1.58457	-1.33434	1.33338e-05	-0.527891	-0.486764
88528396	chr16:88528396:A:G	2.66918e-08	-1.59498	-1.45896	5.29401e-06	-0.575836	-1.36255
88528586	chr16:88528586:C:T	1.26749e-07	-1.3376e-10	-1.49608	8.33155e-06	-1.3376e-10	-1.48491
88528630	chr16:88528630:G:C	1.17752e-06	1.97532	-1.24244	3.38394e-05	1.25342	-1.33675
88528638	chr16:88528638:A:G	1.16929e-06	1.98196	-1.2561	3.37244e-05	1.26113	-1.34786
88528656	chr16:88528656:G:A	4.48972e-08	-1.37051	-1.16341	2.31269e-06	-1.63289	-1.13366
88528838	chr16:88528838:G:A	1.26718e-07	-1.3376e-10	-1.49633	8.35733e-06	-1.3376e-10	-1.48182
88528880	chr16:88528880:G:A	1.27839e-07	-1.3376e-10	-1.48752	8.25363e-06	-1.3376e-10	-1.4943
88528942	chr16:88528942:A:G	1.26716e-07	-1.3376e-10	-1.49635	8.29384e-06	-1.3376e-10	-1.48944
88528974	chr16:88528974:C:T	7.30929e-07	1.46979	-1.21377	7.73945e-05	2.1407	-1.39674
88528983	chr16:88528983:T:C	9.43712e-08	-0.575682	-1.21538	2.98425e-06	-1.36129	-1.15032
88528999	chr16:88528999:G:A	1.29179e-06	0.825493	-4.74448e-10	0.000146848	1.38444	-4.74448e-10
88529060	chr16:88529060:G:A	2.21657e-07	-1.16401	0.226844	1.5535e-05	-1.17742	0.315557
88529176	chr16:88529176:ACAG:A	2.58485e-08	-1.59612	-1.48993	6.09552e-06	-0.576914	-1.22049
88529223	chr16:88529223:C:A	2.81586e-07	0.516792	-1.21465	1.04205e-05	0.0572552	-1.31844
88529341	chr16:88529341:A:G	1.04338e-06	1.82739	-1.21546	3.02542e-05	1.12015	-1.31547
88529542	chr16:88529542:A:T	3.46809e-08	-1.29574	-1.49636	1.61344e-06	-1.64147	-1.48512
88529644	chr16:88529644:G:A	2.90869e-07	-1.3376e-10	-0.66542	1.72349e-05	-1.3376e-10	-0.75802
88529715	chr16:88529715:C:T	1.37888e-07	-1.3376e-10	-1.41185	8.68533e-06	-1.3376e-10	-1.44332
88529785	chr16:88529785:G:A	3.23585e-08	-1.36578	-1.49563	1.77344e-06	-1.60592	-1.42612
88529841	chr16:88529841:T:C	2.43406e-07	0.429979	-1.27354	3.74979e-06	-1.18738	-1.09588
88530089	chr16:88530089:A:G	1.0636e-05	2.15879	0.77492	0.00118533	3.35306	0.119762
88530201	chr16:88530201:C:T	8.13779e-07	-1.3376e-10	0.363396	6.08832e-05	-1.3376e-10	0.504
88530440	chr16:88530440:A:T	2.61779e-08	-1.64874	-1.42464	3.41729e-06	-0.920153	-1.45596
88530678	chr16:88530678:G:A	5.40953e-07	-1.3376e-10	-0.0449618	2.89651e-05	-1.3376e-10	-0.238866
88530714	chr16:88530714:A:AAC	4.56431e-07	1.04185	-1.25671	4.62338e-05	1.67287	-1.44412
88530741	chr16:88530741:C:T	9.2694e-07	1.63722	-1.14363	2.8042e-05	0.966552	-1.23781
88530880	chr16:88530880:G:A	3.95374e-07	-1.3376e-10	-0.358461	2.21331e-05	-1.3376e-10	-0.507885
88531195	chr16:88531195:T:C	2.55238e-08	-1.60252	-1.49616	5.7699e-06	-0.557701	-1.2946
88531374	chr16:88531374:C:T	1.2672e-07	-1.3376e-10	-1.49631	8.26711e-06	-1.3376e-10	-1.49267
88531830	chr16:88531830:T:G	1.27643e-07	-1.3376e-10	-1.48906	8.39559e-06	-1.3376e-10	-1.47725
88532007	chr16:88532007:G:A	6.63275e-07	-1.3376e-10	0.158896	3.03367e-05	-1.3376e-10	-0.192598
88532081	chr16:88532081:C:T	2.66322e-08	-1.59683	-1.45934	4.18546e-06	-0.745138	-1.4282
88532259	chr16:88532259:G:A	1.35623e-07	-1.3376e-10	-1.42842	8.78818e-06	-1.3376e-10	-1.43155
88532261	chr16:88532261:C:T	2.50694e-08	-1.62312	-1.49352	4.8635e-06	-0.663388	-1.35981
88532296	chr16:88532296:C:A	9.84834e-06	2.85676	-4.74448e-10	0.00263748	4.27262	-4.74448e-10
88532449	chr16:88532449:G:A	1.26685e-07	-1.3376e-10	-1.49659	8.30322e-06	-1.3376e-10	-1.48831
88532615	chr16:88532615:A:G	2.50459e-08	-1.62171	-1.49588	5.01521e-06	-0.653956	-1.33853
88533287	chr16:88533287:GGA:G	3.53977e-07	-1.3376e-10	-0.46906	1.60887e-05	-1.3376e-10	-0.826841
88533294	chr16:88533294:CTGG:C	3.53116e-07	-1.3376e-10	-0.471497	1.60546e-05	-1.3376e-10	-0.828961
88533545	chr16:88533545:C:T	3.34887e-07	-1.3376e-10	-0.5245	2.82533e-05	-1.3376e-10	-0.263748
88533671	chr16:88533671:C:G	1.33027e-07	-1.3376e-10	-1.44774	9.51771e-06	-1.3376e-10	-1.3518
88533833	chr16:88533833:C:G	4.40131e-08	-1.10798	-1.44583	2.54493e-06	-1.27902	-1.39183
88534823	chr16:88534823:G:A	1.34169e-07	-1.3376e-10	-1.43919	8.60559e-06	-1.3376e-10	-1.45254
88534952	chr16:88534952:C:T	8.07575e-05	4.96091	-4.74448e-10	0.0287321	6.66081	-4.74448e-10
88535059	chr16:88535059:G:C	6.64099e-06	3.61749	-1.15476	0.00129658	4.85554	-1.29301
88535073	chr16:88535073:C:T	0.000211033	3.99796	1.92352	0.00325976	2.65802	1.82643
88535292	chr16:88535292:G:T	2.02194e-07	-1.3376e-10	-1.02907	1.3369e-05	-1.3376e-10	-1.01202
88535472	chr16:88535472:G:T	1.2739e-07	-1.3376e-10	-1.49104	8.24975e-06	-1.3376e-10	-1.49477
88535710	chr16:88535710:C:T	1.32984e-06	-1.3376e-10	0.854523	7.11809e-05	-1.3376e-10	0.660268
88535858	chr16:88535858:G:A	8.68452e-07	0.844203	-0.415785	2.07266e-05	-0.259363	-0.314176
88535895	chr16:88535895:TG:T	0.000126197	5.89482	-0.487515	0.00170851	4.42031	-0.581894
88536063	chr16:88536063:T:C	6.35792e-08	-1.00869	-1.17731	3.14232e-06	-1.07429	-1.3857
88536270	chr16:88536270:G:A	1.38936e-07	-1.3376e-10	-1.40428	9.81475e-06	-1.3376e-10	-1.32107
88536333	chr16:88536333:G:A	3.09689e-08	-1.41492	-1.49039	1.96024e-06	-1.46941	-1.46248
88536623	chr16:88536623:G:A	3.33456e-08	-1.38965	-1.44172	2.17237e-06	-1.44425	-1.38489
88536928	chr16:88536928:G:A	4.5229e-08	-1.03155	-1.495	4.25014e-06	-0.679788	-1.47822
88536953	chr16:88536953:A:G	1.30178e-07	-1.3376e-10	-1.46939	8.24064e-06	-1.3376e-10	-1.49588
88536989	chr16:88536989:A:G	1.09187e-07	-1.64523	-4.74448e-10	8.4787e-06	-1.4674	-4.74448e-10
88537017	chr16:88537017:T:C	1.69857e-07	-1.3376e-10	-1.20334	1.1173e-05	-1.3376e-10	-1.19146
88537169	chr16:88537169:A:G	2.44245e-07	0.614776	-1.4549	2.79486e-06	-1.09208	-1.4851
88537273	chr16:88537273:C:T	3.64727e-08	-1.29242	-1.44931	1.62729e-06	-1.6553	-1.46274
88537426	chr16:88537426:T:C	2.30548e-07	-1.3376e-10	-0.897834	1.13977e-05	-1.3376e-10	-1.17155
88537489	chr16:88537489:G:C	1.72912e-07	-1.3376e-10	-1.18551	1.08303e-05	-1.3376e-10	-1.22261
88537516	chr16:88537516:C:T	5.92337e-08	-0.792052	-1.46475	2.7116e-06	-1.15684	-1.45058
88537802	chr16:88537802:T:G	1.30486e-07	-1.3376e-10	-1.46703	8.59058e-06	-1.3376e-10	-1.45429
88538136	chr16:88538136:G:T	2.19613e-07	-1.3376e-10	-0.946428	1.2248e-05	-1.3376e-10	-1.0996
88538283	chr16:88538283:A:G	2.93646e-08	-1.54635	-1.41215	1.76742e-06	-1.5607	-1.47473
88538500	chr16:88538500:T:A	9.13616e-08	-0.68285	-1.14062	3.78928e-06	-1.30914	-0.963642
88538549	chr16:88538549:C:T	3.6661e-08	-1.31177	-1.42481	2.56029e-06	-1.30137	-1.36347
88538686	chr16:88538686:G:A	1.28214e-07	-1.3376e-10	-1.48459	8.2388e-06	-1.3376e-10	-1.4961
88538725	chr16:88538725:G:A	1.86685e-07	-1.3376e-10	-1.10887	1.11125e-05	-1.3376e-10	-1.19689
88538738	chr16:88538738:C:G	1.3346e-07	-1.3376e-10	-1.44449	8.70038e-06	-1.3376e-10	-1.44159
88538771	chr16:88538771:G:A	1.34646e-07	-1.3376e-10	-1.43565	8.77701e-06	-1.3376e-10	-1.43282
88538846	chr16:88538846:C:T	1.94762e-07	-1.3376e-10	-1.06652	1.29643e-05	-1.3376e-10	-1.04276
88538886	chr16:88538886:C:T	4.80603e-07	1.24026	-1.40351	2.82906e-05	1.15447	-1.41689
88539168	chr16:88539168:C:T	2.41127e-07	-1.3376e-10	-0.852968	1.3264e-05	-1.3376e-10	-1.0199
88539562	chr16:88539562:G:A	2.42589e-07	-1.3376e-10	-0.846927	1.49136e-05	-1.3376e-10	-0.902686
88539704	chr16:88539704:C:T	1.26696e-07	-1.3376e-10	-1.49651	8.30699e-06	-1.3376e-10	-1.48786
88539757	chr16:88539757:A:G	1.01188e-05	4.01242	-1.12856	2.83462e-05	0.874092	-1.13456
88540299	chr16:88540299:G:A	2.16799e-06	2.74279	-1.39953	3.25737e-05	1.32922	-1.45067
88540357	chr16:88540357:C:T	2.68075e-08	-1.65187	-1.39775	3.14071e-06	-1.27156	-1.18895
88540790	chr16:88540790:A:G	1.26862e-07	-1.3376e-10	-1.49519	8.31349e-06	-1.3376e-10	-1.48708
88540813	chr16:88540813:T:A	1.49862e-07	-1.3376e-10	-1.32858	1.0468e-05	-1.3376e-10	-1.25663
88540816	chr16:88540816:C:G	4.11436e-08	-1.33165	-1.28958	2.63109e-06	-1.45525	-1.18231
88540830	chr16:88540830:G:A	1.37268e-07	-1.3376e-10	-1.41636	8.82542e-06	-1.3376e-10	-1.42732
88540832	chr16:88540832:T:A	1.37153e-07	-1.3376e-10	-1.4172	8.81825e-06	-1.3376e-10	-1.42813
88540923	chr16:88540923:C:T	1.08695e-07	-1.64975	-4.74448e-10	7.45519e-06	-1.59605	-4.74448e-10
88541069	chr16:88541069:A:G	4.05429e-08	-1.23665	-1.39929	1.86285e-06	-1.50431	-1.47853
88541255	chr16:88541255:C:T	3.22362e-07	-1.3376e-10	-0.562618	1.91683e-05	-1.3376e-10	-0.651701
88541481	chr16:88541481:T:C	4.17484e-07	1.18578	-1.48983	5.78221e-06	-0.381156	-1.46902
88541924	chr16:88541924:G:A	1.36067e-07	-1.3376e-10	-1.42515	9.30314e-06	-1.3376e-10	-1.37461
88542170	chr16:88542170:C:T	3.00852e-08	-1.59051	-1.34375	1.66143e-06	-1.65484	-1.44243
88542368	chr16:88542368:T:G	6.69237e-07	1.65703	-1.48918	1.29989e-05	0.455264	-1.49535
88542620	chr16:88542620:G:A	1.88554e-07	-1.3376e-10	-1.09891	1.26889e-05	-1.3376e-10	-1.06423
88542645	chr16:88542645:A:G	1.71298e-07	-1.3376e-10	-1.19489	1.1622e-05	-1.3376e-10	-1.15206
88542663	chr16:88542663:C:T	1.72597e-07	-1.3376e-10	-1.18733	1.15486e-05	-1.3376e-10	-1.15839
88542907	chr16:88542907:G:A	6.8349e-07	1.68437	-1.49545	1.2882e-05	0.44738	-1.49651
88542918	chr16:88542918:C:T	6.88659e-07	1.69294	-1.49648	1.29728e-05	0.454515	-1.49662
88543278	chr16:88543278:G:C	1.5804e-07	-1.3376e-10	-1.27544	1.07032e-05	-1.3376e-10	-1.23441
88543306	chr16:88543306:A:C	5.10167e-08	-1.17786	-1.22828	1.83099e-06	-1.62989	-1.37021
88543570	chr16:88543570:A:C	6.61326e-07	1.54887	-1.39291	1.29519e-05	0.351161	-1.39488
88543647	chr16:88543647:C:T	1.31799e-07	-1.3376e-10	-1.45702	9.99472e-06	-1.3376e-10	-1.3029
88543922	chr16:88543922:A:G	4.15372e-07	1.13073	-1.43985	8.61045e-06	-0.0112747	-1.44071
88543962	chr16:88543962:G:A	1.55457e-07	-1.3376e-10	-1.29193	1.08199e-05	-1.3376e-10	-1.22357
88543982	chr16:88543982:G:A	6.13328e-07	-1.3376e-10	0.0806069	7.04833e-05	-1.3376e-10	0.650419
88543998	chr16:88543998:G:A	6.74522e-07	1.67223	-1.49652	1.26474e-05	0.427972	-1.49548
88544269	chr16:88544269:A:G	3.42043e-07	0.983149	-1.48651	7.32539e-06	-0.138657	-1.47495
88545332	chr16:88545332:T:C	4.58713e-07	1.27861	-1.48848	6.00685e-06	-0.321114	-1.49094
88545346	chr16:88545346:T:C	4.38815e-07	1.24103	-1.49525	5.91724e-06	-0.346966	-1.48012
88545379	chr16:88545379:G:C	2.77989e-08	-1.65303	-1.36027	2.4838e-06	-1.36881	-1.32636
88546122	chr16:88546122:A:G	1.27567e-07	-1.3376e-10	-1.48965	8.30849e-06	-1.3376e-10	-1.48768
88546157	chr16:88546157:T:C	3.28095e-07	0.671042	-1.21603	7.58148e-06	-0.287556	-1.29169
88546179	chr16:88546179:C:T	1.57749e-07	-1.3376e-10	-1.27729	1.05153e-05	-1.3376e-10	-1.25212
88546378	chr16:88546378:T:C	1.54231e-07	-1.3376e-10	-1.29984	1.00292e-05	-1.3376e-10	-1.29946
88546730	chr16:88546730:A:G	1.36138e-07	-1.3376e-10	-1.42463	8.71374e-06	-1.3376e-10	-1.44006
88546796	chr16:88546796:T:G	1.09169e-06	0.657185	-4.74448e-10	3.35608e-05	-0.0915975	-4.74448e-10
88546813	chr16:88546813:C:T	5.25832e-08	-1.4037	-0.972201	3.44398e-06	-1.37969	-0.98864
88546902	chr16:88546902:G:C	1.34025e-07	-1.3376e-10	-1.44027	8.69923e-06	-1.3376e-10	-1.44172
88548089	chr16:88548089:C:G	7.50542e-08	-1.27982	-0.740259	4.12677e-06	-1.64064	-0.546825
88548200	chr16:88548200:A:T	6.12363e-07	1.14912	-1.07009	9.8947e-06	-0.199654	-1.1133
88548565	chr16:88548565:C:A	4.59628e-07	0.770871	-0.978747	8.33074e-06	-0.47397	-1.01103
88548738	chr16:88548738:C:T	4.92264e-07	-1.3376e-10	-0.139278	1.95265e-05	-1.3376e-10	-0.633186
88548932	chr16:88548932:G:A	5.32548e-07	-1.3376e-10	-0.0606216	2.08097e-05	-1.3376e-10	-0.569536
88549476	chr16:88549476:A:G	1.02249e-07	-0.554222	-1.15666	7.72208e-06	-0.309733	-1.25114
88549486	chr16:88549486:C:T	1.26778e-07	-1.3376e-10	-1.49586	8.24626e-06	-1.3376e-10	-1.4952
88549543	chr16:88549543:A:G	1.09913e-07	-0.503442	-1.13517	8.33927e-06	-0.253065	-1.23092
88549745	chr16:88549745:G:A	1.48656e-07	-0.703128	-0.633531	7.79439e-06	-0.851299	-0.700253
88549760	chr16:88549760:AAAAAAAAG:A	1.4472e-07	-1.3376e-10	-1.36349	9.56687e-06	-1.3376e-10	-1.34665
88549854	chr16:88549854:C:T	6.39627e-08	-1.42986	-0.750135	5.2968e-06	-1.39333	-0.544521
88549984	chr16:88549984:G:A	8.20191e-08	-0.519864	-1.41148	3.07169e-06	-1.11141	-1.37131
88550817	chr16:88550817:C:T	5.00143e-07	1.37252	-1.49592	6.53144e-06	-0.266008	-1.46232
88550902	chr16:88550902:G:A	4.15681e-07	1.18575	-1.49413	5.84392e-06	-0.390133	-1.44942
88551358	chr16:88551358:C:G	2.2857e-07	-1.12324	0.216788	8.85006e-06	-1.60118	0.176646
88551497	chr16:88551497:G:C	1.36841e-07	-1.3376e-10	-1.41947	9.17882e-06	-1.3376e-10	-1.38806
88551557	chr16:88551557:C:T	3.73638e-07	-1.3376e-10	-0.415007	1.77002e-05	-1.3376e-10	-0.731379
88551743	chr16:88551743:A:C	6.97117e-08	-0.818128	-1.2758	5.04078e-06	-0.618094	-1.3693
88552349	chr16:88552349:T:C	3.43929e-08	-1.54715	-1.25329	2.22526e-06	-1.62263	-1.18245
88552380	chr16:88552380:T:C	1.4019e-07	0.076478	-1.47178	5.00947e-06	-0.555631	-1.438
88552387	chr16:88552387:T:A	3.28129e-08	-1.55793	-1.28955	2.1238e-06	-1.62858	-1.22317
88552543	chr16:88552543:T:C	4.32939e-07	-1.3376e-10	-0.267697	1.77874e-05	-1.3376e-10	-0.726467
88552817	chr16:88552817:A:G	1.27329e-07	-1.3376e-10	-1.49152	8.57024e-06	-1.3376e-10	-1.45666
88552881	chr16:88552881:C:A	8.30523e-07	1.84251	-1.45875	1.0049e-05	0.0584345	-1.35592
88553005	chr16:88553005:A:C	1.72756e-07	-1.18641	-4.74448e-10	7.02727e-06	-1.65516	-4.74448e-10
88553020	chr16:88553020:A:C	1.27388e-07	-1.3376e-10	-1.49106	8.43091e-06	-1.3376e-10	-1.47305
88553085	chr16:88553085:C:T	7.10894e-07	1.72486	-1.49663	8.27586e-06	-0.0263389	-1.46528
88553171	chr16:88553171:C:T	1.23974e-07	-0.0287299	-1.48949	4.42321e-06	-0.647806	-1.47029
88553268	chr16:88553268:A:C	2.9561e-08	-1.4756	-1.47624	1.68842e-06	-1.6366	-1.44457
88553536	chr16:88553536:T:C	1.56251e-05	4.75843	-1.44009	0.0001262	2.70757	-1.47466
88553594	chr16:88553594:G:A	1.43128e-05	4.69277	-1.46215	0.000118032	2.65342	-1.48741
88553629	chr16:88553629:C:T	1.53819e-05	4.72679	-1.42414	0.000124181	2.68086	-1.46408
88553740	chr16:88553740:C:G	5.34538e-08	-0.873755	-1.48572	2.91824e-06	-1.06228	-1.47169
88553787	chr16:88553787:T:G	2.18994e-05	5.05028	-1.39436	0.000163044	2.93338	-1.44431
88553904	chr16:88553904:T:C	5.89943e-07	1.36197	-1.32024	8.80429e-06	-0.0248321	-1.40489
88554220	chr16:88554220:A:G	1.22589e-05	4.45849	-1.38277	0.000101579	2.43589	-1.42001
88554732	chr16:88554732:C:T	1.78177e-07	-1.3376e-10	-1.15552	1.61841e-05	-1.3376e-10	-0.820928
88554747	chr16:88554747:T:A	1.92053e-07	-1.08052	-4.74448e-10	1.4478e-05	-0.932326	-4.74448e-10
88554960	chr16:88554960:G:C	1.88161e-07	-1.3376e-10	-1.101	1.1883e-05	-1.3376e-10	-1.12985
88555365	chr16:88555365:G:A	1.27886e-07	-1.3376e-10	-1.48716	8.30013e-06	-1.3376e-10	-1.48869
88555465	chr16:88555465:T:C	1.9492e-05	4.96412	-1.42466	0.000178242	2.95476	-1.37657
88555835	chr16:88555835:C:T	2.55971e-08	-1.59956	-1.49625	1.93294e-06	-1.46591	-1.48
88555877	chr16:88555877:T:C	1.11938e-07	-0.193334	-1.42702	4.51205e-06	-0.762717	-1.33549
88555878	chr16:88555878:T:C	9.66014e-08	-0.351457	-1.41624	5.54257e-06	-0.493943	-1.39856
88556018	chr16:88556018:G:C	1.2734e-07	-1.3376e-10	-1.49143	8.24268e-06	-1.3376e-10	-1.49563
88556979	chr16:88556979:T:C	7.1521e-08	-0.716273	-1.35203	6.50411e-06	-0.401771	-1.33075
88557053	chr16:88557053:G:A	1.90251e-07	-1.3376e-10	-1.08995	1.19245e-05	-1.3376e-10	-1.12636
88557242	chr16:88557242:C:T	1.16418e-07	-1.58111	-4.74448e-10	7.30637e-06	-1.61621	-4.74448e-10
88557589	chr16:88557589:G:T	1.07629e-07	-1.51812	-0.141493	1.16022e-05	-1.3645	0.210733
88557702	chr16:88557702:G:A	4.4235e-08	-1.18429	-1.36449	1.88723e-06	-1.62077	-1.34908
88557997	chr16:88557997:C:T	3.68369e-08	-1.48718	-1.24462	1.75331e-06	-1.64214	-1.40131
88558012	chr16:88558012:C:G	1.36393e-07	-1.42275	-4.74448e-10	1.13412e-05	-1.17651	-4.74448e-10
88558060	chr16:88558060:G:C	4.4656e-08	-1.36848	-1.17083	3.01573e-06	-1.33598	-1.16514
88558157	chr16:88558157:G:A	1.26678e-07	-1.3376e-10	-1.49664	8.23925e-06	-1.3376e-10	-1.49605
88558166	chr16:88558166:A:G	1.4895e-07	-1.3376e-10	-1.33468	1.05661e-05	-1.3376e-10	-1.24731
88558237	chr16:88558237:T:C	1.24239e-07	-0.415125	-1.10096	4.56676e-06	-0.936727	-1.14943
88558351	chr16:88558351:A:C	1.19198e-07	-0.108752	-1.44875	1.18014e-05	0.225794	-1.36253
88558834	chr16:88558834:G:T	4.99549e-08	-1.65533	-0.771845	5.35534e-06	-1.47571	-0.451156
88559144	chr16:88559144:C:T	1.34443e-06	2.11807	-1.25264	7.66071e-06	-0.299497	-1.26935
88559145	chr16:88559145:A:G	1.13351e-06	2.10526	-1.41049	6.53412e-06	-0.311422	-1.4165
88559527	chr16:88559527:T:G	1.11941e-07	-0.160973	-1.45935	1.17075e-05	0.296481	-1.44121
88560026	chr16:88560026:C:T	1.17429e-07	-0.247611	-1.32485	1.28063e-05	0.20755	-1.26257
88560352	chr16:88560352:T:C	3.58047e-08	-1.34829	-1.41192	1.86638e-06	-1.53444	-1.44652
88560494	chr16:88560494:T:C	1.96918e-07	-1.3376e-10	-1.05551	1.44938e-05	-1.3376e-10	-0.931233
88560676	chr16:88560676:A:G	2.66095e-08	-1.5625	-1.49453	1.74264e-06	-1.56572	-1.48383
88560723	chr16:88560723:TA:T	1.92846e-07	-1.3376e-10	-1.0764	1.40998e-05	-1.3376e-10	-0.958793
88560961	chr16:88560961:A:G	2.69159e-08	-1.57704	-1.46854	1.74896e-06	-1.55741	-1.48853
88561020	chr16:88561020:G:A	1.425e-06	-1.3376e-10	0.92363	0.000112867	-1.3376e-10	1.12125
88561109	chr16:88561109:G:A	4.00023e-08	-1.65516	-0.994192	4.0047e-06	-1.46954	-0.747945
88561166	chr16:88561166:G:A	3.96857e-08	-1.65521	-1.00209	3.98955e-06	-1.46341	-0.757873
88561218	chr16:88561218:G:A	2.88002e-08	-1.54851	-1.4294	1.84013e-06	-1.60656	-1.38857
88561630	chr16:88561630:C:T	9.20198e-08	-1.02761	-0.788676	2.04736e-06	-1.60045	-1.28795
88562501	chr16:88562501:G:A	2.47518e-08	-1.65021	-1.47919	1.89927e-06	-1.46685	-1.49664
88562846	chr16:88562846:T:C	2.46924e-08	-1.63734	-1.49446	2.02954e-06	-1.406	-1.49115
88563032	chr16:88563032:G:A	1.31752e-07	-1.3376e-10	-1.45737	8.34645e-06	-1.3376e-10	-1.48312
88563060	chr16:88563060:T:C	2.79638e-08	-1.51783	-1.48956	4.13971e-06	-0.690665	-1.49367
88563191	chr16:88563191:T:C	2.90438e-08	-1.55242	-1.41707	1.9666e-06	-1.55343	-1.37522
88563634	chr16:88563634:A:G	2.73128e-08	-1.63745	-1.39348	2.43592e-06	-1.40641	-1.30822
88564683	chr16:88564683:C:T	4.39255e-07	1.14203	-1.39524	4.0321e-05	1.46069	-1.36878
88564792	chr16:88564792:A:G	6.35441e-08	-0.708153	-1.47841	1.7228e-06	-1.60078	-1.46023
88565104	chr16:88565104:G:A	2.44492e-08	-1.65015	-1.49155	1.97659e-06	-1.46291	-1.46068
88565587	chr16:88565587:G:T	1.65154e-07	-1.3376e-10	-1.23142	1.71618e-05	-1.3376e-10	-0.762272
88566428	chr16:88566428:C:T	2.51315e-08	-1.6182	-1.49597	2.18834e-06	-1.34546	-1.47635
88567122	chr16:88567122:C:G	3.91795e-08	-1.54303	-1.12711	2.87356e-06	-1.64852	-0.900886
88567150	chr16:88567150:C:T	1.73325e-07	-1.18313	-4.74448e-10	8.92495e-06	-1.41611	-4.74448e-10
88567367	chr16:88567367:T:C	1.33224e-07	-1.3376e-10	-1.44626	8.7655e-06	-1.3376e-10	-1.43413
88567475	chr16:88567475:G:A	6.31017e-07	1.1023	-0.993263	6.2858e-05	1.46179	-0.925872
88567495	chr16:88567495:T:G	5.65904e-07	1.24499	-1.24486	5.5505e-05	1.61269	-1.20118
88567513	chr16:88567513:G:A	1.0319e-07	-0.561064	-1.14066	2.0898e-05	0.745466	-1.31077
88567622	chr16:88567622:G:A	1.19143e-07	-1.55797	-4.74448e-10	8.78624e-06	-1.43177	-4.74448e-10
88567630	chr16:88567630:A:C	3.41359e-08	-1.61794	-1.19001	2.85377e-06	-1.61073	-0.945588
88567775	chr16:88567775:A:G	2.42331e-08	-1.65391	-1.49666	1.88772e-06	-1.48559	-1.48399
88567836	chr16:88567836:G:A	2.42081e-08	-1.65524	-1.49637	1.84027e-06	-1.50806	-1.48698
88567879	chr16:88567879:C:T	4.19543e-07	-1.45741	1.15828	8.6273e-05	-0.720872	1.57343
88567909	chr16:88567909:T:A	4.05774e-07	-1.45438	1.12189	8.3598e-05	-0.714107	1.53517
88568329	chr16:88568329:G:A	1.95469e-07	-1.3376e-10	-1.06289	1.21871e-05	-1.3376e-10	-1.10458
88568505	chr16:88568505:C:G	2.43661e-08	-1.65087	-1.49423	1.91979e-06	-1.46076	-1.49198
88568534	chr16:88568534:T:C	1.34021e-07	-0.0619458	-1.37835	2.51914e-06	-1.33986	-1.34118
88568541	chr16:88568541:C:T	1.89738e-07	-1.3376e-10	-1.09265	1.09085e-05	-1.3376e-10	-1.21541
88568902	chr16:88568902:A:G	2.44441e-08	-1.64523	-1.49668	1.99426e-06	-1.43097	-1.48372
88568987	chr16:88568987:C:T	2.43125e-08	-1.65101	-1.4963	1.93934e-06	-1.46354	-1.47907
88569037	chr16:88569037:T:A	2.448e-08	-1.64596	-1.49448	2.01343e-06	-1.43469	-1.47043
88569660	chr16:88569660:A:C	2.46035e-08	-1.64593	-1.48948	1.94978e-06	-1.44161	-1.49563
88571322	chr16:88571322:G:GA	1.13116e-07	-1.60988	-4.74448e-10	1.10995e-05	-1.19805	-4.74448e-10
88571375	chr16:88571375:A:G	2.55252e-08	-1.65313	-1.4455	1.89813e-06	-1.47956	-1.48453
88571488	chr16:88571488:C:T	2.72688e-08	-1.65482	-1.37773	1.86585e-06	-1.53401	-1.44723
88571562	chr16:88571562:C:T	3.32949e-08	-1.51336	-1.31953	5.02749e-06	-0.870584	-1.11945
88572446	chr16:88572446:T:G	4.09314e-08	-1.54525	-1.08114	2.80526e-06	-1.65462	-0.918838
88572572	chr16:88572572:T:G	1.31953e-07	-1.3376e-10	-1.45584	8.40452e-06	-1.3376e-10	-1.47619
88572660	chr16:88572660:G:A	1.29694e-07	-1.3376e-10	-1.47312	8.66033e-06	-1.3376e-10	-1.4462
88572827	chr16:88572827:G:A	2.4235e-07	-0.847912	-4.74448e-10	1.01962e-05	-1.28295	-4.74448e-10
88572856	chr16:88572856:C:G	1.2913e-07	-1.3376e-10	-1.47747	8.49285e-06	-1.3376e-10	-1.46573
88573251	chr16:88573251:G:C	1.8603e-07	0.256053	-1.36844	1.31452e-05	0.354581	-1.38348
88573490	chr16:88573490:G:A	1.28269e-07	-1.3376e-10	-1.48416	8.30563e-06	-1.3376e-10	-1.48802
88573757	chr16:88573757:A:G	1.5733e-07	0.0429365	-1.32288	1.10308e-05	0.136146	-1.34041
88573880	chr16:88573880:T:G	1.32943e-07	-1.3376e-10	-1.44837	8.95283e-06	-1.3376e-10	-1.41299
88574398	chr16:88574398:C:T	1.30638e-07	-1.3376e-10	-1.46586	8.23757e-06	-1.3376e-10	-1.49625
88574520	chr16:88574520:T:A	3.76497e-07	-1.3376e-10	-0.407383	1.29646e-05	-1.3376e-10	-1.04273
88574913	chr16:88574913:C:T	9.06971e-08	-0.42613	-1.40464	2.11784e-06	-1.47841	-1.37615
88575462	chr16:88575462:C:T	2.07086e-07	-1.3376e-10	-1.00516	1.4599e-05	-1.3376e-10	-0.924001
88575631	chr16:88575631:G:A	2.03748e-07	-1.3376e-10	-1.02141	1.30734e-05	-1.3376e-10	-1.03437
88575704	chr16:88575704:G:A	3.88367e-07	0.846017	-1.22236	3.62558e-05	1.14233	-1.15669
88575939	chr16:88575939:C:T	3.38992e-07	-0.512316	-4.74448e-10	1.30775e-05	-1.03407	-4.74448e-10
88576046	chr16:88576046:G:A	2.43683e-08	-1.65034	-1.49467	1.94965e-06	-1.46853	-1.46877
88576737	chr16:88576737:A:T	1.41206e-07	-1.3376e-10	-1.38807	8.87033e-06	-1.3376e-10	-1.42225
88577049	chr16:88577049:A:G	1.14675e-07	-0.102273	-1.49392	2.03661e-06	-1.40356	-1.49011
88577470	chr16:88577470:C:T	1.44294e-07	-1.3376e-10	-1.36644	9.03581e-06	-1.3376e-10	-1.40376
88577597	chr16:88577597:A:G	1.0673e-07	-0.221171	-1.44682	2.05222e-06	-1.45176	-1.43427
88579510	chr16:88579510:A:G	2.42723e-08	-1.65524	-1.49372	1.81654e-06	-1.51645	-1.49157
88579523	chr16:88579523:T:C	2.56784e-08	-1.6303	-1.46235	1.681e-06	-1.63285	-1.45272
88579769	chr16:88579769:A:C	1.1097e-07	-0.18313	-1.44591	2.0958e-06	-1.44642	-1.4186
88579781	chr16:88579781:G:A	4.18397e-08	-1.55532	-1.04913	3.01494e-06	-1.65052	-0.850855
88579810	chr16:88579810:C:T	2.85962e-07	-1.3376e-10	-0.682434	1.65019e-05	-1.3376e-10	-0.801479
88579892	chr16:88579892:C:T	8.89668e-07	-1.3376e-10	0.452554	4.98731e-05	-1.3376e-10	0.304524
88580372	chr16:88580372:A:G	5.03899e-08	-1.26586	-1.15264	3.32508e-06	-1.47274	-0.930726
88580426	chr16:88580426:A:C	1.27762e-07	-1.3376e-10	-1.48812	8.44692e-06	-1.3376e-10	-1.47116
88580603	chr16:88580603:T:G	1.22505e-07	-1.53014	-4.74448e-10	9.15913e-06	-1.39021	-4.74448e-10
88580838	chr16:88580838:A:G	1.38171e-07	-1.3376e-10	-1.4098	8.71508e-06	-1.3376e-10	-1.4399
88580882	chr16:88580882:T:G	1.27006e-07	-1.3376e-10	-1.49406	8.26322e-06	-1.3376e-10	-1.49314
88580932	chr16:88580932:G:A	1.36326e-07	-1.3376e-10	-1.42324	8.59187e-06	-1.3376e-10	-1.45414
88581170	chr16:88581170:C:A	1.27007e-07	-1.3376e-10	-1.49405	9.57441e-06	-1.3376e-10	-1.34586
88581331	chr16:88581331:G:A	1.28427e-07	-1.3376e-10	-1.48293	8.55456e-06	-1.3376e-10	-1.45849
88581795	chr16:88581795:C:G	3.86459e-08	-1.18718	-1.49667	2.64427e-06	-1.15098	-1.48158
88581939	chr16:88581939:G:A	2.10992e-07	-1.3376e-10	-0.986474	1.43694e-05	-1.3376e-10	-0.939857
88581967	chr16:88581967:G:A	3.5918e-08	-1.26298	-1.49408	2.45337e-06	-1.23587	-1.47162
88582079	chr16:88582079:G:A	2.67333e-08	-1.6213	-1.43109	3.25774e-06	-0.976053	-1.44787
88582686	chr16:88582686:C:G	2.45289e-07	0.584896	-1.42075	3.36253e-06	-1.03044	-1.36182
88583347	chr16:88583347:G:A	1.69592e-07	0.0527565	-1.25765	2.90592e-06	-1.29717	-1.24104
88583449	chr16:88583449:G:A	3.67686e-08	-1.25764	-1.47601	2.532e-06	-1.22991	-1.44604
88583699	chr16:88583699:G:A	4.26642e-08	-1.11924	-1.46569	3.43979e-06	-0.938228	-1.43132
88583862	chr16:88583862:C:T	3.73447e-08	-1.23919	-1.47891	2.56013e-06	-1.21398	-1.45092
88584199	chr16:88584199:A:G	2.89614e-08	-1.59292	-1.37941	1.78641e-06	-1.62043	-1.40432
88584543	chr16:88584543:T:A	4.46256e-07	0.825443	-1.06284	8.10174e-05	1.74649	-0.956781
88584812	chr16:88584812:A:G	8.35582e-08	-0.902393	-1.01036	1.46124e-05	-0.138831	-0.784254
88584967	chr16:88584967:G:A	2.66838e-08	-1.65369	-1.40055	1.99578e-06	-1.4939	-1.42002
88585654	chr16:88585654:G:T	3.51929e-08	-1.29913	-1.47832	2.43133e-06	-1.27577	-1.44075
88585854	chr16:88585854:G:T	1.14702e-07	-0.140641	-1.45531	2.53876e-05	1.12555	-1.49624
88585869	chr16:88585869:G:A	5.15453e-07	-1.3376e-10	-0.0932468	3.92393e-05	-1.3376e-10	0.0647214
88586422	chr16:88586422:C:T	1.2717e-07	-1.3376e-10	-1.49277	8.24504e-06	-1.3376e-10	-1.49535
88586734	chr16:88586734:T:C	3.44773e-08	-1.64794	-1.15006	2.53304e-06	-1.52825	-1.14729
88587475	chr16:88587475:T:C	1.27259e-07	-1.3376e-10	-1.49207	8.27584e-06	-1.3376e-10	-1.49162
88587964	chr16:88587964:C:T	1.27222e-07	-1.3376e-10	-1.49236	8.37905e-06	-1.3376e-10	-1.47922
88588423	chr16:88588423:C:T	1.31887e-07	-1.3376e-10	-1.45635	8.25419e-06	-1.3376e-10	-1.49424
88588545	chr16:88588545:ATCCTGTCTC:A	5.26863e-07	1.27233	-1.34368	4.96407e-05	1.60619	-1.30633
88588821	chr16:88588821:G:A	1.25356e-07	-1.50713	-4.74448e-10	7.92084e-06	-1.53546	-4.74448e-10
88588827	chr16:88588827:A:C	1.14333e-06	-1.3376e-10	0.703408	5.41639e-05	-1.3376e-10	0.387058
88589636	chr16:88589636:A:G	3.03644e-08	-1.48227	-1.44275	2.13937e-06	-1.46225	-1.38219
88589678	chr16:88589678:A:G	9.3615e-07	1.16905	-0.665571	8.47418e-05	1.57324	-0.738592
88589735	chr16:88589735:G:C	1.66234e-07	-1.3376e-10	-1.22489	1.00363e-05	-1.3376e-10	-1.29875
88589853	chr16:88589853:G:A	4.34592e-07	1.0945	-1.35839	4.20266e-05	1.45608	-1.32274
88589945	chr16:88589945:T:C	6.78364e-07	-1.3376e-10	0.18139	3.83368e-05	-1.3376e-10	0.0414545
88590437	chr16:88590437:G:T	2.02035e-07	0.329808	-1.35966	1.62181e-05	0.610036	-1.42886
88591212	chr16:88591212:T:C	1.31748e-07	-1.3376e-10	-1.4574	8.3197e-06	-1.3376e-10	-1.48633
88591767	chr16:88591767:C:G	8.90985e-08	-0.951877	-0.896675	1.32169e-05	-0.344329	-0.679133
88591822	chr16:88591822:T:A	1.01056e-06	0.579968	-4.74448e-10	5.15194e-05	0.337002	-4.74448e-10
88591985	chr16:88591985:A:T	1.25042e-07	-1.50965	-4.74448e-10	9.3824e-06	-1.36612	-4.74448e-10
88592071	chr16:88592071:A:G	1.26845e-07	-1.3376e-10	-1.49533	8.27925e-06	-1.3376e-10	-1.4912
88592201	chr16:88592201:G:T	2.08506e-07	-1.3376e-10	-0.998326	1.28927e-05	-1.3376e-10	-1.04829
88592217	chr16:88592217:G:A	6.028e-07	-1.3376e-10	0.0632918	3.43027e-05	-1.3376e-10	-0.0697326
88592775	chr16:88592775:C:A	4.04144e-08	-1.63289	-1.00621	2.91592e-06	-1.56953	-0.965237
88593582	chr16:88593582:C:T	2.67501e-08	-1.64573	-1.40602	2.73844e-06	-1.12471	-1.47286
88594219	chr16:88594219:T:C	8.0748e-08	-0.450513	-1.49645	1.72561e-06	-1.56416	-1.49521
88594303	chr16:88594303:GAT:G	1.27846e-07	-1.3376e-10	-1.48747	8.28749e-06	-1.3376e-10	-1.49021
88594340	chr16:88594340:G:A	5.99977e-07	-1.3376e-10	0.058598	3.02143e-05	-1.3376e-10	-0.19664
88594428	chr16:88594428:C:T	1.31503e-07	0.0305958	-1.48986	2.40749e-06	-1.23151	-1.49486
88594559	chr16:88594559:A:G	1.43178e-07	0.0266274	-1.40083	2.50013e-06	-1.23079	-1.45782
88594685	chr16:88594685:T:C	2.45299e-07	-0.835814	-4.74448e-10	2.74629e-05	-0.292122	-4.74448e-10
88594759	chr16:88594759:G:A	8.27432e-07	1.25825	-0.878214	8.53171e-05	1.67016	-0.828745
88594864	chr16:88594864:A:G	3.03504e-08	-1.43585	-1.48963	2.30335e-06	-1.29606	-1.47453
88594954	chr16:88594954:C:T	1.28758e-07	-1.3376e-10	-1.48036	8.45181e-06	-1.3376e-10	-1.47058
88595295	chr16:88595295:G:GC	1.33355e-07	-1.3376e-10	-1.44528	8.71141e-06	-1.3376e-10	-1.44032
88595391	chr16:88595391:A:G	1.27015e-07	-1.3376e-10	-1.49399	8.23631e-06	-1.3376e-10	-1.4964
88595477	chr16:88595477:T:TC	7.5935e-08	-1.55264	-0.455775	5.0776e-06	-1.3443	-0.635822
88595908	chr16:88595908:G:A	1.38979e-07	-1.3376e-10	-1.40397	8.42727e-06	-1.3376e-10	-1.47348
88596073	chr16:88596073:C:T	5.10994e-07	1.27968	-1.38161	4.89617e-05	1.67417	-1.38809
88596302	chr16:88596302:G:C	2.77153e-08	-1.53685	-1.47946	2.51011e-06	-1.18853	-1.49611
88596698	chr16:88596698:A:G	6.54103e-08	-1.33847	-0.819148	5.98295e-06	-1.18345	-0.63259
88596739	chr16:88596739:G:T	1.26675e-07	-1.3376e-10	-1.49667	8.35251e-06	-1.3376e-10	-1.4824
88596843	chr16:88596843:A:G	1.27953e-07	-1.3376e-10	-1.48663	8.62332e-06	-1.3376e-10	-1.45049
88596873	chr16:88596873:G:A	3.92758e-08	-1.54562	-1.12206	6.01208e-06	-0.872433	-0.938752
88596963	chr16:88596963:C:G	2.69172e-08	-1.5904	-1.45513	2.18756e-06	-1.32861	-1.49356
88596976	chr16:88596976:A:G	1.27442e-07	-1.3376e-10	-1.49063	8.33376e-06	-1.3376e-10	-1.48464
88597125	chr16:88597125:G:A	1.26857e-07	-1.3376e-10	-1.49523	8.34353e-06	-1.3376e-10	-1.48347
88598024	chr16:88598024:C:T	2.6272e-06	-1.3376e-10	1.53538	0.000119157	-1.3376e-10	1.17548
88598035	chr16:88598035:C:T	7.2544e-07	1.59587	-1.34739	7.28848e-05	1.99431	-1.31039
88598350	chr16:88598350:T:C	4.00697e-08	-1.51976	-1.12791	6.48972e-06	-0.693814	-1.04092
88598363	chr16:88598363:G:A	4.7253e-07	-1.3376e-10	-0.180192	2.43371e-05	-1.3376e-10	-0.412953
88598916	chr16:88598916:A:G	2.31124e-06	-0.527129	1.93438	0.000160557	-0.371255	1.84495
88599627	chr16:88599627:G:A	1.56433e-07	0.189835	-1.4755	2.65077e-06	-1.15549	-1.47461
88600289	chr16:88600289:C:G	1.08617e-07	-1.65046	-4.74448e-10	8.56346e-06	-1.45745	-4.74448e-10
88600316	chr16:88600316:G:A	5.87399e-08	-1.21677	-1.04841	2.22672e-06	-1.55443	-1.25
88600685	chr16:88600685:C:T	2.31737e-07	0.603986	-1.49668	7.53464e-05	2.19883	-1.48169
88601081	chr16:88601081:C:T	2.82384e-08	-1.65332	-1.34429	2.40978e-06	-1.41204	-1.31338
88601643	chr16:88601643:A:G	3.34103e-08	-1.48802	-1.34141	5.02028e-06	-0.773432	-1.21804
88601828	chr16:88601828:A:T	5.9227e-07	1.09156	-1.04589	0.000113729	2.0718	-0.942937
88602051	chr16:88602051:G:A	6.4727e-07	1.53679	-1.40232	6.42514e-05	1.93218	-1.37433
88602149	chr16:88602149:G:A	6.29463e-07	1.39428	-1.28771	6.16064e-05	1.80431	-1.2885
88602243	chr16:88602243:G:A	3.82034e-08	-1.4689	-1.22647	6.09211e-06	-0.72573	-1.07223
88602402	chr16:88602402:A:G	3.13208e-08	-1.6533	-1.24071	2.25302e-06	-1.49864	-1.29405
88602500	chr16:88602500:T:C	1.3594e-07	-0.00143588	-1.42465	2.22383e-05	0.974375	-1.47751
88602605	chr16:88602605:C:T	9.62634e-08	-0.457992	-1.31321	2.068e-06	-1.5014	-1.37697
88602800	chr16:88602800:A:G	2.80307e-08	-1.51032	-1.49467	1.99147e-06	-1.41954	-1.49655
88602824	chr16:88602824:A:G	1.38578e-07	-1.40686	-4.74448e-10	9.35477e-06	-1.36907	-4.74448e-10
88603277	chr16:88603277:T:C	1.27062e-07	-1.3376e-10	-1.49362	8.28834e-06	-1.3376e-10	-1.49011
88603398	chr16:88603398:A:G	3.64752e-08	-1.4076	-1.33406	4.68546e-06	-0.60907	-1.45142
88603450	chr16:88603450:A:G	7.5772e-08	-0.517102	-1.49346	1.69279e-06	-1.58209	-1.49648
88603515	chr16:88603515:T:C	1.15321e-07	-1.59057	-4.74448e-10	7.05676e-06	-1.65097	-4.74448e-10
88603960	chr16:88603960:A:C	1.29662e-07	-1.3376e-10	-1.47337	8.32377e-06	-1.3376e-10	-1.48584
88603980	chr16:88603980:A:G	1.27383e-07	-1.3376e-10	-1.4911	8.23473e-06	-1.3376e-10	-1.4966
88604051	chr16:88604051:T:C	4.17011e-06	1.9974	-4.74448e-10	0.000609939	2.8084	-4.74448e-10
88604397	chr16:88604397:G:A	1.16061e-07	-1.58418	-4.74448e-10	7.11218e-06	-1.64315	-4.74448e-10
88604961	chr16:88604961:G:A	1.70676e-07	-1.3376e-10	-1.19852	1.06911e-05	-1.3376e-10	-1.23555
88605252	chr16:88605252:G:A	1.54464e-07	-1.3376e-10	-1.29833	9.78586e-06	-1.3376e-10	-1.32402
88606128	chr16:88606128:C:T	3.87003e-07	-0.379862	-4.74448e-10	1.52767e-05	-0.878626	-4.74448e-10
88606221	chr16:88606221:A:G	9.03929e-07	1.68533	-1.21688	9.03227e-05	2.11448	-1.21605
88606378	chr16:88606378:G:A	7.84018e-07	1.56332	-1.23718	7.697e-05	1.97436	-1.2359
88607034	chr16:88607034:G:A	5.1718e-07	-0.0899035	-4.74448e-10	5.50327e-05	0.40297	-4.74448e-10
88607267	chr16:88607267:G:A	1.28342e-07	-1.3376e-10	-1.48359	8.23501e-06	-1.3376e-10	-1.49656
88607312	chr16:88607312:G:A	5.55212e-07	1.05128	-1.07023	0.000105882	2.02742	-0.970051
88607812	chr16:88607812:G:A	1.26868e-07	-1.3376e-10	-1.49515	9.30115e-06	-1.3376e-10	-1.37482
88608054	chr16:88608054:C:T	6.18791e-07	1.27036	-1.18089	0.000121303	2.28581	-1.09248
88608101	chr16:88608101:G:T	3.25391e-08	-1.64578	-1.21007	1.89078e-06	-1.60008	-1.36789
88608152	chr16:88608152:G:A	1.9454e-07	-1.3376e-10	-1.06766	1.31273e-05	-1.3376e-10	-1.03026
88608394	chr16:88608394:A:G	1.51465e-07	-1.3376e-10	-1.31794	9.33512e-06	-1.3376e-10	-1.37117
88608769	chr16:88608769:A:G	2.72559e-08	-1.59116	-1.44186	5.32893e-06	-0.435237	-1.49657
88608786	chr16:88608786:A:G	9.50494e-08	-0.289079	-1.49482	1.80428e-06	-1.51959	-1.4952
88608864	chr16:88608864:A:G	6.51481e-07	-1.3376e-10	0.140955	3.16801e-05	-1.3376e-10	-0.149269
88609121	chr16:88609121:C:T	1.35274e-07	-1.3376e-10	-1.43099	8.75562e-06	-1.3376e-10	-1.43526
88609142	chr16:88609142:A:G	1.43556e-07	-1.37157	-4.74448e-10	1.07454e-05	-1.23047	-4.74448e-10
88609559	chr16:88609559:C:T	4.20819e-08	-1.64741	-0.951263	3.33328e-06	-1.3835	-1.0175
88609976	chr16:88609976:T:A	2.6617e-08	-1.56009	-1.49665	2.28605e-06	-1.30293	-1.4752
88610162	chr16:88610162:A:G	2.73471e-08	-1.53487	-1.49481	2.36765e-06	-1.25558	-1.48748
88610710	chr16:88610710:C:T	2.54394e-08	-1.60544	-1.49656	2.28624e-06	-1.30554	-1.47251
88611630	chr16:88611630:C:G	3.6882e-08	-1.3125	-1.41807	1.15365e-05	0.336918	-1.49636
88611738	chr16:88611738:G:C	1.00524e-06	-1.3376e-10	0.574688	4.75308e-05	-1.3376e-10	0.256421
88612219	chr16:88612219:C:G	1.60023e-07	-1.3376e-10	-1.26298	9.80513e-06	-1.3376e-10	-1.32205
88612469	chr16:88612469:G:A	6.44483e-07	-1.3376e-10	0.130155	2.26724e-05	-1.3376e-10	-0.483809
88613224	chr16:88613224:A:G	2.5231e-08	-1.65524	-1.45498	1.80217e-06	-1.5236	-1.49236
88613300	chr16:88613300:T:A	8.41364e-08	-0.496956	-1.4089	2.07731e-06	-1.51124	-1.36264
88613574	chr16:88613574:T:C	6.10771e-07	-1.3376e-10	0.0764279	2.12362e-05	-1.3376e-10	-0.549247
88613726	chr16:88613726:C:G	3.59962e-08	-1.3563	-1.39858	1.26923e-05	0.209018	-1.27298
88614447	chr16:88614447:A:T	3.06737e-08	-1.55637	-1.35852	2.06435e-06	-1.59469	-1.28545
88614710	chr16:88614710:A:G	2.7829e-08	-1.54477	-1.46744	1.92932e-06	-1.45337	-1.49442
88614924	chr16:88614924:G:A	1.0856e-07	-1.65099	-4.74448e-10	7.2547e-06	-1.62331	-4.74448e-10
88615611	chr16:88615611:T:G	4.50911e-06	2.07556	-4.74448e-10	0.000130346	1.26524	-4.74448e-10
88615633	chr16:88615633:G:A	1.32333e-07	-1.3376e-10	-1.45297	8.54304e-06	-1.3376e-10	-1.45984
88616023	chr16:88616023:C:G	1.81025e-07	-1.3376e-10	-1.13966	1.14184e-05	-1.3376e-10	-1.16973
88616064	chr16:88616064:T:C	4.2647e-07	-1.3376e-10	-0.282751	3.22735e-05	-1.3376e-10	-0.130709
88616500	chr16:88616500:T:G	2.31718e-07	-1.3376e-10	-0.892771	1.62648e-05	-1.3376e-10	-0.815956
88616785	chr16:88616785:A:G	6.93967e-07	1.45516	-1.25103	0.000136637	2.48962	-1.17726
88616844	chr16:88616844:G:A	2.61188e-08	-1.59052	-1.48512	1.74197e-06	-1.56931	-1.48063
88617003	chr16:88617003:C:T	3.64331e-07	-0.440231	-4.74448e-10	2.64036e-05	-0.331458	-4.74448e-10
88617284	chr16:88617284:TC:T	6.84069e-08	-0.64412	-1.4687	1.73686e-06	-1.61325	-1.43962
88617771	chr16:88617771:T:A	1.26703e-07	-1.3376e-10	-1.49645	8.39814e-06	-1.3376e-10	-1.47695
88618038	chr16:88618038:T:C	1.31996e-07	-1.3376e-10	-1.45552	8.48268e-06	-1.3376e-10	-1.46693
88618087	chr16:88618087:G:T	3.09804e-08	-1.59464	-1.3103	3.52015e-06	-1.22538	-1.12108
88618171	chr16:88618171:G:A	1.05012e-06	1.74664	-1.12827	0.00010005	2.0676	-1.06689
88618549	chr16:88618549:C:T	1.87845e-07	-1.01037	-0.0923081	3.39563e-05	0.255371	-0.335253
88618687	chr16:88618687:G:A	1.95981e-07	-1.3376e-10	-1.06027	1.36468e-05	-1.3376e-10	-0.991452
88619035	chr16:88619035:T:A	3.15581e-07	-1.3376e-10	-0.583878	1.64308e-05	-1.3376e-10	-0.805802
88619108	chr16:88619108:T:C	1.29205e-07	-1.3376e-10	-1.47689	8.23615e-06	-1.3376e-10	-1.49642
88619465	chr16:88619465:G:A	2.43281e-07	-1.3376e-10	-0.844076	1.7119e-05	-1.3376e-10	-0.764768
88619755	chr16:88619755:G:A	3.80355e-07	-1.3376e-10	-0.397189	2.791e-05	-1.3376e-10	-0.27597
88619820	chr16:88619820:C:T	7.58315e-08	-1.60522	-0.404558	4.59439e-06	-1.62636	-0.453764
88620141	chr16:88620141:A:G	2.81289e-07	-1.3376e-10	-0.698911	1.92251e-05	-1.3376e-10	-0.648741
88620772	chr16:88620772:G:A	2.18762e-07	-1.3376e-10	-0.950307	1.45253e-05	-1.3376e-10	-0.929066
88620847	chr16:88620847:A:G	2.41434e-06	1.45089	-4.74448e-10	0.000121301	1.19332	-4.74448e-10
88621369	chr16:88621369:C:T	1.28969e-07	-1.3376e-10	-1.47872	9.71551e-06	-1.3376e-10	-1.33123
88621398	chr16:88621398:A:G	3.11035e-08	-1.62268	-1.27829	2.3022e-06	-1.35797	-1.41312
88621562	chr16:88621562:T:G	1.01498e-07	-0.453516	-1.26474	2.03491e-06	-1.56402	-1.33049
88622139	chr16:88622139:T:C	5.14455e-08	-1.50648	-0.891289	2.52177e-06	-1.51001	-1.16999
88622424	chr16:88622424:A:G	6.77945e-08	-1.00181	-1.12001	2.43712e-05	0.951949	-1.3635
88622545	chr16:88622545:T:C	5.48482e-07	0.729287	-0.760426	9.13886e-05	1.56972	-0.659553
88622805	chr16:88622805:T:C	6.51975e-07	1.32153	-1.17982	0.000109089	2.29442	-1.20721
88623444	chr16:88623444:T:C	2.83383e-08	-1.50033	-1.49375	1.70582e-06	-1.6351	-1.43581
88623495	chr16:88623495:G:A	3.43706e-08	-1.46909	-1.332	4.03756e-06	-0.906124	-1.30319
88623589	chr16:88623589:C:T	4.34991e-08	-1.48573	-1.07982	9.637e-06	-0.00308385	-1.33626
88623605	chr16:88623605:A:G	2.21864e-07	-1.3376e-10	-0.936227	1.50892e-05	-1.3376e-10	-0.890979
88623664	chr16:88623664:G:A	2.14126e-07	-1.3376e-10	-0.971728	1.21522e-05	-1.3376e-10	-1.10745
88624200	chr16:88624200:A:C	3.36187e-08	-1.40951	-1.41371	4.02141e-06	-0.793717	-1.41961
88624972	chr16:88624972:A:G	1.33233e-07	-1.3376e-10	-1.4462	8.52809e-06	-1.3376e-10	-1.46159
88624981	chr16:88624981:C:T	1.30087e-07	-1.47009	-4.74448e-10	9.65919e-06	-1.33705	-4.74448e-10
88624993	chr16:88624993:G:A	2.45615e-08	-1.64589	-1.49122	1.98561e-06	-1.45113	-1.4679
88625579	chr16:88625579:G:A	1.49106e-07	-1.33364	-4.74448e-10	9.77477e-06	-1.32515	-4.74448e-10
88625653	chr16:88625653:C:T	7.30707e-07	-1.3376e-10	0.255718	3.6517e-05	-1.3376e-10	-0.00717778
88625676	chr16:88625676:G:A	1.82073e-07	-1.3376e-10	-1.13388	1.1811e-05	-1.3376e-10	-1.13592
88625688	chr16:88625688:T:G	5.35999e-07	1.21908	-1.27324	8.7906e-05	2.185	-1.31369
88626186	chr16:88626186:AG:A	2.49336e-07	-1.3376e-10	-0.819491	1.15827e-05	-1.3376e-10	-1.15545
88626643	chr16:88626643:G:A	2.42525e-08	-1.65345	-1.49632	1.83743e-06	-1.51507	-1.48152
88626849	chr16:88626849:C:T	1.3381e-07	-1.3376e-10	-1.44187	9.2332e-06	-1.3376e-10	-1.38215
88626911	chr16:88626911:C:G	5.21421e-08	-1.07764	-1.30668	2.17836e-06	-1.52604	-1.30034
88627417	chr16:88627417:A:AT	5.12608e-07	1.32967	-1.42845	8.59505e-05	2.30145	-1.45263
88628210	chr16:88628210:C:T	4.11253e-08	-1.48538	-1.13629	4.97959e-06	-0.9492	-1.05041
88628545	chr16:88628545:TC:T	1.03053e-07	-1.11371	-0.589339	7.91925e-06	-1.62222	0.086562
88628652	chr16:88628652:T:C	1.8779e-07	-1.3376e-10	-1.10297	1.09593e-05	-1.3376e-10	-1.21077
88628832	chr16:88628832:G:A	1.48192e-07	-1.3376e-10	-1.33978	1.05098e-05	-1.3376e-10	-1.25265
88629076	chr16:88629076:C:T	2.67932e-08	-1.5555	-1.49465	2.71144e-06	-1.13594	-1.47154
88629196	chr16:88629196:C:T	5.54045e-08	-1.36594	-0.95769	1.692e-05	0.477883	-1.25435
88629277	chr16:88629277:C:G	4.06658e-08	-1.31834	-1.31457	2.3744e-06	-1.65435	-1.08586
88629522	chr16:88629522:G:A	1.69059e-07	-1.20805	-4.74448e-10	1.11222e-05	-1.19602	-4.74448e-10
88629564	chr16:88629564:C:T	5.24663e-08	-0.887373	-1.49075	1.96683e-06	-1.43597	-1.49256
88629901	chr16:88629901:C:T	2.92603e-08	-1.59954	-1.36252	4.20781e-06	-0.707929	-1.46009
88630233	chr16:88630233:C:T	1.29698e-07	-1.3376e-10	-1.47309	8.23642e-06	-1.3376e-10	-1.49639
88630308	chr16:88630308:G:T	1.19247e-07	-1.5571	-4.74448e-10	8.52421e-06	-1.46205	-4.74448e-10
88631004	chr16:88631004:G:A	4.52968e-07	-0.222472	-4.74448e-10	2.95873e-05	-0.217613	-4.74448e-10
88631018	chr16:88631018:G:A	1.26713e-07	-1.3376e-10	-1.49637	8.25438e-06	-1.3376e-10	-1.49421
88631079	chr16:88631079:G:A	3.15015e-08	-1.57179	-1.31647	5.29785e-06	-0.758009	-1.17965
88631310	chr16:88631310:G:A	3.14812e-07	-1.3376e-10	-0.586319	2.16182e-05	-1.3376e-10	-0.531423
88631363	chr16:88631363:T:C	1.48606e-07	-1.3376e-10	-1.33699	9.60158e-06	-1.3376e-10	-1.34303
88631645	chr16:88631645:G:A	4.25525e-07	-0.28497	-4.74448e-10	2.8137e-05	-0.267872	-4.74448e-10
88631780	chr16:88631780:C:T	2.74767e-07	-0.72237	-4.74448e-10	1.95157e-05	-0.633736	-4.74448e-10
88632165	chr16:88632165:T:G	1.55643e-07	-1.3376e-10	-1.29073	8.63709e-06	-1.3376e-10	-1.44889
88632428	chr16:88632428:T:C	1.50674e-07	-1.3376e-10	-1.32317	9.60642e-06	-1.3376e-10	-1.34253
88632464	chr16:88632464:C:T	1.17557e-07	-1.57137	-4.74448e-10	7.17013e-06	-1.63503	-4.74448e-10
88632592	chr16:88632592:TGAGACCTCCAAGA:T	1.28416e-07	-1.3376e-10	-1.48302	8.30259e-06	-1.3376e-10	-1.48839
88632697	chr16:88632697:T:A	2.1563e-07	0.506833	-1.47156	5.3257e-05	1.84479	-1.47462
88633571	chr16:88633571:C:T	1.2155e-07	-1.53796	-4.74448e-10	7.26317e-06	-1.62214	-4.74448e-10
88633653	chr16:88633653:A:G	5.35389e-08	-0.896241	-1.46164	1.25186e-05	0.417696	-1.49543
88634659	chr16:88634659:A:G	1.26357e-07	-0.448046	-1.05114	1.227e-05	0.120902	-1.2187
88635014	chr16:88635014:G:A	2.85754e-07	-1.3376e-10	-0.683164	1.95976e-05	-1.3376e-10	-0.629549
88635426	chr16:88635426:G:A	4.49941e-07	-1.3376e-10	-0.229178	1.74957e-05	-1.3376e-10	-0.742999
88635584	chr16:88635584:C:G	3.54527e-08	-1.27411	-1.49598	1.6436e-06	-1.61183	-1.49624
88635675	chr16:88635675:G:A	1.31974e-07	-1.3376e-10	-1.45569	8.55927e-06	-1.3376e-10	-1.45794
88636085	chr16:88636085:C:G	1.26985e-07	-1.3376e-10	-1.49423	8.52609e-06	-1.3376e-10	-1.46183
88636527	chr16:88636527:C:T	5.15757e-07	-1.3376e-10	-0.0926583	3.63933e-05	-1.3376e-10	-0.0105718
88636608	chr16:88636608:G:A	1.94382e-07	-1.3376e-10	-1.06847	1.26795e-05	-1.3376e-10	-1.06497
88636871	chr16:88636871:G:A	3.04174e-06	-1.3376e-10	1.68189	0.00015481	-1.3376e-10	1.43724
88637033	chr16:88637033:A:G	2.05926e-07	-1.3376e-10	-1.01078	1.29699e-05	-1.3376e-10	-1.04233
88637696	chr16:88637696:C:T	1.25773e-07	-1.50381	-4.74448e-10	9.18183e-06	-1.38773	-4.74448e-10
88637846	chr16:88637846:A:G	1.37716e-07	-1.3376e-10	-1.4131	8.70024e-06	-1.3376e-10	-1.44161
88637921	chr16:88637921:C:T	3.5279e-07	-0.472422	-4.74448e-10	3.51175e-05	-0.046256	-4.74448e-10
88639396	chr16:88639396:T:C	7.34971e-07	1.58905	-1.32752	0.000804986	4.48601	-1.40014
88640066	chr16:88640066:A:G	1.73486e-07	-1.3376e-10	-1.1822	1.13675e-05	-1.3376e-10	-1.1742
88640580	chr16:88640580:G:A	1.09145e-07	-1.64562	-4.74448e-10	7.88307e-06	-1.54024	-4.74448e-10
88641610	chr16:88641610:G:A	3.16513e-07	0.887774	-1.4687	4.73104e-05	1.66389	-1.41212
88641740	chr16:88641740:A:G	1.93393e-07	-1.3376e-10	-1.07357	1.42809e-05	-1.3376e-10	-0.946035
88641783	chr16:88641783:C:T	1.83816e-07	-1.12436	-4.74448e-10	1.84771e-05	-0.688423	-4.74448e-10
88641820	chr16:88641820:C:T	3.95748e-07	-0.0276658	-0.32985	9.1387e-05	1.34943	-0.439281
88641894	chr16:88641894:C:T	4.07108e-07	-1.3376e-10	-0.329215	2.43122e-05	-1.3376e-10	-0.41398
88641901	chr16:88641901:T:C	9.84325e-08	-0.280555	-1.46837	7.01407e-06	-0.169247	-1.48779
88641943	chr16:88641943:G:A	1.32636e-07	-1.3376e-10	-1.45069	8.90147e-06	-1.3376e-10	-1.41874
88642055	chr16:88642055:C:A	1.52122e-07	-1.31361	-4.74448e-10	1.3755e-05	-0.983556	-4.74448e-10
88642080	chr16:88642080:C:T	3.5094e-08	-1.65533	-1.12494	4.01546e-06	-1.28787	-0.926937
88642676	chr16:88642676:C:T	1.18725e-07	-0.529059	-1.03243	0.000122651	2.02794	-0.823555
88642935	chr16:88642935:A:G	8.37175e-08	-0.430045	-1.4808	7.92192e-05	2.21769	-1.45043
88643329	chr16:88643329:C:T	2.46361e-08	-1.63985	-1.49423	2.5992e-06	-1.18439	-1.46536
88643420	chr16:88643420:A:G	7.44699e-08	-0.592684	-1.43521	5.95296e-05	1.87333	-1.39182
88643461	chr16:88643461:C:T	2.86282e-07	-0.681316	-4.74448e-10	2.34946e-05	-0.448185	-4.74448e-10
88643759	chr16:88643759:G:C	2.62408e-07	-0.768393	-4.74448e-10	9.90222e-06	-1.3122	-4.74448e-10
88643989	chr16:88643989:T:C	8.42058e-08	-0.425844	-1.47919	1.24948e-05	0.367557	-1.4472
88644035	chr16:88644035:G:A	1.28094e-07	-1.3376e-10	-1.48553	8.32939e-06	-1.3376e-10	-1.48517
88644061	chr16:88644061:C:T	3.31913e-07	-1.3376e-10	-0.53342	1.88779e-05	-1.3376e-10	-0.666964
88644228	chr16:88644228:C:G	2.93076e-07	-1.3376e-10	-0.657862	2.15358e-05	-1.3376e-10	-0.53524
88644474	chr16:88644474:T:C	3.50303e-08	-1.44581	-1.33627	6.86887e-06	-0.4589	-1.21906
88644640	chr16:88644640:G:A	1.28556e-07	-1.3376e-10	-1.48193	9.51505e-06	-1.3376e-10	-1.35208
88644761	chr16:88644761:G:A	1.44474e-07	-1.3376e-10	-1.36519	9.983e-06	-1.3376e-10	-1.30407
88644950	chr16:88644950:C:T	1.64596e-07	-1.3376e-10	-1.2348	1.00151e-05	-1.3376e-10	-1.30087
88645044	chr16:88645044:T:G	1.27257e-07	-1.3376e-10	-1.49208	8.23873e-06	-1.3376e-10	-1.49611
88645058	chr16:88645058:A:G	8.77157e-08	-0.412759	-1.45143	1.6751e-05	0.433961	-1.22046
88645316	chr16:88645316:C:A	1.41457e-07	-1.3376e-10	-1.3863	8.26939e-06	-1.3376e-10	-1.4924
88645350	chr16:88645350:G:A	1.27127e-07	-1.3376e-10	-1.49311	8.3457e-06	-1.3376e-10	-1.48321
88645379	chr16:88645379:A:C	1.35552e-07	-1.3376e-10	-1.42894	9.03945e-06	-1.3376e-10	-1.40336
88645592	chr16:88645592:C:A	1.30195e-07	-1.3376e-10	-1.46926	8.40196e-06	-1.3376e-10	-1.47649
88645608	chr16:88645608:G:A	1.26674e-07	-1.3376e-10	-1.49667	8.81208e-06	-1.3376e-10	-1.42883
88645911	chr16:88645911:T:C	1.1851e-07	-0.0901928	-1.47311	0.000186818	3.12032	-1.49514
88646019	chr16:88646019:T:C	1.27227e-07	-1.3376e-10	-1.49232	8.45314e-06	-1.3376e-10	-1.47042
88646359	chr16:88646359:A:G	7.41281e-08	-0.55927	-1.47323	6.93228e-05	2.13042	-1.49661
88646372	chr16:88646372:A:C	7.39948e-08	-0.584348	-1.44995	6.33276e-05	2.03664	-1.49327
88646374	chr16:88646374:A:G	7.60429e-08	-0.557046	-1.44995	6.67681e-05	2.08954	-1.49327
88646399	chr16:88646399:G:A	1.29325e-07	-1.3376e-10	-1.47596	8.3529e-06	-1.3376e-10	-1.48235
88646430	chr16:88646430:C:T	1.26689e-07	-1.3376e-10	-1.49656	8.24603e-06	-1.3376e-10	-1.49523
88646701	chr16:88646701:G:T	1.31489e-07	-1.3376e-10	-1.45937	8.29738e-06	-1.3376e-10	-1.48902
88647065	chr16:88647065:G:A	1.16795e-07	-0.284106	-1.29377	0.000123598	2.63542	-1.42334
88647093	chr16:88647093:A:G	7.38459e-08	-1.58223	-0.454087	8.04319e-06	-0.709159	-0.810973
88648118	chr16:88648118:C:T	1.26782e-07	-1.3376e-10	-1.49582	8.27144e-06	-1.3376e-10	-1.49215
88648151	chr16:88648151:C:T	6.743e-08	-0.728293	-1.39891	6.64297e-06	-0.227517	-1.48388
88648402	chr16:88648402:C:T	1.28339e-07	-1.3376e-10	-1.48362	8.42749e-06	-1.3376e-10	-1.47346
88648413	chr16:88648413:AC:A	5.95083e-07	1.41257	-1.36217	0.000114855	2.46531	-1.3266
88649094	chr16:88649094:T:C	3.09665e-08	-1.52948	-1.3759	9.74333e-06	0.0159262	-1.3443
88649133	chr16:88649133:T:C	1.29999e-07	-1.3376e-10	-1.47076	8.53641e-06	-1.3376e-10	-1.46062
88649173	chr16:88649173:G:A	1.33723e-07	-1.3376e-10	-1.44252	8.53357e-06	-1.3376e-10	-1.46095
88649255	chr16:88649255:C:T	1.40226e-07	-1.3376e-10	-1.39504	8.53267e-06	-1.3376e-10	-1.46105
88649333	chr16:88649333:C:T	4.2097e-08	-1.14643	-1.45189	3.24407e-05	1.27682	-1.40236
88649566	chr16:88649566:T:C	2.03616e-07	-1.3376e-10	-1.02206	1.54099e-05	-1.3376e-10	-0.869945
88649762	chr16:88649762:G:A	1.34196e-07	-1.3376e-10	-1.43899	8.99887e-06	-1.3376e-10	-1.40786
88649934	chr16:88649934:G:A	7.62576e-07	1.2681	-0.969692	0.000702849	4.30553	-1.35534
88649976	chr16:88649976:T:C	3.64337e-08	-1.48988	-1.25292	1.85887e-06	-1.61954	-1.36545
88650126	chr16:88650126:A:G	4.06228e-08	-1.2279	-1.40607	2.1566e-06	-1.65521	-1.18122
88650252	chr16:88650252:C:T	1.32059e-07	-1.3376e-10	-1.45505	8.79808e-06	-1.3376e-10	-1.43042
88650366	chr16:88650366:T:C	2.92712e-07	-1.3376e-10	-0.659104	1.9538e-05	-1.3376e-10	-0.632595
88650529	chr16:88650529:A:T	2.89194e-07	-1.3376e-10	-0.671195	1.92861e-05	-1.3376e-10	-0.645574
88650662	chr16:88650662:C:G	1.31054e-07	-1.3376e-10	-1.46269	8.38894e-06	-1.3376e-10	-1.47804
88650666	chr16:88650666:G:A	3.32964e-07	0.846384	-1.37664	0.000838994	4.4043	-1.27705
88651083	chr16:88651083:C:T	2.01967e-07	-1.03019	-4.74448e-10	1.92758e-05	-0.646104	-4.74448e-10
88651309	chr16:88651309:A:G	1.28813e-07	-1.3376e-10	-1.47993	8.26612e-06	-1.3376e-10	-1.49279
88651383	chr16:88651383:T:G	1.26979e-07	-1.3376e-10	-1.49427	8.24504e-06	-1.3376e-10	-1.49534
88651549	chr16:88651549:G:A	9.16123e-08	-0.357928	-1.4628	0.000137632	2.69013	-1.37051
88651688	chr16:88651688:A:T	3.42524e-08	-1.43321	-1.37133	4.65803e-06	-0.8482	-1.21816
88651689	chr16:88651689:C:T	1.29475e-07	-1.3376e-10	-1.4748	9.02193e-06	-1.3376e-10	-1.4053
88651927	chr16:88651927:G:A	2.58635e-08	-1.58879	-1.49667	2.15104e-06	-1.37128	-1.46772
88651945	chr16:88651945:C:T	6.48314e-08	-1.65303	-0.513476	4.44252e-06	-1.55491	-0.558827
88652039	chr16:88652039:C:T	2.48825e-08	-1.62797	-1.49616	1.67429e-06	-1.59328	-1.49629
88652144	chr16:88652144:G:A	2.6951e-08	-1.64076	-1.40352	1.78e-06	-1.57607	-1.45227
88652157	chr16:88652157:CT:C	1.29869e-07	-1.3376e-10	-1.47177	8.60104e-06	-1.3376e-10	-1.45307
88652501	chr16:88652501:G:A	1.27741e-07	-1.3376e-10	-1.48829	8.23458e-06	-1.3376e-10	-1.49661
88652597	chr16:88652597:T:C	2.21789e-07	-1.3376e-10	-0.936568	1.34132e-05	-1.3376e-10	-1.00872
88652937	chr16:88652937:G:A	1.33615e-07	-1.3376e-10	-1.44333	8.89528e-06	-1.3376e-10	-1.41944
88652960	chr16:88652960:G:A	1.26674e-07	-1.3376e-10	-1.49667	8.2569e-06	-1.3376e-10	-1.49391
88653017	chr16:88653017:A:G	3.7217e-08	-1.29729	-1.42424	4.96711e-05	1.71162	-1.41115
88653194	chr16:88653194:G:A	2.04768e-07	-1.3376e-10	-1.01642	1.31283e-05	-1.3376e-10	-1.03019
88653199	chr16:88653199:G:T	1.29334e-07	-1.3376e-10	-1.47589	8.32822e-06	-1.3376e-10	-1.48531
88653416	chr16:88653416:A:C	1.6128e-07	-1.3376e-10	-1.25515	8.81414e-06	-1.3376e-10	-1.4286
88653572	chr16:88653572:G:T	3.90108e-07	1.12351	-1.49538	0.000330087	3.66585	-1.47145
88653666	chr16:88653666:A:G	6.64961e-08	-0.710423	-1.43073	0.000228983	3.29622	-1.46753
88653728	chr16:88653728:A:G	1.27289e-07	-1.3376e-10	-1.49183	8.24041e-06	-1.3376e-10	-1.49591
88654191	chr16:88654191:G:C	1.35482e-07	-1.3376e-10	-1.42945	8.57362e-06	-1.3376e-10	-1.45627
88654270	chr16:88654270:G:A	6.76069e-07	1.65819	-1.48019	0.489068	10.7722	-1.27687
88654570	chr16:88654570:G:A	1.36908e-07	-1.3376e-10	-1.41899	8.56215e-06	-1.3376e-10	-1.45761
88655092	chr16:88655092:GAC:G	1.38438e-07	-1.3376e-10	-1.40787	9.31409e-06	-1.3376e-10	-1.37343
88655130	chr16:88655130:C:T	1.52875e-06	2.25293	-1.25902	0.00177283	5.115	-1.23963
88655264	chr16:88655264:T:G	1.31179e-07	-1.3376e-10	-1.46173	8.34067e-06	-1.3376e-10	-1.48381
88655604	chr16:88655604:C:T	1.13783e-07	-0.835237	-0.768763	0.00012069	2.01789	-0.829619
88655642	chr16:88655642:G:A	1.59553e-07	-1.3376e-10	-1.26591	9.74723e-06	-1.3376e-10	-1.32797
88655886	chr16:88655886:G:A	1.30061e-07	-1.3376e-10	-1.47029	8.63782e-06	-1.3376e-10	-1.44881
88655928	chr16:88655928:G:A	8.91319e-08	-1.02574	-0.82244	0.000115084	2.24211	-1.1014
88656057	chr16:88656057:G:C	1.72365e-07	-1.3376e-10	-1.18868	1.15558e-05	-1.3376e-10	-1.15777
88656078	chr16:88656078:C:T	1.60236e-07	-1.3376e-10	-1.26165	1.18169e-05	-1.3376e-10	-1.13543
88656490	chr16:88656490:G:C	7.89759e-08	-0.976293	-0.992857	0.000112489	2.36778	-1.24988
88656538	chr16:88656538:C:T	1.8411e-07	-1.3376e-10	-1.12276	1.53823e-05	-1.3376e-10	-0.87174
88656782	chr16:88656782:T:G	1.27185e-07	-1.3376e-10	-1.49265	8.24445e-06	-1.3376e-10	-1.49542
88656825	chr16:88656825:G:A	5.67474e-08	-1.17812	-1.12156	1.11653e-05	0.0501616	-1.24231
88657221	chr16:88657221:C:T	3.04368e-07	0.87382	-1.49388	0.000228177	3.2978	-1.47263
88657604	chr16:88657604:G:A	1.27468e-07	-1.3376e-10	-1.49043	8.39459e-06	-1.3376e-10	-1.47737
88657617	chr16:88657617:G:A	1.28418e-07	-1.3376e-10	-1.48301	8.25371e-06	-1.3376e-10	-1.49429
88657716	chr16:88657716:G:A	1.63345e-07	-1.24243	-4.74448e-10	7.06184e-06	-1.65025	-4.74448e-10
88657815	chr16:88657815:G:A	1.32688e-07	-1.3376e-10	-1.45029	8.92512e-06	-1.3376e-10	-1.41609
88657845	chr16:88657845:G:A	1.9077e-07	-1.3376e-10	-1.08722	1.13481e-05	-1.3376e-10	-1.17591
88657867	chr16:88657867:A:T	5.51856e-08	-1.39913	-0.92846	2.3573e-06	-1.61575	-1.13168
88658321	chr16:88658321:A:G	4.27825e-08	-1.29877	-1.2834	1.91936e-06	-1.61311	-1.33985
88658598	chr16:88658598:A:G	1.8823e-07	-1.3376e-10	-1.10063	1.29029e-05	-1.3376e-10	-1.0475
88658953	chr16:88658953:G:A	2.92048e-08	-1.4738	-1.49016	1.5956e-06	-1.6553	-1.48241
88659006	chr16:88659006:G:C	1.29442e-07	-1.3376e-10	-1.47506	8.62349e-06	-1.3376e-10	-1.45047
88659390	chr16:88659390:C:T	2.68832e-08	-1.65181	-1.39498	1.87359e-06	-1.48211	-1.49499
88659559	chr16:88659559:G:A	1.72922e-07	-1.3376e-10	-1.18545	9.34081e-06	-1.3376e-10	-1.37056
88659821	chr16:88659821:C:T	1.26676e-07	-1.3376e-10	-1.49666	8.26317e-06	-1.3376e-10	-1.49315
88659989	chr16:88659989:A:G	6.52647e-07	0.142742	-4.74448e-10	3.89269e-05	0.0567281	-4.74448e-10
88659992	chr16:88659992:G:A	1.3559e-07	-1.3376e-10	-1.42866	9.15276e-06	-1.3376e-10	-1.3909
88660098	chr16:88660098:T:C	1.34439e-07	-1.3376e-10	-1.43718	9.06929e-06	-1.3376e-10	-1.40006
88660307	chr16:88660307:A:G	1.31562e-07	-1.3376e-10	-1.45882	8.81554e-06	-1.3376e-10	-1.42844
88660348	chr16:88660348:A:G	1.3524e-07	-1.3376e-10	-1.43124	1.0122e-05	-1.3376e-10	-1.29024
88660734	chr16:88660734:G:A	1.46588e-07	-1.3376e-10	-1.35067	1.15601e-05	-1.3376e-10	-1.1574
88661111	chr16:88661111:T:C	2.64156e-08	-1.64222	-1.42212	2.76578e-06	-1.30364	-1.284
88661325	chr16:88661325:C:T	1.73248e-07	-0.724066	-0.459502	6.13644e-05	1.21253	-0.700652
88661395	chr16:88661395:T:A	1.82949e-07	-1.3376e-10	-1.12909	9.71049e-06	-1.3376e-10	-1.33175
88661438	chr16:88661438:G:T	1.36991e-07	-1.3376e-10	-1.41838	8.42008e-06	-1.3376e-10	-1.47434
88662105	chr16:88662105:A:G	5.49116e-08	-0.879652	-1.45292	0.00012179	2.63196	-1.43462
88662186	chr16:88662186:A:G	2.07095e-07	-1.3376e-10	-1.00512	1.05913e-05	-1.3376e-10	-1.24492
88662430	chr16:88662430:C:T	1.94237e-07	-1.3376e-10	-1.06921	1.07639e-05	-1.3376e-10	-1.22876
88662600	chr16:88662600:G:A	2.06935e-07	0.417913	-1.4238	4.3129e-05	1.58446	-1.42522
88662641	chr16:88662641:T:C	1.54376e-07	-1.3376e-10	-1.2989	1.10184e-05	-1.3376e-10	-1.20539
88663021	chr16:88663021:G:A	1.29068e-07	-1.3376e-10	-1.47795	8.25816e-06	-1.3376e-10	-1.49375
88663170	chr16:88663170:G:C	1.27577e-07	-1.3376e-10	-1.48957	8.23426e-06	-1.3376e-10	-1.49665
88663242	chr16:88663242:T:C	5.70954e-08	-0.911824	-1.38175	0.000104013	2.39553	-1.35597
88663262	chr16:88663262:G:T	1.20637e-07	-0.0715974	-1.47391	2.15621e-05	0.945715	-1.47973
88663301	chr16:88663301:G:A	1.8341e-07	-1.12657	-4.74448e-10	1.96135e-05	-0.628741	-4.74448e-10
88663946	chr16:88663946:A:G	8.4289e-08	-0.845435	-1.05861	0.000230302	3.11712	-1.28268
88663974	chr16:88663974:A:C	1.642e-07	-1.3376e-10	-1.23721	1.19542e-05	-1.3376e-10	-1.12387
88664055	chr16:88664055:C:T	1.43531e-07	-1.3376e-10	-1.37175	8.9722e-06	-1.3376e-10	-1.41083
88664066	chr16:88664066:C:T	1.78424e-07	-1.3376e-10	-1.15413	1.07406e-05	-1.3376e-10	-1.23093
88664135	chr16:88664135:T:G	1.29224e-07	-1.3376e-10	-1.47675	8.24988e-06	-1.3376e-10	-1.49476
88664154	chr16:88664154:C:T	1.37811e-07	-1.3376e-10	-1.41241	8.44574e-06	-1.3376e-10	-1.47129
88665044	chr16:88665044:T:G	1.6796e-07	-1.3376e-10	-1.21457	1.00754e-05	-1.3376e-10	-1.29486
88665324	chr16:88665324:A:G	1.27509e-07	-1.3376e-10	-1.49011	8.23408e-06	-1.3376e-10	-1.49667
88665330	chr16:88665330:T:G	1.94921e-07	-1.3376e-10	-1.0657	1.02777e-05	-1.3376e-10	-1.27498
88665639	chr16:88665639:C:G	1.92726e-07	-1.3376e-10	-1.07702	1.14409e-05	-1.3376e-10	-1.16776
88665858	chr16:88665858:A:G	1.30024e-07	-1.3376e-10	-1.47058	8.32545e-06	-1.3376e-10	-1.48564
88666225	chr16:88666225:T:A	2.74282e-08	-1.53311	-1.49361	2.01754e-06	-1.40944	-1.49364
88666304	chr16:88666304:G:A	1.11965e-07	-1.62011	-4.74448e-10	8.94306e-06	-1.41408	-4.74448e-10
88667039	chr16:88667039:G:A	1.30673e-07	-1.3376e-10	-1.4656	8.58123e-06	-1.3376e-10	-1.45538
88667075	chr16:88667075:A:ACCTC	9.90687e-08	-0.246248	-1.49623	0.000306345	3.61208	-1.49233
88667225	chr16:88667225:T:A	1.42566e-07	-1.3376e-10	-1.37849	9.15835e-06	-1.3376e-10	-1.39029
88668027	chr16:88668027:G:A	4.24167e-08	-1.23773	-1.35302	5.45327e-06	-0.430528	-1.47821
88668181	chr16:88668181:TCTGCTCCTCTCCCTCCTCCTGCCCTCCCCCC:T	4.32789e-08	-1.50294	-1.06769	2.66769e-06	-1.62183	-1.00191
88668496	chr16:88668496:T:C	3.81692e-07	0.961679	-1.35536	0.00478397	6.19567	-1.3276
88668566	chr16:88668566:G:A	1.27706e-07	-1.3376e-10	-1.48856	8.23558e-06	-1.3376e-10	-1.49649
88668636	chr16:88668636:T:C	1.16529e-07	-0.0928988	-1.48726	2.22987e-05	0.972305	-1.47273
88668747	chr16:88668747:T:G	1.27313e-07	-1.3376e-10	-1.49164	8.24153e-06	-1.3376e-10	-1.49577
88668831	chr16:88668831:GTCT:G	1.27943e-07	-1.3376e-10	-1.48671	8.36376e-06	-1.3376e-10	-1.48105
88668877	chr16:88668877:C:A	1.27212e-07	-1.3376e-10	-1.49244	8.23801e-06	-1.3376e-10	-1.4962
88668980	chr16:88668980:C:T	1.26714e-07	-1.3376e-10	-1.49636	8.28076e-06	-1.3376e-10	-1.49102
88669099	chr16:88669099:T:C	1.30502e-07	-1.3376e-10	-1.4669	8.2381e-06	-1.3376e-10	-1.49619
88669392	chr16:88669392:G:A	1.91668e-07	-1.3376e-10	-1.08253	1.10613e-05	-1.3376e-10	-1.2015
88669502	chr16:88669502:G:A	1.60591e-07	-1.3376e-10	-1.25944	8.81592e-06	-1.3376e-10	-1.4284
88669512	chr16:88669512:A:C	5.26818e-08	-0.878223	-1.4958	8.70704e-05	2.35821	-1.49645
88669955	chr16:88669955:A:G	4.6118e-07	1.20267	-1.40718	0.00668931	6.69966	-1.49635
88669968	chr16:88669968:T:C	1.75255e-07	-1.3376e-10	-1.17205	1.05236e-05	-1.3376e-10	-1.25134
88670039	chr16:88670039:G:A	1.35396e-07	-1.3376e-10	-1.43009	8.30776e-06	-1.3376e-10	-1.48777
88670085	chr16:88670085:C:T	1.26686e-07	-1.3376e-10	-1.49658	8.32389e-06	-1.3376e-10	-1.48583
88670446	chr16:88670446:C:G	1.26818e-07	-1.3376e-10	-1.49554	8.36706e-06	-1.3376e-10	-1.48065
88670991	chr16:88670991:AT:A	1.3002e-07	-1.3376e-10	-1.47061	8.34471e-06	-1.3376e-10	-1.48333
88671025	chr16:88671025:C:T	6.69941e-08	-0.640884	-1.4928	0.000140693	2.83653	-1.4949
88671107	chr16:88671107:C:T	1.79662e-07	-1.3376e-10	-1.14722	9.38781e-06	-1.3376e-10	-1.36554
88671421	chr16:88671421:T:C	1.13886e-07	-1.6031	-4.74448e-10	7.07452e-06	-1.64846	-4.74448e-10
88671633	chr16:88671633:G:A	1.3299e-07	-1.3376e-10	-1.44802	8.26082e-06	-1.3376e-10	-1.49343
88671830	chr16:88671830:T:G	1.29888e-07	-1.3376e-10	-1.47162	8.68248e-06	-1.3376e-10	-1.44365
88671888	chr16:88671888:G:A	1.35593e-07	-1.3376e-10	-1.42864	9.17172e-06	-1.3376e-10	-1.38883
88672010	chr16:88672010:C:T	2.70627e-07	-1.3376e-10	-0.737551	1.54853e-05	-1.3376e-10	-0.865067
88672045	chr16:88672045:G:T	1.30259e-07	-1.46877	-4.74448e-10	7.07967e-06	-1.64773	-4.74448e-10
88672051	chr16:88672051:C:T	1.65788e-07	-1.3376e-10	-1.22759	1.20185e-05	-1.3376e-10	-1.11851
88672056	chr16:88672056:G:A	1.21848e-07	-1.53552	-4.74448e-10	8.05395e-06	-1.51879	-4.74448e-10
88672063	chr16:88672063:C:T	4.79392e-07	-1.3376e-10	-0.165775	2.74594e-05	-1.3376e-10	-0.292248
88672082	chr16:88672082:CGTGACCATGAGGGCCATCCCGAAACTGTGATTGTTTTCTGGTATGTGGGGGATGTGCCAGAACCAGGGCTGAGCT:TGTGACCATGAGGGCCATCCCGAAACTGTGATTGTTTTCTGGTATGTGGGGGATGTGCCAGAACCAGGGCTGAGCT	1.29425e-07	-1.3376e-10	-1.47519	8.32779e-06	-1.3376e-10	-1.48536
88672281	chr16:88672281:G:A	2.17625e-07	-1.3376e-10	-0.955521	1.27796e-05	-1.3376e-10	-1.05711
88672329	chr16:88672329:G:A	4.77392e-08	-0.985466	-1.48707	5.75981e-05	1.89028	-1.44174
88672752	chr16:88672752:G:C	1.86819e-07	-1.3376e-10	-1.10816	1.04147e-05	-1.3376e-10	-1.26174
88673257	chr16:88673257:G:A	1.89556e-06	1.20897	-4.74448e-10	0.000327954	2.18792	-4.74448e-10
88673542	chr16:88673542:A:G	1.27053e-07	-1.3376e-10	-1.49369	8.47097e-06	-1.3376e-10	-1.46831
88673570	chr16:88673570:T:C	4.01051e-08	-1.2235	-1.42329	4.71166e-06	-0.860795	-1.19412
88673580	chr16:88673580:G:T	5.3761e-07	1.43224	-1.4834	0.000113888	2.60449	-1.47424
88673676	chr16:88673676:C:T	5.77361e-07	1.47204	-1.45186	0.000153738	2.71869	-1.2884
88673834	chr16:88673834:C:T	1.49655e-07	-1.3376e-10	-1.32996	1.0108e-05	-1.3376e-10	-1.29163
88674051	chr16:88674051:G:A	2.46798e-07	-1.3376e-10	-0.829725	1.44603e-05	-1.3376e-10	-0.933547
88674342	chr16:88674342:A:T	1.3669e-07	-1.3376e-10	-1.42058	9.0167e-06	-1.3376e-10	-1.40588
88674691	chr16:88674691:T:C	1.12064e-06	-1.3376e-10	0.683362	6.06967e-05	-1.3376e-10	0.500932
88675798	chr16:88675798:A:C	2.62783e-08	-1.64564	-1.42391	1.87544e-06	-1.57712	-1.39899
88675978	chr16:88675978:A:C	3.58443e-07	-1.3376e-10	-0.456524	2.43494e-05	-1.3376e-10	-0.412448
88676177	chr16:88676177:G:T	3.27207e-07	0.405502	-0.953204	0.000191011	2.60358	-0.956202
88676280	chr16:88676280:G:C	9.58622e-08	-0.310714	-1.46467	2.47824e-05	1.09355	-1.48837
88676731	chr16:88676731:G:A	1.05877e-06	-1.3376e-10	0.626566	5.74911e-05	-1.3376e-10	0.446674
88676926	chr16:88676926:C:T	1.27463e-07	-1.3376e-10	-1.49047	8.24904e-06	-1.3376e-10	-1.49486
88677240	chr16:88677240:C:T	9.5267e-08	-0.396478	-1.38513	2.23908e-05	0.997758	-1.49407
88677384	chr16:88677384:C:T	1.34942e-07	-1.3376e-10	-1.43345	8.99126e-06	-1.3376e-10	-1.4087
88677464	chr16:88677464:G:T	7.54571e-08	-0.675966	-1.33876	1.76665e-05	0.511048	-1.24434
88678062	chr16:88678062:T:G	7.94348e-08	-0.680949	-1.28241	1.66801e-05	0.551917	-1.34266
88678101	chr16:88678101:C:T	4.23795e-08	-1.53841	-1.05322	2.87903e-06	-1.64521	-0.90229
88678456	chr16:88678456:C:G	1.28225e-07	-1.3376e-10	-1.48451	8.24295e-06	-1.3376e-10	-1.4956
88678681	chr16:88678681:TA:T	1.28666e-07	-1.3376e-10	-1.48108	8.76974e-06	-1.3376e-10	-1.43365
88679422	chr16:88679422:A:T	1.48345e-07	-1.33875	-4.74448e-10	7.28797e-06	-1.61873	-4.74448e-10
88679483	chr16:88679483:C:T	1.63679e-07	-0.485784	-0.754603	1.68785e-05	0.344394	-1.12331
88679484	chr16:88679484:G:A	1.44414e-07	-1.3376e-10	-1.36561	1.03359e-05	-1.3376e-10	-1.26933
88679488	chr16:88679488:G:A	1.87572e-07	-1.3376e-10	-1.10413	1.09095e-05	-1.3376e-10	-1.21533
88679581	chr16:88679581:GA:G	8.36481e-08	-0.467596	-1.44408	2.048e-05	0.910328	-1.49583
88679636	chr16:88679636:T:C	1.74638e-07	-1.3376e-10	-1.17558	1.02949e-05	-1.3376e-10	-1.27331
88680891	chr16:88680891:G:A	1.46504e-07	-1.3376e-10	-1.35124	1.00609e-05	-1.3376e-10	-1.2963
88680941	chr16:88680941:G:A	1.39277e-07	-1.40183	-4.74448e-10	1.69462e-05	-0.774916	-4.74448e-10
88681831	chr16:88681831:T:C	1.26674e-07	-1.3376e-10	-1.49668	8.2421e-06	-1.3376e-10	-1.4957
88682348	chr16:88682348:C:T	1.28981e-07	-1.3376e-10	-1.47863	8.80866e-06	-1.3376e-10	-1.42922
88682396	chr16:88682396:C:T	1.27419e-07	-1.3376e-10	-1.49081	9.15086e-06	-1.3376e-10	-1.39111
88682581	chr16:88682581:G:A	1.69418e-07	-1.3376e-10	-1.20593	1.00916e-05	-1.3376e-10	-1.29325
88683422	chr16:88683422:A:T	1.29145e-07	-1.3376e-10	-1.47735	8.52529e-06	-1.3376e-10	-1.46192
88683927	chr16:88683927:C:T	1.26762e-07	-1.3376e-10	-1.49599	8.38894e-06	-1.3376e-10	-1.47804
88683928	chr16:88683928:T:C	1.29482e-07	-1.3376e-10	-1.47475	8.74988e-06	-1.3376e-10	-1.43592
88684104	chr16:88684104:T:C	1.45778e-07	-1.3376e-10	-1.35621	9.70467e-06	-1.3376e-10	-1.33235
88685120	chr16:88685120:T:G	6.48441e-07	1.42977	-1.29349	0.0021696	5.39359	-1.31625
88685259	chr16:88685259:G:C	5.32784e-08	-0.904195	-1.45857	1.0674e-05	0.209784	-1.44693
88685815	chr16:88685815:G:C	1.30234e-07	-1.3376e-10	-1.46896	8.27379e-06	-1.3376e-10	-1.49186
88686377	chr16:88686377:G:A	1.33295e-07	-1.3376e-10	-1.44573	8.40352e-06	-1.3376e-10	-1.47631
88686507	chr16:88686507:T:A	1.96851e-07	-1.3376e-10	-1.05585	1.37259e-05	-1.3376e-10	-0.985675
88686508	chr16:88686508:A:G	1.95678e-07	-1.3376e-10	-1.06182	1.36406e-05	-1.3376e-10	-0.991903
88687457	chr16:88687457:A:G	6.59272e-08	-0.654434	-1.49531	1.55082e-05	0.573668	-1.43726
88687816	chr16:88687816:G:A	1.409e-07	-1.3376e-10	-1.39024	8.6116e-06	-1.3376e-10	-1.45185
88688262	chr16:88688262:G:A	4.98336e-08	-1.4279	-1.0017	5.03954e-06	-0.815277	-1.17236
88688414	chr16:88688414:C:T	6.34434e-08	-0.946657	-1.24149	1.25355e-05	0.0364184	-1.11281
88688461	chr16:88688461:C:T	2.04724e-07	-0.0578184	-0.958812	0.000100579	1.95317	-0.947175
88688482	chr16:88688482:G:A	1.28682e-07	-1.3376e-10	-1.48095	8.24897e-06	-1.3376e-10	-1.49487
88690404	chr16:88690404:G:T	5.97679e-08	-0.8068	-1.44102	1.19151e-05	0.267298	-1.39445
88690927	chr16:88690927:C:T	1.80594e-07	-0.160415	-0.981627	4.3777e-05	0.775894	-0.601742
88690933	chr16:88690933:A:G	5.11984e-07	0.564609	-0.66461	0.000197172	2.39428	-0.715166
88691213	chr16:88691213:G:A	1.47695e-07	-1.3376e-10	-1.34314	8.98939e-06	-1.3376e-10	-1.40891
88691234	chr16:88691234:C:T	1.75799e-07	-0.322645	-0.84631	7.12585e-05	1.55197	-0.890613
88691341	chr16:88691341:A:G	3.38121e-08	-1.32197	-1.49551	1.91766e-06	-1.45804	-1.4958
88691347	chr16:88691347:C:T	4.63169e-07	-0.211091	0.0108895	0.000143669	1.64501	-0.282454
88691431	chr16:88691431:C:T	2.97367e-08	-1.55925	-1.38666	2.15449e-06	-1.43986	-1.39754
88691446	chr16:88691446:A:G	1.52425e-07	-1.3376e-10	-1.31162	9.20699e-06	-1.3376e-10	-1.38499
88691463	chr16:88691463:G:A	1.36834e-07	-1.3376e-10	-1.41953	9.1504e-06	-1.3376e-10	-1.39116
88691532	chr16:88691532:G:A	5.55245e-08	-0.827063	-1.49441	1.31423e-05	0.353047	-1.38217
88691710	chr16:88691710:T:A	1.5591e-07	-1.3376e-10	-1.28902	9.372e-06	-1.3376e-10	-1.36723
88691722	chr16:88691722:T:G	1.32547e-07	-1.3376e-10	-1.45135	8.68752e-06	-1.3376e-10	-1.44307
88691983	chr16:88691983:G:A	1.81681e-07	-1.3376e-10	-1.13604	1.18357e-05	-1.3376e-10	-1.13383
88692050	chr16:88692050:C:A	3.48869e-07	-0.0754221	-0.408174	0.000128147	1.849	-0.600773
88692110	chr16:88692110:C:T	9.05754e-08	-0.751549	-1.08056	2.28876e-05	0.205313	-0.679677
88692659	chr16:88692659:C:T	1.62147e-07	-1.3376e-10	-1.24979	9.71513e-06	-1.3376e-10	-1.33127
88692930	chr16:88692930:C:T	1.55197e-07	-1.3376e-10	-1.2936	9.16017e-06	-1.3376e-10	-1.39009
88693033	chr16:88693033:G:A	2.93357e-07	-0.125791	-0.531111	0.0001013	1.71617	-0.703032
88693036	chr16:88693036:G:A	2.53134e-07	-0.264865	-0.539511	8.40693e-05	1.53724	-0.710555
88693244	chr16:88693244:C:T	1.27662e-07	-1.3376e-10	-1.48891	8.25032e-06	-1.3376e-10	-1.4947
88693692	chr16:88693692:G:A	5.88016e-08	-0.777144	-1.48698	1.31588e-05	0.461908	-1.48977
88694113	chr16:88694113:C:T	1.31977e-07	-1.3376e-10	-1.45566	8.7252e-06	-1.3376e-10	-1.43874
88694367	chr16:88694367:G:A	2.52984e-08	-1.62438	-1.48318	1.61556e-06	-1.63432	-1.49095
88694823	chr16:88694823:C:A	1.40111e-07	-0.0158938	-1.37997	0.000117638	2.39018	-1.22752
88694874	chr16:88694874:G:A	4.02476e-08	-1.16993	-1.47332	6.17707e-06	-0.349355	-1.43476
88694987	chr16:88694987:C:T	1.87081e-06	-1.3376e-10	1.19583	0.000116771	-1.3376e-10	1.15526
88694993	chr16:88694993:G:A	2.34503e-07	-1.3376e-10	-0.880826	1.48278e-05	-1.3376e-10	-0.908452
88695224	chr16:88695224:G:A	2.14713e-07	-0.968991	-4.74448e-10	1.00699e-05	-1.29541	-4.74448e-10
88695421	chr16:88695421:C:T	1.9035e-07	-1.08943	-4.74448e-10	1.38051e-05	-0.979921	-4.74448e-10
88695564	chr16:88695564:C:T	1.56444e-07	-1.3376e-10	-1.2856	9.65494e-06	-1.3376e-10	-1.33749
88695626	chr16:88695626:T:C	3.0107e-07	-1.3376e-10	-0.630951	1.67957e-05	-1.3376e-10	-0.783831
88695968	chr16:88695968:A:G	1.63156e-07	-1.3376e-10	-1.24359	1.4383e-05	-1.3376e-10	-0.938908
88695969	chr16:88695969:CA:C	2.47381e-08	-1.65272	-1.47723	1.80096e-06	-1.5201	-1.49654
88696049	chr16:88696049:A:G	1.57622e-07	-1.3376e-10	-1.27809	1.37209e-05	-1.3376e-10	-0.986036
88696096	chr16:88696096:G:A	1.2673e-07	-1.3376e-10	-1.49624	8.41315e-06	-1.3376e-10	-1.47516
88696137	chr16:88696137:G:A	1.32297e-06	-1.3376e-10	0.849337	9.74238e-05	-1.3376e-10	0.974113
88696743	chr16:88696743:G:A	3.15457e-07	0.905232	-1.4895	0.000132834	2.70943	-1.42528
88696909	chr16:88696909:C:T	2.05271e-07	-1.3376e-10	-1.01396	1.62875e-05	-1.3376e-10	-0.814562
88697316	chr16:88697316:T:C	1.48288e-07	-1.3376e-10	-1.33914	9.49066e-06	-1.3376e-10	-1.35465
88697360	chr16:88697360:C:T	4.70421e-07	-0.184665	-4.74448e-10	4.01569e-05	0.0878378	-4.74448e-10
88697519	chr16:88697519:A:G	1.85457e-07	-1.3376e-10	-1.11547	1.14113e-05	-1.3376e-10	-1.17036
88697733	chr16:88697733:C:T	1.27939e-07	-1.3376e-10	-1.48674	8.30266e-06	-1.3376e-10	-1.48838
88697739	chr16:88697739:A:G	1.28063e-07	-1.3376e-10	-1.48577	8.30961e-06	-1.3376e-10	-1.48754
88697797	chr16:88697797:C:T	1.40787e-07	-1.3376e-10	-1.39104	9.073e-06	-1.3376e-10	-1.39965
88698340	chr16:88698340:A:G	2.63406e-08	-1.58638	-1.48081	1.7974e-06	-1.61464	-1.40398
88698574	chr16:88698574:G:A	1.48125e-07	-1.3376e-10	-1.34024	9.18686e-06	-1.3376e-10	-1.38718
88698766	chr16:88698766:T:G	1.80036e-07	-1.14514	-4.74448e-10	8.33788e-06	-1.48415	-4.74448e-10
88698955	chr16:88698955:G:A	7.98523e-07	-1.3376e-10	0.34447	5.04766e-05	-1.3376e-10	0.316553
88699517	chr16:88699517:C:T	2.27286e-07	-1.3376e-10	-0.912085	1.4342e-05	-1.3376e-10	-0.941764
88699893	chr16:88699893:A:C	1.95942e-07	-1.3376e-10	-1.06048	1.21829e-05	-1.3376e-10	-1.10492
88699978	chr16:88699978:G:A	4.01774e-07	-1.3376e-10	-0.342403	3.69461e-05	-1.3376e-10	0.0045039
88699987	chr16:88699987:A:C	4.06066e-08	-1.13879	-1.49557	5.52844e-06	-0.415599	-1.47945
88700556	chr16:88700556:C:T	3.06421e-08	-1.43997	-1.47595	1.57691e-06	-1.65309	-1.4964
88700565	chr16:88700565:G:C	1.62005e-07	0.245999	-1.49666	7.43173e-05	2.19895	-1.49556
88700568	chr16:88700568:C:CT	2.0301e-07	-0.148075	-0.876964	6.92222e-05	1.62137	-0.989002
88701361	chr16:88701361:G:C	3.18479e-08	-1.65507	-1.22225	1.96999e-06	-1.65525	-1.27168
88701527	chr16:88701527:A:G	4.0159e-08	-1.49487	-1.15058	1.92155e-06	-1.64804	-1.30379
88701622	chr16:88701622:C:T	1.27945e-07	-1.3376e-10	-1.4867	8.29871e-06	-1.3376e-10	-1.48886
88701690	chr16:88701690:G:A	1.44409e-07	0.127489	-1.49313	6.23142e-05	2.01406	-1.48682
88701756	chr16:88701756:G:A	1.6847e-07	-1.3376e-10	-1.21154	1.22033e-05	-1.3376e-10	-1.10325
88701856	chr16:88701856:C:T	1.34624e-07	-1.3376e-10	-1.43581	9.24709e-06	-1.3376e-10	-1.38065
88702274	chr16:88702274:T:G	1.73753e-07	-0.316705	-0.863955	4.81836e-05	1.10284	-0.832781
88702623	chr16:88702623:T:C	1.29024e-07	-1.3376e-10	-1.4783	8.38572e-06	-1.3376e-10	-1.47843
88702794	chr16:88702794:C:T	2.80593e-07	-1.3376e-10	-0.701389	2.00627e-05	-1.3376e-10	-0.606096
88702805	chr16:88702805:A:G	5.80271e-07	0.0252012	-4.74448e-10	7.22969e-05	0.675824	-4.74448e-10
88703121	chr16:88703121:G:A	7.36306e-08	-1.16581	-0.873425	3.01818e-06	-1.41569	-1.08461
88703135	chr16:88703135:G:A	9.10579e-08	-0.387978	-1.43882	4.88127e-06	-0.705915	-1.31364
88703142	chr16:88703142:G:A	1.46091e-07	-0.610036	-0.74403	7.57482e-06	-0.413662	-1.16647
88703180	chr16:88703180:G:A	8.72355e-08	-1.10429	-0.765388	3.62016e-06	-1.21405	-1.10438
88703350	chr16:88703350:G:A	5.1452e-07	-0.0950599	-4.74448e-10	6.14867e-05	0.513864	-4.74448e-10
88703626	chr16:88703626:C:T	2.73736e-08	-1.61402	-1.4147	1.75662e-06	-1.63536	-1.40621
88703816	chr16:88703816:A:T	2.09726e-07	-0.0425907	-0.949903	1.30015e-05	0.138273	-1.17817
88703840	chr16:88703840:C:T	5.24797e-08	-1.63844	-0.73943	2.91881e-06	-1.58726	-0.946525
88704169	chr16:88704169:C:A	3.17615e-08	-1.38937	-1.49066	1.72472e-06	-1.64303	-1.41686
88704213	chr16:88704213:T:C	1.88605e-06	0.818822	0.385126	0.000110678	0.605147	0.496525
88704363	chr16:88704363:C:T	5.09544e-07	-1.3376e-10	-0.104777	4.10595e-05	-1.3376e-10	0.110067
88704460	chr16:88704460:A:G	1.27167e-07	-1.3376e-10	-1.49279	8.98859e-06	-1.3376e-10	-1.409
88704646	chr16:88704646:C:T	5.55459e-08	-0.825648	-1.49544	2.29096e-06	-1.2966	-1.47939
88705638	chr16:88705638:T:C	2.72245e-07	0.157997	-0.889587	3.2634e-05	0.912731	-1.03233
88706083	chr16:88706083:A:G	2.23578e-07	0.216811	-1.14535	1.03312e-05	-0.0286809	-1.24111
88706520	chr16:88706520:C:T	7.08308e-08	-1.32236	-0.755636	3.14095e-06	-1.62599	-0.834444
88706874	chr16:88706874:C:T	1.49742e-07	-1.3376e-10	-1.32938	9.94703e-06	-1.3376e-10	-1.30768
88706942	chr16:88706942:G:A	1.26712e-07	-1.3376e-10	-1.49637	8.23554e-06	-1.3376e-10	-1.4965
88707006	chr16:88707006:G:T	4.71775e-08	-1.11752	-1.36686	1.83742e-06	-1.55453	-1.44206
88707330	chr16:88707330:C:T	4.7176e-08	-1.22477	-1.25964	1.89792e-06	-1.58895	-1.37524
88707951	chr16:88707951:C:T	1.26824e-07	-1.3376e-10	-1.49549	8.26241e-06	-1.3376e-10	-1.49324
88708105	chr16:88708105:C:T	1.26832e-07	-1.3376e-10	-1.49543	8.24256e-06	-1.3376e-10	-1.49565
88708117	chr16:88708117:A:G	2.40801e-07	-0.609368	-0.244954	2.45764e-05	0.0826406	-0.485809
88708144	chr16:88708144:C:T	7.35223e-08	-1.12454	-0.916168	2.70344e-06	-1.54299	-1.06744
88708161	chr16:88708161:A:C	7.32062e-08	-0.916043	-1.12897	7.69533e-06	-0.328498	-1.23585
88708300	chr16:88708300:G:A	1.37839e-07	-1.3376e-10	-1.41221	9.40599e-06	-1.3376e-10	-1.36361
88708421	chr16:88708421:T:A	7.91816e-07	-1.3376e-10	0.336035	3.93445e-05	-1.3376e-10	0.0673999
88708422	chr16:88708422:G:GCCCA	7.8765e-07	-1.3376e-10	0.33076	3.91247e-05	-1.3376e-10	0.061796
88708463	chr16:88708463:A:G	4.1817e-08	-1.22229	-1.3827	1.88564e-06	-1.53425	-1.43644
88708627	chr16:88708627:A:G	1.31684e-07	-1.3376e-10	-1.45789	8.77352e-06	-1.3376e-10	-1.43322
88708791	chr16:88708791:T:C	2.8991e-06	-1.3376e-10	1.63386	0.000152289	-1.3376e-10	1.42082
88708846	chr16:88708846:G:A	2.78702e-08	-1.5216	-1.48913	1.59963e-06	-1.65427	-1.48092
88709260	chr16:88709260:T:TG	1.66289e-07	-1.3376e-10	-1.22457	1.02307e-05	-1.3376e-10	-1.27957
88709417	chr16:88709417:G:A	1.29488e-07	-1.3376e-10	-1.47471	8.58933e-06	-1.3376e-10	-1.45444
88709438	chr16:88709438:G:A	1.37539e-07	-1.3376e-10	-1.41438	8.61205e-06	-1.3376e-10	-1.45179
88709513	chr16:88709513:G:A	1.44211e-07	-1.3376e-10	-1.36702	9.04586e-06	-1.3376e-10	-1.40265
88709526	chr16:88709526:G:A	1.41781e-07	-1.3376e-10	-1.38401	8.78143e-06	-1.3376e-10	-1.43232
88709584	chr16:88709584:T:G	9.83584e-08	-1.43526	-0.314414	4.07719e-06	-1.64938	-0.550172
88709616	chr16:88709616:C:T	2.58491e-06	-1.3376e-10	1.51915	0.000222287	-1.3376e-10	1.79901
88709728	chr16:88709728:G:A	1.30746e-07	-1.3376e-10	-1.46504	8.70059e-06	-1.3376e-10	-1.44157
88709889	chr16:88709889:T:C	5.88996e-08	-0.766089	-1.49637	7.61018e-06	-0.104377	-1.47109
88710053	chr16:88710053:T:C	1.3082e-07	-1.3376e-10	-1.46447	8.33101e-06	-1.3376e-10	-1.48497
88710300	chr16:88710300:C:T	1.29203e-07	-1.3376e-10	-1.47691	8.60857e-06	-1.3376e-10	-1.4522
88710397	chr16:88710397:C:T	1.39564e-07	-1.3376e-10	-1.39977	9.44363e-06	-1.3376e-10	-1.35962
88710577	chr16:88710577:A:G	1.92492e-06	-1.3376e-10	1.22435	0.000162391	-1.3376e-10	1.48505
88710620	chr16:88710620:C:G	2.27284e-06	-1.3376e-10	1.39049	0.000191578	-1.3376e-10	1.65034
88710881	chr16:88710881:G:A	4.05146e-07	-1.3376e-10	-0.334046	2.83028e-05	-1.3376e-10	-0.261996
88711280	chr16:88711280:G:A	1.39596e-07	-1.3376e-10	-1.39954	1.10966e-05	-1.3376e-10	-1.19832
88711346	chr16:88711346:C:T	2.26044e-07	0.0201343	-0.9377	1.46344e-05	0.384925	-1.3065
88711759	chr16:88711759:T:C	2.61324e-08	-1.57909	-1.49603	1.59093e-06	-1.64434	-1.49629
88711852	chr16:88711852:C:T	1.4003e-07	-1.3376e-10	-1.39644	8.64174e-06	-1.3376e-10	-1.44835
88712019	chr16:88712019:GC:G	1.82034e-07	-1.3376e-10	-1.1341	1.24142e-05	-1.3376e-10	-1.08612
88712152	chr16:88712152:C:T	1.88016e-06	-1.3376e-10	1.20082	0.000101311	-1.3376e-10	1.01324
88712207	chr16:88712207:G:A	2.62842e-08	-1.57477	-1.49456	2.51739e-06	-1.18909	-1.49264
88712406	chr16:88712406:G:C	1.30402e-07	-1.3376e-10	-1.46767	8.30101e-06	-1.3376e-10	-1.48858
88712414	chr16:88712414:G:A	1.32399e-07	-1.3376e-10	-1.45247	8.3376e-06	-1.3376e-10	-1.48418
88712423	chr16:88712423:C:T	1.42751e-07	-0.176444	-1.20075	1.20579e-05	0.290092	-1.40533
88712526	chr16:88712526:C:T	1.35066e-07	-0.0514696	-1.38106	1.13006e-05	0.310443	-1.49054
88712669	chr16:88712669:G:A	2.83142e-07	-1.3376e-10	-0.692345	1.76095e-05	-1.3376e-10	-0.736521
88712690	chr16:88712690:C:T	1.36007e-07	-1.3376e-10	-1.42558	8.47368e-06	-1.3376e-10	-1.46799
88712724	chr16:88712724:C:T	3.1375e-08	-1.42263	-1.46965	1.59907e-06	-1.64745	-1.48809
88713682	chr16:88713682:G:A	2.53978e-08	-1.63108	-1.47255	1.60638e-06	-1.64073	-1.49025
88713820	chr16:88713820:C:T	1.27795e-07	-1.3376e-10	-1.48787	8.31677e-06	-1.3376e-10	-1.48668
88713821	chr16:88713821:G:A	3.1476e-07	-1.3376e-10	-0.586483	1.95644e-05	-1.3376e-10	-0.631243
88714110	chr16:88714110:A:G	2.74344e-07	-0.649257	-0.0746535	2.91264e-05	0.0325465	-0.265858
88714546	chr16:88714546:C:T	1.46303e-07	-1.3376e-10	-1.35261	1.19527e-05	-1.3376e-10	-1.124
88714606	chr16:88714606:G:A	1.39145e-07	-1.3376e-10	-1.40278	8.61871e-06	-1.3376e-10	-1.45102
88714654	chr16:88714654:G:A	1.38771e-07	-1.3376e-10	-1.40547	8.58624e-06	-1.3376e-10	-1.4548
88714665	chr16:88714665:G:A	4.67382e-08	-1.26045	-1.23328	4.49232e-06	-0.778957	-1.32363
88714717	chr16:88714717:T:C	1.6248e-07	-0.518401	-0.729338	1.76422e-05	0.115353	-0.850016
88714732	chr16:88714732:C:T	2.75431e-07	-1.3376e-10	-0.719957	1.86341e-05	-1.3376e-10	-0.679961
88714812	chr16:88714812:C:T	1.26723e-07	-1.3376e-10	-1.49629	8.34138e-06	-1.3376e-10	-1.48373
88714834	chr16:88714834:G:A	1.25855e-06	-1.3376e-10	0.79942	7.3858e-05	-1.3376e-10	0.697188
88715011	chr16:88715011:A:G	1.76742e-07	-0.316786	-0.846815	2.18731e-05	0.431198	-0.950898
88715126	chr16:88715126:C:T	3.00426e-08	-1.62451	-1.31116	1.82723e-06	-1.59992	-1.40223
88715150	chr16:88715150:G:A	1.71993e-07	-0.309531	-0.881307	1.08211e-05	0.0481665	-1.27163
88715435	chr16:88715435:G:A	1.27401e-07	-1.3376e-10	-1.49095	8.45605e-06	-1.3376e-10	-1.47008
88715591	chr16:88715591:G:A	1.90644e-07	-1.3376e-10	-1.08789	1.12843e-05	-1.3376e-10	-1.18154
88715641	chr16:88715641:C:T	2.99637e-07	-1.3376e-10	-0.635723	1.86827e-05	-1.3376e-10	-0.67736
88715671	chr16:88715671:G:A	1.76378e-07	-0.140956	-1.02471	1.33915e-05	0.240961	-1.25129
88716097	chr16:88716097:G:A	1.27837e-07	-1.3376e-10	-1.48753	8.28959e-06	-1.3376e-10	-1.48996
88716268	chr16:88716268:A:G	5.14054e-07	-0.199104	0.103139	6.4088e-05	0.600677	-0.0453769
88716447	chr16:88716447:G:A	4.42049e-08	-1.43139	-1.11807	2.23475e-06	-1.5766	-1.22423
88716692	chr16:88716692:T:C	1.05085e-06	1.36554	-0.746478	0.000278321	2.83053	-0.806716
88716825	chr16:88716825:C:T	1.3305e-07	-1.3376e-10	-1.44757	9.05327e-06	-1.3376e-10	-1.40183
88716881	chr16:88716881:G:A	1.32737e-07	-1.44992	-4.74448e-10	7.3911e-06	-1.60468	-4.74448e-10
88716965	chr16:88716965:C:T	4.88321e-08	-1.32822	-1.12168	2.3546e-06	-1.54375	-1.20484
88717041	chr16:88717041:C:G	4.67077e-06	3.59699	-1.4862	0.00468472	6.32568	-1.47858
88717113	chr16:88717113:T:C	3.93973e-07	0.287888	-0.649898	5.47282e-05	1.13446	-0.737038
88717330	chr16:88717330:A:G	1.58125e-07	-0.474576	-0.800331	1.72375e-05	0.0908767	-0.848744
88717495	chr16:88717495:A:G	8.3773e-07	1.80884	-1.41644	0.000198898	3.11778	-1.42994
88717501	chr16:88717501:C:T	3.57992e-08	-1.41684	-1.34353	1.85836e-06	-1.5932	-1.39206
88717598	chr16:88717598:G:A	1.31615e-07	-1.45841	-4.74448e-10	7.5233e-06	-1.58695	-4.74448e-10
88717704	chr16:88717704:A:G	1.26684e-07	-1.3376e-10	-1.4966	8.30892e-06	-1.3376e-10	-1.48763
88717846	chr16:88717846:C:G	1.68739e-07	-1.3376e-10	-1.20994	1.18473e-05	-1.3376e-10	-1.13286
88717926	chr16:88717926:A:G	6.80078e-07	1.66956	-1.48565	0.000243484	3.29794	-1.40785
88718047	chr16:88718047:C:T	3.56177e-07	0.831104	-1.29397	9.97433e-05	2.2279	-1.23026
88718110	chr16:88718110:C:T	1.44323e-07	-1.3376e-10	-1.36624	8.52708e-06	-1.3376e-10	-1.46171
88718201	chr16:88718201:C:T	2.31356e-06	-1.3376e-10	1.40825	0.000149893	-1.3376e-10	1.40497
88718363	chr16:88718363:C:T	1.12959e-07	-1.61127	-4.74448e-10	7.03769e-06	-1.65368	-4.74448e-10
88718525	chr16:88718525:G:A	1.27128e-07	-1.3376e-10	-1.4931	8.27484e-06	-1.3376e-10	-1.49174
88718539	chr16:88718539:G:A	3.42624e-08	-1.40371	-1.40054	1.78696e-06	-1.58626	-1.43818
88718718	chr16:88718718:A:G	4.27477e-06	3.45219	-1.43	0.00407012	6.18126	-1.47479
88718727	chr16:88718727:G:GAGAC	2.35117e-07	-1.3376e-10	-0.87821	2.02017e-05	-1.3376e-10	-0.599191
88718820	chr16:88718820:ACCT:A	2.7859e-07	-1.3376e-10	-0.708552	1.74137e-05	-1.3376e-10	-0.7477
88718878	chr16:88718878:TTATTTTTTTG:T	3.14611e-08	-1.39857	-1.49097	3.10322e-06	-0.989153	-1.48336
88719655	chr16:88719655:C:T	3.92186e-08	-1.29165	-1.3775	1.94198e-06	-1.52114	-1.42011
88719831	chr16:88719831:G:A	1.33125e-07	-1.3376e-10	-1.44701	9.06025e-06	-1.3376e-10	-1.40106
88719837	chr16:88719837:C:T	1.40392e-07	-1.3376e-10	-1.39386	9.55098e-06	-1.3376e-10	-1.34831
88719906	chr16:88719906:G:A	1.38668e-07	-1.40621	-4.74448e-10	8.87589e-06	-1.42162	-4.74448e-10
88720006	chr16:88720006:G:A	2.97013e-07	-1.3376e-10	-0.644517	1.97328e-05	-1.3376e-10	-0.622677
88720481	chr16:88720481:G:A	1.43872e-07	-1.3376e-10	-1.36937	9.84929e-06	-1.3376e-10	-1.31756
88720506	chr16:88720506:C:T	1.27546e-07	-1.3376e-10	-1.48982	8.36478e-06	-1.3376e-10	-1.48093
88720980	chr16:88720980:C:T	1.25301e-07	-1.08325	-0.424323	1.44079e-05	-0.403086	-0.534096
88721199	chr16:88721199:CCTT:C	3.90206e-07	1.09048	-1.4621	8.16945e-05	2.27757	-1.47954
88721827	chr16:88721827:G:A	1.52032e-07	-1.3142	-4.74448e-10	9.90654e-06	-1.31176	-4.74448e-10
88722069	chr16:88722069:A:G	3.38004e-07	-0.767454	0.252217	3.9059e-05	0.0186443	0.0414729
88722153	chr16:88722153:T:C	1.37528e-07	-1.3376e-10	-1.41447	9.89237e-06	-1.3376e-10	-1.31319
88722301	chr16:88722301:T:C	1.58458e-07	-1.3376e-10	-1.2728	1.16585e-05	-1.3376e-10	-1.14892
88722495	chr16:88722495:T:G	5.92765e-08	-1.19267	-1.06341	6.90341e-06	-0.598549	-1.07439
88722526	chr16:88722526:A:G	3.98787e-06	3.07239	-1.11967	0.00383143	5.7306	-1.08456
88722530	chr16:88722530:G:A	4.03558e-07	0.388708	-0.726681	2.38542e-05	0.604813	-1.03781
88722552	chr16:88722552:C:A	1.99529e-07	-0.0561362	-0.986199	1.77662e-05	0.274141	-1.0018
88722588	chr16:88722588:C:T	1.59178e-07	-1.3376e-10	-1.26827	1.02644e-05	-1.3376e-10	-1.27628
88723115	chr16:88723115:C:T	1.64674e-07	-1.3376e-10	-1.23433	1.05825e-05	-1.3376e-10	-1.24576
88723381	chr16:88723381:G:C	1.36709e-07	-1.3376e-10	-1.42044	8.4403e-06	-1.3376e-10	-1.47194
88723769	chr16:88723769:G:A	1.28787e-07	-1.3376e-10	-1.48013	8.62194e-06	-1.3376e-10	-1.45065
88724388	chr16:88724388:G:C	1.46997e-07	-1.3376e-10	-1.34788	1.23635e-05	-1.3376e-10	-1.0902
88724556	chr16:88724556:G:C	3.71857e-07	0.606797	-1.02658	3.53285e-05	0.992038	-1.03231
88724853	chr16:88724853:A:G	1.40278e-07	-1.3376e-10	-1.39466	1.17088e-05	-1.3376e-10	-1.14462
88725050	chr16:88725050:G:A	1.50833e-07	0.173916	-1.49604	2.23617e-05	0.950778	-1.44838
88725160	chr16:88725160:G:A	1.57545e-07	-1.3376e-10	-1.27858	1.0274e-05	-1.3376e-10	-1.27534
88725198	chr16:88725198:A:G	1.8472e-07	-1.3376e-10	-1.11945	1.27435e-05	-1.3376e-10	-1.05994
88725289	chr16:88725289:T:C	6.56307e-08	-0.661121	-1.49313	4.88951e-06	-0.5279	-1.48996
88725295	chr16:88725295:G:A	2.75776e-08	-1.56507	-1.45622	1.57781e-06	-1.65224	-1.49668
88725300	chr16:88725300:G:A	1.82551e-07	-1.13126	-4.74448e-10	1.50468e-05	-0.893792	-4.74448e-10
88725346	chr16:88725346:G:A	1.10008e-07	-1.63774	-4.74448e-10	7.03118e-06	-1.6546	-4.74448e-10
88725355	chr16:88725355:G:A	1.56537e-07	-1.3376e-10	-1.285	1.15677e-05	-1.3376e-10	-1.15674
88725639	chr16:88725639:A:G	1.0495e-07	-1.23785	-0.446959	1.38426e-05	-0.580767	-0.396437
88725843	chr16:88725843:T:G	7.75384e-07	0.315064	-4.74448e-10	9.98615e-05	0.998827	-4.74448e-10
88726121	chr16:88726121:G:A	6.42179e-07	0.126573	-4.74448e-10	8.01938e-05	0.77949	-4.74448e-10
88726122	chr16:88726122:G:A	1.53613e-07	-1.3376e-10	-1.30386	9.60031e-06	-1.3376e-10	-1.34316
88726183	chr16:88726183:C:G	1.66117e-07	-1.3376e-10	-1.2256	1.10523e-05	-1.3376e-10	-1.20231
88726324	chr16:88726324:C:T	1.76838e-07	-1.3376e-10	-1.16306	1.17822e-05	-1.3376e-10	-1.13837
88726487	chr16:88726487:C:G	2.70084e-08	-1.63359	-1.40855	1.64917e-06	-1.61549	-1.48919
88726969	chr16:88726969:G:A	1.31906e-07	-1.3376e-10	-1.45621	9.84007e-06	-1.3376e-10	-1.31849
88727131	chr16:88727131:T:C	1.32779e-07	-1.3376e-10	-1.4496	8.42246e-06	-1.3376e-10	-1.47405
88727213	chr16:88727213:C:T	1.26767e-07	-1.3376e-10	-1.49594	8.23479e-06	-1.3376e-10	-1.49659
88727224	chr16:88727224:A:G	1.97321e-07	-1.3376e-10	-1.05346	1.91193e-05	-1.3376e-10	-0.65426
88727267	chr16:88727267:C:G	1.2848e-07	-1.3376e-10	-1.48252	8.57978e-06	-1.3376e-10	-1.45555
88727285	chr16:88727285:G:T	1.26741e-07	-1.3376e-10	-1.49615	8.40439e-06	-1.3376e-10	-1.4762
88727375	chr16:88727375:G:A	1.47532e-07	-1.3376e-10	-1.34425	1.02506e-05	-1.3376e-10	-1.27762
88727386	chr16:88727386:A:C	4.47009e-07	-1.3376e-10	-0.235715	2.63759e-05	-1.3376e-10	-0.332505
88727435	chr16:88727435:C:T	5.36588e-08	-0.88305	-1.4726	4.78231e-06	-0.64257	-1.39746
88727464	chr16:88727464:T:C	2.80157e-08	-1.53671	-1.46882	2.48013e-06	-1.26536	-1.43129
88727502	chr16:88727502:C:T	2.71796e-08	-1.65074	-1.38509	1.8347e-06	-1.6496	-1.34848
88728228	chr16:88728228:G:C	8.75966e-07	-1.3376e-10	0.437034	5.52715e-05	-1.3376e-10	0.4073
88728313	chr16:88728313:G:A	1.28088e-07	-1.3376e-10	-1.48558	8.57696e-06	-1.3376e-10	-1.45588
88729869	chr16:88729869:G:T	2.94385e-07	-1.3376e-10	-0.653406	1.77339e-05	-1.3376e-10	-0.729479
88730113	chr16:88730113:C:G	1.43055e-07	-1.3376e-10	-1.37507	9.32233e-06	-1.3376e-10	-1.37254
88730427	chr16:88730427:G:A	1.52424e-07	-1.3376e-10	-1.31163	1.01043e-05	-1.3376e-10	-1.292
88730702	chr16:88730702:C:G	3.01334e-08	-1.63629	-1.29637	3.18017e-06	-1.31923	-1.12879
88730756	chr16:88730756:T:A	1.2733e-07	-1.3376e-10	-1.49151	8.23501e-06	-1.3376e-10	-1.49656
88730846	chr16:88730846:T:C	1.33181e-07	-1.3376e-10	-1.44659	8.77887e-06	-1.3376e-10	-1.43261
88730863	chr16:88730863:G:A	1.32122e-07	-1.3376e-10	-1.45457	8.36965e-06	-1.3376e-10	-1.48034
88731033	chr16:88731033:C:T	1.62947e-07	-1.3376e-10	-1.24487	9.87397e-06	-1.3376e-10	-1.31505
88731064	chr16:88731064:G:T	2.85314e-08	-1.50596	-1.48132	1.61193e-06	-1.65188	-1.47565
88731101	chr16:88731101:C:T	1.75559e-07	-1.17032	-4.74448e-10	1.13881e-05	-1.17238	-4.74448e-10
88731205	chr16:88731205:C:G	2.64956e-07	-1.3376e-10	-0.758729	1.66153e-05	-1.3376e-10	-0.794634
88731208	chr16:88731208:G:A	1.30025e-07	-1.3376e-10	-1.47056	8.29287e-06	-1.3376e-10	-1.48956
88731233	chr16:88731233:A:T	1.65618e-07	-1.3376e-10	-1.22861	1.13633e-05	-1.3376e-10	-1.17457
88731518	chr16:88731518:A:G	7.88184e-08	-0.732486	-1.23866	6.53158e-06	-0.416954	-1.31135
88731574	chr16:88731574:G:C	1.55462e-07	-1.3376e-10	-1.29189	1.36688e-05	-1.3376e-10	-0.98984
88731773	chr16:88731773:G:A	1.28842e-07	-1.3376e-10	-1.4797	8.25712e-06	-1.3376e-10	-1.49388
88732192	chr16:88732192:C:T	1.41453e-07	-1.3376e-10	-1.38632	9.32136e-06	-1.3376e-10	-1.37265
88732194	chr16:88732194:G:A	1.37168e-07	-1.3376e-10	-1.41709	8.58917e-06	-1.3376e-10	-1.45445
88732217	chr16:88732217:C:T	1.51382e-07	-1.3376e-10	-1.31849	1.30651e-05	-1.3376e-10	-1.03502
88732227	chr16:88732227:C:T	1.5399e-07	-1.30141	-4.74448e-10	8.12434e-06	-1.51009	-4.74448e-10
88732310	chr16:88732310:G:A	8.68785e-08	-0.534398	-1.33938	5.72994e-06	-0.445891	-1.41336
88732323	chr16:88732323:T:C	1.34114e-07	-1.3376e-10	-1.4396	1.06558e-05	-1.3376e-10	-1.23885
88732597	chr16:88732597:T:C	1.33215e-07	-1.3376e-10	-1.44633	1.04996e-05	-1.3376e-10	-1.25362
88732830	chr16:88732830:T:C	2.48987e-08	-1.64231	-1.48116	1.57569e-06	-1.65401	-1.49626
88732880	chr16:88732880:G:A	6.84159e-07	1.68299	-1.4931	7.04306e-05	2.13568	-1.48601
88732894	chr16:88732894:G:C	2.10249e-07	-1.3376e-10	-0.990002	1.28334e-05	-1.3376e-10	-1.05291
88732904	chr16:88732904:A:T	1.35766e-07	-1.3376e-10	-1.42736	9.47758e-06	-1.3376e-10	-1.35603
88733009	chr16:88733009:G:C	5.54325e-07	1.45148	-1.47202	5.42872e-05	1.85031	-1.46098
88733552	chr16:88733552:C:A	3.4253e-06	-1.3376e-10	1.80065	0.000219641	-1.3376e-10	1.78704
88733714	chr16:88733714:C:G	1.28468e-07	-1.3376e-10	-1.48261	9.5397e-06	-1.3376e-10	-1.3495
88733887	chr16:88733887:C:T	9.14e-08	-0.410372	-1.41268	8.00658e-06	-0.0775627	-1.44713
88734069	chr16:88734069:G:A	3.17993e-08	-1.39122	-1.48763	3.03668e-06	-1.01394	-1.48025
88734175	chr16:88734175:G:A	1.65332e-07	-1.3376e-10	-1.23034	1.04647e-05	-1.3376e-10	-1.25695
88734262	chr16:88734262:G:C	5.15999e-08	-1.00785	-1.38693	5.81912e-06	-0.489982	-1.35383
88734285	chr16:88734285:C:T	5.16923e-08	-1.00537	-1.38761	5.82366e-06	-0.488032	-1.355
88734377	chr16:88734377:C:T	4.67969e-08	-0.997142	-1.49533	5.14064e-06	-0.47919	-1.48859
88734406	chr16:88734406:G:A	3.73542e-08	-1.23125	-1.4866	3.774e-06	-0.801121	-1.4757
88734505	chr16:88734505:C:T	3.6871e-08	-1.26835	-1.46252	4.07766e-06	-0.871587	-1.32785
88734543	chr16:88734543:G:A	4.38263e-06	-1.3376e-10	2.04711	0.000397817	-1.3376e-10	2.38103
88735000	chr16:88735000:C:T	3.2691e-07	-1.3376e-10	-0.548608	2.00294e-05	-1.3376e-10	-0.607757
88735021	chr16:88735021:G:A	1.48258e-07	-1.3376e-10	-1.33934	1.0185e-05	-1.3376e-10	-1.28404
88735049	chr16:88735049:G:A	1.52115e-07	-1.3376e-10	-1.31366	1.31478e-05	-1.3376e-10	-1.0287
88735348	chr16:88735348:G:A	1.41396e-07	-1.3376e-10	-1.38673	9.63248e-06	-1.3376e-10	-1.33982
88735362	chr16:88735362:G:A	3.17044e-08	-1.48168	-1.40016	3.07756e-06	-1.02268	-1.45813
88735650	chr16:88735650:A:G	4.18778e-08	-1.10849	-1.49505	4.54222e-06	-0.666189	-1.42535
88735759	chr16:88735759:C:G	4.33378e-08	-1.07385	-1.49542	4.5944e-06	-0.619768	-1.46035
88735840	chr16:88735840:G:A	3.84407e-07	1.11	-1.4966	4.72022e-05	1.74409	-1.49461
88736086	chr16:88736086:G:A	2.91037e-07	0.742659	-1.4075	3.57852e-05	1.34199	-1.36941
88736103	chr16:88736103:G:T	3.60792e-08	-1.26105	-1.49153	3.78934e-06	-0.851506	-1.42126
88736340	chr16:88736340:C:T	3.21932e-08	-1.43313	-1.43341	2.93686e-06	-1.08398	-1.44364
88736424	chr16:88736424:G:A	1.13497e-07	-0.532059	-1.07446	1.44259e-05	0.276988	-1.21292
88736654	chr16:88736654:C:T	1.96373e-07	-1.3376e-10	-1.05828	1.23999e-05	-1.3376e-10	-1.08727
88736736	chr16:88736736:C:T	1.30572e-07	-1.3376e-10	-1.46637	8.69599e-06	-1.3376e-10	-1.44209
88736797	chr16:88736797:G:A	1.11132e-07	-1.62757	-4.74448e-10	7.04064e-06	-1.65326	-4.74448e-10
88736876	chr16:88736876:A:AGGGCTCCGGCAATTGGGC	1.70252e-07	-1.3376e-10	-1.20101	1.20409e-05	-1.3376e-10	-1.11665
88736971	chr16:88736971:G:A	1.76657e-07	-1.3376e-10	-1.16408	9.21342e-06	-1.3376e-10	-1.3843
88737574	chr16:88737574:C:G	6.94511e-07	1.68854	-1.48363	0.000327924	3.62226	-1.43444
88737610	chr16:88737610:TATC:T	1.28142e-07	-1.3376e-10	-1.48516	8.38327e-06	-1.3376e-10	-1.47872
88737941	chr16:88737941:G:T	3.78316e-08	-1.22357	-1.48158	1.9813e-06	-1.43239	-1.48881
88737956	chr16:88737956:C:T	2.72242e-07	-1.3376e-10	-0.731603	1.93289e-05	-1.3376e-10	-0.643357
88738240	chr16:88738240:C:T	1.27853e-07	-1.3376e-10	-1.48741	8.30982e-06	-1.3376e-10	-1.48752
88738326	chr16:88738326:A:G	3.72471e-08	-1.4092	-1.31152	4.00425e-06	-0.969292	-1.24831
88738327	chr16:88738327:C:T	1.28178e-07	-1.3376e-10	-1.48487	8.50788e-06	-1.3376e-10	-1.46396
88738357	chr16:88738357:T:C	2.39964e-07	-1.3376e-10	-0.857806	1.48038e-05	-1.3376e-10	-0.910074
88738448	chr16:88738448:G:A	6.14908e-08	-0.74454	-1.47487	6.50402e-06	-0.257178	-1.47536
88738516	chr16:88738516:TC:T	2.76065e-08	-1.53163	-1.48861	1.75698e-06	-1.55532	-1.48604
88738775	chr16:88738775:G:A	7.52536e-08	-0.524211	-1.49322	8.32368e-06	0.00778033	-1.49363
88738823	chr16:88738823:G:A	6.09645e-08	-0.733489	-1.49451	6.42451e-06	-0.309561	-1.43528
88738828	chr16:88738828:G:A	8.84509e-08	-0.359447	-1.4964	9.5722e-06	0.0907697	-1.43686
88738848	chr16:88738848:C:A	1.58684e-07	-1.3376e-10	-1.27138	1.4047e-05	-1.3376e-10	-0.962548
88738865	chr16:88738865:C:T	1.36461e-07	-1.3376e-10	-1.42225	9.19729e-06	-1.3376e-10	-1.38605
88739274	chr16:88739274:TAGA:T	2.04686e-07	-1.3376e-10	-1.01682	1.71499e-05	-1.3376e-10	-0.762963
88739385	chr16:88739385:A:T	1.51345e-07	-1.31873	-4.74448e-10	8.84555e-06	-1.42504	-4.74448e-10
88739400	chr16:88739400:G:A	2.35473e-07	-1.3376e-10	-0.876699	1.47156e-05	-1.3376e-10	-0.916049
88739447	chr16:88739447:C:T	1.37998e-07	-1.3376e-10	-1.41106	9.36713e-06	-1.3376e-10	-1.36775
88739473	chr16:88739473:C:T	2.71741e-07	-1.3376e-10	-0.733443	1.16993e-05	-1.3376e-10	-1.14542
88739507	chr16:88739507:G:A	6.5587e-08	-0.870661	-1.28426	5.16932e-06	-0.499208	-1.46301
88739551	chr16:88739551:A:AC	2.64069e-07	-1.3376e-10	-0.762082	1.62158e-05	-1.3376e-10	-0.818971
88739767	chr16:88739767:C:T	1.38608e-07	-1.3376e-10	-1.40664	9.40075e-06	-1.3376e-10	-1.36417
88739975	chr16:88739975:G:A	1.84609e-07	-1.12006	-4.74448e-10	9.75321e-06	-1.32736	-4.74448e-10
88739988	chr16:88739988:G:A	1.09139e-07	-1.64568	-4.74448e-10	7.53695e-06	-1.58514	-4.74448e-10
88740518	chr16:88740518:G:A	1.27949e-07	-1.3376e-10	-1.48666	8.31473e-06	-1.3376e-10	-1.48693
88740550	chr16:88740550:G:A	2.15152e-07	-1.3376e-10	-0.966948	9.94833e-06	-1.3376e-10	-1.30755
88740669	chr16:88740669:G:A	1.44885e-07	-1.3376e-10	-1.36235	9.64935e-06	-1.3376e-10	-1.33807
88740702	chr16:88740702:T:C	1.4589e-07	-1.3376e-10	-1.35544	9.7171e-06	-1.3376e-10	-1.33107
88741322	chr16:88741322:C:T	1.3757e-07	-1.3376e-10	-1.41416	1.02005e-05	-1.3376e-10	-1.28252
88741377	chr16:88741377:G:A	1.26852e-07	-1.3376e-10	-1.49527	8.32353e-06	-1.3376e-10	-1.48587
88741470	chr16:88741470:G:A	4.8639e-08	-0.977919	-1.47595	4.81147e-06	-0.566925	-1.46703
88741488	chr16:88741488:G:A	2.66313e-08	-1.6419	-1.41431	1.72795e-06	-1.57536	-1.48266
88742335	chr16:88742335:A:G	3.10622e-08	-1.50413	-1.39818	3.1737e-06	-1.0669	-1.38316
88742454	chr16:88742454:C:T	2.75897e-08	-1.55648	-1.46437	2.9649e-06	-1.14752	-1.37059
88742464	chr16:88742464:G:A	3.06901e-08	-1.6487	-1.26565	2.83778e-06	-1.41414	-1.14779
88742493	chr16:88742493:G:A	1.24024e-07	-1.51782	-4.74448e-10	8.27026e-06	-1.49229	-4.74448e-10
88742615	chr16:88742615:C:G	3.54438e-08	-1.31164	-1.45871	2.0527e-06	-1.39231	-1.49349
88742625	chr16:88742625:C:T	5.07328e-08	-1.59479	-0.816935	3.60888e-06	-1.37571	-0.945845
88742697	chr16:88742697:A:T	3.45548e-08	-1.36152	-1.43422	1.95748e-06	-1.43662	-1.49668
88742835	chr16:88742835:A:G	3.49301e-08	-1.33788	-1.44707	2.00044e-06	-1.41587	-1.49572
88743022	chr16:88743022:G:A	3.27945e-07	-1.3376e-10	-0.545447	2.24806e-05	-1.3376e-10	-0.492305
88743072	chr16:88743072:A:G	3.9463e-08	-1.18658	-1.47636	2.31598e-06	-1.28142	-1.48371
88743278	chr16:88743278:T:C	3.92503e-08	-1.20327	-1.46506	2.26549e-06	-1.296	-1.49117
88743485	chr16:88743485:G:A	3.19482e-08	-1.44656	-1.42762	3.16474e-06	-1.22431	-1.22858
88743674	chr16:88743674:A:G	1.37634e-07	-1.3376e-10	-1.41369	1.11423e-05	-1.3376e-10	-1.19421
88743868	chr16:88743868:G:A	1.3153e-07	-1.3376e-10	-1.45906	1.00595e-05	-1.3376e-10	-1.29644
88743988	chr16:88743988:G:A	1.67421e-07	-1.21778	-4.74448e-10	9.49712e-06	-1.35397	-4.74448e-10
88744092	chr16:88744092:T:A	1.49288e-07	-1.3376e-10	-1.33242	1.01688e-05	-1.3376e-10	-1.28563
88744179	chr16:88744179:T:A	1.05266e-07	-0.828346	-0.853459	8.87639e-06	-0.422182	-0.99938
88744237	chr16:88744237:G:C	7.61261e-08	-0.702969	-1.30293	6.36515e-06	-0.313582	-1.44054
88744251	chr16:88744251:T:C	1.68672e-07	-0.0721588	-1.13818	2.3595e-05	0.956142	-1.40006
88744550	chr16:88744550:G:A	8.51617e-08	-0.89339	-1.00035	9.02741e-06	-0.718791	-0.6859
88744623	chr16:88744623:T:C	8.52791e-07	-1.3376e-10	0.410221	5.92278e-05	-1.3376e-10	0.476434
88744625	chr16:88744625:T:C	6.12735e-08	-0.8169	-1.40605	3.17107e-06	-0.968809	-1.48208
88744745	chr16:88744745:G:C	3.95315e-08	-1.5965	-1.0647	3.08765e-06	-1.65458	-0.822964
88744867	chr16:88744867:C:T	9.81672e-08	-1.36803	-0.38359	7.60008e-06	-1.02254	-0.554255
88745010	chr16:88745010:C:T	3.82921e-08	-1.21396	-1.47909	3.37591e-06	-0.902234	-1.48606
88745581	chr16:88745581:G:A	1.54839e-07	-1.3376e-10	-1.29591	9.99537e-06	-1.3376e-10	-1.30284
88745630	chr16:88745630:C:T	1.30061e-07	-1.3376e-10	-1.47029	8.37209e-06	-1.3376e-10	-1.48005
88745842	chr16:88745842:T:C	4.59926e-08	-1.02949	-1.48032	3.02137e-06	-1.14727	-1.35198
88745871	chr16:88745871:C:A	2.91624e-08	-1.64555	-1.31986	1.86194e-06	-1.58313	-1.40021
88745908	chr16:88745908:C:T	2.27404e-07	-1.3376e-10	-0.911566	1.5396e-05	-1.3376e-10	-0.870852
88745920	chr16:88745920:G:C	3.03596e-08	-1.61595	-1.30923	1.95529e-06	-1.65134	-1.28307
88745923	chr16:88745923:G:A	5.04306e-08	-0.928399	-1.4893	3.43435e-06	-0.994956	-1.37617
88745925	chr16:88745925:G:A	1.27802e-07	-1.3376e-10	-1.48781	8.73453e-06	-1.3376e-10	-1.43767
88745981	chr16:88745981:C:T	1.28604e-07	-1.3376e-10	-1.48156	8.24063e-06	-1.3376e-10	-1.49588
88746048	chr16:88746048:G:A	6.80154e-08	-0.622485	-1.49607	4.48157e-06	-0.690138	-1.41485
88746064	chr16:88746064:T:C	1.70857e-07	-1.3376e-10	-1.19747	1.23855e-05	-1.3376e-10	-1.08843
88746171	chr16:88746171:A:G	5.96897e-08	-0.891771	-1.35736	5.03164e-06	-0.959196	-1.03001
88746300	chr16:88746300:A:G	4.75789e-08	-1.58912	-0.886784	3.84213e-06	-1.65043	-0.608499
88746468	chr16:88746468:C:T	5.64441e-08	-0.939385	-1.36566	4.73761e-06	-1.00494	-1.04449
88746475	chr16:88746475:C:T	5.59964e-08	-0.935351	-1.37765	4.64946e-06	-1.00085	-1.06736
88746532	chr16:88746532:C:T	1.30261e-07	-1.3376e-10	-1.46876	8.71265e-06	-1.3376e-10	-1.44018
88746585	chr16:88746585:G:A	2.62871e-08	-1.57701	-1.49221	2.07619e-06	-1.38784	-1.48658
88746652	chr16:88746652:C:T	3.01332e-08	-1.62921	-1.30346	2.1987e-06	-1.62086	-1.19623
88746680	chr16:88746680:A:G	4.83895e-08	-0.999007	-1.46	3.59112e-06	-1.06021	-1.26628
88746811	chr16:88746811:A:G	1.0948e-07	-1.64256	-4.74448e-10	7.7121e-06	-1.56217	-4.74448e-10
88746869	chr16:88746869:C:T	4.21581e-08	-1.18033	-1.41653	3.47761e-06	-0.867873	-1.49074
88746915	chr16:88746915:G:A	1.29113e-07	-1.3376e-10	-1.47761	8.74783e-06	-1.3376e-10	-1.43615
88746963	chr16:88746963:G:A	4.31658e-08	-1.14456	-1.42868	3.88419e-06	-0.804756	-1.44329
88747011	chr16:88747011:G:A	4.16024e-08	-1.1201	-1.49004	3.83459e-06	-0.774079	-1.48682
88747111	chr16:88747111:A:T	1.75004e-07	-1.3376e-10	-1.17348	1.30757e-05	-1.3376e-10	-1.0342
88747405	chr16:88747405:A:G	1.26841e-07	-1.3376e-10	-1.49536	8.24731e-06	-1.3376e-10	-1.49507
88747440	chr16:88747440:C:T	1.08704e-07	-1.64966	-4.74448e-10	7.09634e-06	-1.64538	-4.74448e-10
88747753	chr16:88747753:C:T	1.27826e-07	-1.3376e-10	-1.48762	8.49829e-06	-1.3376e-10	-1.46509
88747802	chr16:88747802:G:A	2.79232e-08	-1.60678	-1.40206	1.88506e-06	-1.64214	-1.32886
88748048	chr16:88748048:C:T	3.48087e-08	-1.62257	-1.16586	2.56114e-06	-1.6389	-1.0256
88748096	chr16:88748096:G:A	2.80843e-08	-1.594	-1.40909	1.85542e-06	-1.6476	-1.33924
88748523	chr16:88748523:C:T	5.90979e-08	-1.5945	-0.664597	5.31618e-06	-1.65142	-0.282777
88748550	chr16:88748550:G:A	1.11816e-07	-0.291127	-1.33031	2.05726e-05	0.764732	-1.34573
88748707	chr16:88748707:C:T	1.30619e-07	-1.3376e-10	-1.46601	8.29641e-06	-1.3376e-10	-1.48913
88748725	chr16:88748725:A:G	1.37533e-07	-1.3376e-10	-1.41443	8.84795e-06	-1.3376e-10	-1.42477
88748738	chr16:88748738:G:T	2.68358e-07	-1.3376e-10	-0.745971	1.69224e-05	-1.3376e-10	-0.776316
88749222	chr16:88749222:T:A	1.45514e-07	-1.3376e-10	-1.35802	9.13744e-06	-1.3376e-10	-1.39258
88749412	chr16:88749412:G:A	1.47091e-07	-1.3376e-10	-1.34724	9.6538e-06	-1.3376e-10	-1.33761
88749507	chr16:88749507:C:T	2.1188e-07	-1.3376e-10	-0.982274	1.41544e-05	-1.3376e-10	-0.954933
88749902	chr16:88749902:C:T	2.9502e-08	-1.47071	-1.48313	2.06529e-06	-1.52197	-1.35772
88750012	chr16:88750012:G:A	1.52051e-07	-1.3376e-10	-1.31408	1.31009e-05	-1.3376e-10	-1.03227
88750017	chr16:88750017:C:T	1.99588e-07	-1.3376e-10	-1.04204	1.27768e-05	-1.3376e-10	-1.05733
88750019	chr16:88750019:C:T	5.72003e-08	-0.932618	-1.35912	3.31594e-06	-1.01947	-1.38675
88750323	chr16:88750323:G:A	1.72635e-07	-1.3376e-10	-1.18711	1.14268e-05	-1.3376e-10	-1.169
88750456	chr16:88750456:G:A	1.26854e-07	-1.3376e-10	-1.49526	8.36424e-06	-1.3376e-10	-1.48099
88750658	chr16:88750658:G:A	1.27488e-07	-1.3376e-10	-1.49027	9.3228e-06	-1.3376e-10	-1.37249
88750698	chr16:88750698:G:C	2.53562e-08	-1.6353	-1.46997	1.64847e-06	-1.6544	-1.45071
88750819	chr16:88750819:G:C	6.49561e-07	-1.3376e-10	0.138003	3.35424e-05	-1.3376e-10	-0.0921472
88751212	chr16:88751212:T:A	1.70176e-07	-1.20146	-4.74448e-10	9.7352e-06	-1.32921	-4.74448e-10
88751640	chr16:88751640:A:C	5.62684e-08	-1.51681	-0.791353	3.33869e-06	-1.29625	-1.10313
88751948	chr16:88751948:C:A	3.88325e-08	-1.32244	-1.3566	2.50006e-06	-1.24492	-1.44372
88752267	chr16:88752267:G:C	1.16305e-07	-1.58208	-4.74448e-10	7.09523e-06	-1.64553	-4.74448e-10
88752461	chr16:88752461:G:A	4.56561e-06	-1.3376e-10	2.08801	0.000236726	-1.3376e-10	1.86195
88752841	chr16:88752841:G:T	9.11219e-06	-1.3376e-10	2.77907	0.000456652	-1.3376e-10	2.51897
88752857	chr16:88752857:A:G	2.58349e-08	-1.65153	-1.43504	1.95752e-06	-1.57753	-1.35574
88752967	chr16:88752967:G:A	1.72277e-07	-1.3376e-10	-1.18919	1.16354e-05	-1.3376e-10	-1.15091
88753754	chr16:88753754:C:T	1.26811e-07	-1.3376e-10	-1.4956	8.29914e-06	-1.3376e-10	-1.4888
88753816	chr16:88753816:A:G	4.84665e-08	-1.49529	-0.962127	2.67312e-06	-1.50328	-1.11843
88753897	chr16:88753897:G:A	1.09338e-07	-1.64385	-4.74448e-10	7.02947e-06	-1.65485	-4.74448e-10
88754102	chr16:88754102:C:G	1.36638e-07	-1.3376e-10	-1.42096	1.07122e-05	-1.3376e-10	-1.23358
88754125	chr16:88754125:T:C	6.19912e-08	-1.3655	-0.845798	4.87861e-06	-1.02213	-0.997966
88754802	chr16:88754802:T:C	1.28667e-07	-1.3376e-10	-1.48106	8.32019e-06	-1.3376e-10	-1.48627
88754915	chr16:88754915:G:A	1.48635e-07	-1.3376e-10	-1.3368	1.19161e-05	-1.3376e-10	-1.12707
88755065	chr16:88755065:A:G	6.69309e-08	-1.02794	-1.10669	5.52366e-06	-0.676132	-1.21978
88755143	chr16:88755143:C:T	2.90539e-08	-1.47293	-1.49621	1.79413e-06	-1.55775	-1.46269
88755290	chr16:88755290:C:A	2.74371e-08	-1.53013	-1.49626	1.70107e-06	-1.60532	-1.46838
88755321	chr16:88755321:G:A	6.06516e-08	-0.856567	-1.37658	3.29988e-06	-1.05636	-1.35472
88755530	chr16:88755530:G:A	1.1265e-06	0.688578	-4.74448e-10	0.000169219	1.52624	-4.74448e-10
88755573	chr16:88755573:T:C	1.00273e-06	-1.3376e-10	0.572185	4.9913e-05	-1.3376e-10	0.305324
88755889	chr16:88755889:T:C	2.72987e-07	-1.41347	0.684599	1.41177e-05	-1.20532	0.247793
88755890	chr16:88755890:G:A	1.58546e-07	-1.3376e-10	-1.27225	1.0226e-05	-1.3376e-10	-1.28002
88755993	chr16:88755993:G:A	1.50519e-07	-1.3376e-10	-1.32421	1.26185e-05	-1.3376e-10	-1.06979
88756186	chr16:88756186:G:A	1.32997e-07	-1.3376e-10	-1.44797	8.62649e-06	-1.3376e-10	-1.45012
88756337	chr16:88756337:C:T	4.71348e-08	-1.6553	-0.829981	2.86474e-06	-1.64424	-0.908236
88756365	chr16:88756365:G:A	2.25167e-07	-1.3376e-10	-0.92145	1.3536e-05	-1.3376e-10	-0.999604
88756374	chr16:88756374:A:G	2.03669e-07	-0.463109	-0.558689	2.27887e-05	0.358555	-0.837248
88756652	chr16:88756652:C:T	8.11974e-08	-1.37715	-0.564256	5.71083e-06	-1.17888	-0.683713
88756873	chr16:88756873:G:A	1.36757e-07	-1.3376e-10	-1.42009	8.68693e-06	-1.3376e-10	-1.44314
88756936	chr16:88756936:T:C	3.98347e-07	-1.22888	0.877909	2.73175e-05	-0.818325	0.520897
88757210	chr16:88757210:C:G	3.91235e-08	-1.42948	-1.24209	3.13574e-06	-1.25789	-1.2042
88757273	chr16:88757273:C:T	1.50235e-07	-1.3376e-10	-1.32609	9.71391e-06	-1.3376e-10	-1.3314
88757482	chr16:88757482:G:C	5.08269e-08	-1.44637	-0.9635	3.14668e-06	-1.53877	-0.919836
88757547	chr16:88757547:CA:C	4.06701e-07	-0.330215	-4.74448e-10	3.13949e-05	-0.158311	-4.74448e-10
88757615	chr16:88757615:G:A	3.00055e-08	-1.46045	-1.47646	2.08555e-06	-1.37627	-1.49365
88757658	chr16:88757658:T:A	9.85267e-07	0.554619	-4.74448e-10	5.12122e-05	0.331021	-4.74448e-10
88757705	chr16:88757705:G:A	1.27291e-07	-1.3376e-10	-1.49182	8.34491e-06	-1.3376e-10	-1.48331
88757969	chr16:88757969:A:C	4.64101e-08	-1.34401	-1.15676	4.02797e-06	-1.09448	-1.11721
88758008	chr16:88758008:C:T	1.57603e-07	-1.3376e-10	-1.27822	1.03318e-05	-1.3376e-10	-1.26973
88758178	chr16:88758178:AAGG:A	1.19766e-07	-1.55275	-4.74448e-10	7.16994e-06	-1.63506	-4.74448e-10
88758661	chr16:88758661:G:A	1.09893e-07	-1.51568	-0.123108	6.11453e-06	-1.31479	-0.479503
88759244	chr16:88759244:T:A	3.12388e-07	-1.3376e-10	-0.594048	1.96379e-05	-1.3376e-10	-0.627495
88759348	chr16:88759348:C:T	4.08524e-08	-1.40944	-1.21889	2.87552e-06	-1.25041	-1.29832
88759440	chr16:88759440:C:G	4.35138e-07	-1.3376e-10	-0.262631	1.7585e-05	-1.3376e-10	-0.737912
88759532	chr16:88759532:C:T	4.82042e-08	-1.5634	-0.899447	2.56947e-06	-1.62157	-1.03969
88759577	chr16:88759577:G:C	5.3203e-08	-0.887601	-1.47658	4.72923e-06	-0.556689	-1.4945
88759665	chr16:88759665:G:C	5.5258e-08	-1.03275	-1.29354	4.51723e-06	-0.698518	-1.39854
88759917	chr16:88759917:C:T	2.46431e-07	-1.49172	0.660505	1.05767e-05	-1.38801	0.14171
88760370	chr16:88760370:T:C	6.21806e-08	-1.65439	-0.553858	3.32306e-06	-1.6548	-0.749268
88760454	chr16:88760454:C:T	5.61043e-08	-0.943151	-1.36793	4.65155e-06	-0.748013	-1.31974
88760497	chr16:88760497:G:C	4.82233e-08	-1.58644	-0.876013	2.59825e-06	-1.63561	-1.01451
88760517	chr16:88760517:C:T	2.80679e-07	-1.3376e-10	-0.701083	1.79091e-05	-1.3376e-10	-0.719647
88760518	chr16:88760518:G:A	4.31434e-07	-1.3376e-10	-0.271178	2.52989e-05	-1.3376e-10	-0.374198
88760529	chr16:88760529:G:A	4.04114e-07	-1.3376e-10	-0.336597	1.66648e-05	-1.3376e-10	-0.79166
88760567	chr16:88760567:C:T	1.13756e-07	-1.60424	-4.74448e-10	7.03773e-06	-1.65367	-4.74448e-10
88760642	chr16:88760642:C:T	1.3595e-07	-1.3376e-10	-1.42601	8.36157e-06	-1.3376e-10	-1.48131
88760666	chr16:88760666:G:C	3.49314e-08	-1.64246	-1.14245	2.10289e-06	-1.61797	-1.24368
88760761	chr16:88760761:A:G	6.70583e-08	-1.48713	-0.6456	3.41223e-06	-1.57748	-0.800107
88760764	chr16:88760764:C:T	4.60597e-08	-1.56822	-0.94014	2.49149e-06	-1.62527	-1.0668
88760801	chr16:88760801:C:T	5.22775e-08	-1.63997	-0.741762	2.75104e-06	-1.62823	-0.964752
88760930	chr16:88760930:G:A	3.51688e-08	-1.33997	-1.43817	3.31953e-06	-0.928578	-1.47656
88760979	chr16:88760979:G:A	5.98899e-07	-1.3376e-10	0.0567988	3.44253e-05	-1.3376e-10	-0.0661655
88761053	chr16:88761053:C:T	1.96733e-07	-1.3376e-10	-1.05645	1.42253e-05	-1.3376e-10	-0.949931
88761498	chr16:88761498:G:A	4.24778e-08	-1.34054	-1.24877	4.12089e-06	-1.13235	-1.05654
88761593	chr16:88761593:T:C	3.34607e-07	-1.3376e-10	-0.525337	1.97883e-05	-1.3376e-10	-0.619866
88761657	chr16:88761657:G:A	1.36218e-07	-1.3376e-10	-1.42404	9.19078e-06	-1.3376e-10	-1.38676
88762039	chr16:88762039:G:A	1.29811e-07	-1.3376e-10	-1.47221	8.59227e-06	-1.3376e-10	-1.45409
88762231	chr16:88762231:G:A	7.65164e-08	-1.53298	-0.467809	4.76852e-06	-1.46973	-0.573196
88762520	chr16:88762520:AG:A	2.93412e-07	-1.3376e-10	-0.656717	1.59832e-05	-1.3376e-10	-0.833417
88762823	chr16:88762823:A:G	1.01077e-07	-1.56601	-0.156404	5.31966e-06	-1.49704	-0.436512
88762965	chr16:88762965:G:C	2.89476e-07	-1.3376e-10	-0.670221	1.28823e-05	-1.3376e-10	-1.0491
88762968	chr16:88762968:T:C	2.89476e-07	-1.3376e-10	-0.670221	1.28823e-05	-1.3376e-10	-1.0491
88763414	chr16:88763414:C:T	1.53464e-07	-1.29191	-0.0129194	7.70517e-06	-1.09318	-0.469885
88763732	chr16:88763732:T:C	4.55777e-07	-1.07571	0.85942	2.0623e-05	-0.889871	0.311321
88763853	chr16:88763853:C:T	2.77339e-08	-1.57466	-1.44098	2.28301e-06	-1.42795	-1.35151
88763914	chr16:88763914:G:A	1.54873e-07	-1.3376e-10	-1.29569	9.23979e-06	-1.3376e-10	-1.38144
88764024	chr16:88764024:G:A	1.28504e-07	-1.3376e-10	-1.48234	8.23763e-06	-1.3376e-10	-1.49624
88764174	chr16:88764174:G:A	2.25053e-07	-1.3376e-10	-0.921959	1.34903e-05	-1.3376e-10	-1.00299
88764217	chr16:88764217:G:A	5.60889e-07	-1.3376e-10	-0.00877022	3.03321e-05	-1.3376e-10	-0.192752
88764237	chr16:88764237:T:TG	1.74885e-07	-1.3376e-10	-1.17417	1.07877e-05	-1.3376e-10	-1.22655
88764305	chr16:88764305:C:G	3.53102e-08	-1.37192	-1.4022	2.87562e-06	-1.12314	-1.42555
88764358	chr16:88764358:G:A	5.97731e-08	-0.777408	-1.47033	5.8489e-06	-0.361147	-1.47756
88764428	chr16:88764428:C:T	4.19631e-08	-1.54889	-1.05261	2.52926e-06	-1.54764	-1.12939
88764515	chr16:88764515:AGCTAAG:A	2.44051e-07	-1.3376e-10	-0.840918	1.60375e-05	-1.3376e-10	-0.830024
88764566	chr16:88764566:C:G	7.93916e-07	-1.3376e-10	0.338684	4.16944e-05	-1.3376e-10	0.12541
88764839	chr16:88764839:G:A	5.52371e-08	-0.86571	-1.46095	3.68696e-06	-0.820944	-1.47921
88764848	chr16:88764848:G:A	3.07492e-07	-1.3376e-10	-0.609844	1.81347e-05	-1.3376e-10	-0.707129
88764907	chr16:88764907:C:T	1.9829e-07	-1.3376e-10	-1.04856	1.32093e-05	-1.3376e-10	-1.02404
88765086	chr16:88765086:A:G	2.96327e-08	-1.5042	-1.44522	1.96009e-06	-1.58592	-1.34604
88765580	chr16:88765580:G:A	6.19993e-07	-1.3376e-10	0.0914151	3.97443e-05	-1.3376e-10	0.0775087
88765813	chr16:88765813:A:G	8.07029e-07	-1.3376e-10	0.355065	3.53328e-05	-1.3376e-10	-0.0401444
88765905	chr16:88765905:C:T	1.91305e-07	-1.3376e-10	-1.08442	1.16976e-05	-1.3376e-10	-1.14557
88766261	chr16:88766261:C:T	1.62727e-07	-1.24622	-4.74448e-10	1.12997e-05	-1.18018	-4.74448e-10
88766582	chr16:88766582:G:A	2.18614e-07	-0.605109	-0.345875	7.02906e-06	-0.835487	-0.819416
88766708	chr16:88766708:A:G	3.45992e-08	-1.62842	-1.16604	2.39784e-06	-1.47101	-1.25938
88766791	chr16:88766791:G:A	2.4617e-07	-1.3376e-10	-0.83227	1.66991e-05	-1.3376e-10	-0.7896
88766844	chr16:88766844:C:T	1.97663e-07	-0.467905	-0.583825	6.78967e-06	-0.710085	-0.979469
88767606	chr16:88767606:A:C	1.03034e-07	-1.59166	-0.111573	3.88886e-06	-1.62999	-0.616846
88767656	chr16:88767656:G:A	2.82877e-08	-1.65459	-1.34128	1.71006e-06	-1.65347	-1.41496
88768070	chr16:88768070:G:A	1.35812e-07	-1.3376e-10	-1.42702	8.91196e-06	-1.3376e-10	-1.41756
88768227	chr16:88768227:C:A	1.88324e-07	-1.3376e-10	-1.10013	1.35473e-05	-1.3376e-10	-0.998766
88768294	chr16:88768294:G:C	2.29237e-07	-1.3376e-10	-0.903537	1.46621e-05	-1.3376e-10	-0.919694
88768341	chr16:88768341:G:A	1.29803e-07	-1.3376e-10	-1.47228	8.52807e-06	-1.3376e-10	-1.46159
88768380	chr16:88768380:A:G	5.15425e-07	-1.13685	1.04355	1.76647e-05	-1.10529	0.371902
88768480	chr16:88768480:A:G	5.08101e-07	-1.3376e-10	-0.107613	2.20374e-05	-1.3376e-10	-0.512216
88768730	chr16:88768730:G:A	1.14613e-06	0.664756	0.041092	3.89231e-05	0.382974	-0.326342
88768733	chr16:88768733:C:T	2.93338e-06	1.09415	0.551468	0.000122776	1.05621	0.149198
88768837	chr16:88768837:A:C	1.08776e-07	-1.649	-4.74448e-10	7.3195e-06	-1.61442	-4.74448e-10
88769068	chr16:88769068:C:G	9.41688e-08	-0.741108	-1.0521	9.38258e-06	-0.365146	-1.00096
88769137	chr16:88769137:G:A	9.35043e-08	-1.1942	-0.606087	4.0924e-06	-1.47086	-0.724964
88769171	chr16:88769171:C:T	2.76039e-08	-1.53781	-1.48253	2.07935e-06	-1.3924	-1.4805
88769263	chr16:88769263:G:T	1.49903e-06	-1.3376e-10	0.974281	9.92979e-05	-1.3376e-10	0.993167
88769418	chr16:88769418:G:A	1.281e-07	-1.3376e-10	-1.48548	8.39667e-06	-1.3376e-10	-1.47712
88769435	chr16:88769435:G:A	3.10623e-07	-1.04875	0.449034	1.35293e-05	-1.21731	0.217212
88769520	chr16:88769520:G:C	1.29052e-07	-1.3376e-10	-1.47807	8.47264e-06	-1.3376e-10	-1.46811
88769658	chr16:88769658:G:A	1.27175e-07	-1.3376e-10	-1.49273	8.36198e-06	-1.3376e-10	-1.48126
88770395	chr16:88770395:C:A	2.77796e-06	-1.3376e-10	1.59118	0.000125228	-1.3376e-10	1.22518
88770541	chr16:88770541:G:A	3.75715e-07	-1.3376e-10	-0.409462	2.28791e-05	-1.3376e-10	-0.474732
88770682	chr16:88770682:C:G	1.62698e-07	-1.3376e-10	-1.2464	1.04032e-05	-1.3376e-10	-1.26285
88770835	chr16:88770835:C:T	2.65228e-07	0.350362	-1.10806	8.86366e-06	-0.147897	-1.2751
88770890	chr16:88770890:C:T	2.69696e-07	0.337308	-1.07831	9.51259e-06	-0.165219	-1.18712
88770950	chr16:88770950:T:C	1.62756e-07	-1.3376e-10	-1.24604	1.15598e-05	-1.3376e-10	-1.15742
88771165	chr16:88771165:G:A	7.18172e-08	-0.579277	-1.48489	6.9822e-06	-0.179163	-1.48243
88771371	chr16:88771371:G:C	1.36239e-07	-1.3376e-10	-1.42388	9.00439e-06	-1.3376e-10	-1.40724
88771591	chr16:88771591:G:C	1.46757e-07	-1.3376e-10	-1.34952	9.12999e-06	-1.3376e-10	-1.39339
88771663	chr16:88771663:G:A	2.17581e-07	-1.3376e-10	-0.955723	1.39601e-05	-1.3376e-10	-0.968751
88771784	chr16:88771784:C:T	1.487e-07	-1.33636	-4.74448e-10	9.68728e-06	-1.33414	-4.74448e-10
88772288	chr16:88772288:A:G	1.38788e-07	-1.3376e-10	-1.40535	9.26198e-06	-1.3376e-10	-1.37904
88772376	chr16:88772376:G:A	2.62798e-08	-1.5729	-1.49659	1.94257e-06	-1.4575	-1.48345
88773106	chr16:88773106:CATCT:C	2.88441e-07	-1.3376e-10	-0.673804	1.5961e-05	-1.3376e-10	-0.834809
88773280	chr16:88773280:C:CA	1.11736e-06	0.680434	-4.74448e-10	0.000159486	1.467	-4.74448e-10
88773294	chr16:88773294:C:T	6.98644e-08	-1.65313	-0.438604	3.66232e-06	-1.65524	-0.651623
88773948	chr16:88773948:C:T	1.08591e-07	-1.65071	-4.74448e-10	7.061e-06	-1.65037	-4.74448e-10
88773966	chr16:88773966:C:G	1.87893e-07	-1.3376e-10	-1.10242	1.18868e-05	-1.3376e-10	-1.12953
88773967	chr16:88773967:C:T	1.08092e-07	-1.65531	-4.74448e-10	7.78235e-06	-1.5531	-4.74448e-10
88774015	chr16:88774015:C:G	2.33365e-07	-1.3376e-10	-0.885689	1.57426e-05	-1.3376e-10	-0.848588
88774054	chr16:88774054:G:A	6.25349e-08	-0.71636	-1.48621	2.6992e-06	-1.11769	-1.49431
88774156	chr16:88774156:C:T	3.04616e-08	-1.65437	-1.26746	1.89617e-06	-1.61397	-1.35115
88774320	chr16:88774320:G:A	1.60644e-07	-1.3376e-10	-1.2591	1.01859e-05	-1.3376e-10	-1.28396
88774335	chr16:88774335:G:A	3.22002e-07	-1.3376e-10	-0.563736	1.97436e-05	-1.3376e-10	-0.622126
88774340	chr16:88774340:G:A	3.81814e-07	-1.3376e-10	-0.393361	2.64406e-05	-1.3376e-10	-0.330057
88774435	chr16:88774435:AC:A	1.08209e-07	-1.65423	-4.74448e-10	7.03521e-06	-1.65403	-4.74448e-10
88774789	chr16:88774789:C:T	1.34161e-07	-1.3376e-10	-1.43925	8.91864e-06	-1.3376e-10	-1.41681
88775199	chr16:88775199:G:C	2.29767e-07	-1.3376e-10	-0.901229	1.55113e-05	-1.3376e-10	-0.863388
88775283	chr16:88775283:A:G	2.64457e-07	-1.3376e-10	-0.760615	1.30271e-05	-1.3376e-10	-1.03793
88775476	chr16:88775476:C:T	5.85892e-08	-0.781093	-1.48665	3.25751e-06	-0.932908	-1.49109
88775503	chr16:88775503:C:T	4.53305e-07	-1.3376e-10	-0.221728	3.10533e-05	-1.3376e-10	-0.169252
88775709	chr16:88775709:G:A	4.17303e-08	-1.48332	-1.12375	3.00895e-06	-1.64616	-0.857209
88775747	chr16:88775747:A:C	1.30549e-07	-1.3376e-10	-1.46655	8.58536e-06	-1.3376e-10	-1.4549
88775776	chr16:88775776:C:G	1.08274e-07	-1.65363	-4.74448e-10	7.03413e-06	-1.65418	-4.74448e-10
88775807	chr16:88775807:G:C	2.01155e-07	-0.0835606	-0.95066	7.96092e-06	-0.580943	-0.94947
88775972	chr16:88775972:G:A	7.64359e-08	-0.615679	-1.38616	4.00055e-06	-0.77426	-1.44427
88776458	chr16:88776458:C:T	1.87342e-07	-0.0908244	-1.01453	1.03213e-05	-0.102019	-1.16873
88776545	chr16:88776545:G:A	6.05133e-08	-1.45204	-0.783392	3.4924e-06	-1.63339	-0.72098
88776613	chr16:88776613:G:A	1.31008e-07	-1.3376e-10	-1.46304	8.34734e-06	-1.3376e-10	-1.48301
88776742	chr16:88776742:G:C	1.30827e-07	-1.3376e-10	-1.46442	8.34002e-06	-1.3376e-10	-1.48389
88777480	chr16:88777480:G:A	1.08267e-07	-1.65369	-4.74448e-10	7.03592e-06	-1.65393	-4.74448e-10
88777592	chr16:88777592:C:T	2.38612e-07	-1.3376e-10	-0.863456	1.51318e-05	-1.3376e-10	-0.88816
88777702	chr16:88777702:G:A	1.77292e-07	-1.3376e-10	-1.16049	1.21799e-05	-1.3376e-10	-1.10517
88777821	chr16:88777821:C:T	1.45025e-06	-1.3376e-10	0.941196	7.42644e-05	-1.3376e-10	0.702674
88777931	chr16:88777931:T:A	4.60256e-07	-1.3376e-10	-0.20651	3.39845e-05	-1.3376e-10	-0.0790511
88777989	chr16:88777989:G:A	3.84746e-08	-1.19221	-1.49608	2.20226e-06	-1.33267	-1.4828
88778012	chr16:88778012:G:A	1.67109e-07	-1.3376e-10	-1.21965	1.0658e-05	-1.3376e-10	-1.23865
88778022	chr16:88778022:G:A	1.66301e-07	-1.3376e-10	-1.2245	1.01302e-05	-1.3376e-10	-1.28944
88778025	chr16:88778025:T:C	3.70029e-08	-1.23081	-1.49649	3.16173e-06	-0.96086	-1.49298
88778119	chr16:88778119:A:G	3.71696e-08	-1.231	-1.4918	3.18979e-06	-0.948811	-1.49619
88778228	chr16:88778228:G:A	3.66396e-08	-1.63506	-1.1021	2.03978e-06	-1.65464	-1.23748
88778393	chr16:88778393:T:C	2.19632e-07	-1.3376e-10	-0.94634	1.23775e-05	-1.3376e-10	-1.08908
88778483	chr16:88778483:A:G	3.44936e-08	-1.42504	-1.37248	2.5357e-06	-1.41817	-1.25631
88778524	chr16:88778524:T:C	3.02701e-07	-1.65416	1.02861	1.90137e-05	-1.59679	0.936998
88778548	chr16:88778548:G:A	3.87405e-06	-1.3376e-10	1.92376	0.00015583	-1.3376e-10	1.44381
88778586	chr16:88778586:G:A	5.01667e-07	-1.3376e-10	-0.120357	3.46937e-05	-1.3376e-10	-0.0583999
88778590	chr16:88778590:G:A	2.84694e-07	-1.3376e-10	-0.68688	2.12617e-05	-1.3376e-10	-0.54805
88778656	chr16:88778656:C:T	1.08887e-07	-1.64798	-4.74448e-10	7.07161e-06	-1.64887	-4.74448e-10
88778693	chr16:88778693:G:T	3.96349e-08	-1.18944	-1.46915	2.15087e-06	-1.34288	-1.49621
88779096	chr16:88779096:C:T	8.65123e-06	-1.3376e-10	2.72716	0.000345812	-1.3376e-10	2.24094
88779490	chr16:88779490:G:A	1.37846e-07	-1.3376e-10	-1.41215	9.26106e-06	-1.3376e-10	-1.37914
88779523	chr16:88779523:C:T	2.44847e-08	-1.65514	-1.48511	1.62073e-06	-1.64392	-1.47815
88779627	chr16:88779627:C:T	3.64312e-07	-0.440284	-4.74448e-10	1.85811e-05	-0.682812	-4.74448e-10
88779691	chr16:88779691:T:C	7.73606e-07	-1.3376e-10	0.312769	2.97749e-05	-1.3376e-10	-0.211291
88779810	chr16:88779810:G:A	3.61182e-07	-1.65358	1.20467	1.66043e-05	-1.65507	0.859779
88779912	chr16:88779912:C:T	1.2692e-07	-1.3376e-10	-1.49474	8.24174e-06	-1.3376e-10	-1.49575
88780109	chr16:88780109:G:T	1.32965e-07	-1.3376e-10	-1.4482	8.4766e-06	-1.3376e-10	-1.46765
88780346	chr16:88780346:G:A	5.31511e-07	-1.3376e-10	-0.0625707	3.32327e-05	-1.3376e-10	-0.101423
88780395	chr16:88780395:G:A	2.7164e-07	-1.63022	0.896401	1.85548e-05	-1.64138	0.957156
88780410	chr16:88780410:A:G	1.42693e-07	0.00810642	-1.38571	1.55013e-05	0.464119	-1.32815
88780441	chr16:88780441:C:A	2.19193e-07	-1.53995	0.591603	1.30447e-05	-1.65302	0.616449
88780543	chr16:88780543:G:C	6.55163e-08	-0.757156	-1.39884	3.01264e-06	-1.09118	-1.41096
88780643	chr16:88780643:A:T	1.28467e-07	-1.3376e-10	-1.48263	8.41672e-06	-1.3376e-10	-1.47474
88780820	chr16:88780820:G:C	7.75865e-07	-1.3376e-10	0.315684	3.04242e-05	-1.3376e-10	-0.189719
88780834	chr16:88780834:G:C	3.03908e-08	-1.46069	-1.46346	1.80881e-06	-1.53438	-1.47791
88780935	chr16:88780935:C:T	4.65292e-08	-1.60405	-0.894167	3.49838e-06	-1.64329	-0.709367
88781108	chr16:88781108:G:A	2.64489e-08	-1.64159	-1.42149	1.78074e-06	-1.65532	-1.3726
88781115	chr16:88781115:T:C	2.65135e-08	-1.63135	-1.42929	1.76343e-06	-1.65434	-1.38335
88781129	chr16:88781129:T:C	1.06397e-07	-1.65066	-0.0204581	6.2316e-06	-1.64475	-0.130569
88781243	chr16:88781243:C:T	1.57239e-07	-1.28053	-4.74448e-10	9.01914e-06	-1.40561	-4.74448e-10
88781330	chr16:88781330:G:A	2.67609e-08	-1.62084	-1.43051	1.76559e-06	-1.65145	-1.38502
88781473	chr16:88781473:G:A	1.29433e-07	-1.3376e-10	-1.47513	8.57237e-06	-1.3376e-10	-1.45641
88781564	chr16:88781564:T:C	3.18086e-08	-1.51732	-1.36123	2.03579e-06	-1.58024	-1.31383
88781653	chr16:88781653:C:A	3.11978e-08	-1.526	-1.37195	2.01162e-06	-1.58674	-1.31928
88781871	chr16:88781871:T:G	7.83595e-07	-1.3376e-10	0.325599	3.0699e-05	-1.3376e-10	-0.180728
88781943	chr16:88781943:AG:A	2.12625e-06	1.32382	-4.74448e-10	8.93295e-05	0.887375	-4.74448e-10
88782025	chr16:88782025:G:A	1.27888e-07	-1.3376e-10	-1.48714	8.48209e-06	-1.3376e-10	-1.467
88782073	chr16:88782073:G:A	3.05324e-08	-1.5242	-1.3953	1.95683e-06	-1.58491	-1.34872
88782120	chr16:88782120:C:T	1.28574e-07	-1.3376e-10	-1.48179	8.57655e-06	-1.3376e-10	-1.45593
88782204	chr16:88782204:G:A	3.08326e-07	-1.3376e-10	-0.607135	2.13369e-05	-1.3376e-10	-0.54452
88782335	chr16:88782335:T:C	3.14766e-08	-1.55175	-1.3373	2.05525e-06	-1.60528	-1.27928
88782354	chr16:88782354:C:T	3.10312e-08	-1.53639	-1.36691	2.00704e-06	-1.59444	-1.31386
88782534	chr16:88782534:G:C	1.7379e-07	-1.3376e-10	-1.18045	1.10959e-05	-1.3376e-10	-1.19838
88782662	chr16:88782662:T:C	1.2693e-07	-1.3376e-10	-1.49466	8.23529e-06	-1.3376e-10	-1.49653
88782955	chr16:88782955:T:G	1.41002e-07	-1.3376e-10	-1.38952	8.76904e-06	-1.3376e-10	-1.43373
88783154	chr16:88783154:CAAG:C	2.09323e-07	-1.3376e-10	-0.994417	1.41625e-05	-1.3376e-10	-0.954362
88783224	chr16:88783224:C:T	1.27398e-07	-1.3376e-10	-1.49098	8.37242e-06	-1.3376e-10	-1.48001
88783246	chr16:88783246:G:A	1.05214e-06	-1.3376e-10	0.62029	3.94067e-05	-1.3376e-10	0.0689781
88783418	chr16:88783418:G:A	1.63663e-07	-1.3376e-10	-1.24048	1.12783e-05	-1.3376e-10	-1.18207
88783508	chr16:88783508:G:A	1.27036e-07	-1.3376e-10	-1.49383	8.32848e-06	-1.3376e-10	-1.48528
88783550	chr16:88783550:C:T	6.52716e-07	-1.3376e-10	0.142848	2.6419e-05	-1.3376e-10	-0.330874
88783697	chr16:88783697:G:A	1.10927e-07	-0.144032	-1.48538	5.90336e-06	-0.346133	-1.4833
88783839	chr16:88783839:G:A	1.26905e-07	-1.3376e-10	-1.49486	8.23495e-06	-1.3376e-10	-1.49657
88784609	chr16:88784609:G:A	3.77416e-07	-1.3376e-10	-0.404944	2.59268e-05	-1.3376e-10	-0.349678
88785031	chr16:88785031:C:G	1.62455e-07	-1.3376e-10	-1.24789	1.10896e-05	-1.3376e-10	-1.19895
88785069	chr16:88785069:C:T	1.32641e-07	-1.3376e-10	-1.45065	8.80815e-06	-1.3376e-10	-1.42928
88786001	chr16:88786001:C:T	3.35433e-07	-1.3376e-10	-0.522872	2.27936e-05	-1.3376e-10	-0.478478
88786216	chr16:88786216:T:A	1.76198e-07	-1.3376e-10	-1.16668	1.13286e-05	-1.3376e-10	-1.17763
88786243	chr16:88786243:G:A	3.33862e-07	-1.3376e-10	-0.527566	2.41573e-05	-1.3376e-10	-0.420372
88786458	chr16:88786458:A:G	6.29215e-08	-0.781129	-1.41528	2.75465e-06	-1.1108	-1.48087
88786518	chr16:88786518:G:A	1.08566e-07	-1.65094	-4.74448e-10	7.08684e-06	-1.64672	-4.74448e-10
88787051	chr16:88787051:G:A	3.22694e-07	-1.3376e-10	-0.56159	2.21811e-05	-1.3376e-10	-0.505716
88787077	chr16:88787077:A:G	1.28505e-07	-1.3376e-10	-1.48233	8.31866e-06	-1.3376e-10	-1.48646
88787423	chr16:88787423:G:C	1.7206e-07	-1.3376e-10	-1.19045	1.15678e-05	-1.3376e-10	-1.15673
88787550	chr16:88787550:C:T	1.27294e-07	-1.3376e-10	-1.49179	8.42924e-06	-1.3376e-10	-1.47325
88787600	chr16:88787600:C:T	4.26913e-08	-1.62935	-0.95495	2.33349e-06	-1.64723	-1.11037
88788099	chr16:88788099:C:T	2.71626e-06	0.432759	1.13596	0.000134351	0.198165	1.09734
88788371	chr16:88788371:C:T	2.22298e-07	-1.65053	0.716251	1.28556e-05	-1.65533	0.604149
88788389	chr16:88788389:C:A	1.94684e-07	-1.3376e-10	-1.06692	1.03057e-05	-1.3376e-10	-1.27226
88788609	chr16:88788609:T:C	2.58059e-08	-1.63343	-1.45426	1.80334e-06	-1.62548	-1.38984
88788838	chr16:88788838:T:TC	4.12574e-07	-1.3376e-10	-0.315879	1.77712e-05	-1.3376e-10	-0.727378
88788861	chr16:88788861:T:C	1.7756e-07	-1.3376e-10	-1.15898	1.22212e-05	-1.3376e-10	-1.10178
88789155	chr16:88789155:A:G	3.72795e-07	-1.3376e-10	-0.417266	1.93798e-05	-1.3376e-10	-0.640728
88789215	chr16:88789215:G:A	6.94087e-07	0.204303	-4.74448e-10	2.50507e-05	-0.384057	-4.74448e-10
88789288	chr16:88789288:G:A	1.62298e-07	-1.3376e-10	-1.24886	1.08698e-05	-1.3376e-10	-1.21897
88789448	chr16:88789448:C:G	1.3632e-07	-1.3376e-10	-1.42329	9.08223e-06	-1.3376e-10	-1.39864
88789561	chr16:88789561:C:G	2.88236e-08	-1.58487	-1.39223	1.96823e-06	-1.50464	-1.42318
88789962	chr16:88789962:C:T	5.75788e-06	-0.0847492	2.40478	0.000320908	-0.186015	2.35221
88790074	chr16:88790074:C:T	1.72389e-07	-1.3376e-10	-1.18854	1.09672e-05	-1.3376e-10	-1.21005
88790247	chr16:88790247:T:C	1.8373e-07	-1.3376e-10	-1.12483	1.2291e-05	-1.3376e-10	-1.09609
88790306	chr16:88790306:C:T	1.52458e-07	-1.3376e-10	-1.3114	1.01427e-05	-1.3376e-10	-1.2882
88790848	chr16:88790848:C:A	2.42957e-07	-1.3376e-10	-0.845408	1.69316e-05	-1.3376e-10	-0.775773
88791433	chr16:88791433:C:T	1.3074e-07	-1.3376e-10	-1.46508	8.36047e-06	-1.3376e-10	-1.48144
88791579	chr16:88791579:T:G	2.31421e-07	0.290793	-1.18485	1.27692e-05	0.175132	-1.23306
88791838	chr16:88791838:C:T	1.12655e-07	-0.188385	-1.42558	6.06693e-06	-0.308963	-1.49314
88791860	chr16:88791860:G:C	1.7707e-07	-1.3376e-10	-1.16175	1.19523e-05	-1.3376e-10	-1.12403
88792194	chr16:88792194:A:G	1.28659e-07	-0.392342	-1.08878	7.16264e-06	-0.570846	-1.06523
88792238	chr16:88792238:T:G	2.25526e-07	-0.150318	-0.769538	1.24663e-05	-0.348366	-0.733564
88792270	chr16:88792270:C:CCTGCCAT	6.37191e-07	-1.3376e-10	0.118776	2.57992e-05	-1.3376e-10	-0.354613
88792337	chr16:88792337:G:A	1.42185e-07	-1.3376e-10	-1.38117	9.06878e-06	-1.3376e-10	-1.40012
88792467	chr16:88792467:G:A	3.84688e-08	-1.65511	-1.03333	2.04626e-06	-1.64953	-1.23941
88792530	chr16:88792530:G:A	6.76973e-08	-0.81657	-1.30668	3.52856e-06	-0.997264	-1.3468
88792551	chr16:88792551:C:G	1.31948e-07	-1.3376e-10	-1.45588	8.50921e-06	-1.3376e-10	-1.46381
88792722	chr16:88792722:C:G	1.30013e-07	-1.3376e-10	-1.47066	8.38558e-06	-1.3376e-10	-1.47844
88793392	chr16:88793392:C:T	5.3749e-07	-1.3376e-10	-0.0513845	2.54421e-05	-1.3376e-10	-0.368553
88793458	chr16:88793458:C:T	1.31542e-07	-1.3376e-10	-1.45897	8.88761e-06	-1.3376e-10	-1.4203
88793767	chr16:88793767:GCGGAGC:G	2.97697e-07	-1.3376e-10	-0.642216	1.39886e-05	-1.3376e-10	-0.966713
88794416	chr16:88794416:G:A	7.52615e-07	-1.3376e-10	0.285261	2.96276e-05	-1.3376e-10	-0.216249
88794930	chr16:88794930:T:C	3.06753e-07	-1.3376e-10	-0.612252	2.13076e-05	-1.3376e-10	-0.545891
88794978	chr16:88794978:T:C	1.45778e-07	-1.3376e-10	-1.35621	9.31673e-06	-1.3376e-10	-1.37315
88794996	chr16:88794996:T:C	1.26674e-07	-1.3376e-10	-1.49668	8.24391e-06	-1.3376e-10	-1.49548
88795015	chr16:88795015:T:C	2.81388e-07	-0.698561	-4.74448e-10	1.59397e-05	-0.836147	-4.74448e-10
88795194	chr16:88795194:T:C	1.08635e-07	-1.6503	-4.74448e-10	7.48315e-06	-1.5923	-4.74448e-10
88795243	chr16:88795243:C:T	1.87169e-07	-1.3376e-10	-1.10628	1.20905e-05	-1.3376e-10	-1.11254
88795935	chr16:88795935:C:G	1.91966e-07	0.259926	-1.3409	9.3112e-06	-0.0196494	-1.35409
88795958	chr16:88795958:G:A	2.99485e-07	-1.3376e-10	-0.636229	1.98946e-05	-1.3376e-10	-0.614509
88795995	chr16:88795995:G:A	1.81184e-07	-0.67657	-0.462211	7.45096e-06	-0.81978	-0.776833
88796160	chr16:88796160:G:C	8.58487e-07	0.684517	-0.267639	2.37912e-05	0.316339	-0.75198
88796354	chr16:88796354:G:T	3.65744e-07	-1.3376e-10	-0.43636	1.69653e-05	-1.3376e-10	-0.773789
88796367	chr16:88796367:T:C	1.58766e-07	-1.3376e-10	-1.27086	1.0252e-05	-1.3376e-10	-1.27748
88796452	chr16:88796452:A:G	3.10152e-07	-1.3376e-10	-0.601232	1.48381e-05	-1.3376e-10	-0.907757
88796513	chr16:88796513:C:A	1.55702e-07	-1.3376e-10	-1.29035	8.70584e-06	-1.3376e-10	-1.44096
88796927	chr16:88796927:GTGCGTGTT:G	1.59687e-07	-1.3376e-10	-1.26508	1.0499e-05	-1.3376e-10	-1.25368
88797525	chr16:88797525:G:A	5.49931e-07	-1.3376e-10	-0.0285012	2.28474e-05	-1.3376e-10	-0.476119
88797554	chr16:88797554:TA:T	2.30656e-07	-1.3376e-10	-0.897364	1.57377e-05	-1.3376e-10	-0.8489
88797584	chr16:88797584:A:C	1.78074e-07	-1.3376e-10	-1.15609	1.10301e-05	-1.3376e-10	-1.20433
88797694	chr16:88797694:T:C	3.53732e-08	-1.55888	-1.21346	1.98335e-06	-1.58685	-1.33332
88797821	chr16:88797821:A:AG	7.62267e-08	-1.62924	-0.375339	4.04706e-06	-1.64858	-0.558381
88797848	chr16:88797848:C:T	2.35843e-07	-0.875127	-4.74448e-10	1.46269e-05	-0.922093	-4.74448e-10
88798489	chr16:88798489:G:A	2.6676e-08	-1.558	-1.49653	2.35759e-06	-1.28827	-1.45905
88798544	chr16:88798544:G:A	2.24756e-06	-1.3376e-10	1.37931	0.000105012	-1.3376e-10	1.04911
88798559	chr16:88798559:C:T	1.29691e-07	-1.3376e-10	-1.47314	8.34985e-06	-1.3376e-10	-1.48271
88798635	chr16:88798635:G:A	1.33394e-07	-1.3376e-10	-1.44498	8.39477e-06	-1.3376e-10	-1.47735
88798878	chr16:88798878:C:A	5.04691e-07	-1.3376e-10	-0.114347	3.06792e-05	-1.3376e-10	-0.18137
88799133	chr16:88799133:G:A	1.87316e-07	-1.3376e-10	-1.1055	1.26795e-05	-1.3376e-10	-1.06497
88799185	chr16:88799185:C:A	2.11548e-07	-1.3376e-10	-0.983841	1.08068e-05	-1.3376e-10	-1.22478
88799822	chr16:88799822:C:T	2.00891e-07	-1.29552	0.259992	1.55581e-05	-1.34516	0.484789
88800110	chr16:88800110:T:C	1.39578e-07	-1.3376e-10	-1.39967	9.24896e-06	-1.3376e-10	-1.38045
88800202	chr16:88800202:G:C	2.13183e-07	-0.364676	-0.611464	1.00655e-05	-0.649971	-0.645874
88800203	chr16:88800203:A:C	1.5185e-07	-1.3376e-10	-1.3154	9.59188e-06	-1.3376e-10	-1.34404
88800241	chr16:88800241:A:C	1.39898e-07	-1.3376e-10	-1.39738	9.29455e-06	-1.3376e-10	-1.37553
88800278	chr16:88800278:A:G	5.06473e-08	-1.16305	-1.25036	3.52061e-06	-1.21126	-1.13506
88800344	chr16:88800344:C:T	2.93531e-07	-0.25537	-0.400939	1.41977e-05	-0.552863	-0.399012
88800549	chr16:88800549:T:C	1.34905e-07	-1.65284	0.219113	9.73368e-06	-1.64913	0.319767
88800573	chr16:88800573:A:G	5.54347e-08	-1.64279	-0.680301	4.11684e-06	-1.63472	-0.555148
88800715	chr16:88800715:C:T	8.78954e-08	-1.36502	-0.497131	3.76354e-06	-1.43661	-0.842985
88800915	chr16:88800915:T:G	1.43524e-07	-1.3376e-10	-1.37179	9.55937e-06	-1.3376e-10	-1.34744
88800916	chr16:88800916:C:G	4.30899e-07	-0.27242	-4.74448e-10	1.98811e-05	-0.615186	-4.74448e-10
88801070	chr16:88801070:A:G	3.24034e-07	-0.557444	-4.74448e-10	1.63166e-05	-0.812771	-4.74448e-10
88801102	chr16:88801102:C:T	2.75828e-07	-1.39136	0.672843	1.72409e-05	-1.43099	0.673316
88801405	chr16:88801405:T:TTA	5.64682e-07	-1.58753	1.5855	2.22859e-05	-1.59067	1.08967
88801566	chr16:88801566:C:G	1.25087e-06	-1.10463	1.89794	4.47595e-05	-1.21167	1.40801
88801570	chr16:88801570:C:G	1.64021e-06	-1.26996	2.33425	4.83745e-05	-1.35684	1.63085
88801719	chr16:88801719:A:G	3.25686e-07	-0.552361	-4.74448e-10	1.63795e-05	-0.808924	-4.74448e-10
88801772	chr16:88801772:C:T	1.47475e-07	-1.3376e-10	-1.34463	9.33615e-06	-1.3376e-10	-1.37106
88801808	chr16:88801808:A:G	7.15584e-07	-1.3376e-10	0.234806	3.48859e-05	-1.3376e-10	-0.0528732
88801844	chr16:88801844:T:C	2.39286e-06	-1.16906	2.61101	6.87353e-05	-1.26713	1.89244
88802050	chr16:88802050:G:A	1.26858e-07	-1.3376e-10	-1.49523	8.25094e-06	-1.3376e-10	-1.49463
88802079	chr16:88802079:T:C	1.94827e-07	-1.3376e-10	-1.06618	1.54036e-05	-1.3376e-10	-0.870353
88802292	chr16:88802292:G:C	7.66996e-08	-0.768874	-1.22952	3.50312e-06	-1.00043	-1.35087
88802784	chr16:88802784:CCG:C	3.11399e-07	-1.3376e-10	-0.59722	1.85908e-05	-1.3376e-10	-0.682291
88802787	chr16:88802787:C:T	1.28691e-07	-1.3376e-10	-1.48088	8.34425e-06	-1.3376e-10	-1.48338
88802831	chr16:88802831:T:C	9.08889e-08	-0.537215	-1.29144	4.03121e-06	-0.81097	-1.39992
88802963	chr16:88802963:AG:A	3.30394e-07	-0.538009	-4.74448e-10	1.65086e-05	-0.801074	-4.74448e-10
88802977	chr16:88802977:A:G	3.14514e-07	-0.587265	-4.74448e-10	1.58801e-05	-0.839887	-4.74448e-10
88802981	chr16:88802981:A:G	2.95159e-07	-0.650781	-4.74448e-10	1.50177e-05	-0.895726	-4.74448e-10
88803094	chr16:88803094:G:A	2.79653e-08	-1.57144	-1.43589	1.72136e-06	-1.57946	-1.48239
88803134	chr16:88803134:A:C	3.45835e-07	-0.492332	-4.74448e-10	1.72073e-05	-0.759624	-4.74448e-10
88803245	chr16:88803245:G:A	2.43268e-07	-0.844129	-4.74448e-10	1.27021e-05	-1.06319	-4.74448e-10
88803290	chr16:88803290:G:A	3.22083e-07	-0.563486	-4.74448e-10	1.62126e-05	-0.819165	-4.74448e-10
88803301	chr16:88803301:C:T	3.07237e-07	-0.610675	-4.74448e-10	1.55589e-05	-0.860323	-4.74448e-10
88803308	chr16:88803308:A:G	6.2582e-08	-0.777972	-1.42384	3.38506e-06	-1.02365	-1.36194
88803311	chr16:88803311:G:A	1.70626e-07	-1.3376e-10	-1.19882	1.30873e-05	-1.3376e-10	-1.03332
88803372	chr16:88803372:G:C	1.30448e-07	-1.3376e-10	-1.46732	8.42047e-06	-1.3376e-10	-1.47429
88803461	chr16:88803461:G:A	1.26745e-07	-1.3376e-10	-1.49612	8.23412e-06	-1.3376e-10	-1.49667
88803503	chr16:88803503:A:C	3.46955e-07	-1.3376e-10	-0.489098	2.13237e-05	-1.3376e-10	-0.54514
88803512	chr16:88803512:C:A	1.51795e-07	-1.3376e-10	-1.31577	9.59567e-06	-1.3376e-10	-1.34365
88803534	chr16:88803534:C:A	3.01548e-07	-0.629365	-4.74448e-10	1.53033e-05	-0.876891	-4.74448e-10
88803548	chr16:88803548:T:C	2.10243e-07	-1.3376e-10	-0.990031	1.28275e-05	-1.3376e-10	-1.05337
88803601	chr16:88803601:G:A	2.63069e-07	-1.3376e-10	-0.765877	1.70791e-05	-1.3376e-10	-0.767099
88803607	chr16:88803607:C:T	1.50078e-07	-1.3376e-10	-1.32714	9.48299e-06	-1.3376e-10	-1.35546
88803691	chr16:88803691:T:C	1.40662e-06	-1.60763	2.51828	5.18768e-05	-1.59001	1.93393
88803697	chr16:88803697:C:A	6.78535e-07	-1.3376e-10	0.181642	3.56777e-05	-1.3376e-10	-0.0304318
88804463	chr16:88804463:G:A	1.41638e-07	-1.3376e-10	-1.38502	9.0137e-06	-1.3376e-10	-1.40621
88804559	chr16:88804559:T:C	2.47422e-08	-1.65515	-1.47464	1.61618e-06	-1.65097	-1.47392
88804608	chr16:88804608:A:G	1.27976e-07	-1.3376e-10	-1.48645	8.26452e-06	-1.3376e-10	-1.49299
88804814	chr16:88804814:C:T	1.40863e-07	-1.3376e-10	-1.39051	8.86041e-06	-1.3376e-10	-1.42336
88804845	chr16:88804845:G:A	1.38848e-07	-1.3376e-10	-1.40491	8.86968e-06	-1.3376e-10	-1.42232
88804875	chr16:88804875:C:T	9.36596e-07	-1.3376e-10	0.503958	7.45604e-05	-1.3376e-10	0.706652
88804963	chr16:88804963:G:A	1.26689e-07	-1.3376e-10	-1.49656	8.25246e-06	-1.3376e-10	-1.49445
88805061	chr16:88805061:C:T	1.5115e-07	-1.3376e-10	-1.32002	1.00648e-05	-1.3376e-10	-1.29591
88805413	chr16:88805413:C:G	1.55139e-07	-1.3376e-10	-1.29397	9.77273e-06	-1.3376e-10	-1.32536
88805500	chr16:88805500:A:G	4.99506e-08	-1.59736	-0.829904	2.36898e-06	-1.64652	-1.09598
88806103	chr16:88806103:T:C	2.82785e-08	-1.64697	-1.34922	1.64834e-06	-1.65165	-1.45354
88806134	chr16:88806134:C:T	1.38844e-07	-0.488465	-0.916475	5.26112e-06	-0.816621	-1.12799
88806290	chr16:88806290:T:C	1.53723e-07	-1.3376e-10	-1.30314	9.66917e-06	-1.3376e-10	-1.33601
88806738	chr16:88806738:T:G	1.54994e-07	-1.3376e-10	-1.29491	9.75101e-06	-1.3376e-10	-1.32759
88806815	chr16:88806815:T:C	1.53723e-07	-1.3376e-10	-1.30314	9.66917e-06	-1.3376e-10	-1.33601
88806833	chr16:88806833:C:T	1.08232e-07	-1.65402	-4.74448e-10	7.49634e-06	-1.59054	-4.74448e-10
88807149	chr16:88807149:G:A	4.60222e-07	-1.3376e-10	-0.206584	2.81462e-05	-1.3376e-10	-0.267546
88807230	chr16:88807230:G:A	3.70917e-07	-1.3376e-10	-0.422315	2.23251e-05	-1.3376e-10	-0.499247
88807372	chr16:88807372:A:C	1.32521e-07	-1.3376e-10	-1.45155	8.52246e-06	-1.3376e-10	-1.46225
88807477	chr16:88807477:G:A	1.54968e-07	-1.3376e-10	-1.29508	9.74961e-06	-1.3376e-10	-1.32773
88807534	chr16:88807534:G:A	1.79792e-07	-1.3376e-10	-1.14649	1.09333e-05	-1.3376e-10	-1.21315
88807562	chr16:88807562:A:G	1.53723e-07	-1.3376e-10	-1.30314	9.66917e-06	-1.3376e-10	-1.33601
88807673	chr16:88807673:G:A	1.20723e-07	-1.5448	-4.74448e-10	7.45814e-06	-1.59565	-4.74448e-10
88807724	chr16:88807724:G:A	1.22246e-07	-1.53226	-4.74448e-10	8.32177e-06	-1.48608	-4.74448e-10
88807784	chr16:88807784:GC:G	1.46472e-07	-1.3376e-10	-1.35146	9.74314e-06	-1.3376e-10	-1.32839
88807846	chr16:88807846:T:C	1.53351e-07	-1.3376e-10	-1.30556	9.64771e-06	-1.3376e-10	-1.33824
88807929	chr16:88807929:C:T	2.67477e-07	-1.3376e-10	-0.749259	1.60588e-05	-1.3376e-10	-0.828698
88807979	chr16:88807979:T:A	5.9077e-07	-1.3376e-10	0.043133	2.91455e-05	-1.3376e-10	-0.232658
88808137	chr16:88808137:G:T	1.44166e-07	-1.3376e-10	-1.36733	1.06058e-05	-1.3376e-10	-1.24356
88808158	chr16:88808158:G:A	2.84087e-07	-1.3376e-10	-0.689011	2.17368e-05	-1.3376e-10	-0.525949
88808218	chr16:88808218:G:A	3.0634e-07	-1.3376e-10	-0.613597	1.73655e-05	-1.3376e-10	-0.750471
88808247	chr16:88808247:C:T	1.28928e-07	-1.3376e-10	-1.47904	8.53665e-06	-1.3376e-10	-1.46059
88808303	chr16:88808303:G:A	1.49141e-07	-1.3376e-10	-1.3334	9.94066e-06	-1.3376e-10	-1.30832
88808370	chr16:88808370:C:T	9.97063e-07	-1.21624	1.78276	3.75035e-05	-1.12361	1.14309
88808408	chr16:88808408:T:G	1.54312e-07	-1.3376e-10	-1.29932	9.70637e-06	-1.3376e-10	-1.33217
88808580	chr16:88808580:G:A	6.80812e-07	-1.3376e-10	0.184992	3.30123e-05	-1.3376e-10	-0.108078
88808642	chr16:88808642:C:T	5.30531e-07	-1.3376e-10	-0.0644152	2.64822e-05	-1.3376e-10	-0.328483
88808865	chr16:88808865:G:A	1.42045e-07	-1.3376e-10	-1.38215	9.01988e-06	-1.3376e-10	-1.40553
88809070	chr16:88809070:C:T	1.646e-07	-1.51618	0.281404	1.40518e-05	-1.54965	0.587442
88809092	chr16:88809092:GC:G	3.10623e-07	-1.3376e-10	-0.599714	1.91359e-05	-1.3376e-10	-0.653392
88809277	chr16:88809277:C:T	3.935e-07	-1.3376e-10	-0.363212	2.41051e-05	-1.3376e-10	-0.422533
88809365	chr16:88809365:TCTG:T	1.80078e-07	-1.3376e-10	-1.1449	1.09495e-05	-1.3376e-10	-1.21166
88809429	chr16:88809429:G:T	1.78596e-07	-1.3376e-10	-1.15317	1.38352e-05	-1.3376e-10	-0.977739
88809516	chr16:88809516:T:C	1.57736e-07	-1.3376e-10	-1.27737	9.93518e-06	-1.3376e-10	-1.30887
88809651	chr16:88809651:A:G	1.3076e-07	-1.49653	0.0315976	7.87558e-06	-1.48722	-0.0539719
88809695	chr16:88809695:T:C	4.44402e-07	-1.3376e-10	-0.241564	2.21311e-05	-1.3376e-10	-0.507971
88810185	chr16:88810185:G:A	1.41063e-07	-1.3376e-10	-1.38909	9.33898e-06	-1.3376e-10	-1.37076
88810188	chr16:88810188:G:A	1.27112e-07	-1.3376e-10	-1.49323	8.24792e-06	-1.3376e-10	-1.495
88810212	chr16:88810212:G:C	1.69945e-07	-1.3376e-10	-1.20282	9.88459e-06	-1.3376e-10	-1.31398
88810229	chr16:88810229:A:G	1.5164e-07	-1.3376e-10	-1.31678	9.58198e-06	-1.3376e-10	-1.34507
88810263	chr16:88810263:CTG:C	2.09933e-07	-0.991505	-4.74448e-10	1.09891e-05	-1.20805	-4.74448e-10
88810596	chr16:88810596:A:G	4.53929e-08	-1.58824	-0.934701	2.55688e-06	-1.60156	-1.06461
88810655	chr16:88810655:A:G	1.46943e-07	-1.3376e-10	-1.34825	9.30643e-06	-1.3376e-10	-1.37425
88810716	chr16:88810716:G:A	3.52643e-08	-1.48631	-1.28911	2.35205e-06	-1.49589	-1.25378
88810820	chr16:88810820:C:T	1.7336e-07	-1.3376e-10	-1.18292	1.03872e-05	-1.3376e-10	-1.26438
88810905	chr16:88810905:G:C	8.34319e-08	-0.582927	-1.33134	6.88057e-06	-0.314361	-1.36189
88810986	chr16:88810986:G:C	2.04562e-07	-1.3376e-10	-1.01742	1.21593e-05	-1.3376e-10	-1.10686
88810998	chr16:88810998:A:T	2.54559e-07	-1.3376e-10	-0.798759	1.49476e-05	-1.3376e-10	-0.900406
88811021	chr16:88811021:G:A	5.4178e-08	-1.37305	-0.972973	3.00821e-06	-1.41053	-1.09308
88811199	chr16:88811199:G:T	1.08092e-07	-1.65531	-4.74448e-10	7.64339e-06	-1.57112	-4.74448e-10
88811379	chr16:88811379:C:G	1.67707e-07	-1.3376e-10	-1.21608	1.05132e-05	-1.3376e-10	-1.25233
88811640	chr16:88811640:G:A	7.3957e-07	0.267775	-4.74448e-10	3.85233e-05	0.0463068	-4.74448e-10
88811714	chr16:88811714:G:T	1.27682e-07	-1.3376e-10	-1.48875	8.35202e-06	-1.3376e-10	-1.48245
88811768	chr16:88811768:C:A	2.53654e-07	-1.3376e-10	-0.802321	1.42719e-05	-1.3376e-10	-0.946666
88812148	chr16:88812148:C:G	1.36137e-07	-1.3376e-10	-1.42463	9.00421e-06	-1.3376e-10	-1.40726
88812318	chr16:88812318:T:G	1.27694e-07	-1.3376e-10	-1.48865	8.3345e-06	-1.3376e-10	-1.48455
88812501	chr16:88812501:T:C	4.83418e-08	-1.53867	-0.921327	2.73469e-06	-1.62946	-0.969483
88812544	chr16:88812544:C:T	3.27287e-08	-1.44153	-1.40851	2.22078e-06	-1.31741	-1.48969
88812679	chr16:88812679:A:G	4.18465e-08	-1.61	-0.994288	2.47614e-06	-1.65427	-1.04398
88812802	chr16:88812802:T:C	1.37834e-07	-1.3376e-10	-1.41224	9.12389e-06	-1.3376e-10	-1.39406
88812948	chr16:88812948:A:T	1.31521e-07	-1.3376e-10	-1.45913	8.79635e-06	-1.3376e-10	-1.43062
88812955	chr16:88812955:G:C	7.42899e-08	-1.5726	-0.457717	5.29122e-06	-1.64257	-0.296338
88812959	chr16:88812959:C:T	3.55801e-08	-1.58978	-1.17673	2.27206e-06	-1.64832	-1.13595
88813315	chr16:88813315:C:T	1.86804e-07	-1.3376e-10	-1.10823	1.16567e-05	-1.3376e-10	-1.14907
88813323	chr16:88813323:A:T	2.5879e-08	-1.62926	-1.4556	1.65339e-06	-1.63522	-1.46691
88813384	chr16:88813384:G:A	5.86994e-08	-1.64058	-0.625286	4.13129e-06	-1.65269	-0.533674
88813422	chr16:88813422:CCTGATT:C	1.36296e-07	-1.3376e-10	-1.42347	8.60292e-06	-1.3376e-10	-1.45286
88813564	chr16:88813564:A:C	1.29874e-07	-1.3376e-10	-1.47173	8.43617e-06	-1.3376e-10	-1.47243
88813787	chr16:88813787:T:C	4.93587e-08	-1.61562	-0.823556	3.36272e-06	-1.65493	-0.73728
88813828	chr16:88813828:T:C	5.30049e-08	-1.50341	-0.864502	2.8248e-06	-1.60848	-0.958043
88814072	chr16:88814072:A:G	4.30471e-08	-1.64859	-0.927414	2.609e-06	-1.6552	-0.990792
88814143	chr16:88814143:T:C	1.35437e-07	-1.3376e-10	-1.42979	8.75105e-06	-1.3376e-10	-1.43578
88814386	chr16:88814386:G:A	1.4744e-07	-1.3376e-10	-1.34488	9.2445e-06	-1.3376e-10	-1.38093
88814557	chr16:88814557:C:G	9.41359e-08	-1.4298	-0.363756	6.43218e-06	-1.5433	-0.200344
88815075	chr16:88815075:C:CT	4.80673e-08	-1.61584	-0.849847	3.74858e-06	-1.63333	-0.650246
88815131	chr16:88815131:A:G	1.54562e-07	-1.3376e-10	-1.2977	1.02538e-05	-1.3376e-10	-1.27731
88815135	chr16:88815135:G:A	2.08075e-07	-1.3376e-10	-1.0004	1.20873e-05	-1.3376e-10	-1.1128
88815227	chr16:88815227:T:C	5.54599e-08	-1.65387	-0.668761	4.75274e-06	-1.65485	-0.391385
88815230	chr16:88815230:G:A	4.13245e-08	-1.12052	-1.49632	2.26835e-06	-1.28981	-1.49609
88815237	chr16:88815237:C:T	3.97425e-07	-1.3376e-10	-0.353287	2.04673e-05	-1.3376e-10	-0.586131
88815562	chr16:88815562:C:T	1.8117e-07	-1.3376e-10	-1.13886	1.20729e-05	-1.3376e-10	-1.11399
88815636	chr16:88815636:C:T	1.08615e-07	-1.65048	-4.74448e-10	7.0279e-06	-1.65507	-4.74448e-10
88815837	chr16:88815837:C:T	5.21354e-06	-1.3376e-10	2.22072	0.000501899	-1.3376e-10	2.61344
88815923	chr16:88815923:A:G	4.21415e-07	-1.3376e-10	-0.294675	2.89278e-05	-1.3376e-10	-0.240153
88816004	chr16:88816004:A:G	5.58062e-07	-1.44116	1.42733	3.48208e-05	-1.43726	1.38252
88816109	chr16:88816109:G:A	1.36139e-07	-1.3376e-10	-1.42462	9.00011e-06	-1.3376e-10	-1.40772
88816156	chr16:88816156:G:A	3.78109e-07	-0.403112	-4.74448e-10	2.22626e-05	-0.502048	-4.74448e-10
88816399	chr16:88816399:G:A	1.56574e-07	-1.3376e-10	-1.28476	1.06112e-05	-1.3376e-10	-1.24305
88816639	chr16:88816639:T:G	3.22967e-08	-1.62214	-1.24119	2.36275e-06	-1.64471	-1.10042
88816683	chr16:88816683:C:T	4.2262e-08	-1.60458	-0.989822	2.5594e-06	-1.61284	-1.05234
88816880	chr16:88816880:T:C	3.16915e-08	-1.59161	-1.29063	2.01083e-06	-1.63718	-1.26923
88816939	chr16:88816939:G:A	1.59577e-07	-1.3376e-10	-1.26577	1.15597e-05	-1.3376e-10	-1.15743
88817029	chr16:88817029:T:C	1.08274e-07	-1.65363	-4.74448e-10	7.05439e-06	-1.65131	-4.74448e-10
88817033	chr16:88817033:G:A	1.08504e-07	-1.65151	-4.74448e-10	7.11851e-06	-1.64226	-4.74448e-10
88817165	chr16:88817165:T:C	3.80577e-08	-1.61732	-1.08187	2.32459e-06	-1.6244	-1.13701
88817248	chr16:88817248:AGAC:A	2.69081e-08	-1.55591	-1.48996	1.74472e-06	-1.59818	-1.45018
88817666	chr16:88817666:G:C	1.2823e-07	-1.3376e-10	-1.48447	8.44024e-06	-1.3376e-10	-1.47195
88817818	chr16:88817818:G:A	2.49645e-08	-1.65114	-1.4697	1.62297e-06	-1.65222	-1.46848
88817898	chr16:88817898:G:A	3.83079e-08	-1.60961	-1.08302	2.33625e-06	-1.61738	-1.13903
88817970	chr16:88817970:C:T	1.76926e-07	-1.3376e-10	-1.16256	1.10203e-05	-1.3376e-10	-1.20522
88818058	chr16:88818058:C:T	2.80928e-08	-1.53475	-1.46803	1.84088e-06	-1.58606	-1.40865
88818113	chr16:88818113:G:A	2.79021e-07	-1.3376e-10	-0.707006	2.42041e-05	-1.3376e-10	-0.418435
88818205	chr16:88818205:G:A	1.08117e-07	-1.65508	-4.74448e-10	7.03638e-06	-1.65386	-4.74448e-10
88818253	chr16:88818253:T:C	2.66298e-07	-1.3376e-10	-0.753676	2.29117e-05	-1.3376e-10	-0.473309
88818367	chr16:88818367:G:A	2.78876e-07	-1.3376e-10	-0.707527	2.42006e-05	-1.3376e-10	-0.418581
88818395	chr16:88818395:C:T	1.28214e-07	-1.3376e-10	-1.48459	8.43883e-06	-1.3376e-10	-1.47211
88818401	chr16:88818401:A:G	2.55207e-08	-1.62059	-1.47821	1.69309e-06	-1.64469	-1.43371
88818405	chr16:88818405:T:C	2.55065e-08	-1.61783	-1.48153	1.68474e-06	-1.64324	-1.4401
88818428	chr16:88818428:C:T	2.76205e-07	-1.3376e-10	-0.71715	2.39197e-05	-1.3376e-10	-0.430254
88818434	chr16:88818434:A:G	1.69141e-07	-1.3376e-10	-1.20756	1.24151e-05	-1.3376e-10	-1.08604
88818448	chr16:88818448:C:T	1.09535e-07	-1.64205	-4.74448e-10	7.19139e-06	-1.63207	-4.74448e-10
88818501	chr16:88818501:C:G	3.18164e-08	-1.58598	-1.29233	1.93257e-06	-1.62603	-1.32007
88818592	chr16:88818592:A:G	2.71931e-08	-1.55741	-1.47792	1.67153e-06	-1.60837	-1.48285
88818660	chr16:88818660:G:A	1.28214e-07	-1.3376e-10	-1.48459	8.43883e-06	-1.3376e-10	-1.47211
88818672	chr16:88818672:C:T	3.04507e-08	-1.5621	-1.36008	1.83212e-06	-1.61269	-1.38679
88818688	chr16:88818688:G:A	1.27917e-07	-1.3376e-10	-1.48691	8.40062e-06	-1.3376e-10	-1.47665
88818716	chr16:88818716:C:T	2.95114e-07	-1.3376e-10	-0.650931	2.58077e-05	-1.3376e-10	-0.354285
88818724	chr16:88818724:T:C	2.66815e-08	-1.58308	-1.47125	1.75501e-06	-1.62071	-1.42177
88818829	chr16:88818829:G:A	3.44979e-08	-1.64955	-1.14785	2.1749e-06	-1.64992	-1.17805
88818928	chr16:88818928:G:A	2.66216e-08	-1.57107	-1.4855	1.64601e-06	-1.6178	-1.48881
88818997	chr16:88818997:T:A	1.89243e-07	-1.3376e-10	-1.09526	1.22635e-05	-1.3376e-10	-1.09833
88819101	chr16:88819101:G:A	2.45158e-08	-1.65215	-1.48682	1.59391e-06	-1.65302	-1.48574
88819148	chr16:88819148:C:T	3.28348e-08	-1.53212	-1.31469	2.26457e-06	-1.58598	-1.2016
88819157	chr16:88819157:C:T	3.30655e-08	-1.63839	-1.20141	2.1461e-06	-1.63974	-1.20156
88819377	chr16:88819377:A:C	2.45519e-07	-1.3376e-10	-0.834918	1.74975e-05	-1.3376e-10	-0.742897
88819530	chr16:88819530:A:ATCT	2.55954e-08	-1.60128	-1.4946	1.65064e-06	-1.63321	-1.47059
88819553	chr16:88819553:T:G	2.49974e-08	-1.65471	-1.46481	1.62508e-06	-1.65506	-1.46434
88819815	chr16:88819815:T:A	3.20776e-08	-1.52276	-1.34738	1.99194e-06	-1.59619	-1.31966
88819882	chr16:88819882:C:T	4.7319e-07	-1.3376e-10	-0.178796	3.72454e-05	-1.3376e-10	0.0125715
88819934	chr16:88819934:T:C	2.58103e-08	-1.6535	-1.43402	1.80504e-06	-1.65487	-1.35951
88819995	chr16:88819995:A:G	2.5196e-08	-1.6513	-1.46031	1.66081e-06	-1.65067	-1.44698
88820080	chr16:88820080:C:T	2.89415e-08	-1.65314	-1.31987	2.19618e-06	-1.65533	-1.16291
88820151	chr16:88820151:C:T	1.27134e-07	-1.3376e-10	-1.49305	8.32921e-06	-1.3376e-10	-1.48519
88820240	chr16:88820240:C:T	2.94645e-08	-1.60321	-1.3519	1.70682e-06	-1.63048	-1.43984
88820403	chr16:88820403:A:G	3.22066e-08	-1.54157	-1.32456	2.01094e-06	-1.60865	-1.2977
88820420	chr16:88820420:C:T	3.62283e-08	-1.55168	-1.19678	2.25948e-06	-1.61479	-1.17503
88820463	chr16:88820463:T:C	2.46916e-08	-1.65394	-1.47789	1.62194e-06	-1.65354	-1.46779
88820609	chr16:88820609:G:C	2.46296e-08	-1.65318	-1.48117	1.60148e-06	-1.6539	-1.48013
88820987	chr16:88820987:C:T	2.54213e-08	-1.6073	-1.49541	1.65017e-06	-1.63638	-1.4677
88821051	chr16:88821051:C:T	4.0339e-08	-1.65026	-0.990717	3.03973e-06	-1.62504	-0.868148
88821103	chr16:88821103:C:T	1.54163e-07	-1.3376e-10	-1.30028	1.1565e-05	-1.3376e-10	-1.15697
88821107	chr16:88821107:A:T	2.61446e-07	-1.3376e-10	-0.772064	2.24281e-05	-1.3376e-10	-0.49464
88821119	chr16:88821119:T:A	2.7808e-08	-1.53416	-1.47881	1.76988e-06	-1.59407	-1.43998
88821146	chr16:88821146:A:G	2.7257e-08	-1.58978	-1.44321	1.63573e-06	-1.62575	-1.48712
88821172	chr16:88821172:TCCAGAGG:T	2.72137e-08	-1.565	-1.46958	1.64891e-06	-1.6084	-1.49645
88821296	chr16:88821296:A:T	2.87728e-08	-1.53303	-1.44584	1.8122e-06	-1.59163	-1.41878
88821303	chr16:88821303:G:A	2.56478e-07	-1.3376e-10	-0.791249	1.61735e-05	-1.3376e-10	-0.82158
88821408	chr16:88821408:C:T	2.8623e-07	-1.3376e-10	-0.681499	1.5301e-05	-1.3376e-10	-0.877039
88821470	chr16:88821470:C:T	2.79103e-08	-1.6542	-1.3551	1.82232e-06	-1.6547	-1.35015
88821527	chr16:88821527:G:A	1.3201e-07	-1.3376e-10	-1.45542	9.25244e-06	-1.3376e-10	-1.38007
88821625	chr16:88821625:G:A	2.84418e-07	-1.3376e-10	-0.68785	1.52165e-05	-1.3376e-10	-0.882574
88821660	chr16:88821660:C:G	2.51298e-08	-1.62131	-1.49293	1.64111e-06	-1.64482	-1.46476
88821923	chr16:88821923:A:G	2.46205e-08	-1.63973	-1.49499	1.58552e-06	-1.65466	-1.48939
88821998	chr16:88821998:AAAAAG:A	2.8485e-07	-1.3376e-10	-0.686332	1.52365e-05	-1.3376e-10	-0.881261
88822070	chr16:88822070:G:C	1.30676e-07	-1.3376e-10	-1.46557	8.66039e-06	-1.3376e-10	-1.4462
88822141	chr16:88822141:G:A	2.83001e-07	-1.3376e-10	-0.692842	1.51499e-05	-1.3376e-10	-0.886961
88822333	chr16:88822333:A:G	9.58696e-07	0.52728	-4.74448e-10	5.56895e-05	0.414835	-4.74448e-10
88822675	chr16:88822675:C:A	1.91125e-07	-1.3376e-10	-1.08536	1.19906e-05	-1.3376e-10	-1.12083
88822755	chr16:88822755:C:T	1.08945e-07	-1.64745	-4.74448e-10	7.48313e-06	-1.59231	-4.74448e-10
88823019	chr16:88823019:T:C	2.52866e-08	-1.65431	-1.4537	1.59962e-06	-1.65183	-1.48336
88823034	chr16:88823034:C:A	1.08239e-07	-1.65395	-4.74448e-10	7.05172e-06	-1.65169	-4.74448e-10
88823299	chr16:88823299:C:T	2.64131e-07	-1.3376e-10	-0.761847	2.27522e-05	-1.3376e-10	-0.480294
88823337	chr16:88823337:A:G	6.00142e-08	-1.63142	-0.612296	3.68542e-06	-1.63337	-0.6672
88823873	chr16:88823873:G:A	1.37475e-07	-1.3376e-10	-1.41485	8.62242e-06	-1.3376e-10	-1.45059
88823946	chr16:88823946:A:G	1.08103e-07	-1.65521	-4.74448e-10	7.10661e-06	-1.64393	-4.74448e-10
88824004	chr16:88824004:G:A	1.29873e-07	-1.3376e-10	-1.47174	8.98649e-06	-1.3376e-10	-1.40924
88824063	chr16:88824063:C:T	3.12384e-08	-1.65533	-1.24132	2.02015e-06	-1.64502	-1.25676
88824198	chr16:88824198:G:A	3.11892e-08	-1.55867	-1.33955	2.54697e-06	-1.41485	-1.2552
88824224	chr16:88824224:A:G	2.78992e-08	-1.65391	-1.35579	1.82426e-06	-1.65191	-1.35187
88824618	chr16:88824618:C:T	4.81712e-08	-1.65301	-0.810525	3.07005e-06	-1.62707	-0.85619
88824670	chr16:88824670:C:A	1.26745e-07	-1.3376e-10	-1.49612	8.40525e-06	-1.3376e-10	-1.4761
88824731	chr16:88824731:G:A	2.77107e-08	-1.65503	-1.36145	1.80897e-06	-1.65493	-1.35727
88824738	chr16:88824738:C:T	1.27267e-07	-1.3376e-10	-1.49201	8.34629e-06	-1.3376e-10	-1.48314
88824832	chr16:88824832:C:A	2.75843e-08	-1.65266	-1.36838	1.79992e-06	-1.65244	-1.36477
88824954	chr16:88824954:G:A	1.3076e-07	-1.3376e-10	-1.46493	9.10909e-06	-1.3376e-10	-1.39568
88825636	chr16:88825636:G:A	1.88363e-07	-1.3376e-10	-1.09992	1.28537e-05	-1.3376e-10	-1.05132
88825691	chr16:88825691:G:A	1.8059e-07	-1.3376e-10	-1.14206	1.20674e-05	-1.3376e-10	-1.11445
88825793	chr16:88825793:CCA:C	1.27141e-07	-1.3376e-10	-1.493	8.32844e-06	-1.3376e-10	-1.48528
88825816	chr16:88825816:C:T	2.75326e-07	-1.3376e-10	-0.720339	1.61257e-05	-1.3376e-10	-0.824544
88825973	chr16:88825973:T:C	2.53965e-08	-1.64659	-1.45709	1.68133e-06	-1.64649	-1.43888
88826594	chr16:88826594:G:A	2.46147e-08	-1.65386	-1.48109	1.60331e-06	-1.65305	-1.47983
88826605	chr16:88826605:C:G	4.57045e-08	-1.53315	-0.98295	2.57013e-06	-1.6138	-1.0472
88826880	chr16:88826880:G:A	2.6517e-07	-0.757921	-4.74448e-10	1.65689e-05	-0.79743	-4.74448e-10
88826965	chr16:88826965:C:T	1.31863e-07	-1.3376e-10	-1.45653	9.29686e-06	-1.3376e-10	-1.37528
88827008	chr16:88827008:A:G	5.2632e-08	-1.53643	-0.83854	2.94095e-06	-1.61547	-0.910752
88827297	chr16:88827297:C:T	2.51526e-08	-1.65194	-1.46139	1.63861e-06	-1.65264	-1.45847
88827591	chr16:88827591:T:C	2.86844e-08	-1.63965	-1.34229	1.84351e-06	-1.64173	-1.35156
88827963	chr16:88827963:C:T	2.49248e-08	-1.65273	-1.4697	1.62421e-06	-1.65285	-1.46709
88828019	chr16:88828019:C:T	2.44524e-08	-1.64996	-1.49161	1.58943e-06	-1.65091	-1.49067
88828162	chr16:88828162:G:A	2.5559e-07	-1.3376e-10	-0.79472	1.53674e-05	-1.3376e-10	-0.872708
88828183	chr16:88828183:T:G	1.28554e-07	-1.3376e-10	-1.48195	8.47484e-06	-1.3376e-10	-1.46786
88828224	chr16:88828224:T:C	2.42906e-08	-1.65188	-1.49632	1.59267e-06	-1.65464	-1.48491
88828250	chr16:88828250:G:A	2.41048e-07	-1.3376e-10	-0.853298	1.64043e-05	-1.3376e-10	-0.807412
88828305	chr16:88828305:A:G	2.45198e-08	-1.65296	-1.48585	1.59535e-06	-1.65353	-1.48434
88828325	chr16:88828325:G:A	5.58165e-08	-1.65519	-0.661037	3.3816e-06	-1.65506	-0.731552
88828384	chr16:88828384:C:T	1.67195e-07	-1.3376e-10	-1.21913	1.04718e-05	-1.3376e-10	-1.25627
88828657	chr16:88828657:T:C	2.50201e-08	-1.6544	-1.46421	1.62973e-06	-1.65474	-1.4618
88828907	chr16:88828907:A:G	2.46031e-08	-1.65495	-1.48047	1.60376e-06	-1.65477	-1.47783
88829082	chr16:88829082:C:T	2.5271e-07	-1.3376e-10	-0.806051	1.49788e-05	-1.3376e-10	-0.898322
88829121	chr16:88829121:C:T	4.01249e-07	-0.343711	-4.74448e-10	4.12806e-05	0.115436	-4.74448e-10
88829132	chr16:88829132:G:C	6.37654e-08	-1.45308	-0.730008	4.00325e-06	-1.46585	-0.752003
88829136	chr16:88829136:C:T	6.21488e-08	-1.46751	-0.741256	3.85576e-06	-1.47888	-0.776515
88829138	chr16:88829138:C:T	5.09814e-08	-1.46656	-0.940278	3.18192e-06	-1.47896	-0.968508
88829152	chr16:88829152:C:T	5.60097e-08	-1.33159	-0.981179	3.43464e-06	-1.35533	-1.01571
88829161	chr16:88829161:G:A	1.54213e-07	-1.05355	-0.246416	9.18133e-06	-1.08123	-0.30655
88829217	chr16:88829217:G:A	2.47162e-08	-1.65482	-1.47602	1.60939e-06	-1.65509	-1.47401
88829252	chr16:88829252:CAAG:C	3.50985e-08	-1.47299	-1.30715	2.14738e-06	-1.55903	-1.28168
88829411	chr16:88829411:A:G	2.59039e-08	-1.64642	-1.43748	1.66164e-06	-1.64606	-1.45109
88829430	chr16:88829430:C:T	2.66856e-08	-1.6345	-1.41967	1.70867e-06	-1.6339	-1.43534
88829692	chr16:88829692:T:C	4.91356e-08	-1.08634	-1.35737	3.47399e-06	-1.04285	-1.31681
88829706	chr16:88829706:G:A	1.26857e-07	-1.3376e-10	-1.49523	8.23534e-06	-1.3376e-10	-1.49652
88829729	chr16:88829729:C:T	4.0261e-08	-1.54667	-1.09624	2.72144e-06	-1.63297	-0.970826
88829839	chr16:88829839:C:T	2.95729e-07	-1.3376e-10	-0.64885	1.80956e-05	-1.3376e-10	-0.709288
88829887	chr16:88829887:G:A	2.41808e-07	-0.850152	-4.74448e-10	1.67528e-05	-0.78639	-4.74448e-10
88830093	chr16:88830093:T:G	3.24021e-07	-1.3376e-10	-0.557486	1.9888e-05	-1.3376e-10	-0.614842
88830349	chr16:88830349:T:C	5.55375e-07	-0.0186509	-4.74448e-10	3.28947e-05	-0.111645	-4.74448e-10
88830353	chr16:88830353:G:A	1.26718e-07	-1.3376e-10	-1.49633	8.45752e-06	-1.3376e-10	-1.4699
88830411	chr16:88830411:G:A	2.16851e-07	-1.3376e-10	-0.959085	1.33344e-05	-1.3376e-10	-1.01461
88830490	chr16:88830490:C:T	2.42131e-08	-1.65482	-1.49658	1.5754e-06	-1.65439	-1.49606
88830587	chr16:88830587:C:T	1.26676e-07	-1.3376e-10	-1.49666	8.23499e-06	-1.3376e-10	-1.49656
88830695	chr16:88830695:A:G	4.67606e-08	-1.03636	-1.45689	2.96096e-06	-1.02572	-1.49373
88830941	chr16:88830941:A:T	4.38292e-08	-1.07019	-1.4878	2.85575e-06	-1.06152	-1.49411
88831075	chr16:88831075:C:T	2.2776e-07	-0.910001	-4.74448e-10	1.57148e-05	-0.850354	-4.74448e-10
88831104	chr16:88831104:G:A	1.74626e-07	-1.3376e-10	-1.17565	1.17964e-05	-1.3376e-10	-1.13717
88831247	chr16:88831247:G:C	1.03556e-06	-1.3376e-10	0.6044	0.00010386	-1.3376e-10	1.03809
88831890	chr16:88831890:G:C	1.2951e-07	-1.3376e-10	-1.47454	8.4578e-06	-1.3376e-10	-1.46987
88832105	chr16:88832105:G:C	2.29721e-07	-1.3376e-10	-0.90143	1.44502e-05	-1.3376e-10	-0.934248
88832315	chr16:88832315:A:G	1.58678e-07	-1.3376e-10	-1.27142	1.06395e-05	-1.3376e-10	-1.24039
88832378	chr16:88832378:C:T	4.57943e-08	-1.57175	-0.942389	3.36568e-06	-1.38805	-1.00328
88832408	chr16:88832408:C:T	2.18425e-07	-1.3376e-10	-0.951851	1.36411e-05	-1.3376e-10	-0.99187
88832434	chr16:88832434:G:A	1.26912e-07	-1.3376e-10	-1.4948	8.28699e-06	-1.3376e-10	-1.49027
88832493	chr16:88832493:T:C	5.38427e-08	-1.42975	-0.92248	3.40798e-06	-1.56748	-0.811355
88832743	chr16:88832743:G:A	1.58895e-07	-1.3376e-10	-1.27005	1.00874e-05	-1.3376e-10	-1.29367
88832893	chr16:88832893:A:G	3.3731e-07	-1.3376e-10	-0.517293	2.0607e-05	-1.3376e-10	-0.579324
88832914	chr16:88832914:T:C	2.51665e-08	-1.62079	-1.49199	1.59403e-06	-1.64711	-1.49158
88832950	chr16:88832950:G:A	3.16571e-08	-1.39873	-1.4846	1.8748e-06	-1.5049	-1.47156
88832992	chr16:88832992:T:G	3.3531e-08	-1.5851	-1.24072	2.12874e-06	-1.63341	-1.21602
88833277	chr16:88833277:C:T	1.26675e-07	-1.3376e-10	-1.49667	8.24315e-06	-1.3376e-10	-1.49557
88833514	chr16:88833514:C:T	4.5088e-07	-1.3376e-10	-0.227093	3.12588e-05	-1.3376e-10	-0.162655
88833892	chr16:88833892:C:T	1.33445e-07	-1.3376e-10	-1.44461	9.33491e-06	-1.3376e-10	-1.3712
88834087	chr16:88834087:G:A	1.98741e-07	-1.3376e-10	-1.04629	1.30338e-05	-1.3376e-10	-1.03741
88834263	chr16:88834263:C:T	3.03584e-08	-1.43126	-1.49396	1.99459e-06	-1.42128	-1.49324
88834850	chr16:88834850:G:T	2.52565e-08	-1.64765	-1.46156	1.63001e-06	-1.64674	-1.46963
88834876	chr16:88834876:G:T	1.90831e-07	-1.3376e-10	-1.08691	1.17347e-05	-1.3376e-10	-1.14241
88834884	chr16:88834884:G:A	3.52887e-08	-1.52962	-1.24511	2.20757e-06	-1.60063	-1.21243
88834983	chr16:88834983:CCT:C	2.46569e-08	-1.65527	-1.47796	1.60081e-06	-1.6553	-1.47914
88835005	chr16:88835005:C:T	1.32628e-07	-1.3376e-10	-1.45074	9.24456e-06	-1.3376e-10	-1.38092
88835113	chr16:88835113:G:A	2.431e-08	-1.65385	-1.49356	1.57925e-06	-1.65321	-1.4948
88835145	chr16:88835145:C:T	1.33652e-07	-1.3376e-10	-1.44305	9.35644e-06	-1.3376e-10	-1.36889
88835186	chr16:88835186:C:T	1.69837e-07	-1.3376e-10	-1.20345	1.10818e-05	-1.3376e-10	-1.19966
88835265	chr16:88835265:G:A	2.42745e-08	-1.65241	-1.49646	1.57853e-06	-1.65178	-1.49668
88835437	chr16:88835437:G:A	2.15565e-07	-1.3376e-10	-0.96503	1.41696e-05	-1.3376e-10	-0.953858
88835442	chr16:88835442:T:A	3.28351e-08	-1.63633	-1.21047	1.87849e-06	-1.65363	-1.32085
88835499	chr16:88835499:G:A	7.50823e-07	-1.3376e-10	0.282876	5.72047e-05	-1.3376e-10	0.441679
88835631	chr16:88835631:G:A	1.41642e-07	-1.3376e-10	-1.38499	9.33511e-06	-1.3376e-10	-1.37117
88835703	chr16:88835703:G:A	3.80253e-08	-1.4791	-1.22094	2.34912e-06	-1.56466	-1.18626
88835760	chr16:88835760:G:A	2.02841e-07	-1.02587	-4.74448e-10	1.18636e-05	-1.13148	-4.74448e-10
88835868	chr16:88835868:C:T	4.92484e-08	-1.54698	-0.894437	3.45156e-06	-1.63148	-0.734649
88835869	chr16:88835869:G:A	3.28295e-08	-1.54364	-1.30333	2.07348e-06	-1.59558	-1.28015
88835974	chr16:88835974:G:A	1.51496e-07	-1.3376e-10	-1.31773	1.10964e-05	-1.3376e-10	-1.19834
88836110	chr16:88836110:A:G	2.72143e-08	-1.60323	-1.43132	1.61055e-06	-1.65062	-1.47776
88836235	chr16:88836235:G:A	1.30342e-07	-1.3376e-10	-1.46813	8.79448e-06	-1.3376e-10	-1.43083
88836366	chr16:88836366:A:G	1.34729e-07	-1.3376e-10	-1.43503	8.6158e-06	-1.3376e-10	-1.45136
88836372	chr16:88836372:A:G	3.08172e-08	-1.47684	-1.43338	1.75757e-06	-1.58825	-1.45277
88836412	chr16:88836412:T:C	3.29941e-08	-1.41615	-1.42581	1.80592e-06	-1.56528	-1.44861
88836415	chr16:88836415:G:T	3.34656e-08	-1.40394	-1.42384	1.82211e-06	-1.55769	-1.44728
88836514	chr16:88836514:C:T	2.54705e-08	-1.60551	-1.49526	1.62473e-06	-1.62387	-1.49575
88836526	chr16:88836526:C:T	2.55956e-08	-1.59978	-1.49609	1.63078e-06	-1.61942	-1.49647
88836614	chr16:88836614:A:G	2.57639e-08	-1.59393	-1.49539	1.67222e-06	-1.5947	-1.4961
88836818	chr16:88836818:A:C	1.84963e-07	-1.3376e-10	-1.11814	1.23963e-05	-1.3376e-10	-1.08756
88836903	chr16:88836903:G:A	1.26836e-07	-1.3376e-10	-1.4954	8.26723e-06	-1.3376e-10	-1.49266
88836946	chr16:88836946:A:C	2.61563e-08	-1.57759	-1.49662	1.69851e-06	-1.57855	-1.49665
88837062	chr16:88837062:T:C	4.05594e-08	-1.14036	-1.49517	2.56737e-06	-1.16649	-1.49558
88837146	chr16:88837146:G:A	3.588e-08	-1.39677	-1.36134	1.95762e-06	-1.53833	-1.3949
88837427	chr16:88837427:A:G	2.42357e-08	-1.65498	-1.49548	1.57801e-06	-1.6543	-1.4945
88837512	chr16:88837512:A:C	2.54066e-08	-1.60663	-1.49666	1.65017e-06	-1.60767	-1.49642
88837612	chr16:88837612:G:A	1.362e-07	-1.3376e-10	-1.42417	8.94971e-06	-1.3376e-10	-1.41334
88837678	chr16:88837678:A:G	2.51575e-08	-1.6165	-1.49664	1.63327e-06	-1.61778	-1.4966
88837854	chr16:88837854:T:C	2.52235e-08	-1.61432	-1.4962	1.64122e-06	-1.61404	-1.49547
88837870	chr16:88837870:A:G	2.29323e-07	-1.3376e-10	-0.903162	1.43487e-05	-1.3376e-10	-0.941298
88837893	chr16:88837893:T:C	2.504e-08	-1.62123	-1.49659	1.62829e-06	-1.62131	-1.49612
88837906	chr16:88837906:G:A	4.43827e-07	-1.3376e-10	-0.242858	2.86111e-05	-1.3376e-10	-0.251163
88837926	chr16:88837926:G:A	1.15677e-07	-1.58749	-4.74448e-10	7.5775e-06	-1.57977	-4.74448e-10
88838004	chr16:88838004:C:T	2.44346e-08	-1.64783	-1.49446	1.59109e-06	-1.64748	-1.49306
88838018	chr16:88838018:C:T	5.72863e-08	-1.4444	-0.845834	5.33181e-06	-1.26076	-0.670507
88838378	chr16:88838378:G:A	1.56618e-07	-1.3376e-10	-1.28448	9.62064e-06	-1.3376e-10	-1.34105
88838392	chr16:88838392:A:G	2.87567e-08	-1.64879	-1.33064	1.66623e-06	-1.64094	-1.45345
88838666	chr16:88838666:A:G	3.3927e-08	-1.65533	-1.15876	2.33783e-06	-1.63176	-1.12398
88838805	chr16:88838805:T:A	1.09055e-07	-1.64644	-4.74448e-10	7.18122e-06	-1.63349	-4.74448e-10
88838814	chr16:88838814:G:A	1.63007e-07	-1.3376e-10	-1.2445	1.02167e-05	-1.3376e-10	-1.28094
88839248	chr16:88839248:G:A	1.0851e-06	-1.3376e-10	0.651136	0.000111896	-1.3376e-10	1.11261
88839311	chr16:88839311:G:A	2.53137e-07	-1.3376e-10	-0.804361	1.50045e-05	-1.3376e-10	-0.896609
88839558	chr16:88839558:G:A	3.44096e-08	-1.4573	-1.34265	2.12473e-06	-1.53533	-1.31598
88839733	chr16:88839733:C:G	1.33505e-07	-1.3376e-10	-1.44415	8.37615e-06	-1.3376e-10	-1.47957
88839943	chr16:88839943:G:A	1.26804e-07	-1.3376e-10	-1.49565	8.23409e-06	-1.3376e-10	-1.49667
88840127	chr16:88840127:G:A	1.28889e-07	-1.3376e-10	-1.47934	8.24354e-06	-1.3376e-10	-1.49553
88840372	chr16:88840372:A:G	4.09334e-08	-1.4549	-1.17145	2.3568e-06	-1.58104	-1.16662
88840554	chr16:88840554:C:T	1.76474e-07	-1.3376e-10	-1.16512	1.11485e-05	-1.3376e-10	-1.19365
88840635	chr16:88840635:A:G	3.90513e-08	-1.64718	-1.02623	2.27439e-06	-1.64973	-1.13352
88840664	chr16:88840664:C:T	9.40961e-07	-1.3376e-10	0.508608	9.39184e-05	-1.3376e-10	0.937469
88840719	chr16:88840719:T:C	1.31035e-07	-1.3376e-10	-1.46283	8.86177e-06	-1.3376e-10	-1.42321
88840914	chr16:88840914:T:C	4.31236e-07	-1.3376e-10	-0.271638	3.99925e-05	-1.3376e-10	0.0837357
88841147	chr16:88841147:A:G	1.51152e-07	-1.3376e-10	-1.32001	9.84143e-06	-1.3376e-10	-1.31836
88841454	chr16:88841454:C:A	1.4556e-07	-1.3376e-10	-1.3577	8.68773e-06	-1.3376e-10	-1.44304
88841838	chr16:88841838:T:C	1.28044e-07	-1.3376e-10	-1.48592	8.28594e-06	-1.3376e-10	-1.4904
88841898	chr16:88841898:G:A	1.23474e-07	-1.52226	-4.74448e-10	7.39983e-06	-1.6035	-4.74448e-10
88842198	chr16:88842198:G:A	1.687e-07	-1.3376e-10	-1.21017	1.09242e-05	-1.3376e-10	-1.21397
88842620	chr16:88842620:C:T	3.36519e-08	-1.58668	-1.23554	2.18902e-06	-1.64478	-1.17672
88842647	chr16:88842647:G:A	1.16226e-07	-1.58276	-4.74448e-10	7.57804e-06	-1.5797	-4.74448e-10
88842663	chr16:88842663:T:C	1.29695e-07	-1.3376e-10	-1.4731	8.34113e-06	-1.3376e-10	-1.48376
88842687	chr16:88842687:G:A	5.42952e-08	-1.63028	-0.713583	3.78318e-06	-1.6491	-0.625295
88842710	chr16:88842710:C:T	1.75158e-07	-1.3376e-10	-1.1726	1.03588e-05	-1.3376e-10	-1.26712
88842751	chr16:88842751:G:T	3.32294e-08	-1.50686	-1.328	1.83907e-06	-1.55325	-1.44244
88843002	chr16:88843002:G:A	1.32658e-07	-1.3376e-10	-1.45052	9.5189e-06	-1.3376e-10	-1.35168
88843037	chr16:88843037:T:C	1.53688e-07	-1.3376e-10	-1.30337	9.07078e-06	-1.3376e-10	-1.3999
88843039	chr16:88843039:G:A	1.26868e-07	-1.3376e-10	-1.49515	8.2453e-06	-1.3376e-10	-1.49531
88843086	chr16:88843086:T:G	1.34759e-07	-1.3376e-10	-1.4348	8.60024e-06	-1.3376e-10	-1.45317
88843228	chr16:88843228:C:T	1.54303e-07	-1.3376e-10	-1.29937	9.62602e-06	-1.3376e-10	-1.34049
88843636	chr16:88843636:C:T	1.26727e-07	-1.3376e-10	-1.49626	8.23701e-06	-1.3376e-10	-1.49632
88843754	chr16:88843754:A:G	3.76797e-08	-1.51313	-1.19604	2.00284e-06	-1.5753	-1.33509
88843789	chr16:88843789:A:G	3.09097e-08	-1.4172	-1.49002	2.0652e-06	-1.49319	-1.38655
88843799	chr16:88843799:C:T	3.14333e-08	-1.50467	-1.38575	2.59588e-06	-1.34576	-1.30527
88843826	chr16:88843826:C:T	1.39585e-07	-1.3376e-10	-1.39962	8.59147e-06	-1.3376e-10	-1.45419
88843901	chr16:88843901:G:A	1.18764e-07	-1.56115	-4.74448e-10	7.96839e-06	-1.52947	-4.74448e-10
88843915	chr16:88843915:G:T	1.26762e-07	-1.3376e-10	-1.49599	8.23419e-06	-1.3376e-10	-1.49666
88843980	chr16:88843980:G:A	1.26681e-07	-1.3376e-10	-1.49662	8.23409e-06	-1.3376e-10	-1.49667
88844187	chr16:88844187:CA:C	9.83939e-08	-0.647103	-1.10221	1.02399e-05	-0.451447	-0.827218
88844416	chr16:88844416:G:A	4.75998e-08	-1.49096	-0.984505	3.21603e-06	-1.58972	-0.847086
88844509	chr16:88844509:T:C	1.7794e-07	-1.3376e-10	-1.15685	1.11694e-05	-1.3376e-10	-1.19178
88844511	chr16:88844511:T:C	1.78088e-07	-1.3376e-10	-1.15601	1.11785e-05	-1.3376e-10	-1.19096
88844635	chr16:88844635:C:T	4.54016e-08	-1.44354	-1.07921	2.83067e-06	-1.55601	-1.00843
88844636	chr16:88844636:G:A	1.74437e-07	-1.3376e-10	-1.17673	1.09502e-05	-1.3376e-10	-1.2116
88845031	chr16:88845031:G:C	1.33504e-07	-1.3376e-10	-1.44416	8.52955e-06	-1.3376e-10	-1.46142
88845062	chr16:88845062:G:A	1.28132e-07	-1.3376e-10	-1.48523	8.30968e-06	-1.3376e-10	-1.48754
88845076	chr16:88845076:G:A	1.17537e-07	-1.57154	-4.74448e-10	7.66438e-06	-1.56837	-4.74448e-10
88845153	chr16:88845153:C:G	1.37732e-07	-1.3376e-10	-1.41298	8.73481e-06	-1.3376e-10	-1.43764
88845254	chr16:88845254:G:A	6.04949e-08	-1.62772	-0.60802	3.86255e-06	-1.63987	-0.613757
88845395	chr16:88845395:C:T	1.37654e-07	-1.3376e-10	-1.41355	8.72989e-06	-1.3376e-10	-1.4382
88845439	chr16:88845439:G:A	1.78618e-07	-1.3376e-10	-1.15304	1.11302e-05	-1.3376e-10	-1.1953
88845563	chr16:88845563:A:G	8.33643e-07	0.387511	-4.74448e-10	8.3023e-05	0.81416	-4.74448e-10
88845720	chr16:88845720:G:A	1.36794e-07	-1.3376e-10	-1.41982	8.68665e-06	-1.3376e-10	-1.44317
88845739	chr16:88845739:G:A	1.35031e-07	-1.3376e-10	-1.43279	8.59377e-06	-1.3376e-10	-1.45392
88845841	chr16:88845841:A:G	5.93968e-07	-1.3376e-10	0.0485316	3.38422e-05	-1.3376e-10	-0.083248
88845842	chr16:88845842:G:A	1.26839e-07	-1.3376e-10	-1.49537	8.23406e-06	-1.3376e-10	-1.49668
88846191	chr16:88846191:A:T	1.36055e-07	-1.3376e-10	-1.42523	8.65367e-06	-1.3376e-10	-1.44697
88846269	chr16:88846269:C:T	1.35747e-07	-1.3376e-10	-1.4275	8.63739e-06	-1.3376e-10	-1.44886
88846380	chr16:88846380:C:T	1.70025e-07	-1.3376e-10	-1.20235	1.10579e-05	-1.3376e-10	-1.20182
88846669	chr16:88846669:A:G	4.91693e-08	-0.971324	-1.4717	2.82843e-06	-1.07225	-1.49299
88846699	chr16:88846699:T:C	4.40798e-08	-1.22238	-1.32991	2.26587e-06	-1.39916	-1.38783
88847009	chr16:88847009:G:A	2.74923e-08	-1.57627	-1.44811	1.80037e-06	-1.63484	-1.38213
88847052	chr16:88847052:A:G	1.5484e-07	-1.3376e-10	-1.2959	9.36264e-06	-1.3376e-10	-1.36823
88847059	chr16:88847059:G:C	1.80419e-07	-1.3376e-10	-1.14301	1.22471e-05	-1.3376e-10	-1.09967
88847079	chr16:88847079:G:A	1.3522e-07	-1.3376e-10	-1.43139	8.62312e-06	-1.3376e-10	-1.45051
88847107	chr16:88847107:T:G	1.35261e-07	-1.3376e-10	-1.43109	8.62529e-06	-1.3376e-10	-1.45026
88847148	chr16:88847148:C:G	1.35707e-07	-1.3376e-10	-1.42779	8.66296e-06	-1.3376e-10	-1.4459
88847227	chr16:88847227:T:C	1.39711e-07	-1.3376e-10	-1.39872	8.84509e-06	-1.3376e-10	-1.42509
88847228	chr16:88847228:G:A	1.39841e-07	-1.3376e-10	-1.39779	8.85155e-06	-1.3376e-10	-1.42436
88847242	chr16:88847242:A:G	2.43989e-08	-1.65483	-1.48893	1.73028e-06	-1.64811	-1.40856
88847248	chr16:88847248:G:A	1.59911e-07	-1.3376e-10	-1.26368	1.04053e-05	-1.3376e-10	-1.26264
88847324	chr16:88847324:T:G	5.31581e-08	-0.925514	-1.43951	2.99927e-06	-1.02944	-1.47715
88847408	chr16:88847408:A:C	1.39914e-07	-1.3376e-10	-1.39727	8.85556e-06	-1.3376e-10	-1.42391
88847538	chr16:88847538:G:C	2.60742e-08	-1.65474	-1.42261	1.91922e-06	-1.65212	-1.30092
88847622	chr16:88847622:A:G	1.10271e-06	-1.3376e-10	0.667229	8.09587e-05	-1.3376e-10	0.788982
88847665	chr16:88847665:T:C	1.37593e-07	-1.3376e-10	-1.414	8.73065e-06	-1.3376e-10	-1.43812
88847822	chr16:88847822:C:T	1.39847e-07	-1.3376e-10	-1.39775	8.8519e-06	-1.3376e-10	-1.42433
88847887	chr16:88847887:G:C	1.39847e-07	-1.3376e-10	-1.39775	8.8519e-06	-1.3376e-10	-1.42433
88848163	chr16:88848163:G:A	1.66243e-07	-1.3376e-10	-1.22484	1.06571e-05	-1.3376e-10	-1.23873
88848190	chr16:88848190:A:C	3.86028e-08	-1.58838	-1.09658	2.66644e-06	-1.64873	-0.975483
88848227	chr16:88848227:G:A	1.28763e-07	-1.3376e-10	-1.48032	9.03294e-06	-1.3376e-10	-1.40408
88848318	chr16:88848318:G:A	8.98213e-07	-1.3376e-10	0.462113	6.50608e-05	-1.3376e-10	0.570366
88848330	chr16:88848330:C:T	1.83917e-06	1.17877	-4.74448e-10	0.00012375	1.21331	-4.74448e-10
88848356	chr16:88848356:C:T	2.98576e-08	-1.52717	-1.41469	1.94434e-06	-1.60594	-1.33409
88848460	chr16:88848460:C:T	1.15621e-07	-1.58797	-4.74448e-10	7.68708e-06	-1.56542	-4.74448e-10
88848468	chr16:88848468:C:T	1.39798e-07	-1.3376e-10	-1.39809	8.84904e-06	-1.3376e-10	-1.42465
88848656	chr16:88848656:G:T	1.41324e-07	-1.3376e-10	-1.38724	8.93055e-06	-1.3376e-10	-1.41548
88848774	chr16:88848774:T:TGCTGACTG	2.68646e-07	-1.3376e-10	-0.744898	1.99805e-05	-1.3376e-10	-0.6102
88848816	chr16:88848816:C:T	1.3663e-07	-1.3376e-10	-1.42102	8.40715e-06	-1.3376e-10	-1.47587
88848990	chr16:88848990:G:A	1.45832e-07	-1.3376e-10	-1.35584	9.18746e-06	-1.3376e-10	-1.38712
88849106	chr16:88849106:A:G	1.39979e-07	-1.3376e-10	-1.3968	8.85894e-06	-1.3376e-10	-1.42353
88849292	chr16:88849292:C:T	3.73889e-08	-1.32727	-1.38965	2.02289e-06	-1.47042	-1.43001
88849312	chr16:88849312:T:C	3.55916e-08	-1.56115	-1.20503	2.48553e-06	-1.62376	-1.07071
88849363	chr16:88849363:C:A	2.75584e-08	-1.61386	-1.40812	1.87674e-06	-1.6497	-1.32572
88849378	chr16:88849378:G:C	1.53154e-07	-1.3376e-10	-1.30685	9.69048e-06	-1.3376e-10	-1.33381
88849447	chr16:88849447:T:C	3.03086e-08	-1.53965	-1.38721	1.89665e-06	-1.61163	-1.35324
88849452	chr16:88849452:T:G	1.11338e-07	-1.62572	-4.74448e-10	7.04054e-06	-1.65327	-4.74448e-10
88849576	chr16:88849576:G:A	1.3748e-07	-1.3376e-10	-1.41482	8.72504e-06	-1.3376e-10	-1.43876
88849605	chr16:88849605:T:C	1.39914e-07	-1.3376e-10	-1.39726	8.85534e-06	-1.3376e-10	-1.42394
88849610	chr16:88849610:A:G	1.32357e-07	-1.63837	0.18558	7.82336e-06	-1.65532	0.107478
88849628	chr16:88849628:G:T	5.27052e-08	-1.15573	-1.21785	3.16553e-06	-1.34149	-1.11115
88849636	chr16:88849636:T:C	4.33235e-08	-1.13016	-1.43944	2.25392e-06	-1.32228	-1.47
88849682	chr16:88849682:C:T	2.10743e-07	-1.3376e-10	-0.987653	1.42028e-05	-1.3376e-10	-0.951517
88849805	chr16:88849805:G:A	4.44652e-07	-1.3376e-10	-0.241002	2.80167e-05	-1.3376e-10	-0.272155
88850037	chr16:88850037:C:T	1.65073e-07	-1.3376e-10	-1.23191	9.86775e-06	-1.3376e-10	-1.31568
88850145	chr16:88850145:G:A	1.3304e-07	-1.3376e-10	-1.44764	8.5125e-06	-1.3376e-10	-1.46342
88850192	chr16:88850192:G:A	1.39678e-07	-1.3376e-10	-1.39895	8.84283e-06	-1.3376e-10	-1.42535
88850372	chr16:88850372:G:A	3.03101e-07	-0.624228	-4.74448e-10	1.59719e-05	-0.834124	-4.74448e-10
88850440	chr16:88850440:A:G	1.39847e-07	-1.3376e-10	-1.39775	8.8519e-06	-1.3376e-10	-1.42433
88850443	chr16:88850443:G:A	2.59447e-08	-1.65455	-1.42777	1.91291e-06	-1.65281	-1.30352
88850747	chr16:88850747:G:A	2.57664e-06	-1.3376e-10	1.51595	0.000200893	-1.3376e-10	1.69782
88850806	chr16:88850806:A:G	1.39847e-07	-1.3376e-10	-1.39775	8.8519e-06	-1.3376e-10	-1.42433
88850860	chr16:88850860:A:G	1.39847e-07	-1.3376e-10	-1.39775	8.8519e-06	-1.3376e-10	-1.42433
88851016	chr16:88851016:A:G	1.40094e-07	-1.3376e-10	-1.39598	8.90213e-06	-1.3376e-10	-1.41867
88851064	chr16:88851064:TC:T	3.35992e-08	-1.64621	-1.17758	2.64341e-06	-1.57149	-1.0614
88851093	chr16:88851093:C:T	1.60328e-07	-1.3376e-10	-1.26107	1.04656e-05	-1.3376e-10	-1.25686
88851094	chr16:88851094:G:A	2.437e-08	-1.65435	-1.49059	1.6112e-06	-1.63439	-1.49359
88851240	chr16:88851240:C:G	3.2249e-08	-1.59788	-1.26693	2.26704e-06	-1.64454	-1.14194
88851251	chr16:88851251:C:T	4.29571e-08	-1.26891	-1.30919	2.23364e-06	-1.42456	-1.37676
88851356	chr16:88851356:A:C	1.20822e-07	-1.54398	-4.74448e-10	7.81757e-06	-1.54858	-4.74448e-10
88851390	chr16:88851390:G:A	1.3627e-06	0.878932	-4.74448e-10	7.21535e-05	0.673839	-4.74448e-10
88851420	chr16:88851420:G:A	1.4908e-07	-1.3376e-10	-1.33381	9.36041e-06	-1.3376e-10	-1.36847
88851455	chr16:88851455:G:A	7.29813e-07	-1.3376e-10	0.254495	5.30307e-05	-1.3376e-10	0.365915
88851457	chr16:88851457:C:T	1.45004e-07	-1.3376e-10	-1.36153	9.13642e-06	-1.3376e-10	-1.39269
88851577	chr16:88851577:G:A	4.59876e-08	-1.30113	-1.2088	2.3982e-06	-1.43817	-1.29207
88851688	chr16:88851688:C:T	5.15383e-08	-0.992375	-1.40359	3.31728e-06	-1.00611	-1.39971
88851689	chr16:88851689:G:A	8.05291e-07	-1.3376e-10	0.352911	5.973e-05	-1.3376e-10	0.484877
88851828	chr16:88851828:G:A	1.45457e-07	-1.3376e-10	-1.35841	9.15126e-06	-1.3376e-10	-1.39107
88851848	chr16:88851848:C:T	3.20443e-08	-1.46554	-1.40564	2.02721e-06	-1.50956	-1.38874
88851853	chr16:88851853:G:T	1.33014e-07	-1.3376e-10	-1.44784	8.50855e-06	-1.3376e-10	-1.46389
88852015	chr16:88852015:G:A	1.58093e-07	-1.3376e-10	-1.27511	1.11464e-05	-1.3376e-10	-1.19384
88852082	chr16:88852082:C:G	2.86714e-07	-1.3376e-10	-0.67981	1.96909e-05	-1.3376e-10	-0.624799
88852115	chr16:88852115:C:A	1.32073e-07	-1.3376e-10	-1.45494	8.71465e-06	-1.3376e-10	-1.43995
88852173	chr16:88852173:G:A	2.15374e-07	-1.3376e-10	-0.96592	1.46425e-05	-1.3376e-10	-0.921031
88852199	chr16:88852199:G:T	2.47193e-08	-1.64572	-1.48499	1.58164e-06	-1.65158	-1.49492
88852319	chr16:88852319:C:G	3.03813e-08	-1.6553	-1.26917	2.24421e-06	-1.62683	-1.16977
88852597	chr16:88852597:G:A	3.13055e-08	-1.53934	-1.35516	2.03702e-06	-1.52205	-1.37141
88852618	chr16:88852618:A:G	1.32269e-07	-1.3376e-10	-1.45346	8.72969e-06	-1.3376e-10	-1.43823
88852769	chr16:88852769:T:C	2.98761e-08	-1.46674	-1.47449	1.98807e-06	-1.44183	-1.47597
88852811	chr16:88852811:C:T	3.41578e-08	-1.38406	-1.42325	2.0065e-06	-1.43838	-1.47019
88853049	chr16:88853049:C:G	2.99262e-08	-1.65399	-1.28557	2.43658e-06	-1.64501	-1.06935
88853369	chr16:88853369:G:A	6.93385e-08	-1.24915	-0.850146	4.07731e-06	-1.37689	-0.822633
88853578	chr16:88853578:T:C	1.615e-07	-1.3376e-10	-1.25379	1.24673e-05	-1.3376e-10	-1.08185
88853585	chr16:88853585:T:C	6.75757e-08	-1.42636	-0.69869	3.92021e-06	-1.41962	-0.81919
88853770	chr16:88853770:T:C	1.34475e-07	-1.3376e-10	-1.43692	9.63577e-06	-1.3376e-10	-1.33947
88854084	chr16:88854084:G:A	1.51371e-07	-1.3376e-10	-1.31856	9.30529e-06	-1.3376e-10	-1.37437
88854107	chr16:88854107:G:A	1.26731e-07	-1.3376e-10	-1.49623	8.25326e-06	-1.3376e-10	-1.49435
88854545	chr16:88854545:G:A	3.91191e-08	-1.58783	-1.08385	2.67297e-06	-1.57634	-1.04543
88854688	chr16:88854688:A:T	1.52108e-07	-1.3376e-10	-1.3137	9.9253e-06	-1.3376e-10	-1.30987
88854860	chr16:88854860:C:T	3.50172e-06	-1.3376e-10	1.82272	0.000173326	-1.3376e-10	1.55022
88854994	chr16:88854994:T:C	1.37461e-07	-1.3376e-10	-1.41495	8.91668e-06	-1.3376e-10	-1.41703
88855085	chr16:88855085:C:A	7.82088e-08	-0.54247	-1.43644	5.20229e-06	-0.481307	-1.47455
88855102	chr16:88855102:C:T	1.3423e-07	-1.3376e-10	-1.43874	8.75848e-06	-1.3376e-10	-1.43494
88855161	chr16:88855161:A:G	1.21479e-07	-1.53855	-4.74448e-10	7.82104e-06	-1.54814	-4.74448e-10
88855226	chr16:88855226:C:G	5.13558e-08	-1.16347	-1.23604	4.06895e-06	-1.08464	-1.11694
88855289	chr16:88855289:G:A	1.26836e-07	-1.3376e-10	-1.4954	8.23655e-06	-1.3376e-10	-1.49638
88855340	chr16:88855340:AAAG:A	1.38895e-07	-1.40457	-4.74448e-10	7.40724e-06	-1.6025	-4.74448e-10
88855494	chr16:88855494:G:A	1.53198e-07	-1.3376e-10	-1.30656	1.09948e-05	-1.3376e-10	-1.20754
88855529	chr16:88855529:A:G	2.47611e-07	-1.3376e-10	-0.826436	1.87285e-05	-1.3376e-10	-0.674911
88855603	chr16:88855603:G:A	1.33551e-07	-1.3376e-10	-1.44381	8.85305e-06	-1.3376e-10	-1.42419
88855758	chr16:88855758:C:T	1.77927e-07	-1.3376e-10	-1.15692	1.07138e-05	-1.3376e-10	-1.23342
88855844	chr16:88855844:C:T	1.43907e-07	-1.3376e-10	-1.36913	9.72868e-06	-1.3376e-10	-1.32988
88856195	chr16:88856195:G:A	2.96249e-06	1.65549	-4.74448e-10	0.000126706	1.23691	-4.74448e-10
88856222	chr16:88856222:T:C	2.76585e-08	-1.57295	-1.44541	1.74912e-06	-1.59915	-1.4467
88856227	chr16:88856227:A:G	1.09158e-07	-1.56067	-0.0848313	7.1049e-06	-1.59012	-0.0540528
88856945	chr16:88856945:G:A	1.33369e-07	-1.3376e-10	-1.44517	8.69777e-06	-1.3376e-10	-1.44189
88856969	chr16:88856969:A:G	1.26991e-07	-1.3376e-10	-1.49417	8.27887e-06	-1.3376e-10	-1.49125
88857069	chr16:88857069:T:C	6.35775e-08	-1.2874	-0.898635	4.703e-06	-1.34494	-0.711816
88857261	chr16:88857261:T:C	1.36889e-07	-1.355	-0.0641311	8.90494e-06	-1.40416	-0.0141941
88857421	chr16:88857421:T:C	1.21459e-07	-1.53872	-4.74448e-10	7.25713e-06	-1.62297	-4.74448e-10
88857457	chr16:88857457:C:G	1.336e-07	-1.3376e-10	-1.44344	8.59043e-06	-1.3376e-10	-1.45431
88857569	chr16:88857569:A:G	5.04483e-06	-1.3376e-10	2.18783	0.000391432	-1.3376e-10	2.36486
88857627	chr16:88857627:C:T	2.41477e-07	-1.41011	0.55859	1.57129e-05	-1.45353	0.603057
88857749	chr16:88857749:G:C	3.08725e-08	-1.53289	-1.37554	2.1611e-06	-1.6319	-1.20244
88857810	chr16:88857810:A:C	2.02389e-07	-1.3376e-10	-1.0281	1.60543e-05	-1.3376e-10	-0.82898
88858574	chr16:88858574:T:C	7.04137e-07	0.218679	-4.74448e-10	3.87995e-05	0.0534506	-4.74448e-10
88859233	chr16:88859233:A:G	1.38445e-07	-1.3376e-10	-1.40782	8.87869e-06	-1.3376e-10	-1.4213
88859239	chr16:88859239:C:A	3.11262e-08	-1.64106	-1.25918	2.18739e-06	-1.62442	-1.19782
88859408	chr16:88859408:G:A	2.20955e-07	-1.3376e-10	-0.940335	1.35488e-05	-1.3376e-10	-0.998656
88859496	chr16:88859496:C:G	1.11629e-07	-1.62311	-4.74448e-10	7.53283e-06	-1.58569	-4.74448e-10
88859581	chr16:88859581:A:G	2.49396e-08	-1.64535	-1.47649	1.76703e-06	-1.62866	-1.407
88860024	chr16:88860024:G:A	2.22415e-07	-1.3376e-10	-0.93375	1.3625e-05	-1.3376e-10	-0.993047
88860147	chr16:88860147:A:C	1.30618e-07	-1.3376e-10	-1.46602	8.8086e-06	-1.3376e-10	-1.42923
88860460	chr16:88860460:T:C	4.11194e-08	-1.64239	-0.979428	3.61336e-06	-1.6247	-0.695617
88860813	chr16:88860813:T:C	9.68292e-08	-0.650073	-1.11527	5.89659e-06	-0.794664	-1.03592
88860904	chr16:88860904:C:T	1.34475e-07	-1.3376e-10	-1.43691	8.53979e-06	-1.3376e-10	-1.46022
88861267	chr16:88861267:CAAG:C	2.86361e-07	-0.681041	-4.74448e-10	1.58448e-05	-0.842118	-4.74448e-10
88861345	chr16:88861345:T:C	4.7061e-08	-1.62075	-0.866096	4.27769e-06	-1.59611	-0.555436
88861428	chr16:88861428:T:C	1.2701e-07	-1.3376e-10	-1.49403	8.25568e-06	-1.3376e-10	-1.49406
88861481	chr16:88861481:C:T	1.47447e-07	-1.3376e-10	-1.34483	9.17492e-06	-1.3376e-10	-1.38848
88861650	chr16:88861650:C:T	1.30946e-07	-1.46351	-4.74448e-10	8.21214e-06	-1.49934	-4.74448e-10
88861712	chr16:88861712:G:A	1.85996e-07	-1.3376e-10	-1.11257	1.37654e-05	-1.3376e-10	-0.982796
88861727	chr16:88861727:C:T	1.50581e-07	-1.3376e-10	-1.32379	9.34304e-06	-1.3376e-10	-1.37032
88861947	chr16:88861947:C:G	1.43048e-07	-1.3376e-10	-1.37511	9.38178e-06	-1.3376e-10	-1.36619
88862799	chr16:88862799:T:C	7.12978e-08	-0.797501	-1.27393	4.12151e-06	-0.95428	-1.23446
88863493	chr16:88863493:G:C	1.57488e-07	-1.3376e-10	-1.27895	9.70722e-06	-1.3376e-10	-1.33209
88863532	chr16:88863532:C:T	3.26559e-08	-1.51895	-1.33332	2.4016e-06	-1.50064	-1.22818
88863576	chr16:88863576:A:G	2.43183e-08	-1.65415	-1.49291	1.67106e-06	-1.64774	-1.44375
88863855	chr16:88863855:G:C	1.28914e-07	-1.3376e-10	-1.47915	8.78973e-06	-1.3376e-10	-1.43137
88863965	chr16:88863965:G:A	7.27474e-07	0.251285	-4.74448e-10	0.000131794	1.27628	-4.74448e-10
88863969	chr16:88863969:A:G	2.43886e-08	-1.65296	-1.49122	1.66443e-06	-1.6553	-1.44017
88863995	chr16:88863995:T:A	4.73319e-07	-1.3376e-10	-0.178523	2.88997e-05	-1.3376e-10	-0.241127
88864104	chr16:88864104:A:C	1.16692e-07	-1.57876	-4.74448e-10	7.15782e-06	-1.63675	-4.74448e-10
88864283	chr16:88864283:T:C	1.38463e-07	-1.3376e-10	-1.40769	8.75073e-06	-1.3376e-10	-1.43582
88864740	chr16:88864740:G:A	2.97914e-08	-1.48891	-1.45517	1.96758e-06	-1.44209	-1.48606
88864866	chr16:88864866:C:T	7.68806e-08	-1.11676	-0.879278	5.17684e-06	-1.2757	-0.685064
88865101	chr16:88865101:G:A	2.51678e-08	-1.62535	-1.48738	1.71913e-06	-1.60194	-1.4612
88865265	chr16:88865265:G:A	1.43101e-07	-1.3376e-10	-1.37474	9.60696e-06	-1.3376e-10	-1.34247
88865463	chr16:88865463:C:G	1.66324e-07	-1.3376e-10	-1.22436	1.01401e-05	-1.3376e-10	-1.28846
88865506	chr16:88865506:T:C	5.32214e-08	-0.928449	-1.43539	3.20086e-06	-0.959472	-1.48206
88865840	chr16:88865840:G:A	1.31638e-07	-1.3376e-10	-1.45823	8.45831e-06	-1.3376e-10	-1.46981
88865876	chr16:88865876:T:G	1.86647e-07	-1.3376e-10	-1.10907	1.10143e-05	-1.3376e-10	-1.20576
88865967	chr16:88865967:G:A	3.32563e-07	-0.531464	-4.74448e-10	3.22106e-05	-0.132662	-4.74448e-10
88866020	chr16:88866020:C:G	1.43946e-07	-1.3376e-10	-1.36886	9.21022e-06	-1.3376e-10	-1.38464
88866361	chr16:88866361:C:G	1.23611e-07	-1.52115	-4.74448e-10	8.46853e-06	-1.4686	-4.74448e-10
88866607	chr16:88866607:G:C	1.44109e-07	-1.3376e-10	-1.36772	9.22204e-06	-1.3376e-10	-1.38336
88866676	chr16:88866676:C:G	1.32559e-07	-1.3376e-10	-1.45126	8.66109e-06	-1.3376e-10	-1.44612
88866813	chr16:88866813:A:G	3.48637e-07	-1.3376e-10	-0.484264	2.7094e-05	-1.3376e-10	-0.305645
88866992	chr16:88866992:C:T	1.44109e-07	-1.3376e-10	-1.36772	9.22204e-06	-1.3376e-10	-1.38336
88867476	chr16:88867476:C:T	2.45013e-06	-1.3376e-10	1.4656	0.000189911	-1.3376e-10	1.6416
88867634	chr16:88867634:T:G	3.00932e-08	-1.64736	-1.28663	2.43959e-06	-1.62681	-1.08632
88867639	chr16:88867639:G:A	1.34491e-07	-1.3376e-10	-1.4368	8.65114e-06	-1.3376e-10	-1.44727
88867741	chr16:88867741:T:C	2.47089e-08	-1.64677	-1.48436	1.62619e-06	-1.62586	-1.49285
88867841	chr16:88867841:G:T	1.90863e-07	-1.3376e-10	-1.08674	1.19181e-05	-1.3376e-10	-1.1269
88867935	chr16:88867935:C:A	3.65577e-08	-1.65057	-1.08884	1.94511e-06	-1.65477	-1.28487
88867964	chr16:88867964:T:C	3.61661e-08	-1.64959	-1.10058	1.93011e-06	-1.65442	-1.29296
88868009	chr16:88868009:A:G	3.47954e-08	-1.647	-1.14181	1.87829e-06	-1.65331	-1.32128
88868038	chr16:88868038:A:G	1.77418e-07	-1.15979	-4.74448e-10	1.10134e-05	-1.20584	-4.74448e-10
88868266	chr16:88868266:A:G	2.61235e-08	-1.60723	-1.46823	1.7152e-06	-1.56898	-1.49644
88868498	chr16:88868498:T:C	1.27266e-07	-1.3376e-10	-1.49201	8.26168e-06	-1.3376e-10	-1.49333
88868514	chr16:88868514:G:C	3.66001e-08	-1.58557	-1.15268	2.21343e-06	-1.55279	-1.25762
88868521	chr16:88868521:A:G	3.04712e-08	-1.65525	-1.26626	1.73685e-06	-1.65175	-1.40113
88868867	chr16:88868867:A:G	1.80327e-07	-1.3376e-10	-1.14352	1.16458e-05	-1.3376e-10	-1.15001
88868899	chr16:88868899:C:T	2.69317e-08	-1.65374	-1.39125	2.04338e-06	-1.64288	-1.24748
88868907	chr16:88868907:A:G	2.78669e-08	-1.64731	-1.36355	2.15976e-06	-1.62893	-1.20603
88869140	chr16:88869140:G:C	2.16388e-07	-1.3376e-10	-0.961219	1.33531e-05	-1.3376e-10	-1.01321
88869161	chr16:88869161:G:A	1.62226e-07	-1.3376e-10	-1.2493	1.27923e-05	-1.3376e-10	-1.05611
88869346	chr16:88869346:A:G	1.44517e-07	-1.3376e-10	-1.3649	9.16636e-06	-1.3376e-10	-1.38942
88869418	chr16:88869418:G:A	1.79493e-07	-1.14815	-4.74448e-10	1.11731e-05	-1.19145	-4.74448e-10
88869556	chr16:88869556:A:G	4.87267e-08	-1.51704	-0.935021	3.22515e-06	-1.56014	-0.873833
88869616	chr16:88869616:C:T	1.27078e-07	-1.3376e-10	-1.49349	8.2497e-06	-1.3376e-10	-1.49478
88869656	chr16:88869656:C:T	1.4327e-07	-1.3376e-10	-1.37356	8.87364e-06	-1.3376e-10	-1.42187
88870092	chr16:88870092:C:CA	1.02416e-06	-1.3376e-10	0.59333	7.18128e-05	-1.3376e-10	0.669106
88870353	chr16:88870353:A:G	1.47905e-07	-1.3376e-10	-1.34172	1.03524e-05	-1.3376e-10	-1.26774
88870373	chr16:88870373:G:A	3.56729e-07	-1.3376e-10	-0.461318	1.92959e-05	-1.3376e-10	-0.645066
88870438	chr16:88870438:A:G	1.4271e-07	-1.3376e-10	-1.37748	8.98954e-06	-1.3376e-10	-1.4089
88870790	chr16:88870790:A:G	1.48373e-07	-1.3376e-10	-1.33857	9.37468e-06	-1.3376e-10	-1.36694
88870939	chr16:88870939:A:G	1.3203e-07	-1.3376e-10	-1.45526	8.39041e-06	-1.3376e-10	-1.47787
88871236	chr16:88871236:G:C	1.26685e-07	-1.3376e-10	-1.49659	8.35599e-06	-1.3376e-10	-1.48198
88871326	chr16:88871326:G:A	1.26704e-07	-1.3376e-10	-1.49644	8.23777e-06	-1.3376e-10	-1.49623
88871394	chr16:88871394:A:G	8.78978e-07	-1.3376e-10	0.440466	5.97664e-05	-1.3376e-10	0.485486
88871440	chr16:88871440:T:C	3.08935e-08	-1.50531	-1.40244	2.0563e-06	-1.41034	-1.47371
88871513	chr16:88871513:C:T	1.15298e-07	-1.59078	-4.74448e-10	7.3823e-06	-1.60587	-4.74448e-10
88871948	chr16:88871948:C:T	1.37873e-07	-1.3376e-10	-1.41196	9.66454e-06	-1.3376e-10	-1.33649
88871992	chr16:88871992:G:A	1.08844e-07	-1.64837	-4.74448e-10	7.02766e-06	-1.6551	-4.74448e-10
88872526	chr16:88872526:G:A	2.01097e-07	-1.3376e-10	-1.0345	1.25001e-05	-1.3376e-10	-1.07922
88872604	chr16:88872604:C:T	1.28659e-07	-1.3376e-10	-1.48113	8.23513e-06	-1.3376e-10	-1.49655
88872872	chr16:88872872:G:C	1.38283e-07	-1.3376e-10	-1.40899	8.78592e-06	-1.3376e-10	-1.43181
88873037	chr16:88873037:A:G	1.30038e-07	-1.3376e-10	-1.47046	8.88857e-06	-1.3376e-10	-1.42019
88873186	chr16:88873186:C:G	4.37934e-07	-1.3376e-10	-0.256225	3.01352e-05	-1.3376e-10	-0.199263
88873482	chr16:88873482:C:A	2.3304e-07	-1.3376e-10	-0.887083	1.42732e-05	-1.3376e-10	-0.946576
88873871	chr16:88873871:C:G	1.27562e-07	-1.3376e-10	-1.48969	8.25983e-06	-1.3376e-10	-1.49355
88874143	chr16:88874143:G:A	1.74585e-07	-1.3376e-10	-1.17588	1.13253e-05	-1.3376e-10	-1.17791
88874627	chr16:88874627:T:C	2.03559e-07	-1.3376e-10	-1.02234	1.22597e-05	-1.3376e-10	-1.09864
88874792	chr16:88874792:G:A	3.19696e-07	-0.570922	-4.74448e-10	1.80277e-05	-0.713046	-4.74448e-10
88875384	chr16:88875384:G:A	4.76248e-07	-1.3376e-10	-0.172355	2.88197e-05	-1.3376e-10	-0.243898
88875467	chr16:88875467:G:A	1.22294e-07	-1.53187	-4.74448e-10	7.80202e-06	-1.55057	-4.74448e-10
88875594	chr16:88875594:G:A	1.26716e-07	-1.3376e-10	-1.49635	8.32225e-06	-1.3376e-10	-1.48602
88875922	chr16:88875922:G:A	3.07893e-07	-1.3376e-10	-0.608542	1.86208e-05	-1.3376e-10	-0.680679
88875976	chr16:88875976:G:A	2.9574e-07	-1.3376e-10	-0.648812	1.67988e-05	-1.3376e-10	-0.783649
88876498	chr16:88876498:G:A	1.69611e-07	-1.3376e-10	-1.20478	1.0377e-05	-1.3376e-10	-1.26537
88876666	chr16:88876666:T:C	3.07349e-07	-1.3376e-10	-0.610309	2.12002e-05	-1.3376e-10	-0.550948
88876941	chr16:88876941:C:T	1.30704e-07	-1.3376e-10	-1.46535	8.6041e-06	-1.3376e-10	-1.45272
88877292	chr16:88877292:G:A	5.29965e-08	-1.54751	-0.820554	3.25086e-06	-1.56917	-0.856867
88877294	chr16:88877294:G:A	2.68199e-07	-1.3376e-10	-0.746563	1.65441e-05	-1.3376e-10	-0.79893
88877453	chr16:88877453:C:T	1.97594e-07	-1.3376e-10	-1.05208	1.3254e-05	-1.3376e-10	-1.02066
88878050	chr16:88878050:T:C	4.32629e-07	-1.3376e-10	-0.268413	2.71239e-05	-1.3376e-10	-0.304542
88878066	chr16:88878066:T:C	1.2942e-07	-1.3376e-10	-1.47523	8.51986e-06	-1.3376e-10	-1.46256
88878224	chr16:88878224:G:A	3.58214e-07	-1.3376e-10	-0.457163	2.82358e-05	-1.3376e-10	-0.264366
88878588	chr16:88878588:G:A	1.28722e-07	-1.3376e-10	-1.48064	8.55872e-06	-1.3376e-10	-1.45801
88878741	chr16:88878741:T:C	1.12814e-07	-1.61255	-4.74448e-10	7.26127e-06	-1.6224	-4.74448e-10
88878744	chr16:88878744:G:A	1.28735e-07	-1.3376e-10	-1.48054	8.30948e-06	-1.3376e-10	-1.48756
88878819	chr16:88878819:G:A	1.275e-07	-1.3376e-10	-1.49018	8.45552e-06	-1.3376e-10	-1.47014
88878946	chr16:88878946:A:G	1.52319e-07	-1.3376e-10	-1.31231	8.99677e-06	-1.3376e-10	-1.40809
88879230	chr16:88879230:G:A	1.61619e-07	-1.3376e-10	-1.25305	1.046e-05	-1.3376e-10	-1.2574
88879330	chr16:88879330:C:T	1.71501e-07	-1.3376e-10	-1.1937	1.11069e-05	-1.3376e-10	-1.19739
88879659	chr16:88879659:T:C	1.26862e-07	-1.3376e-10	-1.4952	8.2343e-06	-1.3376e-10	-1.49665
88879846	chr16:88879846:C:T	1.28297e-07	-1.3376e-10	-1.48394	8.44188e-06	-1.3376e-10	-1.47175
88879870	chr16:88879870:C:T	1.26863e-07	-1.3376e-10	-1.49519	8.23419e-06	-1.3376e-10	-1.49666
88879871	chr16:88879871:G:A	1.44086e-07	-1.36788	-4.74448e-10	8.65469e-06	-1.44686	-4.74448e-10
88880115	chr16:88880115:G:C	9.83538e-07	0.552862	-4.74448e-10	5.33346e-05	0.371629	-4.74448e-10
88880145	chr16:88880145:C:T	1.32292e-07	-1.3376e-10	-1.45328	8.47684e-06	-1.3376e-10	-1.46762
88880147	chr16:88880147:C:T	1.90802e-07	-1.3376e-10	-1.08706	1.33826e-05	-1.3376e-10	-1.011
88880605	chr16:88880605:T:C	1.08466e-07	-1.65186	-4.74448e-10	7.03576e-06	-1.65395	-4.74448e-10
88880650	chr16:88880650:C:T	4.83726e-08	-1.514	-0.945359	2.63145e-06	-1.5448	-1.09262
88880703	chr16:88880703:C:CCCG	1.52524e-07	-1.3376e-10	-1.31097	1.04849e-05	-1.3376e-10	-1.25502
88880932	chr16:88880932:T:TCTG	1.08313e-07	-1.65327	-4.74448e-10	7.02999e-06	-1.65477	-4.74448e-10
88881560	chr16:88881560:T:C	1.26854e-07	-1.3376e-10	-1.49526	8.2442e-06	-1.3376e-10	-1.49545
88881565	chr16:88881565:C:T	1.08663e-07	-1.65004	-4.74448e-10	7.04512e-06	-1.65262	-4.74448e-10
88881820	chr16:88881820:G:A	1.26809e-07	-1.3376e-10	-1.49561	8.23673e-06	-1.3376e-10	-1.49635
88882050	chr16:88882050:G:A	1.29384e-07	-1.3376e-10	-1.47551	8.30118e-06	-1.3376e-10	-1.48856
88882379	chr16:88882379:G:C	1.28605e-07	-1.3376e-10	-1.48155	8.23941e-06	-1.3376e-10	-1.49603
88882461	chr16:88882461:GTGTGCGTGGGGGTGGC:G	1.08238e-07	-1.65396	-4.74448e-10	7.02608e-06	-1.65533	-4.74448e-10
88883080	chr16:88883080:A:G	1.32334e-07	-1.45296	-4.74448e-10	9.23699e-06	-1.38174	-4.74448e-10
88883422	chr16:88883422:C:T	1.26713e-07	-1.3376e-10	-1.49637	8.26229e-06	-1.3376e-10	-1.49326
88883447	chr16:88883447:C:T	1.26679e-07	-1.3376e-10	-1.49664	8.24398e-06	-1.3376e-10	-1.49547
88883455	chr16:88883455:T:A	1.31194e-07	-1.3376e-10	-1.46161	8.66967e-06	-1.3376e-10	-1.44513
88883459	chr16:88883459:C:T	3.23821e-08	-1.59017	-1.27052	2.19299e-06	-1.56634	-1.25335
88883471	chr16:88883471:ACT:A	1.39635e-07	-1.3376e-10	-1.39926	9.33856e-06	-1.3376e-10	-1.3708
88883473	chr16:88883473:T:A	1.35352e-07	-1.3376e-10	-1.43041	8.54753e-06	-1.3376e-10	-1.45931
88883569	chr16:88883569:G:A	1.09019e-07	-1.64677	-4.74448e-10	7.04958e-06	-1.65199	-4.74448e-10
88883758	chr16:88883758:A:G	1.57789e-07	-1.3376e-10	-1.27704	1.05143e-05	-1.3376e-10	-1.25222
88883927	chr16:88883927:G:T	2.64395e-08	-1.63805	-1.42538	2.04418e-06	-1.52996	-1.36
88884277	chr16:88884277:C:T	2.65686e-08	-1.57587	-1.48269	1.63658e-06	-1.65028	-1.46207
88884285	chr16:88884285:G:A	1.13071e-07	-1.61028	-4.74448e-10	7.64237e-06	-1.57125	-4.74448e-10
88884504	chr16:88884504:A:G	1.40061e-07	-1.3376e-10	-1.39622	8.52174e-06	-1.3376e-10	-1.46234
88884794	chr16:88884794:A:G	1.31194e-07	-1.3376e-10	-1.46162	8.66973e-06	-1.3376e-10	-1.44512
88884922	chr16:88884922:T:A	1.34679e-07	-1.4354	-4.74448e-10	9.01406e-06	-1.40617	-4.74448e-10
88885012	chr16:88885012:C:T	3.81706e-07	-1.3376e-10	-0.393643	2.58868e-05	-1.3376e-10	-0.351222
88885036	chr16:88885036:G:C	2.57928e-07	-1.3376e-10	-0.785615	1.82709e-05	-1.3376e-10	-0.69965
88885276	chr16:88885276:C:G	1.29867e-07	-1.3376e-10	-1.47178	8.40405e-06	-1.3376e-10	-1.47624
88885435	chr16:88885435:C:T	1.2679e-07	-1.3376e-10	-1.49576	8.23491e-06	-1.3376e-10	-1.49657
88885573	chr16:88885573:G:A	2.56968e-07	-1.3376e-10	-0.789342	1.51597e-05	-1.3376e-10	-0.886319
88885745	chr16:88885745:C:T	2.1948e-07	-1.3376e-10	-0.947034	1.54415e-05	-1.3376e-10	-0.867899
88885938	chr16:88885938:A:C	1.3408e-07	-1.3376e-10	-1.43985	9.52261e-06	-1.3376e-10	-1.35129
88886262	chr16:88886262:G:A	1.09457e-07	-1.64276	-4.74448e-10	7.06555e-06	-1.64973	-4.74448e-10
88886813	chr16:88886813:G:A	2.09177e-07	-1.3376e-10	-0.995115	1.46073e-05	-1.3376e-10	-0.923433
88887029	chr16:88887029:G:A	1.37998e-07	-1.3376e-10	-1.41106	8.8018e-06	-1.3376e-10	-1.43
88887379	chr16:88887379:C:T	4.25928e-08	-1.58383	-1.00278	2.93318e-06	-1.6545	-0.874375
88887412	chr16:88887412:G:A	1.33844e-07	-1.3376e-10	-1.44162	8.85214e-06	-1.3376e-10	-1.4243
88887478	chr16:88887478:G:A	1.71801e-07	-1.3376e-10	-1.19196	1.35192e-05	-1.3376e-10	-1.00085
88887532	chr16:88887532:C:T	2.02624e-07	-1.3376e-10	-1.02694	1.26659e-05	-1.3376e-10	-1.06604
88887564	chr16:88887564:A:G	2.65195e-08	-1.63232	-1.42809	1.66231e-06	-1.61709	-1.47966
88887690	chr16:88887690:A:G	1.77372e-07	-1.3376e-10	-1.16005	1.40474e-05	-1.3376e-10	-0.962521
88887803	chr16:88887803:AAGTTCTGCCTGC:A	1.08573e-07	-1.65087	-4.74448e-10	7.03167e-06	-1.65453	-4.74448e-10
88887874	chr16:88887874:G:C	1.10373e-07	-1.63443	-4.74448e-10	7.10529e-06	-1.64412	-4.74448e-10
88887882	chr16:88887882:G:A	1.88089e-07	-1.3376e-10	-1.10138	1.15541e-05	-1.3376e-10	-1.15791
88887884	chr16:88887884:C:T	1.32102e-07	-1.3376e-10	-1.45472	8.77125e-06	-1.3376e-10	-1.43348
88888000	chr16:88888000:T:A	1.34835e-07	-1.3376e-10	-1.43424	9.15825e-06	-1.3376e-10	-1.3903
88888870	chr16:88888870:G:A	3.00778e-07	-0.0421821	-0.589738	1.97291e-05	0.0447395	-0.6676
88888972	chr16:88888972:G:A	1.45531e-07	-1.3376e-10	-1.35791	9.63744e-06	-1.3376e-10	-1.3393
88888983	chr16:88888983:G:A	3.92886e-07	0.0628523	-0.427628	2.49068e-05	0.150803	-0.540619
88889050	chr16:88889050:A:G	2.44345e-08	-1.64661	-1.49569	1.72984e-06	-1.56407	-1.49286
88889185	chr16:88889185:C:T	1.28155e-07	-1.3376e-10	-1.48505	8.70406e-06	-1.3376e-10	-1.44117
88889527	chr16:88889527:A:G	3.59232e-08	-1.61387	-1.14304	2.6457e-06	-1.65479	-0.977232
88889562	chr16:88889562:T:C	1.26779e-07	-1.3376e-10	-1.49584	8.31657e-06	-1.3376e-10	-1.48671
88889649	chr16:88889649:G:A	2.11216e-06	-1.3376e-10	1.31717	0.00014614	-1.3376e-10	1.37961
88889666	chr16:88889666:G:A	2.98042e-08	-1.50665	-1.43699	2.46488e-06	-1.25225	-1.45056
88889977	chr16:88889977:C:T	3.14457e-07	-1.3376e-10	-0.587447	1.85349e-05	-1.3376e-10	-0.685304
88890225	chr16:88890225:C:T	4.49767e-07	-1.3376e-10	-0.229564	2.47254e-05	-1.3376e-10	-0.397126
88890658	chr16:88890658:C:T	1.68432e-07	-1.3376e-10	-1.21176	1.05141e-05	-1.3376e-10	-1.25224
88890667	chr16:88890667:G:A	1.48191e-07	-1.3376e-10	-1.33979	9.32347e-06	-1.3376e-10	-1.37242
88890707	chr16:88890707:T:G	1.5606e-07	-1.3376e-10	-1.28805	1.06059e-05	-1.3376e-10	-1.24355
88890779	chr16:88890779:T:C	2.4419e-08	-1.64646	-1.49648	1.60662e-06	-1.644	-1.48682
88890945	chr16:88890945:C:T	4.27621e-08	-1.51693	-1.06572	3.98908e-06	-1.29157	-0.929825
88891163	chr16:88891163:G:A	1.27271e-07	-1.3376e-10	-1.49198	8.2751e-06	-1.3376e-10	-1.49171
88891282	chr16:88891282:G:A	4.79214e-08	-1.50023	-0.968504	4.5917e-06	-1.26535	-0.815362
88891557	chr16:88891557:G:A	1.49049e-07	-1.3376e-10	-1.33402	9.44813e-06	-1.3376e-10	-1.35914
88892058	chr16:88892058:G:A	1.33567e-07	-1.3376e-10	-1.44369	8.7862e-06	-1.3376e-10	-1.43177
88892442	chr16:88892442:T:C	1.5019e-07	-1.3376e-10	-1.32639	9.71927e-06	-1.3376e-10	-1.33085
88892495	chr16:88892495:G:A	1.54821e-07	-1.3376e-10	-1.29602	9.8167e-06	-1.3376e-10	-1.32087
88892583	chr16:88892583:G:A	1.49981e-07	-1.3376e-10	-1.32779	1.08175e-05	-1.3376e-10	-1.22379
88892704	chr16:88892704:C:T	1.49981e-07	-1.3376e-10	-1.32779	1.08175e-05	-1.3376e-10	-1.22379
88893086	chr16:88893086:G:A	1.13684e-06	-1.3376e-10	0.697715	7.84219e-05	-1.3376e-10	0.757146
88893160	chr16:88893160:G:A	1.28927e-07	-1.3376e-10	-1.47905	8.49617e-06	-1.3376e-10	-1.46534
88893459	chr16:88893459:G:A	1.37056e-07	-1.3376e-10	-1.4179	9.11351e-06	-1.3376e-10	-1.3952
88893652	chr16:88893652:C:T	2.6962e-07	-1.3376e-10	-0.741281	1.77703e-05	-1.3376e-10	-0.727429
88893688	chr16:88893688:T:C	2.23728e-07	-1.3376e-10	-0.927862	1.53882e-05	-1.3376e-10	-0.871355
88893860	chr16:88893860:C:T	4.07275e-08	-1.32755	-1.30384	3.52193e-06	-1.03702	-1.30893
88894083	chr16:88894083:C:T	1.31724e-07	-1.3376e-10	-1.45759	8.37766e-06	-1.3376e-10	-1.47939
88894176	chr16:88894176:CAT:C	1.16772e-07	-1.57807	-4.74448e-10	7.80861e-06	-1.54973	-4.74448e-10
88894721	chr16:88894721:T:G	5.04886e-08	-1.3722	-1.04435	3.0466e-06	-1.29568	-1.19525
88894729	chr16:88894729:C:T	1.56506e-07	-1.3376e-10	-1.2852	1.01182e-05	-1.3376e-10	-1.29063
88894834	chr16:88894834:C:T	2.27723e-07	-1.12166	0.211499	1.35547e-05	-1.04057	0.0423384
88895305	chr16:88895305:C:T	4.09235e-07	-1.3376e-10	-0.324005	2.3644e-05	-1.3376e-10	-0.441845
88895479	chr16:88895479:G:A	5.61429e-08	-1.50669	-0.803699	5.08818e-06	-1.24803	-0.730004
88896202	chr16:88896202:C:T	4.68139e-07	-1.3376e-10	-0.189528	2.62282e-05	-1.3376e-10	-0.338121
88896300	chr16:88896300:C:T	1.48834e-07	-1.3376e-10	-1.33546	8.8257e-06	-1.3376e-10	-1.42729
88896407	chr16:88896407:C:T	1.40476e-07	-1.3376e-10	-1.39326	9.76365e-06	-1.3376e-10	-1.32629
88896409	chr16:88896409:C:T	5.50471e-08	-1.44715	-0.882956	5.17466e-06	-1.15525	-0.805935
88896425	chr16:88896425:G:A	1.79235e-07	-1.3376e-10	-1.1496	1.22338e-05	-1.3376e-10	-1.10075
88896472	chr16:88896472:C:T	7.67575e-08	-1.22072	-0.776927	8.00465e-06	-0.813964	-0.71097
88896473	chr16:88896473:A:G	8.28902e-08	-1.24579	-0.674992	8.54168e-06	-0.849382	-0.610617
88896535	chr16:88896535:G:A	1.40835e-07	-1.3907	-4.74448e-10	9.76198e-06	-1.32646	-4.74448e-10
88896770	chr16:88896770:G:A	2.51072e-06	-1.3376e-10	1.49003	0.000203146	-1.3376e-10	1.70897
88896861	chr16:88896861:G:A	1.18289e-07	-0.287146	-1.27802	5.36721e-06	-0.584862	-1.33979
88897000	chr16:88897000:G:A	1.3295e-07	-1.3376e-10	-1.44832	8.277e-06	-1.3376e-10	-1.49148
88897090	chr16:88897090:G:A	2.02838e-07	-1.3376e-10	-1.02589	1.22638e-05	-1.3376e-10	-1.0983
88897192	chr16:88897192:G:A	2.45784e-08	-1.6551	-1.48133	1.59097e-06	-1.6499	-1.49072
88897210	chr16:88897210:G:C	1.28194e-07	-1.3376e-10	-1.48475	8.3455e-06	-1.3376e-10	-1.48323
88897496	chr16:88897496:C:T	3.98122e-08	-1.37369	-1.28043	3.75236e-06	-1.03798	-1.2446
88897589	chr16:88897589:A:G	1.32805e-07	-1.3376e-10	-1.44942	8.81478e-06	-1.3376e-10	-1.42853
88897615	chr16:88897615:C:T	1.47273e-07	-1.3376e-10	-1.346	1.0349e-05	-1.3376e-10	-1.26807
88897838	chr16:88897838:C:T	2.92659e-08	-1.48925	-1.47262	1.9948e-06	-1.43041	-1.484
88897867	chr16:88897867:G:A	1.32924e-07	-1.3376e-10	-1.44852	8.65935e-06	-1.3376e-10	-1.44632
88897872	chr16:88897872:G:A	1.32834e-07	-1.3376e-10	-1.44919	8.81946e-06	-1.3376e-10	-1.428
88898106	chr16:88898106:G:A	2.30846e-07	-1.3376e-10	-0.896543	1.57364e-05	-1.3376e-10	-0.848978
88898219	chr16:88898219:C:T	1.30652e-07	-1.3376e-10	-1.46576	8.35108e-06	-1.3376e-10	-1.48257
88898351	chr16:88898351:G:A	1.92005e-07	-1.3376e-10	-1.08077	1.29822e-05	-1.3376e-10	-1.04138
88898373	chr16:88898373:A:C	2.18992e-07	-1.3376e-10	-0.94926	1.49126e-05	-1.3376e-10	-0.902749
88898442	chr16:88898442:G:A	1.9793e-07	-1.3376e-10	-1.05038	1.34419e-05	-1.3376e-10	-1.00658
88898526	chr16:88898526:T:C	1.14722e-07	-1.36932	-0.226459	1.0492e-05	-1.12053	-0.133808
88898587	chr16:88898587:C:T	1.32775e-07	-1.3376e-10	-1.44964	8.67071e-06	-1.3376e-10	-1.44501
88898645	chr16:88898645:G:A	1.76324e-07	-1.3376e-10	-1.16597	1.25053e-05	-1.3376e-10	-1.0788
88899332	chr16:88899332:AG:A	1.70186e-07	-1.43132	0.229922	1.45375e-05	-1.35849	0.430259
88899343	chr16:88899343:C:T	1.57151e-07	-1.3376e-10	-1.28109	1.06363e-05	-1.3376e-10	-1.24068
88899350	chr16:88899350:T:C	1.56708e-07	-1.3376e-10	-1.28391	1.06037e-05	-1.3376e-10	-1.24375
88899459	chr16:88899459:C:T	1.30443e-07	-1.3376e-10	-1.46736	8.4526e-06	-1.3376e-10	-1.47048
88899522	chr16:88899522:G:A	1.18715e-07	-1.45526	-0.106309	9.68422e-06	-1.38322	0.0487604
88899536	chr16:88899536:C:T	1.2706e-07	-1.3376e-10	-1.49363	8.23434e-06	-1.3376e-10	-1.49664
88899561	chr16:88899561:C:G	5.17749e-07	-1.3376e-10	-0.0888031	3.83009e-05	-1.3376e-10	0.0405157
88899614	chr16:88899614:C:T	3.13572e-07	-1.3376e-10	-0.590264	1.70053e-05	-1.3376e-10	-0.771429
88900070	chr16:88900070:C:T	1.27021e-07	-1.3376e-10	-1.49394	8.27591e-06	-1.3376e-10	-1.49161
88900132	chr16:88900132:G:A	1.05418e-07	-0.990678	-0.689682	1.18574e-05	-0.509308	-0.622701
88900259	chr16:88900259:C:T	4.27407e-07	1.01187	-1.29243	3.24152e-05	1.22371	-1.35004
88900332	chr16:88900332:G:A	1.62173e-07	-1.3376e-10	-1.24963	1.0835e-05	-1.3376e-10	-1.22217
88900402	chr16:88900402:C:T	2.527e-07	-0.507965	-0.298125	2.67258e-05	-0.125875	-0.193454
88900529	chr16:88900529:C:T	9.39977e-08	-1.01385	-0.781169	4.01776e-06	-1.15731	-1.05693
88900645	chr16:88900645:G:A	2.36979e-07	-0.514167	-0.356156	2.50687e-05	-0.130729	-0.252608
88900759	chr16:88900759:A:C	1.23541e-07	-0.379081	-1.14264	1.27864e-05	0.0122938	-1.06887
88900785	chr16:88900785:C:A	1.2818e-07	-1.3376e-10	-1.48486	8.56279e-06	-1.3376e-10	-1.45753
88901029	chr16:88901029:T:C	4.53441e-07	0.513089	-0.734517	2.58817e-05	0.380448	-0.73187
88901338	chr16:88901338:T:C	1.65863e-07	-1.3376e-10	-1.22713	1.13011e-05	-1.3376e-10	-1.18006
88901346	chr16:88901346:G:C	1.46371e-07	-1.3376e-10	-1.35215	9.53664e-06	-1.3376e-10	-1.34982
88901451	chr16:88901451:A:G	1.30533e-07	-0.659884	-0.806787	1.30692e-05	-0.297878	-0.73682
88901607	chr16:88901607:C:T	1.26708e-07	-1.3376e-10	-1.49641	8.2619e-06	-1.3376e-10	-1.4933
88901640	chr16:88901640:T:C	1.29285e-07	-0.849442	-0.626831	1.27539e-05	-0.527064	-0.532057
88901717	chr16:88901717:G:A	1.08221e-07	-0.68515	-0.968972	1.07245e-05	-0.330857	-0.901571
88901778	chr16:88901778:C:T	1.37083e-07	-1.3376e-10	-1.41771	8.86211e-06	-1.3376e-10	-1.42317
88902139	chr16:88902139:G:A	1.31595e-06	1.84989	-1.00587	8.37958e-05	1.96629	-1.14287
88902275	chr16:88902275:C:T	3.27432e-08	-1.4161	-1.43349	2.22732e-06	-1.34498	-1.45918
88902349	chr16:88902349:T:C	1.26659e-07	-0.366417	-1.13037	1.32184e-05	0.0188797	-1.04223
88902508	chr16:88902508:C:T	3.76207e-07	-1.3376e-10	-0.408154	2.02558e-05	-1.3376e-10	-0.596517
88902520	chr16:88902520:G:A	3.80383e-07	-1.3376e-10	-0.397114	2.0359e-05	-1.3376e-10	-0.591433
88902631	chr16:88902631:C:T	1.27631e-07	-1.3376e-10	-1.48915	8.36149e-06	-1.3376e-10	-1.48132
88902683	chr16:88902683:G:A	1.35652e-07	-1.3376e-10	-1.4282	8.98111e-06	-1.3376e-10	-1.40983
88902701	chr16:88902701:A:G	1.35716e-07	-1.3376e-10	-1.42773	8.98586e-06	-1.3376e-10	-1.4093
88902727	chr16:88902727:A:G	2.29194e-07	-0.903724	-4.74448e-10	2.09002e-05	-0.5652	-4.74448e-10
88902728	chr16:88902728:G:A	1.11326e-07	-1.62583	-4.74448e-10	7.41211e-06	-1.60184	-4.74448e-10
88902840	chr16:88902840:G:A	4.67992e-07	-1.3376e-10	-0.189844	2.46657e-05	-1.3376e-10	-0.399544
88902900	chr16:88902900:G:A	1.25931e-07	-0.85196	-0.650597	1.24184e-05	-0.531586	-0.554194
88902907	chr16:88902907:C:T	1.35771e-07	-1.3376e-10	-1.42733	8.98992e-06	-1.3376e-10	-1.40885
88903395	chr16:88903395:G:T	1.39607e-06	-1.3376e-10	0.903126	7.887e-05	-1.3376e-10	0.762844
88903413	chr16:88903413:C:T	1.35179e-07	-1.3376e-10	-1.43169	8.94584e-06	-1.3376e-10	-1.41377
88903561	chr16:88903561:A:G	6.09138e-07	0.217762	-0.14401	3.36329e-05	0.127537	-0.216989
88903815	chr16:88903815:C:G	1.61685e-07	0.223399	-1.47604	1.82188e-05	0.756482	-1.45899
88903886	chr16:88903886:G:A	2.50863e-07	-1.3376e-10	-0.813388	1.77531e-05	-1.3376e-10	-0.728398
88903909	chr16:88903909:T:C	1.37045e-07	-1.3376e-10	-1.41798	9.08274e-06	-1.3376e-10	-1.39858
88904079	chr16:88904079:A:C	1.61661e-07	0.226663	-1.47946	1.81603e-05	0.758627	-1.46435
88904147	chr16:88904147:C:T	1.37045e-07	-1.3376e-10	-1.41798	9.08274e-06	-1.3376e-10	-1.39858
88904158	chr16:88904158:G:A	7.85363e-07	1.27537	-0.947519	5.05615e-05	1.36477	-1.04653
88904259	chr16:88904259:G:C	2.06109e-07	-1.3376e-10	-1.00989	1.43078e-05	-1.3376e-10	-0.944151
88904276	chr16:88904276:T:C	1.04684e-07	-0.642226	-1.04512	1.04951e-05	-0.294333	-0.959717
88904304	chr16:88904304:G:A	1.11967e-07	-0.378661	-1.24143	1.12366e-05	-0.00762052	-1.17816
88904379	chr16:88904379:C:T	1.37686e-07	-1.3376e-10	-1.41332	8.91508e-06	-1.3376e-10	-1.41721
88904410	chr16:88904410:A:G	1.53852e-07	-0.11724	-1.18506	9.26529e-06	-0.210917	-1.16776
88904473	chr16:88904473:A:G	1.03199e-07	-0.666256	-1.03538	1.03211e-05	-0.322072	-0.948698
88904536	chr16:88904536:G:A	8.10967e-07	1.3162	-0.956271	5.22531e-05	1.4072	-1.05606
88904678	chr16:88904678:G:T	4.98799e-08	-1.01501	-1.41367	4.33511e-06	-0.84976	-1.28845
88904712	chr16:88904712:G:A	1.48972e-07	-1.3376e-10	-1.33453	9.26021e-06	-1.3376e-10	-1.37923
88904891	chr16:88904891:G:A	2.41985e-07	-1.3376e-10	-0.849417	1.86169e-05	-1.3376e-10	-0.680888
88904952	chr16:88904952:T:C	9.40519e-08	-0.892506	-0.901941	9.06779e-06	-0.579946	-0.820283
88904995	chr16:88904995:T:C	9.14769e-08	-0.673303	-1.1489	9.05631e-06	-0.328527	-1.07297
88905250	chr16:88905250:C:T	2.4143e-07	-0.851713	-4.74448e-10	2.22735e-05	-0.501561	-4.74448e-10
88905275	chr16:88905275:A:G	2.76814e-08	-1.56907	-1.44846	1.62994e-06	-1.63753	-1.47888
88905339	chr16:88905339:A:C	1.36897e-07	-1.3376e-10	-1.41907	8.67273e-06	-1.3376e-10	-1.44477
88905349	chr16:88905349:G:A	3.4664e-07	-1.3376e-10	-0.490007	2.40729e-05	-1.3376e-10	-0.423869
88905442	chr16:88905442:G:C	1.2834e-07	-1.3376e-10	-1.48361	8.41416e-06	-1.3376e-10	-1.47504
88905527	chr16:88905527:C:G	1.39415e-07	-1.3376e-10	-1.40084	9.50279e-06	-1.3376e-10	-1.35337
88905562	chr16:88905562:A:G	3.16507e-07	-0.0730874	-0.507861	3.87512e-05	0.361104	-0.3089
88905567	chr16:88905567:A:G	1.14993e-07	-0.578194	-1.01522	1.189e-05	-0.225293	-0.903963
88905570	chr16:88905570:C:T	2.80021e-07	-0.105894	-0.597535	3.36347e-05	0.325087	-0.414484
88905788	chr16:88905788:G:C	1.76472e-07	-1.3376e-10	-1.16513	1.20302e-05	-1.3376e-10	-1.11753
88905990	chr16:88905990:C:T	4.14751e-07	0.299338	-0.609954	5.57826e-05	0.835411	-0.418906
88906013	chr16:88906013:T:C	1.57363e-07	-1.3376e-10	-1.27974	1.06408e-05	-1.3376e-10	-1.24026
88906022	chr16:88906022:C:T	9.95596e-08	-0.710787	-1.02675	9.99652e-06	-0.361746	-0.940974
88906040	chr16:88906040:G:A	1.55152e-07	-1.3376e-10	-1.29389	1.06046e-05	-1.3376e-10	-1.24367
88906083	chr16:88906083:C:T	1.2834e-07	-1.3376e-10	-1.48361	8.41416e-06	-1.3376e-10	-1.47504
88906146	chr16:88906146:G:A	8.45121e-07	1.88751	-1.48633	6.34785e-05	2.04111	-1.49537
88906183	chr16:88906183:C:G	1.44551e-07	-1.36466	-4.74448e-10	1.0413e-05	-1.2619	-4.74448e-10
88906320	chr16:88906320:G:A	1.11551e-06	-1.3376e-10	0.678777	8.68728e-05	-1.3376e-10	0.859488
88906345	chr16:88906345:C:T	2.21779e-07	-1.3376e-10	-0.936612	1.52166e-05	-1.3376e-10	-0.882571
88906444	chr16:88906444:C:T	2.31784e-07	-0.892488	-4.74448e-10	9.50654e-06	-1.35298	-4.74448e-10
88906549	chr16:88906549:A:G	1.39192e-07	-1.3376e-10	-1.40244	9.08283e-06	-1.3376e-10	-1.39857
88906557	chr16:88906557:G:C	1.27295e-07	-0.855762	-0.63602	1.28449e-05	-0.532931	-0.519076
88906568	chr16:88906568:G:A	2.0863e-07	-1.3376e-10	-0.997733	1.22584e-05	-1.3376e-10	-1.09875
88906695	chr16:88906695:C:T	1.40349e-07	-0.74683	-0.647328	1.44268e-05	-0.406004	-0.529865
88906711	chr16:88906711:C:A	4.66673e-08	-1.07884	-1.41641	2.40296e-06	-1.26905	-1.45921
88906832	chr16:88906832:G:A	3.77527e-07	-1.3376e-10	-0.404651	2.03882e-05	-1.3376e-10	-0.590003
88906930	chr16:88906930:T:C	1.34368e-07	-0.106319	-1.33139	1.58041e-05	0.366464	-1.21115
88906948	chr16:88906948:G:A	1.33987e-07	-0.124131	-1.31642	1.58212e-05	0.351519	-1.19513
88907096	chr16:88907096:G:C	1.58492e-07	-1.3376e-10	-1.27259	9.59713e-06	-1.3376e-10	-1.34349
88907241	chr16:88907241:G:A	3.3799e-07	-1.3376e-10	-0.515278	2.45093e-05	-1.3376e-10	-0.405904
88907468	chr16:88907468:C:T	1.50914e-07	-0.775051	-0.546532	1.57315e-05	-0.437768	-0.411524
88907529	chr16:88907529:C:T	8.66666e-07	1.62455	-1.19819	6.59145e-05	1.87101	-1.28761
88907537	chr16:88907537:T:G	3.39218e-07	-0.488705	-0.0229473	4.05807e-05	-0.103306	0.201641
88907557	chr16:88907557:C:T	1.66031e-07	-1.3376e-10	-1.22612	1.12792e-05	-1.3376e-10	-1.182
88907662	chr16:88907662:C:A	1.14004e-07	-1.60206	-4.74448e-10	7.616e-06	-1.57471	-4.74448e-10
88907677	chr16:88907677:C:T	1.3498e-07	-1.3376e-10	-1.43317	8.64786e-06	-1.3376e-10	-1.44765
88907852	chr16:88907852:A:G	3.74359e-07	-0.451718	0.0386406	4.52695e-05	-0.0606291	0.268306
88907937	chr16:88907937:A:G	3.68416e-07	-0.452392	0.0233108	4.45827e-05	-0.0589861	0.251374
88907948	chr16:88907948:G:A	3.74788e-07	-1.3376e-10	-0.411933	2.69004e-05	-1.3376e-10	-0.312817
88907955	chr16:88907955:T:C	2.22149e-07	-1.3376e-10	-0.934943	1.57613e-05	-1.3376e-10	-0.8474
88907981	chr16:88907981:A:G	3.54542e-07	-0.457056	-0.0104128	4.27832e-05	-0.0639725	0.215162
88908108	chr16:88908108:A:G	1.64427e-06	0.522702	0.544056	9.43754e-05	0.481569	0.460754
88908193	chr16:88908193:T:G	2.23571e-07	-1.3376e-10	-0.928563	1.59616e-05	-1.3376e-10	-0.834771
88908398	chr16:88908398:C:T	2.37944e-07	-1.3376e-10	-0.866259	1.69293e-05	-1.3376e-10	-0.77591
88908452	chr16:88908452:A:G	1.47921e-06	0.723453	0.23752	8.72e-05	0.695242	0.168005
88908494	chr16:88908494:T:C	3.44506e-07	-0.498274	0.00209094	4.13535e-05	-0.111192	0.228392
88908924	chr16:88908924:A:G	1.63358e-06	2.4441	-1.38387	0.000123145	2.65343	-1.44502
88908975	chr16:88908975:A:T	2.22215e-07	-1.3376e-10	-0.934647	1.57574e-05	-1.3376e-10	-0.847645
88908986	chr16:88908986:TCCGTGGGTTTG:T	2.90562e-07	-1.3376e-10	-0.666477	2.00622e-05	-1.3376e-10	-0.60612
88909039	chr16:88909039:C:G	2.20946e-06	1.26947	0.0927357	0.000129678	1.23154	0.0285591
88909172	chr16:88909172:C:A	1.2834e-07	-1.3376e-10	-1.48361	8.41416e-06	-1.3376e-10	-1.47504
88909195	chr16:88909195:C:T	1.33534e-07	-0.708493	-0.735443	1.38709e-05	-0.358775	-0.616391
88909489	chr16:88909489:G:A	1.2716e-07	-1.3376e-10	-1.49285	8.30882e-06	-1.3376e-10	-1.48764
88909490	chr16:88909490:G:A	1.96576e-07	-1.05725	-4.74448e-10	1.73606e-05	-0.750752	-4.74448e-10
88909502	chr16:88909502:G:C	1.18731e-06	1.06468	-0.323531	6.99232e-05	1.01874	-0.376297
88909721	chr16:88909721:G:A	1.14561e-07	-0.778717	-0.818468	1.16441e-05	-0.438474	-0.711681
88909752	chr16:88909752:C:T	1.62803e-06	-1.3376e-10	1.05683	0.000127245	-1.3376e-10	1.24116
88909753	chr16:88909753:G:A	1.37953e-07	-1.3376e-10	-1.41138	8.57342e-06	-1.3376e-10	-1.45629
88909824	chr16:88909824:T:A	2.23707e-07	-1.3376e-10	-0.927956	1.58745e-05	-1.3376e-10	-0.840246
88909955	chr16:88909955:C:T	1.53751e-06	-1.3376e-10	0.999625	0.000119857	-1.3376e-10	1.18134
88909977	chr16:88909977:T:A	1.8271e-07	-1.3376e-10	-1.13039	1.24266e-05	-1.3376e-10	-1.08511
88910069	chr16:88910069:T:C	2.03732e-06	1.28498	-0.00388489	0.000118455	1.23693	-0.0673586
88910202	chr16:88910202:C:T	1.84021e-07	-1.3376e-10	-1.12325	1.20927e-05	-1.3376e-10	-1.11236
88910211	chr16:88910211:C:T	1.15086e-06	-1.3376e-10	0.709968	8.54536e-05	-1.3376e-10	0.843017
88910255	chr16:88910255:C:G	2.55215e-06	2.64591	-1.13951	0.000182731	2.82438	-1.22133
88910362	chr16:88910362:T:C	1.82905e-07	-1.3376e-10	-1.12933	1.24409e-05	-1.3376e-10	-1.08397
88910763	chr16:88910763:C:T	1.8271e-07	-1.3376e-10	-1.13039	1.24266e-05	-1.3376e-10	-1.08511
88910785	chr16:88910785:G:A	5.97867e-07	1.37461	-1.31953	7.19375e-05	1.88421	-1.21337
88910809	chr16:88910809:T:A	1.8271e-07	-1.3376e-10	-1.13039	1.24266e-05	-1.3376e-10	-1.08511
88910832	chr16:88910832:G:A	1.51483e-07	-1.3376e-10	-1.31782	9.85771e-06	-1.3376e-10	-1.3167
88910857	chr16:88910857:G:C	1.13248e-07	-1.60871	-4.74448e-10	7.55557e-06	-1.58267	-4.74448e-10
88911102	chr16:88911102:C:G	1.28814e-07	-1.3376e-10	-1.47993	8.71982e-06	-1.3376e-10	-1.43936
88911147	chr16:88911147:G:A	1.32331e-07	-1.3376e-10	-1.45299	8.67431e-06	-1.3376e-10	-1.44459
88911179	chr16:88911179:C:G	1.77463e-07	-0.394822	-0.764711	2.12714e-05	0.0330421	-0.580636
88911350	chr16:88911350:G:T	1.11834e-07	-1.62128	-4.74448e-10	7.11168e-06	-1.64322	-4.74448e-10
88911391	chr16:88911391:C:A	2.4431e-08	-1.64698	-1.49546	1.60915e-06	-1.63311	-1.49614
88911447	chr16:88911447:C:T	1.10893e-07	-1.62973	-4.74448e-10	7.35135e-06	-1.61007	-4.74448e-10
88911564	chr16:88911564:T:G	1.28e-07	-1.3376e-10	-1.48626	8.38541e-06	-1.3376e-10	-1.47846
88911572	chr16:88911572:C:G	6.56606e-08	-1.32304	-0.830759	4.15593e-06	-1.2294	-0.951022
88911573	chr16:88911573:C:T	1.69984e-07	-1.3376e-10	-1.20259	1.16148e-05	-1.3376e-10	-1.15267
88911574	chr16:88911574:G:A	3.76162e-07	0.547459	-0.955732	5.02445e-05	1.12536	-0.813417
88911767	chr16:88911767:G:A	1.28e-07	-1.3376e-10	-1.48626	8.38541e-06	-1.3376e-10	-1.47846
88911971	chr16:88911971:C:T	1.27252e-07	-1.3376e-10	-1.49213	8.31697e-06	-1.3376e-10	-1.48666
88912011	chr16:88912011:C:T	3.70234e-07	-1.3376e-10	-0.424158	2.00967e-05	-1.3376e-10	-0.6044
88912021	chr16:88912021:G:A	1.11589e-07	-1.62347	-4.74448e-10	7.44469e-06	-1.59746	-4.74448e-10
88912294	chr16:88912294:C:T	1.32515e-07	-1.3376e-10	-1.4516	8.83647e-06	-1.3376e-10	-1.42607
88912436	chr16:88912436:C:T	2.17625e-06	1.58124	-0.234173	0.000369927	2.28186	0.0264909
88912441	chr16:88912441:A:G	1.38878e-07	-0.115136	-1.28956	1.67603e-05	0.341478	-1.12742
88912571	chr16:88912571:C:T	1.27876e-07	-1.3376e-10	-1.48723	8.25475e-06	-1.3376e-10	-1.49417
88912775	chr16:88912775:C:T	5.289e-08	-1.43287	-0.937207	3.23913e-06	-1.36807	-1.06158
88912840	chr16:88912840:G:A	1.47921e-07	-1.3376e-10	-1.34162	9.98291e-06	-1.3376e-10	-1.30408
88913584	chr16:88913584:C:T	3.14146e-08	-1.396	-1.49502	2.76612e-06	-1.12652	-1.461
88913693	chr16:88913693:A:G	7.83678e-08	-0.642661	-1.33422	8.5839e-06	-0.340124	-1.11494
88913753	chr16:88913753:G:A	3.70729e-07	-1.3376e-10	-0.422822	2.60949e-05	-1.3376e-10	-0.343216
88914026	chr16:88914026:G:A	1.93116e-07	-0.819057	-0.255944	2.2357e-05	-0.509019	0.0112016
88914108	chr16:88914108:A:G	6.41272e-08	-1.50243	-0.674991	3.89184e-06	-1.43738	-0.808695
88914131	chr16:88914131:T:C	1.29961e-07	-1.3376e-10	-1.47106	8.54904e-06	-1.3376e-10	-1.45914
88914145	chr16:88914145:A:C	1.27525e-07	-1.3376e-10	-1.48998	8.34231e-06	-1.3376e-10	-1.48362
88914177	chr16:88914177:C:T	1.28002e-07	-1.3376e-10	-1.48625	8.38626e-06	-1.3376e-10	-1.47836
88914317	chr16:88914317:G:A	1.60229e-07	-1.3376e-10	-1.26169	1.08412e-05	-1.3376e-10	-1.2216
88914330	chr16:88914330:C:T	1.44629e-07	-1.3376e-10	-1.36413	1.01578e-05	-1.3376e-10	-1.28671
88914337	chr16:88914337:A:G	5.15994e-08	-0.914023	-1.48076	4.67214e-06	-0.63537	-1.42797
88914371	chr16:88914371:C:T	2.35013e-07	-1.3376e-10	-0.878651	1.62248e-05	-1.3376e-10	-0.818415
88914467	chr16:88914467:C:T	1.43236e-07	-1.3376e-10	-1.3738	9.04575e-06	-1.3376e-10	-1.40266
88914522	chr16:88914522:G:C	1.27962e-07	-1.3376e-10	-1.48656	8.38278e-06	-1.3376e-10	-1.47878
88914903	chr16:88914903:C:T	1.41339e-07	-1.3376e-10	-1.38713	9.30549e-06	-1.3376e-10	-1.37435
88915012	chr16:88915012:G:T	1.27244e-07	-1.3376e-10	-1.49219	8.23796e-06	-1.3376e-10	-1.4962
88915118	chr16:88915118:C:T	1.98109e-07	-1.3376e-10	-1.04947	1.3164e-05	-1.3376e-10	-1.02747
88915304	chr16:88915304:G:A	1.09128e-07	-1.64577	-4.74448e-10	7.12422e-06	-1.64146	-4.74448e-10
88915794	chr16:88915794:A:G	1.28029e-07	-1.3376e-10	-1.48604	8.38727e-06	-1.3376e-10	-1.47824
88915923	chr16:88915923:C:T	1.2787e-07	-1.3376e-10	-1.48728	8.37365e-06	-1.3376e-10	-1.47987
88915932	chr16:88915932:G:A	1.26877e-07	-1.3376e-10	-1.49508	8.26683e-06	-1.3376e-10	-1.49271
88915948	chr16:88915948:A:G	1.27837e-07	-1.3376e-10	-1.48754	8.37094e-06	-1.3376e-10	-1.48019
88916002	chr16:88916002:G:C	1.27956e-07	-1.3376e-10	-1.48661	8.38135e-06	-1.3376e-10	-1.47895
88916127	chr16:88916127:C:G	1.47463e-07	-1.3376e-10	-1.34472	9.99829e-06	-1.3376e-10	-1.30254
88916184	chr16:88916184:G:A	8.4787e-08	-0.983784	-0.914368	8.35957e-06	-0.71228	-0.76927
88916240	chr16:88916240:ATG:A	1.31368e-07	-1.3376e-10	-1.46029	8.74055e-06	-1.3376e-10	-1.43698
88916378	chr16:88916378:A:G	1.27435e-07	-1.3376e-10	-1.49069	8.33453e-06	-1.3376e-10	-1.48455
88916459	chr16:88916459:G:A	1.26937e-07	-1.3376e-10	-1.49461	8.28862e-06	-1.3376e-10	-1.49007
88916469	chr16:88916469:TGC:T	1.2769e-07	-1.3376e-10	-1.48869	8.35427e-06	-1.3376e-10	-1.48218
88916487	chr16:88916487:T:C	1.2798e-07	-1.3376e-10	-1.48642	8.38351e-06	-1.3376e-10	-1.47869
88916677	chr16:88916677:C:T	1.27626e-07	-1.3376e-10	-1.48919	8.38306e-06	-1.3376e-10	-1.47874
88916772	chr16:88916772:C:T	1.27374e-07	-1.3376e-10	-1.49116	8.3297e-06	-1.3376e-10	-1.48513
88916807	chr16:88916807:T:C	1.41657e-07	-1.3376e-10	-1.38488	9.38847e-06	-1.3376e-10	-1.36547
88917115	chr16:88917115:A:G	1.89694e-07	-1.3376e-10	-1.09288	1.31534e-05	-1.3376e-10	-1.02828
88917119	chr16:88917119:A:G	2.69796e-08	-1.55902	-1.4842	1.64737e-06	-1.60971	-1.49607
88917423	chr16:88917423:G:A	7.58751e-08	-1.15758	-0.851625	5.19572e-06	-1.26637	-0.690756
88917449	chr16:88917449:A:G	1.77325e-07	-1.3376e-10	-1.16031	1.22312e-05	-1.3376e-10	-1.10097
88917506	chr16:88917506:G:A	1.25078e-07	-1.50935	-4.74448e-10	9.49563e-06	-1.35413	-4.74448e-10
88917808	chr16:88917808:AGAC:A	1.53849e-07	-1.3376e-10	-1.30232	1.00741e-05	-1.3376e-10	-1.29499
88917860	chr16:88917860:G:A	1.3641e-07	-1.3376e-10	-1.42263	9.36794e-06	-1.3376e-10	-1.36766
88918010	chr16:88918010:G:A	1.6962e-07	-1.3376e-10	-1.20473	1.16851e-05	-1.3376e-10	-1.14664
88918100	chr16:88918100:C:A	3.30318e-08	-1.44262	-1.3982	2.10441e-06	-1.48326	-1.37766
88918191	chr16:88918191:T:C	1.35697e-07	-1.3376e-10	-1.42787	8.97072e-06	-1.3376e-10	-1.41099
88918219	chr16:88918219:C:T	1.42064e-07	-1.3376e-10	-1.38202	9.44686e-06	-1.3376e-10	-1.35927
88918255	chr16:88918255:C:T	1.68688e-07	-1.3376e-10	-1.21024	1.16195e-05	-1.3376e-10	-1.15227
88918313	chr16:88918313:G:C	1.27486e-07	-1.3376e-10	-1.49028	8.34133e-06	-1.3376e-10	-1.48373
88918548	chr16:88918548:C:T	1.73278e-07	-1.3376e-10	-1.18339	1.19593e-05	-1.3376e-10	-1.12345
88918560	chr16:88918560:C:T	4.49165e-08	-1.65251	-0.880974	2.61533e-06	-1.64101	-1.00256
88918681	chr16:88918681:C:T	2.05894e-07	-1.3376e-10	-1.01093	1.49867e-05	-1.3376e-10	-0.897793
88918775	chr16:88918775:C:CCT	1.22442e-06	-1.3376e-10	0.771926	7.30591e-05	-1.3376e-10	0.686312
88918777	chr16:88918777:A:T	1.23135e-06	-1.3376e-10	0.77757	7.34645e-05	-1.3376e-10	0.691845
88918796	chr16:88918796:A:G	4.14412e-08	-1.65279	-0.961224	2.42775e-06	-1.641	-1.07699
88918810	chr16:88918810:C:T	1.69871e-07	-1.3376e-10	-1.20325	1.17144e-05	-1.3376e-10	-1.14414
88918838	chr16:88918838:T:TCG	1.2982e-07	-1.3376e-10	-1.47215	8.35676e-06	-1.3376e-10	-1.48189
88918949	chr16:88918949:A:C	2.87521e-08	-1.60546	-1.37412	1.84209e-06	-1.56606	-1.42799
88918978	chr16:88918978:T:C	3.3533e-08	-1.62334	-1.20242	1.96612e-06	-1.63979	-1.28911
88918994	chr16:88918994:C:T	1.37158e-07	-1.3376e-10	-1.41716	9.83578e-06	-1.3376e-10	-1.31893
88918995	chr16:88918995:T:G	1.37982e-07	-1.3376e-10	-1.41117	9.92355e-06	-1.3376e-10	-1.31005
88919121	chr16:88919121:G:A	1.64846e-07	-1.3376e-10	-1.23328	1.13293e-05	-1.3376e-10	-1.17756
88919124	chr16:88919124:GT:G	3.31716e-07	-1.3376e-10	-0.534014	2.01656e-05	-1.3376e-10	-0.600979
88919276	chr16:88919276:G:A	1.55182e-07	-1.3376e-10	-1.2937	1.03835e-05	-1.3376e-10	-1.26473
88919506	chr16:88919506:T:C	3.43598e-08	-1.64654	-1.15486	1.95497e-06	-1.65533	-1.27926
88919790	chr16:88919790:A:G	3.30714e-07	-1.3376e-10	-0.53704	1.83323e-05	-1.3376e-10	-0.696291
88919871	chr16:88919871:T:C	3.21155e-08	-1.38389	-1.48507	1.89349e-06	-1.47039	-1.49615
88920110	chr16:88920110:C:T	2.72164e-07	-1.3376e-10	-0.731887	1.54814e-05	-1.3376e-10	-0.865314
88920114	chr16:88920114:C:T	1.27877e-07	-1.3376e-10	-1.48722	8.50671e-06	-1.3376e-10	-1.4641
88920276	chr16:88920276:C:T	1.36251e-07	-1.3376e-10	-1.42379	8.59728e-06	-1.3376e-10	-1.45351
88920324	chr16:88920324:T:G	3.49149e-08	-1.63792	-1.14746	1.96513e-06	-1.65377	-1.27563
88920382	chr16:88920382:T:C	1.43777e-07	-1.3376e-10	-1.37003	9.02464e-06	-1.3376e-10	-1.405
88920527	chr16:88920527:C:T	1.30317e-07	-1.46832	-4.74448e-10	8.13439e-06	-1.50886	-4.74448e-10
88920633	chr16:88920633:G:A	1.36182e-07	-1.4243	-4.74448e-10	8.46166e-06	-1.46941	-4.74448e-10
88920907	chr16:88920907:A:G	3.26631e-08	-1.62156	-1.23049	1.85361e-06	-1.64693	-1.34089
88920983	chr16:88920983:G:A	2.98085e-08	-1.62836	-1.31514	1.73403e-06	-1.64996	-1.40455
88921089	chr16:88921089:C:A	1.96782e-07	0.250011	-1.30621	1.65352e-05	0.586173	-1.38564
88921123	chr16:88921123:A:G	1.38421e-07	-1.3376e-10	-1.40799	9.49424e-06	-1.3376e-10	-1.35427
88921453	chr16:88921453:T:C	3.88193e-07	0.760702	-1.13749	3.41156e-05	1.02894	-1.10414
88921461	chr16:88921461:C:T	1.51225e-07	-1.3376e-10	-1.31952	9.8416e-06	-1.3376e-10	-1.31834
88921546	chr16:88921546:C:T	2.28608e-07	-1.3376e-10	-0.906284	1.47327e-05	-1.3376e-10	-0.91489
88921744	chr16:88921744:A:G	4.58656e-08	-1.55217	-0.960404	2.41368e-06	-1.60194	-1.12187
88921961	chr16:88921961:G:A	1.35496e-07	-1.3376e-10	-1.42935	8.36616e-06	-1.3376e-10	-1.48076
88921972	chr16:88921972:G:A	1.74373e-07	-1.3376e-10	-1.17709	1.18281e-05	-1.3376e-10	-1.13448
88922159	chr16:88922159:C:T	1.28091e-07	-1.3376e-10	-1.48555	8.23625e-06	-1.3376e-10	-1.49641
88922178	chr16:88922178:G:A	1.35997e-07	-1.3376e-10	-1.42566	9.38809e-06	-1.3376e-10	-1.36551
88922232	chr16:88922232:A:ACTGACC	1.82631e-07	-1.3376e-10	-1.13082	1.24471e-05	-1.3376e-10	-1.08347
88922304	chr16:88922304:G:T	2.12724e-07	-1.3376e-10	-0.978296	1.15351e-05	-1.3376e-10	-1.15956
88922307	chr16:88922307:T:C	3.05276e-07	-1.3376e-10	-0.617076	1.56848e-05	-1.3376e-10	-0.852265
88922382	chr16:88922382:T:C	1.86381e-06	-1.3376e-10	1.19208	0.000141302	-1.3376e-10	1.34595
88922597	chr16:88922597:T:C	1.14498e-07	-0.294375	-1.30336	9.96397e-06	-0.0165174	-1.28946
88922651	chr16:88922651:A:G	3.10742e-07	0.188798	-0.788129	2.79393e-05	0.454436	-0.729358
88922891	chr16:88922891:T:C	3.09678e-08	-1.55701	-1.34834	2.12197e-06	-1.59793	-1.25469
88922902	chr16:88922902:A:AC	1.79736e-07	-1.3376e-10	-1.1468	1.22184e-05	-1.3376e-10	-1.10201
88922955	chr16:88922955:G:T	1.08131e-07	-1.65495	-4.74448e-10	7.03723e-06	-1.65374	-4.74448e-10
88923102	chr16:88923102:C:T	1.69972e-07	0.0240178	-1.22668	1.34739e-05	0.32897	-1.33318
88923430	chr16:88923430:T:C	3.23693e-07	-0.558497	-4.74448e-10	1.86569e-05	-0.678738	-4.74448e-10
88923454	chr16:88923454:A:G	2.44983e-07	0.282746	-1.11985	2.23493e-05	0.582607	-1.08077
88923646	chr16:88923646:A:G	1.29237e-07	-1.3376e-10	-1.47664	8.2451e-06	-1.3376e-10	-1.49534
88923949	chr16:88923949:G:A	3.55364e-07	-1.3376e-10	-0.465152	2.63653e-05	-1.3376e-10	-0.332907
88924192	chr16:88924192:C:A	1.9548e-06	1.23975	-4.74448e-10	0.00016667	1.51106	-4.74448e-10
88924228	chr16:88924228:C:T	3.96836e-06	-1.3376e-10	1.94782	0.000204514	-1.3376e-10	1.71568
88924297	chr16:88924297:T:C	2.14744e-07	-1.3376e-10	-0.968846	1.48066e-05	-1.3376e-10	-0.909887
88924495	chr16:88924495:C:T	5.20817e-08	-0.964526	-1.42096	3.74299e-06	-0.83712	-1.44795
88924533	chr16:88924533:T:G	2.62814e-07	-0.990558	0.223712	2.60632e-05	-0.837145	0.492714
88924548	chr16:88924548:C:T	3.16795e-08	-1.59619	-1.28643	2.14803e-06	-1.56244	-1.27796
88924911	chr16:88924911:A:T	5.01674e-08	-1.04486	-1.37807	4.07391e-06	-0.892643	-1.30771
88925068	chr16:88925068:T:C	1.38477e-07	-1.3376e-10	-1.40759	9.08477e-06	-1.3376e-10	-1.39836
88925076	chr16:88925076:G:C	1.40861e-07	-1.3376e-10	-1.39052	9.24883e-06	-1.3376e-10	-1.38046
88925092	chr16:88925092:A:G	7.24e-08	-1.10451	-0.951581	5.39375e-06	-0.978342	-0.941374
88925104	chr16:88925104:C:T	3.2598e-08	-1.62276	-1.23129	2.90674e-06	-1.49039	-1.04754
88925253	chr16:88925253:T:C	3.13237e-07	0.263732	-0.855067	3.73193e-05	0.67682	-0.662265
88925304	chr16:88925304:A:G	1.22458e-07	-0.723217	-0.807312	5.15955e-06	-0.906566	-1.05754
88925335	chr16:88925335:G:A	8.4313e-07	-1.3376e-10	0.398827	6.24062e-05	-1.3376e-10	0.528708
88925507	chr16:88925507:T:C	3.10701e-07	-0.27157	-0.327891	3.73e-05	0.0781004	-0.0640648
88925529	chr16:88925529:A:G	1.25824e-06	-0.359644	1.15882	0.000125717	-0.0618714	1.29095
88925535	chr16:88925535:G:A	1.28359e-06	-0.611572	1.43069	0.000150313	-0.321066	1.72883
88925545	chr16:88925545:G:T	5.85693e-08	-0.996397	-1.27169	4.44583e-06	-0.850861	-1.26213
88925559	chr16:88925559:A:AAG	3.57142e-07	0.00509926	-0.46526	4.43168e-05	0.390718	-0.20431
88925631	chr16:88925631:C:T	3.39598e-07	-0.0122231	-0.498308	4.18844e-05	0.371284	-0.241328
88925637	chr16:88925637:G:C	3.32251e-07	-0.0142989	-0.518105	4.0889e-05	0.36902	-0.263117
88925720	chr16:88925720:G:A	1.94296e-07	-1.3376e-10	-1.06891	1.24826e-05	-1.3376e-10	-1.08062
88925727	chr16:88925727:C:T	2.39953e-07	-1.3376e-10	-0.857851	1.39764e-05	-1.3376e-10	-0.967586
88925776	chr16:88925776:C:T	2.87424e-07	-1.3058	0.628462	2.82149e-05	-1.16787	0.90276
88925787	chr16:88925787:T:C	8.84982e-08	-1.00057	-0.854738	6.64499e-06	-0.874764	-0.836329
88925891	chr16:88925891:C:T	1.39715e-07	-1.3376e-10	-1.39869	9.61152e-06	-1.3376e-10	-1.34199
88925930	chr16:88925930:G:A	2.08691e-07	-0.0367144	-0.960724	2.21966e-05	0.333978	-0.838994
88925981	chr16:88925981:T:C	2.89064e-07	-1.3376e-10	-0.671645	1.90714e-05	-1.3376e-10	-0.656769
88926080	chr16:88926080:G:A	4.80122e-07	-0.164253	-4.74448e-10	3.71677e-05	0.010483	-4.74448e-10
88926103	chr16:88926103:C:G	2.37239e-07	0.356697	-1.22592	2.43988e-05	0.742956	-1.15338
88926211	chr16:88926211:C:T	1.84274e-07	-1.3376e-10	-1.12187	1.10186e-05	-1.3376e-10	-1.20537
88926212	chr16:88926212:G:A	4.21219e-08	-1.12945	-1.46827	3.07681e-06	-0.991759	-1.4893
88926248	chr16:88926248:AGT:A	1.7079e-07	0.283807	-1.48166	1.80815e-05	0.710503	-1.42057
88926277	chr16:88926277:C:T	5.5825e-08	-0.849708	-1.46636	4.49252e-06	-0.676872	-1.42567
88926327	chr16:88926327:ACCT:A	1.26764e-07	-1.3376e-10	-1.49597	8.23875e-06	-1.3376e-10	-1.49611
88926344	chr16:88926344:C:T	4.95265e-07	-1.3376e-10	-0.133201	3.56725e-05	-1.3376e-10	-0.0305766
88926447	chr16:88926447:T:A	4.98799e-07	-1.3376e-10	-0.12609	3.59326e-05	-1.3376e-10	-0.0233119
88926555	chr16:88926555:T:C	2.17649e-07	-1.3376e-10	-0.95541	1.40577e-05	-1.3376e-10	-0.961787
88926743	chr16:88926743:G:A	2.49194e-06	-1.3376e-10	1.48252	0.000229076	-1.3376e-10	1.8291
88926760	chr16:88926760:G:A	5.6835e-07	-1.3376e-10	0.00444336	4.13285e-05	-1.3376e-10	0.116595
88927000	chr16:88927000:G:A	1.01535e-07	-1.19773	-0.52016	8.65853e-06	-1.05547	-0.390946
88927094	chr16:88927094:C:A	1.33065e-07	-0.216155	-1.2313	1.04009e-05	-0.0287473	-1.23431
88927120	chr16:88927120:G:C	3.95202e-07	-0.146254	-0.212644	3.28792e-05	0.044395	-0.156512
88927462	chr16:88927462:G:A	4.58591e-07	-1.3376e-10	-0.210136	3.28791e-05	-1.3376e-10	-0.11212
88927503	chr16:88927503:C:G	1.66644e-07	0.199991	-1.42243	1.28114e-05	0.377822	-1.43244
88927568	chr16:88927568:C:T	1.32684e-07	-0.280408	-1.16992	1.1816e-05	-0.0905816	-1.04492
88927573	chr16:88927573:C:G	1.2545e-07	-0.0132633	-1.49312	9.59868e-06	0.152343	-1.49567
88927674	chr16:88927674:G:A	2.85143e-07	-1.3376e-10	-0.685303	1.90703e-05	-1.3376e-10	-0.656826
88927838	chr16:88927838:C:A	1.77524e-07	-1.3376e-10	-1.15919	1.08007e-05	-1.3376e-10	-1.22535
88927864	chr16:88927864:C:T	3.1687e-06	-1.3376e-10	1.72278	0.000248315	-1.3376e-10	1.90974
88928003	chr16:88928003:C:T	3.04882e-06	-1.3376e-10	1.68422	0.000237967	-1.3376e-10	1.86718
88928151	chr16:88928151:C:A	1.35314e-07	-1.3376e-10	-1.43069	8.80949e-06	-1.3376e-10	-1.42913
88928154	chr16:88928154:G:A	3.71431e-06	-1.3376e-10	1.88165	0.000190767	-1.3376e-10	1.64609
88928248	chr16:88928248:C:T	1.63934e-07	0.257669	-1.4965	1.64286e-05	0.669751	-1.47569
88928333	chr16:88928333:G:A	1.28184e-07	-1.3376e-10	-1.48482	8.4001e-06	-1.3376e-10	-1.47671
88928463	chr16:88928463:G:A	1.49915e-07	0.143142	-1.47137	1.14374e-05	0.313521	-1.48159
88928604	chr16:88928604:G:A	1.94371e-06	-1.3376e-10	1.23406	0.000175373	-1.3376e-10	1.56196
88928792	chr16:88928792:C:T	1.40563e-07	-1.3376e-10	-1.39264	9.08605e-06	-1.3376e-10	-1.39822
88928808	chr16:88928808:T:C	7.7269e-08	-1.03872	-0.952279	5.74568e-06	-0.907336	-0.949173
88928848	chr16:88928848:G:A	2.9559e-06	-1.3376e-10	1.65326	0.000230102	-1.3376e-10	1.83357
88928979	chr16:88928979:G:A	6.89834e-07	-1.3376e-10	0.198158	5.02312e-05	-1.3376e-10	0.31168
88929004	chr16:88929004:C:T	1.37996e-07	-1.3376e-10	-1.41107	9.29335e-06	-1.3376e-10	-1.37566
88929024	chr16:88929024:G:A	4.16116e-08	-1.23255	-1.37737	3.05759e-06	-1.11422	-1.37311
88929029	chr16:88929029:T:C	1.09312e-07	-1.38471	-0.259374	8.32414e-06	-1.27243	-0.213372
88929104	chr16:88929104:G:A	4.70488e-08	-1.03108	-1.45603	5.36448e-06	-0.564498	-1.36066
88929231	chr16:88929231:G:A	1.4366e-07	-1.37085	-4.74448e-10	8.91616e-06	-1.41709	-4.74448e-10
88929279	chr16:88929279:CA:C	5.93331e-08	-0.974613	-1.28051	4.42771e-06	-0.844608	-1.27247
88929539	chr16:88929539:C:T	5.54744e-07	-1.3376e-10	-0.0197868	4.00314e-05	-1.3376e-10	0.0847065
88929543	chr16:88929543:C:T	1.29771e-07	-1.3376e-10	-1.47252	8.32587e-06	-1.3376e-10	-1.48559
88930322	chr16:88930322:C:T	1.27721e-07	-1.3376e-10	-1.48844	8.56613e-06	-1.3376e-10	-1.45714
88930433	chr16:88930433:A:G	1.52e-07	-0.082648	-1.23177	1.25183e-05	0.270802	-1.34857
88930560	chr16:88930560:C:A	1.65577e-07	-1.3376e-10	-1.22886	1.17877e-05	-1.3376e-10	-1.1379
88930676	chr16:88930676:G:A	9.74556e-07	-1.3376e-10	0.543689	5.6108e-05	-1.3376e-10	0.422322
88930898	chr16:88930898:G:C	1.27057e-07	-1.3376e-10	-1.49366	8.44902e-06	-1.3376e-10	-1.47091
88930963	chr16:88930963:G:A	1.26796e-07	-1.3376e-10	-1.49571	8.23408e-06	-1.3376e-10	-1.49667
88931477	chr16:88931477:G:A	1.65019e-07	-1.3376e-10	-1.23223	1.13093e-05	-1.3376e-10	-1.17933
88931527	chr16:88931527:G:A	2.85827e-07	-1.3376e-10	-0.682906	2.01567e-05	-1.3376e-10	-0.601423
88931784	chr16:88931784:C:T	1.97325e-07	-0.159274	-0.894168	6.91178e-06	-0.514799	-1.15693
88931801	chr16:88931801:A:G	1.85587e-07	-0.510277	-0.604492	1.30492e-05	-0.317274	-0.71896
88931802	chr16:88931802:G:T	1.12005e-07	-1.61975	-4.74448e-10	7.12912e-06	-1.64077	-4.74448e-10
88932001	chr16:88932001:G:A	5.10645e-08	-1.03741	-1.36779	3.77212e-06	-0.856918	-1.4204
88932083	chr16:88932083:G:A	1.62293e-07	-1.3376e-10	-1.24889	1.10669e-05	-1.3376e-10	-1.201
88932360	chr16:88932360:T:C	8.83424e-08	-0.812369	-1.0447	8.53526e-06	-0.580967	-0.879784
88932373	chr16:88932373:G:A	1.27896e-07	-1.3376e-10	-1.48708	8.38526e-06	-1.3376e-10	-1.47848
88932401	chr16:88932401:G:A	1.66038e-07	-1.3376e-10	-1.22607	1.07204e-05	-1.3376e-10	-1.2328
88932405	chr16:88932405:T:C	3.9432e-08	-1.28942	-1.3743	2.80786e-06	-1.14784	-1.4247
88932653	chr16:88932653:A:C	1.31593e-07	-1.3376e-10	-1.45858	8.72889e-06	-1.3376e-10	-1.43832
88932956	chr16:88932956:G:A	1.83886e-07	-1.12398	-4.74448e-10	1.0473e-05	-1.25615	-4.74448e-10
88933039	chr16:88933039:C:T	1.26773e-07	-1.3376e-10	-1.49589	8.23677e-06	-1.3376e-10	-1.49635
88933121	chr16:88933121:T:C	1.26937e-07	-1.3376e-10	-1.49461	8.24454e-06	-1.3376e-10	-1.49541
88933763	chr16:88933763:TCA:T	1.26736e-07	-1.3376e-10	-1.49619	8.23897e-06	-1.3376e-10	-1.49608
88933784	chr16:88933784:TC:T	7.99579e-08	-0.473025	-1.48377	7.09302e-06	-0.149194	-1.49665
88933796	chr16:88933796:T:C	6.63886e-07	-1.3376e-10	0.159816	4.84515e-05	-1.3376e-10	0.275606
88933895	chr16:88933895:G:T	6.71036e-08	-0.637719	-1.49434	5.7969e-06	-0.376526	-1.47111
88934010	chr16:88934010:A:G	1.8685e-07	-1.3376e-10	-1.10799	1.23993e-05	-1.3376e-10	-1.08731
88934639	chr16:88934639:A:G	7.61907e-08	-0.888668	-1.11639	5.68428e-06	-0.651396	-1.21586
88934857	chr16:88934857:A:G	1.2742e-07	-1.3376e-10	-1.49081	8.36084e-06	-1.3376e-10	-1.4814
88934932	chr16:88934932:G:A	2.48508e-07	-1.3376e-10	-0.82282	1.72874e-05	-1.3376e-10	-0.754982
88934989	chr16:88934989:C:T	1.26751e-07	-1.3376e-10	-1.49607	8.3835e-06	-1.3376e-10	-1.47869
88935035	chr16:88935035:T:C	6.26476e-08	-0.851264	-1.3495	4.86744e-06	-0.591111	-1.43128
88935432	chr16:88935432:G:A	1.19464e-07	-1.55528	-4.74448e-10	7.75073e-06	-1.55717	-4.74448e-10
88935694	chr16:88935694:G:A	1.30819e-07	-1.3376e-10	-1.46448	8.65884e-06	-1.3376e-10	-1.44638
88935990	chr16:88935990:C:A	6.2832e-08	-0.713242	-1.48459	5.33499e-06	-0.435435	-1.49524
88936198	chr16:88936198:G:C	5.07339e-07	-1.3376e-10	-0.109115	3.46776e-05	-1.3376e-10	-0.0588627
88936273	chr16:88936273:C:T	1.30906e-07	-1.3376e-10	-1.46381	8.65705e-06	-1.3376e-10	-1.44658
88936295	chr16:88936295:C:T	1.95476e-07	-1.3376e-10	-1.06286	1.28454e-05	-1.3376e-10	-1.05197
88936420	chr16:88936420:C:T	5.35425e-07	-1.3376e-10	-0.0552327	3.67496e-05	-1.3376e-10	-0.000829961
88936453	chr16:88936453:G:A	8.04442e-08	-0.487258	-1.46347	7.71084e-06	-0.184626	-1.3777
88936830	chr16:88936830:A:G	1.26963e-07	-1.3376e-10	-1.4944	8.23584e-06	-1.3376e-10	-1.49646
88936974	chr16:88936974:T:C	1.66586e-07	-1.3376e-10	-1.22278	1.091e-05	-1.3376e-10	-1.21527
88936980	chr16:88936980:A:G	4.20755e-06	-1.3376e-10	2.00634	0.000224281	-1.3376e-10	1.80794
88937056	chr16:88937056:C:T	2.47416e-07	-1.3376e-10	-0.827225	1.69695e-05	-1.3376e-10	-0.773542
88937061	chr16:88937061:A:C	1.89562e-07	-1.3376e-10	-1.09358	1.2817e-05	-1.3376e-10	-1.05418
88937080	chr16:88937080:T:C	2.85047e-07	-1.3376e-10	-0.68564	1.5607e-05	-1.3376e-10	-0.85724
88937099	chr16:88937099:C:T	1.39178e-07	-1.3376e-10	-1.40254	9.3872e-06	-1.3376e-10	-1.36561
88937394	chr16:88937394:C:T	1.29422e-07	-1.3376e-10	-1.47522	8.54619e-06	-1.3376e-10	-1.45947
88937631	chr16:88937631:C:T	1.29048e-07	-1.3376e-10	-1.47811	8.47984e-06	-1.3376e-10	-1.46727
88937717	chr16:88937717:C:A	1.20075e-07	-1.55018	-4.74448e-10	7.19505e-06	-1.63156	-4.74448e-10
88937842	chr16:88937842:C:T	1.7358e-07	-1.3376e-10	-1.18166	1.17595e-05	-1.3376e-10	-1.1403
88937852	chr16:88937852:A:G	1.47324e-07	-1.3376e-10	-1.34566	9.67936e-06	-1.3376e-10	-1.33496
88937877	chr16:88937877:G:A	1.39547e-07	-1.3376e-10	-1.39989	9.24216e-06	-1.3376e-10	-1.38118
88937952	chr16:88937952:C:T	6.00352e-08	-0.746836	-1.49653	4.97817e-06	-0.503274	-1.49662
88938182	chr16:88938182:C:G	1.65923e-07	-1.3376e-10	-1.22677	1.04461e-05	-1.3376e-10	-1.25873
88938253	chr16:88938253:A:C	1.27401e-07	-1.3376e-10	-1.49096	8.44118e-06	-1.3376e-10	-1.47183
88938255	chr16:88938255:T:C	6.46581e-08	-0.693842	-1.47534	5.53162e-06	-0.435044	-1.45943
88938457	chr16:88938457:G:A	1.5271e-07	-1.3376e-10	-1.30976	1.06318e-05	-1.3376e-10	-1.24111
88939051	chr16:88939051:C:T	1.3365e-07	-1.3376e-10	-1.44307	8.75056e-06	-1.3376e-10	-1.43584
88939741	chr16:88939741:T:G	1.4782e-07	-1.3376e-10	-1.3423	9.31949e-06	-1.3376e-10	-1.37285
88940561	chr16:88940561:G:C	1.28362e-07	-1.3376e-10	-1.48344	8.32191e-06	-1.3376e-10	-1.48606
88942149	chr16:88942149:C:G	7.78351e-08	-0.543778	-1.43992	7.09374e-06	-0.232033	-1.41371
88942364	chr16:88942364:C:T	1.14043e-07	-1.60172	-4.74448e-10	7.4463e-06	-1.59724	-4.74448e-10
88942540	chr16:88942540:G:A	1.26841e-07	-1.3376e-10	-1.49536	8.35691e-06	-1.3376e-10	-1.48187
88943031	chr16:88943031:GGCACAGTGGATT:G	2.73278e-07	-1.3376e-10	-0.727803	1.93016e-05	-1.3376e-10	-0.644769
88943260	chr16:88943260:C:T	2.19059e-07	-1.3376e-10	-0.948951	1.47042e-05	-1.3376e-10	-0.916821
88943443	chr16:88943443:A:C	1.2669e-07	-1.3376e-10	-1.49655	8.33282e-06	-1.3376e-10	-1.48476
88943444	chr16:88943444:G:C	1.26689e-07	-1.3376e-10	-1.49656	8.33261e-06	-1.3376e-10	-1.48478
88943525	chr16:88943525:G:C	1.29919e-07	-1.3376e-10	-1.47138	8.35347e-06	-1.3376e-10	-1.48228
88943698	chr16:88943698:G:A	1.54225e-07	-1.3376e-10	-1.29988	1.03373e-05	-1.3376e-10	-1.2692
88943702	chr16:88943702:A:G	2.68498e-07	-1.3376e-10	-0.74545	1.91579e-05	-1.3376e-10	-0.652244
88943883	chr16:88943883:C:T	3.18355e-08	-1.38175	-1.49596	2.43259e-06	-1.22314	-1.49286
88943921	chr16:88943921:C:G	1.30309e-07	-1.3376e-10	-1.46838	8.3192e-06	-1.3376e-10	-1.48639
88944044	chr16:88944044:A:G	3.75153e-08	-1.64144	-1.07211	2.55332e-06	-1.63309	-1.03447
88944066	chr16:88944066:G:A	4.62697e-08	-1.26147	-1.24234	3.16539e-06	-1.26826	-1.18442
88944112	chr16:88944112:C:T	2.80876e-08	-1.53944	-1.46353	1.90701e-06	-1.47872	-1.4807
88944129	chr16:88944129:A:G	1.34944e-06	-1.3376e-10	0.869155	7.08612e-05	-1.3376e-10	0.655766
88944505	chr16:88944505:C:T	1.88251e-07	-1.3376e-10	-1.10052	1.27914e-05	-1.3376e-10	-1.05618
88944641	chr16:88944641:A:G	2.40362e-07	-1.3376e-10	-0.856148	1.64588e-05	-1.3376e-10	-0.804096
88944696	chr16:88944696:C:T	2.19141e-06	-1.3376e-10	1.35401	0.000167619	-1.3376e-10	1.51674
88945675	chr16:88945675:C:G	1.31855e-07	-1.3376e-10	-1.45659	9.09356e-06	-1.3376e-10	-1.39739
88946030	chr16:88946030:G:A	1.74009e-07	-1.3376e-10	-1.17919	1.1645e-05	-1.3376e-10	-1.15008
88946077	chr16:88946077:G:A	1.07912e-07	-0.194978	-1.462	1.09407e-05	0.175675	-1.38814
88946137	chr16:88946137:G:A	1.86819e-07	-1.3376e-10	-1.10816	1.22243e-05	-1.3376e-10	-1.10153
88946801	chr16:88946801:T:A	1.30297e-07	-1.3376e-10	-1.46848	8.57883e-06	-1.3376e-10	-1.45566
88947213	chr16:88947213:G:A	1.36954e-07	-1.3376e-10	-1.41865	9.72488e-06	-1.3376e-10	-1.33027
88947358	chr16:88947358:C:T	1.78628e-07	-1.3376e-10	-1.15299	1.20168e-05	-1.3376e-10	-1.11865
88947440	chr16:88947440:A:G	4.15643e-08	-1.21749	-1.39356	3.47368e-06	-1.0479	-1.31184
88947743	chr16:88947743:A:T	1.3964e-07	-1.3376e-10	-1.39923	8.82828e-06	-1.3376e-10	-1.427
88947870	chr16:88947870:C:T	2.0154e-07	-1.3376e-10	-1.03231	1.36344e-05	-1.3376e-10	-0.992363
88948096	chr16:88948096:A:C	1.26762e-07	-1.3376e-10	-1.49599	8.23485e-06	-1.3376e-10	-1.49658
88948381	chr16:88948381:G:A	1.57861e-07	-1.3376e-10	-1.27658	1.09239e-05	-1.3376e-10	-1.21401
88948463	chr16:88948463:G:A	6.6872e-08	-0.681019	-1.45449	5.62959e-06	-0.408967	-1.46795
88948506	chr16:88948506:A:T	1.26233e-07	-1.50016	-4.74448e-10	7.39118e-06	-1.60467	-4.74448e-10
88948977	chr16:88948977:C:G	1.61133e-07	-1.3376e-10	-1.25607	1.14336e-05	-1.3376e-10	-1.1684
88949021	chr16:88949021:G:A	1.84432e-07	-1.3376e-10	-1.12101	1.24444e-05	-1.3376e-10	-1.08369
88949445	chr16:88949445:G:C	1.57611e-07	-1.3376e-10	-1.27817	1.09098e-05	-1.3376e-10	-1.21529
88949475	chr16:88949475:C:G	1.35258e-07	-1.3376e-10	-1.43111	8.91766e-06	-1.3376e-10	-1.41692
88949648	chr16:88949648:A:G	1.55834e-07	-1.3376e-10	-1.2895	1.02735e-05	-1.3376e-10	-1.27539
88949966	chr16:88949966:G:A	7.46589e-08	-0.555238	-1.47013	7.12743e-06	-0.230136	-1.41087
88950086	chr16:88950086:A:C	8.13514e-08	-0.443344	-1.49617	7.46421e-06	-0.111456	-1.48338
88950213	chr16:88950213:C:T	1.86167e-07	-1.11165	-4.74448e-10	1.70587e-05	-0.768299	-4.74448e-10
88951322	chr16:88951322:T:G	1.28735e-07	-1.3376e-10	-1.48053	8.30709e-06	-1.3376e-10	-1.48785
88951327	chr16:88951327:T:C	4.07802e-07	-1.3376e-10	-0.327513	2.72251e-05	-1.3376e-10	-0.300818
88951718	chr16:88951718:C:T	5.28722e-08	-0.878179	-1.49224	4.29802e-06	-0.655691	-1.49111
88951951	chr16:88951951:C:T	1.26698e-07	-1.3376e-10	-1.49649	8.23406e-06	-1.3376e-10	-1.49668
88951987	chr16:88951987:G:A	2.29015e-07	-1.3376e-10	-0.904506	1.51146e-05	-1.3376e-10	-0.889297
88952166	chr16:88952166:T:A	1.26867e-07	-1.3376e-10	-1.49516	8.23524e-06	-1.3376e-10	-1.49653
88952411	chr16:88952411:G:A	1.30941e-07	-1.3376e-10	-1.46355	8.34257e-06	-1.3376e-10	-1.48359
88952545	chr16:88952545:C:T	3.57434e-07	-0.459342	-4.74448e-10	1.92809e-05	-0.645844	-4.74448e-10
88952588	chr16:88952588:G:A	3.01062e-07	-0.630977	-4.74448e-10	1.6495e-05	-0.801899	-4.74448e-10
88952758	chr16:88952758:A:G	2.68722e-08	-1.65352	-1.39368	1.84091e-06	-1.65277	-1.34193
88952763	chr16:88952763:C:G	1.26754e-07	-1.3376e-10	-1.49604	8.26317e-06	-1.3376e-10	-1.49315
88952774	chr16:88952774:C:T	2.32343e-06	-1.3376e-10	1.41251	0.000126562	-1.3376e-10	1.23578
88953301	chr16:88953301:G:T	3.99794e-07	-0.347343	-4.74448e-10	2.12742e-05	-0.547461	-4.74448e-10
88953445	chr16:88953445:A:G	6.33469e-08	-0.695511	-1.49416	5.76729e-06	-0.383135	-1.46962
88953714	chr16:88953714:G:A	1.31073e-07	-1.3376e-10	-1.46254	8.71953e-06	-1.3376e-10	-1.43939
88954243	chr16:88954243:C:T	3.33054e-08	-1.34029	-1.49228	2.48655e-06	-1.19995	-1.49411
88954244	chr16:88954244:G:A	3.02829e-08	-1.43109	-1.49662	2.0972e-06	-1.37463	-1.48973
88956173	chr16:88956173:C:T	7.24206e-08	-0.560884	-1.49492	6.61259e-06	-0.228634	-1.48735
88956239	chr16:88956239:C:T	1.66977e-07	-1.3376e-10	-1.22044	1.09623e-05	-1.3376e-10	-1.2105
88956299	chr16:88956299:C:T	1.3632e-07	-1.3376e-10	-1.42329	8.59097e-06	-1.3376e-10	-1.45425
88956357	chr16:88956357:C:T	3.86145e-07	-1.3376e-10	-0.38208	2.47993e-05	-1.3376e-10	-0.39414
88956368	chr16:88956368:G:A	1.13877e-07	-1.60317	-4.74448e-10	7.15066e-06	-1.63775	-4.74448e-10
88956740	chr16:88956740:C:T	3.68558e-07	0.829959	-1.25866	4.41814e-05	1.38252	-1.19918
88956766	chr16:88956766:G:T	1.12865e-06	0.690486	-4.74448e-10	5.22687e-05	0.351441	-4.74448e-10
88956979	chr16:88956979:TGCGGCAGCCTGAAGTCGGCTGAACCACAGAATGAGTGGCTCACC:T	9.35175e-08	-1.26583	-0.534313	6.24561e-06	-1.16783	-0.605253
88957029	chr16:88957029:A:G	1.28037e-07	-1.3376e-10	-1.48598	8.43305e-06	-1.3376e-10	-1.4728
88957093	chr16:88957093:C:T	1.71606e-07	-1.3376e-10	-1.19309	1.13202e-05	-1.3376e-10	-1.17836
88957164	chr16:88957164:G:T	7.99024e-08	-0.481921	-1.47557	6.0869e-06	-0.302826	-1.49599
88957198	chr16:88957198:G:A	1.26677e-07	-1.3376e-10	-1.49666	8.25628e-06	-1.3376e-10	-1.49398
88957866	chr16:88957866:C:T	1.43307e-07	-1.3376e-10	-1.37331	9.64475e-06	-1.3376e-10	-1.33854
88957910	chr16:88957910:T:TTA	3.4911e-07	-1.3376e-10	-0.482907	2.29703e-05	-1.3376e-10	-0.470755
88957969	chr16:88957969:G:C	1.28167e-07	-1.3376e-10	-1.48496	8.23918e-06	-1.3376e-10	-1.49606
88958042	chr16:88958042:G:A	2.98284e-08	-1.6156	-1.32723	2.21827e-06	-1.57707	-1.23116
88958103	chr16:88958103:C:T	2.43103e-07	-1.3376e-10	-0.844807	1.57729e-05	-1.3376e-10	-0.846663
88958155	chr16:88958155:C:T	8.20398e-07	-1.3376e-10	0.371496	4.58221e-05	-1.3376e-10	0.21981
88958206	chr16:88958206:C:T	1.22681e-07	-1.5287	-4.74448e-10	9.66838e-06	-1.3361	-4.74448e-10
88958207	chr16:88958207:G:A	3.36415e-07	-0.519948	-4.74448e-10	1.82006e-05	-0.703504	-4.74448e-10
88958429	chr16:88958429:T:C	5.94069e-08	-1.47919	-0.774691	4.97183e-06	-1.42771	-0.573464
88958432	chr16:88958432:C:G	2.06013e-07	-1.3376e-10	-1.01035	1.3738e-05	-1.3376e-10	-0.984793
88958470	chr16:88958470:C:T	5.25891e-07	-1.3376e-10	-0.0731993	3.59062e-05	-1.3376e-10	-0.0240467
88958481	chr16:88958481:C:T	2.80171e-07	-1.3376e-10	-0.702894	1.69247e-05	-1.3376e-10	-0.77618
88958491	chr16:88958491:C:T	1.2856e-07	-1.3376e-10	-1.4819	8.29992e-06	-1.3376e-10	-1.48871
88958874	chr16:88958874:G:A	1.33911e-07	-1.44112	-4.74448e-10	8.87186e-06	-1.42207	-4.74448e-10
88959058	chr16:88959058:A:T	1.74452e-07	-1.3376e-10	-1.17664	1.22521e-05	-1.3376e-10	-1.09926
88959271	chr16:88959271:C:T	4.73265e-07	-1.3376e-10	-0.178638	3.0737e-05	-1.3376e-10	-0.17949
88959772	chr16:88959772:T:C	9.0515e-07	-1.3376e-10	0.469807	7.1985e-05	-1.3376e-10	0.671501
88959774	chr16:88959774:C:G	1.5368e-07	-1.3376e-10	-1.30342	1.01158e-05	-1.3376e-10	-1.29086
88960091	chr16:88960091:T:A	2.57393e-07	-1.3376e-10	-0.787688	1.70437e-05	-1.3376e-10	-0.769174
88960273	chr16:88960273:G:A	4.5993e-08	-1.26035	-1.24945	3.80173e-06	-1.10611	-1.16339
88960751	chr16:88960751:G:GT	2.19547e-07	-1.3376e-10	-0.946726	1.40033e-05	-1.3376e-10	-0.965665
88960762	chr16:88960762:T:G	1.48599e-07	-1.3376e-10	-1.33704	9.10138e-06	-1.3376e-10	-1.39653
88960859	chr16:88960859:C:G	2.46727e-07	-1.3376e-10	-0.830012	1.50932e-05	-1.3376e-10	-0.890711
88960920	chr16:88960920:G:A	7.25855e-08	-0.913736	-1.13979	5.95447e-06	-0.682949	-1.13787
88961246	chr16:88961246:C:T	9.75437e-08	-0.373377	-1.38462	9.32406e-06	0.0194011	-1.39176
88961925	chr16:88961925:C:G	2.83539e-07	-1.3376e-10	-0.690944	1.76932e-05	-1.3376e-10	-0.731778
88962527	chr16:88962527:C:T	5.66781e-07	-1.3376e-10	0.00167948	3.67756e-05	-1.3376e-10	-0.000121199
88962570	chr16:88962570:C:T	2.71347e-08	-1.54624	-1.49124	1.86367e-06	-1.49081	-1.4916
88962670	chr16:88962670:G:A	6.32774e-08	-1.07892	-1.11185	5.50066e-06	-0.896353	-1.00374
88962753	chr16:88962753:G:A	1.34047e-07	-1.3376e-10	-1.4401	8.69535e-06	-1.3376e-10	-1.44217
88962808	chr16:88962808:C:T	4.18383e-08	-1.59207	-1.01241	2.59078e-06	-1.56192	-1.09108
88962965	chr16:88962965:C:T	2.84759e-07	-1.3376e-10	-0.686651	1.86374e-05	-1.3376e-10	-0.679787
88963028	chr16:88963028:C:T	1.56923e-07	-1.3376e-10	-1.28254	9.97326e-06	-1.3376e-10	-1.30505
88963320	chr16:88963320:C:T	1.91653e-07	-1.3376e-10	-1.0826	1.26852e-05	-1.3376e-10	-1.06452
88963494	chr16:88963494:C:T	1.14126e-07	-1.60099	-4.74448e-10	7.36193e-06	-1.60863	-4.74448e-10
88963623	chr16:88963623:C:A	1.26743e-07	-1.3376e-10	-1.49613	8.23754e-06	-1.3376e-10	-1.49625
88963710	chr16:88963710:T:C	4.16565e-08	-1.59939	-1.00945	2.56833e-06	-1.57187	-1.08983
88963844	chr16:88963844:T:A	6.12531e-08	-1.19991	-1.02337	3.60042e-06	-1.2131	-1.11081
88963886	chr16:88963886:G:A	3.16704e-07	-0.580326	-4.74448e-10	1.90375e-05	-0.658547	-4.74448e-10
88964201	chr16:88964201:T:C	7.85722e-08	-0.979587	-0.994689	6.47008e-06	-0.793267	-0.944501
88964208	chr16:88964208:A:G	1.92003e-07	-1.3376e-10	-1.08078	1.23256e-05	-1.3376e-10	-1.09328
88964329	chr16:88964329:T:TA	3.12807e-08	-1.6259	-1.26939	1.81068e-06	-1.61711	-1.39415
88964521	chr16:88964521:G:A	3.76457e-08	-1.58921	-1.12087	2.35262e-06	-1.55911	-1.19032
88964702	chr16:88964702:C:A	1.77089e-06	1.14095	-4.74448e-10	0.000372007	2.31396	-4.74448e-10
88965009	chr16:88965009:C:G	1.09462e-07	-1.64271	-4.74448e-10	7.03768e-06	-1.65368	-4.74448e-10
88965535	chr16:88965535:A:G	5.67339e-07	-1.3376e-10	0.00266407	4.53487e-05	-1.3376e-10	0.209425
88965582	chr16:88965582:C:T	2.70058e-08	-1.54575	-1.49649	1.88498e-06	-1.50422	-1.46682
88965980	chr16:88965980:A:C	3.6797e-08	-1.26642	-1.46645	2.4995e-06	-1.21181	-1.47706
88966093	chr16:88966093:G:C	2.14936e-07	-0.170989	-0.796964	2.28868e-05	0.0866244	-0.56102
88966223	chr16:88966223:T:C	3.87115e-08	-1.46123	-1.22093	2.44969e-06	-1.52785	-1.18114
88966631	chr16:88966631:C:G	2.08211e-07	-1.3376e-10	-0.999741	1.26005e-05	-1.3376e-10	-1.07122
88966918	chr16:88966918:G:A	4.30458e-07	-1.3376e-10	-0.273445	3.32333e-05	-1.3376e-10	-0.101404
88967462	chr16:88967462:C:T	1.65868e-07	-1.3376e-10	-1.2271	1.20435e-05	-1.3376e-10	-1.11643
88967588	chr16:88967588:C:T	3.1439e-07	-1.3376e-10	-0.587661	1.92386e-05	-1.3376e-10	-0.648037
88967660	chr16:88967660:G:A	1.10004e-07	-0.148248	-1.48953	7.23971e-06	-0.1287	-1.49668
88967770	chr16:88967770:C:T	4.37474e-07	-1.3376e-10	-0.257277	3.3509e-05	-1.3376e-10	-0.0931414
88967854	chr16:88967854:C:T	1.82218e-07	-1.3376e-10	-1.13309	1.19161e-05	-1.3376e-10	-1.12707
88967986	chr16:88967986:T:C	4.20144e-07	-1.3376e-10	-0.297695	2.22123e-05	-1.3376e-10	-0.50431
88968123	chr16:88968123:A:T	1.53375e-07	-1.3376e-10	-1.30541	1.15287e-05	-1.3376e-10	-1.16012
88968267	chr16:88968267:G:C	1.08092e-07	-1.65531	-4.74448e-10	7.03823e-06	-1.6536	-4.74448e-10
88968359	chr16:88968359:C:G	1.35827e-07	-1.3376e-10	-1.42691	8.95363e-06	-1.3376e-10	-1.4129
88968593	chr16:88968593:T:A	2.50082e-07	-1.3376e-10	-0.816507	1.65736e-05	-1.3376e-10	-0.797146
88968627	chr16:88968627:C:T	3.44726e-07	-1.3376e-10	-0.495544	2.53587e-05	-1.3376e-10	-0.371834
88968841	chr16:88968841:T:C	4.13813e-08	-1.60785	-1.00762	3.04186e-06	-1.63744	-0.855048
88968897	chr16:88968897:C:A	3.42716e-07	-1.3376e-10	-0.501393	1.83549e-05	-1.3376e-10	-0.695062
88968903	chr16:88968903:G:GACCATA	8.34986e-08	-0.543833	-1.36963	5.49342e-06	-0.599516	-1.30189
88968937	chr16:88968937:G:A	3.59619e-08	-1.4499	-1.30594	2.02417e-06	-1.45497	-1.44482
88968940	chr16:88968940:G:A	2.53233e-07	-1.3376e-10	-0.803985	1.66836e-05	-1.3376e-10	-0.790531
88968958	chr16:88968958:G:A	3.31023e-07	-1.3376e-10	-0.536107	2.00504e-05	-1.3376e-10	-0.60671
88969376	chr16:88969376:C:T	1.49627e-07	-1.3376e-10	-1.33015	9.73585e-06	-1.3376e-10	-1.32914
88969434	chr16:88969434:G:C	1.29704e-07	-1.3376e-10	-1.47304	8.45686e-06	-1.3376e-10	-1.46998
88969501	chr16:88969501:C:T	3.29181e-07	-1.3376e-10	-0.541685	2.01035e-05	-1.3376e-10	-0.604063
88969664	chr16:88969664:C:T	3.2375e-07	-1.3376e-10	-0.558323	2.0912e-05	-1.3376e-10	-0.564635
88969682	chr16:88969682:G:A	2.94382e-08	-1.4767	-1.4793	1.90708e-06	-1.46397	-1.49541
88969806	chr16:88969806:G:A	1.38804e-07	0.0451404	-1.45037	9.17118e-06	0.0899438	-1.47883
88969850	chr16:88969850:G:A	2.10764e-07	-0.0411649	-0.946389	1.27108e-05	0.00193635	-1.06444
88969981	chr16:88969981:C:G	1.60595e-07	-1.3376e-10	-1.25941	1.08391e-05	-1.3376e-10	-1.2218
88969985	chr16:88969985:C:CT	3.29297e-08	-1.34954	-1.49438	2.26852e-06	-1.30591	-1.47992
88970305	chr16:88970305:G:A	3.41481e-08	-1.37404	-1.43355	2.21297e-06	-1.43366	-1.37696
88970320	chr16:88970320:C:T	1.48178e-07	-1.3376e-10	-1.33988	9.85143e-06	-1.3376e-10	-1.31734
88970335	chr16:88970335:G:A	2.52516e-08	-1.61292	-1.49648	1.65215e-06	-1.6392	-1.46368
88970405	chr16:88970405:G:A	1.16013e-07	-1.58459	-4.74448e-10	7.42071e-06	-1.60068	-4.74448e-10
88970543	chr16:88970543:C:T	1.33643e-07	-1.3376e-10	-1.44312	8.85743e-06	-1.3376e-10	-1.4237
88970589	chr16:88970589:G:A	5.07926e-08	-0.914005	-1.49654	3.44556e-06	-0.90384	-1.46403
88970722	chr16:88970722:C:T	4.65117e-08	-1.00234	-1.49625	3.5219e-06	-0.862508	-1.48345
88970756	chr16:88970756:G:C	1.56373e-07	-1.3376e-10	-1.28605	1.02654e-05	-1.3376e-10	-1.27618
88970978	chr16:88970978:C:T	1.51142e-07	-1.3376e-10	-1.32007	9.22527e-06	-1.3376e-10	-1.38301
88971628	chr16:88971628:C:T	1.77344e-07	-1.3376e-10	-1.1602	1.03915e-05	-1.3376e-10	-1.26397
88971629	chr16:88971629:G:A	1.35766e-07	-1.42736	-4.74448e-10	8.85946e-06	-1.42347	-4.74448e-10
88971857	chr16:88971857:G:A	2.13269e-07	-1.3376e-10	-0.975739	1.24043e-05	-1.3376e-10	-1.08691
88971934	chr16:88971934:T:A	3.78603e-07	-1.3376e-10	-0.401805	2.53114e-05	-1.3376e-10	-0.373703
88971947	chr16:88971947:G:A	4.44683e-08	-1.07793	-1.46558	2.93037e-06	-1.0342	-1.49563
88972321	chr16:88972321:C:T	2.32017e-07	-1.3376e-10	-0.891485	1.53792e-05	-1.3376e-10	-0.871938
88972392	chr16:88972392:G:C	1.31579e-07	-1.3376e-10	-1.45869	8.3753e-06	-1.3376e-10	-1.47967
88972472	chr16:88972472:G:T	1.08116e-07	-0.225598	-1.42949	6.74073e-06	-0.222808	-1.47398
88972532	chr16:88972532:T:C	1.13896e-07	-1.60301	-4.74448e-10	7.23954e-06	-1.6254	-4.74448e-10
88972766	chr16:88972766:C:T	1.12529e-07	-1.61509	-4.74448e-10	7.34921e-06	-1.61036	-4.74448e-10
88973009	chr16:88973009:C:T	1.36354e-07	-1.3376e-10	-1.42304	9.0652e-06	-1.3376e-10	-1.40051
88973013	chr16:88973013:C:T	1.25628e-07	-1.50497	-4.74448e-10	8.2208e-06	-1.49829	-4.74448e-10
88973312	chr16:88973312:C:T	1.00342e-07	-0.358749	-1.37096	6.03955e-06	-0.366088	-1.44054
88973448	chr16:88973448:A:G	2.79439e-08	-1.55	-1.4581	1.78358e-06	-1.58039	-1.44595
88973733	chr16:88973733:C:T	1.38317e-07	-1.3376e-10	-1.40875	9.22206e-06	-1.3376e-10	-1.38336
88973789	chr16:88973789:C:T	1.30476e-07	-1.3376e-10	-1.4671	8.46192e-06	-1.3376e-10	-1.46938
88973914	chr16:88973914:C:T	1.27867e-07	-1.3376e-10	-1.4873	8.24772e-06	-1.3376e-10	-1.49502
88974703	chr16:88974703:C:T	1.19975e-07	-1.22668	-0.324328	8.52879e-06	-1.27696	-0.184551
88974757	chr16:88974757:G:A	5.10495e-08	-1.59406	-0.811435	3.85369e-06	-1.62977	-0.626157
88974912	chr16:88974912:T:A	3.37897e-07	-1.3376e-10	-0.515552	2.3109e-05	-1.3376e-10	-0.464733
88975144	chr16:88975144:CATGTCAGAGGTCCACCCTGACCCTCTCTGCTCCACATCTTT:C	1.56753e-07	-1.28362	-4.74448e-10	1.08915e-05	-1.21698	-4.74448e-10
88975470	chr16:88975470:A:G	1.32754e-07	-1.3376e-10	-1.4498	8.81239e-06	-1.3376e-10	-1.4288
88975505	chr16:88975505:C:T	2.69982e-08	-1.64159	-1.40094	1.58774e-06	-1.65516	-1.48749
88975659	chr16:88975659:C:G	1.56023e-07	-1.3376e-10	-1.28829	1.12005e-05	-1.3376e-10	-1.189
88975893	chr16:88975893:G:C	3.10758e-08	-1.4336	-1.46827	2.02152e-06	-1.4815	-1.41961
88975959	chr16:88975959:C:T	2.96727e-07	0.046984	-0.692466	1.71894e-05	-0.0338097	-0.726855
88976102	chr16:88976102:C:T	3.00603e-07	-1.3376e-10	-0.632504	1.98212e-05	-1.3376e-10	-0.618207
88976453	chr16:88976453:A:G	3.61447e-08	-1.64888	-1.10188	2.53379e-06	-1.62728	-1.04796
88976863	chr16:88976863:C:T	2.0499e-07	-1.01533	-4.74448e-10	1.32576e-05	-1.02039	-4.74448e-10
88977046	chr16:88977046:T:C	1.70446e-07	-1.19988	-4.74448e-10	9.57736e-06	-1.34555	-4.74448e-10
88977334	chr16:88977334:T:C	2.05482e-07	-1.3376e-10	-1.01294	1.40509e-05	-1.3376e-10	-0.962268
88977436	chr16:88977436:C:T	1.34663e-07	-1.3376e-10	-1.43552	8.60112e-06	-1.3376e-10	-1.45306
88977973	chr16:88977973:G:A	2.43182e-08	-1.65077	-1.4963	1.57676e-06	-1.65351	-1.49607
88978171	chr16:88978171:G:A	9.9678e-08	-0.87832	-0.858029	1.0315e-05	-0.652579	-0.618783
88978218	chr16:88978218:C:T	1.79781e-07	-1.14655	-4.74448e-10	1.03138e-05	-1.27147	-4.74448e-10
88978370	chr16:88978370:C:T	1.59874e-07	-1.3376e-10	-1.26391	1.11081e-05	-1.3376e-10	-1.19728
88978483	chr16:88978483:C:T	2.07085e-06	-1.3376e-10	1.29742	0.000133206	-1.3376e-10	1.28694
88978688	chr16:88978688:T:A	5.7104e-08	-0.864969	-1.42845	4.68485e-06	-0.697008	-1.36361
88978837	chr16:88978837:C:T	5.9853e-07	-1.3376e-10	0.0561835	4.68248e-05	-1.3376e-10	0.241457
88978887	chr16:88978887:C:T	1.99288e-07	-1.3376e-10	-1.04354	1.39982e-05	-1.3376e-10	-0.966026
88978895	chr16:88978895:A:G	1.82153e-07	-1.3376e-10	-1.13345	1.26683e-05	-1.3376e-10	-1.06585
88979248	chr16:88979248:A:G	2.04487e-07	-1.01779	-4.74448e-10	1.48546e-05	-0.906646	-4.74448e-10
88979356	chr16:88979356:A:G	2.24264e-07	-1.3376e-10	-0.925469	1.5838e-05	-1.3376e-10	-0.842544
88979399	chr16:88979399:T:G	2.1985e-07	-1.3376e-10	-0.945349	1.53379e-05	-1.3376e-10	-0.874631
88981246	chr16:88981246:T:C	1.12194e-07	-1.38023	-0.237839	7.51406e-06	-1.35239	-0.235788
88981883	chr16:88981883:C:T	8.83328e-08	-0.361191	-1.49599	8.1953e-06	-0.0171681	-1.48423
88982139	chr16:88982139:G:A	1.26917e-07	-1.3376e-10	-1.49476	8.24454e-06	-1.3376e-10	-1.49541
88982160	chr16:88982160:T:A	1.20776e-07	-1.54436	-4.74448e-10	8.85544e-06	-1.42392	-4.74448e-10
88982338	chr16:88982338:G:A	2.89654e-08	-1.48575	-1.48644	2.28621e-06	-1.28253	-1.49553
88982414	chr16:88982414:C:A	1.59755e-07	-1.3376e-10	-1.26465	1.07741e-05	-1.3376e-10	-1.22781
88982427	chr16:88982427:G:A	4.08005e-08	-1.49532	-1.13428	2.13104e-06	-1.51716	-1.33119
88982455	chr16:88982455:G:C	1.60695e-07	-1.3376e-10	-1.25878	1.08348e-05	-1.3376e-10	-1.2222
88982506	chr16:88982506:T:C	3.33489e-08	-1.44645	-1.38482	1.91016e-06	-1.51415	-1.44361
88982827	chr16:88982827:G:A	4.70345e-08	-1.16049	-1.32693	2.59001e-06	-1.25067	-1.40263
88982832	chr16:88982832:T:C	6.56071e-08	-0.893888	-1.26072	6.41568e-06	-0.662646	-1.08357
88983565	chr16:88983565:A:G	5.68918e-08	-1.27632	-1.02082	4.54632e-06	-1.15125	-0.939385
88983749	chr16:88983749:G:A	1.19266e-07	-0.153293	-1.40364	9.74881e-06	0.136629	-1.46444
88984129	chr16:88984129:G:A	4.32219e-08	-1.15349	-1.41845	2.44264e-06	-1.24411	-1.46776
88984454	chr16:88984454:C:T	9.04433e-07	-1.3376e-10	0.469015	5.48583e-05	-1.3376e-10	0.399796
88984660	chr16:88984660:C:G	1.94168e-07	-1.3376e-10	-1.06957	1.38009e-05	-1.3376e-10	-0.98022
88984681	chr16:88984681:T:A	1.41807e-07	0.0989547	-1.48278	1.25339e-05	0.418497	-1.49501
88984733	chr16:88984733:G:A	1.43156e-07	-1.3376e-10	-1.37436	9.56786e-06	-1.3376e-10	-1.34655
88985095	chr16:88985095:C:T	1.49222e-07	0.162448	-1.4953	1.39237e-05	0.486328	-1.45769
88985800	chr16:88985800:C:T	1.6047e-07	-1.26019	-4.74448e-10	9.89378e-06	-1.31305	-4.74448e-10
88985855	chr16:88985855:C:T	1.93976e-07	-1.3376e-10	-1.07056	1.29864e-05	-1.3376e-10	-1.04105
88985872	chr16:88985872:C:T	1.7272e-07	-1.3376e-10	-1.18662	1.11436e-05	-1.3376e-10	-1.19409
88986157	chr16:88986157:C:A	1.70254e-07	0.286631	-1.48763	1.633e-05	0.620908	-1.43286
88986197	chr16:88986197:G:A	1.93224e-07	-1.3376e-10	-1.07444	1.36815e-05	-1.3376e-10	-0.988914
88986240	chr16:88986240:C:T	2.24669e-07	-1.3376e-10	-0.923665	1.58816e-05	-1.3376e-10	-0.839794
88986321	chr16:88986321:C:T	2.02812e-07	-1.02601	-4.74448e-10	1.42526e-05	-0.948019	-4.74448e-10
88986605	chr16:88986605:G:GC	9.3124e-07	-1.3376e-10	0.498223	5.90948e-05	-1.3376e-10	0.474186
88986783	chr16:88986783:A:C	2.35623e-07	-1.3376e-10	-0.87606	1.58602e-05	-1.3376e-10	-0.841147
88986930	chr16:88986930:C:T	1.21682e-07	-1.24273	-0.294145	8.28896e-06	-1.11556	-0.374469
88987879	chr16:88987879:T:G	5.58607e-07	-0.303759	0.290911	3.95518e-05	-0.142614	0.215267
88988077	chr16:88988077:T:TC	2.63759e-07	-0.763256	-4.74448e-10	2.25542e-05	-0.489037	-4.74448e-10
88988262	chr16:88988262:C:G	1.45961e-07	-1.3376e-10	-1.35495	9.69576e-06	-1.3376e-10	-1.33327
88989048	chr16:88989048:C:T	1.29555e-07	-1.3376e-10	-1.47419	8.68922e-06	-1.3376e-10	-1.44287
88989623	chr16:88989623:C:A	3.2776e-07	0.93808	-1.48409	3.04665e-05	1.30572	-1.49405
88989919	chr16:88989919:G:A	1.28648e-07	-1.3376e-10	-1.48121	8.37523e-06	-1.3376e-10	-1.47968
88990168	chr16:88990168:C:T	1.7198e-07	-1.3376e-10	-1.19091	1.15388e-05	-1.3376e-10	-1.15924
88990213	chr16:88990213:C:T	1.98657e-07	0.430613	-1.47733	1.94174e-05	0.767973	-1.40676
```
