## Supplementary material for "Characterization of shared and ancestry-specific signals driving complex traits using multi-ancestry fine-mapping": susiex_nc2.cs80.summary

```
# chr16:87990242-88990242
CS_ID	CS_LENGTH	CS_PURITY	MAX_PIP_SNP	BP	REF_ALLELE	ALT_ALLELE	REF_FRQ	BETA	SE	-LOG10P	MAX_PIP	POST-HOC_PROB_POP1	POST-HOC_PROB_POP2
1	4	0.720151	chr16:88492793:T:C	88492793	C,C	T,T	1,1	-inf,-inf	inf,inf	5.3606,3.84674	0.409189	0.991654	0.970679
2	18	0.00221277	chr16:88654270:G:A	88654270	A,A	G,G	1,1	-inf,inf	inf,inf	6.55539,0.206963	0.489068	0.914471	0.269
```
