## Supplementary material for "Characterization of shared and ancestry-specific signals driving complex traits using multi-ancestry fine-mapping": susiex_nc3.cs80.cs

```
CS_ID	SNP	BP	REF_ALLELE	ALT_ALLELE	REF_FRQ	BETA	SE	-LOG10P	CS_PIP	OVRL_PIP
1	chr16:88492793:T:C	88492793	C,C	T,T	1,1	-inf,-inf	inf,inf	5.3606,3.84674	0.391923	0.391933
1	chr16:88489599:C:T	88489599	T,T	C,C	1,1	-inf,-inf	inf,inf	3.85552,4.81254	0.162098	0.162113
1	chr16:88490243:G:A	88490243	A,A	G,G	1,1	-inf,-inf	inf,inf	3.95071,4.57852	0.13806	0.138083
1	chr16:88489550:T:C	88489550	C,C	T,T	1,1	-inf,-inf	inf,inf	3.70347,4.86979	0.137381	0.137398
2	chr16:88654270:G:A	88654270	A,A	G,G	1,1	-inf,inf	inf,inf	6.55539,0.206963	0.685595	0.6856
2	chr16:88669955:A:G	88669955	G,G	A,A	1,1	-inf,-inf	inf,inf	4.77563,0.105655	0.0166482	0.0166615
2	chr16:88668496:T:C	88668496	C,C	T,T	1,1	-inf,inf	inf,inf	4.48466,0.264227	0.0123722	0.0123854
2	chr16:88717041:C:G	88717041	G,G	C,C	1,1	-inf,inf	inf,inf	4.53947,0.0672046	0.0123567	0.0125162
2	chr16:88718718:A:G	88718718	G,G	A,A	1,1	-inf,-inf	inf,inf	4.40581,0.124259	0.00989821	0.0100703
2	chr16:88722526:A:G	88722526	G,G	A,A	1,1	-inf,-inf	inf,inf	4.15991,0.41712	0.00957308	0.00976504
2	chr16:88535073:C:T	88535073	T,T	C,C	1,1	-inf,-inf	inf,inf	3.63402,2.1285	0.00799068	0.0111255
2	chr16:88534952:C:T	88534952	T,NA	C,NA	1,NA	-inf,NA	inf,NA	4.00812,NA	0.0056617	0.0978419
2	chr16:88535895:TG:T	88535895	T,T	TG,TG	1,1	-inf,-inf	inf,inf	4.62443,0.843054	0.00462971	0.005848
2	chr16:88685120:T:G	88685120	G,G	T,T	1,1	-inf,inf	inf,inf	4.07738,0.305042	0.00458682	0.00461238
2	chr16:88075662:G:A	88075662	NA,A	NA,G	NA,1	NA,inf	NA,inf	NA,3.56732	0.00350824	0.0118937
2	chr16:88075054:A:C	88075054	NA,C	NA,A	NA,1	NA,inf	NA,inf	NA,3.55211	0.00337877	0.0114574
2	chr16:88083094:C:T	88083094	NA,T	NA,C	NA,1	NA,inf	NA,inf	NA,3.5159	0.00317491	0.0107567
2	chr16:88078800:C:T	88078800	NA,T	NA,C	NA,1	NA,inf	NA,inf	NA,3.48298	0.00301471	0.0101791
2	chr16:88655130:C:T	88655130	T,T	C,C	1,1	inf,inf	inf,inf	4.33167,0.282952	0.00256006	0.00261574
2	chr16:88057599:C:T	88057599	NA,T	NA,C	NA,1	NA,inf	NA,inf	NA,3.41061	0.00254007	0.00852663
2	chr16:88051600:C:T	88051600	NA,T	NA,C	NA,1	NA,inf	NA,inf	NA,3.33934	0.00221706	0.00741356
2	chr16:88047863:T:C	88047863	NA,C	NA,T	NA,1	NA,inf	NA,inf	NA,3.31498	0.00211819	0.00707322
2	chr16:88072234:G:A	88072234	NA,A	NA,G	NA,1	NA,inf	NA,inf	NA,3.27871	0.00201514	0.00672816
2	chr16:88043682:C:T	88043682	T,NA	C,NA	1,NA	inf,NA	inf,NA	2.97862,NA	0.00199168	0.0042547
2	chr16:88080011:G:A	88080011	NA,A	NA,G	NA,1	NA,inf	NA,inf	NA,3.21285	0.00185879	0.00609169
2	chr16:88068477:C:T	88068477	NA,T	NA,C	NA,1	NA,inf	NA,inf	NA,3.13094	0.00156839	0.00512959
2	chr16:88007569:CCAAA:C	88007569	NA,C	NA,CCAAA	NA,1	NA,inf	NA,inf	NA,3.12045	0.00149162	0.00493512
3	chr16:88442136:C:T	88442136	T,T	C,C	1,1	inf,inf	inf,inf	5.95891,0.0997294	0.0997247	0.100225
3	chr16:88534952:C:T	88534952	T,NA	C,NA	1,NA	-inf,NA	inf,NA	4.00812,NA	0.0926837	0.0978419
3	chr16:88485962:A:G	88485962	G,G	A,A	1,1	inf,inf	inf,inf	5.09991,0.921936	0.0921375	0.0923184
3	chr16:88474762:T:C	88474762	C,C	T,T	1,1	inf,inf	inf,inf	4.82744,1.15035	0.0672498	0.0673956
3	chr16:88450697:G:A	88450697	A,A	G,G	1,1	inf,inf	inf,inf	4.68141,1.54693	0.0413068	0.041481
3	chr16:88469262:C:T	88469262	T,T	C,C	1,1	inf,-inf	inf,inf	5.07269,0.138743	0.0356745	0.0358192
3	chr16:88470366:T:A	88470366	A,A	T,T	1,1	inf,inf	inf,inf	4.84846,0.385297	0.021754	0.02183
3	chr16:88485057:T:C	88485057	C,C	T,T	1,1	inf,inf	inf,inf	4.40287,0.755617	0.0187646	0.0188333
3	chr16:88468933:G:A	88468933	A,A	G,G	1,1	inf,inf	inf,inf	4.89807,0.84435	0.0181902	0.0182858
3	chr16:88484674:A:G	88484674	G,G	A,A	1,1	inf,inf	inf,inf	4.24641,1.37324	0.0169317	0.0170347
3	chr16:88469183:C:T	88469183	T,T	C,C	1,1	inf,-inf	inf,inf	5.30446,0.109147	0.0162373	0.0163714
3	chr16:88477643:C:T	88477643	T,T	C,C	1,1	inf,inf	inf,inf	4.34588,0.594356	0.0138582	0.0139104
3	chr16:88469212:A:G	88469212	G,G	A,A	1,1	inf,inf	inf,inf	4.65991,0.0220432	0.0115972	0.0116582
3	chr16:88484745:T:C	88484745	C,C	T,T	1,1	inf,inf	inf,inf	4.12279,1.24865	0.00965653	0.00972497
3	chr16:88451314:T:C	88451314	C,C	T,T	1,1	inf,inf	inf,inf	3.79075,1.39893	0.00924095	0.00930408
3	chr16:88532296:C:A	88532296	A,NA	C,NA	1,NA	-inf,NA	inf,NA	2.90234,NA	0.00916524	0.00998932
3	chr16:88440861:G:A	88440861	A,A	G,G	1,1	inf,-inf	inf,inf	4.41508,0.850218	0.00873101	0.00893099
3	chr16:88524592:C:T	88524592	T,T	C,C	1,1	-inf,inf	inf,inf	3.42946,0.0189895	0.00851012	0.00924043
3	chr16:88075662:G:A	88075662	NA,A	NA,G	NA,1	NA,inf	NA,inf	NA,3.56732	0.00838863	0.0118937
3	chr16:88075054:A:C	88075054	NA,C	NA,A	NA,1	NA,inf	NA,inf	NA,3.55211	0.00808039	0.0114574
3	chr16:88083094:C:T	88083094	NA,T	NA,C	NA,1	NA,inf	NA,inf	NA,3.5159	0.00758203	0.0107567
3	chr16:88078800:C:T	88078800	NA,T	NA,C	NA,1	NA,inf	NA,inf	NA,3.48298	0.00716349	0.0101791
3	chr16:88482856:C:G	88482856	G,G	C,C	1,1	inf,inf	inf,inf	3.86819,0.853397	0.00641977	0.0064568
3	chr16:88057599:C:T	88057599	NA,T	NA,C	NA,1	NA,inf	NA,inf	NA,3.41061	0.0059819	0.00852663
3	chr16:88458157:C:T	88458157	T,T	C,C	1,1	inf,inf	inf,inf	3.51268,1.26752	0.00598077	0.00602608
3	chr16:88462814:G:A	88462814	A,A	G,G	1,1	inf,inf	inf,inf	3.73427,0.954721	0.00575047	0.00578925
3	chr16:88530089:A:G	88530089	G,G	A,A	1,1	inf,-inf	inf,inf	2.44587,1.49531	0.00549616	0.00599315
3	chr16:88535059:G:C	88535059	C,C	G,G	1,1	-inf,-inf	inf,inf	3.17235,0.397705	0.00528269	0.00576303
3	chr16:88051600:C:T	88051600	NA,T	NA,C	NA,1	NA,inf	NA,inf	NA,3.33934	0.00519061	0.00741356
3	chr16:88047863:T:C	88047863	NA,C	NA,T	NA,1	NA,inf	NA,inf	NA,3.31498	0.00494887	0.00707322
3	chr16:88072234:G:A	88072234	NA,A	NA,G	NA,1	NA,inf	NA,inf	NA,3.27871	0.00470708	0.00672816
3	chr16:88080011:G:A	88080011	NA,A	NA,G	NA,1	NA,inf	NA,inf	NA,3.21285	0.00422641	0.00609169
3	chr16:88488499:T:C	88488499	C,C	T,T	1,1	inf,inf	inf,inf	3.42526,1.59995	0.00421822	0.00484637
3	chr16:88476576:A:G	88476576	G,G	A,A	1,1	inf,inf	inf,inf	3.66058,0.515713	0.00414771	0.00417361
3	chr16:88465230:A:G	88465230	G,G	A,A	1,1	inf,inf	inf,inf	3.38039,1.2891	0.00393301	0.003973
3	chr16:88527075:C:G	88527075	G,G	C,C	1,1	-inf,inf	inf,inf	2.67686,0.706606	0.00361009	0.00394441
3	chr16:88068477:C:T	88068477	NA,T	NA,C	NA,1	NA,inf	NA,inf	NA,3.13094	0.00355447	0.00512959
3	chr16:88007569:CCAAA:C	88007569	NA,C	NA,CCAAA	NA,1	NA,inf	NA,inf	NA,3.12045	0.00343696	0.00493512
3	chr16:88002843:C:T	88002843	NA,T	NA,C	NA,1	NA,inf	NA,inf	NA,3.11918	0.00342854	0.00492318
3	chr16:88070055:T:TTC	88070055	NA,TTC	NA,T	NA,1	NA,inf	NA,inf	NA,3.09498	0.00329393	0.00473467
3	chr16:88468999:C:G	88468999	G,G	C,C	1,1	inf,inf	inf,inf	3.33274,1.07052	0.00318807	0.00322395
3	chr16:88535073:C:T	88535073	T,T	C,C	1,1	-inf,-inf	inf,inf	3.63402,2.1285	0.00299534	0.0111255
3	chr16:88464908:T:C	88464908	C,C	T,T	1,1	inf,inf	inf,inf	4.00371,0.289233	0.0029043	0.00292959
3	chr16:88460014:C:G	88460014	G,G	C,C	1,1	inf,inf	inf,inf	3.52172,0.634693	0.00230075	0.00232238
3	chr16:88477072:AGT:A	88477072	A,A	AGT,AGT	1,1	inf,inf	inf,inf	3.32664,0.421397	0.00226002	0.00227859
3	chr16:88043682:C:T	88043682	T,NA	C,NA	1,NA	inf,NA	inf,NA	2.97862,NA	0.0022536	0.0042547
3	chr16:88468515:A:G	88468515	G,G	A,A	1,1	inf,inf	inf,inf	3.67721,0.615493	0.00207704	0.00209959
3	chr16:88462980:C:T	88462980	T,T	C,C	1,1	inf,inf	inf,inf	2.83338,1.39453	0.00191365	0.0019423
3	chr16:88463223:G:A	88463223	A,A	G,G	1,1	inf,inf	inf,inf	3.0206,1.26212	0.00190467	0.00193236
3	chr16:88462228:T:A	88462228	A,A	T,T	1,1	inf,inf	inf,inf	3.14479,1.08117	0.00185156	0.00187635
3	chr16:88460013:C:T	88460013	T,T	C,C	1,1	inf,inf	inf,inf	3.28135,0.840974	0.00176944	0.00178939
3	chr16:88462372:T:C	88462372	C,C	T,T	1,1	inf,inf	inf,inf	3.58016,0.676537	0.00156132	0.00157987
3	chr16:88815837:C:T	88815837	NA,T	NA,C	NA,1	NA,-inf	NA,inf	NA,2.28465	0.0014797	0.00245939
3	chr16:87998681:C:T	87998681	NA,T	NA,C	NA,1	NA,-inf	NA,inf	NA,2.41661	0.00143767	0.00247455
3	chr16:88461717:C:T	88461717	T,T	C,C	1,1	inf,inf	inf,inf	3.67517,0.340672	0.00140053	0.00142026
3	chr16:88752841:G:T	88752841	NA,T	NA,G	NA,1	NA,inf	NA,inf	NA,2.59449	0.00129189	0.00213351
3	chr16:88449304:T:A	88449304	A,A	T,T	1,1	inf,inf	inf,inf	2.96023,1.00477	0.00129176	0.00131018
3	chr16:88072593:A:G	88072593	NA,G	NA,A	NA,1	NA,inf	NA,inf	NA,2.53514	0.0012159	0.0018234
3	chr16:88445347:G:A	88445347	A,A	G,G	1,1	-inf,-inf	inf,inf	3.55003,0.487368	0.00120777	0.00135017
3	chr16:88204033:A:G	88204033	G,G	A,A	1,1	inf,inf	inf,inf	0.666811,2.53975	0.00115273	0.00195743
3	chr16:88455544:C:T	88455544	NA,T	NA,C	NA,1	NA,-inf	NA,inf	NA,2.13749	0.0011477	0.00188972
3	chr16:88535895:TG:T	88535895	T,T	TG,TG	1,1	-inf,-inf	inf,inf	4.62443,0.843054	0.00112963	0.005848
3	chr16:88857569:A:G	88857569	NA,G	NA,A	NA,1	NA,-inf	NA,inf	NA,2.27855	0.00110555	0.00186797
3	chr16:88271168:C:T	88271168	NA,T	NA,C	NA,1	NA,inf	NA,inf	NA,2.11194	0.00110186	0.00182145
3	chr16:88445709:AGTGAGCTTCCACCCAACATG:A	88445709	NA,A	NA,AGTGAGCTTCCACCCAACATG	NA,1	NA,-inf	NA,inf	NA,2.08963	0.00108997	0.00179593
3	chr16:88734543:G:A	88734543	NA,A	NA,G	NA,1	NA,-inf	NA,inf	NA,2.22838	0.00106321	0.00183048
3	chr16:88459282:C:T	88459282	NA,T	NA,C	NA,1	NA,-inf	NA,inf	NA,2.09875	0.00105934	0.0017506
3	chr16:88463764:G:A	88463764	A,A	G,G	1,1	inf,inf	inf,inf	2.78287,1.04803	0.0010558	0.00107343
3	chr16:88524215:G:A	88524215	A,A	G,G	1,1	-inf,inf	inf,inf	2.6236,0.186814	0.00104075	0.00117788
3	chr16:88460814:G:A	88460814	A,A	G,G	1,1	inf,inf	inf,inf	3.31494,0.62	0.00102235	0.0010367
3	chr16:88779096:C:T	88779096	NA,T	NA,C	NA,1	NA,inf	NA,inf	NA,2.55886	0.00101238	0.00164142
3	chr16:88527268:G:A	88527268	A,A	G,G	1,1	-inf,inf	inf,inf	2.38984,0.0445193	0.00100083	0.00110494
3	chr16:88464457:G:A	88464457	A,A	G,G	1,1	inf,inf	inf,inf	3.31221,0.365161	0.00098653	0.00100014
3	chr16:88488072:T:C	88488072	C,C	T,T	1,1	-inf,-inf	inf,inf	3.52452,0.581557	0.000951359	0.0010821
3	chr16:88468834:C:T	88468834	T,T	C,C	1,1	inf,inf	inf,inf	3.44592,0.18692	0.000940452	0.000954802
3	chr16:88094785:A:T	88094785	NA,T	NA,A	NA,1	NA,inf	NA,inf	NA,2.24569	0.000849147	0.00139954
3	chr16:88789962:C:T	88789962	T,T	C,C	1,1	inf,inf	inf,inf	1.16551,2.35266	0.000779964	0.00159809
3	chr16:88172522:C:T	88172522	NA,T	NA,C	NA,1	NA,inf	NA,inf	NA,2.2371	0.00077798	0.00128088
3	chr16:88306642:T:C	88306642	NA,C	NA,T	NA,1	NA,-inf	NA,inf	NA,1.91789	0.000725456	0.001204
3	chr16:88927864:C:T	88927864	NA,T	NA,C	NA,1	NA,-inf	NA,inf	NA,2.03434	0.000712362	0.00120096
3	chr16:88733552:C:A	88733552	NA,A	NA,C	NA,1	NA,inf	NA,inf	NA,2.04692	0.00070263	0.00112788
3	chr16:88462103:T:C	88462103	C,C	T,T	1,1	inf,inf	inf,inf	3.19724,0.40626	0.000698464	0.00071045
3	chr16:88936980:A:G	88936980	NA,G	NA,A	NA,1	NA,inf	NA,inf	NA,2.17286	0.000683502	0.00110942
3	chr16:88928003:C:T	88928003	NA,T	NA,C	NA,1	NA,-inf	NA,inf	NA,2.01501	0.000682376	0.00114978
3	chr16:88453619:G:C	88453619	C,C	G,G	1,1	-inf,-inf	inf,inf	3.26516,0.226739	0.000678132	0.000763365
3	chr16:88752461:G:A	88752461	NA,A	NA,G	NA,1	NA,inf	NA,inf	NA,2.24466	0.000671421	0.00111186
3	chr16:88451364:C:T	88451364	T,T	C,C	1,1	-inf,-inf	inf,inf	3.25796,0.474766	0.000668314	0.000753497
3	chr16:88451052:AG:A	88451052	A,A	AG,AG	1,1	-inf,-inf	inf,inf	3.26034,0.476689	0.000668293	0.000753644
3	chr16:88928848:G:A	88928848	NA,A	NA,G	NA,1	NA,-inf	NA,inf	NA,2.00012	0.000658141	0.0011101
3	chr16:88251075:A:G	88251075	NA,G	NA,A	NA,1	NA,inf	NA,inf	NA,1.97692	0.000638993	0.0010763
3	chr16:88924228:C:T	88924228	NA,T	NA,C	NA,1	NA,inf	NA,inf	NA,2.13848	0.00063659	0.0010193
3	chr16:88926743:G:A	88926743	NA,A	NA,G	NA,1	NA,-inf	NA,inf	NA,1.92607	0.000632505	0.00108494
3	chr16:88048877:A:T	88048877	NA,T	NA,A	NA,1	NA,inf	NA,inf	NA,2.1616	0.000629749	0.000961382
3	chr16:88856195:G:A	88856195	A,NA	G,NA	1,NA	inf,NA	inf,NA	1.94073,NA	0.000597902	0.000805112
3	chr16:88709616:C:T	88709616	NA,T	NA,C	NA,1	NA,-inf	NA,inf	NA,1.96441	0.000591286	0.00101631
3	chr16:88928154:G:A	88928154	NA,A	NA,G	NA,1	NA,inf	NA,inf	NA,2.10764	0.000584962	0.000945651
3	chr16:88896770:G:A	88896770	NA,A	NA,G	NA,1	NA,-inf	NA,inf	NA,1.92278	0.000578545	0.000973948
3	chr16:88850747:G:A	88850747	NA,A	NA,G	NA,1	NA,-inf	NA,inf	NA,1.93402	0.000569686	0.00096375
3	chr16:88527417:G:A	88527417	A,A	G,G	1,1	-inf,inf	inf,inf	2.08111,0.127422	0.00055869	0.000623744
3	chr16:88461913:T:C	88461913	NA,C	NA,T	NA,1	NA,-inf	NA,inf	NA,1.68324	0.000552501	0.000919987
3	chr16:88867476:C:T	88867476	NA,T	NA,C	NA,1	NA,-inf	NA,inf	NA,1.90686	0.000543294	0.000915035
3	chr16:88107275:C:T	88107275	NA,T	NA,C	NA,1	NA,-inf	NA,inf	NA,1.88285	0.00053846	0.000921989
3	chr16:88101088:G:A	88101088	NA,A	NA,G	NA,1	NA,inf	NA,inf	NA,2.07786	0.000538302	0.000839527
3	chr16:88854860:C:T	88854860	NA,T	NA,C	NA,1	NA,inf	NA,inf	NA,2.0554	0.000536524	0.000896941
3	chr16:88408345:T:C	88408345	C,C	T,T	1,1	-inf,-inf	inf,inf	2.60254,0.120447	0.0005298	0.000742849
3	chr16:88912436:C:T	88912436	T,T	C,C	1,1	inf,-inf	inf,inf	2.25509,1.01203	0.00052851	0.00122498
3	chr16:88207953:G:C	88207953	C,C	G,G	1,1	inf,inf	inf,inf	2.49843,0.533933	0.000524633	0.000980201
3	chr16:88598916:A:G	88598916	G,G	A,A	1,1	-inf,inf	inf,inf	0.849987,2.14027	0.000524385	0.000857491
3	chr16:88527420:C:T	88527420	T,T	C,C	1,1	-inf,inf	inf,inf	2.04888,0.0979767	0.000514262	0.000575215
3	chr16:88005841:A:C	88005841	C,C	A,A	1,1	-inf,-inf	inf,inf	1.23308,1.84555	0.000511062	0.000733671
3	chr16:88710620:C:G	88710620	NA,G	NA,C	NA,1	NA,-inf	NA,inf	NA,1.89752	0.000510872	0.000877622
3	chr16:88964702:C:A	88964702	A,NA	C,NA	1,NA	-inf,NA	inf,NA	2.1345,NA	0.000501468	0.00103897
3	chr16:88527438:G:A	88527438	A,A	G,G	1,1	-inf,inf	inf,inf	2.03834,0.108013	0.000498558	0.000558059
3	chr16:88487909:C:T	88487909	T,T	C,C	1,1	-inf,-inf	inf,inf	3.59776,0.767301	0.000496451	0.000608838
3	chr16:88460272:T:A	88460272	A,A	T,T	1,1	-inf,inf	inf,inf	3.01361,0.0197813	0.00049521	0.000566148
3	chr16:88527909:C:A	88527909	A,A	C,C	1,1	-inf,inf	inf,inf	2.02813,0.118237	0.000490423	0.000549271
3	chr16:88463728:C:T	88463728	T,T	C,C	1,1	inf,inf	inf,inf	3.01232,0.312201	0.000487919	0.000497369
3	chr16:88944696:C:T	88944696	NA,T	NA,C	NA,1	NA,-inf	NA,inf	NA,1.84096	0.000486433	0.000820397
3	chr16:88928604:G:A	88928604	NA,A	NA,G	NA,1	NA,-inf	NA,inf	NA,1.79727	0.000485708	0.000831941
3	chr16:88718201:C:T	88718201	NA,T	NA,C	NA,1	NA,inf	NA,inf	NA,1.85709	0.000470982	0.000755448
3	chr16:88072361:C:T	88072361	NA,T	NA,C	NA,1	NA,-inf	NA,inf	NA,1.83427	0.000469008	0.000805797
3	chr16:88286850:A:G	88286850	NA,G	NA,A	NA,1	NA,-inf	NA,inf	NA,1.88448	0.000461994	0.000792805
3	chr16:88778548:G:A	88778548	NA,A	NA,G	NA,1	NA,inf	NA,inf	NA,2.14699	0.000459542	0.000749345
3	chr16:88708791:T:C	88708791	NA,C	NA,T	NA,1	NA,-inf	NA,inf	NA,1.972	0.000458214	0.000767844
3	chr16:88528974:C:T	88528974	T,T	C,C	1,1	inf,-inf	inf,inf	1.92152,0.336093	0.000456343	0.000509775
3	chr16:88710577:A:G	88710577	NA,G	NA,A	NA,1	NA,-inf	NA,inf	NA,1.81073	0.000433999	0.000745225
3	chr16:88604051:T:C	88604051	C,NA	T,NA	1,NA	inf,NA	inf,NA	2.94645,NA	0.000433066	0.00107547
3	chr16:88084381:A:G	88084381	G,G	A,A	1,1	-inf,-inf	inf,inf	2.48155,0.386787	0.000431779	0.000602329
3	chr16:88889649:G:A	88889649	NA,A	NA,G	NA,1	NA,-inf	NA,inf	NA,1.82151	0.000426504	0.000713417
3	chr16:88636871:G:A	88636871	NA,A	NA,G	NA,1	NA,inf	NA,inf	NA,2.0399	0.000425448	0.000735666
3	chr16:88263456:G:T	88263456	NA,T	NA,G	NA,1	NA,-inf	NA,inf	NA,1.9423	0.000419568	0.000718338
3	chr16:88467498:T:C	88467498	NA,C	NA,T	NA,1	NA,-inf	NA,inf	NA,1.55862	0.000411445	0.000690316
3	chr16:88922382:T:C	88922382	NA,C	NA,T	NA,1	NA,-inf	NA,inf	NA,1.76779	0.000400382	0.000676682
3	chr16:88307315:T:C	88307315	C,C	T,T	1,1	-inf,inf	inf,inf	0.0294214,2.45329	0.00039537	0.000652242
3	chr16:88479997:C:T	88479997	T,T	C,C	1,1	-inf,-inf	inf,inf	2.22402,1.08989	0.000392152	0.00045138
3	chr16:88311997:T:G	88311997	NA,G	NA,T	NA,1	NA,-inf	NA,inf	NA,1.84051	0.00038759	0.000658161
3	chr16:88952774:C:T	88952774	NA,T	NA,C	NA,1	NA,inf	NA,inf	NA,1.86853	0.000386026	0.000626993
3	chr16:88598024:C:T	88598024	NA,T	NA,C	NA,1	NA,inf	NA,inf	NA,1.90111	0.000377925	0.000625563
3	chr16:88978483:C:T	88978483	NA,T	NA,C	NA,1	NA,-inf	NA,inf	NA,1.82284	0.000376204	0.000647634
3	chr16:88781943:AG:A	88781943	A,NA	AG,NA	1,NA	inf,NA	inf,NA	1.69548,NA	0.000373031	0.000594677
3	chr16:88909752:C:T	88909752	NA,T	NA,C	NA,1	NA,-inf	NA,inf	NA,1.68817	0.000370337	0.000619486
3	chr16:88083791:GC:G	88083791	NA,G	NA,GC	NA,1	NA,-inf	NA,inf	NA,1.69268	0.000367621	0.00062688
3	chr16:88481429:C:T	88481429	NA,T	NA,C	NA,1	NA,-inf	NA,inf	NA,1.60883	0.000367492	0.000617296
3	chr16:88694987:C:T	88694987	NA,T	NA,C	NA,1	NA,inf	NA,inf	NA,1.74622	0.000366812	0.000589168
3	chr16:88482409:A:G	88482409	NA,G	NA,A	NA,1	NA,-inf	NA,inf	NA,1.6043	0.000366065	0.000614789
3	chr16:88482487:G:A	88482487	NA,A	NA,G	NA,1	NA,-inf	NA,inf	NA,1.60288	0.00036507	0.000613123
3	chr16:88788099:C:T	88788099	T,T	C,C	1,1	inf,inf	inf,inf	1.38973,1.71313	0.000357478	0.000704972
3	chr16:88770395:C:A	88770395	NA,A	NA,C	NA,1	NA,inf	NA,inf	NA,1.99325	0.000356725	0.000586758
3	chr16:88909955:C:T	88909955	NA,T	NA,C	NA,1	NA,-inf	NA,inf	NA,1.65822	0.000348844	0.000583583
3	chr16:88491825:G:A	88491825	A,NA	G,NA	1,NA	inf,NA	inf,NA	2.79438,NA	0.000348196	0.000738145
3	chr16:88848330:C:T	88848330	T,NA	C,NA	1,NA	inf,NA	inf,NA	1.8177,NA	0.000347926	0.000604361
3	chr16:88910255:C:G	88910255	G,G	C,C	1,1	-inf,-inf	inf,inf	2.74756,0.411302	0.000339992	0.000644038
3	chr16:88768733:C:T	88768733	T,T	C,C	1,1	inf,-inf	inf,inf	1.71815,1.41051	0.00033907	0.00064413
3	chr16:88476111:A:T	88476111	NA,T	NA,A	NA,1	NA,-inf	NA,inf	NA,1.5638	0.000336949	0.000565996
3	chr16:88022900:C:T	88022900	NA,T	NA,C	NA,1	NA,-inf	NA,inf	NA,1.66749	0.000333801	0.000573573
3	chr16:88052398:G:A	88052398	NA,A	NA,G	NA,1	NA,-inf	NA,inf	NA,1.65626	0.000329715	0.000564859
```
