## Supplementary material for "Characterization of shared and ancestry-specific signals driving complex traits using multi-ancestry fine-mapping": susiex_nc3.cs80.snp

```
BP	SNP	PIP(CS1)	LogBF(CS1,Pop1)	LogBF(CS1,Pop2)	PIP(CS2)	LogBF(CS2,Pop1)	LogBF(CS2,Pop2)	PIP(CS3)	LogBF(CS3,Pop1)	LogBF(CS3,Pop2)
87990256	chr16:87990256:T:C	1.24566e-07	-1.64889	-4.74448e-10	1.40141e-05	-1.65019	-4.74448e-10	2.36222e-05	-1.52248	-4.74448e-10
87990311	chr16:87990311:T:A	3.55928e-08	-1.41591	-1.48567	4.03645e-06	-1.40248	-1.4924	6.12948e-06	-1.38194	-1.48961
87990632	chr16:87990632:C:G	3.65529e-08	-1.40851	-1.46646	4.12493e-06	-1.39409	-1.4791	6.27936e-06	-1.37351	-1.47388
87990800	chr16:87990800:T:C	1.48772e-07	-1.3376e-10	-1.47132	1.65222e-05	-1.3376e-10	-1.48554	2.45964e-05	-1.3376e-10	-1.48206
87991042	chr16:87991042:G:A	1.75489e-07	-1.3376e-10	-1.30615	1.92982e-05	-1.3376e-10	-1.33024	2.89167e-05	-1.3376e-10	-1.32024
87991642	chr16:87991642:C:T	6.49603e-08	-0.845375	-1.45458	7.244e-06	-0.832612	-1.47746	1.4517e-05	-0.53342	-1.47592
87991909	chr16:87991909:C:T	2.03389e-07	-1.15861	-4.74448e-10	2.28367e-05	-1.16188	-4.74448e-10	3.64462e-05	-1.08882	-4.74448e-10
87991921	chr16:87991921:A:G	3.32198e-08	-1.47415	-1.49643	3.78677e-06	-1.46335	-1.49538	5.70893e-06	-1.44617	-1.49646
87992518	chr16:87992518:T:G	3.6779e-08	-1.37862	-1.49018	4.16846e-06	-1.36614	-1.49656	6.33091e-06	-1.34401	-1.49521
87992558	chr16:87992558:C:G	1.46579e-07	-1.3376e-10	-1.48616	1.668e-05	-1.3376e-10	-1.47604	2.4653e-05	-1.3376e-10	-1.47976
87992731	chr16:87992731:T:C	2.08931e-07	-1.13172	-4.74448e-10	2.29003e-05	-1.15909	-4.74448e-10	3.25736e-05	-1.20116	-4.74448e-10
87992926	chr16:87992926:T:C	3.65193e-08	-1.38009	-1.4958	4.16577e-06	-1.36833	-1.49502	6.31062e-06	-1.34593	-1.4965
87992993	chr16:87992993:T:C	3.20113e-07	-1.3376e-10	-0.705054	3.77458e-05	-1.3376e-10	-0.659373	5.48991e-05	-1.3376e-10	-0.679165
87993011	chr16:87993011:T:C	2.99173e-07	-1.3376e-10	-0.772704	3.01233e-05	-1.3376e-10	-0.884946	4.55866e-05	-1.3376e-10	-0.865046
87993360	chr16:87993360:C:T	1.79411e-07	-1.3376e-10	-1.28405	2.00745e-05	-1.3376e-10	-1.2908	3.00462e-05	-1.3376e-10	-1.28192
87993500	chr16:87993500:G:A	1.45468e-07	-1.3376e-10	-1.49377	1.6488e-05	-1.3376e-10	-1.48762	2.43985e-05	-1.3376e-10	-1.49014
87993622	chr16:87993622:CAG:C	4.63617e-08	-1.26814	-1.36912	5.45619e-06	-1.24696	-1.34654	8.31326e-06	-1.22785	-1.33896
87993936	chr16:87993936:TTC:T	1.29169e-07	-1.61261	-4.74448e-10	1.46354e-05	-1.6068	-4.74448e-10	2.10316e-05	-1.63864	-4.74448e-10
87994150	chr16:87994150:C:G	2.82947e-08	-1.65431	-1.47674	3.20877e-06	-1.65526	-1.46909	4.75355e-06	-1.65534	-1.47043
87994397	chr16:87994397:G:A	2.02073e-07	0.232462	-1.39756	2.48712e-05	0.382267	-1.4588	5.37943e-05	0.738467	-1.43796
87994524	chr16:87994524:T:C	3.51755e-08	-1.42673	-1.48665	3.98512e-06	-1.41329	-1.49438	6.04532e-06	-1.39354	-1.49184
87994709	chr16:87994709:A:G	1.7508e-07	-1.3376e-10	-1.30848	1.89756e-05	-1.3376e-10	-1.34709	2.84614e-05	-1.3376e-10	-1.33611
87994909	chr16:87994909:G:A	1.64178e-07	-1.3376e-10	-1.37278	1.93895e-05	-1.3376e-10	-1.32551	2.85103e-05	-1.3376e-10	-1.3344
87994927	chr16:87994927:C:G	3.73892e-08	-1.37438	-1.47796	4.23452e-06	-1.35827	-1.48871	6.45266e-06	-1.33542	-1.48474
87995037	chr16:87995037:TG:T	3.49398e-08	-1.42997	-1.49013	3.96812e-06	-1.41637	-1.49559	6.01209e-06	-1.39707	-1.49381
87995068	chr16:87995068:G:A	2.23471e-07	0.346587	-1.41103	2.75444e-05	0.497094	-1.47154	6.01263e-05	0.868087	-1.4563
87995149	chr16:87995149:T:G	1.33141e-06	-1.3376e-10	0.720263	0.00019087	-1.3376e-10	0.961345	0.000273744	-1.3376e-10	0.927532
87995173	chr16:87995173:C:G	3.5893e-08	-1.41567	-1.47751	4.04987e-06	-1.40229	-1.48927	6.1583e-06	-1.38185	-1.48501
87995187	chr16:87995187:A:G	6.26818e-07	-1.3376e-10	-0.0330722	6.62906e-05	-1.3376e-10	-0.0961976	0.000113371	-1.3376e-10	0.0460041
87995245	chr16:87995245:C:T	1.61575e-07	-1.3376e-10	-1.38876	1.90269e-05	-1.3376e-10	-1.34439	2.79914e-05	-1.3376e-10	-1.35276
87995318	chr16:87995318:T:G	1.70403e-07	-1.3376e-10	-1.33556	1.85515e-05	-1.3376e-10	-1.3697	2.78025e-05	-1.3376e-10	-1.35954
87995353	chr16:87995353:T:C	3.51356e-07	-1.3376e-10	-0.611927	3.97351e-05	-1.3376e-10	-0.608011	6.00424e-05	-1.3376e-10	-0.589609
87995540	chr16:87995540:T:C	1.53848e-07	-1.3376e-10	-1.43776	1.69548e-05	-1.3376e-10	-1.4597	2.52564e-05	-1.3376e-10	-1.45558
87995690	chr16:87995690:T:C	6.58509e-07	-1.3376e-10	0.016251	6.91247e-05	-1.3376e-10	-0.0543332	0.000118995	-1.3376e-10	0.0944228
87995905	chr16:87995905:G:A	2.68762e-07	-0.879901	-4.74448e-10	2.72799e-05	-0.984094	-4.74448e-10	4.29262e-05	-0.925179	-4.74448e-10
87995949	chr16:87995949:C:T	2.07631e-07	0.220791	-1.35876	2.5101e-05	0.367054	-1.43439	5.47195e-05	0.726082	-1.40852
87995970	chr16:87995970:G:A	2.15324e-07	-1.3376e-10	-1.10158	2.24328e-05	-1.3376e-10	-1.17972	3.38807e-05	-1.3376e-10	-1.16181
87996079	chr16:87996079:G:A	2.5069e-07	-0.289104	-0.660407	2.3712e-05	-0.141114	-0.983151	5.44832e-05	0.188401	-0.87517
87996402	chr16:87996402:C:T	2.18733e-07	0.264615	-1.35049	2.63739e-05	0.411924	-1.42979	5.77539e-05	0.774977	-1.40345
87996692	chr16:87996692:G:A	1.45764e-07	-1.3376e-10	-1.49174	1.65434e-05	-1.3376e-10	-1.48426	2.44732e-05	-1.3376e-10	-1.48708
87996853	chr16:87996853:A:G	4.67538e-07	-1.3376e-10	-0.326247	4.987e-05	-1.3376e-10	-0.380826	8.44686e-05	-1.3376e-10	-0.24828
87997084	chr16:87997084:A:G	3.36845e-07	-1.3376e-10	-0.654104	3.98055e-05	-1.3376e-10	-0.606241	5.7848e-05	-1.3376e-10	-0.626841
87997369	chr16:87997369:A:G	5.32615e-07	-1.3376e-10	-0.195929	7.07081e-05	-1.3376e-10	-0.0316852	0.000102855	-1.3376e-10	-0.0513359
87997871	chr16:87997871:A:G	1.82941e-07	-1.3376e-10	-1.26456	2.02838e-05	-1.3376e-10	-1.28043	3.05149e-05	-1.3376e-10	-1.26644
87998672	chr16:87998672:G:A	1.18391e-06	-1.3376e-10	0.602847	0.000169868	-1.3376e-10	0.844773	0.000243854	-1.3376e-10	0.81191
87998681	chr16:87998681:C:T	6.84665e-06	-1.3376e-10	2.35779	0.00103153	-1.3376e-10	2.64855	0.00143767	-1.3376e-10	2.58612
87999358	chr16:87999358:G:T	2.50116e-07	-1.3376e-10	-0.951804	2.67293e-05	-1.3376e-10	-1.00449	3.99896e-05	-1.3376e-10	-0.996042
88001413	chr16:88001413:C:T	1.51311e-07	-1.3376e-10	-1.45439	1.67225e-05	-1.3376e-10	-1.47349	2.48853e-05	-1.3376e-10	-1.47038
88001837	chr16:88001837:A:G	2.04395e-07	0.27272	-1.4264	2.53124e-05	0.419361	-1.47831	5.46471e-05	0.780728	-1.46449
88002140	chr16:88002140:T:G	1.00114e-06	-1.3376e-10	0.435167	0.000142245	-1.3376e-10	0.667308	0.000203493	-1.3376e-10	0.630972
88002414	chr16:88002414:G:A	3.70352e-07	-1.3376e-10	-0.559275	4.03827e-05	-1.3376e-10	-0.591845	6.09602e-05	-1.3376e-10	-0.57444
88002843	chr16:88002843:C:T	1.16945e-05	-1.3376e-10	2.89315	0.0014881	-1.3376e-10	3.01501	0.00342854	-1.3376e-10	3.45523
88003178	chr16:88003178:A:G	1.72413e-07	-1.3376e-10	-1.32384	1.92857e-05	-1.3376e-10	-1.33088	2.88138e-05	-1.3376e-10	-1.32381
88003557	chr16:88003557:A:C	2.26202e-07	-1.3376e-10	-1.0523	2.40958e-05	-1.3376e-10	-1.10821	3.66371e-05	-1.3376e-10	-1.0836
88004584	chr16:88004584:G:A	4.93037e-07	-0.273144	-4.74448e-10	5.51352e-05	-0.280457	-4.74448e-10	8.26369e-05	-0.270204	-4.74448e-10
88004951	chr16:88004951:A:G	8.29753e-08	-0.747912	-1.30727	1.22474e-05	-0.649948	-1.13498	2.22152e-05	-0.406604	-1.17728
88004984	chr16:88004984:G:A	2.02709e-07	-1.3376e-10	-1.16196	2.22701e-05	-1.3376e-10	-1.187	3.33703e-05	-1.3376e-10	-1.17699
88005544	chr16:88005544:T:C	3.89876e-08	-1.37491	-1.43558	4.49632e-06	-1.32288	-1.4641	6.78909e-06	-1.31969	-1.44965
88005590	chr16:88005590:C:T	2.30642e-07	-1.3376e-10	-1.03286	2.49746e-05	-1.3376e-10	-1.07239	3.73764e-05	-1.3376e-10	-1.06362
88005753	chr16:88005753:C:T	3.32734e-07	-1.3376e-10	-0.666385	4.69421e-05	-1.3376e-10	-0.441331	6.55972e-05	-1.3376e-10	-0.501128
88005794	chr16:88005794:A:G	1.51916e-07	-1.3376e-10	-1.4504	1.68231e-05	-1.3376e-10	-1.46749	2.50458e-05	-1.3376e-10	-1.46395
88005841	chr16:88005841:A:C	1.91767e-06	-0.172373	1.25751	0.000220806	-0.0575747	1.16461	0.000511062	0.309702	1.24213
88006090	chr16:88006090:C:T	1.658e-07	-1.3376e-10	-1.36295	1.92942e-05	-1.3376e-10	-1.33044	2.84337e-05	-1.3376e-10	-1.33708
88006576	chr16:88006576:G:A	1.46088e-07	-1.3376e-10	-1.48952	1.66443e-05	-1.3376e-10	-1.47818	2.47353e-05	-1.3376e-10	-1.47643
88006598	chr16:88006598:A:C	1.68084e-07	-1.3376e-10	-1.34926	1.94616e-05	-1.3376e-10	-1.3218	2.91505e-05	-1.3376e-10	-1.31219
88006677	chr16:88006677:G:T	1.47678e-07	-1.3376e-10	-1.4787	1.69104e-05	-1.3376e-10	-1.46231	2.51466e-05	-1.3376e-10	-1.45994
88006814	chr16:88006814:C:T	2.91701e-07	0.376052	-1.17405	3.28668e-05	0.565764	-1.36355	7.49764e-05	0.939012	-1.3065
88006921	chr16:88006921:T:C	1.49839e-07	-1.3376e-10	-1.46416	1.66463e-05	-1.3376e-10	-1.47806	2.47665e-05	-1.3376e-10	-1.47517
88007133	chr16:88007133:G:A	1.90139e-07	-1.3376e-10	-1.22597	2.09604e-05	-1.3376e-10	-1.24761	3.12926e-05	-1.3376e-10	-1.24128
88007211	chr16:88007211:G:A	2.13723e-07	-1.63554	0.526491	2.07586e-05	-1.64594	0.388655	3.4775e-05	-1.64436	0.508595
88007263	chr16:88007263:T:G	5.82734e-07	-1.3376e-10	-0.105997	7.71786e-05	-1.3376e-10	0.0558767	0.000111447	-1.3376e-10	0.0288868
88007569	chr16:88007569:CCAAA:C	1.17216e-05	-1.3376e-10	2.89546	0.00149162	-1.3376e-10	3.01737	0.00343696	-1.3376e-10	3.45768
88007619	chr16:88007619:G:A	1.64662e-07	-1.65398	0.284144	1.64196e-05	-1.6553	0.163525	2.72889e-05	-1.65534	0.27716
88008200	chr16:88008200:C:T	2.77904e-07	-0.846451	-4.74448e-10	3.17717e-05	-0.831671	-4.74448e-10	3.3316e-05	-1.17862	-4.74448e-10
88008369	chr16:88008369:T:C	1.85759e-07	-1.3376e-10	-1.24928	2.24469e-05	-1.3376e-10	-1.17909	3.28361e-05	-1.3376e-10	-1.19313
88008639	chr16:88008639:T:G	1.5271e-07	-1.44519	-4.74448e-10	1.71273e-05	-1.44957	-4.74448e-10	2.5603e-05	-1.44195	-4.74448e-10
88009228	chr16:88009228:T:C	1.515e-07	-1.3376e-10	-1.45314	1.67855e-05	-1.3376e-10	-1.46973	2.49861e-05	-1.3376e-10	-1.46634
88009249	chr16:88009249:C:T	1.4628e-07	-1.3376e-10	-1.4882	1.65052e-05	-1.3376e-10	-1.48657	2.45438e-05	-1.3376e-10	-1.4842
88009284	chr16:88009284:G:C	2.29363e-07	-1.3376e-10	-1.03842	2.46983e-05	-1.3376e-10	-1.08351	3.7444e-05	-1.3376e-10	-1.06181
88009304	chr16:88009304:AT:A	2.2946e-07	-1.3376e-10	-1.038	2.47215e-05	-1.3376e-10	-1.08257	3.74828e-05	-1.3376e-10	-1.06078
88009360	chr16:88009360:T:C	1.95201e-07	-1.3376e-10	-1.1997	2.39595e-05	-1.3376e-10	-1.11388	3.51538e-05	-1.3376e-10	-1.12493
88009726	chr16:88009726:A:G	1.74273e-07	-1.3376e-10	-1.3131	2.09803e-05	-1.3376e-10	-1.24666	3.0769e-05	-1.3376e-10	-1.25815
88009900	chr16:88009900:T:G	6.72445e-08	-0.847836	-1.41756	1.1523e-05	-0.517927	-1.32798	1.2714e-05	-0.768409	-1.37355
88009930	chr16:88009930:T:A	2.19144e-07	-1.3376e-10	-1.084	2.52412e-05	-1.3376e-10	-1.06177	3.69169e-05	-1.3376e-10	-1.07599
88010172	chr16:88010172:C:A	1.76185e-07	-1.3376e-10	-1.30219	2.04724e-05	-1.3376e-10	-1.27117	3.07033e-05	-1.3376e-10	-1.26029
88010384	chr16:88010384:G:C	1.66191e-07	-1.3376e-10	-1.36059	1.84012e-05	-1.3376e-10	-1.37783	2.75949e-05	-1.3376e-10	-1.36703
88010398	chr16:88010398:C:T	2.21593e-07	-1.3376e-10	-1.07289	3.05131e-05	-1.3376e-10	-0.872091	4.15838e-05	-1.3376e-10	-0.956949
88010582	chr16:88010582:G:A	2.14774e-07	-1.3376e-10	-1.10414	2.53778e-05	-1.3376e-10	-1.05637	3.74993e-05	-1.3376e-10	-1.06034
88010868	chr16:88010868:A:C	2.08328e-07	-1.3376e-10	-1.13461	2.26192e-05	-1.3376e-10	-1.17145	3.37602e-05	-1.3376e-10	-1.16538
88011074	chr16:88011074:A:G	1.65137e-07	-1.3376e-10	-1.36695	1.96738e-05	-1.3376e-10	-1.31096	2.89227e-05	-1.3376e-10	-1.32003
88011159	chr16:88011159:G:A	2.81885e-07	-1.3376e-10	-0.83223	3.03927e-05	-1.3376e-10	-0.876042	4.63072e-05	-1.3376e-10	-0.849363
88011173	chr16:88011173:C:G	5.30076e-07	-1.3376e-10	-0.200708	5.25814e-05	-1.3376e-10	-0.327883	8.73115e-05	-1.3376e-10	-0.215179
88011374	chr16:88011374:G:A	2.82116e-08	-1.65251	-1.48148	3.19359e-06	-1.64079	-1.48831	4.66084e-06	-1.64953	-1.49593
88011391	chr16:88011391:T:C	2.04088e-07	-1.3376e-10	-1.15518	2.22349e-05	-1.3376e-10	-1.18858	3.32232e-05	-1.3376e-10	-1.18141
88011613	chr16:88011613:T:C	1.95824e-07	-1.3376e-10	-1.19651	2.61606e-05	-1.3376e-10	-1.02599	3.60922e-05	-1.3376e-10	-1.09858
88011712	chr16:88011712:C:T	4.68051e-08	-1.31932	-1.30841	5.23547e-06	-1.31252	-1.32227	9.59299e-06	-1.0972	-1.32643
88011728	chr16:88011728:G:A	7.88254e-08	-1.15179	-0.954705	8.56637e-06	-1.11184	-1.03057	1.621e-05	-0.885775	-1.01326
88011730	chr16:88011730:T:C	1.5588e-07	-1.3376e-10	-1.42464	1.71141e-05	-1.3376e-10	-1.45034	2.55379e-05	-1.3376e-10	-1.4445
88011887	chr16:88011887:T:C	1.52414e-07	-1.3376e-10	-1.44713	1.67823e-05	-1.3376e-10	-1.46992	2.49828e-05	-1.3376e-10	-1.46647
88012016	chr16:88012016:G:C	4.98207e-08	-1.07812	-1.48718	5.6635e-06	-1.06116	-1.49504	1.09195e-05	-0.799442	-1.49467
88012058	chr16:88012058:C:A	1.8475e-07	-1.3376e-10	-1.25473	2.43542e-05	-1.3376e-10	-1.09754	3.38141e-05	-1.3376e-10	-1.16378
88012120	chr16:88012120:C:G	4.36289e-08	-1.51962	-1.17839	4.74686e-06	-1.48251	-1.25026	7.07764e-06	-1.495	-1.23272
88012193	chr16:88012193:C:T	2.83641e-08	-1.64282	-1.48579	3.16323e-06	-1.6533	-1.48535	4.67687e-06	-1.6473	-1.49473
88012207	chr16:88012207:C:T	2.2521e-07	-1.3376e-10	-1.0567	2.42485e-05	-1.3376e-10	-1.10189	3.62036e-05	-1.3376e-10	-1.0955
88012326	chr16:88012326:T:G	4.65893e-07	-1.3376e-10	-0.329771	4.84852e-05	-1.3376e-10	-0.408987	8.06991e-05	-1.3376e-10	-0.293933
88012425	chr16:88012425:G:A	2.94214e-07	-1.3376e-10	-0.789419	3.16768e-05	-1.3376e-10	-0.834661	4.82998e-05	-1.3376e-10	-0.807233
88012513	chr16:88012513:G:C	9.84309e-08	-1.60497	-0.279399	1.11448e-05	-1.6194	-0.259873	1.70122e-05	-1.61906	-0.231668
88012680	chr16:88012680:A:G	4.05276e-07	-1.3376e-10	-0.469159	4.02722e-05	-1.3376e-10	-0.594585	6.59764e-05	-1.3376e-10	-0.495364
88013072	chr16:88013072:T:C	3.32334e-08	-1.47863	-1.49154	3.56329e-06	-1.53536	-1.48421	5.41411e-06	-1.503	-1.49265
88013139	chr16:88013139:C:T	1.82296e-07	-1.2681	-4.74448e-10	2.14409e-05	-1.22495	-4.74448e-10	2.88486e-05	-1.3226	-4.74448e-10
88013263	chr16:88013263:T:C	4.23389e-07	-1.3376e-10	-0.425436	4.19036e-05	-1.3376e-10	-0.554875	6.88131e-05	-1.3376e-10	-0.453267
88013269	chr16:88013269:C:T	2.22073e-07	-1.3376e-10	-1.07072	2.47576e-05	-1.3376e-10	-1.08111	3.71546e-05	-1.3376e-10	-1.06957
88013468	chr16:88013468:G:C	1.76394e-07	-1.3376e-10	-1.30101	1.96779e-05	-1.3376e-10	-1.31075	2.93981e-05	-1.3376e-10	-1.30373
88013606	chr16:88013606:C:T	1.45057e-07	-1.3376e-10	-1.4966	1.63608e-05	-1.3376e-10	-1.49536	2.42518e-05	-1.3376e-10	-1.49617
88013856	chr16:88013856:A:C	1.45259e-07	-1.3376e-10	-1.49521	1.63506e-05	-1.3376e-10	-1.49598	2.42719e-05	-1.3376e-10	-1.49534
88013905	chr16:88013905:A:G	2.07652e-07	-1.3376e-10	-1.13786	2.09614e-05	-1.3376e-10	-1.24756	3.28699e-05	-1.3376e-10	-1.1921
88013926	chr16:88013926:A:G	1.51055e-07	-1.45609	-4.74448e-10	1.75079e-05	-1.42759	-4.74448e-10	2.54939e-05	-1.44622	-4.74448e-10
88014229	chr16:88014229:A:T	1.77974e-07	-1.3376e-10	-1.29209	1.93674e-05	-1.3376e-10	-1.32666	2.88902e-05	-1.3376e-10	-1.32116
88014709	chr16:88014709:A:C	2.38015e-07	0.263759	-1.26515	3.64479e-05	0.400035	-1.0944	8.00751e-05	0.815614	-1.11731
88014784	chr16:88014784:C:T	1.80346e-07	-1.3376e-10	-1.27885	2.1661e-05	-1.3376e-10	-1.21473	3.17042e-05	-1.3376e-10	-1.22821
88015046	chr16:88015046:C:T	5.76901e-08	-0.97274	-1.4459	6.18924e-06	-0.994739	-1.47269	9.92352e-06	-0.928555	-1.4612
88015086	chr16:88015086:CTGT:C	1.0146e-07	-1.6226	-0.231456	1.13548e-05	-1.63964	-0.22096	1.75136e-05	-1.63528	-0.186405
88015196	chr16:88015196:CCTT:C	7.67623e-08	-1.19384	-0.939169	1.09675e-05	-1.12052	-0.774791	1.6287e-05	-1.06478	-0.82951
88015246	chr16:88015246:G:A	1.55887e-07	-1.3376e-10	-1.4246	1.72998e-05	-1.3376e-10	-1.43955	2.58619e-05	-1.3376e-10	-1.43189
88015375	chr16:88015375:G:A	3.00821e-07	-1.3376e-10	-0.767212	3.21962e-05	-1.3376e-10	-0.818397	4.90924e-05	-1.3376e-10	-0.790956
88015428	chr16:88015428:T:C	2.30539e-07	-1.3376e-10	-1.03331	3.21119e-05	-1.3376e-10	-0.821019	4.35956e-05	-1.3376e-10	-0.909704
88015454	chr16:88015454:G:A	3.8635e-08	-1.34245	-1.47712	4.52892e-06	-1.32426	-1.4555	8.12917e-06	-1.13179	-1.45741
88015813	chr16:88015813:G:A	2.22852e-07	-1.3376e-10	-1.06722	2.42171e-05	-1.3376e-10	-1.10319	3.62199e-05	-1.3376e-10	-1.09505
88015899	chr16:88015899:T:A	2.33217e-07	-1.3376e-10	-1.02176	3.25481e-05	-1.3376e-10	-0.807526	4.41694e-05	-1.3376e-10	-0.896629
88015912	chr16:88015912:C:T	1.6583e-07	-1.3376e-10	-1.36276	1.97119e-05	-1.3376e-10	-1.30902	2.8986e-05	-1.3376e-10	-1.31785
88015971	chr16:88015971:G:T	1.99213e-07	-1.3376e-10	-1.17935	2.68835e-05	-1.3376e-10	-0.998732	3.69938e-05	-1.3376e-10	-1.07391
88016720	chr16:88016720:C:G	1.53958e-07	-1.3376e-10	-1.43705	1.80287e-05	-1.3376e-10	-1.39828	2.65527e-05	-1.3376e-10	-1.40553
88016760	chr16:88016760:C:T	2.04834e-07	-1.3376e-10	-1.15153	2.78512e-05	-1.3376e-10	-0.963371	3.81958e-05	-1.3376e-10	-1.04194
88016827	chr16:88016827:A:G	2.12065e-07	-1.3376e-10	-1.11683	2.89099e-05	-1.3376e-10	-0.926062	3.95408e-05	-1.3376e-10	-1.00733
88016997	chr16:88016997:A:C	1.44904e-07	-1.49766	-4.74448e-10	1.65068e-05	-1.48647	-4.74448e-10	2.46224e-05	-1.48101	-4.74448e-10
88017047	chr16:88017047:T:C	3.42459e-08	-1.57953	-1.36063	3.74518e-06	-1.48897	-1.48081	5.36902e-06	-1.55214	-1.45188
88017136	chr16:88017136:G:A	2.2982e-07	-1.3376e-10	-1.03643	2.49762e-05	-1.3376e-10	-1.07232	3.73675e-05	-1.3376e-10	-1.06386
88017201	chr16:88017201:G:A	3.04562e-08	-1.56735	-1.49009	4.08009e-06	-1.4401	-1.44403	5.3398e-06	-1.54081	-1.46867
88017268	chr16:88017268:C:T	5.19457e-07	-1.3376e-10	-0.220944	5.53245e-05	-1.3376e-10	-0.27703	8.54717e-05	-1.3376e-10	-0.236475
88017491	chr16:88017491:C:T	1.56069e-07	-1.3376e-10	-1.42343	1.71291e-05	-1.3376e-10	-1.44947	2.55631e-05	-1.3376e-10	-1.44351
88017517	chr16:88017517:C:T	1.68882e-07	-1.3376e-10	-1.34453	2.01279e-05	-1.3376e-10	-1.28814	2.95789e-05	-1.3376e-10	-1.2976
88017755	chr16:88017755:A:G	3.2335e-07	-1.3376e-10	-0.694991	3.26548e-05	-1.3376e-10	-0.804254	5.28488e-05	-1.3376e-10	-0.717226
88017763	chr16:88017763:T:C	6.43264e-08	-1.41471	-0.895045	1.01154e-05	-1.38255	-0.593633	1.58603e-05	-1.23421	-0.686632
88017955	chr16:88017955:C:T	4.84085e-08	-1.14697	-1.44709	6.82923e-06	-1.0441	-1.32494	1.137e-05	-0.881053	-1.37263
88018040	chr16:88018040:T:C	2.12749e-07	-1.3376e-10	-1.11362	2.32295e-05	-1.3376e-10	-1.14482	3.46035e-05	-1.3376e-10	-1.14071
88018137	chr16:88018137:G:A	4.95676e-08	-1.44142	-1.12897	7.33572e-06	-1.41125	-0.886244	1.15527e-05	-1.27158	-0.966161
88018204	chr16:88018204:C:T	3.73815e-08	-1.39697	-1.45558	5.06604e-06	-1.33042	-1.33726	8.17848e-06	-1.19905	-1.3841
88018365	chr16:88018365:G:A	1.31893e-07	-1.5763	-0.0154348	1.43168e-05	-1.59828	-0.0305294	2.15775e-05	-1.59903	-0.0139767
88018419	chr16:88018419:G:C	2.95927e-08	-1.58965	-1.49656	3.42614e-06	-1.5822	-1.47661	4.96298e-06	-1.59502	-1.48763
88018854	chr16:88018854:T:C	3.68508e-08	-1.46353	-1.40332	4.39641e-06	-1.44711	-1.36235	7.56544e-06	-1.29645	-1.36462
88018918	chr16:88018918:C:T	4.27943e-07	-1.3376e-10	-0.414737	4.46113e-05	-1.3376e-10	-0.492259	7.38927e-05	-1.3376e-10	-0.382047
88019034	chr16:88019034:CT:C	5.87559e-08	-1.49668	-0.903661	9.19286e-06	-1.46969	-0.602127	1.40147e-05	-1.34545	-0.6991
88019192	chr16:88019192:C:T	4.5238e-08	-1.48849	-1.1733	6.67654e-06	-1.46016	-0.931481	1.03705e-05	-1.33537	-1.01033
88019355	chr16:88019355:A:G	1.75844e-07	-1.3376e-10	-1.30413	1.96873e-05	-1.3376e-10	-1.31027	2.94707e-05	-1.3376e-10	-1.30126
88020553	chr16:88020553:T:C	3.95257e-07	-0.49419	-4.74448e-10	4.48538e-05	-0.486838	-4.74448e-10	6.69715e-05	-0.480394	-4.74448e-10
88020686	chr16:88020686:C:T	3.42146e-07	-1.3376e-10	-0.638491	3.63375e-05	-1.3376e-10	-0.697396	5.58e-05	-1.3376e-10	-0.662887
88020832	chr16:88020832:T:C	1.66031e-07	-1.3376e-10	-1.36155	1.86109e-05	-1.3376e-10	-1.3665	2.78162e-05	-1.3376e-10	-1.35904
88020959	chr16:88020959:T:C	1.47996e-07	-1.3376e-10	-1.47654	1.67017e-05	-1.3376e-10	-1.47473	2.48183e-05	-1.3376e-10	-1.47308
88021099	chr16:88021099:C:T	1.77591e-07	-1.3376e-10	-1.29424	1.93289e-05	-1.3376e-10	-1.32865	2.88318e-05	-1.3376e-10	-1.32318
88021344	chr16:88021344:G:A	2.15011e-07	-1.3376e-10	-1.10304	2.65475e-05	-1.3376e-10	-1.01131	3.89972e-05	-1.3376e-10	-1.02117
88021422	chr16:88021422:T:G	6.39807e-08	-1.60641	-0.708738	5.50802e-06	-1.56647	-1.01758	9.93955e-06	-1.48071	-0.907426
88021535	chr16:88021535:G:A	1.45607e-07	-1.3376e-10	-1.49282	1.664e-05	-1.3376e-10	-1.47844	2.46098e-05	-1.3376e-10	-1.48151
88021572	chr16:88021572:A:G	1.70569e-07	-1.3376e-10	-1.33459	1.89558e-05	-1.3376e-10	-1.34814	2.83042e-05	-1.3376e-10	-1.34165
88021750	chr16:88021750:T:C	3.30797e-08	-1.54077	-1.43404	4.01228e-06	-1.50974	-1.39115	6.76662e-06	-1.37243	-1.40023
88021850	chr16:88021850:A:G	3.35166e-07	-1.3376e-10	-0.659103	3.53569e-05	-1.3376e-10	-0.724753	5.78149e-05	-1.3376e-10	-0.627414
88021876	chr16:88021876:T:C	1.96157e-07	-1.3376e-10	-1.19481	2.31917e-05	-1.3376e-10	-1.14645	3.40297e-05	-1.3376e-10	-1.15743
88022041	chr16:88022041:G:A	8.31691e-08	-0.679555	-1.3733	1.15991e-05	-0.50486	-1.33446	1.54165e-05	-0.613335	-1.33588
88022085	chr16:88022085:A:G	2.77809e-08	-1.65281	-1.49657	3.12613e-06	-1.65379	-1.49666	4.71811e-06	-1.63662	-1.49663
88022140	chr16:88022140:G:A	1.48331e-07	-1.3376e-10	-1.47428	1.66003e-05	-1.3376e-10	-1.48083	2.47216e-05	-1.3376e-10	-1.47698
88022493	chr16:88022493:C:G	5.76219e-07	-1.3376e-10	-0.117241	6.16457e-05	-1.3376e-10	-0.168843	9.535e-05	-1.3376e-10	-0.127106
88022574	chr16:88022574:C:T	2.87354e-07	-1.3376e-10	-0.813013	3.05671e-05	-1.3376e-10	-0.870321	4.6767e-05	-1.3376e-10	-0.839484
88022815	chr16:88022815:C:T	7.08393e-08	-0.796319	-1.41699	9.70653e-06	-0.633385	-1.38406	1.30368e-05	-0.731504	-1.38538
88022900	chr16:88022900:C:T	1.6172e-06	-1.3376e-10	0.914723	0.000238235	-1.3376e-10	1.18301	0.000333801	-1.3376e-10	1.12588
88022960	chr16:88022960:A:G	6.90917e-08	-1.63559	-0.602706	6.74396e-06	-1.62151	-0.760089	1.15226e-05	-1.54661	-0.693744
88023288	chr16:88023288:G:T	9.9413e-08	-1.44255	-0.431894	1.02212e-05	-1.44734	-0.518438	1.92415e-05	-1.26165	-0.465935
88023309	chr16:88023309:T:A	1.53114e-07	-1.3376e-10	-1.44254	1.70269e-05	-1.3376e-10	-1.45545	2.54253e-05	-1.3376e-10	-1.44892
88023400	chr16:88023400:A:G	2.29431e-07	-0.100249	-0.937877	2.22582e-05	0.0429745	-1.23051	5.1715e-05	0.40501	-1.14392
88023532	chr16:88023532:C:G	1.41348e-06	-1.3376e-10	0.780084	0.000205846	-1.3376e-10	1.03688	0.000288756	-1.3376e-10	0.980923
88023544	chr16:88023544:G:C	2.36131e-07	-1.3376e-10	-1.00934	2.42003e-05	-1.3376e-10	-1.10388	3.82613e-05	-1.3376e-10	-1.04022
88023912	chr16:88023912:T:G	2.04107e-07	-1.3376e-10	-1.15509	2.40237e-05	-1.3376e-10	-1.11121	3.55095e-05	-1.3376e-10	-1.11486
88024031	chr16:88024031:CT:C	5.82858e-08	-0.990018	-1.41835	6.32232e-06	-0.985721	-1.46044	8.80689e-06	-1.06094	-1.44819
88024047	chr16:88024047:G:A	3.02869e-08	-1.65076	-1.41225	3.70705e-06	-1.65009	-1.32992	5.68869e-06	-1.59044	-1.35574
88024387	chr16:88024387:G:A	1.25217e-07	-1.64368	-4.74448e-10	1.4109e-05	-1.64343	-4.74448e-10	2.14049e-05	-1.62104	-4.74448e-10
88024697	chr16:88024697:G:A	1.46741e-07	-1.3376e-10	-1.48506	1.65624e-05	-1.3376e-10	-1.48311	2.45967e-05	-1.3376e-10	-1.48205
88024915	chr16:88024915:C:T	2.07147e-07	-1.3376e-10	-1.1403	2.43601e-05	-1.3376e-10	-1.0973	3.59983e-05	-1.3376e-10	-1.10119
88025065	chr16:88025065:G:A	1.48739e-07	-1.3376e-10	-1.47154	1.71975e-05	-1.3376e-10	-1.44548	2.52985e-05	-1.3376e-10	-1.45392
88025283	chr16:88025283:AG:A	7.97391e-08	-0.912973	-1.18199	6.70072e-06	-1.06441	-1.32362	1.12936e-05	-0.975176	-1.28525
88025336	chr16:88025336:C:T	1.65676e-07	-1.3376e-10	-1.36369	1.85946e-05	-1.3376e-10	-1.36737	2.77812e-05	-1.3376e-10	-1.3603
88025466	chr16:88025466:G:T	1.64143e-07	-1.3376e-10	-1.37299	1.84272e-05	-1.3376e-10	-1.37642	2.75291e-05	-1.3376e-10	-1.36942
88025538	chr16:88025538:C:T	3.14865e-08	-1.53016	-1.49401	3.45696e-06	-1.57971	-1.47015	5.23558e-06	-1.54229	-1.4869
88026086	chr16:88026086:C:T	3.18053e-08	-1.52181	-1.49228	3.95684e-06	-1.47554	-1.43926	6.47431e-06	-1.35158	-1.46524
88026304	chr16:88026304:C:T	4.00363e-07	-1.3376e-10	-0.481357	4.35424e-05	-1.3376e-10	-0.51651	6.66836e-05	-1.3376e-10	-0.484702
88026408	chr16:88026408:C:T	1.86304e-07	-1.3376e-10	-1.24635	2.04279e-05	-1.3376e-10	-1.27334	3.05954e-05	-1.3376e-10	-1.26381
88026419	chr16:88026419:C:G	2.91098e-08	-1.61457	-1.48808	3.30044e-06	-1.60834	-1.48785	5.40141e-06	-1.50837	-1.48963
88026445	chr16:88026445:C:T	7.54243e-07	-1.3376e-10	0.151987	0.000105761	-1.3376e-10	0.370938	0.000151631	-1.3376e-10	0.336791
88026811	chr16:88026811:G:A	6.79344e-07	0.0474002	-4.74448e-10	7.93003e-05	0.0829965	-4.74448e-10	7.01316e-05	-0.434287	-4.74448e-10
88026962	chr16:88026962:G:A	3.60234e-07	-1.3376e-10	-0.586975	3.8671e-05	-1.3376e-10	-0.635157	5.94079e-05	-1.3376e-10	-0.600234
88026997	chr16:88026997:C:A	3.41504e-07	-0.640367	-4.74448e-10	3.12692e-05	-0.847611	-4.74448e-10	4.16471e-05	-0.955429	-4.74448e-10
88027063	chr16:88027063:T:A	1.49219e-07	-1.11594	-0.35237	1.69407e-05	-1.06347	-0.397058	2.41207e-05	-1.10711	-0.394483
88027383	chr16:88027383:G:C	1.20254e-07	-0.35281	-1.33131	1.25712e-05	-0.378237	-1.3806	1.99296e-05	-0.334535	-1.35792
88027780	chr16:88027780:G:A	1.2502e-07	-1.64526	-4.74448e-10	1.40893e-05	-1.64483	-4.74448e-10	2.13551e-05	-1.62337	-4.74448e-10
88027953	chr16:88027953:C:T	1.8166e-07	-1.27159	-4.74448e-10	2.12819e-05	-1.23239	-4.74448e-10	3.05667e-05	-1.26475	-4.74448e-10
88028165	chr16:88028165:T:TA	4.73458e-07	-1.3376e-10	-0.313664	5.13674e-05	-1.3376e-10	-0.351241	7.8823e-05	-1.3376e-10	-0.317456
88028357	chr16:88028357:G:A	2.33377e-07	-1.3376e-10	-1.02107	2.65749e-05	-1.3376e-10	-1.01028	3.98859e-05	-1.3376e-10	-0.998637
88028416	chr16:88028416:G:A	5.66226e-07	-1.3376e-10	-0.134734	6.20742e-05	-1.3376e-10	-0.161916	9.5592e-05	-1.3376e-10	-0.124572
88028650	chr16:88028650:T:A	2.89401e-08	-1.6265	-1.482	3.27168e-06	-1.62239	-1.48255	5.29355e-06	-1.5333	-1.48487
88028688	chr16:88028688:T:A	1.78008e-07	-1.3376e-10	-1.2919	2.00348e-05	-1.3376e-10	-1.29277	2.99936e-05	-1.3376e-10	-1.28368
88028735	chr16:88028735:G:A	1.28228e-07	-1.64117	0.0212517	1.41624e-05	-1.6501	0.0104393	2.13579e-05	-1.64943	0.0261941
88028797	chr16:88028797:A:G	1.95983e-07	-1.64469	0.448992	2.11017e-05	-1.65263	0.411739	3.22138e-05	-1.65067	0.438399
88028972	chr16:88028972:C:T	1.99225e-07	-1.3376e-10	-1.17929	2.21852e-05	-1.3376e-10	-1.19082	3.34816e-05	-1.3376e-10	-1.17367
88029139	chr16:88029139:T:G	3.14387e-08	-1.5407	-1.48499	3.63198e-06	-1.5071	-1.49337	6.10912e-06	-1.38232	-1.49256
88029206	chr16:88029206:T:C	1.51744e-07	-1.3376e-10	-1.45153	1.85982e-05	-1.3376e-10	-1.36718	2.65425e-05	-1.3376e-10	-1.40591
88029656	chr16:88029656:C:T	1.46366e-07	-1.3376e-10	-1.48762	1.64972e-05	-1.3376e-10	-1.48706	2.45027e-05	-1.3376e-10	-1.48588
88030172	chr16:88030172:A:G	2.04731e-07	-1.3376e-10	-1.15203	2.26866e-05	-1.3376e-10	-1.16847	3.36962e-05	-1.3376e-10	-1.16727
88030259	chr16:88030259:G:C	1.87936e-07	-1.3376e-10	-1.23763	2.01075e-05	-1.3376e-10	-1.28916	2.99798e-05	-1.3376e-10	-1.28414
88030289	chr16:88030289:A:G	4.40326e-07	-1.3376e-10	-0.386212	5.95422e-05	-1.3376e-10	-0.203561	8.64014e-05	-1.3376e-10	-0.225657
88030333	chr16:88030333:A:G	1.11293e-07	-0.265668	-1.49589	1.4936e-05	-0.0898378	-1.49663	2.90851e-05	0.18222	-1.49666
88030433	chr16:88030433:C:A	1.75052e-07	-1.3376e-10	-1.30864	1.96531e-05	-1.3376e-10	-1.31201	2.94128e-05	-1.3376e-10	-1.30323
88030719	chr16:88030719:C:T	1.90515e-07	-1.3376e-10	-1.224	2.00047e-05	-1.3376e-10	-1.29428	3.03865e-05	-1.3376e-10	-1.27066
88030801	chr16:88030801:T:C	2.47319e-07	-1.3376e-10	-0.96305	2.92313e-05	-1.3376e-10	-0.915004	4.26339e-05	-1.3376e-10	-0.932011
88031001	chr16:88031001:C:G	2.44835e-07	-1.3376e-10	-0.973145	2.60535e-05	-1.3376e-10	-1.03009	3.92914e-05	-1.3376e-10	-1.01365
88031096	chr16:88031096:G:T	1.10817e-07	-1.59926	-0.166581	1.21422e-05	-1.61899	-0.174576	1.8269e-05	-1.61749	-0.161966
88031215	chr16:88031215:C:A	1.83403e-07	-1.3376e-10	-1.26204	2.02369e-05	-1.3376e-10	-1.28274	3.01979e-05	-1.3376e-10	-1.27689
88031248	chr16:88031248:G:A	2.81033e-07	-1.3376e-10	-0.835255	3.32649e-05	-1.3376e-10	-0.785743	4.86728e-05	-1.3376e-10	-0.79954
88031692	chr16:88031692:A:G	1.01551e-06	-1.3376e-10	0.449418	0.000145892	-1.3376e-10	0.692624	0.000205495	-1.3376e-10	0.640761
88032404	chr16:88032404:G:T	1.45373e-07	-1.3376e-10	-1.49443	1.63397e-05	-1.3376e-10	-1.49665	2.424e-05	-1.3376e-10	-1.49666
88032497	chr16:88032497:C:T	2.62674e-07	0.517359	-1.42017	3.44486e-05	0.742876	-1.49365	7.71438e-05	1.14063	-1.47962
88032661	chr16:88032661:C:T	5.80396e-07	-0.110017	-4.74448e-10	6.38503e-05	-0.133705	-4.74448e-10	9.79063e-05	-0.10065	-4.74448e-10
88033049	chr16:88033049:A:G	6.84805e-08	-0.834327	-1.41285	1.14727e-05	-0.606682	-1.2436	1.362e-05	-0.762869	-1.31025
88033053	chr16:88033053:C:A	7.07909e-08	-0.805494	-1.4085	1.19488e-05	-0.574234	-1.23538	1.41289e-05	-0.733162	-1.30328
88033111	chr16:88033111:C:T	7.34747e-08	-0.885935	-1.29085	9.86399e-06	-0.738674	-1.26268	1.31142e-05	-0.841739	-1.26922
88033182	chr16:88033182:C:T	3.8563e-07	-1.3376e-10	-0.518851	4.01386e-05	-1.3376e-10	-0.597907	6.59355e-05	-1.3376e-10	-0.495984
88033559	chr16:88033559:C:T	3.84874e-07	-1.3376e-10	-0.520813	5.15646e-05	-1.3376e-10	-0.34741	7.47805e-05	-1.3376e-10	-0.370103
88033593	chr16:88033593:T:C	7.3614e-08	-0.812719	-1.36217	1.27528e-05	-0.582176	-1.16232	1.49436e-05	-0.741279	-1.2391
88033903	chr16:88033903:AGGAAG:A	4.7971e-07	-1.3376e-10	-0.300546	4.94301e-05	-1.3376e-10	-0.389686	8.21594e-05	-1.3376e-10	-0.276
88033973	chr16:88033973:A:G	7.92348e-08	-1.58806	-0.513248	6.93162e-06	-1.59236	-0.761789	1.18143e-05	-1.53912	-0.676231
88034141	chr16:88034141:G:A	6.12537e-08	-0.953161	-1.40554	1.0123e-05	-0.743948	-1.23149	1.21382e-05	-0.888476	-1.29983
88034259	chr16:88034259:C:T	1.77206e-07	-1.3376e-10	-1.29641	1.96501e-05	-1.3376e-10	-1.31217	2.95138e-05	-1.3376e-10	-1.2998
88034505	chr16:88034505:G:C	1.58184e-07	-1.3376e-10	-1.40997	1.86355e-05	-1.3376e-10	-1.36518	2.7398e-05	-1.3376e-10	-1.37419
88034863	chr16:88034863:A:C	1.71519e-07	-1.3376e-10	-1.32904	1.91291e-05	-1.3376e-10	-1.33903	2.87295e-05	-1.3376e-10	-1.32674
88034881	chr16:88034881:T:C	2.15058e-07	-1.3376e-10	-1.10282	2.51721e-05	-1.3376e-10	-1.06451	3.68299e-05	-1.3376e-10	-1.07835
88034918	chr16:88034918:T:C	5.15948e-08	-1.05991	-1.47039	5.11016e-06	-1.16582	-1.49319	8.28871e-06	-1.07315	-1.49661
88035123	chr16:88035123:C:T	1.52819e-07	-1.3376e-10	-1.44447	1.6867e-05	-1.3376e-10	-1.46488	2.51086e-05	-1.3376e-10	-1.46145
88035815	chr16:88035815:G:A	2.9924e-08	-1.59436	-1.4807	3.42901e-06	-1.56652	-1.49146	5.04231e-06	-1.57704	-1.48976
88035840	chr16:88035840:G:A	1.49937e-07	-1.3376e-10	-1.46351	1.66181e-05	-1.3376e-10	-1.47975	2.47219e-05	-1.3376e-10	-1.47697
88035909	chr16:88035909:G:A	5.4766e-07	-1.3376e-10	-0.168073	7.44771e-05	-1.3376e-10	0.0202453	0.00010712	-1.3376e-10	-0.0107126
88036184	chr16:88036184:G:A	9.49793e-07	-1.3376e-10	0.382517	0.000136566	-1.3376e-10	0.626559	0.000196221	-1.3376e-10	0.594581
88036269	chr16:88036269:G:A	6.6416e-08	-0.781601	-1.49619	9.874e-06	-0.544643	-1.4557	1.21143e-05	-0.71008	-1.48019
88036462	chr16:88036462:C:T	9.68073e-07	-1.3376e-10	0.40158	0.000139391	-1.3376e-10	0.64704	0.000200189	-1.3376e-10	0.614603
88037165	chr16:88037165:A:G	1.8836e-07	-1.3376e-10	-1.23537	2.07902e-05	-1.3376e-10	-1.25576	3.12904e-05	-1.3376e-10	-1.24135
88037225	chr16:88037225:A:G	3.9051e-08	-1.3207	-1.48816	4.27559e-06	-1.35889	-1.47844	6.20346e-06	-1.38138	-1.47817
88037450	chr16:88037450:T:C	1.84339e-07	-1.3376e-10	-1.25695	2.06263e-05	-1.3376e-10	-1.26368	3.10533e-05	-1.3376e-10	-1.24895
88037642	chr16:88037642:G:C	2.8347e-08	-1.63679	-1.49242	3.30424e-06	-1.60667	-1.48837	4.71127e-06	-1.63885	-1.49585
88037883	chr16:88037883:G:T	1.24102e-07	-1.65262	-4.74448e-10	1.42355e-05	-1.63451	-4.74448e-10	2.12336e-05	-1.62908	-4.74448e-10
88038106	chr16:88038106:G:A	2.6198e-07	-1.3376e-10	-0.90546	3.09983e-05	-1.3376e-10	-0.856314	4.53644e-05	-1.3376e-10	-0.869933
88038266	chr16:88038266:A:G	4.12281e-08	-1.60468	-1.14993	4.51151e-06	-1.59687	-1.18675	7.61982e-06	-1.49104	-1.16287
88038447	chr16:88038447:A:G	6.65552e-08	-0.85464	-1.42106	8.98594e-06	-0.694587	-1.4	1.18041e-05	-0.811746	-1.40447
88038470	chr16:88038470:C:T	4.25277e-08	-1.22804	-1.49554	4.56459e-06	-1.30747	-1.46444	7.06293e-06	-1.24646	-1.48334
88038673	chr16:88038673:A:G	4.76813e-08	-1.12011	-1.48908	5.24646e-06	-1.14003	-1.49267	7.92305e-06	-1.12366	-1.49122
88038822	chr16:88038822:T:C	2.85431e-08	-1.64089	-1.48142	3.21733e-06	-1.6282	-1.49349	4.78287e-06	-1.6279	-1.49171
88039269	chr16:88039269:C:T	1.99517e-07	-1.3376e-10	-1.17783	2.19419e-05	-1.3376e-10	-1.20185	3.30659e-05	-1.3376e-10	-1.18616
88039360	chr16:88039360:T:TCC	2.13215e-07	-1.3376e-10	-1.11143	2.04447e-05	-1.3376e-10	-1.27252	3.18393e-05	-1.3376e-10	-1.22396
88039533	chr16:88039533:C:T	1.57926e-07	-0.00729444	-1.40431	2.28197e-05	0.159295	-1.32192	3.02405e-05	0.0673748	-1.34285
88039588	chr16:88039588:C:T	1.4759e-07	-1.3376e-10	-1.47929	1.66145e-05	-1.3376e-10	-1.47997	2.46869e-05	-1.3376e-10	-1.47839
88039617	chr16:88039617:C:T	1.468e-07	-1.3376e-10	-1.48466	1.67533e-05	-1.3376e-10	-1.47165	2.47869e-05	-1.3376e-10	-1.47435
88039861	chr16:88039861:G:A	1.46161e-07	-1.3376e-10	-1.48902	1.65937e-05	-1.3376e-10	-1.48122	2.45754e-05	-1.3376e-10	-1.48291
88040140	chr16:88040140:C:A	3.07271e-07	-1.3376e-10	-0.745997	3.08782e-05	-1.3376e-10	-0.860196	4.67186e-05	-1.3376e-10	-0.840518
88040267	chr16:88040267:T:C	1.67716e-07	-1.3376e-10	-1.35145	1.87979e-05	-1.3376e-10	-1.3565	2.82187e-05	-1.3376e-10	-1.34467
88040274	chr16:88040274:A:G	3.99744e-08	-1.35219	-1.4333	3.9653e-06	-1.41765	-1.49502	6.26788e-06	-1.36338	-1.48584
88040334	chr16:88040334:C:T	4.76548e-08	-1.63419	-0.975553	5.21932e-06	-1.6305	-1.00738	8.63197e-06	-1.54967	-0.979517
88040575	chr16:88040575:C:T	2.77966e-08	-1.65289	-1.49593	3.14257e-06	-1.65193	-1.49327	4.91163e-06	-1.60151	-1.49154
88040634	chr16:88040634:A:G	4.42667e-07	-1.3376e-10	-0.380911	5.79568e-05	-1.3376e-10	-0.230548	8.4311e-05	-1.3376e-10	-0.250148
88040656	chr16:88040656:G:T	2.38515e-07	-1.3376e-10	-0.999295	2.84928e-05	-1.3376e-10	-0.940594	4.23542e-05	-1.3376e-10	-0.938593
88040763	chr16:88040763:G:T	1.88997e-07	-1.3376e-10	-1.232	2.09099e-05	-1.3376e-10	-1.25002	3.14717e-05	-1.3376e-10	-1.23557
88040809	chr16:88040809:G:A	1.82077e-07	-1.3376e-10	-1.2693	1.92285e-05	-1.3376e-10	-1.33385	2.90492e-05	-1.3376e-10	-1.31567
88040824	chr16:88040824:A:G	2.43948e-07	-0.976773	-4.74448e-10	2.34357e-05	-1.13598	-4.74448e-10	3.17878e-05	-1.22558	-4.74448e-10
88040855	chr16:88040855:G:A	5.99216e-08	-0.916273	-1.46442	7.87575e-06	-0.740331	-1.48613	1.38353e-05	-0.561106	-1.49633
88040927	chr16:88040927:C:T	6.1224e-08	-0.897827	-1.46136	8.01789e-06	-0.720638	-1.48793	1.41382e-05	-0.539208	-1.49657
88041085	chr16:88041085:C:T	1.4515e-07	-1.3376e-10	-1.49596	1.64135e-05	-1.3376e-10	-1.49214	2.43272e-05	-1.3376e-10	-1.49307
88041275	chr16:88041275:C:T	1.55925e-07	-1.3376e-10	-1.42436	1.79524e-05	-1.3376e-10	-1.40252	2.65003e-05	-1.3376e-10	-1.40751
88041694	chr16:88041694:G:GC	1.47797e-07	-1.3376e-10	-1.47789	1.64485e-05	-1.3376e-10	-1.49001	2.44559e-05	-1.3376e-10	-1.48779
88041750	chr16:88041750:A:G	2.70025e-07	-1.3376e-10	-0.875213	3.43857e-05	-1.3376e-10	-0.752606	5.00393e-05	-1.3376e-10	-0.771852
88042182	chr16:88042182:G:T	7.16816e-08	-0.75954	-1.44195	9.30171e-06	-0.565507	-1.49454	1.67695e-05	-0.369879	-1.49522
88042282	chr16:88042282:G:C	2.90479e-08	-1.64301	-1.46177	3.25876e-06	-1.62821	-1.48069	4.82743e-06	-1.63284	-1.47751
88042403	chr16:88042403:C:T	7.61518e-08	-0.654096	-1.4869	1.02129e-05	-0.492973	-1.47362	1.35428e-05	-0.604323	-1.47448
88042663	chr16:88042663:TCC:T	4.52857e-07	-1.3376e-10	-0.358151	6.05544e-05	-1.3376e-10	-0.186704	8.74135e-05	-1.3376e-10	-0.214012
88042889	chr16:88042889:C:A	3.51316e-08	-1.5402	-1.37442	3.70158e-06	-1.53094	-1.45054	5.58033e-06	-1.53649	-1.42892
88043041	chr16:88043041:A:G	1.28498e-06	-1.3376e-10	0.684772	0.000187432	-1.3376e-10	0.943169	0.000264308	-1.3376e-10	0.892454
88043276	chr16:88043276:G:A	7.59548e-08	-0.859256	-1.28433	9.39106e-06	-0.702348	-1.34814	1.26005e-05	-0.813387	-1.33753
88043682	chr16:88043682:C:T	1.39707e-05	3.07099	-4.74448e-10	0.00199168	3.30649	-4.74448e-10	0.0022536	3.03562	-4.74448e-10
88043893	chr16:88043893:CTTAAAAA:C	1.14798e-07	-0.801996	-0.928554	1.34027e-05	-0.595332	-1.09946	1.79885e-05	-0.72621	-1.06872
88044056	chr16:88044056:C:T	3.82239e-07	0.788406	-1.31609	4.64478e-05	0.999182	-1.4511	0.000104244	1.37508	-1.413
88044198	chr16:88044198:C:T	1.4939e-07	-1.3376e-10	-1.46717	1.69903e-05	-1.3376e-10	-1.45761	2.51158e-05	-1.3376e-10	-1.46116
88044272	chr16:88044272:G:A	1.93379e-07	-1.3376e-10	-1.20908	2.34299e-05	-1.3376e-10	-1.13623	3.44519e-05	-1.3376e-10	-1.1451
88044303	chr16:88044303:ACACACAGTCGGAACAG:A	1.98768e-07	-1.18159	-4.74448e-10	2.33816e-05	-1.1383	-4.74448e-10	3.3537e-05	-1.17201	-4.74448e-10
88044304	chr16:88044304:C:T	7.00261e-08	-0.806538	-1.41832	8.80921e-06	-0.617784	-1.49666	1.60221e-05	-0.421095	-1.4896
88044407	chr16:88044407:A:G	1.47069e-07	-1.3376e-10	-1.48283	1.67351e-05	-1.3376e-10	-1.47274	2.47756e-05	-1.3376e-10	-1.4748
88044618	chr16:88044618:A:G	8.45888e-08	-1.24593	-0.789997	9.1828e-06	-1.10999	-0.962925	1.35292e-05	-1.15007	-0.929742
88044658	chr16:88044658:T:G	7.18054e-08	-0.812761	-1.38701	8.77709e-06	-0.624533	-1.49357	1.60139e-05	-0.433785	-1.47742
88044724	chr16:88044724:C:T	5.66481e-08	-0.968539	-1.46833	5.57421e-06	-1.07586	-1.49623	8.81533e-06	-1.01238	-1.49579
88044738	chr16:88044738:C:G	6.77973e-08	-0.82587	-1.43134	8.63509e-06	-0.638195	-1.49622	1.55148e-05	-0.45013	-1.49274
88044765	chr16:88044765:C:T	2.23315e-07	-1.3376e-10	-1.06514	2.78746e-05	-1.3376e-10	-0.962531	4.06906e-05	-1.3376e-10	-0.978664
88044788	chr16:88044788:G:C	6.52398e-08	-0.838395	-1.45726	8.56514e-06	-0.652054	-1.49049	1.52245e-05	-0.465117	-1.49664
88044809	chr16:88044809:C:T	6.23896e-08	-0.883542	-1.45679	8.14353e-06	-0.702334	-1.49069	1.44128e-05	-0.519917	-1.49663
88044840	chr16:88044840:G:A	8.14918e-08	-1.24977	-0.82346	8.87261e-06	-1.11472	-0.99256	1.3064e-05	-1.15457	-0.960225
88044863	chr16:88044863:T:G	7.00506e-08	-1.25861	-0.965898	7.71323e-06	-1.12504	-1.12227	1.13118e-05	-1.16483	-1.09399
88044914	chr16:88044914:G:A	2.90761e-07	-1.3376e-10	-0.801228	3.05194e-05	-1.3376e-10	-0.871883	4.91223e-05	-1.3376e-10	-0.790347
88045132	chr16:88045132:T:C	4.60515e-08	-1.33496	-1.309	4.99844e-06	-1.32118	-1.35994	9.08772e-06	-1.1315	-1.34623
88045255	chr16:88045255:T:C	3.27601e-07	-1.3376e-10	-0.681931	3.41967e-05	-1.3376e-10	-0.758116	5.54167e-05	-1.3376e-10	-0.66978
88045382	chr16:88045382:C:T	4.47391e-08	-1.35534	-1.31754	4.1079e-06	-1.42053	-1.45681	6.56125e-06	-1.37742	-1.42606
88045398	chr16:88045398:G:C	1.22017e-06	-1.3376e-10	0.633014	0.000178053	-1.3376e-10	0.891834	0.000255779	-1.3376e-10	0.859655
88045538	chr16:88045538:A:G	6.14592e-08	-0.889102	-1.46625	8.10288e-06	-0.709275	-1.48875	1.43027e-05	-0.527557	-1.49666
88045879	chr16:88045879:C:T	2.72309e-07	-1.3376e-10	-0.866791	2.86631e-05	-1.3376e-10	-0.934637	4.31824e-05	-1.3376e-10	-0.919227
88045986	chr16:88045986:G:A	1.49948e-07	-1.3376e-10	-1.46344	1.71116e-05	-1.3376e-10	-1.45049	2.53117e-05	-1.3376e-10	-1.45339
88046072	chr16:88046072:T:C	6.60829e-08	-0.831921	-1.4509	8.61338e-06	-0.64431	-1.49262	1.53524e-05	-0.457117	-1.49627
88046214	chr16:88046214:C:T	2.40481e-07	-1.3376e-10	-0.991088	3.02452e-05	-1.3376e-10	-0.880909	4.40961e-05	-1.3376e-10	-0.89829
88046355	chr16:88046355:A:G	1.81956e-07	-1.3376e-10	-1.26996	2.14537e-05	-1.3376e-10	-1.22435	3.15632e-05	-1.3376e-10	-1.23267
88046648	chr16:88046648:C:T	1.49967e-07	-1.3376e-10	-1.46331	1.75141e-05	-1.3376e-10	-1.42724	2.57541e-05	-1.3376e-10	-1.43607
88046746	chr16:88046746:C:T	1.86599e-07	-1.3376e-10	-1.24477	2.07095e-05	-1.3376e-10	-1.25965	3.11601e-05	-1.3376e-10	-1.24552
88047053	chr16:88047053:G:A	3.2618e-07	-1.39776	0.711486	4.29436e-05	-1.38299	0.852628	7.38407e-05	-1.21759	0.834839
88047136	chr16:88047136:G:A	1.95067e-07	-1.3376e-10	-1.20038	2.27741e-05	-1.3376e-10	-1.16462	3.37645e-05	-1.3376e-10	-1.16525
88047401	chr16:88047401:G:A	1.6119e-07	-1.3376e-10	-1.39114	1.80417e-05	-1.3376e-10	-1.39756	2.70249e-05	-1.3376e-10	-1.3879
88047863	chr16:88047863:T:C	1.67575e-05	-1.3376e-10	3.25288	0.00211819	-1.3376e-10	3.36807	0.00494887	-1.3376e-10	3.82225
88048278	chr16:88048278:C:G	5.65053e-08	-1.0582	-1.3812	1.00345e-05	-0.868958	-1.11526	1.28248e-05	-0.951445	-1.18184
88048295	chr16:88048295:A:T	1.66388e-07	-1.3376e-10	-1.3594	1.84848e-05	-1.3376e-10	-1.37329	2.75824e-05	-1.3376e-10	-1.36748
88048298	chr16:88048298:C:G	1.01214e-07	-0.37894	-1.47755	1.27904e-05	-0.256479	-1.48507	1.83256e-05	-0.280427	-1.49593
88048345	chr16:88048345:G:A	3.95916e-08	-1.54748	-1.24764	4.30777e-06	-1.4717	-1.35813	6.36748e-06	-1.49129	-1.34216
88048457	chr16:88048457:T:A	1.14237e-07	-1.12314	-0.612314	1.55945e-05	-1.08284	-0.460486	2.74772e-05	-0.878835	-0.492471
88048494	chr16:88048494:C:T	1.48567e-07	-1.3376e-10	-1.47269	1.69438e-05	-1.3376e-10	-1.46034	2.50731e-05	-1.3376e-10	-1.46286
88048548	chr16:88048548:T:G	1.74016e-07	-1.3376e-10	-1.31458	1.92792e-05	-1.3376e-10	-1.33122	2.87946e-05	-1.3376e-10	-1.32447
88048877	chr16:88048877:A:T	2.9182e-06	-1.3376e-10	1.50499	0.000328925	-1.3376e-10	1.50558	0.000629749	-1.3376e-10	1.76066
88048989	chr16:88048989:T:C	9.28978e-08	-0.682215	-1.26001	1.64161e-05	-0.448435	-1.04355	2.69953e-05	-0.266749	-1.12225
88049163	chr16:88049163:G:A	1.58123e-07	-1.41036	-4.74448e-10	1.8117e-05	-1.39339	-4.74448e-10	2.61861e-05	-1.41943	-4.74448e-10
88049447	chr16:88049447:C:T	3.77871e-07	-0.539175	-4.74448e-10	4.23793e-05	-0.543586	-4.74448e-10	6.35656e-05	-0.532588	-4.74448e-10
88049634	chr16:88049634:C:T	3.49665e-07	-1.3376e-10	-0.616751	3.93338e-05	-1.3376e-10	-0.618162	5.6952e-05	-1.3376e-10	-0.642452
88049679	chr16:88049679:C:G	4.22716e-08	-1.42196	-1.30765	4.76203e-06	-1.37608	-1.3535	8.37459e-06	-1.23185	-1.32761
88050022	chr16:88050022:G:T	1.34377e-06	-1.3376e-10	0.72951	0.000196078	-1.3376e-10	0.988266	0.00027682	-1.3376e-10	0.938705
88050065	chr16:88050065:G:C	3.89001e-07	-1.3376e-10	-0.510146	4.13715e-05	-1.3376e-10	-0.567653	6.88174e-05	-1.3376e-10	-0.453203
88050119	chr16:88050119:T:C	4.0811e-07	-1.3376e-10	-0.462191	4.33277e-05	-1.3376e-10	-0.521454	7.22636e-05	-1.3376e-10	-0.40434
88050163	chr16:88050163:C:T	4.53556e-07	-1.3376e-10	-0.356609	4.8019e-05	-1.3376e-10	-0.41865	8.05432e-05	-1.3376e-10	-0.295867
88050200	chr16:88050200:A:G	3.94821e-08	-1.42389	-1.37399	4.46048e-06	-1.40475	-1.39024	7.78544e-06	-1.24787	-1.38454
88050248	chr16:88050248:C:T	4.76108e-07	-1.3376e-10	-0.308084	5.03422e-05	-1.3376e-10	-0.371403	8.46604e-05	-1.3376e-10	-0.246013
88050540	chr16:88050540:G:A	3.12437e-07	-1.3376e-10	-0.729326	4.0372e-05	-1.3376e-10	-0.592108	5.83246e-05	-1.3376e-10	-0.618637
88050548	chr16:88050548:T:C	4.53224e-07	-1.3376e-10	-0.357341	4.80283e-05	-1.3376e-10	-0.418456	8.05618e-05	-1.3376e-10	-0.295636
88050573	chr16:88050573:A:G	4.78256e-07	-1.3376e-10	-0.303581	5.05206e-05	-1.3376e-10	-0.367864	8.4965e-05	-1.3376e-10	-0.242421
88050677	chr16:88050677:G:T	4.99166e-07	-1.3376e-10	-0.260789	5.28407e-05	-1.3376e-10	-0.322964	8.92202e-05	-1.3376e-10	-0.193553
88050749	chr16:88050749:T:C	4.32143e-07	-1.3376e-10	-0.40497	4.58866e-05	-1.3376e-10	-0.464073	7.68071e-05	-1.3376e-10	-0.343364
88050791	chr16:88050791:A:G	4.51237e-07	-1.3376e-10	-0.361736	4.78258e-05	-1.3376e-10	-0.42268	8.02046e-05	-1.3376e-10	-0.30008
88051026	chr16:88051026:C:T	3.11258e-08	-1.62302	-1.41267	3.44367e-06	-1.5948	-1.45891	5.07583e-06	-1.6079	-1.45227
88051136	chr16:88051136:C:T	1.45858e-07	-1.3376e-10	-1.4911	1.63508e-05	-1.3376e-10	-1.49597	2.42736e-05	-1.3376e-10	-1.49527
88051154	chr16:88051154:G:A	1.3242e-07	-1.58775	-4.74448e-10	1.50529e-05	-1.57867	-4.74448e-10	2.18854e-05	-1.59884	-4.74448e-10
88051347	chr16:88051347:A:G	3.60839e-07	-1.3376e-10	-0.585297	3.83761e-05	-1.3376e-10	-0.64281	6.34928e-05	-1.3376e-10	-0.533734
88051579	chr16:88051579:C:T	3.46427e-07	-0.626055	-4.74448e-10	3.63007e-05	-0.698408	-4.74448e-10	5.30067e-05	-0.714242	-4.74448e-10
88051600	chr16:88051600:C:T	1.75302e-05	-1.3376e-10	3.29795	0.00221706	-1.3376e-10	3.41369	0.00519061	-1.3376e-10	3.86995
88051781	chr16:88051781:A:G	1.45766e-07	-1.3376e-10	-1.49172	1.63498e-05	-1.3376e-10	-1.49603	2.42828e-05	-1.3376e-10	-1.49489
88051791	chr16:88051791:A:G	3.72394e-07	-1.3376e-10	-0.553775	3.95532e-05	-1.3376e-10	-0.612599	6.5566e-05	-1.3376e-10	-0.501604
88051822	chr16:88051822:C:G	1.06911e-07	-1.55292	-0.248813	1.42656e-05	-1.53922	-0.0931692	2.28959e-05	-1.43288	-0.120825
88051875	chr16:88051875:C:A	3.72394e-07	-1.3376e-10	-0.553775	3.95532e-05	-1.3376e-10	-0.612599	6.5566e-05	-1.3376e-10	-0.501604
88051890	chr16:88051890:G:A	3.5973e-07	-1.3376e-10	-0.588374	3.83111e-05	-1.3376e-10	-0.644507	6.35248e-05	-1.3376e-10	-0.53323
88051983	chr16:88051983:C:A	1.46046e-07	-1.3376e-10	-1.48981	1.63629e-05	-1.3376e-10	-1.49523	2.43128e-05	-1.3376e-10	-1.49366
88051996	chr16:88051996:T:C	1.73431e-07	-1.3376e-10	-1.31795	2.02446e-05	-1.3376e-10	-1.28236	2.97862e-05	-1.3376e-10	-1.29061
88052056	chr16:88052056:G:C	1.4572e-07	-1.3376e-10	-1.49204	1.6348e-05	-1.3376e-10	-1.49614	2.42782e-05	-1.3376e-10	-1.49508
88052294	chr16:88052294:G:A	3.46885e-08	-1.48203	-1.44529	3.78485e-06	-1.47402	-1.48522	6.57166e-06	-1.32491	-1.47698
88052398	chr16:88052398:G:A	1.57914e-06	-1.3376e-10	0.890905	0.000233643	-1.3376e-10	1.16355	0.000329715	-1.3376e-10	1.11357
88052721	chr16:88052721:A:C	1.45431e-07	-1.3376e-10	-1.49403	1.634e-05	-1.3376e-10	-1.49663	2.42519e-05	-1.3376e-10	-1.49617
88052763	chr16:88052763:C:T	1.45918e-07	-1.3376e-10	-1.49068	1.63447e-05	-1.3376e-10	-1.49634	2.42634e-05	-1.3376e-10	-1.49569
88052779	chr16:88052779:C:G	4.61815e-08	-1.3553	-1.28585	4.1719e-06	-1.41713	-1.44474	6.74512e-06	-1.36594	-1.4099
88052966	chr16:88052966:A:G	3.98224e-07	-1.3376e-10	-0.486714	4.22419e-05	-1.3376e-10	-0.546833	7.02992e-05	-1.3376e-10	-0.4319
88053278	chr16:88053278:G:A	2.1259e-07	-1.3376e-10	-1.11436	2.44843e-05	-1.3376e-10	-1.09221	3.72504e-05	-1.3376e-10	-1.067
88054853	chr16:88054853:A:T	1.86348e-07	-1.3376e-10	-1.24611	2.08572e-05	-1.3376e-10	-1.25255	3.12642e-05	-1.3376e-10	-1.24219
88055028	chr16:88055028:A:G	6.41981e-08	-1.5685	-0.743253	5.98935e-06	-1.59767	-0.902597	9.65015e-06	-1.59256	-0.825128
88055042	chr16:88055042:T:C	5.46131e-08	-1.65102	-0.82243	5.30994e-06	-1.65534	-0.965324	8.45343e-06	-1.65475	-0.89534
88055081	chr16:88055081:G:A	1.4523e-07	-1.3376e-10	-1.49541	1.64186e-05	-1.3376e-10	-1.49183	2.43369e-05	-1.3376e-10	-1.49267
88055083	chr16:88055083:A:G	6.46235e-08	-1.56979	-0.73536	6.02185e-06	-1.59884	-0.896008	9.70613e-06	-1.5937	-0.818203
88055403	chr16:88055403:A:G	6.54623e-08	-1.55553	-0.736723	6.08533e-06	-1.58689	-0.897477	9.81108e-06	-1.58143	-0.819713
88055594	chr16:88055594:T:C	1.86389e-07	-1.3376e-10	-1.24589	2.08583e-05	-1.3376e-10	-1.25249	3.12609e-05	-1.3376e-10	-1.24229
88055872	chr16:88055872:A:G	6.0613e-08	-1.07901	-1.29021	8.51667e-06	-0.949991	-1.19823	1.19294e-05	-0.978961	-1.22669
88056433	chr16:88056433:GTGTT:G	1.57641e-07	-1.3376e-10	-1.41341	1.75747e-05	-1.3376e-10	-1.42378	2.62752e-05	-1.3376e-10	-1.41603
88056762	chr16:88056762:A:T	5.75834e-08	-0.924489	-1.49601	8.13765e-06	-0.754033	-1.43971	1.39707e-05	-0.577731	-1.46997
88057138	chr16:88057138:G:C	1.46644e-07	-1.3376e-10	-1.48572	1.67682e-05	-1.3376e-10	-1.47076	2.47815e-05	-1.3376e-10	-1.47456
88057232	chr16:88057232:G:A	1.50544e-07	-1.3376e-10	-1.45947	1.71136e-05	-1.3376e-10	-1.45037	2.5331e-05	-1.3376e-10	-1.45263
88057289	chr16:88057289:A:G	5.08748e-08	-1.11495	-1.42941	4.87709e-06	-1.21052	-1.49517	7.98334e-06	-1.12107	-1.48623
88057353	chr16:88057353:G:C	6.30596e-07	-1.3376e-10	-0.0270623	7.01129e-05	-1.3376e-10	-0.0401395	0.00010698	-1.3376e-10	-0.0120184
88057530	chr16:88057530:G:T	5.1905e-08	-1.64935	-0.874964	5.14795e-06	-1.6551	-0.996549	8.13236e-06	-1.65402	-0.934792
88057543	chr16:88057543:G:A	1.54688e-07	-1.3376e-10	-1.43232	1.82226e-05	-1.3376e-10	-1.38758	2.68453e-05	-1.3376e-10	-1.39457
88057599	chr16:88057599:C:T	2.00296e-05	-1.3376e-10	3.43124	0.00254007	-1.3376e-10	3.5497	0.0059819	-1.3376e-10	4.01183
88057649	chr16:88057649:A:G	5.78502e-08	-1.62778	-0.788093	5.3392e-06	-1.64466	-0.970509	8.54221e-06	-1.63878	-0.900857
88057941	chr16:88057941:G:C	3.83573e-08	-1.42823	-1.39855	3.98132e-06	-1.45183	-1.4568	6.01435e-06	-1.44751	-1.44301
88058244	chr16:88058244:G:A	1.4895e-07	-1.3376e-10	-1.47012	1.74138e-05	-1.3376e-10	-1.43298	2.55985e-05	-1.3376e-10	-1.44213
88058331	chr16:88058331:A:G	5.44287e-08	-1.65233	-0.824506	5.40287e-06	-1.65531	-0.948007	8.55423e-06	-1.65509	-0.883147
88058341	chr16:88058341:G:A	5.0781e-08	-1.36132	-1.18489	5.35423e-06	-1.36089	-1.25147	9.71305e-06	-1.17957	-1.23163
88058486	chr16:88058486:T:C	1.0276e-07	-0.739368	-1.10196	1.60752e-05	-0.599002	-0.913965	2.8376e-05	-0.385924	-0.953193
88058541	chr16:88058541:T:TGACA	1.58713e-07	-1.3376e-10	-1.40663	1.76975e-05	-1.3376e-10	-1.41682	2.64613e-05	-1.3376e-10	-1.40898
88058726	chr16:88058726:TAAG:T	3.02813e-07	0.725304	-1.48592	4.07558e-05	0.90837	-1.49102	9.07623e-05	1.32002	-1.49644
88058974	chr16:88058974:C:T	4.24391e-08	-1.63643	-1.08923	4.30237e-06	-1.64953	-1.18155	6.72845e-06	-1.64596	-1.13235
88058990	chr16:88058990:A:C	1.53137e-07	-1.3376e-10	-1.4424	1.71276e-05	-1.3376e-10	-1.44956	2.5569e-05	-1.3376e-10	-1.44328
88059009	chr16:88059009:A:G	4.04073e-08	-1.64282	-1.1319	4.13366e-06	-1.65272	-1.21837	6.43943e-06	-1.65009	-1.17213
88059357	chr16:88059357:C:T	1.63322e-07	-1.3376e-10	-1.378	1.86792e-05	-1.3376e-10	-1.36284	2.7882e-05	-1.3376e-10	-1.35668
88059389	chr16:88059389:T:G	1.51857e-07	-1.3376e-10	-1.45079	1.66082e-05	-1.3376e-10	-1.48035	2.47514e-05	-1.3376e-10	-1.47578
88059861	chr16:88059861:C:CT	5.40293e-07	-0.181615	-4.74448e-10	5.00267e-05	-0.377689	-4.74448e-10	6.59432e-05	-0.495866	-4.74448e-10
88060026	chr16:88060026:T:C	3.20584e-07	-1.3376e-10	-0.703582	3.83809e-05	-1.3376e-10	-0.642685	5.57696e-05	-1.3376e-10	-0.663431
88060614	chr16:88060614:G:A	1.61606e-07	-1.3376e-10	-1.38857	1.93682e-05	-1.3376e-10	-1.32662	2.84993e-05	-1.3376e-10	-1.33478
88060786	chr16:88060786:C:T	1.72172e-07	-0.559584	-0.765648	1.30761e-05	-0.700755	-1.0187	2.28415e-05	-0.603413	-0.952667
88060807	chr16:88060807:C:T	3.84509e-08	-1.32782	-1.49652	4.73719e-06	-1.23984	-1.49496	6.92717e-06	-1.25402	-1.49519
88060989	chr16:88060989:C:T	1.50608e-07	-1.3376e-10	-1.45905	1.65658e-05	-1.3376e-10	-1.48291	2.47046e-05	-1.3376e-10	-1.47767
88061298	chr16:88061298:A:C	2.31496e-07	-1.3376e-10	-1.02916	2.72433e-05	-1.3376e-10	-0.985438	3.99112e-05	-1.3376e-10	-0.998004
88061349	chr16:88061349:T:G	8.79068e-07	-1.3376e-10	0.305134	0.000123555	-1.3376e-10	0.526439	0.000177058	-1.3376e-10	0.491816
88061489	chr16:88061489:T:C	3.9232e-08	-1.54375	-1.26048	5.40699e-06	-1.53271	-1.06984	7.40853e-06	-1.55068	-1.13135
88061595	chr16:88061595:G:A	4.63817e-08	-1.35597	-1.28085	5.28728e-06	-1.33996	-1.28498	9.27189e-06	-1.16823	-1.28944
88061846	chr16:88061846:A:G	6.88409e-08	-0.777935	-1.46399	9.14588e-06	-0.588898	-1.48804	1.61522e-05	-0.406064	-1.49654
88061910	chr16:88061910:C:T	1.97728e-07	-1.3376e-10	-1.18683	2.27491e-05	-1.3376e-10	-1.16572	3.32908e-05	-1.3376e-10	-1.17938
88061981	chr16:88061981:T:G	1.62531e-07	-1.3376e-10	-1.38286	1.80701e-05	-1.3376e-10	-1.39599	2.70502e-05	-1.3376e-10	-1.38697
88062218	chr16:88062218:T:C	1.72461e-07	-1.3376e-10	-1.32356	2.01293e-05	-1.3376e-10	-1.28807	3.00477e-05	-1.3376e-10	-1.28187
88062597	chr16:88062597:C:T	9.9499e-08	-0.428631	-1.44495	1.30931e-05	-0.223445	-1.49471	2.41779e-05	-0.00391547	-1.49531
88062614	chr16:88062614:G:T	5.72449e-08	-0.998899	-1.42749	6.5594e-06	-0.98725	-1.4221	1.23336e-05	-0.745017	-1.42732
88062932	chr16:88062932:C:T	1.99406e-07	0.266625	-1.44501	2.28573e-05	0.310436	-1.47141	3.8457e-05	0.434091	-1.46921
88063138	chr16:88063138:G:A	1.40166e-07	-1.5309	-4.74448e-10	1.55734e-05	-1.54468	-4.74448e-10	2.30163e-05	-1.54846	-4.74448e-10
88063187	chr16:88063187:C:T	3.03789e-07	-1.3376e-10	-0.757394	3.37759e-05	-1.3376e-10	-0.770499	5.08814e-05	-1.3376e-10	-0.755164
88063200	chr16:88063200:G:A	1.49806e-07	-1.3376e-10	-1.46438	1.64928e-05	-1.3376e-10	-1.48732	2.45796e-05	-1.3376e-10	-1.48274
88063256	chr16:88063256:G:A	1.96631e-07	-1.3376e-10	-1.1924	2.26035e-05	-1.3376e-10	-1.17214	3.31038e-05	-1.3376e-10	-1.18501
88063462	chr16:88063462:A:C	1.52872e-07	-1.44413	-4.74448e-10	1.66932e-05	-1.47524	-4.74448e-10	2.39768e-05	-1.50757	-4.74448e-10
88063485	chr16:88063485:T:A	1.58737e-07	-1.3376e-10	-1.40648	1.76664e-05	-1.3376e-10	-1.41858	2.64841e-05	-1.3376e-10	-1.40812
88063545	chr16:88063545:C:T	1.61528e-07	-1.3376e-10	-1.38905	1.7989e-05	-1.3376e-10	-1.40048	2.69228e-05	-1.3376e-10	-1.39169
88063641	chr16:88063641:C:G	1.73121e-07	-1.3376e-10	-1.31974	1.95254e-05	-1.3376e-10	-1.31853	2.92263e-05	-1.3376e-10	-1.30959
88064025	chr16:88064025:G:C	2.3126e-07	-1.3376e-10	-1.03019	2.52484e-05	-1.3376e-10	-1.06148	3.77358e-05	-1.3376e-10	-1.05405
88064170	chr16:88064170:G:T	1.87623e-07	-1.23929	-4.74448e-10	2.07649e-05	-1.25698	-4.74448e-10	3.10627e-05	-1.24865	-4.74448e-10
88064349	chr16:88064349:G:C	1.24448e-06	-1.3376e-10	0.652743	0.000181798	-1.3376e-10	0.91265	0.000259569	-1.3376e-10	0.874361
88064538	chr16:88064538:C:A	1.46721e-07	-1.3376e-10	-1.48519	1.64092e-05	-1.3376e-10	-1.4924	2.43962e-05	-1.3376e-10	-1.49024
88064650	chr16:88064650:C:T	3.06765e-07	-1.3376e-10	-0.747647	3.6567e-05	-1.3376e-10	-0.691099	5.31142e-05	-1.3376e-10	-0.712216
88064687	chr16:88064687:A:G	8.97645e-08	-0.693294	-1.28324	7.81944e-06	-0.834883	-1.39875	1.30344e-05	-0.745523	-1.37154
88064737	chr16:88064737:T:G	1.96748e-07	-1.3376e-10	-1.19181	2.18204e-05	-1.3376e-10	-1.2074	3.30007e-05	-1.3376e-10	-1.18813
88064954	chr16:88064954:A:G	1.3763e-07	-0.879132	-0.670028	1.93868e-05	-0.941855	-0.383799	2.98064e-05	-0.831776	-0.458163
88064966	chr16:88064966:A:G	1.37135e-07	-0.41299	-1.13977	2.14725e-05	-0.272966	-0.950505	3.98018e-05	-0.0201224	-0.980627
88065573	chr16:88065573:G:A	1.82055e-07	-1.3376e-10	-1.26942	1.95132e-05	-1.3376e-10	-1.31916	2.93714e-05	-1.3376e-10	-1.30464
88065676	chr16:88065676:G:C	7.13991e-07	1.59368	-1.49654	0.000108492	1.819	-1.42256	0.000227613	2.20453	-1.46154
88066044	chr16:88066044:C:A	1.63611e-07	-1.3376e-10	-1.37624	1.82516e-05	-1.3376e-10	-1.386	2.7328e-05	-1.3376e-10	-1.37675
88066263	chr16:88066263:A:G	3.09662e-08	-1.63127	-1.40956	3.9823e-06	-1.62562	-1.28277	5.61898e-06	-1.63326	-1.32525
88066715	chr16:88066715:T:C	3.21497e-08	-1.50953	-1.4938	4.07935e-06	-1.42204	-1.46227	5.84047e-06	-1.44939	-1.47046
88066819	chr16:88066819:C:T	2.10475e-07	-1.3376e-10	-1.12436	2.38395e-05	-1.3376e-10	-1.1189	3.51912e-05	-1.3376e-10	-1.12386
88066824	chr16:88066824:C:T	2.86781e-07	-1.3376e-10	-0.815008	2.94864e-05	-1.3376e-10	-0.906318	4.45774e-05	-1.3376e-10	-0.887434
88066874	chr16:88066874:A:G	5.50287e-08	-0.98385	-1.48202	6.2799e-06	-0.966918	-1.48597	1.18575e-05	-0.72499	-1.48671
88067762	chr16:88067762:C:T	1.88701e-07	-1.3376e-10	-1.23356	2.09265e-05	-1.3376e-10	-1.24923	3.13129e-05	-1.3376e-10	-1.24063
88067976	chr16:88067976:C:T	4.50299e-07	0.983511	-1.34733	5.44796e-05	1.17158	-1.464	0.000128435	1.60253	-1.43177
88068205	chr16:88068205:G:C	2.74326e-07	-1.3376e-10	-0.859411	2.96743e-05	-1.3376e-10	-0.899965	4.44491e-05	-1.3376e-10	-0.890316
88068300	chr16:88068300:C:T	1.46731e-07	-1.3376e-10	-1.48512	1.64503e-05	-1.3376e-10	-1.4899	2.44248e-05	-1.3376e-10	-1.48906
88068477	chr16:88068477:C:T	1.23674e-05	-1.3376e-10	2.94909	0.00156839	-1.3376e-10	3.06756	0.00355447	-1.3376e-10	3.4913
88068602	chr16:88068602:T:C	5.28612e-08	-1.09792	-1.40814	6.30129e-06	-1.08561	-1.36388	1.23949e-05	-0.77725	-1.39013
88068634	chr16:88068634:C:T	1.48848e-07	-1.3376e-10	-1.4708	1.66933e-05	-1.3376e-10	-1.47524	2.48717e-05	-1.3376e-10	-1.47093
88068748	chr16:88068748:C:G	1.24269e-07	-1.65128	-4.74448e-10	1.40548e-05	-1.64728	-4.74448e-10	2.0687e-05	-1.65515	-4.74448e-10
88068900	chr16:88068900:C:CT	1.49027e-07	-1.3376e-10	-1.4696	1.71518e-05	-1.3376e-10	-1.44815	2.53233e-05	-1.3376e-10	-1.45294
88069219	chr16:88069219:C:T	1.58224e-07	-1.3376e-10	-1.40971	1.76348e-05	-1.3376e-10	-1.42037	2.63692e-05	-1.3376e-10	-1.41246
88069404	chr16:88069404:C:T	2.01716e-07	-1.16687	-4.74448e-10	2.22456e-05	-1.1881	-4.74448e-10	3.17164e-05	-1.22783	-4.74448e-10
88069809	chr16:88069809:C:G	1.60695e-07	-1.3376e-10	-1.39422	1.79135e-05	-1.3376e-10	-1.40469	2.68001e-05	-1.3376e-10	-1.39626
88069981	chr16:88069981:A:G	1.45221e-07	-1.3376e-10	-1.49547	1.63395e-05	-1.3376e-10	-1.49666	2.42412e-05	-1.3376e-10	-1.49661
88070055	chr16:88070055:T:TTC	1.1098e-05	-1.3376e-10	2.84079	0.00143442	-1.3376e-10	2.97827	0.00329393	-1.3376e-10	3.41518
88070108	chr16:88070108:G:A	4.92154e-08	-1.08876	-1.48876	5.62309e-06	-1.18428	-1.37908	8.65985e-06	-1.10347	-1.42249
88070553	chr16:88070553:C:T	1.73426e-07	-1.22721	-0.0907681	2.55185e-05	-1.28149	0.230643	3.61894e-05	-1.23615	0.140253
88070959	chr16:88070959:G:A	1.45119e-07	-1.3376e-10	-1.49618	1.63755e-05	-1.3376e-10	-1.49446	2.42729e-05	-1.3376e-10	-1.4953
88071099	chr16:88071099:C:T	8.23409e-07	-1.3376e-10	0.239725	0.000118674	-1.3376e-10	0.486138	0.000173794	-1.3376e-10	0.473211
88071196	chr16:88071196:G:A	1.64005e-07	-1.3376e-10	-1.37383	1.91797e-05	-1.3376e-10	-1.3364	2.86347e-05	-1.3376e-10	-1.33004
88071350	chr16:88071350:C:T	4.75538e-07	1.06097	-1.37025	5.82884e-05	1.24929	-1.47413	0.000137789	1.68726	-1.4462
88071372	chr16:88071372:G:T	1.61586e-07	-1.3376e-10	-1.38869	1.91888e-05	-1.3376e-10	-1.33592	2.83244e-05	-1.3376e-10	-1.34094
88071447	chr16:88071447:T:A	5.72952e-08	-1.36797	-1.05754	6.70692e-06	-1.4115	-0.97561	9.99369e-06	-1.37588	-1.00683
88072119	chr16:88072119:G:A	1.81182e-07	-0.386926	-0.887303	1.93124e-05	-0.44191	-0.887591	3.94466e-05	-0.103915	-0.905797
88072234	chr16:88072234:G:A	1.55314e-05	-1.3376e-10	3.17689	0.00201514	-1.3376e-10	3.3182	0.00470708	-1.3376e-10	3.77216
88072310	chr16:88072310:TC:T	6.84435e-07	1.31073	-1.25587	0.000111935	1.48965	-1.06197	0.000262167	1.96501	-1.08069
88072360	chr16:88072360:A:G	5.76185e-08	-1.32773	-1.09215	6.69239e-06	-1.37625	-1.01302	1.00181e-05	-1.337	-1.04327
88072361	chr16:88072361:C:T	2.22384e-06	-1.3376e-10	1.23326	0.000334724	-1.3376e-10	1.52306	0.000469008	-1.3376e-10	1.46596
88072417	chr16:88072417:A:C	1.51014e-07	-1.3376e-10	-1.45635	1.77221e-05	-1.3376e-10	-1.41543	2.61488e-05	-1.3376e-10	-1.42086
88072586	chr16:88072586:G:A	7.78752e-07	-1.3376e-10	0.183965	7.58399e-05	-1.3376e-10	0.0383781	0.000117862	-1.3376e-10	0.0848563
88072593	chr16:88072593:A:G	5.16598e-06	-1.3376e-10	2.07612	0.000603077	-1.3376e-10	2.1118	0.0012159	-1.3376e-10	2.41858
88072604	chr16:88072604:C:T	1.49152e-07	-1.3376e-10	-1.46876	1.66906e-05	-1.3376e-10	-1.4754	2.48616e-05	-1.3376e-10	-1.47134
88072677	chr16:88072677:C:T	6.65793e-07	1.52376	-1.49651	9.42568e-05	1.71842	-1.46265	0.000224687	2.20837	-1.47833
88072701	chr16:88072701:C:T	7.13052e-08	-1.34061	-0.866147	8.47775e-06	-1.38109	-0.771713	1.25787e-05	-1.34479	-0.80787
88072859	chr16:88072859:A:G	6.45258e-08	-1.41061	-0.896049	7.62839e-06	-1.45273	-0.805643	1.12566e-05	-1.42203	-0.841679
88073069	chr16:88073069:C:G	1.51293e-07	-1.3376e-10	-1.45451	1.68999e-05	-1.3376e-10	-1.46294	2.51968e-05	-1.3376e-10	-1.45794
88073302	chr16:88073302:C:T	2.28849e-07	-1.04067	-4.74448e-10	2.69833e-05	-0.99503	-4.74448e-10	3.85189e-05	-1.03351	-4.74448e-10
88073627	chr16:88073627:G:A	3.0449e-08	-1.6264	-1.43128	3.63735e-06	-1.6104	-1.38859	5.31137e-06	-1.6181	-1.39671
88073684	chr16:88073684:C:T	5.09729e-08	-1.56604	-0.976394	6.17275e-06	-1.58534	-0.884761	9.04316e-06	-1.56417	-0.918482
88074068	chr16:88074068:C:T	2.2666e-07	0.366091	-1.41637	3.24082e-05	0.499817	-1.31165	7.09891e-05	0.929976	-1.35211
88074828	chr16:88074828:C:T	1.46241e-07	-1.3376e-10	-1.48847	1.65717e-05	-1.3376e-10	-1.48255	2.4552e-05	-1.3376e-10	-1.48387
88074921	chr16:88074921:G:A	1.28117e-07	-0.15952	-1.46127	1.91227e-05	0.0830662	-1.42244	2.35052e-05	-0.0987696	-1.42867
88075019	chr16:88075019:C:T	2.63772e-07	-1.3376e-10	-0.898643	3.10633e-05	-1.3376e-10	-0.854219	4.52862e-05	-1.3376e-10	-0.871658
88075054	chr16:88075054:A:C	2.57956e-05	-1.3376e-10	3.68423	0.00337877	-1.3376e-10	3.83502	0.00808039	-1.3376e-10	4.31253
88075521	chr16:88075521:A:C	3.59189e-08	-1.40655	-1.48591	3.74921e-06	-1.47211	-1.49659	5.85606e-06	-1.42158	-1.49561
88075621	chr16:88075621:T:C	1.09966e-07	-0.357477	-1.41608	1.53313e-05	-0.198726	-1.36162	2.88951e-05	0.0640496	-1.38504
88075662	chr16:88075662:G:A	2.65992e-05	-1.3376e-10	3.71491	0.00350824	-1.3376e-10	3.87262	0.00838863	-1.3376e-10	4.34997
88075710	chr16:88075710:G:A	1.78689e-07	-1.3376e-10	-1.28808	2.10974e-05	-1.3376e-10	-1.24109	3.15413e-05	-1.3376e-10	-1.23336
88075713	chr16:88075713:T:C	1.60544e-07	-1.3376e-10	-1.39516	1.80993e-05	-1.3376e-10	-1.39437	2.69168e-05	-1.3376e-10	-1.39191
88076294	chr16:88076294:G:C	1.48524e-07	-1.3376e-10	-1.47298	1.69058e-05	-1.3376e-10	-1.46259	2.50337e-05	-1.3376e-10	-1.46444
88076408	chr16:88076408:G:A	3.68572e-07	-1.3376e-10	-0.564091	4.82056e-05	-1.3376e-10	-0.414771	6.95829e-05	-1.3376e-10	-0.442142
88076816	chr16:88076816:C:G	2.86752e-08	-1.6553	-1.46239	3.14551e-06	-1.65282	-1.49145	4.63098e-06	-1.65525	-1.49665
88076928	chr16:88076928:C:T	1.51912e-07	-1.3376e-10	-1.45043	1.71168e-05	-1.3376e-10	-1.45019	2.54467e-05	-1.3376e-10	-1.44807
88077324	chr16:88077324:C:T	5.67863e-08	-0.979374	-1.45506	7.56477e-06	-0.831063	-1.43568	1.07961e-05	-0.869386	-1.43609
88077469	chr16:88077469:G:A	3.19463e-07	-1.3376e-10	-0.707086	3.27915e-05	-1.3376e-10	-0.800075	4.89809e-05	-1.3376e-10	-0.79323
88077575	chr16:88077575:G:A	7.78256e-08	-1.42463	-0.694629	9.50879e-06	-1.46839	-0.569642	1.38789e-05	-1.4353	-0.618998
88078020	chr16:88078020:C:T	3.5959e-08	-1.52887	-1.36248	4.76459e-06	-1.5189	-1.21013	6.58728e-06	-1.53946	-1.26006
88078263	chr16:88078263:A:T	5.63596e-07	1.33082	-1.47021	7.06798e-05	1.44747	-1.47956	0.000168902	1.91949	-1.47483
88078628	chr16:88078628:G:A	5.15473e-07	1.0608	-1.28944	6.00368e-05	1.2394	-1.43469	0.000145046	1.68418	-1.39179
88078638	chr16:88078638:G:A	1.5421e-07	-1.3376e-10	-1.43541	1.69773e-05	-1.3376e-10	-1.45837	2.53106e-05	-1.3376e-10	-1.45344
88078800	chr16:88078800:C:T	2.27378e-05	-1.3376e-10	3.55806	0.00301471	-1.3376e-10	3.72101	0.00716349	-1.3376e-10	4.19209
88079011	chr16:88079011:G:A	3.66445e-07	-0.56988	-4.74448e-10	3.98737e-05	-0.604529	-4.74448e-10	5.55666e-05	-0.667079	-4.74448e-10
88079768	chr16:88079768:G:A	1.48494e-07	-1.3376e-10	-1.47318	1.7019e-05	-1.3376e-10	-1.45591	2.52861e-05	-1.3376e-10	-1.4544
88080011	chr16:88080011:G:A	1.4428e-05	-1.3376e-10	3.1032	0.00185879	-1.3376e-10	3.23743	0.00422641	-1.3376e-10	3.66445
88082217	chr16:88082217:A:C	3.32162e-07	-1.13365	0.465547	4.1552e-05	-1.18946	0.626162	6.67765e-05	-1.14782	0.664512
88082410	chr16:88082410:T:C	3.72751e-08	-1.36425	-1.49115	4.31161e-06	-1.4356	-1.39334	6.52347e-06	-1.37669	-1.43256
88082524	chr16:88082524:A:G	2.85058e-07	-0.311167	-0.509867	5.90649e-05	-0.103432	-0.108177	0.000104367	0.140187	-0.176933
88082610	chr16:88082610:C:T	1.45061e-07	-1.3376e-10	-1.49657	1.63966e-05	-1.3376e-10	-1.49317	2.43144e-05	-1.3376e-10	-1.49359
88082717	chr16:88082717:G:A	3.71501e-08	-1.36221	-1.49656	3.93634e-06	-1.43321	-1.48678	6.14662e-06	-1.37571	-1.49305
88082953	chr16:88082953:C:T	5.17588e-08	-1.0333	-1.49383	5.89699e-06	-1.02175	-1.49405	1.08609e-05	-0.806351	-1.49314
88083094	chr16:88083094:C:T	2.41246e-05	-1.3376e-10	3.61726	0.00317491	-1.3376e-10	3.77279	0.00758203	-1.3376e-10	4.24887
88083166	chr16:88083166:AAAAATT:A	2.08054e-07	-1.3376e-10	-1.13593	2.31484e-05	-1.3376e-10	-1.14832	3.45229e-05	-1.3376e-10	-1.14304
88083285	chr16:88083285:A:G	3.2019e-07	-1.3376e-10	-0.704814	3.41102e-05	-1.3376e-10	-0.76065	5.62053e-05	-1.3376e-10	-0.655649
88083375	chr16:88083375:T:C	9.25247e-08	-1.3575	-0.588756	1.12344e-05	-1.40486	-0.466409	1.65232e-05	-1.36759	-0.512312
88083671	chr16:88083671:T:C	7.03083e-08	-0.903967	-1.31687	8.02971e-06	-0.881141	-1.32596	1.51761e-05	-0.659726	-1.30521
88083683	chr16:88083683:G:A	1.62079e-07	-1.3376e-10	-1.38564	1.80411e-05	-1.3376e-10	-1.39759	2.69761e-05	-1.3376e-10	-1.38971
88083791	chr16:88083791:GC:G	1.73016e-06	-1.3376e-10	0.982243	0.000257625	-1.3376e-10	1.26126	0.000367621	-1.3376e-10	1.22239
88083904	chr16:88083904:T:C	1.45239e-07	-1.3376e-10	-1.49535	1.64598e-05	-1.3376e-10	-1.48933	2.43668e-05	-1.3376e-10	-1.49144
88084153	chr16:88084153:G:A	1.53768e-07	-1.65156	0.213272	1.23579e-05	-1.65497	-0.120975	1.99886e-05	-1.65523	-0.0342711
88084381	chr16:88084381:A:G	1.43346e-06	1.96868	-1.17457	0.000169191	2.20782	-1.36704	0.000431779	2.69095	-1.3077
88084625	chr16:88084625:T:C	2.511e-07	-1.3376e-10	-0.947876	2.726e-05	-1.3376e-10	-0.984827	4.10328e-05	-1.3376e-10	-0.97029
88085832	chr16:88085832:G:A	1.45766e-07	-1.3376e-10	-1.49172	1.64047e-05	-1.3376e-10	-1.49268	2.43633e-05	-1.3376e-10	-1.49158
88085858	chr16:88085858:G:C	6.41828e-07	-1.3376e-10	-0.00940811	8.16382e-05	-1.3376e-10	0.112051	0.000118984	-1.3376e-10	0.094326
88086065	chr16:88086065:G:A	1.25378e-07	-0.514285	-1.12811	1.40696e-05	-0.427246	-1.21898	3.04751e-05	-0.0666341	-1.20112
88086259	chr16:88086259:G:A	1.64898e-07	-1.3376e-10	-1.3684	1.95548e-05	-1.3376e-10	-1.31703	2.79114e-05	-1.3376e-10	-1.35562
88086395	chr16:88086395:G:A	1.50178e-07	-1.3376e-10	-1.46191	1.68844e-05	-1.3376e-10	-1.46386	2.50656e-05	-1.3376e-10	-1.46317
88086459	chr16:88086459:G:C	1.56608e-07	-1.3376e-10	-1.41998	1.7942e-05	-1.3376e-10	-1.4031	2.6402e-05	-1.3376e-10	-1.41122
88086530	chr16:88086530:C:G	8.49762e-08	-1.23837	-0.792984	9.53217e-06	-1.26704	-0.768538	1.30318e-05	-1.31351	-0.803764
88086932	chr16:88086932:C:T	2.48812e-07	-0.957032	-4.74448e-10	2.36582e-05	-1.12654	-4.74448e-10	3.21695e-05	-1.21364	-4.74448e-10
88087037	chr16:88087037:G:A	1.62247e-07	-1.3376e-10	-1.38461	1.79976e-05	-1.3376e-10	-1.40001	2.76216e-05	-1.3376e-10	-1.36606
88087145	chr16:88087145:G:A	2.91083e-07	-1.3376e-10	-0.800118	3.16774e-05	-1.3376e-10	-0.834642	4.74784e-05	-1.3376e-10	-0.824386
88087154	chr16:88087154:G:A	1.70827e-07	-1.3376e-10	-1.33308	1.91308e-05	-1.3376e-10	-1.33895	2.85173e-05	-1.3376e-10	-1.33415
88087263	chr16:88087263:G:A	1.45069e-07	-1.3376e-10	-1.49652	1.63438e-05	-1.3376e-10	-1.49639	2.42413e-05	-1.3376e-10	-1.4966
88087335	chr16:88087335:C:G	2.48241e-07	-1.3376e-10	-0.959327	3.20066e-05	-1.3376e-10	-0.824305	4.66711e-05	-1.3376e-10	-0.841536
88087524	chr16:88087524:G:A	3.10727e-08	-1.56568	-1.47172	3.95849e-06	-1.52075	-1.39363	5.5433e-06	-1.54525	-1.42682
88087590	chr16:88087590:C:T	5.30572e-07	-1.3376e-10	-0.199771	6.70799e-05	-1.3376e-10	-0.0843611	9.78972e-05	-1.3376e-10	-0.100743
88087604	chr16:88087604:T:C	1.12338e-06	-1.3376e-10	0.550367	0.000159046	-1.3376e-10	0.778947	0.000229272	-1.3376e-10	0.750247
88087746	chr16:88087746:C:T	1.96425e-06	-1.3376e-10	1.10914	0.000188983	-1.3376e-10	0.951411	0.000295728	-1.3376e-10	1.00478
88087772	chr16:88087772:C:A	3.48216e-07	-1.3376e-10	-0.620906	3.55233e-05	-1.3376e-10	-0.720057	5.42741e-05	-1.3376e-10	-0.690614
88087823	chr16:88087823:A:G	2.16458e-07	-1.3376e-10	-1.09633	2.15382e-05	-1.3376e-10	-1.22042	3.27153e-05	-1.3376e-10	-1.19682
88087866	chr16:88087866:G:A	4.98333e-07	-0.941286	0.678827	8.65252e-05	-1.01529	1.18548	0.000132135	-0.976485	1.17565
88088068	chr16:88088068:A:G	2.60975e-07	-1.3376e-10	-0.909303	2.53101e-05	-1.3376e-10	-1.05904	3.86729e-05	-1.3376e-10	-1.02952
88088074	chr16:88088074:T:C	4.46756e-07	-1.3376e-10	-0.371716	6.2519e-05	-1.3376e-10	-0.154775	9.04626e-05	-1.3376e-10	-0.179725
88088248	chr16:88088248:A:G	3.06029e-08	-1.63214	-1.42049	3.6584e-06	-1.61658	-1.37664	5.36733e-06	-1.61866	-1.38567
88088283	chr16:88088283:C:T	6.16484e-08	-1.24747	-1.10481	6.02088e-06	-1.25074	-1.24427	1.17269e-05	-1.03242	-1.19035
88088501	chr16:88088501:G:A	6.93197e-07	-1.3376e-10	0.0675859	9.92245e-05	-1.3376e-10	0.307139	0.000143283	-1.3376e-10	0.280161
88088623	chr16:88088623:G:A	1.65849e-07	-1.3376e-10	-1.36265	1.97471e-05	-1.3376e-10	-1.30724	2.94689e-05	-1.3376e-10	-1.30133
88088651	chr16:88088651:G:A	2.73276e-07	-1.3376e-10	-0.863245	2.63039e-05	-1.3376e-10	-1.02053	4.02287e-05	-1.3376e-10	-0.99008
88088691	chr16:88088691:C:T	1.62913e-07	-1.3376e-10	-1.38051	1.88604e-05	-1.3376e-10	-1.35318	2.78017e-05	-1.3376e-10	-1.35956
88089794	chr16:88089794:C:T	9.74031e-07	-1.3376e-10	0.407716	0.000137492	-1.3376e-10	0.633318	0.00019704	-1.3376e-10	0.598744
88089992	chr16:88089992:C:G	2.11603e-07	-1.3376e-10	-1.11902	2.64025e-05	-1.3376e-10	-1.01679	3.87833e-05	-1.3376e-10	-1.02667
88090091	chr16:88090091:C:A	2.06749e-07	-1.3376e-10	-1.14222	2.57056e-05	-1.3376e-10	-1.04354	3.77672e-05	-1.3376e-10	-1.05322
88090177	chr16:88090177:G:A	1.85563e-07	-1.3376e-10	-1.25033	2.12371e-05	-1.3376e-10	-1.2345	3.14438e-05	-1.3376e-10	-1.23646
88090370	chr16:88090370:G:A	5.20207e-07	-1.3376e-10	-0.219501	5.18087e-05	-1.3376e-10	-0.342688	7.96773e-05	-1.3376e-10	-0.306675
88090919	chr16:88090919:A:G	1.4678e-07	-1.3376e-10	-1.48479	1.63398e-05	-1.3376e-10	-1.49664	2.42596e-05	-1.3376e-10	-1.49585
88091194	chr16:88091194:T:C	1.89971e-07	-1.3376e-10	-1.22686	1.95805e-05	-1.3376e-10	-1.31571	2.94854e-05	-1.3376e-10	-1.30077
88091325	chr16:88091325:T:C	1.71613e-07	-1.3376e-10	-1.32849	2.14288e-05	-1.3376e-10	-1.22551	3.10816e-05	-1.3376e-10	-1.24804
88091871	chr16:88091871:A:G	5.22123e-08	-1.64925	-0.869156	6.39046e-06	-1.65349	-0.781951	9.61847e-06	-1.64868	-0.772298
88092063	chr16:88092063:T:G	1.17118e-06	-1.3376e-10	0.592037	0.000166309	-1.3376e-10	0.823602	0.000238892	-1.3376e-10	0.79135
88092101	chr16:88092101:A:G	1.5084e-07	-1.3376e-10	-1.45751	1.75333e-05	-1.3376e-10	-1.42614	2.58326e-05	-1.3376e-10	-1.43302
88092607	chr16:88092607:C:T	1.47829e-07	-1.3376e-10	-1.47767	1.68301e-05	-1.3376e-10	-1.46708	2.50537e-05	-1.3376e-10	-1.46364
88092624	chr16:88092624:T:C	1.25317e-07	-1.64288	-4.74448e-10	1.42773e-05	-1.63157	-4.74448e-10	2.14277e-05	-1.61997	-4.74448e-10
88092710	chr16:88092710:A:C	1.9806e-07	-1.3376e-10	-1.18516	2.14692e-05	-1.3376e-10	-1.22363	3.22055e-05	-1.3376e-10	-1.21252
88092994	chr16:88092994:T:A	1.18351e-07	-0.289501	-1.41057	1.67815e-05	-0.143665	-1.32631	1.64404e-05	-0.531753	-1.35316
88093878	chr16:88093878:A:T	1.51378e-07	-1.3376e-10	-1.45395	1.71068e-05	-1.3376e-10	-1.45077	2.54826e-05	-1.3376e-10	-1.44667
88094026	chr16:88094026:C:T	3.27485e-07	-1.3376e-10	-0.682284	4.15207e-05	-1.3376e-10	-0.564054	5.9155e-05	-1.3376e-10	-0.604499
88094079	chr16:88094079:G:A	1.96546e-07	-0.233244	-0.959586	2.61729e-05	-0.164684	-0.860839	2.3137e-05	-0.679861	-0.863367
88094233	chr16:88094233:T:A	1.57726e-07	-1.3376e-10	-1.41287	1.76137e-05	-1.3376e-10	-1.42157	2.63386e-05	-1.3376e-10	-1.41362
88094500	chr16:88094500:G:A	1.46171e-07	-1.3376e-10	-1.48895	1.64631e-05	-1.3376e-10	-1.48912	2.44691e-05	-1.3376e-10	-1.48725
88094785	chr16:88094785:A:T	5.46337e-06	-1.3376e-10	2.13209	0.000545397	-1.3376e-10	2.01127	0.000849147	-1.3376e-10	2.05957
88095195	chr16:88095195:T:C	1.53045e-07	-1.3376e-10	-1.44299	1.71625e-05	-1.3376e-10	-1.44752	2.53176e-05	-1.3376e-10	-1.45316
88095475	chr16:88095475:G:A	1.88384e-07	-1.3376e-10	-1.23525	2.36821e-05	-1.3376e-10	-1.12553	3.43789e-05	-1.3376e-10	-1.14722
88095821	chr16:88095821:G:A	1.36643e-07	-1.55636	-4.74448e-10	1.55846e-05	-1.54396	-4.74448e-10	2.37818e-05	-1.51574	-4.74448e-10
88096609	chr16:88096609:C:T	3.75329e-07	-0.545925	-4.74448e-10	4.8427e-05	-0.410188	-4.74448e-10	7.96903e-05	-0.306513	-4.74448e-10
88096643	chr16:88096643:C:T	2.97079e-08	-1.65476	-1.42755	3.19563e-06	-1.6527	-1.47576	4.83629e-06	-1.65428	-1.45423
88096762	chr16:88096762:C:A	1.56583e-07	-1.3376e-10	-1.42014	1.7659e-05	-1.3376e-10	-1.419	2.61049e-05	-1.3376e-10	-1.42254
88096864	chr16:88096864:A:G	1.48699e-07	-1.3376e-10	-1.47181	1.73319e-05	-1.3376e-10	-1.4377	2.56224e-05	-1.3376e-10	-1.4412
88097332	chr16:88097332:G:A	3.14574e-08	-1.64644	-1.37865	3.44571e-06	-1.65395	-1.39917	5.18428e-06	-1.65163	-1.3874
88097334	chr16:88097334:G:C	2.1806e-07	-1.08896	-4.74448e-10	2.4241e-05	-1.1022	-4.74448e-10	3.49478e-05	-1.13081	-4.74448e-10
88097636	chr16:88097636:A:G	2.7299e-07	0.450196	-1.31449	3.63276e-05	0.587582	-1.28525	2.7819e-05	-0.057789	-1.30115
88097958	chr16:88097958:A:T	9.93446e-08	-0.715308	-1.15983	1.19793e-05	-0.641465	-1.1656	1.30228e-05	-0.979612	-1.13834
88097976	chr16:88097976:T:C	3.21221e-07	-1.3376e-10	-0.701597	3.19784e-05	-1.3376e-10	-0.825187	5.19138e-05	-1.3376e-10	-0.735076
88097984	chr16:88097984:C:T	1.49699e-07	-1.4651	-4.74448e-10	1.71895e-05	-1.44595	-4.74448e-10	2.64518e-05	-1.40934	-4.74448e-10
88098008	chr16:88098008:G:C	1.01487e-07	-0.376915	-1.47688	1.31461e-05	-0.226216	-1.4879	1.2595e-05	-0.668504	-1.48285
88098075	chr16:88098075:C:T	1.46059e-07	-1.3376e-10	-1.48971	1.63691e-05	-1.3376e-10	-1.49485	2.4302e-05	-1.3376e-10	-1.4941
88098187	chr16:88098187:T:C	3.3372e-07	-1.3376e-10	-0.663424	3.53985e-05	-1.3376e-10	-0.723577	5.40124e-05	-1.3376e-10	-0.695447
88098497	chr16:88098497:C:T	1.518e-07	-1.3376e-10	-1.45117	1.69757e-05	-1.3376e-10	-1.45846	2.50731e-05	-1.3376e-10	-1.46286
88098574	chr16:88098574:T:C	4.56885e-08	-1.57707	-1.07481	5.74648e-06	-1.58121	-0.960445	8.38614e-06	-1.57863	-0.979448
88098593	chr16:88098593:A:G	3.52641e-08	-1.63428	-1.27658	3.89092e-06	-1.64057	-1.29103	5.94681e-06	-1.63746	-1.26435
88098649	chr16:88098649:T:C	1.56716e-07	-1.3376e-10	-1.41929	1.75022e-05	-1.3376e-10	-1.42792	2.61455e-05	-1.3376e-10	-1.42098
88098937	chr16:88098937:G:A	1.51278e-07	-1.3376e-10	-1.45461	1.69196e-05	-1.3376e-10	-1.46177	2.49949e-05	-1.3376e-10	-1.46599
88098963	chr16:88098963:A:G	6.26115e-07	-1.3376e-10	-0.0341941	7.69198e-05	-1.3376e-10	0.0525168	0.000143525	-1.3376e-10	0.281847
88099206	chr16:88099206:C:T	3.51846e-08	-1.59317	-1.31995	4.75161e-06	-1.6187	-1.11306	6.68106e-06	-1.6036	-1.18178
88099258	chr16:88099258:T:C	4.21446e-07	-0.530254	0.100218	6.47989e-05	-0.311934	0.192977	6.22662e-05	-0.786648	0.233406
88099321	chr16:88099321:C:T	1.54651e-07	-1.3376e-10	-1.43256	1.71404e-05	-1.3376e-10	-1.44881	2.55016e-05	-1.3376e-10	-1.44592
88099509	chr16:88099509:C:T	3.12672e-08	-1.6155	-1.41565	4.26106e-06	-1.63625	-1.20448	5.94727e-06	-1.62376	-1.27797
88100163	chr16:88100163:G:A	1.67202e-07	-1.3376e-10	-1.35452	1.85885e-05	-1.3376e-10	-1.3677	2.73582e-05	-1.3376e-10	-1.37564
88100309	chr16:88100309:G:A	1.76298e-07	-1.30155	-4.74448e-10	2.14725e-05	-1.22347	-4.74448e-10	2.9982e-05	-1.28406	-4.74448e-10
88100316	chr16:88100316:C:T	1.58881e-07	-1.3376e-10	-1.40557	1.81102e-05	-1.3376e-10	-1.39377	2.68084e-05	-1.3376e-10	-1.39594
88100335	chr16:88100335:A:T	2.20574e-07	-1.3376e-10	-1.07749	2.3536e-05	-1.3376e-10	-1.13172	3.50578e-05	-1.3376e-10	-1.12766
88100464	chr16:88100464:G:A	1.63666e-07	-1.3376e-10	-1.3759	1.81901e-05	-1.3376e-10	-1.38937	2.67827e-05	-1.3376e-10	-1.3969
88100612	chr16:88100612:C:G	4.46787e-08	-1.61512	-1.05911	5.65291e-06	-1.61494	-0.943136	8.25033e-06	-1.61379	-0.960621
88100679	chr16:88100679:A:G	3.05718e-07	-1.3376e-10	-0.751064	3.06768e-05	-1.3376e-10	-0.866739	4.97505e-05	-1.3376e-10	-0.77764
88100935	chr16:88100935:C:T	3.61672e-08	-1.50812	-1.37745	4.31658e-06	-1.51169	-1.31609	6.33064e-06	-1.51359	-1.32567
88101045	chr16:88101045:G:A	1.77405e-07	-1.3376e-10	-1.29529	1.99608e-05	-1.3376e-10	-1.29647	2.98301e-05	-1.3376e-10	-1.28914
88101088	chr16:88101088:G:A	2.81675e-06	-1.3376e-10	1.46961	0.000298571	-1.3376e-10	1.40876	0.000538302	-1.3376e-10	1.60376
88101356	chr16:88101356:G:A	1.63914e-07	-1.3376e-10	-1.37438	1.8228e-05	-1.3376e-10	-1.38728	2.68473e-05	-1.3376e-10	-1.3945
88101478	chr16:88101478:G:A	2.23586e-07	-1.3376e-10	-1.06393	2.5531e-05	-1.3376e-10	-1.05035	3.75893e-05	-1.3376e-10	-1.05794
88101719	chr16:88101719:C:G	2.37224e-07	-1.00472	-4.74448e-10	2.77663e-05	-0.966425	-4.74448e-10	4.15262e-05	-0.958337	-4.74448e-10
88101934	chr16:88101934:T:A	2.17645e-07	-1.3376e-10	-1.09086	2.46554e-05	-1.3376e-10	-1.08525	3.62279e-05	-1.3376e-10	-1.09483
88102025	chr16:88102025:C:T	1.91148e-07	-1.3376e-10	-1.22068	2.14392e-05	-1.3376e-10	-1.22503	3.20612e-05	-1.3376e-10	-1.21701
88102155	chr16:88102155:C:T	1.73362e-07	-1.3376e-10	-1.31834	1.80632e-05	-1.3376e-10	-1.39637	2.7183e-05	-1.3376e-10	-1.38207
88102356	chr16:88102356:A:T	1.45979e-07	-1.49026	-4.74448e-10	1.6332e-05	-1.49712	-4.74448e-10	2.37358e-05	-1.51768	-4.74448e-10
88102495	chr16:88102495:T:G	2.46888e-07	-0.964792	-4.74448e-10	2.89314e-05	-0.925318	-4.74448e-10	4.32821e-05	-0.916922	-4.74448e-10
88102607	chr16:88102607:C:T	4.13683e-07	-1.3376e-10	-0.448628	4.78297e-05	-1.3376e-10	-0.4226	8.2993e-05	-1.3376e-10	-0.265904
88103084	chr16:88103084:A:G	3.06003e-08	-1.58704	-1.46568	3.48184e-06	-1.55067	-1.49201	5.07727e-06	-1.57472	-1.48517
88103125	chr16:88103125:G:A	3.66455e-07	-1.3376e-10	-0.569853	3.88969e-05	-1.3376e-10	-0.629331	5.88076e-05	-1.3376e-10	-0.61039
88103654	chr16:88103654:T:C	4.35192e-07	-1.3376e-10	-0.397939	4.69935e-05	-1.3376e-10	-0.440236	7.09129e-05	-1.3376e-10	-0.423208
88103679	chr16:88103679:A:G	5.17211e-07	-1.3376e-10	-0.225276	5.56719e-05	-1.3376e-10	-0.270771	8.41443e-05	-1.3376e-10	-0.252127
88103727	chr16:88103727:C:T	2.59308e-07	-1.3376e-10	-0.915709	2.84441e-05	-1.3376e-10	-0.942305	4.27722e-05	-1.3376e-10	-0.928773
88103762	chr16:88103762:G:C	2.1296e-07	-1.3376e-10	-1.11262	2.51738e-05	-1.3376e-10	-1.06444	3.69733e-05	-1.3376e-10	-1.07446
88103887	chr16:88103887:CA:C	4.85345e-07	-1.3376e-10	-0.288868	5.29276e-05	-1.3376e-10	-0.321322	8.00112e-05	-1.3376e-10	-0.302495
88103910	chr16:88103910:C:T	1.47072e-07	-1.3376e-10	-1.48281	1.65943e-05	-1.3376e-10	-1.48118	2.45686e-05	-1.3376e-10	-1.48319
88104290	chr16:88104290:G:A	6.29947e-07	-1.3376e-10	-0.0280928	6.7346e-05	-1.3376e-10	-0.0804019	0.000101928	-1.3376e-10	-0.0603903
88104371	chr16:88104371:A:C	2.93193e-08	-1.60551	-1.48997	3.4363e-06	-1.56076	-1.49509	4.93377e-06	-1.59193	-1.49663
88104391	chr16:88104391:A:G	4.67399e-07	-1.3376e-10	-0.326543	5.03335e-05	-1.3376e-10	-0.371574	7.60019e-05	-1.3376e-10	-0.353903
88104484	chr16:88104484:G:A	4.61213e-07	-1.3376e-10	-0.339868	4.9666e-05	-1.3376e-10	-0.384925	7.50265e-05	-1.3376e-10	-0.366819
88104494	chr16:88104494:C:T	1.79174e-07	-1.3376e-10	-1.28537	2.10144e-05	-1.3376e-10	-1.24504	3.09145e-05	-1.3376e-10	-1.25343
88104531	chr16:88104531:A:T	5.33764e-07	-1.3376e-10	-0.193774	5.72161e-05	-1.3376e-10	-0.24341	8.65441e-05	-1.3376e-10	-0.224007
88104543	chr16:88104543:G:A	4.15731e-07	-1.3376e-10	-0.44369	4.48263e-05	-1.3376e-10	-0.487451	6.76826e-05	-1.3376e-10	-0.469832
88104614	chr16:88104614:C:T	4.84301e-07	-1.3376e-10	-0.291022	5.03338e-05	-1.3376e-10	-0.371568	7.68688e-05	-1.3376e-10	-0.342561
88104624	chr16:88104624:C:T	6.71849e-08	-1.07698	-1.18929	7.85204e-06	-0.981944	-1.24753	8.88963e-06	-1.28293	-1.21684
88104998	chr16:88104998:T:C	4.84434e-07	-1.3376e-10	-0.290746	5.22449e-05	-1.3376e-10	-0.334304	7.89661e-05	-1.3376e-10	-0.315642
88105096	chr16:88105096:G:C	4.6588e-07	-1.3376e-10	-0.329799	5.02781e-05	-1.3376e-10	-0.372676	7.59689e-05	-1.3376e-10	-0.354337
88105126	chr16:88105126:C:T	5.1974e-07	-1.3376e-10	-0.220398	5.59856e-05	-1.3376e-10	-0.265152	8.46852e-05	-1.3376e-10	-0.24572
88105261	chr16:88105261:A:C	4.51021e-07	-1.3376e-10	-0.362215	4.86813e-05	-1.3376e-10	-0.40495	7.35439e-05	-1.3376e-10	-0.386779
88105393	chr16:88105393:C:T	1.93261e-07	-1.20968	-4.74448e-10	2.16025e-05	-1.21744	-4.74448e-10	3.10217e-05	-1.24998	-4.74448e-10
88105395	chr16:88105395:C:G	1.61005e-07	-1.3376e-10	-1.3923	1.79541e-05	-1.3376e-10	-1.40243	2.64592e-05	-1.3376e-10	-1.40906
88105746	chr16:88105746:A:T	1.22679e-06	-1.3376e-10	0.638427	0.000126154	-1.3376e-10	0.547261	0.000194155	-1.3376e-10	0.583998
88105821	chr16:88105821:T:C	1.77865e-07	-1.3376e-10	-1.2927	2.08374e-05	-1.3376e-10	-1.2535	3.06614e-05	-1.3376e-10	-1.26166
88106170	chr16:88106170:G:A	3.01763e-08	-1.57572	-1.49095	3.44923e-06	-1.61948	-1.43262	5.07049e-06	-1.60439	-1.45684
88106237	chr16:88106237:A:G	6.24959e-08	-1.05106	-1.28757	7.362e-06	-0.949216	-1.3447	8.32476e-06	-1.24401	-1.32142
88106416	chr16:88106416:T:C	5.96684e-07	-1.3376e-10	-0.0823403	5.66934e-05	-1.3376e-10	-0.252588	9.51917e-05	-1.3376e-10	-0.128768
88106446	chr16:88106446:CTTAT:C	4.40897e-08	-1.282	-1.4055	5.0915e-06	-1.25672	-1.40596	6.52317e-06	-1.40543	-1.40387
88106820	chr16:88106820:G:T	1.47364e-07	-1.3376e-10	-1.48082	1.69434e-05	-1.3376e-10	-1.46036	2.49703e-05	-1.3376e-10	-1.46697
88106895	chr16:88106895:CCAGCCT:C	4.43425e-07	-1.3376e-10	-0.379199	4.2148e-05	-1.3376e-10	-0.549059	6.97746e-05	-1.3376e-10	-0.439391
88107196	chr16:88107196:C:G	7.39158e-08	-0.674137	-1.49666	9.32499e-06	-0.562225	-1.49532	9.56904e-06	-0.930378	-1.49575
88107199	chr16:88107199:G:A	7.31221e-08	-0.684939	-1.49666	9.22119e-06	-0.57362	-1.49512	9.48318e-06	-0.939561	-1.49558
88107275	chr16:88107275:C:T	2.59295e-06	-1.3376e-10	1.38682	0.000381143	-1.3376e-10	1.65293	0.00053846	-1.3376e-10	1.60405
88107276	chr16:88107276:T:G	5.95711e-08	-0.889899	-1.49666	7.44614e-06	-0.785982	-1.49657	8.44816e-06	-1.05405	-1.49666
88107332	chr16:88107332:G:A	1.36306e-07	-1.55883	-4.74448e-10	1.54757e-05	-1.55097	-4.74448e-10	2.14568e-05	-1.61862	-4.74448e-10
88107594	chr16:88107594:T:G	1.45083e-07	-1.3376e-10	-1.49642	1.63399e-05	-1.3376e-10	-1.49663	2.42405e-05	-1.3376e-10	-1.49664
88107724	chr16:88107724:C:T	5.31281e-08	-1.15686	-1.34416	6.95606e-06	-1.04608	-1.30455	7.98285e-06	-1.29196	-1.3154
88107753	chr16:88107753:C:T	3.07007e-07	-1.3376e-10	-0.746856	3.20475e-05	-1.3376e-10	-0.823027	4.85344e-05	-1.3376e-10	-0.802387
88108053	chr16:88108053:T:C	6.78346e-07	-1.4819	1.52783	5.5936e-05	-1.49729	1.23125	9.37522e-05	-1.54259	1.39859
88108120	chr16:88108120:T:C	5.98557e-08	-1.01238	-1.36941	6.68666e-06	-0.988152	-1.40198	7.49535e-06	-1.27556	-1.39481
88108408	chr16:88108408:C:T	1.66385e-07	-1.3376e-10	-1.35942	1.86224e-05	-1.3376e-10	-1.36588	2.73773e-05	-1.3376e-10	-1.37495
88108414	chr16:88108414:G:A	4.68891e-07	-0.851774	0.528416	4.92955e-05	-0.815916	0.423504	6.39152e-05	-1.08105	0.553949
88108548	chr16:88108548:G:A	1.57607e-07	-0.490269	-0.923351	1.85819e-05	-0.337525	-1.03053	1.91661e-05	-0.758431	-0.973085
88108613	chr16:88108613:C:T	1.49489e-07	-1.3376e-10	-1.4665	1.72251e-05	-1.3376e-10	-1.44388	2.54238e-05	-1.3376e-10	-1.44897
88108728	chr16:88108728:G:A	1.64238e-07	-1.3376e-10	-1.37241	1.83796e-05	-1.3376e-10	-1.37901	2.70378e-05	-1.3376e-10	-1.38743
88109015	chr16:88109015:G:C	1.49747e-07	-1.3376e-10	-1.46478	1.65957e-05	-1.3376e-10	-1.4811	2.46776e-05	-1.3376e-10	-1.47877
88109026	chr16:88109026:T:C	4.60532e-07	-0.360072	0.0187271	4.64525e-05	-0.316523	-0.135293	6.18551e-05	-0.526143	-0.0337236
88109298	chr16:88109298:C:T	1.45149e-07	-1.3376e-10	-1.49596	1.63439e-05	-1.3376e-10	-1.49639	2.4262e-05	-1.3376e-10	-1.49575
88109313	chr16:88109313:C:T	1.49747e-07	-1.3376e-10	-1.46478	1.65957e-05	-1.3376e-10	-1.4811	2.46776e-05	-1.3376e-10	-1.47877
88109318	chr16:88109318:T:C	1.01715e-07	-0.52456	-1.32699	1.06514e-05	-0.502721	-1.42183	1.07394e-05	-0.912773	-1.39796
88109321	chr16:88109321:A:G	2.56897e-07	-1.3376e-10	-0.925051	3.06974e-05	-1.3376e-10	-0.866067	4.55989e-05	-1.3376e-10	-0.864776
88109831	chr16:88109831:G:A	1.45171e-07	-1.3376e-10	-1.49581	1.64469e-05	-1.3376e-10	-1.49011	2.43564e-05	-1.3376e-10	-1.49186
88109886	chr16:88109886:C:A	1.29151e-06	0.68984	-4.74448e-10	0.000154599	0.750587	-4.74448e-10	0.000200901	0.618152	-4.74448e-10
88110185	chr16:88110185:G:A	1.5502e-07	-1.3376e-10	-1.43017	1.72793e-05	-1.3376e-10	-1.44074	2.57601e-05	-1.3376e-10	-1.43583
88110252	chr16:88110252:C:T	1.46017e-07	-1.3376e-10	-1.49	1.63445e-05	-1.3376e-10	-1.49636	2.4256e-05	-1.3376e-10	-1.496
88110496	chr16:88110496:T:C	1.15237e-07	-0.799616	-0.927124	1.20318e-05	-0.768302	-1.03439	1.55556e-05	-0.931764	-1.00848
88110527	chr16:88110527:C:G	5.14092e-07	-0.231325	-4.74448e-10	4.65976e-05	-0.448697	-4.74448e-10	6.11164e-05	-0.57188	-4.74448e-10
88110632	chr16:88110632:C:T	2.4333e-07	-1.3376e-10	-0.979311	3.07042e-05	-1.3376e-10	-0.865845	4.53314e-05	-1.3376e-10	-0.870662
88110788	chr16:88110788:G:C	1.48121e-07	-1.3376e-10	-1.4757	1.68184e-05	-1.3376e-10	-1.46777	2.48492e-05	-1.3376e-10	-1.47184
88110842	chr16:88110842:A:G	1.61381e-07	-1.3376e-10	-1.38996	1.87633e-05	-1.3376e-10	-1.35834	2.74909e-05	-1.3376e-10	-1.37081
88110870	chr16:88110870:C:T	1.60206e-07	-0.46646	-0.930805	1.68177e-05	-0.430513	-1.0373	2.10258e-05	-0.627967	-1.01094
88111101	chr16:88111101:C:G	4.31459e-08	-1.22111	-1.48803	4.85538e-06	-1.21398	-1.49618	5.69131e-06	-1.4491	-1.49662
88111550	chr16:88111550:G:A	1.87369e-07	-1.3376e-10	-1.24065	1.80685e-05	-1.3376e-10	-1.39607	2.77859e-05	-1.3376e-10	-1.36013
88111689	chr16:88111689:T:C	2.37728e-07	-1.3376e-10	-1.0026	2.52089e-05	-1.3376e-10	-1.06305	3.80037e-05	-1.3376e-10	-1.04698
88111727	chr16:88111727:C:T	4.95203e-07	-0.26876	-4.74448e-10	5.69081e-05	-0.248807	-4.74448e-10	9.1572e-05	-0.167535	-4.74448e-10
88112025	chr16:88112025:C:CT	1.46073e-07	-1.3376e-10	-1.48962	1.63733e-05	-1.3376e-10	-1.4946	2.43385e-05	-1.3376e-10	-1.4926
88112059	chr16:88112059:G:A	6.18503e-08	-0.863547	-1.48546	7.5069e-06	-0.798	-1.47642	8.03359e-06	-1.10757	-1.49346
88112060	chr16:88112060:T:C	6.63028e-08	-0.910251	-1.36925	7.73508e-06	-0.909841	-1.33464	1.21858e-05	-0.841316	-1.34308
88112179	chr16:88112179:CT:C	8.82697e-08	-0.860848	-1.13248	1.12485e-05	-0.828748	-1.04126	1.39562e-05	-1.00158	-1.04716
88112432	chr16:88112432:C:A	6.42673e-08	-0.817188	-1.49349	8.04228e-06	-0.71006	-1.49547	1.04053e-05	-0.845704	-1.49665
88112469	chr16:88112469:G:A	3.4265e-08	-1.57488	-1.36472	4.21967e-06	-1.56492	-1.28557	5.74807e-06	-1.63273	-1.30306
88112534	chr16:88112534:A:G	1.81598e-07	-1.3376e-10	-1.27193	2.02031e-05	-1.3376e-10	-1.28441	2.96738e-05	-1.3376e-10	-1.2944
88112540	chr16:88112540:C:T	3.94716e-08	-1.45163	-1.34651	5.22955e-06	-1.38927	-1.24665	8.18103e-06	-1.33198	-1.25086
88112574	chr16:88112574:T:C	1.94963e-07	-1.3376e-10	-1.20092	2.0836e-05	-1.3376e-10	-1.25356	3.13302e-05	-1.3376e-10	-1.24008
88112869	chr16:88112869:C:T	1.45351e-07	-1.3376e-10	-1.49458	1.64975e-05	-1.3376e-10	-1.48704	2.4421e-05	-1.3376e-10	-1.48922
88112985	chr16:88112985:A:G	1.53543e-06	0.862839	-4.74448e-10	0.000126994	0.553896	-4.74448e-10	0.000163634	0.41297	-4.74448e-10
88113055	chr16:88113055:G:C	3.835e-08	-1.56974	-1.25724	4.84755e-06	-1.55995	-1.15182	6.55114e-06	-1.62998	-1.17504
88113212	chr16:88113212:T:C	2.90686e-07	-1.3376e-10	-0.801484	2.86162e-05	-1.3376e-10	-0.936274	4.29042e-05	-1.3376e-10	-0.925691
88113242	chr16:88113242:C:G	2.79567e-08	-1.65435	-1.48872	3.12932e-06	-1.65532	-1.49411	4.85984e-06	-1.60775	-1.49591
88113368	chr16:88113368:G:C	3.41705e-07	-0.639779	-4.74448e-10	3.9304e-05	-0.61892	-4.74448e-10	6.22437e-05	-0.553603	-4.74448e-10
88113373	chr16:88113373:T:C	4.65169e-08	-1.50922	-1.12469	6.34945e-06	-1.49554	-0.946333	8.22052e-06	-1.5953	-0.982729
88113747	chr16:88113747:GCGTCCCTTCTT:G	6.08846e-08	-0.876844	-1.4879	7.32943e-06	-0.857233	-1.44111	1.00697e-05	-0.941148	-1.43398
88114155	chr16:88114155:C:G	4.68793e-08	-1.2003	-1.42585	5.67702e-06	-1.1898	-1.36402	7.86585e-06	-1.24442	-1.37771
88114729	chr16:88114729:G:A	1.22859e-07	-0.204701	-1.45799	1.43087e-05	-0.184045	-1.44533	2.30037e-05	-0.100434	-1.44857
88114845	chr16:88114845:G:A	1.35925e-07	-1.61936	0.0577401	2.23395e-05	-1.58474	0.400846	3.24179e-05	-1.59053	0.38458
88114957	chr16:88114957:GTGGCCTCTCA:G	6.75697e-08	-0.906054	-1.35451	7.85289e-06	-0.792922	-1.43644	1.09085e-05	-0.881584	-1.41354
88115075	chr16:88115075:C:T	4.70843e-08	-1.22423	-1.39756	5.43618e-06	-1.22358	-1.37359	7.24951e-06	-1.32858	-1.37514
88115089	chr16:88115089:C:T	1.77056e-07	-1.3376e-10	-1.29726	1.90489e-05	-1.3376e-10	-1.34324	2.8573e-05	-1.3376e-10	-1.3322
88115115	chr16:88115115:C:T	8.98258e-08	-1.61976	-0.356099	1.46569e-05	-1.58377	-0.0215674	2.10763e-05	-1.59283	-0.0436805
88115131	chr16:88115131:G:A	5.33787e-08	-1.05845	-1.43786	5.90938e-06	-1.03646	-1.47724	8.19604e-06	-1.10933	-1.47168
88115288	chr16:88115288:C:T	6.85709e-08	-1.19595	-1.04991	8.12508e-06	-1.16216	-1.03313	1.0894e-05	-1.24539	-1.05106
88115457	chr16:88115457:A:T	2.24394e-07	-1.3376e-10	-1.06033	2.31443e-05	-1.3376e-10	-1.1485	3.50437e-05	-1.3376e-10	-1.12807
88115705	chr16:88115705:G:A	1.79424e-07	-1.3376e-10	-1.28398	1.99912e-05	-1.3376e-10	-1.29495	2.93769e-05	-1.3376e-10	-1.30445
88115792	chr16:88115792:T:C	1.4547e-07	-1.3376e-10	-1.49375	1.66138e-05	-1.3376e-10	-1.48001	2.4592e-05	-1.3376e-10	-1.48224
88115847	chr16:88115847:C:G	4.8056e-08	-1.14589	-1.45547	5.47951e-06	-1.14994	-1.43929	7.25124e-06	-1.2633	-1.44019
88115933	chr16:88115933:C:T	1.28573e-07	-1.61723	-4.74448e-10	1.46899e-05	-1.60308	-4.74448e-10	2.08504e-05	-1.64729	-4.74448e-10
88115982	chr16:88115982:C:A	1.50187e-07	-1.3376e-10	-1.46184	1.74255e-05	-1.3376e-10	-1.43231	2.57732e-05	-1.3376e-10	-1.43533
88116006	chr16:88116006:G:A	1.72868e-07	-1.3376e-10	-1.3212	1.86578e-05	-1.3376e-10	-1.36398	2.7961e-05	-1.3376e-10	-1.35385
88116056	chr16:88116056:G:A	1.69115e-07	-1.3376e-10	-1.34315	1.96734e-05	-1.3376e-10	-1.31098	2.90512e-05	-1.3376e-10	-1.3156
88116215	chr16:88116215:A:G	1.6961e-07	-1.3376e-10	-1.34023	1.97425e-05	-1.3376e-10	-1.30747	2.91569e-05	-1.3376e-10	-1.31197
88116309	chr16:88116309:G:A	9.52969e-08	-0.483744	-1.43299	1.10949e-05	-0.465832	-1.41793	1.76844e-05	-0.389005	-1.42297
88116364	chr16:88116364:A:G	4.28672e-08	-1.33609	-1.37953	4.92868e-06	-1.33845	-1.35672	6.67827e-06	-1.42877	-1.35703
88116417	chr16:88116417:T:C	8.79458e-08	-0.50036	-1.49665	1.02827e-05	-0.474596	-1.48519	1.26217e-05	-0.661003	-1.48824
88116430	chr16:88116430:G:C	1.37042e-07	-0.628872	-0.924568	1.56191e-05	-0.483841	-1.05791	2.14958e-05	-0.602331	-1.01447
88116505	chr16:88116505:G:A	5.11493e-08	-1.63851	-0.90047	6.99416e-06	-1.61552	-0.729645	1.03763e-05	-1.61805	-0.727088
88116702	chr16:88116702:C:T	1.34928e-07	-1.54319	-0.0257974	1.15474e-05	-1.525	-0.318789	2.08129e-05	-1.39148	-0.25761
88116765	chr16:88116765:T:A	4.56564e-07	-1.3376e-10	-0.35	4.73736e-05	-1.3376e-10	-0.432181	7.38307e-05	-1.3376e-10	-0.382886
88116838	chr16:88116838:C:T	1.38587e-06	-1.3376e-10	0.760353	0.000144325	-1.3376e-10	0.681821	0.000220987	-1.3376e-10	0.713444
88116877	chr16:88116877:T:A	1.28743e-07	-0.175761	-1.44015	1.51987e-05	-0.145991	-1.42305	2.43927e-05	-0.0664503	-1.42393
88116992	chr16:88116992:C:T	1.65704e-07	-1.3376e-10	-1.36352	1.7982e-05	-1.3376e-10	-1.40087	2.69122e-05	-1.3376e-10	-1.39208
88117021	chr16:88117021:A:G	3.99556e-08	-1.36598	-1.41998	4.57345e-06	-1.36838	-1.4016	6.22621e-06	-1.454	-1.40189
88117024	chr16:88117024:G:A	1.60867e-07	0.0935683	-1.48672	2.05131e-05	0.205511	-1.47469	2.5401e-05	0.0246716	-1.47454
88117443	chr16:88117443:T:C	1.72026e-07	-1.3376e-10	-1.32608	1.91892e-05	-1.3376e-10	-1.3359	2.8223e-05	-1.3376e-10	-1.34452
88117457	chr16:88117457:G:A	9.60529e-08	-0.461823	-1.44701	1.10777e-05	-0.451543	-1.43377	1.77655e-05	-0.370006	-1.4374
88117574	chr16:88117574:G:A	1.54654e-07	-1.3376e-10	-1.43254	1.69935e-05	-1.3376e-10	-1.45742	2.53544e-05	-1.3376e-10	-1.45171
88117850	chr16:88117850:G:A	1.5189e-07	-1.3376e-10	-1.45057	1.78401e-05	-1.3376e-10	-1.4088	2.63195e-05	-1.3376e-10	-1.41435
88117882	chr16:88117882:C:A	1.80471e-07	-1.3376e-10	-1.27816	2.01025e-05	-1.3376e-10	-1.2894	2.95323e-05	-1.3376e-10	-1.29918
88118099	chr16:88118099:C:T	1.58969e-07	-1.3376e-10	-1.40502	1.84168e-05	-1.3376e-10	-1.37698	2.7234e-05	-1.3376e-10	-1.3802
88118232	chr16:88118232:T:G	1.86148e-07	-1.3376e-10	-1.24719	2.04316e-05	-1.3376e-10	-1.27316	3.07704e-05	-1.3376e-10	-1.25811
88118349	chr16:88118349:T:C	1.77037e-07	-1.3376e-10	-1.29737	1.97321e-05	-1.3376e-10	-1.308	2.9002e-05	-1.3376e-10	-1.31729
88118365	chr16:88118365:T:C	4.62504e-08	-1.52306	-1.1166	6.63106e-06	-1.45477	-0.943716	9.53161e-06	-1.46555	-0.964501
88118492	chr16:88118492:C:A	1.65618e-07	-1.3376e-10	-1.36404	1.84739e-05	-1.3376e-10	-1.37389	2.71971e-05	-1.3376e-10	-1.38155
88118559	chr16:88118559:G:T	5.71109e-07	-1.3376e-10	-0.126147	7.69848e-05	-1.3376e-10	0.0533617	0.000110453	-1.3376e-10	0.0199335
88118849	chr16:88118849:A:G	1.70883e-07	-1.3376e-10	-1.33275	1.91091e-05	-1.3376e-10	-1.34008	2.81392e-05	-1.3376e-10	-1.3475
88119281	chr16:88119281:A:G	1.72699e-07	-1.3376e-10	-1.32218	1.93837e-05	-1.3376e-10	-1.32581	2.84906e-05	-1.3376e-10	-1.33509
88119347	chr16:88119347:A:G	1.19176e-07	-0.330373	-1.36276	1.32932e-05	-0.322131	-1.38086	2.16434e-05	-0.235124	-1.37484
88119527	chr16:88119527:G:A	1.75011e-07	-1.3376e-10	-1.30888	1.96377e-05	-1.3376e-10	-1.31279	2.88581e-05	-1.3376e-10	-1.32227
88119543	chr16:88119543:C:T	1.93202e-07	-1.3376e-10	-1.20999	2.01065e-05	-1.3376e-10	-1.2892	2.99768e-05	-1.3376e-10	-1.28424
88119580	chr16:88119580:C:T	1.49537e-07	-1.3376e-10	-1.46618	1.66956e-05	-1.3376e-10	-1.4751	2.48341e-05	-1.3376e-10	-1.47244
88119641	chr16:88119641:G:A	1.73565e-07	-1.3376e-10	-1.31718	1.94588e-05	-1.3376e-10	-1.32195	2.85981e-05	-1.3376e-10	-1.33132
88119654	chr16:88119654:G:A	1.83573e-07	-1.3376e-10	-1.26111	2.05727e-05	-1.3376e-10	-1.26628	3.01902e-05	-1.3376e-10	-1.27714
88119683	chr16:88119683:G:A	5.84532e-08	-1.15122	-1.25429	6.37575e-06	-1.12459	-1.31315	8.78966e-06	-1.20441	-1.30668
88119933	chr16:88119933:G:C	1.84541e-07	-1.3376e-10	-1.25585	2.06801e-05	-1.3376e-10	-1.26107	3.03454e-05	-1.3376e-10	-1.27202
88119943	chr16:88119943:G:A	1.58423e-07	-1.3376e-10	-1.40846	1.86248e-05	-1.3376e-10	-1.36575	2.74772e-05	-1.3376e-10	-1.37131
88119951	chr16:88119951:C:G	1.48016e-07	-1.3376e-10	-1.47641	1.68845e-05	-1.3376e-10	-1.46385	2.50105e-05	-1.3376e-10	-1.46536
88120036	chr16:88120036:C:T	1.80018e-07	-1.3376e-10	-1.28067	2.01733e-05	-1.3376e-10	-1.28589	2.9621e-05	-1.3376e-10	-1.29618
88120040	chr16:88120040:G:A	1.75819e-07	-1.3376e-10	-1.30427	1.96914e-05	-1.3376e-10	-1.31007	2.89325e-05	-1.3376e-10	-1.31969
88120111	chr16:88120111:G:A	1.46696e-07	-1.3376e-10	-1.48537	1.63426e-05	-1.3376e-10	-1.49647	2.42541e-05	-1.3376e-10	-1.49608
88120397	chr16:88120397:A:G	1.82505e-07	-1.3376e-10	-1.26695	2.0451e-05	-1.3376e-10	-1.27221	3.00255e-05	-1.3376e-10	-1.28261
88120495	chr16:88120495:T:C	1.67978e-07	-0.401024	-0.948871	1.78993e-05	-0.402441	-1.00304	2.96804e-05	-0.306444	-0.98773
88120786	chr16:88120786:C:T	1.90108e-07	-0.877129	-0.349004	2.41708e-05	-0.98616	-0.118942	3.80598e-05	-0.850057	-0.195445
88120863	chr16:88120863:C:T	1.4908e-07	-1.3376e-10	-1.46924	1.65216e-05	-1.3376e-10	-1.48558	2.45318e-05	-1.3376e-10	-1.48469
88121269	chr16:88121269:C:G	1.79398e-07	-1.3376e-10	-1.28412	1.98165e-05	-1.3376e-10	-1.30373	2.95664e-05	-1.3376e-10	-1.29802
88121527	chr16:88121527:G:A	2.00491e-07	-1.3376e-10	-1.17296	2.24231e-05	-1.3376e-10	-1.18015	3.28522e-05	-1.3376e-10	-1.19264
88121620	chr16:88121620:A:G	1.05567e-07	-0.992721	-0.82166	1.01e-05	-1.00506	-0.972647	1.60976e-05	-1.00204	-0.903953
88121742	chr16:88121742:C:T	1.62071e-07	-1.38569	-4.74448e-10	1.81973e-05	-1.38897	-4.74448e-10	2.60388e-05	-1.42507	-4.74448e-10
88121745	chr16:88121745:C:T	1.46644e-07	-1.3376e-10	-1.48572	1.66121e-05	-1.3376e-10	-1.48012	2.45574e-05	-1.3376e-10	-1.48365
88121897	chr16:88121897:A:G	9.34531e-08	-0.582224	-1.35404	1.03736e-05	-0.636031	-1.31495	1.73765e-05	-0.499555	-1.32999
88122268	chr16:88122268:A:G	1.49612e-07	-1.3376e-10	-1.46568	1.7151e-05	-1.3376e-10	-1.44819	2.53145e-05	-1.3376e-10	-1.45328
88122274	chr16:88122274:C:T	1.49486e-07	-1.3376e-10	-1.46652	1.70944e-05	-1.3376e-10	-1.4515	2.52454e-05	-1.3376e-10	-1.45602
88122285	chr16:88122285:A:G	1.45152e-07	-1.3376e-10	-1.49594	1.63437e-05	-1.3376e-10	-1.4964	2.42404e-05	-1.3376e-10	-1.49664
88122581	chr16:88122581:G:A	3.07378e-08	-1.55871	-1.48952	3.64877e-06	-1.54093	-1.45493	4.97828e-06	-1.61598	-1.4636
88122948	chr16:88122948:T:TCCTCCTGCCTCTG	5.74669e-08	-1.11343	-1.30909	8.21248e-06	-1.07846	-1.10613	1.12554e-05	-1.09744	-1.16636
88122992	chr16:88122992:G:A	1.48237e-07	-1.3376e-10	-1.47491	1.64677e-05	-1.3376e-10	-1.48884	2.45162e-05	-1.3376e-10	-1.48533
88123252	chr16:88123252:T:C	3.75654e-08	-1.35173	-1.49591	4.41751e-06	-1.31179	-1.49288	6.48864e-06	-1.32256	-1.49205
88123383	chr16:88123383:G:A	5.82458e-08	-1.35681	-1.05224	7.73622e-06	-1.31335	-0.930985	1.06895e-05	-1.34651	-0.968888
88123685	chr16:88123685:C:T	4.1157e-08	-1.26449	-1.49184	5.05007e-06	-1.22756	-1.44329	7.18935e-06	-1.25021	-1.46185
88123777	chr16:88123777:G:T	4.07063e-08	-1.28656	-1.48079	5.07431e-06	-1.24841	-1.41764	7.182e-06	-1.27282	-1.44026
88123975	chr16:88123975:C:A	4.55022e-08	-1.16439	-1.49158	5.5132e-06	-1.11404	-1.46906	7.79871e-06	-1.15016	-1.48055
88124078	chr16:88124078:C:T	3.91486e-08	-1.31259	-1.49378	4.77184e-06	-1.27707	-1.45045	6.80725e-06	-1.29904	-1.46764
88124565	chr16:88124565:G:T	2.69723e-07	-1.3376e-10	-0.876332	2.5939e-05	-1.3376e-10	-1.0345	4.00591e-05	-1.3376e-10	-0.994304
88124710	chr16:88124710:G:A	6.6206e-08	-1.45522	-0.825734	6.90101e-06	-1.46921	-0.889366	1.15843e-05	-1.34765	-0.887363
88124841	chr16:88124841:T:C	8.53656e-07	-1.3376e-10	0.275801	7.65937e-05	-1.3376e-10	0.0482693	0.000121999	-1.3376e-10	0.119351
88124976	chr16:88124976:A:G	3.95038e-08	-1.30169	-1.49564	4.77355e-06	-1.26571	-1.46145	6.81995e-06	-1.28902	-1.47578
88125390	chr16:88125390:G:T	5.20464e-08	-1.28333	-1.23826	6.82798e-06	-1.23714	-1.13208	9.66936e-06	-1.25375	-1.16194
88125446	chr16:88125446:A:T	4.52131e-08	-1.21995	-1.44239	4.77913e-06	-1.22939	-1.4966	6.17371e-06	-1.37227	-1.49209
88125515	chr16:88125515:G:A	7.35552e-08	-1.32258	-0.853108	1.00051e-05	-1.27588	-0.71128	1.3667e-05	-1.31378	-0.755897
88125781	chr16:88125781:A:T	1.45765e-07	-1.3376e-10	-1.49173	1.63465e-05	-1.3376e-10	-1.49623	2.42399e-05	-1.3376e-10	-1.49666
88126138	chr16:88126138:G:A	1.53007e-07	-1.3376e-10	-1.44325	1.70837e-05	-1.3376e-10	-1.45212	2.53831e-05	-1.3376e-10	-1.45058
88126493	chr16:88126493:C:T	1.86902e-07	-1.3376e-10	-1.24314	2.21482e-05	-1.3376e-10	-1.19249	3.27316e-05	-1.3376e-10	-1.19632
88126609	chr16:88126609:A:G	1.61258e-07	-1.3376e-10	-1.39073	1.94659e-05	-1.3376e-10	-1.32158	2.8408e-05	-1.3376e-10	-1.33799
88126775	chr16:88126775:T:C	4.32215e-08	-1.21692	-1.49047	5.06868e-06	-1.18167	-1.4855	7.31175e-06	-1.20144	-1.49373
88126989	chr16:88126989:T:G	6.74163e-08	-1.37056	-0.89228	9.00695e-06	-1.3281	-0.764154	1.23338e-05	-1.36322	-0.809101
88127066	chr16:88127066:G:A	3.96318e-08	-1.32092	-1.47317	4.7202e-06	-1.27885	-1.45954	6.94934e-06	-1.28945	-1.45657
88127074	chr16:88127074:C:T	1.50245e-07	-1.3376e-10	-1.46146	1.73491e-05	-1.3376e-10	-1.4367	2.55124e-05	-1.3376e-10	-1.44549
88127107	chr16:88127107:G:C	1.46865e-07	-1.3376e-10	-1.48422	1.70652e-05	-1.3376e-10	-1.4532	2.51128e-05	-1.3376e-10	-1.46128
88127205	chr16:88127205:C:A	3.90437e-07	-1.3376e-10	-0.506461	3.61699e-05	-1.3376e-10	-0.702018	5.63563e-05	-1.3376e-10	-0.652966
88127231	chr16:88127231:G:A	6.1473e-08	-1.31617	-1.03896	8.25886e-06	-1.27021	-0.908745	1.13455e-05	-1.30749	-0.948351
88127420	chr16:88127420:C:T	7.14421e-08	-1.13469	-1.07015	8.45592e-06	-1.13107	-1.02431	1.08479e-05	-1.26182	-1.03887
88127566	chr16:88127566:C:T	5.63973e-08	-1.3467	-1.09461	7.48109e-06	-1.30415	-0.973719	1.03513e-05	-1.337	-1.01055
88127625	chr16:88127625:C:T	2.72218e-07	-1.3376e-10	-0.867125	3.26756e-05	-1.3376e-10	-0.803617	4.76795e-05	-1.3376e-10	-0.820159
88127658	chr16:88127658:G:A	8.11183e-08	-1.34793	-0.729887	1.11246e-05	-1.31003	-0.571062	1.5499e-05	-1.32304	-0.620847
88127671	chr16:88127671:A:G	6.62592e-08	-1.41853	-0.86162	9.01674e-06	-1.38689	-0.70427	1.26156e-05	-1.39928	-0.750445
88127749	chr16:88127749:A:G	1.56904e-07	-1.3376e-10	-1.41809	1.72232e-05	-1.3376e-10	-1.44399	2.57577e-05	-1.3376e-10	-1.43593
88127810	chr16:88127810:A:G	6.18803e-08	-1.33968	-1.00885	8.31992e-06	-1.29623	-0.875367	1.14582e-05	-1.32992	-0.916029
88127926	chr16:88127926:C:T	6.06612e-08	-1.37465	-0.993776	8.14709e-06	-1.33351	-0.859074	1.12304e-05	-1.36576	-0.90028
88127986	chr16:88127986:G:A	1.82551e-07	-1.2667	-4.74448e-10	2.0057e-05	-1.29167	-4.74448e-10	2.46448e-05	-1.4801	-4.74448e-10
88128041	chr16:88128041:G:A	6.79676e-08	-1.31304	-0.941656	9.20326e-06	-1.26557	-0.80512	1.25899e-05	-1.30285	-0.848923
88128053	chr16:88128053:G:T	1.86049e-07	-1.3376e-10	-1.24772	2.26883e-05	-1.3376e-10	-1.1684	3.30297e-05	-1.3376e-10	-1.18725
88128204	chr16:88128204:G:A	7.29219e-07	-1.3376e-10	0.118246	6.59284e-05	-1.3376e-10	-0.101677	0.000104698	-1.3376e-10	-0.033576
88128236	chr16:88128236:C:T	5.58517e-08	-1.37359	-1.07744	7.43307e-06	-1.33193	-0.952379	1.02799e-05	-1.36432	-0.990146
88128320	chr16:88128320:C:A	2.13602e-07	-1.3376e-10	-1.10961	2.5549e-05	-1.3376e-10	-1.04965	3.77244e-05	-1.3376e-10	-1.05435
88128432	chr16:88128432:T:G	4.61623e-08	-1.49659	-1.14497	5.05315e-06	-1.51963	-1.15061	7.1948e-06	-1.56359	-1.14772
88128452	chr16:88128452:C:T	7.71992e-07	-1.3376e-10	0.175246	0.000108471	-1.3376e-10	0.396234	0.00015889	-1.3376e-10	0.38355
88128598	chr16:88128598:T:C	5.29008e-08	-1.35353	-1.15178	7.1557e-06	-1.31709	-1.00524	9.87819e-06	-1.34364	-1.05069
88128755	chr16:88128755:A:C	7.24314e-08	-1.35252	-0.838566	9.81985e-06	-1.3092	-0.696643	1.34618e-05	-1.34355	-0.741258
88128789	chr16:88128789:A:T	1.78065e-07	-1.3376e-10	-1.29158	2.1137e-05	-1.3376e-10	-1.23922	3.1177e-05	-1.3376e-10	-1.24498
88128838	chr16:88128838:C:G	3.15782e-07	-1.3376e-10	-0.718677	2.98992e-05	-1.3376e-10	-0.892413	4.63061e-05	-1.3376e-10	-0.849387
88128845	chr16:88128845:G:A	3.08133e-07	-1.3376e-10	-0.743198	2.92654e-05	-1.3376e-10	-0.913841	4.52919e-05	-1.3376e-10	-0.871533
88129603	chr16:88129603:C:T	2.95213e-07	-1.3376e-10	-0.78603	2.8241e-05	-1.3376e-10	-0.94947	4.36591e-05	-1.3376e-10	-0.908248
88129788	chr16:88129788:A:G	5.52035e-08	-1.62806	-0.834644	6.67027e-06	-1.63341	-0.759181	9.56401e-06	-1.64576	-0.780892
88130041	chr16:88130041:GA:G	1.12869e-07	-1.62737	-0.120133	1.51272e-05	-1.63399	0.0602344	2.155e-05	-1.63116	0.0168749
88130471	chr16:88130471:C:T	3.31287e-08	-1.52595	-1.44738	3.74935e-06	-1.52453	-1.44413	6.08702e-06	-1.43057	-1.44793
88130567	chr16:88130567:G:A	1.45993e-07	-1.3376e-10	-1.49017	1.65656e-05	-1.3376e-10	-1.48292	2.45327e-05	-1.3376e-10	-1.48465
88130763	chr16:88130763:C:T	1.51196e-07	-1.3376e-10	-1.45515	1.67191e-05	-1.3376e-10	-1.47369	2.48917e-05	-1.3376e-10	-1.47013
88131037	chr16:88131037:G:A	1.45072e-07	-1.3376e-10	-1.4965	1.64325e-05	-1.3376e-10	-1.49099	2.43447e-05	-1.3376e-10	-1.49235
88131146	chr16:88131146:A:G	2.97351e-08	-1.63052	-1.45088	3.35741e-06	-1.63234	-1.44674	5.23816e-06	-1.58095	-1.44774
88131254	chr16:88131254:A:G	1.3481e-07	-1.20587	-0.363989	1.81153e-05	-1.15098	-0.242506	2.29375e-05	-1.27056	-0.281323
88131309	chr16:88131309:C:G	1.45364e-07	-1.3376e-10	-1.49449	1.66245e-05	-1.3376e-10	-1.47937	2.45908e-05	-1.3376e-10	-1.48229
88131318	chr16:88131318:T:C	1.25664e-07	-1.59441	-0.045702	1.15841e-05	-1.59244	-0.248176	1.78951e-05	-1.6151	-0.185033
88131333	chr16:88131333:C:G	8.15693e-07	-1.3376e-10	0.23031	0.000103728	-1.3376e-10	0.351529	0.000184928	-1.3376e-10	0.535308
88131720	chr16:88131720:C:T	2.30037e-07	-1.52964	0.494152	3.38318e-05	-1.51356	0.744716	4.75435e-05	-1.52295	0.699936
88131779	chr16:88131779:G:A	2.18306e-07	-1.3376e-10	-1.08783	2.33868e-05	-1.3376e-10	-1.13807	3.50976e-05	-1.3376e-10	-1.12653
88131920	chr16:88131920:G:C	1.50928e-07	-1.3376e-10	-1.45692	1.67108e-05	-1.3376e-10	-1.47419	2.48821e-05	-1.3376e-10	-1.47051
88131983	chr16:88131983:G:C	1.70343e-07	-1.3376e-10	-1.33591	1.77878e-05	-1.3376e-10	-1.41173	2.67843e-05	-1.3376e-10	-1.39684
88131994	chr16:88131994:G:A	2.94189e-08	-1.65518	-1.43691	3.32131e-06	-1.6553	-1.43459	5.00026e-06	-1.63947	-1.4357
88132000	chr16:88132000:C:T	2.41972e-07	-0.984907	-4.74448e-10	2.64139e-05	-1.01635	-4.74448e-10	3.6281e-05	-1.09337	-4.74448e-10
88132003	chr16:88132003:C:T	2.96294e-07	-1.3376e-10	-0.782376	3.17634e-05	-1.3376e-10	-0.831932	4.79618e-05	-1.3376e-10	-0.814256
88132195	chr16:88132195:C:T	2.40055e-07	-1.459	0.46614	3.54878e-05	-1.44103	0.719978	4.98235e-05	-1.45275	0.676572
88132288	chr16:88132288:C:T	2.16905e-07	-1.3376e-10	-1.09427	2.72102e-05	-1.3376e-10	-0.986655	3.95799e-05	-1.3376e-10	-1.00634
88132292	chr16:88132292:C:T	2.94752e-07	-1.3376e-10	-0.787594	2.90612e-05	-1.3376e-10	-0.920843	4.48841e-05	-1.3376e-10	-0.880576
88132602	chr16:88132602:G:C	1.528e-07	-1.3376e-10	-1.44459	1.74173e-05	-1.3376e-10	-1.43278	2.57568e-05	-1.3376e-10	-1.43596
88132796	chr16:88132796:T:C	3.08694e-07	-1.61946	0.878087	4.56452e-05	-1.60889	1.13955	6.33802e-05	-1.63895	1.10345
88133117	chr16:88133117:C:T	1.69706e-07	-1.3376e-10	-1.33966	1.9372e-05	-1.3376e-10	-1.32642	2.85882e-05	-1.3376e-10	-1.33167
88133600	chr16:88133600:T:A	1.46009e-07	-1.3376e-10	-1.49006	1.63517e-05	-1.3376e-10	-1.49591	2.42402e-05	-1.3376e-10	-1.49665
88133705	chr16:88133705:CTT:C	1.31561e-07	-1.59425	-4.74448e-10	1.48944e-05	-1.58926	-4.74448e-10	2.19006e-05	-1.59815	-4.74448e-10
88133739	chr16:88133739:C:T	4.44872e-07	-1.633	1.25706	6.63165e-05	-1.62937	1.53356	9.25211e-05	-1.65281	1.49559
88133752	chr16:88133752:T:C	5.03527e-08	-1.59455	-0.960127	6.33651e-06	-1.59325	-0.850666	8.8352e-06	-1.62134	-0.88458
88133785	chr16:88133785:T:C	2.18627e-07	-1.3376e-10	-1.08636	2.62467e-05	-1.3376e-10	-1.02271	3.82076e-05	-1.3376e-10	-1.04163
88134022	chr16:88134022:C:G	1.70999e-07	-1.3376e-10	-1.33207	1.96907e-05	-1.3376e-10	-1.3101	2.90344e-05	-1.3376e-10	-1.31618
88134262	chr16:88134262:G:A	2.82412e-08	-1.64036	-1.49258	3.52929e-06	-1.64368	-1.38547	4.92321e-06	-1.65528	-1.43542
88134314	chr16:88134314:TACTC:T	4.59561e-07	-1.3376e-10	-0.343455	5.6352e-05	-1.3376e-10	-0.258628	9.65006e-05	-1.3376e-10	-0.115111
88134414	chr16:88134414:G:A	1.61539e-07	-1.3376e-10	-1.38898	1.7465e-05	-1.3376e-10	-1.43004	2.62246e-05	-1.3376e-10	-1.41796
88134492	chr16:88134492:G:A	4.49426e-07	-1.3376e-10	-0.365757	4.38566e-05	-1.3376e-10	-0.509321	6.61855e-05	-1.3376e-10	-0.4922
88134634	chr16:88134634:C:T	1.49838e-07	-1.3376e-10	-1.46418	1.64225e-05	-1.3376e-10	-1.4916	2.44605e-05	-1.3376e-10	-1.4876
88134664	chr16:88134664:T:G	1.57708e-07	-1.3376e-10	-1.41299	1.87614e-05	-1.3376e-10	-1.35844	2.75232e-05	-1.3376e-10	-1.36963
88134699	chr16:88134699:G:A	1.4551e-07	-1.3376e-10	-1.49348	1.63399e-05	-1.3376e-10	-1.49663	2.42416e-05	-1.3376e-10	-1.49659
88134707	chr16:88134707:G:A	1.64513e-07	-1.3376e-10	-1.37074	1.77296e-05	-1.3376e-10	-1.41501	2.66563e-05	-1.3376e-10	-1.40164
88134843	chr16:88134843:C:T	1.62189e-07	-1.3376e-10	-1.38496	1.9448e-05	-1.3376e-10	-1.3225	2.84932e-05	-1.3376e-10	-1.33499
88134911	chr16:88134911:A:G	2.92567e-08	-1.63872	-1.4589	3.16389e-06	-1.64183	-1.49661	4.65407e-06	-1.65502	-1.4919
88134917	chr16:88134917:A:G	1.5145e-07	-1.45347	-4.74448e-10	1.78102e-05	-1.41047	-4.74448e-10	2.57334e-05	-1.43687	-4.74448e-10
88134991	chr16:88134991:C:T	6.04608e-07	-1.3376e-10	-0.0691482	6.32745e-05	-1.3376e-10	-0.142764	9.73371e-05	-1.3376e-10	-0.106481
88134993	chr16:88134993:G:A	2.81882e-07	-1.62678	0.79454	4.11865e-05	-1.62349	1.05135	5.7434e-05	-1.65076	1.01674
88135316	chr16:88135316:A:G	3.23719e-08	-1.64699	-1.34945	3.37365e-06	-1.64699	-1.42726	5.07214e-06	-1.6549	-1.40599
88135533	chr16:88135533:C:T	3.01924e-08	-1.63242	-1.43371	3.17928e-06	-1.63724	-1.49635	4.65958e-06	-1.65368	-1.49205
88135618	chr16:88135618:G:A	8.35754e-08	-1.51464	-0.533344	1.10309e-05	-1.51191	-0.377636	1.49454e-05	-1.55628	-0.423982
88135842	chr16:88135842:C:G	1.48591e-07	-1.6428	0.170274	1.67199e-05	-1.64276	0.169115	2.575e-05	-1.6519	0.215676
88135886	chr16:88135886:G:A	3.39571e-08	-1.4745	-1.47413	4.21378e-06	-1.47824	-1.37365	5.54847e-06	-1.55376	-1.41738
88136041	chr16:88136041:G:A	1.54493e-07	-1.3376e-10	-1.43358	1.87553e-05	-1.3376e-10	-1.35877	2.70886e-05	-1.3376e-10	-1.38555
88136111	chr16:88136111:C:T	1.52733e-07	-1.3376e-10	-1.44504	1.79103e-05	-1.3376e-10	-1.40487	2.62916e-05	-1.3376e-10	-1.41541
88136207	chr16:88136207:T:C	1.49478e-07	-1.3376e-10	-1.46658	1.73844e-05	-1.3376e-10	-1.43468	2.55654e-05	-1.3376e-10	-1.44342
88136240	chr16:88136240:T:C	1.50327e-07	-1.3376e-10	-1.46091	1.725e-05	-1.3376e-10	-1.44244	2.55506e-05	-1.3376e-10	-1.444
88136597	chr16:88136597:G:C	6.00316e-07	-1.3376e-10	-0.0762724	7.38577e-05	-1.3376e-10	0.0118944	0.000127813	-1.3376e-10	0.165907
88136677	chr16:88136677:G:A	1.73713e-07	-1.3376e-10	-1.31632	2.07269e-05	-1.3376e-10	-1.25881	3.04932e-05	-1.3376e-10	-1.26716
88136680	chr16:88136680:T:C	1.63559e-07	-1.3376e-10	-1.37655	1.76549e-05	-1.3376e-10	-1.41924	2.65331e-05	-1.3376e-10	-1.40627
88136790	chr16:88136790:G:A	2.80379e-07	-1.46996	0.632376	4.19479e-05	-1.46103	0.907209	5.87449e-05	-1.47702	0.865569
88136820	chr16:88136820:A:T	1.4787e-07	-1.3376e-10	-1.4774	1.68103e-05	-1.3376e-10	-1.46825	2.49098e-05	-1.3376e-10	-1.4694
88136920	chr16:88136920:C:T	3.66584e-07	-1.3376e-10	-0.5695	4.41966e-05	-1.3376e-10	-0.501599	6.38986e-05	-1.3376e-10	-0.527363
88137069	chr16:88137069:C:T	1.69031e-07	-1.3376e-10	-1.34365	1.94499e-05	-1.3376e-10	-1.32241	2.86847e-05	-1.3376e-10	-1.3283
88137082	chr16:88137082:T:G	6.35061e-08	-1.48954	-0.833056	8.18247e-06	-1.49021	-0.698038	1.10118e-05	-1.54954	-0.736153
88137141	chr16:88137141:C:T	1.63054e-07	-1.3376e-10	-1.37965	1.73353e-05	-1.3376e-10	-1.4375	2.60377e-05	-1.3376e-10	-1.42512
88137164	chr16:88137164:C:A	1.7369e-07	-1.3376e-10	-1.31646	1.85657e-05	-1.3376e-10	-1.36893	2.79946e-05	-1.3376e-10	-1.35265
88137281	chr16:88137281:A:G	1.65251e-07	-1.3376e-10	-1.36626	1.78088e-05	-1.3376e-10	-1.41055	2.6784e-05	-1.3376e-10	-1.39686
88137646	chr16:88137646:T:C	1.50989e-07	-1.3376e-10	-1.45652	1.72279e-05	-1.3376e-10	-1.44371	2.55225e-05	-1.3376e-10	-1.4451
88137822	chr16:88137822:G:A	2.09858e-07	-1.3376e-10	-1.1273	2.23986e-05	-1.3376e-10	-1.18125	3.36299e-05	-1.3376e-10	-1.16925
88137952	chr16:88137952:C:T	1.68609e-07	-1.3376e-10	-1.34615	1.92995e-05	-1.3376e-10	-1.33017	3.01867e-05	-1.3376e-10	-1.27726
88137967	chr16:88137967:A:G	1.45082e-07	-1.3376e-10	-1.49643	1.63732e-05	-1.3376e-10	-1.4946	2.42632e-05	-1.3376e-10	-1.4957
88137977	chr16:88137977:C:T	5.63867e-07	-1.3376e-10	-0.138909	7.60226e-05	-1.3376e-10	0.0407852	0.000110289	-1.3376e-10	0.0184407
88138276	chr16:88138276:C:T	1.51263e-07	-1.3376e-10	-1.45471	1.72761e-05	-1.3376e-10	-1.44092	2.56013e-05	-1.3376e-10	-1.44202
88138324	chr16:88138324:G:C	1.46335e-07	-1.3376e-10	-1.48783	1.63424e-05	-1.3376e-10	-1.49648	2.42661e-05	-1.3376e-10	-1.49558
88138330	chr16:88138330:T:G	1.46316e-07	-1.3376e-10	-1.48796	1.63421e-05	-1.3376e-10	-1.4965	2.42649e-05	-1.3376e-10	-1.49563
88138335	chr16:88138335:C:A	3.52715e-07	-1.3376e-10	-0.608069	3.44373e-05	-1.3376e-10	-0.751104	5.20433e-05	-1.3376e-10	-0.732584
88138415	chr16:88138415:G:T	1.48247e-07	-1.3376e-10	-1.47485	1.71942e-05	-1.3376e-10	-1.44567	2.54193e-05	-1.3376e-10	-1.44915
88138505	chr16:88138505:G:C	1.5142e-07	-1.3376e-10	-1.45367	1.7502e-05	-1.3376e-10	-1.42793	2.57737e-05	-1.3376e-10	-1.43531
88138606	chr16:88138606:G:T	3.0569e-08	-1.62182	-1.43192	3.21307e-06	-1.62761	-1.49541	4.65936e-06	-1.6521	-1.49368
88138752	chr16:88138752:G:C	1.91078e-07	-1.3376e-10	-1.22105	2.01255e-05	-1.3376e-10	-1.28826	3.04147e-05	-1.3376e-10	-1.26973
88138895	chr16:88138895:G:A	7.91888e-08	-1.59009	-0.511806	1.01186e-05	-1.58449	-0.391386	1.45628e-05	-1.59857	-0.407627
88138922	chr16:88138922:A:G	3.21303e-08	-1.51537	-1.48855	3.92906e-06	-1.49338	-1.42847	6.04744e-06	-1.43602	-1.44901
88138925	chr16:88138925:C:T	2.89815e-08	-1.63219	-1.47488	3.24411e-06	-1.63671	-1.47669	4.64613e-06	-1.65467	-1.49396
88139125	chr16:88139125:C:T	2.91272e-08	-1.63031	-1.47174	3.24357e-06	-1.63521	-1.47836	4.64566e-06	-1.65425	-1.49448
88139151	chr16:88139151:G:A	7.99838e-08	-1.26235	-0.829554	1.02384e-05	-1.25214	-0.711964	1.33083e-05	-1.35264	-0.743627
88139179	chr16:88139179:C:CA	2.90251e-08	-1.6316	-1.47397	3.24653e-06	-1.63633	-1.47633	4.64779e-06	-1.65452	-1.49375
88139472	chr16:88139472:T:G	5.18982e-08	-1.44519	-1.07926	6.111e-06	-1.43671	-1.04345	9.84053e-06	-1.34293	-1.05522
88139740	chr16:88139740:T:C	1.45195e-07	-1.3376e-10	-1.49565	1.64774e-05	-1.3376e-10	-1.48826	2.43857e-05	-1.3376e-10	-1.49066
88139845	chr16:88139845:C:T	8.02557e-07	0.214075	-4.74448e-10	0.000107366	0.385997	-4.74448e-10	0.000128362	0.170193	-4.74448e-10
88139858	chr16:88139858:A:G	1.64775e-07	-1.3376e-10	-1.36915	1.74695e-05	-1.3376e-10	-1.42979	2.62649e-05	-1.3376e-10	-1.41643
88140253	chr16:88140253:T:G	1.81309e-07	-1.3376e-10	-1.27353	2.1454e-05	-1.3376e-10	-1.22433	3.13736e-05	-1.3376e-10	-1.23869
88140426	chr16:88140426:C:T	1.1975e-07	-0.822369	-0.865953	1.54877e-05	-0.781281	-0.768918	2.11369e-05	-0.843587	-0.790053
88140543	chr16:88140543:C:T	3.14978e-08	-1.62528	-1.39853	3.21604e-06	-1.62797	-1.49413	4.71937e-06	-1.65294	-1.48005
88140598	chr16:88140598:T:A	1.55867e-07	-1.3376e-10	-1.42472	1.80291e-05	-1.3376e-10	-1.39826	2.68772e-05	-1.3376e-10	-1.39338
88140713	chr16:88140713:T:C	6.18291e-07	-1.3376e-10	-0.0467693	6.41957e-05	-1.3376e-10	-0.128309	9.73721e-05	-1.3376e-10	-0.106121
88141168	chr16:88141168:T:A	1.20849e-07	-1.60387	-0.0753163	1.3465e-05	-1.60436	-0.085795	2.04574e-05	-1.63266	-0.0336542
88141774	chr16:88141774:G:A	1.45326e-07	-1.3376e-10	-1.49475	1.63439e-05	-1.3376e-10	-1.49639	2.42399e-05	-1.3376e-10	-1.49666
88141782	chr16:88141782:G:A	1.46687e-07	-1.3376e-10	-1.48543	1.63741e-05	-1.3376e-10	-1.49454	2.42414e-05	-1.3376e-10	-1.4966
88142002	chr16:88142002:A:T	4.55398e-07	-1.3376e-10	-0.352555	4.87693e-05	-1.3376e-10	-0.403145	7.47576e-05	-1.3376e-10	-0.37041
88142063	chr16:88142063:T:C	4.84272e-07	-1.3376e-10	-0.291081	4.81969e-05	-1.3376e-10	-0.414952	7.83567e-05	-1.3376e-10	-0.323389
88142081	chr16:88142081:A:G	8.90498e-08	-1.65533	-0.329197	1.28551e-05	-1.65534	-0.0811673	1.85124e-05	-1.6446	-0.121621
88142123	chr16:88142123:G:A	1.85789e-07	-1.3376e-10	-1.24912	2.23187e-05	-1.3376e-10	-1.18482	3.28147e-05	-1.3376e-10	-1.19378
88142373	chr16:88142373:A:C	3.777e-07	-1.3376e-10	-0.539629	3.60679e-05	-1.3376e-10	-0.704842	5.45463e-05	-1.3376e-10	-0.685611
88142474	chr16:88142474:G:A	7.56602e-08	-1.39989	-0.747581	9.82374e-06	-1.3907	-0.614745	1.29575e-05	-1.4746	-0.648388
88142593	chr16:88142593:T:C	4.20028e-08	-1.51269	-1.2233	4.3872e-06	-1.5004	-1.31115	7.19591e-06	-1.42343	-1.28772
88142652	chr16:88142652:A:G	1.92347e-07	-1.3376e-10	-1.21442	2.28828e-05	-1.3376e-10	-1.15986	3.3488e-05	-1.3376e-10	-1.17347
88142749	chr16:88142749:C:T	4.26096e-07	-1.3225	0.903434	6.9554e-05	-1.32308	1.27494	9.86421e-05	-1.3274	1.23424
88142771	chr16:88142771:G:A	1.83434e-07	-1.26188	-4.74448e-10	2.06134e-05	-1.2643	-4.74448e-10	3.11374e-05	-1.24625	-4.74448e-10
88142945	chr16:88142945:C:T	5.11489e-08	-1.37262	-1.16637	5.32237e-06	-1.37078	-1.24755	9.04121e-06	-1.25322	-1.22965
88143151	chr16:88143151:C:T	1.31078e-06	-1.3376e-10	0.704651	0.000152475	-1.3376e-10	0.736757	0.000234645	-1.3376e-10	0.773412
88143311	chr16:88143311:C:T	9.40215e-08	-1.48599	-0.444209	9.28873e-06	-1.48137	-0.580072	1.58176e-05	-1.38901	-0.534528
88143365	chr16:88143365:C:T	9.69983e-08	-1.3696	-0.529437	1.24394e-05	-1.36074	-0.408638	1.75531e-05	-1.39178	-0.427644
88143366	chr16:88143366:G:A	4.85196e-07	-1.3376e-10	-0.289175	6.53631e-05	-1.3376e-10	-0.110288	9.54202e-05	-1.3376e-10	-0.12637
88143576	chr16:88143576:CAGG:C	1.67412e-07	-1.3376e-10	-1.35327	1.79981e-05	-1.3376e-10	-1.39998	2.7072e-05	-1.3376e-10	-1.38616
88143679	chr16:88143679:T:C	1.52622e-07	-1.3376e-10	-1.44577	1.73407e-05	-1.3376e-10	-1.43719	2.57157e-05	-1.3376e-10	-1.43756
88143976	chr16:88143976:G:A	3.88384e-07	-1.3376e-10	-0.511734	4.61637e-05	-1.3376e-10	-0.458053	6.76534e-05	-1.3376e-10	-0.470262
88144146	chr16:88144146:C:T	1.76421e-07	-1.3376e-10	-1.30085	2.06515e-05	-1.3376e-10	-1.26246	3.06073e-05	-1.3376e-10	-1.26342
88144173	chr16:88144173:C:G	3.84888e-07	-1.3376e-10	-0.520776	5.08478e-05	-1.3376e-10	-0.361409	7.32491e-05	-1.3376e-10	-0.390794
88144254	chr16:88144254:A:G	5.0046e-08	-1.26054	-1.30025	5.30992e-06	-1.25767	-1.363	9.12415e-06	-1.1239	-1.34983
88144285	chr16:88144285:C:A	4.05715e-07	-1.3376e-10	-0.468076	4.18387e-05	-1.3376e-10	-0.556424	6.4085e-05	-1.3376e-10	-0.524451
88144311	chr16:88144311:A:G	2.27824e-07	-1.04515	-4.74448e-10	2.80369e-05	-0.956723	-4.74448e-10	3.93788e-05	-1.01143	-4.74448e-10
88144435	chr16:88144435:C:T	3.81088e-07	-1.3376e-10	-0.530697	3.93349e-05	-1.3376e-10	-0.618133	6.01591e-05	-1.3376e-10	-0.587668
88144456	chr16:88144456:C:T	1.01415e-07	-1.59532	-0.259183	1.84089e-05	-1.60585	0.228433	2.48594e-05	-1.59825	0.126826
88144491	chr16:88144491:G:A	2.94567e-08	-1.59906	-1.49175	3.45142e-06	-1.60608	-1.44538	4.77906e-06	-1.64256	-1.47786
88144673	chr16:88144673:C:T	1.70726e-07	-1.3376e-10	-1.33367	1.99257e-05	-1.3376e-10	-1.29823	2.95288e-05	-1.3376e-10	-1.29929
88145092	chr16:88145092:C:T	3.36151e-07	-1.3376e-10	-0.656166	3.27397e-05	-1.3376e-10	-0.801659	5.10247e-05	-1.3376e-10	-0.752351
88145303	chr16:88145303:G:A	1.24109e-07	-1.65257	-4.74448e-10	1.39434e-05	-1.65524	-4.74448e-10	2.06903e-05	-1.65499	-4.74448e-10
88145438	chr16:88145438:C:A	3.46958e-07	-1.3376e-10	-0.624523	3.46669e-05	-1.3376e-10	-0.744461	5.21629e-05	-1.3376e-10	-0.73029
88145513	chr16:88145513:G:C	3.25801e-07	-1.3376e-10	-0.68744	3.08824e-05	-1.3376e-10	-0.860061	4.77373e-05	-1.3376e-10	-0.818947
88145820	chr16:88145820:T:C	1.73178e-07	-1.3376e-10	-1.31941	1.99435e-05	-1.3376e-10	-1.29734	2.95634e-05	-1.3376e-10	-1.29812
88145889	chr16:88145889:C:A	1.84154e-07	-1.3376e-10	-1.25795	2.15433e-05	-1.3376e-10	-1.22018	3.18866e-05	-1.3376e-10	-1.22248
88146031	chr16:88146031:C:T	1.57224e-07	-1.41606	-4.74448e-10	1.55491e-05	-1.54624	-4.74448e-10	2.24862e-05	-1.57176	-4.74448e-10
88146126	chr16:88146126:C:T	1.63797e-07	-1.3376e-10	-1.3751	1.88116e-05	-1.3376e-10	-1.35577	2.78839e-05	-1.3376e-10	-1.35661
88146287	chr16:88146287:C:T	1.50047e-07	-1.3376e-10	-1.46278	1.66977e-05	-1.3376e-10	-1.47497	2.48187e-05	-1.3376e-10	-1.47306
88146303	chr16:88146303:A:G	5.51328e-07	-1.3376e-10	-0.161397	5.23322e-05	-1.3376e-10	-0.332633	8.6986e-05	-1.3376e-10	-0.218913
88146324	chr16:88146324:C:G	2.86499e-07	-1.3376e-10	-0.815994	2.82393e-05	-1.3376e-10	-0.949533	4.35836e-05	-1.3376e-10	-0.909979
88146455	chr16:88146455:C:T	4.00064e-08	-1.31341	-1.47127	4.50409e-06	-1.31636	-1.4689	7.71827e-06	-1.17153	-1.46954
88146466	chr16:88146466:G:A	1.55213e-07	-1.3376e-10	-1.42893	1.7735e-05	-1.3376e-10	-1.41471	2.62173e-05	-1.3376e-10	-1.41824
88146528	chr16:88146528:C:T	4.32995e-07	-1.3376e-10	-0.403002	4.18905e-05	-1.3376e-10	-0.555187	6.86642e-05	-1.3376e-10	-0.455433
88146529	chr16:88146529:G:A	1.66666e-07	-1.3376e-10	-1.35773	2.108e-05	-1.3376e-10	-1.24192	3.04015e-05	-1.3376e-10	-1.27017
88146550	chr16:88146550:G:A	2.49082e-07	-0.955945	-4.74448e-10	2.84929e-05	-0.940592	-4.74448e-10	3.99127e-05	-0.997965	-4.74448e-10
88146652	chr16:88146652:G:A	2.80087e-07	-1.3376e-10	-0.838626	3.33178e-05	-1.3376e-10	-0.784155	4.91982e-05	-1.3376e-10	-0.788803
88146803	chr16:88146803:C:T	1.52136e-07	-1.3376e-10	-1.44895	1.66874e-05	-1.3376e-10	-1.47559	2.49397e-05	-1.3376e-10	-1.4682
88146874	chr16:88146874:G:A	1.6563e-07	-1.3376e-10	-1.36397	1.75174e-05	-1.3376e-10	-1.42705	2.6329e-05	-1.3376e-10	-1.41399
88146965	chr16:88146965:T:G	1.49359e-07	-1.3376e-10	-1.46737	1.77208e-05	-1.3376e-10	-1.41551	2.59503e-05	-1.3376e-10	-1.42848
88147201	chr16:88147201:G:A	1.73994e-07	-1.3376e-10	-1.31471	1.85718e-05	-1.3376e-10	-1.3686	2.80149e-05	-1.3376e-10	-1.35193
88147297	chr16:88147297:G:A	1.481e-07	-1.3376e-10	-1.47584	1.70289e-05	-1.3376e-10	-1.45533	2.51687e-05	-1.3376e-10	-1.45906
88147307	chr16:88147307:C:T	5.15608e-08	-1.26533	-1.26563	6.368e-06	-1.25362	-1.18534	8.40182e-06	-1.35408	-1.20213
88147354	chr16:88147354:G:A	1.49448e-07	-1.3376e-10	-1.46678	1.77305e-05	-1.3376e-10	-1.41496	2.59633e-05	-1.3376e-10	-1.42798
88147363	chr16:88147363:A:G	2.0145e-07	-1.3376e-10	-1.16819	2.33674e-05	-1.3376e-10	-1.1389	3.46349e-05	-1.3376e-10	-1.1398
88147477	chr16:88147477:C:T	1.39929e-07	-1.65519	0.122591	2.11769e-05	-1.63746	0.400122	2.77147e-05	-1.61846	0.255761
88147522	chr16:88147522:A:G	1.02861e-07	-1.37769	-0.462668	1.17856e-05	-1.37063	-0.452738	1.63092e-05	-1.4493	-0.443632
88147582	chr16:88147582:A:G	3.61318e-07	-1.3376e-10	-0.583968	3.43348e-05	-1.3376e-10	-0.754086	5.34179e-05	-1.3376e-10	-0.706514
88147706	chr16:88147706:G:C	1.79208e-07	-1.3376e-10	-1.28518	2.06935e-05	-1.3376e-10	-1.26042	3.06686e-05	-1.3376e-10	-1.26142
88147968	chr16:88147968:T:C	1.60678e-07	-1.3376e-10	-1.39433	1.76672e-05	-1.3376e-10	-1.41854	2.63253e-05	-1.3376e-10	-1.41413
88148019	chr16:88148019:C:T	7.89319e-07	-1.3376e-10	0.197443	9.18863e-05	-1.3376e-10	0.230306	0.000140918	-1.3376e-10	0.263517
88148033	chr16:88148033:C:T	2.81073e-08	-1.64108	-1.49662	3.42141e-06	-1.64595	-1.41424	4.81951e-06	-1.65525	-1.45674
88148037	chr16:88148037:G:A	3.17713e-07	-1.3376e-10	-0.71258	3.14082e-05	-1.3376e-10	-0.843178	4.86143e-05	-1.3376e-10	-0.800742
88148418	chr16:88148418:G:A	5.28964e-08	-1.26422	-1.24118	6.58294e-06	-1.25098	-1.15479	8.66215e-06	-1.3529	-1.1728
88148435	chr16:88148435:T:C	1.65641e-07	-1.3376e-10	-1.3639	1.81131e-05	-1.3376e-10	-1.39361	2.70233e-05	-1.3376e-10	-1.38796
88148544	chr16:88148544:C:T	1.48497e-07	-1.3376e-10	-1.47316	1.63893e-05	-1.3376e-10	-1.49362	2.437e-05	-1.3376e-10	-1.49131
88148592	chr16:88148592:T:C	1.2632e-07	-1.63491	-4.74448e-10	1.41592e-05	-1.63988	-4.74448e-10	2.36442e-05	-1.52154	-4.74448e-10
88148595	chr16:88148595:C:T	2.80897e-08	-1.64188	-1.49645	3.46878e-06	-1.64558	-1.40086	4.86541e-06	-1.65524	-1.44727
88148651	chr16:88148651:T:C	1.04402e-07	-1.4752	-0.350277	1.16396e-05	-1.47587	-0.359967	1.6577e-05	-1.53214	-0.344503
88148825	chr16:88148825:A:G	1.67456e-07	-1.3376e-10	-1.353	1.95197e-05	-1.3376e-10	-1.31882	2.8676e-05	-1.3376e-10	-1.3286
88148927	chr16:88148927:G:A	5.36144e-08	-1.28173	-1.21018	6.69669e-06	-1.26867	-1.11996	8.82428e-06	-1.36827	-1.13889
88148933	chr16:88148933:G:A	3.18772e-08	-1.64025	-1.37158	4.79787e-06	-1.64392	-1.07816	6.37095e-06	-1.65533	-1.17758
88148988	chr16:88148988:A:G	1.6606e-07	-1.3376e-10	-1.36138	1.91679e-05	-1.3376e-10	-1.33701	2.84289e-05	-1.3376e-10	-1.33725
88149126	chr16:88149126:TCA:T	2.26799e-07	-1.65456	0.604892	3.66968e-05	-1.65455	0.966988	5.2402e-05	-1.63802	0.912302
88149312	chr16:88149312:C:T	3.53978e-07	-1.3376e-10	-0.604494	3.65382e-05	-1.3376e-10	-0.691886	5.58128e-05	-1.3376e-10	-0.662657
88149357	chr16:88149357:A:G	3.58382e-08	-1.65534	-1.23937	3.829e-06	-1.65534	-1.2923	5.82146e-06	-1.63917	-1.28393
88149619	chr16:88149619:A:G	2.45419e-07	-1.3575	0.386742	2.17876e-05	-1.33653	0.127625	3.15128e-05	-1.42278	0.188514
88149895	chr16:88149895:T:A	1.45532e-07	-1.3376e-10	-1.49333	1.63761e-05	-1.3376e-10	-1.49442	2.42484e-05	-1.3376e-10	-1.49631
88150040	chr16:88150040:A:G	4.01065e-08	-1.64029	-1.1419	4.26007e-06	-1.63839	-1.20257	6.30437e-06	-1.65352	-1.1899
88150075	chr16:88150075:A:G	1.70871e-07	-1.3376e-10	-1.33282	1.98977e-05	-1.3376e-10	-1.29964	2.93138e-05	-1.3376e-10	-1.3066
88150234	chr16:88150234:C:T	1.73294e-07	-1.3376e-10	-1.31874	2.03998e-05	-1.3376e-10	-1.27472	3.04339e-05	-1.3376e-10	-1.2691
88150702	chr16:88150702:G:T	3.69292e-07	-1.3376e-10	-0.56214	4.04174e-05	-1.3376e-10	-0.590985	6.04588e-05	-1.3376e-10	-0.582698
88150817	chr16:88150817:C:T	1.4628e-07	-1.3376e-10	-1.4882	1.63399e-05	-1.3376e-10	-1.49664	2.42472e-05	-1.3376e-10	-1.49636
88150866	chr16:88150866:C:T	4.68291e-08	-1.41847	-1.20875	5.79747e-06	-1.44998	-1.08285	8.48204e-06	-1.43048	-1.11623
88150881	chr16:88150881:C:T	2.92052e-08	-1.63279	-1.46659	3.26921e-06	-1.63146	-1.47424	5.06705e-06	-1.5891	-1.4728
88151068	chr16:88151068:C:T	4.94258e-07	-1.3376e-10	-0.270671	6.51556e-05	-1.3376e-10	-0.113467	9.39961e-05	-1.3376e-10	-0.141407
88151084	chr16:88151084:C:A	3.62879e-08	-1.45796	-1.42428	4.17223e-06	-1.43457	-1.42722	6.5847e-06	-1.37161	-1.4283
88151114	chr16:88151114:T:C	2.85952e-08	-1.65524	-1.46525	3.18917e-06	-1.65474	-1.47575	4.78396e-06	-1.64586	-1.47353
88151124	chr16:88151124:T:C	2.82755e-08	-1.65505	-1.47668	3.15853e-06	-1.65534	-1.4848	4.76614e-06	-1.63995	-1.48317
88151208	chr16:88151208:G:A	2.91284e-08	-1.64458	-1.45743	3.25518e-06	-1.64182	-1.46818	4.77575e-06	-1.6553	-1.46581
88151294	chr16:88151294:G:A	1.45858e-07	-1.3376e-10	-1.49109	1.63471e-05	-1.3376e-10	-1.4962	2.42398e-05	-1.3376e-10	-1.49666
88151427	chr16:88151427:G:A	2.85594e-08	-1.65414	-1.4676	3.18951e-06	-1.65299	-1.47738	4.7527e-06	-1.65058	-1.47537
88151477	chr16:88151477:C:T	1.45058e-07	-1.3376e-10	-1.4966	1.63742e-05	-1.3376e-10	-1.49454	2.4255e-05	-1.3376e-10	-1.49604
88152291	chr16:88152291:G:A	1.55477e-07	-1.3376e-10	-1.42723	1.71004e-05	-1.3376e-10	-1.45114	2.56068e-05	-1.3376e-10	-1.4418
88152305	chr16:88152305:G:A	7.04909e-08	-1.24854	-0.969704	8.81801e-06	-1.27099	-0.842459	1.28661e-05	-1.26486	-0.865204
88152506	chr16:88152506:C:T	1.08624e-06	-1.3376e-10	0.516748	0.000119535	-1.3376e-10	0.493365	0.000187451	-1.3376e-10	0.548859
88152538	chr16:88152538:G:T	4.5998e-07	-1.3376e-10	-0.342546	6.04159e-05	-1.3376e-10	-0.188994	8.72873e-05	-1.3376e-10	-0.215456
88152588	chr16:88152588:G:A	1.46293e-07	-1.3376e-10	-1.48811	1.67056e-05	-1.3376e-10	-1.4745	2.46383e-05	-1.3376e-10	-1.48036
88152597	chr16:88152597:C:T	1.45055e-07	-1.3376e-10	-1.49661	1.63492e-05	-1.3376e-10	-1.49606	2.42434e-05	-1.3376e-10	-1.49651
88152657	chr16:88152657:C:A	5.28188e-07	-1.3376e-10	-0.204276	6.99126e-05	-1.3376e-10	-0.0429996	0.000100682	-1.3376e-10	-0.0726899
88152673	chr16:88152673:G:C	4.21668e-08	-1.46149	-1.27061	5.39193e-06	-1.4416	-1.16374	6.96555e-06	-1.54666	-1.19703
88152724	chr16:88152724:T:C	7.5825e-08	-1.04415	-1.10115	9.30935e-06	-1.07284	-0.986383	1.35958e-05	-1.06486	-1.01003
88152860	chr16:88152860:T:G	7.95328e-07	-1.3376e-10	0.205027	7.41723e-05	-1.3376e-10	0.0161447	0.000114753	-1.3376e-10	0.0581224
88152970	chr16:88152970:G:A	3.18518e-08	-1.65028	-1.36236	3.54902e-06	-1.64849	-1.37508	5.26042e-06	-1.6541	-1.37035
88153063	chr16:88153063:C:T	5.1558e-07	-1.3376e-10	-0.228435	6.85607e-05	-1.3376e-10	-0.0625262	9.89177e-05	-1.3376e-10	-0.0903728
88153265	chr16:88153265:C:T	1.97819e-07	-1.3376e-10	-1.18637	2.29658e-05	-1.3376e-10	-1.15624	3.23268e-05	-1.3376e-10	-1.20876
88153589	chr16:88153589:G:T	3.92807e-07	-1.3376e-10	-0.500408	4.02817e-05	-1.3376e-10	-0.594348	6.12998e-05	-1.3376e-10	-0.568884
88153731	chr16:88153731:T:C	2.77397e-08	-1.65477	-1.4961	3.12182e-06	-1.65518	-1.49665	4.7139e-06	-1.63748	-1.49666
88153771	chr16:88153771:G:A	2.81451e-08	-1.64021	-1.49614	3.18738e-06	-1.63494	-1.4961	4.64168e-06	-1.6536	-1.49598
88153999	chr16:88153999:A:AG	4.62838e-08	-1.6394	-0.999533	4.92544e-06	-1.63743	-1.0584	7.2984e-06	-1.65495	-1.04206
88154001	chr16:88154001:C:G	3.51087e-08	-1.50335	-1.41193	3.59285e-06	-1.51916	-1.49214	5.01874e-06	-1.59527	-1.47621
88154493	chr16:88154493:T:C	2.76022e-07	-1.3376e-10	-0.853246	3.26133e-05	-1.3376e-10	-0.805525	4.72944e-05	-1.3376e-10	-0.82827
88154594	chr16:88154594:A:G	2.32945e-07	-1.3376e-10	-1.02293	2.45242e-05	-1.3376e-10	-1.09059	3.70152e-05	-1.3376e-10	-1.07333
88154771	chr16:88154771:C:T	3.16649e-08	-1.64153	-1.37698	3.52995e-06	-1.63879	-1.39018	5.17312e-06	-1.65522	-1.38596
88154850	chr16:88154850:C:T	1.70593e-07	-1.3376e-10	-1.33444	1.98011e-05	-1.3376e-10	-1.30451	2.90938e-05	-1.3376e-10	-1.31414
88154929	chr16:88154929:G:A	2.34445e-07	-1.01651	-4.74448e-10	2.8725e-05	-0.932477	-4.74448e-10	3.97382e-05	-1.00235	-4.74448e-10
88155016	chr16:88155016:T:A	1.50277e-07	-1.3376e-10	-1.46125	1.64768e-05	-1.3376e-10	-1.48829	2.45566e-05	-1.3376e-10	-1.48368
88155019	chr16:88155019:C:T	4.82405e-07	-1.3376e-10	-0.294944	4.69904e-05	-1.3376e-10	-0.440304	7.64745e-05	-1.3376e-10	-0.347703
88155110	chr16:88155110:G:T	2.91865e-07	-1.64208	0.84464	4.6298e-05	-1.65525	1.2001	5.83884e-05	-1.65055	1.03301
88155172	chr16:88155172:C:T	1.73791e-07	-1.3376e-10	-1.31587	1.88484e-05	-1.3376e-10	-1.35382	2.83911e-05	-1.3376e-10	-1.33859
88155535	chr16:88155535:G:A	1.62542e-07	-1.3376e-10	-1.38279	1.86616e-05	-1.3376e-10	-1.36378	2.74676e-05	-1.3376e-10	-1.37165
88155726	chr16:88155726:T:C	1.7339e-07	-1.3376e-10	-1.31818	2.0005e-05	-1.3376e-10	-1.29426	2.93926e-05	-1.3376e-10	-1.30392
88155746	chr16:88155746:C:T	2.12042e-07	-1.3376e-10	-1.11694	2.66284e-05	-1.3376e-10	-1.00827	3.87712e-05	-1.3376e-10	-1.02698
88156595	chr16:88156595:A:C	1.68273e-07	-1.3376e-10	-1.34814	1.98554e-05	-1.3376e-10	-1.30177	2.90837e-05	-1.3376e-10	-1.31448
88157294	chr16:88157294:G:A	2.91955e-08	-1.63749	-1.46222	3.2772e-06	-1.63496	-1.46829	4.77857e-06	-1.65456	-1.46596
88157580	chr16:88157580:C:T	1.74208e-07	-1.31348	-4.74448e-10	2.13534e-05	-1.22904	-4.74448e-10	2.95404e-05	-1.2989	-4.74448e-10
88157698	chr16:88157698:C:T	1.28277e-07	-1.61954	-4.74448e-10	1.4396e-05	-1.6233	-4.74448e-10	2.47482e-05	-1.47591	-4.74448e-10
88157843	chr16:88157843:G:A	3.03385e-08	-1.5654	-1.49591	3.46865e-06	-1.59022	-1.45626	4.94754e-06	-1.60868	-1.47709
88157921	chr16:88157921:C:T	2.18125e-07	-1.3376e-10	-1.08866	2.46268e-05	-1.3376e-10	-1.08641	3.72325e-05	-1.3376e-10	-1.06748
88158038	chr16:88158038:C:T	2.70501e-07	-1.3376e-10	-0.873452	3.2497e-05	-1.3376e-10	-0.809099	4.71968e-05	-1.3376e-10	-0.830335
88158102	chr16:88158102:C:T	2.73562e-07	-1.3376e-10	-0.862198	3.46893e-05	-1.3376e-10	-0.743816	5.05168e-05	-1.3376e-10	-0.762356
88158185	chr16:88158185:G:A	5.29413e-07	-1.3376e-10	-0.201959	5.08279e-05	-1.3376e-10	-0.361801	7.92283e-05	-1.3376e-10	-0.312327
88158340	chr16:88158340:G:A	3.16482e-08	-1.57324	-1.44581	3.35035e-06	-1.58476	-1.49642	4.74664e-06	-1.63515	-1.49208
88158406	chr16:88158406:C:T	1.45056e-07	-1.3376e-10	-1.49661	1.63496e-05	-1.3376e-10	-1.49604	2.42445e-05	-1.3376e-10	-1.49647
88158479	chr16:88158479:G:A	2.85764e-07	-1.3376e-10	-0.818561	3.63207e-05	-1.3376e-10	-0.697858	5.28693e-05	-1.3376e-10	-0.716837
88158564	chr16:88158564:G:A	2.86335e-07	-1.3376e-10	-0.816567	3.77255e-05	-1.3376e-10	-0.659911	5.5696e-05	-1.3376e-10	-0.664752
88158677	chr16:88158677:C:T	2.46985e-07	-1.3376e-10	-0.964401	2.7949e-05	-1.3376e-10	-0.959863	4.23857e-05	-1.3376e-10	-0.93785
88158888	chr16:88158888:T:C	3.51885e-08	-1.60099	-1.31202	4.56874e-06	-1.61691	-1.1541	6.31031e-06	-1.62961	-1.21286
88159445	chr16:88159445:A:G	5.57657e-07	-1.3376e-10	-0.149983	7.83982e-05	-1.3376e-10	0.0715556	0.000115344	-1.3376e-10	0.063258
88159479	chr16:88159479:G:A	6.18759e-07	-1.3376e-10	-0.0460113	5.91695e-05	-1.3376e-10	-0.209839	9.25143e-05	-1.3376e-10	-0.157298
88159817	chr16:88159817:A:G	1.00319e-07	-1.65534	-0.210032	9.68551e-06	-1.65498	-0.364633	1.526e-05	-1.64196	-0.317459
88160245	chr16:88160245:C:T	3.02712e-07	-1.12742	0.366479	4.48084e-05	-1.17053	0.682676	6.37499e-05	-1.15723	0.62754
88160657	chr16:88160657:G:A	1.33713e-07	-1.57803	-4.74448e-10	1.48261e-05	-1.59386	-4.74448e-10	2.20822e-05	-1.58989	-4.74448e-10
88160688	chr16:88160688:T:G	6.98471e-08	-1.64711	-0.580314	7.02507e-06	-1.64967	-0.691092	1.07698e-05	-1.65484	-0.653074
88161350	chr16:88161350:A:G	1.52914e-07	-1.3376e-10	-1.44385	1.70485e-05	-1.3376e-10	-1.45418	2.53927e-05	-1.3376e-10	-1.4502
88161362	chr16:88161362:G:C	3.76275e-07	-1.3376e-10	-0.543407	4.5374e-05	-1.3376e-10	-0.475306	6.53748e-05	-1.3376e-10	-0.504525
88161365	chr16:88161365:A:G	4.96985e-08	-1.61499	-0.952768	5.08512e-06	-1.62014	-1.04379	7.56321e-06	-1.64808	-1.01329
88161382	chr16:88161382:T:C	1.94879e-07	-1.20135	-4.74448e-10	2.34731e-05	-1.13439	-4.74448e-10	3.34653e-05	-1.17415	-4.74448e-10
88162399	chr16:88162399:G:A	1.67244e-07	-1.3376e-10	-1.35427	1.97034e-05	-1.3376e-10	-1.30946	2.88948e-05	-1.3376e-10	-1.321
88162454	chr16:88162454:A:G	1.50099e-07	-1.3376e-10	-1.46243	1.6763e-05	-1.3376e-10	-1.47107	2.4946e-05	-1.3376e-10	-1.46795
88162866	chr16:88162866:G:A	2.69965e-07	-1.3376e-10	-0.875435	2.85609e-05	-1.3376e-10	-0.938207	4.35932e-05	-1.3376e-10	-0.90976
88163462	chr16:88163462:GGATA:G	2.06072e-07	-1.3376e-10	-1.1455	2.31384e-05	-1.3376e-10	-1.14875	3.37257e-05	-1.3376e-10	-1.1664
88163569	chr16:88163569:G:A	9.42516e-08	-1.46318	-0.464578	9.42514e-06	-1.45608	-0.590787	1.56795e-05	-1.3843	-0.548004
88163809	chr16:88163809:A:C	4.49374e-07	-1.3376e-10	-0.365873	6.1775e-05	-1.3376e-10	-0.166747	9.01719e-05	-1.3376e-10	-0.182942
88163821	chr16:88163821:A:G	3.26607e-08	-1.4947	-1.49285	3.71367e-06	-1.48199	-1.49623	5.04854e-06	-1.56895	-1.49661
88163824	chr16:88163824:C:A	3.10075e-08	-1.60707	-1.43243	3.39629e-06	-1.60011	-1.46745	4.85225e-06	-1.64267	-1.46255
88163999	chr16:88163999:A:G	3.41681e-08	-1.51965	-1.42279	3.75328e-06	-1.50622	-1.46139	5.16937e-06	-1.58597	-1.45594
88164005	chr16:88164005:A:G	3.6459e-08	-1.55175	-1.32578	3.89474e-06	-1.54153	-1.38909	5.45379e-06	-1.60888	-1.37947
88164095	chr16:88164095:G:A	5.91365e-07	-1.3376e-10	-0.0912945	6.63491e-05	-1.3376e-10	-0.0953152	0.000101911	-1.3376e-10	-0.0605641
88164336	chr16:88164336:G:A	1.45481e-07	-1.3376e-10	-1.49368	1.64456e-05	-1.3376e-10	-1.49019	2.43676e-05	-1.3376e-10	-1.49141
88164608	chr16:88164608:T:C	3.33755e-08	-1.5556	-1.4103	3.64004e-06	-1.54732	-1.45093	5.24525e-06	-1.58281	-1.44453
88164671	chr16:88164671:T:C	2.09453e-07	-1.3376e-10	-1.12923	2.37206e-05	-1.3376e-10	-1.1239	3.58217e-05	-1.3376e-10	-1.10611
88164672	chr16:88164672:G:A	3.38804e-08	-1.54686	-1.40404	3.69292e-06	-1.53776	-1.44607	5.31188e-06	-1.575	-1.43972
88164967	chr16:88164967:C:T	1.52778e-07	-1.3376e-10	-1.44474	1.76283e-05	-1.3376e-10	-1.42074	2.59254e-05	-1.3376e-10	-1.42944
88164976	chr16:88164976:G:T	1.45052e-07	-1.3376e-10	-1.49663	1.64094e-05	-1.3376e-10	-1.49239	2.43233e-05	-1.3376e-10	-1.49322
88164994	chr16:88164994:C:T	3.51243e-08	-1.54929	-1.36554	3.79651e-06	-1.53936	-1.4168	5.46729e-06	-1.57717	-1.40871
88165094	chr16:88165094:A:G	3.27532e-08	-1.59726	-1.38747	3.5473e-06	-1.59169	-1.43237	5.16574e-06	-1.61773	-1.42488
88165186	chr16:88165186:T:C	3.63838e-08	-1.52907	-1.35053	3.92538e-06	-1.51898	-1.40381	5.6338e-06	-1.56042	-1.39545
88165542	chr16:88165542:T:C	3.39482e-08	-1.48958	-1.45931	3.74901e-06	-1.48111	-1.48765	5.31241e-06	-1.52835	-1.48626
88165608	chr16:88165608:A:G	1.48116e-07	-1.3376e-10	-1.47573	1.64324e-05	-1.3376e-10	-1.49099	2.44659e-05	-1.3376e-10	-1.48738
88165673	chr16:88165673:C:G	2.92026e-08	-1.6523	-1.44717	3.77528e-06	-1.65506	-1.30671	5.35798e-06	-1.65047	-1.3556
88165880	chr16:88165880:T:C	1.46241e-07	-1.3376e-10	-1.48847	1.66215e-05	-1.3376e-10	-1.47955	2.46173e-05	-1.3376e-10	-1.48121
88166138	chr16:88166138:T:C	2.01477e-07	-1.3376e-10	-1.16805	2.25174e-05	-1.3376e-10	-1.17596	3.52389e-05	-1.3376e-10	-1.12251
88166596	chr16:88166596:A:T	2.03617e-07	-1.3376e-10	-1.15749	2.29354e-05	-1.3376e-10	-1.15757	3.37055e-05	-1.3376e-10	-1.167
88167075	chr16:88167075:TTTC:T	2.34049e-07	-1.3376e-10	-1.0182	2.66793e-05	-1.3376e-10	-1.00636	4.04566e-05	-1.3376e-10	-0.98443
88168108	chr16:88168108:T:C	1.56831e-07	-1.3376e-10	-1.41856	1.82458e-05	-1.3376e-10	-1.38631	2.70105e-05	-1.3376e-10	-1.38844
88168434	chr16:88168434:G:A	1.55795e-07	-1.3376e-10	-1.42518	1.8112e-05	-1.3376e-10	-1.39367	2.68153e-05	-1.3376e-10	-1.39569
88168485	chr16:88168485:G:A	1.55673e-07	-1.3376e-10	-1.42597	1.75028e-05	-1.3376e-10	-1.42789	2.61502e-05	-1.3376e-10	-1.4208
88168630	chr16:88168630:C:T	4.91783e-08	-1.35529	-1.22298	5.53293e-06	-1.37842	-1.20111	1.02356e-05	-1.15944	-1.19935
88168643	chr16:88168643:T:C	3.93476e-08	-1.32806	-1.47323	4.30698e-06	-1.34967	-1.48033	7.96512e-06	-1.13018	-1.47941
88168913	chr16:88168913:T:C	1.33236e-07	-1.5816	-4.74448e-10	1.40973e-05	-1.64426	-4.74448e-10	2.0744e-05	-1.65241	-4.74448e-10
88169031	chr16:88169031:T:C	3.9916e-08	-1.38652	-1.40043	4.36578e-06	-1.39962	-1.41683	8.03951e-06	-1.19696	-1.40333
88169085	chr16:88169085:G:C	1.70819e-07	-1.3376e-10	-1.33312	1.92566e-05	-1.3376e-10	-1.33239	2.83882e-05	-1.3376e-10	-1.33869
88169169	chr16:88169169:G:A	1.457e-07	-1.3376e-10	-1.49218	1.6387e-05	-1.3376e-10	-1.49376	2.43678e-05	-1.3376e-10	-1.4914
88169293	chr16:88169293:T:C	1.59671e-07	-1.3376e-10	-1.40061	1.80724e-05	-1.3376e-10	-1.39586	2.65758e-05	-1.3376e-10	-1.40466
88169351	chr16:88169351:A:G	1.51253e-07	-1.3376e-10	-1.45477	1.7217e-05	-1.3376e-10	-1.44435	2.54386e-05	-1.3376e-10	-1.44839
88169440	chr16:88169440:A:G	4.69642e-08	-1.30778	-1.31656	5.1405e-06	-1.31834	-1.33475	9.50012e-06	-1.10473	-1.32863
88169476	chr16:88169476:G:A	1.81768e-07	-1.3376e-10	-1.271	2.08815e-05	-1.3376e-10	-1.25138	3.07284e-05	-1.3376e-10	-1.25947
88169512	chr16:88169512:G:A	8.65898e-08	-1.38926	-0.62329	1.011e-05	-1.39986	-0.576863	1.85018e-05	-1.20251	-0.56428
88169692	chr16:88169692:T:C	3.56025e-08	-1.63212	-1.26919	3.78468e-06	-1.64012	-1.31916	5.56948e-06	-1.65233	-1.31503
88169817	chr16:88169817:G:A	7.63158e-07	0.163737	-4.74448e-10	7.40243e-05	0.0141481	-4.74448e-10	0.000115621	0.0656579	-4.74448e-10
88170668	chr16:88170668:T:C	4.43297e-08	-1.20148	-1.48059	5.00727e-06	-1.2681	-1.41125	6.24042e-06	-1.40808	-1.44553
88170911	chr16:88170911:CA:C	5.57555e-08	-1.2111	-1.24166	6.23022e-06	-1.1897	-1.27113	1.22143e-05	-0.918352	-1.2637
88171011	chr16:88171011:C:A	2.32849e-07	-0.823946	-0.199392	3.18962e-05	-0.854663	0.0269037	4.28658e-05	-0.902727	-0.0238601
88171277	chr16:88171277:G:T	1.45542e-07	-1.3376e-10	-1.49326	1.65393e-05	-1.3376e-10	-1.4845	2.45248e-05	-1.3376e-10	-1.48497
88171370	chr16:88171370:A:T	4.19362e-07	-0.459124	0.0241294	5.03672e-05	-0.494866	0.12396	7.06447e-05	-0.566308	0.13931
88171450	chr16:88171450:G:A	4.32852e-07	-0.415461	0.0121299	5.18095e-05	-0.454664	0.111993	7.27773e-05	-0.524967	0.12771
88171898	chr16:88171898:G:A	1.45143e-07	-1.3376e-10	-1.49601	1.6362e-05	-1.3376e-10	-1.49528	2.42522e-05	-1.3376e-10	-1.49615
88172013	chr16:88172013:T:C	1.46244e-07	-1.3376e-10	-1.48845	1.65321e-05	-1.3376e-10	-1.48494	2.44565e-05	-1.3376e-10	-1.48777
88172329	chr16:88172329:C:T	1.98181e-07	-1.3376e-10	-1.18455	2.09818e-05	-1.3376e-10	-1.24659	3.15547e-05	-1.3376e-10	-1.23294
88172480	chr16:88172480:C:T	1.48556e-07	-1.3376e-10	-1.47277	1.6628e-05	-1.3376e-10	-1.47916	2.46152e-05	-1.3376e-10	-1.4813
88172482	chr16:88172482:A:T	4.38634e-08	-1.60935	-1.08329	4.46487e-06	-1.62739	-1.16662	6.76877e-06	-1.64246	-1.12988
88172522	chr16:88172522:C:T	5.44598e-06	-1.3376e-10	2.1289	0.000497853	-1.3376e-10	1.92006	0.00077798	-1.3376e-10	1.97204
88172568	chr16:88172568:C:T	5.41338e-08	-1.16392	-1.31835	6.31309e-06	-1.10426	-1.34336	1.22695e-05	-0.844733	-1.33281
88172899	chr16:88172899:T:C	4.8281e-08	-1.25409	-1.3426	5.40692e-06	-1.23777	-1.3648	1.04898e-05	-0.975939	-1.35831
88173084	chr16:88173084:G:C	1.51882e-07	-1.3376e-10	-1.45062	1.75454e-05	-1.3376e-10	-1.42545	2.5982e-05	-1.3376e-10	-1.42726
88173181	chr16:88173181:C:A	1.57715e-07	-1.3376e-10	-1.41294	1.75085e-05	-1.3376e-10	-1.42756	2.58665e-05	-1.3376e-10	-1.43171
88173235	chr16:88173235:A:G	7.09904e-07	-1.3376e-10	0.0914015	9.02725e-05	-1.3376e-10	0.212587	0.000131726	-1.3376e-10	0.19606
88173280	chr16:88173280:C:T	5.65463e-08	-1.32379	-1.11488	6.51399e-06	-1.31749	-1.0988	1.24729e-05	-1.07385	-1.08725
88173304	chr16:88173304:C:T	2.92125e-08	-1.65523	-1.4439	3.20104e-06	-1.65519	-1.47158	4.80424e-06	-1.65534	-1.45982
88173858	chr16:88173858:T:C	1.25611e-07	-1.64054	-4.74448e-10	1.40616e-05	-1.6468	-4.74448e-10	2.11993e-05	-1.63069	-4.74448e-10
88173964	chr16:88173964:C:A	5.43593e-08	-1.38541	-1.0927	6.25674e-06	-1.38031	-1.07628	1.17567e-05	-1.15613	-1.06412
88174188	chr16:88174188:T:C	1.71701e-07	-1.3376e-10	-1.32797	1.90939e-05	-1.3376e-10	-1.34088	2.84721e-05	-1.3376e-10	-1.33574
88174278	chr16:88174278:G:T	1.54942e-07	-1.3376e-10	-1.43068	1.74531e-05	-1.3376e-10	-1.43073	2.57853e-05	-1.3376e-10	-1.43485
88174653	chr16:88174653:A:G	7.21397e-08	-1.43903	-0.756091	7.69593e-06	-1.41778	-0.831773	1.37252e-05	-1.28532	-0.780113
88174718	chr16:88174718:G:A	1.45549e-07	-1.3376e-10	-1.49322	1.64251e-05	-1.3376e-10	-1.49143	2.43278e-05	-1.3376e-10	-1.49304
88174922	chr16:88174922:A:G	1.50798e-07	-1.3376e-10	-1.45779	1.71359e-05	-1.3376e-10	-1.44907	2.6204e-05	-1.3376e-10	-1.41875
88175030	chr16:88175030:C:T	1.45696e-07	-1.3376e-10	-1.4922	1.6344e-05	-1.3376e-10	-1.49638	2.42674e-05	-1.3376e-10	-1.49553
88175154	chr16:88175154:T:C	1.529e-07	-1.44394	-4.74448e-10	1.64418e-05	-1.49042	-4.74448e-10	2.54661e-05	-1.44731	-4.74448e-10
88175450	chr16:88175450:T:G	1.99156e-06	-1.3376e-10	1.12295	0.000186718	-1.3376e-10	0.939353	0.000289123	-1.3376e-10	0.982191
88175643	chr16:88175643:C:T	2.33602e-07	-1.3376e-10	-1.02011	2.73176e-05	-1.3376e-10	-0.982716	3.96824e-05	-1.3376e-10	-1.00375
88175755	chr16:88175755:A:G	8.14008e-07	-1.3376e-10	0.228242	8.02388e-05	-1.3376e-10	0.0947617	0.000122774	-1.3376e-10	0.125682
88175841	chr16:88175841:A:G	1.66161e-07	-1.3376e-10	-1.36077	1.81226e-05	-1.3376e-10	-1.39309	2.71191e-05	-1.3376e-10	-1.38442
88176154	chr16:88176154:G:A	1.86909e-07	-1.3376e-10	-1.2431	2.08461e-05	-1.3376e-10	-1.25308	3.13649e-05	-1.3376e-10	-1.23897
88176213	chr16:88176213:G:A	2.20308e-07	-1.3376e-10	-1.0787	2.43164e-05	-1.3376e-10	-1.09909	3.62343e-05	-1.3376e-10	-1.09465
88177168	chr16:88177168:G:T	3.35673e-08	-1.65084	-1.30934	3.55274e-06	-1.65209	-1.37044	5.45541e-06	-1.65466	-1.33339
88177309	chr16:88177309:T:A	3.07638e-08	-1.6373	-1.41009	3.32026e-06	-1.63019	-1.46001	4.99946e-06	-1.6329	-1.44243
88177391	chr16:88177391:C:G	7.39745e-08	-1.65522	-0.514788	8.8293e-06	-1.65412	-0.458049	1.25724e-05	-1.65466	-0.498504
88177394	chr16:88177394:AG:A	7.39296e-07	-1.3376e-10	0.13197	9.57079e-05	-1.3376e-10	0.271055	0.00013872	-1.3376e-10	0.247796
88177402	chr16:88177402:C:T	8.58674e-08	-1.55781	-0.463116	8.32807e-06	-1.57463	-0.595988	1.30645e-05	-1.59859	-0.516169
88177461	chr16:88177461:TTA:T	5.74259e-08	-1.44904	-0.974193	5.33733e-06	-1.49251	-1.12301	8.02476e-06	-1.51064	-1.09149
88177801	chr16:88177801:G:A	8.10436e-07	-1.3376e-10	0.223845	7.70782e-05	-1.3376e-10	0.0545747	0.000116503	-1.3376e-10	0.0732594
88178306	chr16:88178306:G:A	4.74445e-07	-1.3376e-10	-0.311583	4.60279e-05	-1.3376e-10	-0.460998	7.12351e-05	-1.3376e-10	-0.418676
88178623	chr16:88178623:T:A	1.62312e-07	-1.3376e-10	-1.38421	1.83026e-05	-1.3376e-10	-1.3832	2.73223e-05	-1.3376e-10	-1.37696
88178653	chr16:88178653:G:A	2.99336e-08	-1.57917	-1.49557	3.28869e-06	-1.60341	-1.49634	4.78207e-06	-1.62408	-1.4957
88178772	chr16:88178772:A:G	1.61172e-07	-1.3376e-10	-1.39125	1.87048e-05	-1.3376e-10	-1.36147	2.76434e-05	-1.3376e-10	-1.36527
88179049	chr16:88179049:G:A	8.75755e-07	-1.3376e-10	0.301359	8.42662e-05	-1.3376e-10	0.143735	0.000128478	-1.3376e-10	0.171096
88179163	chr16:88179163:C:T	1.46514e-07	-1.3376e-10	-1.48661	1.63881e-05	-1.3376e-10	-1.49369	2.43451e-05	-1.3376e-10	-1.49233
88179518	chr16:88179518:G:A	3.06622e-08	-1.5783	-1.4724	3.49206e-06	-1.59844	-1.44131	4.98729e-06	-1.62556	-1.4522
88179634	chr16:88179634:C:T	1.71887e-07	-1.3376e-10	-1.32689	2.12337e-05	-1.3376e-10	-1.23466	3.10942e-05	-1.3376e-10	-1.24764
88179716	chr16:88179716:C:T	2.87218e-08	-1.65528	-1.46079	3.19159e-06	-1.65526	-1.47447	4.87551e-06	-1.64082	-1.45962
88179784	chr16:88179784:A:G	3.76757e-08	-1.40795	-1.43677	4.03462e-06	-1.45143	-1.4439	5.2596e-06	-1.56678	-1.45783
88179819	chr16:88179819:G:C	1.4721e-07	-1.3376e-10	-1.48187	1.6761e-05	-1.3376e-10	-1.47119	2.47626e-05	-1.3376e-10	-1.47533
88179865	chr16:88179865:G:A	3.37931e-08	-1.64601	-1.30746	3.72291e-06	-1.64496	-1.33078	5.83408e-06	-1.6018	-1.31915
88179887	chr16:88179887:G:A	3.10984e-08	-1.56392	-1.47265	3.36576e-06	-1.58599	-1.4906	4.8631e-06	-1.61641	-1.48657
88179921	chr16:88179921:G:C	2.88459e-08	-1.65528	-1.45648	3.20305e-06	-1.65523	-1.47091	4.89738e-06	-1.6408	-1.45516
88180051	chr16:88180051:A:C	2.75002e-07	-1.3376e-10	-0.85695	3.18632e-05	-1.3376e-10	-0.828794	4.62124e-05	-1.3376e-10	-0.851412
88180064	chr16:88180064:T:C	1.76987e-07	-1.3376e-10	-1.29765	1.94312e-05	-1.3376e-10	-1.32337	2.99234e-05	-1.3376e-10	-1.28602
88180162	chr16:88180162:C:A	4.74755e-08	-1.46906	-1.14445	5.36186e-06	-1.47202	-1.13892	9.75802e-06	-1.27716	-1.12941
88180554	chr16:88180554:C:T	3.37247e-07	-1.3376e-10	-0.652911	3.91327e-05	-1.3376e-10	-0.623288	5.6418e-05	-1.3376e-10	-0.651873
88180631	chr16:88180631:G:A	2.77578e-08	-1.65509	-1.49513	3.12333e-06	-1.65519	-1.49616	4.65727e-06	-1.65029	-1.49594
88180928	chr16:88180928:A:G	3.16228e-08	-1.54611	-1.47374	3.53682e-06	-1.53811	-1.48891	5.31639e-06	-1.52615	-1.48771
88181038	chr16:88181038:A:G	3.86631e-08	-1.64826	-1.17058	4.27606e-06	-1.64737	-1.18984	6.72356e-06	-1.60742	-1.17162
88181319	chr16:88181319:C:T	3.52898e-08	-1.64199	-1.26814	3.88213e-06	-1.64085	-1.29301	6.12376e-06	-1.59267	-1.27981
88181564	chr16:88181564:G:C	4.43341e-08	-1.56602	-1.11596	4.52939e-06	-1.58501	-1.19465	6.48225e-06	-1.62916	-1.18643
88181806	chr16:88181806:C:T	1.45294e-07	-1.3376e-10	-1.49497	1.63403e-05	-1.3376e-10	-1.49661	2.42402e-05	-1.3376e-10	-1.49665
88181883	chr16:88181883:A:G	4.60946e-08	-1.55631	-1.08672	4.68812e-06	-1.57618	-1.16904	6.6871e-06	-1.62415	-1.16033
88182028	chr16:88182028:C:T	3.189e-08	-1.6527	-1.35874	3.52354e-06	-1.65224	-1.37854	5.44801e-06	-1.62076	-1.36865
88182137	chr16:88182137:A:C	1.49036e-07	-1.3376e-10	-1.46954	1.6773e-05	-1.3376e-10	-1.47048	2.49513e-05	-1.3376e-10	-1.46773
88182312	chr16:88182312:A:G	3.31931e-08	-1.48017	-1.49122	3.61645e-06	-1.50823	-1.49652	5.11865e-06	-1.55542	-1.49635
88182696	chr16:88182696:CAG:C	2.89244e-08	-1.61276	-1.49629	3.20134e-06	-1.63009	-1.49659	4.63622e-06	-1.65437	-1.49639
88182840	chr16:88182840:A:G	1.49036e-07	-1.3376e-10	-1.46954	1.6773e-05	-1.3376e-10	-1.47048	2.49513e-05	-1.3376e-10	-1.46773
88182941	chr16:88182941:A:G	2.94298e-08	-1.59513	-1.49659	3.25901e-06	-1.61255	-1.49627	4.64311e-06	-1.65339	-1.49589
88183039	chr16:88183039:C:G	5.07241e-08	-1.65331	-0.894012	5.50784e-06	-1.65251	-0.931562	8.64121e-06	-1.62193	-0.906184
88183244	chr16:88183244:T:C	3.49595e-08	-1.42716	-1.49238	3.79045e-06	-1.46164	-1.49612	5.32622e-06	-1.51539	-1.49663
88183252	chr16:88183252:C:T	4.13028e-08	-1.60896	-1.14384	4.03707e-06	-1.57708	-1.31765	6.20066e-06	-1.57239	-1.28761
88183274	chr16:88183274:G:A	1.45048e-07	-1.3376e-10	-1.49666	1.63814e-05	-1.3376e-10	-1.4941	2.42619e-05	-1.3376e-10	-1.49575
88183283	chr16:88183283:A:G	1.87404e-07	-1.3376e-10	-1.24046	2.17275e-05	-1.3376e-10	-1.21167	3.1892e-05	-1.3376e-10	-1.2223
88183286	chr16:88183286:C:T	3.24783e-08	-1.49651	-1.49665	3.59114e-06	-1.52226	-1.48952	5.06548e-06	-1.5683	-1.49391
88183318	chr16:88183318:G:A	3.74266e-08	-1.54737	-1.30397	3.70606e-06	-1.56449	-1.41579	5.38337e-06	-1.60144	-1.39991
88183574	chr16:88183574:C:T	3.48196e-08	-1.58818	-1.33537	3.49983e-06	-1.60114	-1.43639	5.11874e-06	-1.62911	-1.42265
88183592	chr16:88183592:A:T	3.5469e-08	-1.62931	-1.27576	3.92327e-06	-1.62665	-1.29667	6.25152e-06	-1.56653	-1.28531
88183769	chr16:88183769:T:C	3.92883e-08	-1.39409	-1.40871	4.11905e-06	-1.4385	-1.43612	5.62407e-06	-1.52829	-1.42932
88183777	chr16:88183777:G:C	3.06264e-08	-1.64939	-1.40247	3.34698e-06	-1.64726	-1.43493	5.20518e-06	-1.62545	-1.40956
88183814	chr16:88183814:G:A	3.52207e-08	-1.43539	-1.47671	3.7729e-06	-1.47409	-1.48831	5.16562e-06	-1.55681	-1.48582
88183990	chr16:88183990:C:G	3.28993e-08	-1.65372	-1.32656	3.63084e-06	-1.65317	-1.34761	5.69367e-06	-1.6324	-1.31291
88184260	chr16:88184260:T:G	1.88709e-07	-1.3376e-10	-1.23352	2.16283e-05	-1.3376e-10	-1.21624	3.07664e-05	-1.3376e-10	-1.25824
88184365	chr16:88184365:G:A	1.5309e-07	-1.3376e-10	-1.4427	1.72183e-05	-1.3376e-10	-1.44428	2.62944e-05	-1.3376e-10	-1.41531
88184605	chr16:88184605:G:C	2.01128e-07	-1.3376e-10	-1.16979	2.36689e-05	-1.3376e-10	-1.12608	3.46481e-05	-1.3376e-10	-1.13942
88184802	chr16:88184802:G:C	1.45056e-07	-1.3376e-10	-1.49661	1.63854e-05	-1.3376e-10	-1.49385	2.42407e-05	-1.3376e-10	-1.49663
88184805	chr16:88184805:C:T	1.93297e-07	-1.3376e-10	-1.2095	1.99715e-05	-1.3376e-10	-1.29594	3.03407e-05	-1.3376e-10	-1.27217
88184923	chr16:88184923:G:C	2.87005e-08	-1.62015	-1.49666	3.23107e-06	-1.62188	-1.49555	5.10449e-06	-1.5579	-1.49664
88184944	chr16:88184944:TC:T	7.54414e-08	-0.697821	-1.45255	9.50389e-06	-0.57582	-1.46272	1.61386e-05	-0.449352	-1.4541
88185038	chr16:88185038:T:C	2.83693e-08	-1.64671	-1.48171	3.15991e-06	-1.64686	-1.49285	4.9121e-06	-1.6075	-1.48546
88185215	chr16:88185215:ACACT:A	3.47691e-08	-1.44055	-1.48445	3.69026e-06	-1.49183	-1.49272	5.28402e-06	-1.5283	-1.49167
88185265	chr16:88185265:G:A	3.02031e-08	-1.5929	-1.47288	3.35163e-06	-1.59327	-1.48753	5.44371e-06	-1.51312	-1.47708
88185512	chr16:88185512:CAT:C	4.81942e-08	-1.65253	-0.945958	5.40014e-06	-1.65171	-0.952116	8.92175e-06	-1.56864	-0.927534
88185541	chr16:88185541:ACT:A	2.95898e-08	-1.59054	-1.49576	3.37986e-06	-1.5834	-1.48901	5.07417e-06	-1.57199	-1.48851
88185615	chr16:88185615:GAC:G	1.45097e-07	-1.3376e-10	-1.49633	1.6439e-05	-1.3376e-10	-1.49059	2.43092e-05	-1.3376e-10	-1.49381
88185767	chr16:88185767:C:CACAT	1.61077e-07	-1.3376e-10	-1.39184	1.82719e-05	-1.3376e-10	-1.38488	2.64067e-05	-1.3376e-10	-1.41104
88186216	chr16:88186216:T:C	1.60621e-07	-1.3376e-10	-1.39468	1.82209e-05	-1.3376e-10	-1.38768	2.63402e-05	-1.3376e-10	-1.41356
88186571	chr16:88186571:G:A	1.69333e-07	-1.3376e-10	-1.34186	1.83633e-05	-1.3376e-10	-1.37989	2.74997e-05	-1.3376e-10	-1.37049
88186736	chr16:88186736:C:T	1.7018e-07	-1.3376e-10	-1.33687	1.93627e-05	-1.3376e-10	-1.3269	2.78131e-05	-1.3376e-10	-1.35915
88186880	chr16:88186880:G:A	2.83087e-08	-1.6339	-1.49666	3.17275e-06	-1.63939	-1.49626	4.72421e-06	-1.63543	-1.49653
88187243	chr16:88187243:C:T	1.8679e-07	-1.24374	-4.74448e-10	1.9516e-05	-1.31901	-4.74448e-10	3.47246e-05	-1.13721	-4.74448e-10
88187336	chr16:88187336:A:G	1.66234e-07	-1.3376e-10	-1.36033	1.88844e-05	-1.3376e-10	-1.35191	2.71808e-05	-1.3376e-10	-1.38215
88187758	chr16:88187758:C:G	1.51547e-07	-1.3376e-10	-1.45283	1.68619e-05	-1.3376e-10	-1.46519	2.5134e-05	-1.3376e-10	-1.46044
88188137	chr16:88188137:G:A	1.69294e-07	-1.3376e-10	-1.34209	1.83465e-05	-1.3376e-10	-1.38081	2.74644e-05	-1.3376e-10	-1.37177
88188778	chr16:88188778:T:C	1.46893e-07	-1.3376e-10	-1.48403	1.69915e-05	-1.3376e-10	-1.45753	2.50183e-05	-1.3376e-10	-1.46505
88188802	chr16:88188802:C:T	1.6705e-07	-1.3376e-10	-1.35544	1.92197e-05	-1.3376e-10	-1.33431	2.76245e-05	-1.3376e-10	-1.36596
88188824	chr16:88188824:C:G	1.16213e-07	-0.588137	-1.13016	1.55022e-05	-0.442746	-1.10652	1.70631e-05	-0.73772	-1.11003
88188848	chr16:88188848:C:A	1.82198e-07	-1.26864	-4.74448e-10	2.11892e-05	-1.23675	-4.74448e-10	3.23724e-05	-1.20735	-4.74448e-10
88189220	chr16:88189220:A:G	2.3676e-07	-1.3376e-10	-1.00668	2.98028e-05	-1.3376e-10	-0.895645	4.3672e-05	-1.3376e-10	-0.907954
88189268	chr16:88189268:G:A	1.47594e-07	-1.3376e-10	-1.47926	1.66247e-05	-1.3376e-10	-1.47935	2.47311e-05	-1.3376e-10	-1.4766
88189294	chr16:88189294:T:C	6.40627e-08	-1.29084	-1.02303	7.43879e-06	-1.227	-1.05654	1.00728e-05	-1.336	-1.03883
88189833	chr16:88189833:C:T	1.84258e-07	-1.3376e-10	-1.25739	2.06324e-05	-1.3376e-10	-1.26338	3.0402e-05	-1.3376e-10	-1.27015
88190171	chr16:88190171:A:G	1.87782e-07	-1.3376e-10	-1.23845	2.00564e-05	-1.3376e-10	-1.2917	2.99419e-05	-1.3376e-10	-1.2854
88191009	chr16:88191009:T:C	6.91647e-08	-1.65005	-0.587188	7.09402e-06	-1.6514	-0.679589	1.17198e-05	-1.58025	-0.643127
88191347	chr16:88191347:C:T	1.62142e-07	-1.3376e-10	-1.38525	1.788e-05	-1.3376e-10	-1.40656	2.66724e-05	-1.3376e-10	-1.40103
88191367	chr16:88191367:G:T	3.39956e-08	-1.58577	-1.36173	4.21869e-06	-1.49404	-1.35668	5.97199e-06	-1.52754	-1.37004
88191452	chr16:88191452:C:T	3.44351e-08	-1.52058	-1.41407	4.34132e-06	-1.40995	-1.41212	6.17106e-06	-1.44215	-1.42264
88191492	chr16:88191492:TC:T	1.70429e-07	-1.3376e-10	-1.33541	1.95793e-05	-1.3376e-10	-1.31577	2.87672e-05	-1.3376e-10	-1.32543
88191907	chr16:88191907:C:T	3.11312e-08	-1.5531	-1.48242	3.45093e-06	-1.55496	-1.49664	4.88735e-06	-1.60295	-1.49506
88193332	chr16:88193332:G:A	1.23772e-07	-1.65528	-4.74448e-10	1.39749e-05	-1.65298	-4.74448e-10	2.0684e-05	-1.6553	-4.74448e-10
88193438	chr16:88193438:C:T	2.20336e-07	-1.3376e-10	-1.07857	2.62924e-05	-1.3376e-10	-1.02097	3.84091e-05	-1.3376e-10	-1.03637
88193457	chr16:88193457:G:A	2.30565e-07	-1.3376e-10	-1.0332	2.43013e-05	-1.3376e-10	-1.09971	3.63831e-05	-1.3376e-10	-1.09056
88193710	chr16:88193710:C:A	2.21646e-07	-1.3376e-10	-1.07265	2.6614e-05	-1.3376e-10	-1.00881	3.8547e-05	-1.3376e-10	-1.03278
88193812	chr16:88193812:G:A	1.92961e-07	-1.3376e-10	-1.21124	2.27471e-05	-1.3376e-10	-1.16581	3.30688e-05	-1.3376e-10	-1.18607
88193845	chr16:88193845:A:T	3.27375e-08	-1.6475	-1.3377	3.57056e-06	-1.63273	-1.3848	5.26884e-06	-1.64642	-1.37643
88194090	chr16:88194090:C:T	2.25354e-07	-1.05606	-4.74448e-10	2.81624e-05	-0.952259	-4.74448e-10	4.51031e-05	-0.875709	-4.74448e-10
88194256	chr16:88194256:G:T	1.78478e-07	-1.3376e-10	-1.28926	1.96879e-05	-1.3376e-10	-1.31024	2.94203e-05	-1.3376e-10	-1.30297
88194593	chr16:88194593:C:T	4.47041e-08	-1.63987	-1.0338	4.30788e-06	-1.62981	-1.19999	6.6358e-06	-1.65509	-1.13709
88194625	chr16:88194625:C:T	1.4652e-07	-1.3376e-10	-1.48657	1.65462e-05	-1.3376e-10	-1.48409	2.44957e-05	-1.3376e-10	-1.48616
88194627	chr16:88194627:C:T	3.08774e-07	-1.3376e-10	-0.741119	3.77935e-05	-1.3376e-10	-0.658109	5.53723e-05	-1.3376e-10	-0.670581
88194642	chr16:88194642:C:G	2.40538e-07	-1.3376e-10	-0.990848	2.50423e-05	-1.3376e-10	-1.06968	3.78364e-05	-1.3376e-10	-1.05139
88194708	chr16:88194708:A:T	1.70585e-07	-1.3376e-10	-1.3345	2.03524e-05	-1.3376e-10	-1.27705	3.00505e-05	-1.3376e-10	-1.28178
88195090	chr16:88195090:C:T	4.49646e-07	-1.3376e-10	-0.365268	5.96616e-05	-1.3376e-10	-0.201557	8.70524e-05	-1.3376e-10	-0.218151
88195124	chr16:88195124:G:A	6.89865e-08	-1.38434	-0.855478	7.17471e-06	-1.39834	-0.921339	9.89431e-06	-1.49806	-0.894645
88195285	chr16:88195285:C:T	1.5724e-07	-1.3376e-10	-1.41595	1.74798e-05	-1.3376e-10	-1.4292	2.60554e-05	-1.3376e-10	-1.42444
88195430	chr16:88195430:C:G	3.52557e-08	-1.4551	-1.456	3.70826e-06	-1.48327	-1.49641	5.25291e-06	-1.53132	-1.49456
88195561	chr16:88195561:C:T	2.14166e-07	-1.3376e-10	-1.10697	2.36458e-05	-1.3376e-10	-1.12706	3.53809e-05	-1.3376e-10	-1.11849
88195741	chr16:88195741:G:A	3.63093e-08	-1.65419	-1.22746	4.37487e-06	-1.65474	-1.15963	6.492e-06	-1.65531	-1.15878
88195811	chr16:88195811:G:A	2.86376e-08	-1.65476	-1.46425	3.24641e-06	-1.65508	-1.45761	4.81815e-06	-1.65516	-1.45711
88195901	chr16:88195901:C:T	3.11002e-08	-1.65409	-1.38242	3.531e-06	-1.65461	-1.37406	5.24617e-06	-1.65534	-1.37183
88195903	chr16:88195903:A:G	2.991e-08	-1.64385	-1.43169	3.375e-06	-1.64581	-1.42804	4.98992e-06	-1.65071	-1.42653
88196131	chr16:88196131:G:A	7.77955e-08	-0.895535	-1.22411	1.09996e-05	-0.813241	-1.07914	1.41355e-05	-0.933232	-1.10274
88196337	chr16:88196337:C:T	1.94475e-07	-1.3376e-10	-1.20342	2.48235e-05	-1.3376e-10	-1.07846	3.67366e-05	-1.3376e-10	-1.08089
88196480	chr16:88196480:G:C	5.13562e-07	-1.22465	0.992296	5.53027e-05	-1.20695	0.929525	7.75289e-05	-1.33131	0.997301
88196557	chr16:88196557:T:C	1.83431e-07	-1.3376e-10	-1.26189	2.04926e-05	-1.3376e-10	-1.27018	2.98721e-05	-1.3376e-10	-1.28773
88196619	chr16:88196619:T:C	6.71326e-08	-1.60459	-0.662464	8.62678e-06	-1.58928	-0.54609	1.32169e-05	-1.56342	-0.539749
88196656	chr16:88196656:A:G	8.05574e-07	-1.3376e-10	0.217827	7.22474e-05	-1.3376e-10	-0.0101493	0.000109005	-1.3376e-10	0.00673629
88196681	chr16:88196681:C:A	8.96175e-08	-0.702109	-1.27607	1.2631e-05	-0.599567	-1.15453	1.57195e-05	-0.760055	-1.16971
88196686	chr16:88196686:A:G	2.46757e-07	-0.901887	-0.0634388	2.44002e-05	-1.00448	-0.0911758	4.34564e-05	-0.888464	-0.0244377
88196700	chr16:88196700:C:A	1.45391e-07	-1.3376e-10	-1.4943	1.63592e-05	-1.3376e-10	-1.49546	2.43097e-05	-1.3376e-10	-1.49378
88196828	chr16:88196828:G:A	5.30343e-08	-1.65079	-0.851995	4.47576e-06	-1.63898	-1.15259	7.16525e-06	-1.65416	-1.06126
88196860	chr16:88196860:C:T	5.05574e-08	-1.05563	-1.49499	5.76613e-06	-1.07825	-1.46	8.67265e-06	-1.0464	-1.47809
88196894	chr16:88196894:G:T	1.45901e-07	-1.3376e-10	-1.4908	1.65078e-05	-1.3376e-10	-1.48641	2.45045e-05	-1.3376e-10	-1.4858
88196897	chr16:88196897:C:A	5.18244e-08	-1.03192	-1.49395	5.87185e-06	-1.05589	-1.46418	8.85383e-06	-1.02279	-1.48102
88196934	chr16:88196934:T:C	9.32035e-08	-0.523787	-1.41516	1.16603e-05	-0.544314	-1.28974	1.73085e-05	-0.501691	-1.33177
88196968	chr16:88196968:C:G	9.95643e-07	-1.3376e-10	0.429661	0.000102119	-1.3376e-10	0.33589	0.000160298	-1.3376e-10	0.392372
88197285	chr16:88197285:C:T	3.5044e-08	-1.52741	-1.38971	4.36724e-06	-1.54461	-1.27151	5.9853e-06	-1.60259	-1.29277
88197486	chr16:88197486:C:T	1.46048e-07	-1.3376e-10	-1.48979	1.6525e-05	-1.3376e-10	-1.48537	2.454e-05	-1.3376e-10	-1.48435
88197500	chr16:88197500:C:T	5.11242e-08	-1.05899	-1.48048	5.73902e-06	-1.0708	-1.47216	7.5197e-06	-1.18797	-1.47916
88197507	chr16:88197507:A:T	5.34705e-08	-1.01039	-1.48421	6.01398e-06	-1.01871	-1.47745	9.20337e-06	-0.974355	-1.49074
88197595	chr16:88197595:C:T	1.68018e-07	-1.01093	-0.338725	1.07925e-05	-1.01124	-0.900155	1.95405e-05	-0.951785	-0.760388
88197607	chr16:88197607:T:C	5.64317e-08	-1.5818	-0.858899	7.37694e-06	-1.59901	-0.692879	1.09716e-05	-1.54083	-0.748521
88197675	chr16:88197675:T:C	5.26338e-08	-1.03439	-1.47598	6.23744e-06	-0.98486	-1.47482	9.72521e-06	-0.918773	-1.49117
88197681	chr16:88197681:T:C	2.91216e-07	-1.15087	0.35121	2.82158e-05	-1.24948	0.299121	5.00423e-05	-1.15535	0.383563
88197732	chr16:88197732:C:A	2.77942e-08	-1.65224	-1.49666	3.15568e-06	-1.65397	-1.48707	4.71683e-06	-1.6409	-1.49262
88197801	chr16:88197801:G:A	9.37408e-08	-1.09981	-0.833381	7.04182e-06	-1.09763	-1.24075	1.17315e-05	-1.06839	-1.15399
88197815	chr16:88197815:T:C	3.45132e-08	-1.44427	-1.48811	4.13393e-06	-1.43302	-1.438	6.69161e-06	-1.34066	-1.44314
88197826	chr16:88197826:C:A	4.61316e-08	-1.14778	-1.49445	5.35998e-06	-1.1552	-1.45609	8.11291e-06	-1.11413	-1.47707
88197857	chr16:88197857:G:C	5.52943e-08	-1.35408	-1.10697	6.36302e-06	-1.35481	-1.08493	8.61854e-06	-1.44186	-1.08888
88198129	chr16:88198129:G:A	7.90439e-08	-1.34046	-0.76326	6.0222e-06	-1.31512	-1.17967	1.00787e-05	-1.2833	-1.09093
88198145	chr16:88198145:C:G	1.59635e-07	-1.40084	-4.74448e-10	1.80516e-05	-1.39701	-4.74448e-10	2.69104e-05	-1.39215	-4.74448e-10
88198184	chr16:88198184:G:A	3.38267e-08	-1.64271	-1.30977	3.97138e-06	-1.64518	-1.26595	5.99492e-06	-1.65164	-1.24211
88198409	chr16:88198409:T:G	3.16179e-07	0.662279	-1.3797	3.22221e-05	0.428826	-1.24642	5.36029e-05	0.57361	-1.27667
88198544	chr16:88198544:A:G	2.00074e-07	0.149139	-1.32418	2.21347e-05	0.0504408	-1.24354	4.60409e-05	0.413169	-1.2683
88198689	chr16:88198689:A:G	1.10394e-07	-0.603999	-1.16567	8.95063e-06	-0.776174	-1.32235	1.54019e-05	-0.662004	-1.28816
88198701	chr16:88198701:C:G	3.48086e-08	-1.65097	-1.2729	4.40403e-06	-1.64716	-1.16057	6.39416e-06	-1.62682	-1.20245
88198771	chr16:88198771:A:G	3.75285e-08	-1.64931	-1.19932	3.55136e-06	-1.65185	-1.37107	5.57874e-06	-1.62929	-1.33641
88198946	chr16:88198946:T:C	1.64835e-07	-1.3376e-10	-1.36878	1.88275e-05	-1.3376e-10	-1.35493	2.76854e-05	-1.3376e-10	-1.36376
88199005	chr16:88199005:T:G	1.56029e-07	-1.3376e-10	-1.42369	1.72541e-05	-1.3376e-10	-1.4422	2.58513e-05	-1.3376e-10	-1.4323
88199014	chr16:88199014:C:T	1.4505e-07	-1.3376e-10	-1.49665	1.63548e-05	-1.3376e-10	-1.49572	2.43058e-05	-1.3376e-10	-1.49394
88199073	chr16:88199073:G:C	3.40691e-08	-1.45346	-1.49188	3.83917e-06	-1.49466	-1.45033	6.45025e-06	-1.35775	-1.46279
88199191	chr16:88199191:A:G	3.81049e-08	-1.65224	-1.18114	4.58522e-06	-1.65218	-1.11523	6.63082e-06	-1.65532	-1.13761
88199204	chr16:88199204:A:G	1.07129e-07	-0.847654	-0.952041	1.38166e-05	-0.925596	-0.738781	2.25494e-05	-0.782687	-0.786266
88199258	chr16:88199258:G:A	1.53168e-07	-1.3376e-10	-1.4422	1.73964e-05	-1.3376e-10	-1.43398	2.57918e-05	-1.3376e-10	-1.43461
88199413	chr16:88199413:C:A	3.23483e-08	-1.50467	-1.49249	3.50889e-06	-1.54293	-1.49202	5.84723e-06	-1.42383	-1.49486
88199439	chr16:88199439:G:A	1.66248e-07	-0.107443	-1.25281	1.74899e-05	-0.160834	-1.26779	2.90082e-05	-0.0324345	-1.28465
88199614	chr16:88199614:G:A	5.56813e-08	-1.60075	-0.853329	4.64221e-06	-1.61912	-1.13594	8.11797e-06	-1.54806	-1.04252
88199721	chr16:88199721:A:G	6.57952e-08	-1.09918	-1.188	6.18575e-06	-1.18751	-1.28049	1.24211e-05	-0.915971	-1.24929
88199886	chr16:88199886:C:G	8.71582e-08	-1.60632	-0.399678	6.60385e-06	-1.61811	-0.784478	1.1918e-05	-1.55344	-0.653177
88199939	chr16:88199939:T:C	1.88431e-07	-1.3376e-10	-1.23499	2.3778e-05	-1.3376e-10	-1.12149	3.39548e-05	-1.3376e-10	-1.15963
88200007	chr16:88200007:T:C	1.60369e-07	-0.130561	-1.26569	1.70378e-05	-0.172461	-1.28235	2.80616e-05	-0.0530366	-1.29722
88200036	chr16:88200036:C:A	2.07851e-07	-0.00921807	-1.12769	2.15698e-05	-0.0564229	-1.16253	3.59921e-05	0.0722795	-1.17364
88200085	chr16:88200085:G:C	2.8778e-07	-1.3376e-10	-0.811532	3.06475e-05	-1.3376e-10	-0.867695	4.68092e-05	-1.3376e-10	-0.838581
88200101	chr16:88200101:T:C	3.44757e-08	-1.44231	-1.49117	3.72615e-06	-1.48403	-1.49084	6.33538e-06	-1.34383	-1.49468
88200163	chr16:88200163:G:T	1.54677e-07	-1.3376e-10	-1.43239	1.76645e-05	-1.3376e-10	-1.41869	2.61762e-05	-1.3376e-10	-1.41981
88200241	chr16:88200241:G:A	3.36175e-08	-1.46467	-1.49401	3.65416e-06	-1.50707	-1.48731	6.1628e-06	-1.37369	-1.49244
88200365	chr16:88200365:A:G	1.56595e-07	-1.3376e-10	-1.42007	1.75807e-05	-1.3376e-10	-1.42345	2.58102e-05	-1.3376e-10	-1.43389
88200520	chr16:88200520:G:C	1.8475e-07	-1.3376e-10	-1.25473	2.27922e-05	-1.3376e-10	-1.16383	3.35407e-05	-1.3376e-10	-1.1719
88200567	chr16:88200567:G:A	3.79423e-08	-1.37875	-1.45891	4.81617e-06	-1.31058	-1.40769	6.1377e-06	-1.44685	-1.42336
88200634	chr16:88200634:C:T	9.11964e-08	-1.63008	-0.330635	6.84982e-06	-1.63917	-0.726854	1.2228e-05	-1.59024	-0.590692
88200901	chr16:88200901:G:A	1.52857e-07	-1.3376e-10	-1.44423	1.75005e-05	-1.3376e-10	-1.42802	2.60091e-05	-1.3376e-10	-1.42622
88201682	chr16:88201682:G:A	1.73002e-07	-1.3376e-10	-1.32042	1.95438e-05	-1.3376e-10	-1.31759	2.85079e-05	-1.3376e-10	-1.33448
88201739	chr16:88201739:A:G	1.52886e-07	-1.3376e-10	-1.44404	1.74863e-05	-1.3376e-10	-1.42883	2.57742e-05	-1.3376e-10	-1.43529
88201995	chr16:88201995:G:T	4.81907e-08	-1.17273	-1.42583	5.17623e-06	-1.15063	-1.49554	7.9506e-06	-1.12465	-1.48676
88202329	chr16:88202329:G:A	1.92718e-07	-1.3376e-10	-1.2125	2.19909e-05	-1.3376e-10	-1.19962	3.32045e-05	-1.3376e-10	-1.18198
88202412	chr16:88202412:C:A	5.13694e-08	-1.04316	-1.49153	6.00658e-06	-1.02617	-1.47122	9.03654e-06	-0.998425	-1.48496
88202638	chr16:88202638:T:C	5.18015e-08	-1.06725	-1.45906	5.72802e-06	-1.05048	-1.49439	8.72096e-06	-1.02227	-1.49666
88202901	chr16:88202901:G:A	2.11319e-07	-1.3376e-10	-1.12036	2.4814e-05	-1.3376e-10	-1.07884	3.67472e-05	-1.3376e-10	-1.0806
88203270	chr16:88203270:G:A	1.48492e-07	-1.3376e-10	-1.4732	1.66016e-05	-1.3376e-10	-1.48075	2.44988e-05	-1.3376e-10	-1.48604
88203338	chr16:88203338:C:T	5.17952e-08	-1.18952	-1.33691	5.20619e-06	-1.16832	-1.47208	8.00162e-06	-1.15079	-1.45423
88203378	chr16:88203378:G:A	1.86247e-07	-0.216937	-1.02972	1.97486e-05	-0.25972	-1.04744	3.22815e-05	-0.141072	-1.0691
88203469	chr16:88203469:C:T	1.09507e-06	-1.3376e-10	0.524843	0.000140016	-1.3376e-10	0.651512	0.000198476	-1.3376e-10	0.606006
88203552	chr16:88203552:C:A	1.32637e-07	-1.58611	-4.74448e-10	1.46692e-05	-1.6045	-4.74448e-10	2.109e-05	-1.63586	-4.74448e-10
88203615	chr16:88203615:C:T	2.04584e-07	-1.3376e-10	-1.15275	2.13195e-05	-1.3376e-10	-1.23062	3.23255e-05	-1.3376e-10	-1.2088
88203782	chr16:88203782:G:A	1.58245e-07	-1.59707	0.187482	2.05763e-05	-1.59885	0.332742	3.02122e-05	-1.5609	0.284481
88203850	chr16:88203850:G:C	1.49469e-07	-1.3376e-10	-1.46664	1.77112e-05	-1.3376e-10	-1.41605	2.58263e-05	-1.3376e-10	-1.43327
88203877	chr16:88203877:G:A	1.9465e-07	-1.3376e-10	-1.20252	2.16187e-05	-1.3376e-10	-1.21669	3.15341e-05	-1.3376e-10	-1.23359
88203949	chr16:88203949:TC:T	1.51638e-06	-1.3376e-10	0.850355	0.000165042	-1.3376e-10	0.815955	0.000258158	-1.3376e-10	0.868909
88204033	chr16:88204033:A:G	4.08488e-06	-0.853738	2.69506	0.000801546	-0.915753	3.31205	0.00115273	-0.829774	3.195
88204122	chr16:88204122:A:C	2.22357e-07	-1.3376e-10	-1.06944	2.80269e-05	-1.3376e-10	-0.957083	4.26715e-05	-1.3376e-10	-0.931129
88204123	chr16:88204123:G:T	2.16101e-07	-1.3376e-10	-1.09798	2.71442e-05	-1.3376e-10	-0.989084	4.1281e-05	-1.3376e-10	-0.964258
88204226	chr16:88204226:C:T	1.84647e-07	-1.3376e-10	-1.25528	2.18602e-05	-1.3376e-10	-1.20558	3.28246e-05	-1.3376e-10	-1.19348
88204251	chr16:88204251:C:T	4.68799e-08	-1.59092	-1.03522	5.67227e-06	-1.59463	-0.960027	8.55673e-06	-1.55159	-0.986349
88204503	chr16:88204503:G:A	1.46726e-07	-1.3376e-10	-1.48516	1.64626e-05	-1.3376e-10	-1.48915	2.4496e-05	-1.3376e-10	-1.48615
88204530	chr16:88204530:T:C	1.52843e-07	-0.565699	-0.878619	1.69175e-05	-0.595905	-0.865993	2.70785e-05	-0.493143	-0.892776
88204600	chr16:88204600:T:C	1.99675e-07	-1.3376e-10	-1.17704	2.15334e-05	-1.3376e-10	-1.22064	3.23722e-05	-1.3376e-10	-1.20736
88204627	chr16:88204627:A:G	1.75006e-07	-1.3376e-10	-1.30891	1.86357e-05	-1.3376e-10	-1.36517	2.81816e-05	-1.3376e-10	-1.34599
88204670	chr16:88204670:A:G	7.89532e-08	-1.03651	-1.06836	7.24474e-06	-1.00496	-1.30501	1.15881e-05	-0.991639	-1.24305
88204728	chr16:88204728:T:C	7.03147e-08	-0.746399	-1.47435	9.4179e-06	-0.615706	-1.43193	1.41275e-05	-0.589767	-1.44677
88204870	chr16:88204870:C:T	1.79602e-07	-1.3376e-10	-1.28298	1.90883e-05	-1.3376e-10	-1.34117	2.891e-05	-1.3376e-10	-1.32047
88204925	chr16:88204925:G:A	2.1283e-07	-1.3376e-10	-1.11324	2.65551e-05	-1.3376e-10	-1.01103	4.03038e-05	-1.3376e-10	-0.988216
88204973	chr16:88204973:G:A	2.43947e-07	-1.3376e-10	-0.976775	2.51423e-05	-1.3376e-10	-1.0657	3.79691e-05	-1.3376e-10	-1.04789
88205213	chr16:88205213:G:A	1.84237e-07	-1.2575	-4.74448e-10	2.03265e-05	-1.27832	-4.74448e-10	3.31574e-05	-1.18339	-4.74448e-10
88205236	chr16:88205236:T:C	6.59145e-08	-0.981563	-1.30381	6.63697e-06	-0.950742	-1.44685	1.03371e-05	-0.933506	-1.41542
88205258	chr16:88205258:G:A	6.91947e-08	-0.987698	-1.2491	6.80636e-06	-0.957313	-1.41508	1.06814e-05	-0.940163	-1.376
88206056	chr16:88206056:C:T	3.32823e-07	-1.3376e-10	-0.666117	3.43131e-05	-1.3376e-10	-0.754719	5.20345e-05	-1.3376e-10	-0.732753
88206158	chr16:88206158:G:A	4.55173e-08	-1.16355	-1.49209	5.29725e-06	-1.13751	-1.48555	7.96403e-06	-1.11587	-1.49386
88206222	chr16:88206222:C:T	5.08984e-08	-1.07971	-1.46419	6.22654e-06	-1.05423	-1.40719	9.0834e-06	-1.05977	-1.41844
88206387	chr16:88206387:T:G	3.96241e-07	-1.3376e-10	-0.491705	4.27046e-05	-1.3376e-10	-0.53594	6.65239e-05	-1.3376e-10	-0.487099
88206528	chr16:88206528:G:T	4.7991e-08	-1.50573	-1.09698	4.98052e-06	-1.52937	-1.15534	6.8665e-06	-1.62611	-1.1319
88206540	chr16:88206540:C:A	9.24177e-08	-0.463588	-1.48382	1.1501e-05	-0.433731	-1.41408	1.72185e-05	-0.394484	-1.44419
88206569	chr16:88206569:C:A	6.85869e-07	-0.461216	0.518175	0.000110259	-0.450031	0.862616	0.000154081	-0.509844	0.862664
88207403	chr16:88207403:G:A	2.32214e-07	-1.02607	-4.74448e-10	2.64104e-05	-1.01649	-4.74448e-10	3.95721e-05	-1.00654	-4.74448e-10
88207771	chr16:88207771:C:G	1.01846e-06	-1.3376e-10	0.452321	0.000112345	-1.3376e-10	0.431325	0.000174473	-1.3376e-10	0.47711
88207774	chr16:88207774:A:G	3.77952e-08	-1.64308	-1.19847	4.57546e-06	-1.64436	-1.12518	7.05715e-06	-1.6046	-1.12602
88207953	chr16:88207953:G:C	3.55103e-06	2.67776	-0.976493	0.000452257	2.63571	-0.811704	0.000524633	2.4314	-0.853364
88208169	chr16:88208169:C:T	3.16927e-07	-1.3376e-10	-0.715057	3.91874e-05	-1.3376e-10	-0.621891	5.6423e-05	-1.3376e-10	-0.651784
88208303	chr16:88208303:G:A	1.66979e-07	0.103933	-1.45979	2.05737e-05	0.124569	-1.3908	3.15661e-05	0.184058	-1.41664
88208338	chr16:88208338:C:T	1.38343e-06	-1.3376e-10	0.758591	0.000173272	-1.3376e-10	0.864617	0.00027355	-1.3376e-10	0.926822
88208393	chr16:88208393:T:C	2.86098e-07	-1.3376e-10	-0.817393	3.51614e-05	-1.3376e-10	-0.730298	5.07013e-05	-1.3376e-10	-0.758709
88208701	chr16:88208701:TAAGAC:T	1.59378e-07	-1.3376e-10	-1.40245	1.84516e-05	-1.3376e-10	-1.3751	2.74493e-05	-1.3376e-10	-1.37232
88209056	chr16:88209056:A:G	1.57431e-07	-1.3376e-10	-1.41474	1.92234e-05	-1.3376e-10	-1.33412	2.76785e-05	-1.3376e-10	-1.36401
88209087	chr16:88209087:T:G	1.45091e-07	-1.3376e-10	-1.49637	1.6385e-05	-1.3376e-10	-1.49388	2.43711e-05	-1.3376e-10	-1.49126
88209187	chr16:88209187:C:T	6.55834e-07	-1.3376e-10	0.0121795	9.67166e-05	-1.3376e-10	0.281539	0.000142999	-1.3376e-10	0.278179
88209240	chr16:88209240:G:A	1.77024e-07	0.00690365	-1.30435	1.98001e-05	-0.0426811	-1.26188	3.52289e-05	0.12873	-1.25153
88209352	chr16:88209352:G:A	1.13075e-06	1.72686	-1.16995	0.000110211	1.58298	-1.17083	0.000138802	1.40225	-1.15386
88209355	chr16:88209355:A:T	2.85487e-07	0.120124	-0.939656	3.29642e-05	0.0722729	-0.867097	5.96423e-05	0.253729	-0.850026
88209436	chr16:88209436:A:G	7.30714e-08	-1.20287	-0.979419	6.4644e-06	-1.20778	-1.21616	1.14995e-05	-1.09714	-1.14521
88210034	chr16:88210034:A:C	2.03406e-07	-1.3376e-10	-1.15852	2.19086e-05	-1.3376e-10	-1.20337	3.23248e-05	-1.3376e-10	-1.20883
88210039	chr16:88210039:T:C	2.13548e-07	0.177258	-1.28712	2.86437e-05	0.249549	-1.18486	3.23823e-05	0.0158339	-1.22288
88210075	chr16:88210075:A:G	2.50366e-07	-1.3376e-10	-0.950803	3.05057e-05	-1.3376e-10	-0.872332	4.40948e-05	-1.3376e-10	-0.898319
88210340	chr16:88210340:G:T	2.49935e-07	-1.3376e-10	-0.952527	3.04478e-05	-1.3376e-10	-0.874232	4.40132e-05	-1.3376e-10	-0.900172
88210359	chr16:88210359:G:A	3.05008e-08	-1.57481	-1.48117	3.47197e-06	-1.57404	-1.47149	4.87666e-06	-1.62996	-1.47024
88210362	chr16:88210362:A:G	3.06278e-08	-1.57554	-1.47628	3.36617e-06	-1.62708	-1.4494	5.11058e-06	-1.58849	-1.46486
88210508	chr16:88210508:A:G	1.23239e-06	-1.3376e-10	0.642985	0.000133221	-1.3376e-10	0.601764	0.000207909	-1.3376e-10	0.652439
88210557	chr16:88210557:T:C	3.96902e-07	-1.3376e-10	-0.490038	4.09783e-05	-1.3376e-10	-0.577203	6.14959e-05	-1.3376e-10	-0.56569
88210575	chr16:88210575:C:G	4.12976e-07	-1.3376e-10	-0.450337	4.07986e-05	-1.3376e-10	-0.581599	6.22742e-05	-1.3376e-10	-0.553113
88210615	chr16:88210615:T:C	1.09382e-06	-1.3376e-10	0.523702	0.000118118	-1.3376e-10	0.481437	0.000184172	-1.3376e-10	0.531212
88210795	chr16:88210795:C:G	3.59898e-07	-1.3376e-10	-0.587906	3.61047e-05	-1.3376e-10	-0.703822	5.50177e-05	-1.3376e-10	-0.677007
88211296	chr16:88211296:G:C	3.15389e-07	-1.3376e-10	-0.719921	3.94062e-05	-1.3376e-10	-0.616323	6.02283e-05	-1.3376e-10	-0.586518
88211650	chr16:88211650:T:C	1.58415e-07	-1.3376e-10	-1.40851	1.72323e-05	-1.3376e-10	-1.44346	2.58807e-05	-1.3376e-10	-1.43116
88211999	chr16:88211999:G:A	4.00034e-07	-1.3376e-10	-0.482179	4.16089e-05	-1.3376e-10	-0.561932	6.13295e-05	-1.3376e-10	-0.5684
88212163	chr16:88212163:A:G	1.77333e-07	-1.3376e-10	-1.2957	2.08369e-05	-1.3376e-10	-1.25352	3.02809e-05	-1.3376e-10	-1.27414
88212818	chr16:88212818:A:C	2.81892e-07	-0.832203	-4.74448e-10	2.94199e-05	-0.908576	-4.74448e-10	3.91975e-05	-1.01605	-4.74448e-10
88212946	chr16:88212946:T:C	1.45689e-07	-1.3376e-10	-1.49226	1.63918e-05	-1.3376e-10	-1.49347	2.43555e-05	-1.3376e-10	-1.4919
88213221	chr16:88213221:G:C	1.59464e-07	-1.3376e-10	-1.40191	1.93152e-05	-1.3376e-10	-1.32935	2.78953e-05	-1.3376e-10	-1.3562
88213223	chr16:88213223:C:T	3.85593e-07	-1.3376e-10	-0.518946	3.72067e-05	-1.3376e-10	-0.673757	5.7827e-05	-1.3376e-10	-0.627205
88213238	chr16:88213238:A:G	3.99409e-07	-1.3376e-10	-0.483742	3.98749e-05	-1.3376e-10	-0.604498	5.9687e-05	-1.3376e-10	-0.595547
88213431	chr16:88213431:A:G	1.45738e-07	-1.3376e-10	-1.49192	1.63602e-05	-1.3376e-10	-1.49539	2.42453e-05	-1.3376e-10	-1.49644
88213544	chr16:88213544:G:C	1.50365e-07	-1.3376e-10	-1.46066	1.66049e-05	-1.3376e-10	-1.48055	2.4801e-05	-1.3376e-10	-1.47378
88213663	chr16:88213663:A:G	1.8624e-07	-1.3376e-10	-1.24669	2.19643e-05	-1.3376e-10	-1.20083	3.19903e-05	-1.3376e-10	-1.21923
88213801	chr16:88213801:C:T	5.17777e-07	-1.3376e-10	-0.224183	5.34777e-05	-1.3376e-10	-0.310981	8.21231e-05	-1.3376e-10	-0.276441
88214489	chr16:88214489:T:A	5.5282e-07	-1.3376e-10	-0.158696	5.68337e-05	-1.3376e-10	-0.250116	8.73713e-05	-1.3376e-10	-0.214494
88214544	chr16:88214544:G:T	1.79872e-07	-1.28148	-4.74448e-10	1.84905e-05	-1.37299	-4.74448e-10	2.60392e-05	-1.42506	-4.74448e-10
88214580	chr16:88214580:G:A	3.13913e-07	-0.724612	-4.74448e-10	3.5748e-05	-0.713751	-4.74448e-10	4.89455e-05	-0.793953	-4.74448e-10
88214808	chr16:88214808:C:G	2.64721e-07	-1.3376e-10	-0.89505	3.23466e-05	-1.3376e-10	-0.813736	4.93038e-05	-1.3376e-10	-0.786659
88215127	chr16:88215127:G:A	9.81581e-08	-0.401466	-1.48568	1.07743e-05	-0.438105	-1.47498	1.29274e-05	-0.633683	-1.49163
88215786	chr16:88215786:G:C	3.66183e-07	-1.3376e-10	-0.570595	4.60862e-05	-1.3376e-10	-0.459732	7.0622e-05	-1.3376e-10	-0.427318
88215850	chr16:88215850:A:G	5.89325e-08	-1.63949	-0.75784	7.68108e-06	-1.6269	-0.624587	1.10935e-05	-1.63017	-0.648135
88216198	chr16:88216198:A:T	4.36731e-08	-1.64562	-1.05137	5.56902e-06	-1.63393	-0.939099	8.07729e-06	-1.63738	-0.958225
88216266	chr16:88216266:C:T	1.45167e-07	-1.3376e-10	-1.49584	1.63396e-05	-1.3376e-10	-1.49666	2.42521e-05	-1.3376e-10	-1.49616
88216579	chr16:88216579:T:C	3.11067e-08	-1.56674	-1.46957	3.53191e-06	-1.53344	-1.49496	5.2089e-06	-1.54421	-1.49009
88216742	chr16:88216742:C:G	1.46189e-07	-1.3376e-10	-1.48883	1.68117e-05	-1.3376e-10	-1.46817	2.48507e-05	-1.3376e-10	-1.47177
88216780	chr16:88216780:T:G	2.99385e-07	-1.3376e-10	-0.771999	3.75521e-05	-1.3376e-10	-0.664516	5.73245e-05	-1.3376e-10	-0.635933
88216840	chr16:88216840:T:C	1.69447e-07	-1.34119	-4.74448e-10	1.80584e-05	-1.39663	-4.74448e-10	2.72086e-05	-1.38113	-4.74448e-10
88217148	chr16:88217148:T:C	1.45138e-07	-1.3376e-10	-1.49604	1.6412e-05	-1.3376e-10	-1.49224	2.43387e-05	-1.3376e-10	-1.49259
88217155	chr16:88217155:T:TA	4.97942e-08	-1.48997	-1.07585	6.42638e-06	-1.47133	-0.958507	9.34572e-06	-1.4713	-0.978442
88217160	chr16:88217160:C:T	3.6788e-07	-1.3376e-10	-0.565972	3.68844e-05	-1.3376e-10	-0.682458	5.69111e-05	-1.3376e-10	-0.64317
88217406	chr16:88217406:C:G	1.53636e-07	-1.3376e-10	-1.43914	1.68073e-05	-1.3376e-10	-1.46843	2.474e-05	-1.3376e-10	-1.47624
88217447	chr16:88217447:T:A	1.6791e-07	-1.3376e-10	-1.3503	1.99081e-05	-1.3376e-10	-1.29912	2.89481e-05	-1.3376e-10	-1.31916
88217456	chr16:88217456:T:G	4.89442e-07	-1.3376e-10	-0.280461	6.98536e-05	-1.3376e-10	-0.0438443	0.000103441	-1.3376e-10	-0.045657
88217493	chr16:88217493:A:G	3.43867e-07	-1.3376e-10	-0.633474	3.87222e-05	-1.3376e-10	-0.633833	5.89052e-05	-1.3376e-10	-0.608731
88218796	chr16:88218796:G:A	2.21895e-07	-1.3376e-10	-1.07152	2.68056e-05	-1.3376e-10	-1.00164	3.88209e-05	-1.3376e-10	-1.0257
88219254	chr16:88219254:T:A	4.52753e-07	-1.3376e-10	-0.35838	4.76719e-05	-1.3376e-10	-0.425904	7.49485e-05	-1.3376e-10	-0.36786
88219426	chr16:88219426:G:C	1.63502e-07	-1.3376e-10	-1.3769	1.83204e-05	-1.3376e-10	-1.38223	2.71206e-05	-1.3376e-10	-1.38437
88219642	chr16:88219642:A:G	3.25911e-07	-1.3376e-10	-0.687102	4.08668e-05	-1.3376e-10	-0.579928	6.25351e-05	-1.3376e-10	-0.548932
88219666	chr16:88219666:C:T	1.54753e-07	-1.3376e-10	-1.4319	1.68005e-05	-1.3376e-10	-1.46884	2.49912e-05	-1.3376e-10	-1.46614
88219925	chr16:88219925:C:G	1.77765e-07	-1.3376e-10	-1.29326	2.098e-05	-1.3376e-10	-1.24667	3.09747e-05	-1.3376e-10	-1.25149
88220094	chr16:88220094:T:C	1.78827e-07	-1.3376e-10	-1.28731	2.11043e-05	-1.3376e-10	-1.24077	3.11649e-05	-1.3376e-10	-1.24537
88220109	chr16:88220109:C:T	1.56012e-07	-1.3376e-10	-1.42379	1.67895e-05	-1.3376e-10	-1.46949	2.52992e-05	-1.3376e-10	-1.45389
88220119	chr16:88220119:A:G	5.57832e-08	-1.47518	-0.977077	7.58768e-06	-1.45129	-0.812425	1.09101e-05	-1.44971	-0.845259
88220620	chr16:88220620:T:C	1.46247e-07	-1.3376e-10	-1.48843	1.6377e-05	-1.3376e-10	-1.49437	2.43869e-05	-1.3376e-10	-1.49061
88220728	chr16:88220728:T:C	5.113e-08	-1.53131	-1.00805	6.91936e-06	-1.51088	-0.845041	9.94036e-06	-1.50953	-0.878524
88220752	chr16:88220752:C:A	3.92411e-08	-1.32803	-1.47597	4.24645e-06	-1.35859	-1.48557	5.28493e-06	-1.53522	-1.48458
88220870	chr16:88220870:G:T	4.4487e-08	-1.19952	-1.47901	4.77038e-06	-1.24027	-1.48755	5.69619e-06	-1.45824	-1.48662
88220937	chr16:88220937:T:C	5.49506e-08	-1.11894	-1.34835	5.38563e-06	-1.18415	-1.42236	6.58614e-06	-1.39821	-1.40149
88221187	chr16:88221187:A:G	2.47326e-07	-1.3376e-10	-0.963022	2.53609e-05	-1.3376e-10	-1.05704	3.7895e-05	-1.3376e-10	-1.04984
88221373	chr16:88221373:G:A	4.78431e-08	-1.55517	-1.05063	6.41946e-06	-1.53405	-0.89686	9.22872e-06	-1.53385	-0.928494
88221948	chr16:88221948:A:G	2.03097e-07	-1.03899	-0.121053	2.08943e-05	-1.04963	-0.201138	2.81494e-05	-1.21938	-0.127759
88222052	chr16:88222052:C:T	3.5944e-07	-1.3376e-10	-0.589182	4.58384e-05	-1.3376e-10	-0.465124	7.02176e-05	-1.3376e-10	-0.433062
88222107	chr16:88222107:T:C	4.49864e-08	-1.19192	-1.47544	4.64338e-06	-1.25876	-1.49604	5.72161e-06	-1.44784	-1.49257
88222203	chr16:88222203:C:G	3.48587e-07	-1.3376e-10	-0.619839	3.71983e-05	-1.3376e-10	-0.673984	5.66521e-05	-1.3376e-10	-0.647732
88222285	chr16:88222285:T:C	1.78022e-07	-1.3376e-10	-1.29182	2.10061e-05	-1.3376e-10	-1.24543	3.09913e-05	-1.3376e-10	-1.25096
88222330	chr16:88222330:C:G	3.00591e-07	-1.3376e-10	-0.767978	3.70208e-05	-1.3376e-10	-0.678766	5.67056e-05	-1.3376e-10	-0.646787
88222361	chr16:88222361:C:T	1.7079e-07	-1.3376e-10	-1.3333	2.15545e-05	-1.3376e-10	-1.21966	3.07811e-05	-1.3376e-10	-1.25776
88222408	chr16:88222408:C:T	3.44881e-07	-0.0370234	-0.593504	3.33362e-05	-0.0651679	-0.718434	4.24034e-05	-0.285386	-0.652047
88222451	chr16:88222451:G:A	3.94233e-08	-1.46862	-1.33075	4.48049e-06	-1.49599	-1.29452	5.87987e-06	-1.61604	-1.29708
88222514	chr16:88222514:A:G	4.17954e-08	-1.26326	-1.47768	4.68051e-06	-1.31704	-1.4298	5.71499e-06	-1.49655	-1.44502
88222706	chr16:88222706:G:A	3.01949e-08	-1.57258	-1.49347	3.55864e-06	-1.53662	-1.48425	5.16672e-06	-1.54917	-1.49326
88222921	chr16:88222921:G:A	2.96472e-07	-1.3376e-10	-0.781774	3.74303e-05	-1.3376e-10	-0.667766	5.71047e-05	-1.3376e-10	-0.639775
88223217	chr16:88223217:C:T	1.48234e-07	-1.3376e-10	-1.47494	1.69832e-05	-1.3376e-10	-1.45802	2.50089e-05	-1.3376e-10	-1.46543
88223389	chr16:88223389:T:C	1.57576e-07	-1.3376e-10	-1.41382	1.71943e-05	-1.3376e-10	-1.44567	2.57986e-05	-1.3376e-10	-1.43434
88223755	chr16:88223755:C:T	1.50775e-07	-0.344726	-1.11321	1.49852e-05	-0.373362	-1.20982	2.61347e-05	-0.229874	-1.19152
88223800	chr16:88223800:C:T	2.3417e-07	0.214759	-1.23244	1.97281e-05	0.0737791	-1.38198	2.29606e-05	-0.205433	-1.34545
88224343	chr16:88224343:G:T	2.07171e-07	-1.3376e-10	-1.14019	2.52292e-05	-1.3376e-10	-1.06224	3.6336e-05	-1.3376e-10	-1.09185
88224353	chr16:88224353:T:C	1.81285e-07	0.0858632	-1.35952	1.63028e-05	-0.0461504	-1.45276	1.8747e-05	-0.317732	-1.43589
88224437	chr16:88224437:T:C	3.13613e-07	0.178252	-0.903821	3.50511e-05	0.241191	-0.974629	4.07271e-05	-0.0343802	-0.943387
88224711	chr16:88224711:G:T	3.37819e-08	-1.47361	-1.4802	3.97533e-06	-1.41446	-1.49568	5.81821e-06	-1.4271	-1.49657
88224777	chr16:88224777:A:C	2.33779e-07	-1.3376e-10	-1.01935	2.83121e-05	-1.3376e-10	-0.946956	4.09484e-05	-1.3376e-10	-0.972349
88224931	chr16:88224931:G:A	1.76614e-07	-1.29976	-4.74448e-10	2.06681e-05	-1.26165	-4.74448e-10	3.05548e-05	-1.26514	-4.74448e-10
88225066	chr16:88225066:C:T	2.29339e-07	-1.05109	0.0125611	1.89043e-05	-1.08135	-0.269505	3.31328e-05	-0.973425	-0.210712
88225171	chr16:88225171:T:C	9.57646e-08	-0.574063	-1.33777	1.18398e-05	-0.507967	-1.31081	1.86758e-05	-0.432116	-1.32532
88225381	chr16:88225381:A:G	3.13148e-07	-0.634355	-0.0926979	4.4499e-05	-0.534207	0.0394279	6.65622e-05	-0.481105	-0.0054192
88225455	chr16:88225455:G:A	4.96003e-08	-1.38454	-1.18519	6.90086e-06	-1.32287	-1.03573	9.90243e-06	-1.32683	-1.06505
88225839	chr16:88225839:A:G	1.49343e-07	-1.3376e-10	-1.46748	1.70408e-05	-1.3376e-10	-1.45463	2.55039e-05	-1.3376e-10	-1.44583
88225908	chr16:88225908:C:T	1.88788e-07	-1.3376e-10	-1.2331	2.14669e-05	-1.3376e-10	-1.22373	3.22652e-05	-1.3376e-10	-1.21067
88226105	chr16:88226105:G:A	1.62253e-07	-1.3376e-10	-1.38457	1.83916e-05	-1.3376e-10	-1.37835	2.75348e-05	-1.3376e-10	-1.36921
88226146	chr16:88226146:G:A	3.64453e-08	-1.38255	-1.49536	4.56465e-06	-1.31829	-1.45362	6.64121e-06	-1.32478	-1.46659
88226192	chr16:88226192:C:T	1.68438e-07	-1.3376e-10	-1.34716	1.92099e-05	-1.3376e-10	-1.33482	2.79184e-05	-1.3376e-10	-1.35537
88226502	chr16:88226502:C:T	1.59808e-07	-1.3376e-10	-1.39975	1.77189e-05	-1.3376e-10	-1.41561	2.61679e-05	-1.3376e-10	-1.42013
88226656	chr16:88226656:T:C	4.14318e-07	-1.3376e-10	-0.447094	4.22842e-05	-1.3376e-10	-0.545831	6.16865e-05	-1.3376e-10	-0.562596
88226894	chr16:88226894:C:T	4.04173e-08	-1.34502	-1.42945	4.54448e-06	-1.39756	-1.37878	5.86782e-06	-1.53236	-1.38282
88226940	chr16:88226940:A:G	3.06617e-08	-1.62782	-1.42289	3.16657e-06	-1.64457	-1.49302	4.69368e-06	-1.65429	-1.48415
88226977	chr16:88226977:G:A	6.44788e-08	-1.29192	-1.01547	6.78302e-06	-1.32859	-1.04724	8.95519e-06	-1.4602	-1.03223
88227131	chr16:88227131:G:A	6.72897e-08	-1.03405	-1.23067	5.75822e-06	-1.1252	-1.41441	7.75231e-06	-1.25187	-1.3848
88227253	chr16:88227253:A:G	6.59505e-07	-1.3376e-10	0.0177612	8.68855e-05	-1.3376e-10	0.174346	0.000133589	-1.3376e-10	0.210104
88227277	chr16:88227277:G:A	3.44564e-08	-1.46105	-1.47298	3.71118e-06	-1.48931	-1.48958	5.10874e-06	-1.57094	-1.48277
88227304	chr16:88227304:C:T	1.38969e-07	-1.53948	-4.74448e-10	1.50784e-05	-1.57698	-4.74448e-10	2.43593e-05	-1.49175	-4.74448e-10
88227463	chr16:88227463:C:T	1.96365e-07	-1.3376e-10	-1.19375	2.19855e-05	-1.3376e-10	-1.19986	3.28753e-05	-1.3376e-10	-1.19194
88227464	chr16:88227464:C:A	3.14076e-08	-1.65061	-1.37606	3.21393e-06	-1.65522	-1.46753	4.96853e-06	-1.63438	-1.44715
88227695	chr16:88227695:T:G	1.59397e-07	-1.3376e-10	-1.40233	1.93513e-05	-1.3376e-10	-1.32749	2.7938e-05	-1.3376e-10	-1.35467
88227700	chr16:88227700:G:A	3.60489e-08	-1.65503	-1.23382	3.50915e-06	-1.64921	-1.38567	5.6198e-06	-1.6078	-1.35056
88227844	chr16:88227844:G:A	3.4695e-08	-1.65529	-1.27185	3.42807e-06	-1.65214	-1.40611	5.43823e-06	-1.61815	-1.37306
88227877	chr16:88227877:C:T	1.67271e-07	-1.3376e-10	-1.35411	1.88248e-05	-1.3376e-10	-1.35507	2.78452e-05	-1.3376e-10	-1.358
88228010	chr16:88228010:G:T	2.24202e-07	-1.3376e-10	-1.06118	2.231e-05	-1.3376e-10	-1.18521	3.46499e-05	-1.3376e-10	-1.13936
88228078	chr16:88228078:C:G	3.01867e-07	-1.3376e-10	-0.763742	3.84087e-05	-1.3376e-10	-0.641961	5.85704e-05	-1.3376e-10	-0.614431
88228145	chr16:88228145:C:T	2.21697e-07	-1.3376e-10	-1.07242	2.48793e-05	-1.3376e-10	-1.07621	3.72483e-05	-1.3376e-10	-1.06705
88228320	chr16:88228320:G:A	1.536e-07	-1.3376e-10	-1.43937	1.80561e-05	-1.3376e-10	-1.39676	2.67096e-05	-1.3376e-10	-1.39964
88228425	chr16:88228425:G:A	3.01867e-07	-1.3376e-10	-0.763742	3.84087e-05	-1.3376e-10	-0.641961	5.85704e-05	-1.3376e-10	-0.614431
88228481	chr16:88228481:C:T	1.26414e-07	-1.63417	-4.74448e-10	1.41433e-05	-1.64101	-4.74448e-10	2.10731e-05	-1.63666	-4.74448e-10
88228507	chr16:88228507:G:A	1.49364e-07	-1.46734	-4.74448e-10	1.73164e-05	-1.43859	-4.74448e-10	2.52879e-05	-1.45433	-4.74448e-10
88228556	chr16:88228556:C:T	3.35607e-08	-1.64828	-1.31209	3.38648e-06	-1.63475	-1.43571	5.47979e-06	-1.57475	-1.40885
88228566	chr16:88228566:T:C	1.4505e-07	-1.3376e-10	-1.49665	1.63605e-05	-1.3376e-10	-1.49538	2.42541e-05	-1.3376e-10	-1.49607
88228697	chr16:88228697:C:A	5.95826e-07	-1.3376e-10	-0.0837788	8.81736e-05	-1.3376e-10	0.189061	0.000130401	-1.3376e-10	0.18595
88229006	chr16:88229006:G:A	3.2193e-08	-1.63339	-1.36859	3.80133e-06	-1.64751	-1.30738	5.59302e-06	-1.65122	-1.31192
88229085	chr16:88229085:C:G	1.81538e-07	-1.3376e-10	-1.27226	2.0791e-05	-1.3376e-10	-1.25572	3.04772e-05	-1.3376e-10	-1.26768
88229204	chr16:88229204:A:G	1.70119e-07	-1.3376e-10	-1.33723	1.82386e-05	-1.3376e-10	-1.3867	2.75965e-05	-1.3376e-10	-1.36697
88229395	chr16:88229395:A:G	3.14027e-08	-1.6531	-1.37374	3.20963e-06	-1.65519	-1.4689	4.96645e-06	-1.63191	-1.45004
88229398	chr16:88229398:A:C	2.32304e-07	-1.3376e-10	-1.02568	2.50578e-05	-1.3376e-10	-1.06906	3.72653e-05	-1.3376e-10	-1.0666
88229590	chr16:88229590:G:A	3.20988e-07	-1.3376e-10	-0.702324	4.12206e-05	-1.3376e-10	-0.571308	6.29126e-05	-1.3376e-10	-0.542915
88229743	chr16:88229743:C:G	1.65976e-07	-1.3376e-10	-1.36189	1.78937e-05	-1.3376e-10	-1.4058	2.70291e-05	-1.3376e-10	-1.38775
88229944	chr16:88229944:G:A	1.60654e-07	-1.3376e-10	-1.39447	1.74144e-05	-1.3376e-10	-1.43295	2.62337e-05	-1.3376e-10	-1.41762
88230888	chr16:88230888:TCA:T	1.816e-07	-1.3376e-10	-1.27192	2.22522e-05	-1.3376e-10	-1.1878	3.25869e-05	-1.3376e-10	-1.20075
88230898	chr16:88230898:A:AT	1.82326e-07	-1.3376e-10	-1.26793	2.2359e-05	-1.3376e-10	-1.18302	3.27447e-05	-1.3376e-10	-1.19592
88230987	chr16:88230987:G:C	3.75234e-08	-1.64908	-1.19969	3.582e-06	-1.65506	-1.35926	5.62741e-06	-1.64068	-1.31633
88231436	chr16:88231436:G:A	1.6227e-07	-1.3376e-10	-1.38447	1.87259e-05	-1.3376e-10	-1.36034	2.82573e-05	-1.3376e-10	-1.34331
88231833	chr16:88231833:G:T	1.94414e-07	-1.3376e-10	-1.20374	2.33257e-05	-1.3376e-10	-1.14069	3.52215e-05	-1.3376e-10	-1.123
88231998	chr16:88231998:A:C	3.82459e-08	-1.65275	-1.17694	3.9184e-06	-1.64245	-1.28211	6.33383e-06	-1.58727	-1.25148
88232453	chr16:88232453:G:T	2.79726e-08	-1.64645	-1.49605	3.19917e-06	-1.63383	-1.49352	5.07544e-06	-1.56517	-1.49508
88232563	chr16:88232563:A:G	3.15496e-08	-1.54009	-1.48208	3.42617e-06	-1.56345	-1.49535	4.82416e-06	-1.62156	-1.48947
88232705	chr16:88232705:T:C	3.39453e-08	-1.6536	-1.29538	4.10907e-06	-1.65506	-1.22199	6.25518e-06	-1.62571	-1.22554
88232940	chr16:88232940:C:G	1.66222e-07	-1.3376e-10	-1.36041	1.78652e-05	-1.3376e-10	-1.40739	2.69991e-05	-1.3376e-10	-1.38886
88233010	chr16:88233010:T:C	3.33067e-08	-1.65531	-1.31265	3.51132e-06	-1.65155	-1.38271	5.5451e-06	-1.61349	-1.35826
88233340	chr16:88233340:G:T	2.42962e-07	-1.3376e-10	-0.980822	2.7685e-05	-1.3376e-10	-0.969356	4.09001e-05	-1.3376e-10	-0.973529
88233451	chr16:88233451:G:A	1.7489e-07	-1.3376e-10	-1.30957	1.86997e-05	-1.3376e-10	-1.36174	2.8374e-05	-1.3376e-10	-1.33919
88233539	chr16:88233539:C:T	1.56145e-07	-1.3376e-10	-1.42294	1.70315e-05	-1.3376e-10	-1.45518	2.56062e-05	-1.3376e-10	-1.44183
88233621	chr16:88233621:C:T	2.23473e-07	-1.06444	-4.74448e-10	2.94306e-05	-0.908211	-4.74448e-10	3.80679e-05	-1.04529	-4.74448e-10
88233663	chr16:88233663:C:G	1.94075e-07	-1.3376e-10	-1.20548	2.33975e-05	-1.3376e-10	-1.13762	3.39782e-05	-1.3376e-10	-1.15894
88233706	chr16:88233706:G:A	2.9296e-08	-1.64072	-1.45555	3.38579e-06	-1.65023	-1.42043	5.02081e-06	-1.64772	-1.42335
88233828	chr16:88233828:G:A	3.32077e-08	-1.64399	-1.32696	3.35725e-06	-1.65391	-1.42522	5.14112e-06	-1.6458	-1.40159
88233867	chr16:88233867:C:T	3.67389e-07	-1.3376e-10	-0.567306	4.39906e-05	-1.3376e-10	-0.506269	6.77345e-05	-1.3376e-10	-0.469065
88233899	chr16:88233899:G:A	2.08952e-07	-1.3376e-10	-1.13162	2.52201e-05	-1.3376e-10	-1.06261	3.65698e-05	-1.3376e-10	-1.08544
88233922	chr16:88233922:C:T	1.73362e-07	-1.3376e-10	-1.31834	2.06034e-05	-1.3376e-10	-1.26479	3.00471e-05	-1.3376e-10	-1.2819
88234427	chr16:88234427:A:G	2.98246e-08	-1.65533	-1.42306	3.19379e-06	-1.65082	-1.47822	4.97613e-06	-1.61465	-1.46536
88234494	chr16:88234494:T:C	3.40852e-08	-1.6279	-1.31696	3.41119e-06	-1.64645	-1.41674	5.15053e-06	-1.65367	-1.39189
88234614	chr16:88234614:C:T	1.50945e-07	-1.3376e-10	-1.45681	1.65288e-05	-1.3376e-10	-1.48514	2.44153e-05	-1.3376e-10	-1.48945
88234846	chr16:88234846:G:A	4.26394e-08	-1.63338	-1.08757	4.02506e-06	-1.62097	-1.27673	6.80332e-06	-1.54436	-1.22289
88235148	chr16:88235148:G:A	9.45578e-08	-1.41765	-0.506864	9.16412e-06	-1.36932	-0.705629	1.71656e-05	-1.21048	-0.631276
88235177	chr16:88235177:G:A	3.25338e-07	-1.3376e-10	-0.688862	3.4786e-05	-1.3376e-10	-0.741032	5.16767e-05	-1.3376e-10	-0.739653
88235529	chr16:88235529:C:T	1.4949e-07	-1.3376e-10	-1.4665	1.66819e-05	-1.3376e-10	-1.47592	2.49544e-05	-1.3376e-10	-1.46761
88235601	chr16:88235601:T:G	1.69455e-07	-1.3376e-10	-1.34114	1.80428e-05	-1.3376e-10	-1.3975	2.7291e-05	-1.3376e-10	-1.3781
88235839	chr16:88235839:T:C	2.22493e-07	-1.3376e-10	-1.06883	2.79583e-05	-1.3376e-10	-0.95953	4.07941e-05	-1.3376e-10	-0.976123
88235841	chr16:88235841:T:C	2.19581e-07	-1.3376e-10	-1.082	2.75236e-05	-1.3376e-10	-0.975204	4.01868e-05	-1.3376e-10	-0.991122
88235856	chr16:88235856:T:C	1.46296e-06	-1.3376e-10	0.814489	0.00013268	-1.3376e-10	0.597697	0.000212713	-1.3376e-10	0.675285
88235988	chr16:88235988:G:A	3.35164e-08	-1.49254	-1.46915	3.73608e-06	-1.48502	-1.48719	5.03386e-06	-1.5816	-1.48687
88236112	chr16:88236112:G:A	5.41645e-08	-1.04429	-1.43741	7.50076e-06	-0.94236	-1.33288	1.14234e-05	-0.898788	-1.35021
88236809	chr16:88236809:G:A	3.15823e-07	-1.3376e-10	-0.718547	3.04878e-05	-1.3376e-10	-0.87292	4.7473e-05	-1.3376e-10	-0.824499
88238050	chr16:88238050:C:T	7.26412e-07	-1.3376e-10	0.114389	9.22146e-05	-1.3376e-10	0.233872	0.000135724	-1.3376e-10	0.225964
88238101	chr16:88238101:G:C	2.12461e-07	-1.3376e-10	-1.11497	2.71349e-05	-1.3376e-10	-0.989426	4.00027e-05	-1.3376e-10	-0.995714
88238188	chr16:88238188:C:T	1.06062e-07	-0.914081	-0.895621	1.3009e-05	-0.971915	-0.752693	2.15745e-05	-0.868077	-0.745071
88238461	chr16:88238461:AATAGATAGACCCTGG:A	2.72068e-07	-1.3376e-10	-0.867675	3.45491e-05	-1.3376e-10	-0.747864	4.98347e-05	-1.3376e-10	-0.77595
88238511	chr16:88238511:G:A	3.20024e-07	-1.3376e-10	-0.705331	3.67763e-05	-1.3376e-10	-0.685393	5.42401e-05	-1.3376e-10	-0.691241
88238539	chr16:88238539:C:A	4.11329e-07	-1.3376e-10	-0.454334	3.58351e-05	-1.3376e-10	-0.711318	5.83804e-05	-1.3376e-10	-0.61768
88238865	chr16:88238865:A:G	1.291e-07	-1.61314	-4.74448e-10	1.47333e-05	-1.60014	-4.74448e-10	2.15123e-05	-1.61604	-4.74448e-10
88239573	chr16:88239573:C:T	2.73248e-07	-1.3376e-10	-0.863349	3.01649e-05	-1.3376e-10	-0.883567	4.45604e-05	-1.3376e-10	-0.887815
88240509	chr16:88240509:G:C	1.01481e-07	-1.02803	-0.825825	1.23488e-05	-1.08854	-0.688149	2.02284e-05	-0.992273	-0.685299
88240827	chr16:88240827:G:A	7.84925e-07	-1.3376e-10	0.19186	5.87178e-05	-1.3376e-10	-0.217504	0.000101072	-1.3376e-10	-0.0688241
88240836	chr16:88240836:C:T	9.30347e-08	-0.449033	-1.49172	9.51342e-06	-0.559022	-1.47852	1.33991e-05	-0.597176	-1.4923
88240876	chr16:88240876:C:G	9.34662e-08	-0.65849	-1.27764	8.26751e-06	-0.757914	-1.42	1.21633e-05	-0.803631	-1.38261
88240953	chr16:88240953:G:A	1.71908e-07	-1.3376e-10	-1.32677	2.09446e-05	-1.3376e-10	-1.24837	3.11272e-05	-1.3376e-10	-1.24658
88240955	chr16:88240955:C:T	2.52003e-07	-1.3376e-10	-0.944287	2.48733e-05	-1.3376e-10	-1.07645	3.84323e-05	-1.3376e-10	-1.03576
88241379	chr16:88241379:T:C	2.99654e-07	-1.3376e-10	-0.771098	3.43928e-05	-1.3376e-10	-0.752398	5.07097e-05	-1.3376e-10	-0.758544
88241516	chr16:88241516:A:G	4.3296e-07	-0.372179	-0.0309026	5.44644e-05	-0.454571	0.161872	7.5467e-05	-0.532445	0.17148
88241592	chr16:88241592:C:T	2.31984e-07	-1.3376e-10	-1.02706	2.77601e-05	-1.3376e-10	-0.966645	4.24602e-05	-1.3376e-10	-0.936093
88241901	chr16:88241901:G:A	4.21968e-08	-1.24561	-1.48578	4.86334e-06	-1.22971	-1.47881	5.90791e-06	-1.42798	-1.48039
88241960	chr16:88241960:G:A	1.46849e-07	-1.3376e-10	-1.48433	1.67151e-05	-1.3376e-10	-1.47393	2.4716e-05	-1.3376e-10	-1.47721
88242408	chr16:88242408:G:A	4.47097e-08	-1.18414	-1.4894	5.10232e-06	-1.17789	-1.48266	6.13882e-06	-1.38591	-1.48412
88242423	chr16:88242423:T:C	2.9996e-07	0.13854	-0.908618	2.15186e-05	0.0337133	-1.25504	2.47711e-05	-0.305301	-1.16968
88242429	chr16:88242429:C:G	3.62028e-07	0.713671	-1.29568	4.60882e-05	0.939258	-1.39895	5.37938e-05	0.683428	-1.38293
88242976	chr16:88242976:C:T	4.25107e-08	-1.25415	-1.46982	4.91495e-06	-1.23826	-1.4597	5.98379e-06	-1.43367	-1.46194
88243030	chr16:88243030:T:C	1.02729e-07	-0.746959	-1.09468	8.72332e-06	-0.828799	-1.29545	1.32445e-05	-0.864611	-1.23647
88243127	chr16:88243127:C:G	3.10984e-07	-1.3376e-10	-0.733986	4.6269e-05	-1.3376e-10	-0.455773	7.3013e-05	-1.3376e-10	-0.394023
88243219	chr16:88243219:T:C	1.53076e-07	-1.44279	-4.74448e-10	1.68268e-05	-1.46728	-4.74448e-10	2.14384e-05	-1.61948	-4.74448e-10
88243509	chr16:88243509:C:T	3.17198e-07	0.641049	-1.35525	4.10636e-05	0.8647	-1.43982	4.77664e-05	0.609508	-1.42785
88243541	chr16:88243541:G:C	2.21189e-07	-1.3376e-10	-1.07471	2.32963e-05	-1.3376e-10	-1.14195	3.48672e-05	-1.3376e-10	-1.13311
88243601	chr16:88243601:A:C	1.99338e-07	-1.3376e-10	-1.17872	2.16004e-05	-1.3376e-10	-1.21753	3.24755e-05	-1.3376e-10	-1.20417
88243758	chr16:88243758:AATAG:A	6.59418e-07	-0.098786	0.116416	5.69553e-05	0.0629259	-0.310905	7.92004e-05	-0.149945	-0.162734
88244043	chr16:88244043:G:A	2.82695e-08	-1.65026	-1.48168	3.64641e-06	-1.65515	-1.34135	5.19316e-06	-1.64637	-1.39094
88244769	chr16:88244769:G:A	6.02044e-07	-1.3376e-10	-0.073398	4.56301e-05	-1.3376e-10	-0.469679	7.7716e-05	-1.3376e-10	-0.3316
88245049	chr16:88245049:C:T	1.46386e-07	-1.3376e-10	-1.48748	1.63861e-05	-1.3376e-10	-1.49381	2.43458e-05	-1.3376e-10	-1.4923
88245598	chr16:88245598:G:A	2.2502e-07	-1.3376e-10	-1.05754	2.88219e-05	-1.3376e-10	-0.929112	4.2512e-05	-1.3376e-10	-0.934875
88245627	chr16:88245627:A:G	4.52631e-07	-1.3376e-10	-0.35865	3.7348e-05	-1.3376e-10	-0.669965	6.22175e-05	-1.3376e-10	-0.554024
88246049	chr16:88246049:G:A	2.22765e-07	-1.3376e-10	-1.06761	2.16731e-05	-1.3376e-10	-1.21417	3.39317e-05	-1.3376e-10	-1.16031
88246237	chr16:88246237:T:C	2.88822e-08	-1.6154	-1.4951	3.40736e-06	-1.64273	-1.42158	4.81977e-06	-1.65435	-1.45758
88246342	chr16:88246342:C:G	3.81139e-08	-1.6354	-1.19775	6.62495e-06	-1.65277	-0.746632	8.33484e-06	-1.65465	-0.909569
88246346	chr16:88246346:C:G	1.14086e-06	-1.3376e-10	0.565809	0.000134334	-1.3376e-10	0.610082	0.00020596	-1.3376e-10	0.643023
88246362	chr16:88246362:A:G	2.8885e-08	-1.62419	-1.48621	3.52468e-06	-1.6475	-1.38295	4.95671e-06	-1.65527	-1.42864
88246365	chr16:88246365:C:T	2.26531e-07	-1.3376e-10	-1.05085	2.394e-05	-1.3376e-10	-1.1147	3.6721e-05	-1.3376e-10	-1.08131
88246366	chr16:88246366:G:A	2.41399e-07	-1.3376e-10	-0.987277	3.14657e-05	-1.3376e-10	-0.841347	4.70708e-05	-1.3376e-10	-0.833007
88246739	chr16:88246739:C:G	1.87512e-07	-1.3376e-10	-1.23989	2.04021e-05	-1.3376e-10	-1.27461	3.06171e-05	-1.3376e-10	-1.2631
88246867	chr16:88246867:ATGAG:A	1.13453e-07	-0.890304	-0.852033	1.40703e-05	-0.972894	-0.673285	2.36749e-05	-0.847461	-0.672784
88247108	chr16:88247108:T:G	3.68581e-07	0.11973	-0.683797	4.12092e-05	0.0345432	-0.606127	5.64393e-05	-0.0478874	-0.603608
88247504	chr16:88247504:G:GT	4.00319e-08	-1.54505	-1.239	6.12165e-06	-1.52272	-0.955695	7.93464e-06	-1.57336	-1.04007
88247650	chr16:88247650:G:C	2.33815e-07	-1.3376e-10	-1.0192	2.3149e-05	-1.3376e-10	-1.14829	3.57566e-05	-1.3376e-10	-1.10793
88247806	chr16:88247806:T:G	1.95316e-07	-1.3376e-10	-1.19911	2.46341e-05	-1.3376e-10	-1.08611	3.63553e-05	-1.3376e-10	-1.09132
88247809	chr16:88247809:GTGAGTGAGTGAA:G	1.46357e-07	-1.3376e-10	-1.48768	1.6644e-05	-1.3376e-10	-1.4782	2.46165e-05	-1.3376e-10	-1.48124
88247873	chr16:88247873:T:C	3.65311e-07	-1.3376e-10	-0.572979	3.05438e-05	-1.3376e-10	-0.871086	5.02045e-05	-1.3376e-10	-0.768556
88248191	chr16:88248191:A:G	1.94754e-07	-0.543383	-0.658606	2.37775e-05	-0.596235	-0.525274	3.33289e-05	-0.665353	-0.512884
88248305	chr16:88248305:G:C	7.38441e-08	-1.52018	-0.651586	1.30579e-05	-1.47638	-0.244472	1.57256e-05	-1.54755	-0.381815
88248414	chr16:88248414:A:G	1.47366e-07	-1.3376e-10	-1.48081	1.67594e-05	-1.3376e-10	-1.47128	2.47798e-05	-1.3376e-10	-1.47463
88248441	chr16:88248441:G:A	4.47757e-08	-1.18636	-1.48571	5.03034e-06	-1.18187	-1.49289	6.0513e-06	-1.39289	-1.4915
88248523	chr16:88248523:C:A	1.70417e-07	-1.3376e-10	-1.33548	1.8629e-05	-1.3376e-10	-1.36552	2.77926e-05	-1.3376e-10	-1.35989
88248552	chr16:88248552:A:C	1.69072e-07	-1.3376e-10	-1.34341	1.78382e-05	-1.3376e-10	-1.4089	2.69462e-05	-1.3376e-10	-1.39082
88248662	chr16:88248662:A:G	1.92702e-07	-1.3376e-10	-1.21258	1.95876e-05	-1.3376e-10	-1.31535	3.00625e-05	-1.3376e-10	-1.28138
88248895	chr16:88248895:G:C	6.36382e-08	-1.24241	-1.0781	7.92378e-06	-1.29247	-0.927908	1.27197e-05	-1.2095	-0.93201
88249202	chr16:88249202:C:A	2.08437e-07	0.308486	-1.44258	2.41688e-05	0.391479	-1.49666	2.61057e-05	0.0710323	-1.49354
88249340	chr16:88249340:A:G	2.48235e-07	0.155035	-1.11439	2.45864e-05	0.246107	-1.33416	2.79652e-05	-0.0623094	-1.29139
88249645	chr16:88249645:C:T	1.53409e-07	-1.3376e-10	-1.44062	1.76038e-05	-1.3376e-10	-1.42213	2.59581e-05	-1.3376e-10	-1.42818
88249678	chr16:88249678:C:T	3.48829e-08	-1.47346	-1.44827	4.10788e-06	-1.44823	-1.42911	6.21855e-06	-1.43611	-1.42101
88249815	chr16:88249815:G:A	2.27578e-07	-0.624922	-0.421313	3.16206e-05	-0.682489	-0.153947	4.46824e-05	-0.739126	-0.145956
88249879	chr16:88249879:A:G	5.30108e-08	-1.38925	-1.11398	5.24675e-06	-1.37918	-1.25346	6.77764e-06	-1.54055	-1.23048
88249964	chr16:88249964:C:T	2.65768e-07	-1.3376e-10	-0.891104	2.49977e-05	-1.3376e-10	-1.07146	3.89451e-05	-1.3376e-10	-1.02251
88249996	chr16:88249996:G:A	3.21946e-07	-1.3376e-10	-0.699345	3.42444e-05	-1.3376e-10	-0.756723	5.18476e-05	-1.3376e-10	-0.736352
88250097	chr16:88250097:G:A	3.29201e-08	-1.52058	-1.45907	3.60491e-06	-1.51736	-1.49058	4.94934e-06	-1.60004	-1.48537
88250234	chr16:88250234:C:T	1.47985e-07	-1.3376e-10	-1.47662	1.64642e-05	-1.3376e-10	-1.48906	2.442e-05	-1.3376e-10	-1.48926
88250289	chr16:88250289:A:G	2.42018e-07	-1.3376e-10	-0.984715	2.31361e-05	-1.3376e-10	-1.14885	3.60045e-05	-1.3376e-10	-1.10102
88250972	chr16:88250972:G:A	1.4596e-07	-1.3376e-10	-1.4904	1.65665e-05	-1.3376e-10	-1.48286	2.46704e-05	-1.3376e-10	-1.47906
88250981	chr16:88250981:G:A	8.75911e-08	-0.521844	-1.4792	1.18234e-05	-0.446976	-1.37319	1.4204e-05	-0.628862	-1.40228
88250995	chr16:88250995:A:T	9.81531e-08	-0.399374	-1.48783	1.31254e-05	-0.322523	-1.39317	1.56092e-05	-0.512148	-1.42465
88251009	chr16:88251009:C:T	1.55714e-07	-1.3376e-10	-1.4257	1.79061e-05	-1.3376e-10	-1.40511	2.63784e-05	-1.3376e-10	-1.41212
88251075	chr16:88251075:A:G	2.98943e-06	-1.3376e-10	1.52911	0.000434602	-1.3376e-10	1.78419	0.000638993	-1.3376e-10	1.77523
88251290	chr16:88251290:C:T	2.78987e-07	-1.3376e-10	-0.842564	3.64379e-05	-1.3376e-10	-0.694635	5.37306e-05	-1.3376e-10	-0.700678
88251323	chr16:88251323:A:C	4.6135e-08	-1.65429	-0.987861	8.06229e-06	-1.65333	-0.549721	1.02938e-05	-1.64408	-0.709044
88251393	chr16:88251393:A:C	9.00595e-08	-0.483152	-1.4901	1.19548e-05	-0.408134	-1.40098	1.4336e-05	-0.590928	-1.43096
88251728	chr16:88251728:T:C	6.95308e-08	-1.36771	-0.864248	1.19628e-05	-1.30357	-0.504873	1.41566e-05	-1.40729	-0.627188
88251913	chr16:88251913:T:C	1.45204e-07	-1.3376e-10	-1.49559	1.64218e-05	-1.3376e-10	-1.49163	2.44202e-05	-1.3376e-10	-1.48925
88252501	chr16:88252501:G:A	1.44081e-07	-0.40893	-1.09442	1.88372e-05	-0.341255	-1.01316	2.28744e-05	-0.543083	-1.01156
88252626	chr16:88252626:C:T	1.66948e-07	-0.37172	-0.984324	1.93911e-05	-0.284263	-1.04117	2.38421e-05	-0.515957	-0.997253
88252719	chr16:88252719:G:T	9.05905e-07	-1.3376e-10	0.335207	0.000108722	-1.3376e-10	0.39855	0.00017091	-1.3376e-10	0.456478
88252913	chr16:88252913:G:A	1.65437e-07	-1.3376e-10	-1.36514	1.88141e-05	-1.3376e-10	-1.35564	2.81693e-05	-1.3376e-10	-1.34643
88252946	chr16:88252946:C:G	9.05878e-07	-1.3376e-10	0.335177	0.000108724	-1.3376e-10	0.398567	0.000170911	-1.3376e-10	0.456485
88252962	chr16:88252962:A:T	1.37981e-07	-0.300064	-1.24654	1.78028e-05	-0.228364	-1.18252	2.14248e-05	-0.439599	-1.18051
88253048	chr16:88253048:A:G	4.11088e-08	-1.65341	-1.10409	6.88694e-06	-1.65468	-0.705942	8.91376e-06	-1.64858	-0.848487
88253742	chr16:88253742:C:T	1.39909e-07	-0.346414	-1.18632	1.68048e-05	-0.26001	-1.20857	2.0371e-05	-0.483669	-1.18688
88253759	chr16:88253759:G:A	1.48705e-07	-1.3376e-10	-1.47177	1.68931e-05	-1.3376e-10	-1.46334	2.5214e-05	-1.3376e-10	-1.45726
88254136	chr16:88254136:C:T	2.30043e-07	-1.3376e-10	-1.03546	3.1453e-05	-1.3376e-10	-0.841753	4.48561e-05	-1.3376e-10	-0.881202
88254138	chr16:88254138:G:C	3.29857e-07	-1.3376e-10	-0.67507	2.99474e-05	-1.3376e-10	-0.890804	4.71392e-05	-1.3376e-10	-0.831555
88254232	chr16:88254232:C:T	1.78629e-07	0.145822	-1.43424	1.96009e-05	0.0823393	-1.39701	1.97338e-05	-0.297492	-1.40484
88254238	chr16:88254238:T:C	3.8235e-08	-1.63915	-1.19083	6.08011e-06	-1.65219	-0.833031	7.90422e-06	-1.65534	-0.961922
88254495	chr16:88254495:C:T	9.73526e-08	-0.402584	-1.4928	1.20696e-05	-0.314544	-1.48501	1.42777e-05	-0.537068	-1.48889
88254587	chr16:88254587:G:A	1.52448e-07	-1.3376e-10	-1.44691	1.74918e-05	-1.3376e-10	-1.42852	2.57899e-05	-1.3376e-10	-1.43468
88254946	chr16:88254946:A:G	1.07891e-06	-1.3376e-10	0.509975	0.000130167	-1.3376e-10	0.578569	0.000205223	-1.3376e-10	0.639437
88255193	chr16:88255193:T:C	1.04494e-07	-0.425795	-1.3988	1.1413e-05	-0.368766	-1.48673	1.42186e-05	-0.556031	-1.47408
88255569	chr16:88255569:A:C	2.53859e-07	-1.3376e-10	-0.936947	2.49872e-05	-1.3376e-10	-1.07188	3.8611e-05	-1.3376e-10	-1.03112
88255629	chr16:88255629:C:T	1.45651e-07	-1.3376e-10	-1.49251	1.64966e-05	-1.3376e-10	-1.48709	2.436e-05	-1.3376e-10	-1.49172
88255630	chr16:88255630:G:A	1.1859e-06	-1.3376e-10	0.604531	0.000105746	-1.3376e-10	0.370796	0.000169704	-1.3376e-10	0.449395
88255678	chr16:88255678:A:G	3.2942e-07	-1.3376e-10	-0.676394	3.46011e-05	-1.3376e-10	-0.74636	5.27141e-05	-1.3376e-10	-0.719777
88255683	chr16:88255683:G:A	1.70054e-07	-1.3376e-10	-1.33761	2.12527e-05	-1.3376e-10	-1.23376	3.07026e-05	-1.3376e-10	-1.26031
88256229	chr16:88256229:C:G	1.21012e-06	-1.3376e-10	0.624746	0.000113084	-1.3376e-10	0.437887	0.00018644	-1.3376e-10	0.543449
88256869	chr16:88256869:T:G	1.45986e-07	-1.3376e-10	-1.49022	1.64966e-05	-1.3376e-10	-1.48709	2.45894e-05	-1.3376e-10	-1.48234
88257155	chr16:88257155:G:C	6.71452e-08	-0.92874	-1.33813	7.97517e-06	-0.930961	-1.28295	9.58746e-06	-1.14118	-1.28303
88257174	chr16:88257174:G:A	1.24892e-07	-0.15283	-1.49345	1.52795e-05	-0.0671377	-1.49659	1.80937e-05	-0.292443	-1.49665
88257262	chr16:88257262:C:T	1.32903e-07	-0.090128	-1.49398	1.63027e-05	-0.00242854	-1.49649	1.91988e-05	-0.233219	-1.49659
88257330	chr16:88257330:CT:C	1.19442e-07	-0.276973	-1.41392	1.32667e-05	-0.214158	-1.49083	1.63361e-05	-0.41068	-1.4806
88257371	chr16:88257371:A:G	1.35588e-07	-0.0971354	-1.46697	1.64007e-05	-0.00799506	-1.48493	1.93514e-05	-0.238051	-1.48384
88258526	chr16:88258526:T:C	1.85168e-07	-1.3376e-10	-1.25246	2.05146e-05	-1.3376e-10	-1.26911	3.08312e-05	-1.3376e-10	-1.25613
88258555	chr16:88258555:A:G	1.16333e-07	-0.344918	-1.37235	1.51706e-05	-0.263319	-1.30757	1.81149e-05	-0.474987	-1.31294
88258633	chr16:88258633:A:G	7.45612e-08	-1.05541	-1.1067	1.07475e-05	-1.09534	-0.820239	1.38739e-05	-1.13805	-0.916602
88258705	chr16:88258705:T:C	1.50523e-07	-0.0222134	-1.4374	1.75892e-05	0.0394487	-1.46241	2.06589e-05	-0.19442	-1.4621
88258743	chr16:88258743:A:G	2.30924e-07	-1.3376e-10	-1.03164	2.83355e-05	-1.3376e-10	-0.946129	4.06336e-05	-1.3376e-10	-0.980065
88258747	chr16:88258747:C:G	1.44502e-07	-0.012803	-1.48763	1.69977e-05	0.0340756	-1.49124	1.99742e-05	-0.19828	-1.49194
88258801	chr16:88258801:C:A	2.62813e-07	0.502327	-1.40461	3.13262e-05	0.564276	-1.41007	3.54473e-05	0.294519	-1.41113
88258802	chr16:88258802:A:G	2.73082e-07	0.502108	-1.36606	3.25075e-05	0.563501	-1.37228	3.67837e-05	0.294073	-1.37368
88259043	chr16:88259043:A:T	5.74657e-08	-0.932193	-1.49035	6.26698e-06	-0.962812	-1.49214	6.82896e-06	-1.27443	-1.48906
88259148	chr16:88259148:A:G	4.08228e-07	0.347466	-0.809368	4.50221e-05	0.375539	-0.858631	5.34211e-05	0.101461	-0.807917
88259363	chr16:88259363:T:G	1.70596e-07	-1.3376e-10	-1.33443	1.83515e-05	-1.3376e-10	-1.38053	2.73764e-05	-1.3376e-10	-1.37498
88259561	chr16:88259561:T:C	5.34497e-07	-1.3376e-10	-0.192402	4.92743e-05	-1.3376e-10	-0.392843	7.92979e-05	-1.3376e-10	-0.31145
88259586	chr16:88259586:C:A	1.99608e-07	-1.3376e-10	-1.17737	2.18908e-05	-1.3376e-10	-1.20418	3.30405e-05	-1.3376e-10	-1.18693
88259696	chr16:88259696:C:T	1.81045e-07	-1.3376e-10	-1.27498	2.07509e-05	-1.3376e-10	-1.25766	3.09228e-05	-1.3376e-10	-1.25317
88259720	chr16:88259720:AGG:A	1.68664e-07	-1.34582	-4.74448e-10	1.85013e-05	-1.3724	-4.74448e-10	2.81761e-05	-1.34619	-4.74448e-10
88259972	chr16:88259972:T:G	1.46244e-07	-1.3376e-10	-1.48845	1.65818e-05	-1.3376e-10	-1.48194	2.47501e-05	-1.3376e-10	-1.47583
88260025	chr16:88260025:T:A	3.28131e-08	-1.49757	-1.48533	3.68929e-06	-1.49548	-1.48933	4.80648e-06	-1.61948	-1.49521
88260179	chr16:88260179:G:C	1.48667e-07	-1.3376e-10	-1.47202	1.71469e-05	-1.3376e-10	-1.44843	2.54511e-05	-1.3376e-10	-1.4479
88260375	chr16:88260375:T:C	2.0269e-07	-1.3376e-10	-1.16205	2.18451e-05	-1.3376e-10	-1.20627	3.28978e-05	-1.3376e-10	-1.19125
88260542	chr16:88260542:T:C	3.45701e-08	-1.48085	-1.44989	3.96163e-06	-1.47344	-1.44015	4.98915e-06	-1.63772	-1.43968
88260703	chr16:88260703:C:G	1.96543e-07	-1.3376e-10	-1.19285	2.10983e-05	-1.3376e-10	-1.24105	3.22827e-05	-1.3376e-10	-1.21013
88260730	chr16:88260730:C:T	5.83317e-08	-1.08041	-1.32717	8.37828e-06	-1.03522	-1.12938	1.00156e-05	-1.18515	-1.19537
88260782	chr16:88260782:C:T	1.60644e-07	-1.39454	-4.74448e-10	1.65026e-05	-1.48673	-4.74448e-10	2.59943e-05	-1.42678	-4.74448e-10
88260844	chr16:88260844:G:A	1.9571e-07	-1.3376e-10	-1.19709	2.10548e-05	-1.3376e-10	-1.24312	3.22047e-05	-1.3376e-10	-1.21255
88260902	chr16:88260902:G:A	9.24998e-07	-1.3376e-10	0.356064	9.27486e-05	-1.3376e-10	0.239647	0.000132773	-1.3376e-10	0.203982
88261306	chr16:88261306:C:T	1.58124e-07	-1.3376e-10	-1.41035	1.76001e-05	-1.3376e-10	-1.42234	2.61293e-05	-1.3376e-10	-1.4216
88261741	chr16:88261741:G:A	1.66754e-07	-1.3376e-10	-1.35721	1.89947e-05	-1.3376e-10	-1.34608	2.83894e-05	-1.3376e-10	-1.33864
88262307	chr16:88262307:C:T	2.69784e-07	-1.3376e-10	-0.876106	3.3629e-05	-1.3376e-10	-0.774856	4.87065e-05	-1.3376e-10	-0.798849
88262314	chr16:88262314:C:T	1.56454e-07	-1.3376e-10	-1.42097	1.72906e-05	-1.3376e-10	-1.44008	2.5512e-05	-1.3376e-10	-1.44551
88262662	chr16:88262662:G:A	1.47955e-07	-1.3376e-10	-1.47682	1.65745e-05	-1.3376e-10	-1.48238	2.45887e-05	-1.3376e-10	-1.48237
88262725	chr16:88262725:A:G	5.92349e-07	-1.3376e-10	-0.089632	7.7331e-05	-1.3376e-10	0.0578488	0.00011657	-1.3376e-10	0.0738304
88262860	chr16:88262860:A:G	2.35799e-07	-1.01075	-4.74448e-10	2.24898e-05	-1.17718	-4.74448e-10	3.79497e-05	-1.0484	-4.74448e-10
88262921	chr16:88262921:T:C	9.97904e-08	-1.39137	-0.47929	9.37165e-06	-1.31596	-0.736602	1.40226e-05	-1.40307	-0.640916
88263084	chr16:88263084:A:G	1.64231e-07	-1.3376e-10	-1.37245	1.80564e-05	-1.3376e-10	-1.39674	2.65896e-05	-1.3376e-10	-1.40414
88263219	chr16:88263219:C:T	3.91072e-08	-1.31951	-1.48791	4.05997e-06	-1.3929	-1.49617	5.20563e-06	-1.53857	-1.49635
88263267	chr16:88263267:A:G	4.1834e-07	-1.3376e-10	-0.437432	4.26653e-05	-1.3376e-10	-0.53686	6.68279e-05	-1.3376e-10	-0.48254
88263279	chr16:88263279:G:A	3.16818e-08	-1.52303	-1.49496	3.59518e-06	-1.51623	-1.49442	4.86762e-06	-1.60767	-1.49439
88263344	chr16:88263344:A:G	4.23577e-07	-1.3376e-10	-0.424993	5.44908e-05	-1.3376e-10	-0.292214	7.7828e-05	-1.3376e-10	-0.33016
88263388	chr16:88263388:C:T	1.10395e-07	-1.60975	-0.159915	1.72351e-05	-1.62597	0.182677	2.40439e-05	-1.61399	0.109207
88263393	chr16:88263393:G:A	1.75785e-07	-1.3376e-10	-1.30447	1.92409e-05	-1.3376e-10	-1.33321	2.89401e-05	-1.3376e-10	-1.31943
88263403	chr16:88263403:T:G	3.16015e-08	-1.57939	-1.44113	3.40908e-06	-1.60018	-1.46362	4.80038e-06	-1.65067	-1.4653
88263438	chr16:88263438:G:A	1.51762e-07	-1.3376e-10	-1.45141	1.73146e-05	-1.3376e-10	-1.43869	2.58876e-05	-1.3376e-10	-1.4309
88263456	chr16:88263456:G:T	3.07373e-06	-1.3376e-10	1.55692	0.000295822	-1.3376e-10	1.39951	0.000419568	-1.3376e-10	1.35456
88264068	chr16:88264068:A:C	1.46029e-07	-1.3376e-10	-1.48992	1.63968e-05	-1.3376e-10	-1.49316	2.43247e-05	-1.3376e-10	-1.49317
88264136	chr16:88264136:A:T	1.47012e-07	-1.3376e-10	-1.48321	1.64688e-05	-1.3376e-10	-1.48878	2.43474e-05	-1.3376e-10	-1.49224
88264483	chr16:88264483:C:T	1.95732e-07	-1.3376e-10	-1.19698	1.97226e-05	-1.3376e-10	-1.30848	2.99411e-05	-1.3376e-10	-1.28543
88264518	chr16:88264518:C:T	4.78051e-08	-1.63995	-0.966647	7.88535e-06	-1.64202	-0.583218	1.11919e-05	-1.61041	-0.659062
88264629	chr16:88264629:C:T	1.97845e-07	-1.3376e-10	-1.18624	1.97787e-05	-1.3376e-10	-1.30564	3.0024e-05	-1.3376e-10	-1.28266
88264664	chr16:88264664:G:A	2.8229e-08	-1.64456	-1.48882	3.12782e-06	-1.65339	-1.49652	4.70003e-06	-1.64266	-1.49443
88264844	chr16:88264844:A:G	3.04156e-08	-1.62505	-1.43372	3.42587e-06	-1.63209	-1.4268	4.91377e-06	-1.64733	-1.44529
88265089	chr16:88265089:C:G	6.06643e-07	-1.3376e-10	-0.0657874	5.6741e-05	-1.3376e-10	-0.251749	8.46042e-05	-1.3376e-10	-0.246677
88265189	chr16:88265189:T:A	2.01823e-07	-1.24865	0.0823143	1.79e-05	-1.33573	-0.0697144	2.55058e-05	-1.47972	0.0339637
88265312	chr16:88265312:G:A	8.12576e-07	-1.3376e-10	0.226482	8.82934e-05	-1.3376e-10	0.19042	0.000128333	-1.3376e-10	0.169971
88265431	chr16:88265431:C:A	1.41333e-07	-1.52261	-4.74448e-10	1.55354e-05	-1.54712	-4.74448e-10	2.40579e-05	-1.5042	-4.74448e-10
88265765	chr16:88265765:C:T	2.94602e-08	-1.64692	-1.44377	3.4211e-06	-1.65376	-1.40652	5.1001e-06	-1.65462	-1.40078
88265845	chr16:88265845:C:T	3.46602e-07	-1.3376e-10	-0.625549	4.40571e-05	-1.3376e-10	-0.504759	6.3394e-05	-1.3376e-10	-0.535292
88265873	chr16:88265873:C:G	6.35694e-08	-1.23603	-1.08556	6.90925e-06	-1.22512	-1.13226	7.65776e-06	-1.5199	-1.12904
88265885	chr16:88265885:A:G	3.8288e-08	-1.64898	-1.17961	5.86793e-06	-1.64677	-0.873976	8.24833e-06	-1.64328	-0.931368
88265948	chr16:88265948:G:A	2.15047e-07	-1.3376e-10	-1.10287	2.05106e-05	-1.3376e-10	-1.2693	3.15529e-05	-1.3376e-10	-1.233
88265950	chr16:88265950:G:A	2.00419e-07	-1.3376e-10	-1.17332	1.95238e-05	-1.3376e-10	-1.31861	2.9929e-05	-1.3376e-10	-1.28583
88265987	chr16:88265987:G:C	5.29672e-08	-1.6511	-0.852954	6.66583e-06	-1.6506	-0.742647	1.0726e-05	-1.59123	-0.720758
88266077	chr16:88266077:T:A	1.46525e-07	-1.3376e-10	-1.48653	1.69134e-05	-1.3376e-10	-1.46214	2.52476e-05	-1.3376e-10	-1.45593
88266354	chr16:88266354:C:T	1.68004e-07	-1.3376e-10	-1.34974	1.78498e-05	-1.3376e-10	-1.40825	2.68824e-05	-1.3376e-10	-1.39319
88266407	chr16:88266407:C:T	3.43461e-07	-1.3376e-10	-0.634656	3.55177e-05	-1.3376e-10	-0.720215	5.5477e-05	-1.3376e-10	-0.668692
88266452	chr16:88266452:C:T	1.62058e-07	-1.3376e-10	-1.38577	1.81824e-05	-1.3376e-10	-1.38979	2.76324e-05	-1.3376e-10	-1.36567
88266504	chr16:88266504:C:T	2.92035e-08	-1.65476	-1.44468	3.79141e-06	-1.65493	-1.30258	5.54302e-06	-1.64231	-1.32981
88266981	chr16:88266981:G:A	5.19474e-07	-1.3376e-10	-0.220912	6.75537e-05	-1.3376e-10	-0.0773236	9.65565e-05	-1.3376e-10	-0.114533
88267045	chr16:88267045:C:T	2.82438e-08	-1.65293	-1.47992	3.12762e-06	-1.65534	-1.49463	4.66943e-06	-1.65044	-1.49319
88267098	chr16:88267098:G:A	1.39945e-07	-1.53248	-4.74448e-10	1.54915e-05	-1.54995	-4.74448e-10	2.2591e-05	-1.56711	-4.74448e-10
88267128	chr16:88267128:G:A	3.07186e-07	-1.3376e-10	-0.746275	3.04684e-05	-1.3376e-10	-0.873555	4.5378e-05	-1.3376e-10	-0.869634
88267331	chr16:88267331:T:C	2.22851e-07	-1.3376e-10	-1.06722	2.08919e-05	-1.3376e-10	-1.25089	3.38916e-05	-1.3376e-10	-1.16149
88267346	chr16:88267346:C:T	2.15902e-07	-1.3376e-10	-1.0989	2.48191e-05	-1.3376e-10	-1.07863	3.60163e-05	-1.3376e-10	-1.10069
88267365	chr16:88267365:G:A	4.46215e-07	-1.3376e-10	-0.372926	5.77173e-05	-1.3376e-10	-0.234688	8.28226e-05	-1.3376e-10	-0.267959
88267626	chr16:88267626:A:C	4.61937e-08	-1.64162	-0.999263	7.99115e-06	-1.65185	-0.56006	1.03264e-05	-1.64662	-0.703339
88267929	chr16:88267929:G:A	1.46653e-07	-1.3376e-10	-1.48566	1.66381e-05	-1.3376e-10	-1.47855	2.47952e-05	-1.3376e-10	-1.47401
88268197	chr16:88268197:A:G	5.37868e-08	-1.63235	-0.85635	9.62714e-06	-1.64667	-0.37899	1.23608e-05	-1.63909	-0.531041
88268315	chr16:88268315:A:G	3.47201e-08	-1.51902	-1.40739	3.94942e-06	-1.55093	-1.36575	5.36653e-06	-1.63357	-1.3709
88268338	chr16:88268338:G:A	4.01473e-08	-1.65157	-1.1296	5.49377e-06	-1.64239	-0.94424	7.79152e-06	-1.65506	-0.976562
88268407	chr16:88268407:C:T	5.16923e-08	-1.62729	-0.901131	9.00548e-06	-1.64288	-0.449528	1.16329e-05	-1.63587	-0.594956
88268620	chr16:88268620:A:T	1.45922e-07	-1.3376e-10	-1.49066	1.63771e-05	-1.3376e-10	-1.49436	2.42539e-05	-1.3376e-10	-1.49608
88268797	chr16:88268797:C:T	1.80958e-07	-1.3376e-10	-1.27546	2.06693e-05	-1.3376e-10	-1.2616	3.19123e-05	-1.3376e-10	-1.22167
88268868	chr16:88268868:G:A	2.03067e-07	-1.3376e-10	-1.16019	2.32789e-05	-1.3376e-10	-1.1427	3.3842e-05	-1.3376e-10	-1.16296
88269154	chr16:88269154:G:A	8.38482e-08	-1.59306	-0.451664	1.31715e-05	-1.56966	-0.142528	1.70738e-05	-1.62902	-0.218098
88269218	chr16:88269218:G:A	1.9519e-07	-1.3376e-10	-1.19975	1.96715e-05	-1.3376e-10	-1.31107	2.98233e-05	-1.3376e-10	-1.28937
88269270	chr16:88269270:T:A	3.61347e-07	-1.3376e-10	-0.58389	3.68605e-05	-1.3376e-10	-0.683106	5.76559e-05	-1.3376e-10	-0.630169
88269665	chr16:88269665:C:T	2.80247e-08	-1.65326	-1.48738	3.12136e-06	-1.65531	-1.49666	4.65818e-06	-1.64969	-1.49634
88269691	chr16:88269691:C:T	8.22713e-08	-1.63448	-0.429222	9.48484e-06	-1.645	-0.395551	1.51554e-05	-1.60973	-0.356574
88269846	chr16:88269846:C:T	2.03028e-07	-1.16038	-4.74448e-10	1.97976e-05	-1.30469	-4.74448e-10	3.27459e-05	-1.19588	-4.74448e-10
88270087	chr16:88270087:T:C	1.45361e-07	-1.3376e-10	-1.49451	1.63486e-05	-1.3376e-10	-1.4961	2.42534e-05	-1.3376e-10	-1.4961
88270380	chr16:88270380:C:T	1.85552e-07	-1.3376e-10	-1.25039	1.89345e-05	-1.3376e-10	-1.34926	2.86378e-05	-1.3376e-10	-1.32993
88270543	chr16:88270543:G:C	1.75255e-07	-1.3376e-10	-1.30749	1.91216e-05	-1.3376e-10	-1.33942	2.87928e-05	-1.3376e-10	-1.32454
88270618	chr16:88270618:G:C	1.45456e-07	-1.3376e-10	-1.49385	1.63543e-05	-1.3376e-10	-1.49575	2.4262e-05	-1.3376e-10	-1.49575
88270621	chr16:88270621:T:A	4.82225e-07	-1.3376e-10	-0.295318	6.21248e-05	-1.3376e-10	-0.161101	8.87226e-05	-1.3376e-10	-0.199146
88270678	chr16:88270678:A:G	7.87987e-08	-1.6516	-0.455234	9.20339e-06	-1.65501	-0.415659	1.45121e-05	-1.63256	-0.377117
88270703	chr16:88270703:C:T	4.84787e-08	-1.63819	-0.95441	7.86734e-06	-1.62045	-0.607078	1.05197e-05	-1.65405	-0.677361
88270827	chr16:88270827:C:G	1.51304e-07	-1.3376e-10	-1.45444	1.64396e-05	-1.3376e-10	-1.49056	2.45836e-05	-1.3376e-10	-1.48258
88270936	chr16:88270936:G:T	1.1811e-06	-1.3376e-10	0.60047	0.000121678	-1.3376e-10	0.511129	0.000174292	-1.3376e-10	0.476073
88271168	chr16:88271168:C:T	3.89584e-06	-1.3376e-10	1.79394	0.00071649	-1.3376e-10	2.28412	0.00110186	-1.3376e-10	2.3201
88271189	chr16:88271189:C:T	2.76411e-07	-1.3376e-10	-0.851839	2.73908e-05	-1.3376e-10	-0.980039	4.06966e-05	-1.3376e-10	-0.978517
88271337	chr16:88271337:C:T	1.65339e-07	-1.3376e-10	-1.36573	1.85898e-05	-1.3376e-10	-1.36763	2.75097e-05	-1.3376e-10	-1.37012
88271651	chr16:88271651:C:G	1.4756e-07	-1.3376e-10	-1.4795	1.68522e-05	-1.3376e-10	-1.46576	2.4875e-05	-1.3376e-10	-1.4708
88271944	chr16:88271944:G:A	1.27343e-07	-1.62685	-4.74448e-10	1.48405e-05	-1.59288	-4.74448e-10	2.2193e-05	-1.58488	-4.74448e-10
88272786	chr16:88272786:A:G	2.65104e-07	-1.3376e-10	-0.893607	3.55961e-05	-1.3376e-10	-0.718009	5.24975e-05	-1.3376e-10	-0.723895
88273094	chr16:88273094:T:C	1.48566e-07	-1.3376e-10	-1.4727	1.66324e-05	-1.3376e-10	-1.47889	2.45345e-05	-1.3376e-10	-1.48458
88273279	chr16:88273279:A:G	4.26872e-08	-1.34575	-1.37408	4.82832e-06	-1.26853	-1.44722	6.5006e-06	-1.37296	-1.43981
88273328	chr16:88273328:A:G	3.05968e-07	-1.3376e-10	-0.750246	3.16744e-05	-1.3376e-10	-0.834737	4.93044e-05	-1.3376e-10	-0.786648
88273618	chr16:88273618:A:G	1.70671e-07	-1.42036	0.0863718	3.70671e-05	-1.37254	0.695022	4.56776e-05	-1.4282	0.565144
88273891	chr16:88273891:G:A	9.78388e-08	-1.42023	-0.470176	2.08452e-05	-1.36897	0.115845	2.49252e-05	-1.42697	-0.041812
88274098	chr16:88274098:T:C	3.64081e-07	-1.3376e-10	-0.576351	3.72563e-05	-1.3376e-10	-0.672426	5.83047e-05	-1.3376e-10	-0.618977
88274103	chr16:88274103:A:G	2.12748e-07	-1.32249	0.208873	2.69259e-05	-1.27828	0.281124	3.42844e-05	-1.43275	0.282774
88274139	chr16:88274139:C:T	1.71379e-07	-1.3376e-10	-1.32985	2.06742e-05	-1.3376e-10	-1.26136	3.13857e-05	-1.3376e-10	-1.23831
88274147	chr16:88274147:T:C	4.24161e-07	-1.13741	0.713794	5.30476e-05	-1.07227	0.753217	6.58495e-05	-1.27266	0.775373
88274219	chr16:88274219:A:G	2.89862e-07	-1.64342	0.839096	4.80174e-05	-1.64549	1.22681	7.3465e-05	-1.6483	1.26045
88274566	chr16:88274566:G:A	1.49982e-07	-1.07602	-0.387192	3.12609e-05	-1.03929	0.191416	3.57754e-05	-1.16261	0.0552122
88274957	chr16:88274957:G:A	4.46987e-07	-0.909754	0.538556	5.15217e-05	-0.89011	0.541867	6.12038e-05	-1.15864	0.588193
88275213	chr16:88275213:C:T	1.45383e-07	-1.3376e-10	-1.49435	1.65026e-05	-1.3376e-10	-1.48673	2.46129e-05	-1.3376e-10	-1.48139
88275216	chr16:88275216:A:G	2.92062e-07	-1.3376e-10	-0.796761	2.8956e-05	-1.3376e-10	-0.92447	4.50859e-05	-1.3376e-10	-0.876092
88275226	chr16:88275226:A:G	1.45775e-07	-1.3376e-10	-1.49166	1.66233e-05	-1.3376e-10	-1.47944	2.48259e-05	-1.3376e-10	-1.47277
88275701	chr16:88275701:G:C	1.52255e-07	-1.3376e-10	-1.44817	1.80313e-05	-1.3376e-10	-1.39814	2.7138e-05	-1.3376e-10	-1.38372
88275844	chr16:88275844:A:G	1.12068e-07	-1.29064	-0.463982	2.27976e-05	-1.25979	0.0961972	2.66013e-05	-1.35706	-0.0466345
88276169	chr16:88276169:C:T	9.50102e-08	-1.38167	-0.538071	1.86733e-05	-1.3607	-0.00244911	2.24996e-05	-1.4411	-0.130065
88276348	chr16:88276348:G:A	1.25742e-07	-1.63949	-4.74448e-10	1.43915e-05	-1.62361	-4.74448e-10	2.10923e-05	-1.63575	-4.74448e-10
88276429	chr16:88276429:C:T	5.06856e-08	-1.15615	-1.39194	6.31538e-06	-1.13353	-1.31373	9.3871e-06	-1.11612	-1.32921
88276445	chr16:88276445:C:T	1.95346e-07	-1.3376e-10	-1.19896	2.2486e-05	-1.3376e-10	-1.17735	3.47815e-05	-1.3376e-10	-1.13558
88276621	chr16:88276621:C:T	3.71326e-08	-1.61249	-1.24674	4.02218e-06	-1.60757	-1.29085	5.8246e-06	-1.64549	-1.27708
88276710	chr16:88276710:G:A	3.3295e-07	-1.3376e-10	-0.665734	3.4267e-05	-1.3376e-10	-0.756062	5.34646e-05	-1.3376e-10	-0.70564
88276821	chr16:88276821:G:A	1.48731e-07	-1.3376e-10	-1.47159	1.63556e-05	-1.3376e-10	-1.49568	2.44086e-05	-1.3376e-10	-1.48973
88276847	chr16:88276847:A:G	1.57327e-07	-1.3376e-10	-1.4154	1.72715e-05	-1.3376e-10	-1.44119	2.56324e-05	-1.3376e-10	-1.4408
88277161	chr16:88277161:A:G	1.85002e-07	-1.3376e-10	-1.25336	2.19375e-05	-1.3376e-10	-1.20205	3.19324e-05	-1.3376e-10	-1.22104
88279141	chr16:88279141:C:T	1.76421e-07	-1.3376e-10	-1.30085	1.91486e-05	-1.3376e-10	-1.33802	2.917e-05	-1.3376e-10	-1.31152
88279356	chr16:88279356:C:T	7.35254e-08	-0.984621	-1.19148	1.23793e-05	-0.936897	-0.837327	1.44277e-05	-1.08121	-0.934302
88279463	chr16:88279463:C:T	3.50681e-07	-1.3376e-10	-0.613852	3.27237e-05	-1.3376e-10	-0.802147	5.09158e-05	-1.3376e-10	-0.754487
88280071	chr16:88280071:C:T	1.39175e-07	-1.01381	-0.524187	2.84364e-05	-0.972605	0.0300272	3.1958e-05	-1.11032	-0.10992
88280239	chr16:88280239:C:T	3.52484e-08	-1.42114	-1.49017	4.04531e-06	-1.39846	-1.49423	5.99621e-06	-1.40046	-1.49308
88280644	chr16:88280644:A:C	4.06556e-08	-1.46494	-1.30365	4.44773e-06	-1.3924	-1.40545	6.39209e-06	-1.4666	-1.363
88280742	chr16:88280742:G:A	1.41907e-07	-1.34621	-0.172343	3.08408e-05	-1.31531	0.453903	3.58558e-05	-1.41103	0.305878
88280901	chr16:88280901:G:C	4.57964e-08	-1.1628	-1.48673	5.34698e-06	-1.13494	-1.47877	7.93767e-06	-1.13078	-1.48226
88281056	chr16:88281056:C:T	1.93799e-07	-1.3376e-10	-1.20691	1.90422e-05	-1.3376e-10	-1.34359	2.97367e-05	-1.3376e-10	-1.29228
88281867	chr16:88281867:G:A	3.62006e-08	-1.47661	-1.40804	4.04735e-06	-1.46862	-1.42356	5.05109e-06	-1.64121	-1.42384
88281909	chr16:88281909:G:C	3.07662e-07	-1.65534	0.910616	4.18689e-05	-1.65508	1.09937	7.37777e-05	-1.61824	1.23464
88282008	chr16:88282008:AC:A	1.99893e-07	-1.3376e-10	-1.17595	2.1605e-05	-1.3376e-10	-1.21732	3.25243e-05	-1.3376e-10	-1.20267
88282119	chr16:88282119:A:G	1.70788e-07	-1.33331	-4.74448e-10	2.03377e-05	-1.27777	-4.74448e-10	3.03772e-05	-1.27097	-4.74448e-10
88282128	chr16:88282128:C:T	1.74716e-07	-1.3376e-10	-1.31057	2.01937e-05	-1.3376e-10	-1.28487	3.01598e-05	-1.3376e-10	-1.27815
88282342	chr16:88282342:C:T	1.46167e-07	-1.3376e-10	-1.48898	1.66026e-05	-1.3376e-10	-1.48069	2.45788e-05	-1.3376e-10	-1.48278
88282536	chr16:88282536:A:C	3.29782e-07	-1.3376e-10	-0.675295	3.39149e-05	-1.3376e-10	-0.766391	5.28688e-05	-1.3376e-10	-0.716847
88282643	chr16:88282643:A:G	2.51793e-07	-1.3376e-10	-0.945118	2.53526e-05	-1.3376e-10	-1.05737	3.76737e-05	-1.3376e-10	-1.0557
88282699	chr16:88282699:C:T	4.03345e-07	-1.3376e-10	-0.473935	4.06162e-05	-1.3376e-10	-0.586078	6.4417e-05	-1.3376e-10	-0.519282
88282796	chr16:88282796:G:T	1.54569e-07	-1.3376e-10	-1.43308	1.84247e-05	-1.3376e-10	-1.37656	2.76606e-05	-1.3376e-10	-1.36465
88283004	chr16:88283004:C:T	3.12465e-07	-1.3376e-10	-0.729234	3.3478e-05	-1.3376e-10	-0.779358	4.87986e-05	-1.3376e-10	-0.796959
88283023	chr16:88283023:TA:T	2.88814e-07	-1.3376e-10	-0.807945	3.10127e-05	-1.3376e-10	-0.855849	4.5163e-05	-1.3376e-10	-0.874382
88283029	chr16:88283029:A:C	5.5339e-08	-0.963644	-1.49661	6.52316e-06	-0.922001	-1.49289	9.58822e-06	-0.930313	-1.49381
88283043	chr16:88283043:C:T	3.97191e-08	-1.37971	-1.41219	4.58031e-06	-1.29813	-1.47035	6.38953e-06	-1.38284	-1.44716
88283164	chr16:88283164:G:C	2.16004e-07	-1.3376e-10	-1.09843	2.16422e-05	-1.3376e-10	-1.2156	3.29907e-05	-1.3376e-10	-1.18843
88283209	chr16:88283209:T:C	2.00472e-07	-1.3376e-10	-1.17305	2.0502e-05	-1.3376e-10	-1.26972	3.12838e-05	-1.3376e-10	-1.24156
88283415	chr16:88283415:G:A	1.45116e-07	-1.3376e-10	-1.4962	1.63992e-05	-1.3376e-10	-1.49301	2.43051e-05	-1.3376e-10	-1.49397
88283668	chr16:88283668:G:A	1.52738e-07	-1.3376e-10	-1.445	1.81247e-05	-1.3376e-10	-1.39297	2.71867e-05	-1.3376e-10	-1.38193
88283679	chr16:88283679:T:G	5.77306e-08	-1.60657	-0.811373	7.24232e-06	-1.6015	-0.708809	1.0902e-05	-1.6507	-0.645019
88283758	chr16:88283758:C:T	1.45626e-07	-1.3376e-10	-1.49268	1.66712e-05	-1.3376e-10	-1.47657	2.44326e-05	-1.3376e-10	-1.48874
88284366	chr16:88284366:G:A	1.49305e-07	-1.3376e-10	-1.46774	1.70627e-05	-1.3376e-10	-1.45335	2.52238e-05	-1.3376e-10	-1.45687
88284757	chr16:88284757:C:T	1.49392e-07	-1.3376e-10	-1.46715	1.66031e-05	-1.3376e-10	-1.48066	2.47045e-05	-1.3376e-10	-1.47767
88284938	chr16:88284938:G:A	4.34746e-08	-1.5672	-1.13435	4.70323e-06	-1.55796	-1.18404	6.43505e-06	-1.65532	-1.16759
88285042	chr16:88285042:T:C	3.90405e-07	-1.6494	1.14285	5.38066e-05	-1.64635	1.3415	9.81202e-05	-1.58311	1.48464
88285235	chr16:88285235:A:G	1.45595e-07	-1.3376e-10	-1.4929	1.6345e-05	-1.3376e-10	-1.49632	2.42608e-05	-1.3376e-10	-1.4958
88285543	chr16:88285543:C:T	1.60101e-07	-1.3376e-10	-1.39792	1.77461e-05	-1.3376e-10	-1.41408	2.61744e-05	-1.3376e-10	-1.41988
88285848	chr16:88285848:G:A	1.48163e-07	-1.47542	-4.74448e-10	1.62701e-05	-1.50092	-4.74448e-10	2.52971e-05	-1.45397	-4.74448e-10
88285953	chr16:88285953:A:G	3.41176e-08	-1.46416	-1.47975	4.09054e-06	-1.38492	-1.49665	5.63036e-06	-1.46552	-1.49097
88286036	chr16:88286036:G:A	3.93201e-08	-1.32754	-1.47445	4.79848e-06	-1.22609	-1.49585	6.47933e-06	-1.32942	-1.48662
88286199	chr16:88286199:T:C	2.76393e-07	-1.3376e-10	-0.851906	2.97271e-05	-1.3376e-10	-0.898187	4.68963e-05	-1.3376e-10	-0.836721
88286406	chr16:88286406:C:T	1.45855e-07	-1.3376e-10	-1.49112	1.65609e-05	-1.3376e-10	-1.4832	2.45215e-05	-1.3376e-10	-1.48511
88286430	chr16:88286430:C:G	2.96095e-07	-1.3376e-10	-0.783049	3.16013e-05	-1.3376e-10	-0.837047	4.99678e-05	-1.3376e-10	-0.773283
88286449	chr16:88286449:A:G	2.68799e-07	-1.3376e-10	-0.879764	2.8937e-05	-1.3376e-10	-0.925126	4.5591e-05	-1.3376e-10	-0.86495
88286537	chr16:88286537:G:A	1.52457e-07	-1.3376e-10	-1.44684	1.8404e-05	-1.3376e-10	-1.37768	2.66052e-05	-1.3376e-10	-1.40356
88286719	chr16:88286719:G:C	1.5413e-07	-1.3376e-10	-1.43593	1.87836e-05	-1.3376e-10	-1.35726	2.71006e-05	-1.3376e-10	-1.38511
88286850	chr16:88286850:A:G	2.59388e-06	-1.3376e-10	1.38718	0.000328371	-1.3376e-10	1.5039	0.000461994	-1.3376e-10	1.45089
88287014	chr16:88287014:T:C	7.53038e-07	-1.62426	1.77465	8.76911e-05	-1.61831	1.80188	0.000173396	-1.52243	1.99334
88287089	chr16:88287089:C:A	4.55491e-08	-1.1701	-1.48484	5.71953e-06	-1.04996	-1.4964	7.5244e-06	-1.17292	-1.49359
88287256	chr16:88287256:G:C	6.48899e-07	-1.62399	1.62554	7.51163e-05	-1.61712	1.64591	0.000148214	-1.52	1.83399
88287305	chr16:88287305:A:T	1.29782e-07	-1.62936	0.0214931	2.20553e-05	-1.62991	0.433214	3.10771e-05	-1.59718	0.348994
88287370	chr16:88287370:T:C	1.47915e-07	-1.3376e-10	-1.47709	1.74515e-05	-1.3376e-10	-1.43082	2.51134e-05	-1.3376e-10	-1.46126
88287385	chr16:88287385:T:A	1.47342e-07	-1.3376e-10	-1.48097	1.63448e-05	-1.3376e-10	-1.49633	2.43007e-05	-1.3376e-10	-1.49415
88287421	chr16:88287421:C:T	1.25776e-07	-1.63923	-4.74448e-10	1.41089e-05	-1.64344	-4.74448e-10	2.1269e-05	-1.62741	-4.74448e-10
88287538	chr16:88287538:C:T	1.50394e-07	-1.3376e-10	-1.46047	1.648e-05	-1.3376e-10	-1.4881	2.45905e-05	-1.3376e-10	-1.4823
88287561	chr16:88287561:A:T	1.49098e-07	-1.63711	0.167989	2.57025e-05	-1.63753	0.593871	3.58988e-05	-1.60901	0.505055
88287570	chr16:88287570:C:T	1.46891e-07	-1.3376e-10	-1.48403	1.72203e-05	-1.3376e-10	-1.44416	2.48732e-05	-1.3376e-10	-1.47087
88287599	chr16:88287599:T:C	1.91354e-07	-1.3376e-10	-1.2196	2.24005e-05	-1.3376e-10	-1.18116	3.38594e-05	-1.3376e-10	-1.16244
88287607	chr16:88287607:A:G	1.47916e-07	-1.3376e-10	-1.47708	1.74511e-05	-1.3376e-10	-1.43084	2.51149e-05	-1.3376e-10	-1.4612
88287632	chr16:88287632:G:A	1.31093e-06	0.704766	-4.74448e-10	0.000117857	0.47923	-4.74448e-10	0.000250642	0.839366	-4.74448e-10
88287830	chr16:88287830:C:T	9.69684e-07	-1.64598	2.04922	0.000112163	-1.64294	2.07265	0.000216629	-1.57433	2.26785
88288270	chr16:88288270:CAGT:C	1.46414e-07	-1.3376e-10	-1.48729	1.66695e-05	-1.3376e-10	-1.47667	2.46633e-05	-1.3376e-10	-1.47934
88288445	chr16:88288445:T:A	1.53039e-07	-1.3376e-10	-1.44303	1.75026e-05	-1.3376e-10	-1.4279	2.6189e-05	-1.3376e-10	-1.41932
88288446	chr16:88288446:A:G	3.87076e-08	-1.54932	-1.26838	4.19359e-06	-1.54097	-1.31572	5.52295e-06	-1.65462	-1.32113
88288542	chr16:88288542:A:G	1.31769e-07	-1.59267	-4.74448e-10	1.51629e-05	-1.57139	-4.74448e-10	2.22498e-05	-1.58233	-4.74448e-10
88288774	chr16:88288774:A:G	1.61519e-07	-1.3376e-10	-1.38911	1.71579e-05	-1.3376e-10	-1.44779	2.57296e-05	-1.3376e-10	-1.43702
88288925	chr16:88288925:C:A	1.45459e-07	-1.3376e-10	-1.49383	1.6574e-05	-1.3376e-10	-1.48241	2.46155e-05	-1.3376e-10	-1.48129
88289140	chr16:88289140:G:A	4.43388e-07	-0.379282	-4.74448e-10	7.66345e-05	0.048802	-4.74448e-10	0.000124624	0.140642	-4.74448e-10
88289180	chr16:88289180:TTGA:T	1.68246e-07	-1.3376e-10	-1.3483	1.77457e-05	-1.3376e-10	-1.4141	2.67462e-05	-1.3376e-10	-1.39827
88289251	chr16:88289251:G:C	2.07635e-07	-1.3376e-10	-1.13795	2.08366e-05	-1.3376e-10	-1.25353	3.18484e-05	-1.3376e-10	-1.22367
88289283	chr16:88289283:T:G	1.62775e-07	-1.3376e-10	-1.38136	1.80283e-05	-1.3376e-10	-1.3983	2.65698e-05	-1.3376e-10	-1.40489
88289301	chr16:88289301:TGAG:T	1.68675e-07	-1.3376e-10	-1.34575	1.86136e-05	-1.3376e-10	-1.36635	2.74029e-05	-1.3376e-10	-1.37401
88289393	chr16:88289393:A:T	1.46824e-07	-1.3376e-10	-1.48449	1.67372e-05	-1.3376e-10	-1.47261	2.47569e-05	-1.3376e-10	-1.47556
88289633	chr16:88289633:G:A	3.67654e-07	-1.3376e-10	-0.566586	3.52124e-05	-1.3376e-10	-0.728847	5.23427e-05	-1.3376e-10	-0.726849
88289675	chr16:88289675:A:C	1.64346e-07	-1.3376e-10	-1.37175	1.7004e-05	-1.3376e-10	-1.4568	2.61323e-05	-1.3376e-10	-1.42149
88289717	chr16:88289717:T:C	8.34258e-07	-1.61375	1.86656	8.95316e-05	-1.60257	1.80692	0.000182511	-1.50057	2.02272
88290906	chr16:88290906:A:G	6.99889e-07	-1.3376e-10	0.0771945	7.16005e-05	-1.3376e-10	-0.0191436	0.000107879	-1.3376e-10	-0.00365413
88291147	chr16:88291147:C:T	1.47188e-07	-1.3376e-10	-1.48202	1.63414e-05	-1.3376e-10	-1.49654	2.43197e-05	-1.3376e-10	-1.49337
88291148	chr16:88291148:G:A	1.17135e-07	-1.63323	-0.0771706	1.87493e-05	-1.63066	0.271575	2.58996e-05	-1.60186	0.171425
88291181	chr16:88291181:C:A	2.86718e-07	-1.3376e-10	-0.81523	3.63658e-05	-1.3376e-10	-0.696617	5.63635e-05	-1.3376e-10	-0.65284
88291468	chr16:88291468:G:A	4.58636e-08	-1.63658	-1.01148	5.16276e-06	-1.63433	-1.01445	7.6112e-06	-1.62975	-1.02529
88291689	chr16:88291689:G:A	1.50747e-07	-1.3376e-10	-1.45813	1.64966e-05	-1.3376e-10	-1.48709	2.46219e-05	-1.3376e-10	-1.48102
88291727	chr16:88291727:G:A	1.47232e-07	-1.3376e-10	-1.48172	1.63415e-05	-1.3376e-10	-1.49654	2.43198e-05	-1.3376e-10	-1.49337
88291748	chr16:88291748:G:A	3.02759e-08	-1.59562	-1.46776	3.51621e-06	-1.55092	-1.48194	4.9285e-06	-1.60753	-1.48209
88292349	chr16:88292349:T:A	4.45597e-08	-1.61958	-1.05732	7.09462e-06	-1.608	-0.722909	9.35189e-06	-1.63957	-0.809516
88292390	chr16:88292390:G:A	4.21887e-07	-1.3376e-10	-0.42899	4.4238e-05	-1.3376e-10	-0.500661	6.85053e-05	-1.3376e-10	-0.45775
88292560	chr16:88292560:C:T	3.12683e-07	-1.57831	0.849768	3.53486e-05	-1.55894	0.833956	6.75671e-05	-1.43058	0.959044
88293083	chr16:88293083:A:G	3.68077e-07	-1.3376e-10	-0.565435	3.52657e-05	-1.3376e-10	-0.727334	5.2416e-05	-1.3376e-10	-0.725448
88293385	chr16:88293385:T:G	9.3389e-07	-1.3376e-10	0.365631	0.000101999	-1.3376e-10	0.334717	0.000159182	-1.3376e-10	0.38539
88293436	chr16:88293436:G:A	1.47583e-07	-1.3376e-10	-1.47934	1.64476e-05	-1.3376e-10	-1.49007	2.44491e-05	-1.3376e-10	-1.48807
88293570	chr16:88293570:G:C	1.63634e-07	-1.3761	-4.74448e-10	1.6816e-05	-1.46792	-4.74448e-10	2.64636e-05	-1.40889	-4.74448e-10
88293614	chr16:88293614:G:A	3.81143e-07	-1.3376e-10	-0.530552	3.63979e-05	-1.3376e-10	-0.695735	5.40839e-05	-1.3376e-10	-0.694125
88293816	chr16:88293816:G:T	4.43128e-07	-1.63885	1.25898	4.94039e-05	-1.63038	1.24017	9.18886e-05	-1.54855	1.38447
88293859	chr16:88293859:G:C	3.2203e-07	-1.3376e-10	-0.699082	3.13927e-05	-1.3376e-10	-0.843671	4.66505e-05	-1.3376e-10	-0.841978
88293921	chr16:88293921:C:T	3.90443e-07	-1.3376e-10	-0.506447	3.71747e-05	-1.3376e-10	-0.674618	5.52476e-05	-1.3376e-10	-0.672836
88294202	chr16:88294202:T:G	4.04237e-08	-1.6553	-1.11901	4.41375e-06	-1.65522	-1.1503	7.30755e-06	-1.56104	-1.13471
88294436	chr16:88294436:C:T	1.56915e-06	-1.3376e-10	0.884564	0.00019641	-1.3376e-10	0.989959	0.000277754	-1.3376e-10	0.942075
88294765	chr16:88294765:G:A	9.92236e-07	-1.3376e-10	0.426233	9.61508e-05	-1.3376e-10	0.275672	0.000153629	-1.3376e-10	0.349881
88295016	chr16:88295016:G:C	1.88888e-07	-1.3376e-10	-1.23257	2.20767e-05	-1.3376e-10	-1.19572	3.33688e-05	-1.3376e-10	-1.17704
88295672	chr16:88295672:A:G	4.59788e-08	-1.39524	-1.25031	4.77557e-06	-1.41608	-1.31065	6.11414e-06	-1.60233	-1.27173
88296054	chr16:88296054:C:T	3.05479e-07	-1.65522	0.903377	4.83507e-05	-1.65302	1.24125	7.34861e-05	-1.64249	1.25493
88296139	chr16:88296139:G:A	1.54218e-07	-1.3376e-10	-1.43536	1.78357e-05	-1.3376e-10	-1.40904	2.62756e-05	-1.3376e-10	-1.41602
88296314	chr16:88296314:G:T	4.29113e-07	-1.3376e-10	-0.412008	4.10943e-05	-1.3376e-10	-0.574377	6.3327e-05	-1.3376e-10	-0.536349
88296560	chr16:88296560:AC:A	1.50454e-07	-1.3376e-10	-1.46007	1.67884e-05	-1.3376e-10	-1.46956	2.47751e-05	-1.3376e-10	-1.47482
88296580	chr16:88296580:G:A	1.64554e-07	-1.3376e-10	-1.37049	1.93952e-05	-1.3376e-10	-1.32522	2.8487e-05	-1.3376e-10	-1.33521
88296721	chr16:88296721:C:T	5.06221e-07	-1.3376e-10	-0.246755	4.82614e-05	-1.3376e-10	-0.413614	7.52356e-05	-1.3376e-10	-0.364036
88296743	chr16:88296743:A:G	4.93293e-07	-1.63007	1.35745	0.000104025	-1.63798	1.99236	0.00013817	-1.65493	1.89876
88296833	chr16:88296833:C:G	1.25464e-06	-1.3376e-10	0.660874	0.000120014	-1.3376e-10	0.497362	0.000193495	-1.3376e-10	0.58059
88296840	chr16:88296840:ACG:A	1.55064e-07	-1.3376e-10	-1.42989	1.76054e-05	-1.3376e-10	-1.42204	2.62876e-05	-1.3376e-10	-1.41556
88296861	chr16:88296861:G:T	1.45837e-07	-1.3376e-10	-1.49124	1.67425e-05	-1.3376e-10	-1.47229	2.46009e-05	-1.3376e-10	-1.48188
88296907	chr16:88296907:G:A	3.06048e-07	-1.62551	0.875528	5.67132e-05	-1.63457	1.38234	7.66014e-05	-1.65055	1.3045
88296972	chr16:88296972:G:C	1.47746e-07	-1.3376e-10	-1.47823	1.63548e-05	-1.3376e-10	-1.49572	2.42829e-05	-1.3376e-10	-1.49489
88297029	chr16:88297029:A:G	1.73803e-07	-1.3376e-10	-1.3158	2.06572e-05	-1.3376e-10	-1.26218	3.02621e-05	-1.3376e-10	-1.27476
88297271	chr16:88297271:G:T	3.89039e-07	-1.3376e-10	-0.510047	3.82864e-05	-1.3376e-10	-0.645151	5.94584e-05	-1.3376e-10	-0.599385
88297596	chr16:88297596:G:A	6.14862e-07	-1.3376e-10	-0.0523301	6.64213e-05	-1.3376e-10	-0.0942275	9.64638e-05	-1.3376e-10	-0.115493
88297695	chr16:88297695:G:C	4.57599e-08	-1.62657	-1.02374	5.15025e-06	-1.62218	-1.02902	7.36791e-06	-1.64008	-1.04744
88297909	chr16:88297909:A:G	1.54736e-07	-1.56946	0.137452	2.24246e-05	-1.59215	0.412061	3.26199e-05	-1.64992	0.450177
88298034	chr16:88298034:C:A	1.85727e-07	-1.57761	0.328153	2.71792e-05	-1.60031	0.612513	4.0498e-05	-1.65183	0.668421
88298114	chr16:88298114:C:T	1.32512e-07	-1.58706	-4.74448e-10	1.47661e-05	-1.59791	-4.74448e-10	2.16236e-05	-1.61088	-4.74448e-10
88298176	chr16:88298176:G:A	1.45519e-07	-1.3376e-10	-1.49342	1.65273e-05	-1.3376e-10	-1.48523	2.43681e-05	-1.3376e-10	-1.49139
88298197	chr16:88298197:G:T	1.50903e-07	-1.3376e-10	-1.45709	1.67507e-05	-1.3376e-10	-1.47181	2.48033e-05	-1.3376e-10	-1.47368
88298677	chr16:88298677:A:G	1.68796e-07	-1.3376e-10	-1.34504	1.8094e-05	-1.3376e-10	-1.39467	2.6961e-05	-1.3376e-10	-1.39027
88298708	chr16:88298708:C:G	2.81946e-07	-1.3376e-10	-0.832014	2.90902e-05	-1.3376e-10	-0.919844	4.47287e-05	-1.3376e-10	-0.884044
88298873	chr16:88298873:T:C	1.92265e-07	-1.49847	0.283617	2.7424e-05	-1.53265	0.553822	3.90271e-05	-1.62334	0.602936
88298969	chr16:88298969:C:T	5.15617e-07	-1.3376e-10	-0.228364	4.50599e-05	-1.3376e-10	-0.482254	6.92919e-05	-1.3376e-10	-0.446333
88299582	chr16:88299582:G:A	1.94201e-06	-1.3376e-10	1.09775	0.000214604	-1.3376e-10	1.07855	0.000301293	-1.3376e-10	1.02342
88299607	chr16:88299607:G:C	5.20418e-08	-1.65146	-0.870216	5.47046e-06	-1.64935	-0.941536	8.76602e-06	-1.59945	-0.914323
88299629	chr16:88299629:G:A	1.45249e-07	-1.3376e-10	-1.49528	1.64451e-05	-1.3376e-10	-1.49022	2.43273e-05	-1.3376e-10	-1.49306
88299754	chr16:88299754:C:T	1.52911e-07	-1.3376e-10	-1.44387	1.74337e-05	-1.3376e-10	-1.43184	2.55739e-05	-1.3376e-10	-1.44309
88299833	chr16:88299833:C:A	1.61241e-07	-1.39083	-4.74448e-10	1.73109e-05	-1.43891	-4.74448e-10	2.6351e-05	-1.41315	-4.74448e-10
88300222	chr16:88300222:G:A	1.63981e-07	-1.3376e-10	-1.37398	1.80068e-05	-1.3376e-10	-1.3995	2.68362e-05	-1.3376e-10	-1.39491
88300264	chr16:88300264:C:T	1.58542e-07	-1.3376e-10	-1.40771	1.74662e-05	-1.3376e-10	-1.42998	2.60152e-05	-1.3376e-10	-1.42598
88300506	chr16:88300506:A:C	6.24903e-08	-1.58618	-0.752535	7.83854e-06	-1.61216	-0.619036	1.11278e-05	-1.65228	-0.622937
88300549	chr16:88300549:G:A	2.37792e-07	-1.3376e-10	-1.00233	2.4224e-05	-1.3376e-10	-1.1029	3.73439e-05	-1.3376e-10	-1.06449
88300835	chr16:88300835:C:T	2.92163e-08	-1.62263	-1.47637	3.34614e-06	-1.6393	-1.44313	4.87984e-06	-1.65373	-1.44582
88301354	chr16:88301354:C:A	1.56535e-07	-1.3376e-10	-1.42045	1.90705e-05	-1.3376e-10	-1.3421	2.76114e-05	-1.3376e-10	-1.36643
88301356	chr16:88301356:A:G	3.68416e-08	-1.63989	-1.22721	3.9737e-06	-1.64025	-1.2703	7.00108e-06	-1.49042	-1.24818
88301406	chr16:88301406:G:A	1.69862e-07	-1.3376e-10	-1.33874	2.00788e-05	-1.3376e-10	-1.29058	2.95146e-05	-1.3376e-10	-1.29978
88301433	chr16:88301433:T:C	1.77354e-07	-1.29558	-4.74448e-10	1.97087e-05	-1.30919	-4.74448e-10	3.0177e-05	-1.27758	-4.74448e-10
88302162	chr16:88302162:G:A	1.50119e-07	-1.3376e-10	-1.4623	1.67844e-05	-1.3376e-10	-1.46979	2.47699e-05	-1.3376e-10	-1.47503
88302170	chr16:88302170:C:T	2.63506e-07	-1.3759	0.476248	4.20119e-05	-1.43158	0.879283	5.58176e-05	-1.48869	0.826121
88302184	chr16:88302184:G:C	4.1059e-07	-1.60974	1.15361	5.37925e-05	-1.6324	1.32729	8.76878e-05	-1.65526	1.44439
88302228	chr16:88302228:T:C	1.75014e-07	-1.3376e-10	-1.30886	1.89477e-05	-1.3376e-10	-1.34856	2.88834e-05	-1.3376e-10	-1.32139
88302240	chr16:88302240:C:T	1.55445e-07	-1.3376e-10	-1.42743	1.70571e-05	-1.3376e-10	-1.45368	2.53742e-05	-1.3376e-10	-1.45093
88302363	chr16:88302363:T:C	1.69383e-07	-1.3376e-10	-1.34156	2.13415e-05	-1.3376e-10	-1.22959	3.10207e-05	-1.3376e-10	-1.25001
88302599	chr16:88302599:A:G	1.4562e-07	-1.3376e-10	-1.49272	1.64865e-05	-1.3376e-10	-1.4877	2.43671e-05	-1.3376e-10	-1.49143
88302602	chr16:88302602:G:T	8.8449e-07	-1.3376e-10	0.311283	8.19673e-05	-1.3376e-10	0.116075	0.000130572	-1.3376e-10	0.187267
88302775	chr16:88302775:G:A	5.42315e-07	-1.3376e-10	-0.17788	4.72055e-05	-1.3376e-10	-0.435736	7.27155e-05	-1.3376e-10	-0.398106
88302811	chr16:88302811:T:C	5.24988e-07	-1.3376e-10	-0.210352	5.26171e-05	-1.3376e-10	-0.327204	8.40547e-05	-1.3376e-10	-0.253193
88302962	chr16:88302962:C:A	1.05743e-07	-1.57295	-0.239764	1.81034e-05	-1.56734	0.173188	2.42367e-05	-1.5762	0.0794076
88303071	chr16:88303071:C:T	5.55021e-08	-1.65528	-0.802024	6.71719e-06	-1.65517	-0.730405	1.09307e-05	-1.59869	-0.694391
88303305	chr16:88303305:T:C	1.54474e-07	-1.3376e-10	-1.4337	1.75258e-05	-1.3376e-10	-1.42657	2.5814e-05	-1.3376e-10	-1.43374
88303309	chr16:88303309:T:C	1.45059e-07	-1.3376e-10	-1.49659	1.63719e-05	-1.3376e-10	-1.49468	2.42697e-05	-1.3376e-10	-1.49543
88303339	chr16:88303339:C:T	6.52469e-07	-1.3376e-10	0.00703556	7.90079e-05	-1.3376e-10	0.0793025	0.000113015	-1.3376e-10	0.0428625
88303372	chr16:88303372:G:A	5.32397e-08	-1.5013	-0.997621	8.13596e-06	-1.52211	-0.671846	1.0583e-05	-1.57552	-0.74989
88303378	chr16:88303378:G:A	1.65456e-07	-1.3376e-10	-1.36502	1.98145e-05	-1.3376e-10	-1.30383	2.8904e-05	-1.3376e-10	-1.32068
88303407	chr16:88303407:G:A	3.35417e-08	-1.59215	-1.36879	3.97756e-06	-1.61023	-1.29935	5.65383e-06	-1.63481	-1.31752
88303441	chr16:88303441:C:T	5.21091e-08	-1.65532	-0.865065	6.26802e-06	-1.65512	-0.799667	1.01953e-05	-1.59757	-0.765158
88303474	chr16:88303474:A:G	1.24197e-07	-1.65186	-4.74448e-10	1.3946e-05	-1.65505	-4.74448e-10	2.08018e-05	-1.64962	-4.74448e-10
88303558	chr16:88303558:A:G	1.50615e-07	-1.3376e-10	-1.459	1.79168e-05	-1.3376e-10	-1.40451	2.63279e-05	-1.3376e-10	-1.41403
88303713	chr16:88303713:A:G	3.14922e-08	-1.61298	-1.411	3.71461e-06	-1.62814	-1.34983	5.32776e-06	-1.64608	-1.36565
88303870	chr16:88303870:C:G	5.37009e-08	-1.6515	-0.838799	6.48329e-06	-1.64885	-0.772172	1.08718e-05	-1.56155	-0.736935
88303871	chr16:88303871:A:C	1.46175e-07	-1.3376e-10	-1.48892	1.64026e-05	-1.3376e-10	-1.49281	2.42888e-05	-1.3376e-10	-1.49465
88304023	chr16:88304023:G:A	1.61942e-07	-1.3376e-10	-1.38649	2.00358e-05	-1.3376e-10	-1.29273	2.91983e-05	-1.3376e-10	-1.31055
88304068	chr16:88304068:A:G	1.60972e-07	-1.3376e-10	-1.3925	1.98737e-05	-1.3376e-10	-1.30085	2.89744e-05	-1.3376e-10	-1.31825
88304438	chr16:88304438:C:T	1.45049e-07	-1.3376e-10	-1.49666	1.63642e-05	-1.3376e-10	-1.49515	2.42571e-05	-1.3376e-10	-1.49595
88304508	chr16:88304508:C:T	1.26471e-07	-1.63372	-4.74448e-10	1.41724e-05	-1.63895	-4.74448e-10	2.11066e-05	-1.63508	-4.74448e-10
88304861	chr16:88304861:A:G	2.91532e-07	-1.56885	0.770276	3.88315e-05	-1.59768	0.966669	5.68858e-05	-1.6504	1.00679
88305162	chr16:88305162:G:C	4.97209e-07	-1.3376e-10	-0.264716	4.71359e-05	-1.3376e-10	-0.437212	7.3969e-05	-1.3376e-10	-0.381015
88305589	chr16:88305589:C:T	1.45929e-07	-1.3376e-10	-1.49061	1.66613e-05	-1.3376e-10	-1.47716	2.48225e-05	-1.3376e-10	-1.47291
88305697	chr16:88305697:A:G	1.72364e-07	-1.3376e-10	-1.32412	1.87771e-05	-1.3376e-10	-1.35761	2.82868e-05	-1.3376e-10	-1.34227
88306642	chr16:88306642:T:C	2.83704e-06	-1.3376e-10	1.47679	0.000476055	-1.3376e-10	1.87529	0.000725456	-1.3376e-10	1.90214
88306690	chr16:88306690:G:A	1.70746e-07	-1.3376e-10	-1.33355	2.05567e-05	-1.3376e-10	-1.26706	2.99332e-05	-1.3376e-10	-1.28569
88306706	chr16:88306706:T:C	1.45334e-07	-1.3376e-10	-1.49469	1.63421e-05	-1.3376e-10	-1.4965	2.4241e-05	-1.3376e-10	-1.49662
88306712	chr16:88306712:G:A	1.90701e-07	-1.3376e-10	-1.22302	2.08224e-05	-1.3376e-10	-1.25422	3.11686e-05	-1.3376e-10	-1.24525
88306769	chr16:88306769:G:A	1.45095e-07	-1.3376e-10	-1.49634	1.63501e-05	-1.3376e-10	-1.49601	2.42989e-05	-1.3376e-10	-1.49423
88306792	chr16:88306792:T:C	2.14419e-07	-1.10579	-4.74448e-10	2.37912e-05	-1.12093	-4.74448e-10	3.43172e-05	-1.14902	-4.74448e-10
88306989	chr16:88306989:C:G	6.13435e-08	-1.52703	-0.830204	6.17212e-06	-1.55056	-0.91964	8.55527e-06	-1.65174	-0.886371
88307312	chr16:88307312:C:T	4.2264e-08	-1.23488	-1.49492	5.42675e-06	-1.10367	-1.49524	6.67604e-06	-1.29021	-1.49593
88307313	chr16:88307313:G:A	2.30096e-07	-1.3376e-10	-1.03523	2.45601e-05	-1.3376e-10	-1.08912	3.73728e-05	-1.3376e-10	-1.06372
88307315	chr16:88307315:T:C	1.44554e-06	-1.64295	2.44546	0.000255528	-1.65132	2.90441	0.00039537	-1.64257	2.93773
88307589	chr16:88307589:C:T	1.60828e-07	-1.3376e-10	-1.39339	1.9113e-05	-1.3376e-10	-1.33988	2.79176e-05	-1.3376e-10	-1.3554
88307787	chr16:88307787:G:C	1.45048e-07	-1.3376e-10	-1.49666	1.63818e-05	-1.3376e-10	-1.49408	2.42846e-05	-1.3376e-10	-1.49482
88308470	chr16:88308470:A:G	1.4568e-07	-1.3376e-10	-1.49231	1.65628e-05	-1.3376e-10	-1.48309	2.45189e-05	-1.3376e-10	-1.48522
88309367	chr16:88309367:C:T	1.54131e-07	-1.3376e-10	-1.43593	1.70853e-05	-1.3376e-10	-1.45203	2.55597e-05	-1.3376e-10	-1.44364
88309776	chr16:88309776:G:A	2.77789e-08	-1.65281	-1.49664	3.12483e-06	-1.65432	-1.49655	4.80546e-06	-1.61868	-1.49623
88309972	chr16:88309972:T:A	2.36903e-07	-1.3376e-10	-1.00607	2.66391e-05	-1.3376e-10	-1.00787	3.98332e-05	-1.3376e-10	-0.999961
88310163	chr16:88310163:G:T	3.87072e-07	-1.3376e-10	-0.515117	4.00476e-05	-1.3376e-10	-0.600176	6.27882e-05	-1.3376e-10	-0.544893
88310427	chr16:88310427:AAC:A	3.18828e-08	-1.55818	-1.45348	4.20908e-06	-1.57078	-1.28222	5.74003e-06	-1.60794	-1.32926
88310539	chr16:88310539:T:C	2.39952e-07	-1.3376e-10	-0.993289	2.58774e-05	-1.3376e-10	-1.03688	3.89524e-05	-1.3376e-10	-1.02232
88310568	chr16:88310568:T:A	1.79773e-07	-1.3376e-10	-1.28203	1.96395e-05	-1.3376e-10	-1.3127	2.93343e-05	-1.3376e-10	-1.3059
88310645	chr16:88310645:C:T	1.68473e-07	0.00166133	-1.34861	1.94657e-05	0.123068	-1.44466	2.0457e-05	-0.244901	-1.42143
88310885	chr16:88310885:C:T	1.2499e-07	-1.64549	-4.74448e-10	1.41644e-05	-1.63952	-4.74448e-10	2.08708e-05	-1.64631	-4.74448e-10
88310993	chr16:88310993:C:T	2.31455e-07	-1.3376e-10	-1.02934	2.66784e-05	-1.3376e-10	-1.00639	3.98573e-05	-1.3376e-10	-0.999355
88311011	chr16:88311011:C:T	1.56529e-07	-1.3376e-10	-1.42049	1.84637e-05	-1.3376e-10	-1.37444	2.70255e-05	-1.3376e-10	-1.38788
88311160	chr16:88311160:C:T	2.9567e-08	-1.59086	-1.49621	3.30991e-06	-1.59666	-1.49666	6.09442e-06	-1.38072	-1.49657
88311340	chr16:88311340:C:T	4.52796e-08	-1.52927	-1.1316	4.99535e-06	-1.55579	-1.12594	6.8456e-06	-1.64721	-1.11384
88311857	chr16:88311857:TGC:T	2.16188e-07	-1.3376e-10	-1.09758	2.05053e-05	-1.3376e-10	-1.26956	3.08479e-05	-1.3376e-10	-1.25559
88311997	chr16:88311997:T:G	2.40206e-06	-1.3376e-10	1.31035	0.000268274	-1.3376e-10	1.30176	0.00038759	-1.3376e-10	1.27529
88312096	chr16:88312096:T:C	3.36106e-08	-1.4858	-1.47309	3.69598e-06	-1.51875	-1.46425	4.89926e-06	-1.63369	-1.46188
88312168	chr16:88312168:GA:G	3.12834e-08	-1.54839	-1.48225	3.45511e-06	-1.57439	-1.476	4.75421e-06	-1.65149	-1.47414
88312530	chr16:88312530:C:T	1.50825e-07	-1.3376e-10	-1.45761	1.75815e-05	-1.3376e-10	-1.4234	2.58159e-05	-1.3376e-10	-1.43367
88312971	chr16:88312971:T:TA	4.64661e-08	-1.15767	-1.47733	5.41783e-06	-1.21548	-1.38507	8.06907e-06	-1.18083	-1.4158
88313085	chr16:88313085:A:G	4.58591e-08	-1.64914	-0.999011	6.59541e-06	-1.64273	-0.761146	9.24452e-06	-1.65397	-0.806665
88313103	chr16:88313103:G:A	4.6062e-08	-1.65531	-0.988426	6.07677e-06	-1.65432	-0.83145	8.90128e-06	-1.6538	-0.844661
88313124	chr16:88313124:G:A	1.49191e-07	-1.3376e-10	-1.4685	1.6346e-05	-1.3376e-10	-1.49626	2.4291e-05	-1.3376e-10	-1.49455
88313312	chr16:88313312:A:G	1.71935e-07	-1.3376e-10	-1.32661	2.08799e-05	-1.3376e-10	-1.25146	3.05385e-05	-1.3376e-10	-1.26567
88314342	chr16:88314342:G:A	1.45594e-07	-1.3376e-10	-1.49291	1.63901e-05	-1.3376e-10	-1.49357	2.43705e-05	-1.3376e-10	-1.49129
88315206	chr16:88315206:G:A	5.7069e-08	-1.61157	-0.817896	5.13107e-06	-1.62348	-1.03145	8.17541e-06	-1.64888	-0.934653
88315328	chr16:88315328:C:T	6.1629e-08	-1.64032	-0.712275	5.9182e-06	-1.64622	-0.86599	9.36978e-06	-1.65529	-0.791884
88315917	chr16:88315917:C:T	3.38575e-08	-1.63775	-1.31381	4.2018e-06	-1.62996	-1.22477	6.37273e-06	-1.60837	-1.22426
88315918	chr16:88315918:T:C	1.54508e-07	-1.3376e-10	-1.43348	1.65986e-05	-1.3376e-10	-1.48093	2.48187e-05	-1.3376e-10	-1.47306
88316245	chr16:88316245:C:T	2.16e-07	-1.3376e-10	-1.09845	2.45831e-05	-1.3376e-10	-1.08819	3.55076e-05	-1.3376e-10	-1.11491
88316497	chr16:88316497:A:G	4.15349e-08	-1.42092	-1.32627	4.65946e-06	-1.38654	-1.3648	8.43918e-06	-1.21695	-1.33483
88317289	chr16:88317289:C:G	2.09198e-07	-1.3376e-10	-1.13045	2.3726e-05	-1.3376e-10	-1.12368	3.42857e-05	-1.3376e-10	-1.14993
88317336	chr16:88317336:C:A	1.87748e-07	-1.3376e-10	-1.23863	2.1255e-05	-1.3376e-10	-1.23365	3.08692e-05	-1.3376e-10	-1.2549
88317624	chr16:88317624:G:A	1.4896e-07	-1.3376e-10	-1.47005	1.63523e-05	-1.3376e-10	-1.49588	2.42927e-05	-1.3376e-10	-1.49448
88317860	chr16:88317860:C:T	3.14962e-08	-1.59207	-1.43179	3.54775e-06	-1.59134	-1.43259	6.63626e-06	-1.35391	-1.4382
88317975	chr16:88317975:T:C	1.53098e-07	-1.3376e-10	-1.44265	1.72982e-05	-1.3376e-10	-1.43965	2.54001e-05	-1.3376e-10	-1.44991
88317999	chr16:88317999:C:T	1.52306e-07	-1.3376e-10	-1.44783	1.72003e-05	-1.3376e-10	-1.44532	2.52724e-05	-1.3376e-10	-1.45495
88318219	chr16:88318219:G:A	6.5574e-08	-1.28142	-1.00913	6.82496e-06	-1.33561	-1.03405	8.19878e-06	-1.53646	-1.04422
88318862	chr16:88318862:A:G	1.7795e-07	-1.3376e-10	-1.29223	2.11427e-05	-1.3376e-10	-1.23895	3.10276e-05	-1.3376e-10	-1.24978
88319410	chr16:88319410:G:A	2.92765e-07	-0.794358	-4.74448e-10	3.42656e-05	-0.756104	-4.74448e-10	5.77404e-05	-0.628703	-4.74448e-10
88319498	chr16:88319498:CT:C	2.89586e-08	-1.62408	-1.48378	3.25594e-06	-1.62323	-1.48654	5.9019e-06	-1.42427	-1.48511
88319564	chr16:88319564:A:G	2.27394e-07	-1.3376e-10	-1.04705	2.78073e-05	-1.3376e-10	-0.964947	4.06841e-05	-1.3376e-10	-0.978823
88319694	chr16:88319694:G:A	1.06739e-07	-1.53253	-0.270809	9.8327e-06	-1.5592	-0.445332	1.54727e-05	-1.61995	-0.325637
88319730	chr16:88319730:C:T	1.24073e-07	-1.65286	-4.74448e-10	1.39873e-05	-1.65209	-4.74448e-10	2.07059e-05	-1.65424	-4.74448e-10
88319794	chr16:88319794:A:G	6.01131e-08	-0.994055	-1.38344	6.87812e-06	-1.01422	-1.34768	1.15951e-05	-0.886033	-1.34804
88320178	chr16:88320178:G:A	2.22735e-07	-1.06775	-4.74448e-10	2.40661e-05	-1.10944	-4.74448e-10	4.07022e-05	-0.978379	-4.74448e-10
88320400	chr16:88320400:C:T	2.0695e-07	-1.14125	-4.74448e-10	2.15784e-05	-1.21855	-4.74448e-10	3.01921e-05	-1.27708	-4.74448e-10
88320414	chr16:88320414:T:C	9.51873e-08	-1.24298	-0.674896	1.33642e-05	-1.23765	-0.460014	2.1695e-05	-1.14245	-0.465127
88320433	chr16:88320433:G:C	1.87543e-07	-1.23972	-4.74448e-10	2.41536e-05	-1.10581	-4.74448e-10	3.73765e-05	-1.06362	-4.74448e-10
88320748	chr16:88320748:A:G	4.34328e-08	-1.2072	-1.49531	4.71183e-06	-1.24353	-1.49664	7.22619e-06	-1.21031	-1.49664
88321221	chr16:88321221:A:G	1.48749e-07	-1.3376e-10	-1.47147	1.64073e-05	-1.3376e-10	-1.49252	2.4318e-05	-1.3376e-10	-1.49344
88321249	chr16:88321249:A:G	1.45627e-07	-1.3376e-10	-1.49268	1.63725e-05	-1.3376e-10	-1.49464	2.42442e-05	-1.3376e-10	-1.49648
88321348	chr16:88321348:G:T	2.58824e-07	-0.207124	-0.710454	2.55567e-05	-0.256713	-0.792634	3.05777e-05	-0.493684	-0.770706
88321350	chr16:88321350:T:A	2.62801e-07	-0.191877	-0.710454	2.5961e-05	-0.241016	-0.792634	3.10022e-05	-0.479896	-0.770706
88321354	chr16:88321354:A:G	2.62512e-07	-0.200601	-0.702832	2.59229e-05	-0.249699	-0.78542	3.09855e-05	-0.487761	-0.763382
88321708	chr16:88321708:A:G	1.62988e-07	-1.3376e-10	-1.38005	1.70247e-05	-1.3376e-10	-1.45558	2.54998e-05	-1.3376e-10	-1.44599
88321824	chr16:88321824:A:G	1.68921e-07	-1.3376e-10	-1.3443	1.88264e-05	-1.3376e-10	-1.35498	2.8337e-05	-1.3376e-10	-1.34049
88322157	chr16:88322157:G:A	1.50535e-07	-1.3376e-10	-1.45953	1.68382e-05	-1.3376e-10	-1.4666	2.51537e-05	-1.3376e-10	-1.45965
88322199	chr16:88322199:A:G	1.49059e-07	-1.3376e-10	-1.46939	1.67519e-05	-1.3376e-10	-1.47173	2.49273e-05	-1.3376e-10	-1.4687
88322360	chr16:88322360:G:A	1.47243e-07	-0.832057	-0.649587	1.5105e-05	-0.78826	-0.786962	2.49264e-05	-0.698421	-0.770312
88322593	chr16:88322593:A:G	1.36758e-07	-1.55551	-4.74448e-10	1.59764e-05	-1.51914	-4.74448e-10	2.20534e-05	-1.59119	-4.74448e-10
88322821	chr16:88322821:G:T	3.1062e-08	-1.55002	-1.48772	3.40709e-06	-1.57473	-1.48966	4.76129e-06	-1.62832	-1.49582
88322902	chr16:88322902:AGAC:A	4.72306e-08	-1.15868	-1.46001	5.27525e-06	-1.19913	-1.42809	8.05023e-06	-1.16281	-1.43615
88323096	chr16:88323096:G:A	3.04683e-08	-1.57294	-1.4841	3.33325e-06	-1.59408	-1.49221	4.7068e-06	-1.63913	-1.49652
88323131	chr16:88323131:G:A	1.47855e-07	-1.3376e-10	-1.47749	1.66599e-05	-1.3376e-10	-1.47724	2.45878e-05	-1.3376e-10	-1.48241
88323244	chr16:88323244:C:G	1.62924e-07	-1.3376e-10	-1.38044	1.81757e-05	-1.3376e-10	-1.39016	2.73114e-05	-1.3376e-10	-1.37736
88323485	chr16:88323485:C:T	1.4935e-07	-1.3376e-10	-1.46743	1.67897e-05	-1.3376e-10	-1.46948	2.49908e-05	-1.3376e-10	-1.46615
88323795	chr16:88323795:C:T	2.89337e-08	-1.63877	-1.46995	3.24596e-06	-1.63888	-1.47396	5.71248e-06	-1.4703	-1.4717
88323919	chr16:88323919:T:C	2.78321e-08	-1.65342	-1.49412	3.13379e-06	-1.65368	-1.49432	4.95056e-06	-1.59202	-1.49315
88323934	chr16:88323934:A:G	2.71392e-07	0.293413	-1.16358	2.68002e-05	0.188472	-1.19031	4.79812e-05	0.377713	-1.19157
88323998	chr16:88323998:A:G	2.81055e-08	-1.64186	-1.49591	3.16333e-06	-1.64196	-1.49666	5.50102e-06	-1.48307	-1.49665
88324022	chr16:88324022:G:A	1.70992e-07	-1.3376e-10	-1.33211	1.94753e-05	-1.3376e-10	-1.3211	2.8462e-05	-1.3376e-10	-1.33609
88324076	chr16:88324076:T:C	4.33633e-08	-1.25949	-1.44463	4.8895e-06	-1.29499	-1.40816	7.43479e-06	-1.26261	-1.41588
88324086	chr16:88324086:C:T	1.51426e-07	-1.3376e-10	-1.45363	1.70114e-05	-1.3376e-10	-1.45636	2.53387e-05	-1.3376e-10	-1.45233
88324149	chr16:88324149:G:C	4.95904e-08	-1.40018	-1.16975	6.56411e-06	-1.39979	-1.00883	1.06684e-05	-1.30883	-1.00854
88324246	chr16:88324246:C:G	2.17742e-07	-1.3376e-10	-1.09042	2.65798e-05	-1.3376e-10	-1.0101	3.89195e-05	-1.3376e-10	-1.02317
88324355	chr16:88324355:G:A	1.59483e-07	-1.3376e-10	-1.40179	1.89302e-05	-1.3376e-10	-1.34949	2.77633e-05	-1.3376e-10	-1.36095
88324621	chr16:88324621:C:T	2.89323e-08	-1.62008	-1.48869	3.41833e-06	-1.63325	-1.42784	4.84421e-06	-1.65453	-1.45235
88324643	chr16:88324643:G:C	4.31872e-08	-1.34565	-1.36253	4.95661e-06	-1.37927	-1.31026	7.46849e-06	-1.3503	-1.32366
88325310	chr16:88325310:G:C	2.17877e-07	-1.3376e-10	-1.0898	2.05008e-05	-1.3376e-10	-1.26978	3.08643e-05	-1.3376e-10	-1.25506
88325483	chr16:88325483:C:G	1.45113e-07	-1.3376e-10	-1.49621	1.64251e-05	-1.3376e-10	-1.49144	2.43526e-05	-1.3376e-10	-1.49202
88325630	chr16:88325630:A:G	2.81459e-07	-1.3376e-10	-0.833741	3.11634e-05	-1.3376e-10	-0.851003	4.5269e-05	-1.3376e-10	-0.872038
88325711	chr16:88325711:A:G	1.53654e-07	-1.3376e-10	-1.43903	1.77854e-05	-1.3376e-10	-1.41187	2.62077e-05	-1.3376e-10	-1.41861
88325839	chr16:88325839:TC:T	4.43615e-08	-1.30724	-1.37412	4.75767e-06	-1.33425	-1.39624	7.55751e-06	-1.26963	-1.39249
88326086	chr16:88326086:A:G	2.26388e-07	-1.3376e-10	-1.05148	2.83561e-05	-1.3376e-10	-0.945404	4.13015e-05	-1.3376e-10	-0.963762
88326182	chr16:88326182:G:A	4.78439e-08	-1.17201	-1.43378	5.31768e-06	-1.20817	-1.41104	8.52234e-06	-1.12729	-1.41468
88326195	chr16:88326195:A:G	3.22071e-08	-1.58365	-1.41789	3.87421e-06	-1.56508	-1.37082	6.12619e-06	-1.47976	-1.39233
88326226	chr16:88326226:C:T	1.65359e-07	-1.3376e-10	-1.36561	1.9689e-05	-1.3376e-10	-1.31019	2.87387e-05	-1.3376e-10	-1.32641
88326297	chr16:88326297:T:C	4.05816e-08	-1.61404	-1.15638	4.31064e-06	-1.61291	-1.21625	6.43734e-06	-1.62092	-1.20163
88326312	chr16:88326312:T:C	1.90305e-07	-1.3376e-10	-1.2251	2.30362e-05	-1.3376e-10	-1.15318	3.33727e-05	-1.3376e-10	-1.17692
88326323	chr16:88326323:A:T	1.45197e-07	-1.3376e-10	-1.49564	1.63532e-05	-1.3376e-10	-1.49583	2.42874e-05	-1.3376e-10	-1.4947
88326327	chr16:88326327:A:C	1.99404e-07	-1.3376e-10	-1.1784	2.17181e-05	-1.3376e-10	-1.2121	3.29637e-05	-1.3376e-10	-1.18925
88326329	chr16:88326329:C:T	1.4573e-07	-1.3376e-10	-1.49197	1.64139e-05	-1.3376e-10	-1.49212	2.44073e-05	-1.3376e-10	-1.48978
88326340	chr16:88326340:T:C	7.87539e-08	-1.6402	-0.467205	8.78658e-06	-1.64744	-0.46958	1.28748e-05	-1.65525	-0.474135
88326363	chr16:88326363:T:C	6.15161e-07	-1.3376e-10	-0.0518431	7.72836e-05	-1.3376e-10	0.057236	0.000112507	-1.3376e-10	0.0383506
88326373	chr16:88326373:C:T	6.1736e-07	-1.3376e-10	-0.0482747	7.76354e-05	-1.3376e-10	0.0617778	0.000113041	-1.3376e-10	0.0430894
88326386	chr16:88326386:A:G	2.91358e-08	-1.61054	-1.49122	3.29936e-06	-1.61053	-1.48599	4.84239e-06	-1.61732	-1.48994
88326431	chr16:88326431:A:G	2.65149e-07	-1.3376e-10	-0.893436	2.8514e-05	-1.3376e-10	-0.939851	4.34856e-05	-1.3376e-10	-0.912232
88326725	chr16:88326725:C:T	2.06446e-07	-1.3376e-10	-1.14369	2.28668e-05	-1.3376e-10	-1.16056	3.50913e-05	-1.3376e-10	-1.12671
88326957	chr16:88326957:C:T	4.88874e-08	-1.62103	-0.963179	4.48335e-06	-1.63571	-1.15416	6.987e-06	-1.65474	-1.08586
88327252	chr16:88327252:G:A	1.45707e-07	-1.3376e-10	-1.49213	1.6435e-05	-1.3376e-10	-1.49083	2.43931e-05	-1.3376e-10	-1.49036
88327464	chr16:88327464:T:C	3.87848e-08	-1.46862	-1.34708	4.36661e-06	-1.47012	-1.34614	7.29637e-06	-1.35259	-1.34469
88327488	chr16:88327488:A:G	2.82769e-08	-1.63551	-1.49617	3.2775e-06	-1.64648	-1.45669	4.70686e-06	-1.65492	-1.48072
88327870	chr16:88327870:C:T	2.45976e-07	-1.3376e-10	-0.968494	2.93427e-05	-1.3376e-10	-0.911202	4.24098e-05	-1.3376e-10	-0.937281
88327907	chr16:88327907:C:T	1.89533e-07	-0.474308	-0.754858	2.04019e-05	-0.580521	-0.694098	3.09325e-05	-0.57118	-0.681672
88328198	chr16:88328198:A:G	3.18843e-08	-1.52343	-1.48818	3.43889e-06	-1.55861	-1.49649	5.21938e-06	-1.53563	-1.49665
88328465	chr16:88328465:C:A	5.81105e-08	-1.26405	-1.14733	6.32195e-06	-1.31086	-1.13536	9.44059e-06	-1.33274	-1.10691
88328691	chr16:88328691:C:G	4.25035e-08	-1.32743	-1.39671	4.58311e-06	-1.3666	-1.40127	6.69504e-06	-1.39376	-1.38953
88328952	chr16:88328952:G:A	1.25458e-07	-0.343731	-1.29803	1.3091e-05	-0.445716	-1.27261	1.97404e-05	-0.443219	-1.25877
88329099	chr16:88329099:C:T	2.1867e-07	-1.3376e-10	-1.08616	2.6779e-05	-1.3376e-10	-1.00263	4.02888e-05	-1.3376e-10	-0.988587
88329206	chr16:88329206:C:T	6.37585e-08	-1.01674	-1.30189	6.62547e-06	-1.01853	-1.38079	1.05596e-05	-0.958314	-1.36931
88329530	chr16:88329530:G:T	1.53269e-07	-1.3376e-10	-1.44153	1.83848e-05	-1.3376e-10	-1.37872	2.70812e-05	-1.3376e-10	-1.38582
88329817	chr16:88329817:T:C	3.6696e-08	-1.51779	-1.35327	4.09792e-06	-1.4884	-1.39137	5.76368e-06	-1.55504	-1.37805
88329938	chr16:88329938:A:G	8.10581e-08	-0.590047	-1.48851	8.39052e-06	-0.674104	-1.48904	1.24396e-05	-0.677818	-1.48596
88330037	chr16:88330037:C:A	2.76917e-07	-1.3376e-10	-0.850009	2.80643e-05	-1.3376e-10	-0.955746	4.23278e-05	-1.3376e-10	-0.939217
88330877	chr16:88330877:T:G	5.25688e-07	0.953506	-1.16253	5.61918e-05	0.964428	-1.2259	5.87906e-05	0.60538	-1.21606
88330942	chr16:88330942:A:G	3.19731e-07	0.714057	-1.4203	3.50768e-05	0.717002	-1.44971	3.73025e-05	0.378711	-1.44431
88331612	chr16:88331612:C:T	3.82537e-07	-1.3376e-10	-0.526903	3.49475e-05	-1.3376e-10	-0.7364	5.2993e-05	-1.3376e-10	-0.714502
88331977	chr16:88331977:C:T	1.5233e-07	-1.3376e-10	-1.44768	1.6921e-05	-1.3376e-10	-1.46169	2.54036e-05	-1.3376e-10	-1.44977
88332028	chr16:88332028:C:G	1.61709e-07	-1.3376e-10	-1.38793	1.8874e-05	-1.3376e-10	-1.35246	2.78122e-05	-1.3376e-10	-1.35918
88332451	chr16:88332451:C:T	1.46313e-07	-1.3376e-10	-1.48798	1.66967e-05	-1.3376e-10	-1.47503	2.46384e-05	-1.3376e-10	-1.48035
88332808	chr16:88332808:C:G	5.1812e-08	-1.6453	-0.880809	5.83366e-06	-1.64976	-0.876845	8.26586e-06	-1.65498	-0.917546
88332825	chr16:88332825:G:C	1.48485e-07	-1.3376e-10	-1.47325	1.67348e-05	-1.3376e-10	-1.47276	2.49048e-05	-1.3376e-10	-1.4696
88333067	chr16:88333067:C:T	3.12255e-08	-1.53797	-1.49452	3.72767e-06	-1.51192	-1.46254	5.45511e-06	-1.51105	-1.47706
88333068	chr16:88333068:G:A	1.47367e-07	-1.3376e-10	-1.4808	1.68714e-05	-1.3376e-10	-1.46462	2.48757e-05	-1.3376e-10	-1.47077
88333144	chr16:88333144:G:C	3.23136e-08	-1.5039	-1.49434	3.72759e-06	-1.49059	-1.4839	5.95633e-06	-1.40859	-1.49162
88333178	chr16:88333178:C:G	1.4621e-07	-1.3376e-10	-1.48868	1.68045e-05	-1.3376e-10	-1.4686	2.47576e-05	-1.3376e-10	-1.47553
88333601	chr16:88333601:C:G	1.57873e-07	-1.3376e-10	-1.41194	1.83906e-05	-1.3376e-10	-1.37841	2.71147e-05	-1.3376e-10	-1.38459
88333623	chr16:88333623:A:G	1.23889e-07	-1.65434	-4.74448e-10	1.40162e-05	-1.65003	-4.74448e-10	2.08573e-05	-1.64696	-4.74448e-10
88333706	chr16:88333706:T:TCCA	4.29645e-07	0.819354	-1.23012	4.21168e-05	0.705878	-1.25568	5.78735e-05	0.621299	-1.2477
88333974	chr16:88333974:ATC:A	3.23012e-07	-1.3376e-10	-0.696037	3.52534e-05	-1.3376e-10	-0.727683	5.42554e-05	-1.3376e-10	-0.690958
88333992	chr16:88333992:GTGTC:G	1.59313e-07	-1.3376e-10	-1.40286	1.78913e-05	-1.3376e-10	-1.40593	2.67326e-05	-1.3376e-10	-1.39878
88334340	chr16:88334340:C:T	5.76365e-08	-1.56532	-0.854257	6.58879e-06	-1.55646	-0.848421	1.00875e-05	-1.4882	-0.88516
88334497	chr16:88334497:C:T	5.09715e-07	-1.3376e-10	-0.239876	5.74076e-05	-1.3376e-10	-0.240069	8.31198e-05	-1.3376e-10	-0.264377
88334927	chr16:88334927:G:A	3.07376e-07	-1.3376e-10	-0.745657	3.35722e-05	-1.3376e-10	-0.776547	5.04248e-05	-1.3376e-10	-0.764177
88335005	chr16:88335005:G:A	1.68903e-07	-1.3376e-10	-1.3444	1.82022e-05	-1.3376e-10	-1.3887	2.7164e-05	-1.3376e-10	-1.38277
88335235	chr16:88335235:T:C	1.66687e-07	-1.3376e-10	-1.35761	1.98932e-05	-1.3376e-10	-1.29987	2.90473e-05	-1.3376e-10	-1.31574
88335476	chr16:88335476:G:T	1.98354e-07	0.239838	-1.42351	2.05494e-05	0.175557	-1.44297	2.92408e-05	0.131385	-1.44048
88335836	chr16:88335836:T:A	8.71851e-07	-1.3376e-10	0.296891	7.40727e-05	-1.3376e-10	0.0148008	0.000113806	-1.3376e-10	0.0498303
88335841	chr16:88335841:C:A	1.5592e-07	-1.3376e-10	-1.42439	1.83015e-05	-1.3376e-10	-1.38326	2.69153e-05	-1.3376e-10	-1.39197
88335963	chr16:88335963:T:C	5.33199e-08	-1.00169	-1.49573	7.05755e-06	-0.878039	-1.45811	8.74698e-06	-1.04625	-1.4697
88336514	chr16:88336514:C:T	1.48283e-07	-1.3376e-10	-1.47461	1.68983e-05	-1.3376e-10	-1.46303	2.48936e-05	-1.3376e-10	-1.47005
88336853	chr16:88336853:A:C	4.40014e-07	-0.386922	-4.74448e-10	4.40851e-05	-0.504125	-4.74448e-10	6.38742e-05	-0.527745	-4.74448e-10
88337036	chr16:88337036:T:C	2.1331e-07	-0.254496	-0.856486	3.05277e-05	-0.159524	-0.712088	4.90405e-05	-0.034495	-0.75752
88337072	chr16:88337072:G:A	6.54399e-08	-0.821394	-1.4712	7.54239e-06	-0.776947	-1.49276	1.29867e-05	-0.628086	-1.49265
88337177	chr16:88337177:A:C	2.82235e-08	-1.64295	-1.49062	3.24973e-06	-1.63759	-1.47408	4.96163e-06	-1.59904	-1.48388
88337251	chr16:88337251:T:G	1.45398e-07	-1.3376e-10	-1.49425	1.64524e-05	-1.3376e-10	-1.48978	2.43736e-05	-1.3376e-10	-1.49116
88337293	chr16:88337293:A:C	1.23806e-07	-1.65501	-4.74448e-10	1.39488e-05	-1.65485	-4.74448e-10	2.07936e-05	-1.65002	-4.74448e-10
88337362	chr16:88337362:T:C	4.00123e-07	-1.3376e-10	-0.481957	3.67795e-05	-1.3376e-10	-0.685304	5.59396e-05	-1.3376e-10	-0.660388
88337641	chr16:88337641:G:A	1.45069e-07	-1.3376e-10	-1.49652	1.6347e-05	-1.3376e-10	-1.4962	2.42413e-05	-1.3376e-10	-1.4966
88338082	chr16:88338082:T:C	4.93569e-08	-1.23367	-1.34098	7.47324e-06	-1.07654	-1.20238	1.06955e-05	-1.08754	-1.2273
88338364	chr16:88338364:A:C	3.34011e-08	-1.49397	-1.47117	4.1123e-06	-1.39844	-1.47782	6.17712e-06	-1.39078	-1.47302
88338553	chr16:88338553:T:C	2.44529e-07	-1.3376e-10	-0.974393	3.57073e-05	-1.3376e-10	-0.714892	5.18196e-05	-1.3376e-10	-0.736893
88340054	chr16:88340054:G:A	4.49389e-08	-1.26137	-1.40706	6.51977e-06	-1.12186	-1.29355	9.30435e-06	-1.13827	-1.3159
88340127	chr16:88340127:C:T	7.1882e-08	-1.57771	-0.62099	9.39021e-06	-1.53187	-0.518705	1.35935e-05	-1.56025	-0.514813
88340205	chr16:88340205:T:G	4.02334e-08	-1.32926	-1.44977	5.65626e-06	-1.18865	-1.36883	8.12122e-06	-1.1998	-1.39038
88340251	chr16:88340251:G:C	3.89396e-08	-1.43604	-1.37567	4.64775e-06	-1.3191	-1.43476	6.97323e-06	-1.32115	-1.42143
88340785	chr16:88340785:A:G	4.35772e-08	-1.30927	-1.38993	6.38378e-06	-1.16692	-1.26957	9.16641e-06	-1.17582	-1.2933
88340807	chr16:88340807:G:A	4.72313e-08	-1.22235	-1.39632	7.07302e-06	-1.05388	-1.28008	1.02381e-05	-1.05545	-1.3031
88340832	chr16:88340832:A:G	4.35628e-08	-1.2107	-1.48882	6.11149e-06	-1.04351	-1.43656	8.86152e-06	-1.0542	-1.44874
88340905	chr16:88340905:T:G	4.4797e-08	-1.42586	-1.24573	6.7932e-06	-1.30301	-1.07132	9.79928e-06	-1.29768	-1.10468
88340918	chr16:88340918:C:T	1.47886e-07	-1.3376e-10	-1.47729	1.68657e-05	-1.3376e-10	-1.46497	2.48977e-05	-1.3376e-10	-1.46989
88340936	chr16:88340936:T:C	3.76887e-08	-1.47995	-1.36442	5.38472e-06	-1.36978	-1.2369	7.77883e-06	-1.35996	-1.2733
88340974	chr16:88340974:C:T	4.42833e-08	-1.34108	-1.34204	6.53627e-06	-1.20189	-1.21099	9.32705e-06	-1.21057	-1.24118
88341099	chr16:88341099:C:T	3.93695e-08	-1.31978	-1.48095	5.44408e-06	-1.17645	-1.41926	7.88346e-06	-1.1871	-1.43279
88341117	chr16:88341117:T:C	4.04429e-08	-1.31045	-1.46338	5.69478e-06	-1.16675	-1.38395	8.22963e-06	-1.17661	-1.40031
88341127	chr16:88341127:G:A	2.79591e-08	-1.6465	-1.49648	3.14243e-06	-1.65167	-1.49358	4.64604e-06	-1.65351	-1.49514
88341173	chr16:88341173:T:C	4.47918e-08	-1.31352	-1.35818	6.73095e-06	-1.1702	-1.21333	9.64297e-06	-1.18053	-1.2379
88341205	chr16:88341205:A:G	4.35871e-08	-1.26946	-1.4295	6.36131e-06	-1.11812	-1.32189	9.15221e-06	-1.12857	-1.34209
88341312	chr16:88341312:C:T	1.20682e-07	-0.666951	-1.01361	1.70515e-05	-0.568234	-0.885773	2.83768e-05	-0.442265	-0.896824
88341315	chr16:88341315:A:G	4.25107e-08	-1.27286	-1.45112	6.11074e-06	-1.12205	-1.35815	8.80987e-06	-1.13271	-1.37608
88341384	chr16:88341384:G:T	4.18485e-08	-1.29894	-1.44074	6.02774e-06	-1.15303	-1.34085	8.68665e-06	-1.16304	-1.35984
88341403	chr16:88341403:G:A	3.44491e-08	-1.49996	-1.43429	3.47847e-06	-1.56939	-1.47426	5.34757e-06	-1.53968	-1.46834
88341413	chr16:88341413:A:G	4.08071e-08	-1.44359	-1.32128	6.08348e-06	-1.32611	-1.15856	8.81038e-06	-1.32102	-1.18771
88341547	chr16:88341547:C:T	2.9477e-08	-1.64987	-1.44025	3.16594e-06	-1.64743	-1.49036	4.94251e-06	-1.60286	-1.48392
88341605	chr16:88341605:A:G	4.10435e-08	-1.33828	-1.42082	6.07486e-06	-1.2113	-1.27479	8.711e-06	-1.2147	-1.30537
88341716	chr16:88341716:T:C	3.76322e-08	-1.51789	-1.32798	3.82379e-06	-1.54458	-1.40442	7.24608e-06	-1.30955	-1.39465
88341768	chr16:88341768:T:G	2.78188e-08	-1.65502	-1.49299	3.153e-06	-1.65519	-1.48671	4.75302e-06	-1.63349	-1.49239
88342408	chr16:88342408:G:A	3.18175e-07	-0.711127	-4.74448e-10	3.92605e-05	-0.620027	-4.74448e-10	6.00065e-05	-0.590208	-4.74448e-10
88342538	chr16:88342538:A:G	4.419e-08	-1.58121	-1.10402	6.0181e-06	-1.60083	-0.894643	8.72646e-06	-1.60442	-0.91388
88342737	chr16:88342737:G:C	3.09561e-08	-1.54604	-1.49511	3.32448e-06	-1.59425	-1.49468	5.0811e-06	-1.56404	-1.49509
88342831	chr16:88342831:G:A	7.97929e-08	-0.600338	-1.49396	9.90152e-06	-0.514936	-1.48262	1.739e-05	-0.344296	-1.48447
88342841	chr16:88342841:C:T	3.08099e-07	-1.3376e-10	-0.743308	3.23851e-05	-1.3376e-10	-0.812549	5.02067e-05	-1.3376e-10	-0.768512
88343034	chr16:88343034:G:C	3.37028e-08	-1.65436	-1.30179	4.02867e-06	-1.65488	-1.24193	6.05607e-06	-1.63163	-1.25197
88343084	chr16:88343084:T:C	4.22156e-08	-1.63923	-1.0917	5.03128e-06	-1.64012	-1.03446	7.90792e-06	-1.59277	-1.02403
88343091	chr16:88343091:T:C	3.34798e-08	-1.65516	-1.30762	4.00407e-06	-1.65531	-1.24762	5.99189e-06	-1.63695	-1.2573
88343244	chr16:88343244:G:A	3.42117e-07	-1.3376e-10	-0.638576	3.45426e-05	-1.3376e-10	-0.748051	5.35421e-05	-1.3376e-10	-0.704193
88343261	chr16:88343261:G:A	1.45701e-07	-1.3376e-10	-1.49217	1.63769e-05	-1.3376e-10	-1.49437	2.42806e-05	-1.3376e-10	-1.49498
88343427	chr16:88343427:C:T	2.83528e-08	-1.65497	-1.47403	3.12134e-06	-1.65534	-1.49664	4.736e-06	-1.63365	-1.49582
88343434	chr16:88343434:A:G	1.31685e-07	-0.279262	-1.31405	1.65833e-05	-0.151081	-1.33077	2.94756e-05	0.00718656	-1.30828
88343462	chr16:88343462:T:A	1.2135e-07	-0.332778	-1.34227	1.52408e-05	-0.20895	-1.35732	2.70415e-05	-0.0509796	-1.33631
88343478	chr16:88343478:G:T	4.11755e-08	-1.63241	-1.12347	5.64068e-06	-1.6428	-0.917445	8.1962e-06	-1.64423	-0.936762
88343587	chr16:88343587:G:A	1.64021e-07	-1.3376e-10	-1.37373	1.8224e-05	-1.3376e-10	-1.3875	2.72564e-05	-1.3376e-10	-1.37937
88343752	chr16:88343752:A:G	3.21295e-08	-1.65524	-1.34871	3.8181e-06	-1.65498	-1.29552	5.68625e-06	-1.64274	-1.30387
88343810	chr16:88343810:A:G	3.30596e-08	-1.62855	-1.34687	3.95886e-06	-1.6229	-1.29139	5.64121e-06	-1.65424	-1.30032
88343886	chr16:88343886:G:A	2.24032e-07	-1.3376e-10	-1.06194	2.61517e-05	-1.3376e-10	-1.02633	4.00647e-05	-1.3376e-10	-0.994166
88343903	chr16:88343903:T:G	1.72573e-07	-1.3376e-10	-1.32291	1.87296e-05	-1.3376e-10	-1.36014	2.84362e-05	-1.3376e-10	-1.337
88343993	chr16:88343993:G:T	1.51258e-07	-1.3376e-10	-1.45474	1.67038e-05	-1.3376e-10	-1.47461	2.46656e-05	-1.3376e-10	-1.47925
88344272	chr16:88344272:C:T	1.48524e-07	-1.3376e-10	-1.47298	1.69876e-05	-1.3376e-10	-1.45776	2.50647e-05	-1.3376e-10	-1.4632
88344372	chr16:88344372:C:G	1.75711e-07	-1.3376e-10	-1.30489	1.90498e-05	-1.3376e-10	-1.34319	2.88008e-05	-1.3376e-10	-1.32426
88344479	chr16:88344479:GCA:G	2.61025e-07	-1.3376e-10	-0.909112	3.62903e-05	-1.3376e-10	-0.698696	5.3766e-05	-1.3376e-10	-0.700019
88344509	chr16:88344509:G:T	3.12544e-08	-1.53567	-1.4959	3.49678e-06	-1.55843	-1.47998	4.84144e-06	-1.6199	-1.48755
88344515	chr16:88344515:C:T	2.41202e-07	-1.3376e-10	-0.988092	3.3006e-05	-1.3376e-10	-0.793556	4.82338e-05	-1.3376e-10	-0.8086
88344551	chr16:88344551:G:T	1.50112e-07	-1.3376e-10	-1.46235	1.66157e-05	-1.3376e-10	-1.4799	2.45508e-05	-1.3376e-10	-1.48392
88344947	chr16:88344947:C:T	1.84608e-07	-1.3376e-10	-1.25549	2.40148e-05	-1.3376e-10	-1.11157	3.55063e-05	-1.3376e-10	-1.11495
88344969	chr16:88344969:T:C	1.795e-07	-1.3376e-10	-1.28355	1.8481e-05	-1.3376e-10	-1.3735	2.76392e-05	-1.3376e-10	-1.36542
88345110	chr16:88345110:T:A	8.01877e-08	-0.601595	-1.48776	1.00289e-05	-0.508147	-1.47663	1.75816e-05	-0.343213	-1.47459
88345161	chr16:88345161:C:A	1.3477e-07	-0.195319	-1.37484	1.86888e-05	-0.0629324	-1.29939	3.18099e-05	0.0860409	-1.31092
88345164	chr16:88345164:C:A	1.45406e-07	-1.3376e-10	-1.4942	1.63818e-05	-1.3376e-10	-1.49407	2.42735e-05	-1.3376e-10	-1.49528
88345193	chr16:88345193:C:G	3.22456e-07	-1.3376e-10	-0.697761	3.42578e-05	-1.3376e-10	-0.756331	5.11743e-05	-1.3376e-10	-0.749422
88345249	chr16:88345249:G:A	7.64245e-08	-0.652971	-1.48445	9.52754e-06	-0.56421	-1.47185	1.68651e-05	-0.389812	-1.4696
88345615	chr16:88345615:T:A	7.35094e-08	-1.09416	-1.08215	9.85297e-06	-1.06914	-0.933333	1.29423e-05	-1.17829	-0.945874
88346131	chr16:88346131:T:C	1.95953e-07	-1.3376e-10	-1.19585	2.5233e-05	-1.3376e-10	-1.06209	3.71299e-05	-1.3376e-10	-1.07024
88346197	chr16:88346197:C:T	1.8122e-07	-1.3376e-10	-1.27402	2.08427e-05	-1.3376e-10	-1.25324	3.06773e-05	-1.3376e-10	-1.26114
88346276	chr16:88346276:C:A	3.13974e-08	-1.54084	-1.48616	3.5365e-06	-1.56723	-1.45988	5.16989e-06	-1.57366	-1.46815
88346315	chr16:88346315:T:C	6.13416e-08	-1.08693	-1.27034	7.87033e-06	-1.06048	-1.16666	1.02682e-05	-1.17234	-1.18326
88346544	chr16:88346544:G:T	1.81231e-07	-1.3376e-10	-1.27396	2.34996e-05	-1.3376e-10	-1.13326	3.47197e-05	-1.3376e-10	-1.13735
88346596	chr16:88346596:G:A	1.79727e-07	-1.3376e-10	-1.28229	2.34955e-05	-1.3376e-10	-1.13344	3.4492e-05	-1.3376e-10	-1.14393
88346598	chr16:88346598:G:A	1.53743e-07	-1.3376e-10	-1.43844	1.78601e-05	-1.3376e-10	-1.40768	2.6352e-05	-1.3376e-10	-1.41312
88346813	chr16:88346813:C:T	5.16948e-08	-1.27922	-1.24915	6.58542e-06	-1.23605	-1.16934	9.93987e-06	-1.20104	-1.18707
88347018	chr16:88347018:G:A	3.11094e-08	-1.57715	-1.45907	3.3751e-06	-1.59657	-1.47725	4.99225e-06	-1.60376	-1.47301
88347454	chr16:88347454:CAG:C	1.48221e-07	-1.3376e-10	-1.47502	1.64278e-05	-1.3376e-10	-1.49127	2.44544e-05	-1.3376e-10	-1.48785
88347787	chr16:88347787:G:A	2.01234e-07	-1.3376e-10	-1.16926	2.6311e-05	-1.3376e-10	-1.02026	3.79881e-05	-1.3376e-10	-1.04739
88347808	chr16:88347808:G:A	1.45617e-07	-1.3376e-10	-1.49275	1.63417e-05	-1.3376e-10	-1.49652	2.42416e-05	-1.3376e-10	-1.49659
88348198	chr16:88348198:A:G	1.49348e-07	-1.3376e-10	-1.46745	1.70167e-05	-1.3376e-10	-1.45605	2.55027e-05	-1.3376e-10	-1.44587
88348480	chr16:88348480:C:T	5.59159e-08	-0.97394	-1.47594	6.99161e-06	-0.907903	-1.43763	1.19466e-05	-0.766075	-1.43814
88348537	chr16:88348537:G:A	4.79716e-08	-1.15354	-1.44958	5.55382e-06	-1.12483	-1.45093	8.79949e-06	-1.04966	-1.46031
88348609	chr16:88348609:G:A	1.53986e-07	-1.3376e-10	-1.43687	1.64764e-05	-1.3376e-10	-1.48832	2.45727e-05	-1.3376e-10	-1.48302
88348786	chr16:88348786:T:C	1.51424e-07	-1.3376e-10	-1.45364	1.80894e-05	-1.3376e-10	-1.39492	2.68359e-05	-1.3376e-10	-1.39492
88349031	chr16:88349031:G:A	3.67371e-08	-1.37754	-1.4924	4.40934e-06	-1.32994	-1.47658	6.71687e-06	-1.30017	-1.47987
88349048	chr16:88349048:C:A	1.53639e-07	-1.3376e-10	-1.43912	1.74531e-05	-1.3376e-10	-1.43073	2.62348e-05	-1.3376e-10	-1.41757
88349145	chr16:88349145:T:TC	1.8535e-07	-1.3376e-10	-1.25148	2.39494e-05	-1.3376e-10	-1.1143	3.53978e-05	-1.3376e-10	-1.11801
88349183	chr16:88349183:C:T	2.83418e-08	-1.64112	-1.48827	3.1636e-06	-1.6478	-1.49073	4.68238e-06	-1.65105	-1.48981
88349261	chr16:88349261:C:T	3.17368e-08	-1.63837	-1.37788	3.51559e-06	-1.62377	-1.40927	5.25478e-06	-1.62794	-1.39758
88350006	chr16:88350006:C:T	2.00333e-07	-1.17375	-4.74448e-10	2.23565e-05	-1.18313	-4.74448e-10	2.50334e-05	-1.46445	-4.74448e-10
88350036	chr16:88350036:T:C	9.93293e-08	-0.378655	-1.49663	1.24495e-05	-0.271921	-1.49664	2.19645e-05	-0.0989386	-1.4963
88350065	chr16:88350065:T:C	3.54392e-08	-1.58409	-1.32182	4.22314e-06	-1.62107	-1.2286	6.21682e-06	-1.60278	-1.25463
88350136	chr16:88350136:G:A	1.55438e-07	-1.3376e-10	-1.42748	1.73664e-05	-1.3376e-10	-1.43571	2.54717e-05	-1.3376e-10	-1.44709
88350193	chr16:88350193:G:A	2.90608e-08	-1.61302	-1.49131	3.2096e-06	-1.62752	-1.49658	4.72857e-06	-1.63506	-1.49598
88350317	chr16:88350317:C:T	1.66524e-07	-1.3376e-10	-1.35859	2.06594e-05	-1.3376e-10	-1.26208	3.02099e-05	-1.3376e-10	-1.27649
88351032	chr16:88351032:G:A	3.35508e-08	-1.57603	-1.38464	3.67732e-06	-1.61296	-1.3751	5.5629e-06	-1.59166	-1.37688
88351254	chr16:88351254:C:T	1.53762e-07	-1.3376e-10	-1.43832	1.77268e-05	-1.3376e-10	-1.41517	2.60889e-05	-1.3376e-10	-1.42315
88351319	chr16:88351319:C:G	1.87706e-07	-1.3376e-10	-1.23885	2.43038e-05	-1.3376e-10	-1.09961	3.59157e-05	-1.3376e-10	-1.10349
88351320	chr16:88351320:T:C	1.41004e-07	-0.325293	-1.19965	1.78497e-05	-0.204067	-1.20419	3.22733e-05	-0.047803	-1.16262
88351406	chr16:88351406:G:A	2.21517e-07	-0.333454	-0.739772	3.02159e-05	-0.214698	-0.66718	5.60221e-05	-0.0493556	-0.609559
88351536	chr16:88351536:C:T	2.7714e-07	-1.3376e-10	-0.849205	2.94418e-05	-1.3376e-10	-0.907831	4.38448e-05	-1.3376e-10	-0.904005
88351554	chr16:88351554:C:T	4.86133e-08	-1.39809	-1.19174	6.15318e-06	-1.44766	-1.02562	8.77738e-06	-1.45507	-1.05742
88351701	chr16:88351701:C:T	1.27422e-07	-1.62623	-4.74448e-10	1.41881e-05	-1.63785	-4.74448e-10	2.10006e-05	-1.64011	-4.74448e-10
88351863	chr16:88351863:G:A	1.17792e-07	-1.06312	-0.64168	1.63288e-05	-0.937552	-0.559761	2.84425e-05	-0.837786	-0.498989
88351888	chr16:88351888:T:C	1.02742e-07	-1.0867	-0.75481	1.3807e-05	-0.963943	-0.701127	2.38713e-05	-0.864219	-0.647764
88351950	chr16:88351950:A:C	8.96874e-08	-1.15793	-0.819464	1.18811e-05	-1.04544	-0.769852	2.03713e-05	-0.951981	-0.718554
88351985	chr16:88351985:G:C	1.03086e-07	-1.14138	-0.696783	1.31937e-05	-1.02912	-0.681383	2.29521e-05	-0.932994	-0.618255
88352112	chr16:88352112:G:A	3.09073e-08	-1.59328	-1.44946	3.98653e-06	-1.50707	-1.40026	5.78788e-06	-1.5084	-1.4205
88352689	chr16:88352689:C:T	1.72478e-07	-1.3376e-10	-1.32346	2.03671e-05	-1.3376e-10	-1.27632	2.98437e-05	-1.3376e-10	-1.28869
88352835	chr16:88352835:G:A	1.63122e-07	-1.3376e-10	-1.37923	1.76309e-05	-1.3376e-10	-1.42059	2.6661e-05	-1.3376e-10	-1.40146
88353009	chr16:88353009:G:T	1.24237e-07	-1.65154	-4.74448e-10	1.3982e-05	-1.65248	-4.74448e-10	2.07214e-05	-1.65349	-4.74448e-10
88353031	chr16:88353031:G:C	3.42776e-07	-1.3376e-10	-0.636651	3.74752e-05	-1.3376e-10	-0.666566	5.61851e-05	-1.3376e-10	-0.65601
88353312	chr16:88353312:C:T	5.01946e-08	-1.51433	-1.04349	8.3576e-06	-1.45243	-0.714647	1.1066e-05	-1.52507	-0.755714
88353413	chr16:88353413:C:T	1.67061e-07	-1.3376e-10	-1.35537	2.07485e-05	-1.3376e-10	-1.25777	3.0615e-05	-1.3376e-10	-1.26317
88353568	chr16:88353568:C:T	3.10855e-08	-1.55168	-1.48531	3.6006e-06	-1.52758	-1.48156	4.86601e-06	-1.60806	-1.49433
88353740	chr16:88353740:T:C	3.33584e-08	-1.48897	-1.47745	4.01019e-06	-1.42216	-1.47925	6.31296e-06	-1.35941	-1.48264
88353757	chr16:88353757:G:A	1.45768e-07	-1.3376e-10	-1.49171	1.63401e-05	-1.3376e-10	-1.49663	2.42439e-05	-1.3376e-10	-1.4965
88353985	chr16:88353985:C:A	6.09215e-07	-0.0615561	-4.74448e-10	6.9978e-05	-0.0420653	-4.74448e-10	5.69993e-05	-0.641621	-4.74448e-10
88354006	chr16:88354006:G:A	3.48597e-08	-1.65209	-1.27031	4.72392e-06	-1.6448	-1.09281	6.78555e-06	-1.64433	-1.12554
88354026	chr16:88354026:G:A	4.17434e-08	-1.30827	-1.43392	5.30055e-06	-1.21783	-1.4046	8.64768e-06	-1.12737	-1.4
88354191	chr16:88354191:C:T	1.72426e-07	-1.3376e-10	-1.32376	1.80819e-05	-1.3376e-10	-1.39533	2.74353e-05	-1.3376e-10	-1.37283
88354245	chr16:88354245:C:T	1.46031e-07	-1.3376e-10	-1.48991	1.63441e-05	-1.3376e-10	-1.49638	2.42809e-05	-1.3376e-10	-1.49497
88354362	chr16:88354362:C:G	3.09624e-08	-1.62672	-1.41424	3.43779e-06	-1.60945	-1.44596	5.08042e-06	-1.62086	-1.43841
88355143	chr16:88355143:C:A	2.04369e-07	-1.3376e-10	-1.1538	2.03742e-05	-1.3376e-10	-1.27597	3.13346e-05	-1.3376e-10	-1.23994
88355318	chr16:88355318:C:A	3.09815e-07	-1.3376e-10	-0.737753	4.51197e-05	-1.3376e-10	-0.480926	6.72501e-05	-1.3376e-10	-0.476242
88355400	chr16:88355400:G:A	1.76114e-07	-1.3376e-10	-1.3026	1.93589e-05	-1.3376e-10	-1.32709	2.87501e-05	-1.3376e-10	-1.32602
88355531	chr16:88355531:T:A	1.84681e-07	-1.3376e-10	-1.2551	2.63259e-05	-1.3376e-10	-1.01969	3.98089e-05	-1.3376e-10	-1.00057
88355545	chr16:88355545:G:A	1.93898e-07	-1.2064	-4.74448e-10	2.22511e-05	-1.18785	-4.74448e-10	3.40315e-05	-1.15738	-4.74448e-10
88355681	chr16:88355681:A:G	5.17545e-08	-1.06487	-1.46234	6.04814e-06	-1.00767	-1.48282	1.05581e-05	-0.831391	-1.49638
88355870	chr16:88355870:C:T	2.01466e-07	-1.3376e-10	-1.16811	2.30779e-05	-1.3376e-10	-1.15137	3.54965e-05	-1.3376e-10	-1.11523
88355890	chr16:88355890:G:A	2.24379e-07	-1.3376e-10	-1.06039	2.50904e-05	-1.3376e-10	-1.06776	3.9087e-05	-1.3376e-10	-1.01887
88356098	chr16:88356098:C:T	2.07041e-07	-1.3376e-10	-1.14081	2.26273e-05	-1.3376e-10	-1.17109	3.42623e-05	-1.3376e-10	-1.15062
88356118	chr16:88356118:A:T	1.8914e-07	-1.35583	0.124594	2.70744e-05	-1.4417	0.450042	3.3819e-05	-1.5529	0.389259
88356420	chr16:88356420:G:A	1.50795e-07	-1.3376e-10	-1.45781	1.64461e-05	-1.3376e-10	-1.49016	2.44747e-05	-1.3376e-10	-1.48702
88356716	chr16:88356716:G:A	3.29715e-08	-1.65532	-1.32277	4.61612e-06	-1.65499	-1.1057	7.17681e-06	-1.59468	-1.11912
88357322	chr16:88357322:G:A	1.2444e-07	-1.6499	-4.74448e-10	1.40039e-05	-1.65091	-4.74448e-10	2.07794e-05	-1.6507	-4.74448e-10
88357354	chr16:88357354:C:T	1.92974e-07	-1.3376e-10	-1.21117	2.18072e-05	-1.3376e-10	-1.20801	3.28781e-05	-1.3376e-10	-1.19185
88357928	chr16:88357928:G:A	4.93875e-07	-1.3376e-10	-0.271446	8.76732e-05	-1.3376e-10	0.183371	0.00012505	-1.3376e-10	0.144053
88358057	chr16:88358057:A:G	1.93784e-07	-1.3376e-10	-1.20698	2.29196e-05	-1.3376e-10	-1.15825	3.51693e-05	-1.3376e-10	-1.12449
88358079	chr16:88358079:T:C	2.33601e-07	-1.3376e-10	-1.02011	2.99254e-05	-1.3376e-10	-0.891539	4.63278e-05	-1.3376e-10	-0.84892
88358107	chr16:88358107:G:A	2.69804e-07	-1.3376e-10	-0.87603	2.85795e-05	-1.3376e-10	-0.937555	4.36057e-05	-1.3376e-10	-0.909473
88358798	chr16:88358798:A:G	1.45077e-07	-1.3376e-10	-1.49647	1.64206e-05	-1.3376e-10	-1.49171	2.43304e-05	-1.3376e-10	-1.49293
88359244	chr16:88359244:G:A	7.03838e-07	0.082821	-4.74448e-10	0.000103116	0.345612	-4.74448e-10	0.000153939	0.351897	-4.74448e-10
88359420	chr16:88359420:C:T	5.0249e-07	-1.3376e-10	-0.254152	5.7624e-05	-1.3376e-10	-0.236307	8.8206e-05	-1.3376e-10	-0.204985
88359529	chr16:88359529:T:C	4.15812e-08	-1.26194	-1.48414	4.694e-06	-1.26655	-1.47741	7.53269e-06	-1.1719	-1.49351
88359605	chr16:88359605:A:G	7.93877e-07	-1.3376e-10	0.203201	0.000109078	-1.3376e-10	0.401814	0.000169598	-1.3376e-10	0.44877
88359720	chr16:88359720:T:G	3.21903e-08	-1.59987	-1.4022	3.76934e-06	-1.6232	-1.34015	5.47767e-06	-1.64901	-1.33497
88360072	chr16:88360072:T:G	8.52105e-08	-1.65371	-0.374898	1.01116e-05	-1.65039	-0.326173	1.63177e-05	-1.65407	-0.238339
88360233	chr16:88360233:T:A	1.42451e-07	-1.29064	-0.224087	1.55777e-05	-1.39302	-0.15138	2.18915e-05	-1.4799	-0.118665
88360310	chr16:88360310:G:A	1.00476e-07	-1.39939	-0.464423	1.08865e-05	-1.48227	-0.420446	1.59645e-05	-1.55035	-0.363937
88360426	chr16:88360426:A:G	4.10936e-07	-0.455291	-4.74448e-10	4.42074e-05	-0.501353	-4.74448e-10	8.89727e-05	-0.196331	-4.74448e-10
88360776	chr16:88360776:A:G	1.50249e-07	-1.3376e-10	-1.46144	1.70427e-05	-1.3376e-10	-1.45453	2.53249e-05	-1.3376e-10	-1.45287
88360854	chr16:88360854:T:C	2.36881e-07	-1.3376e-10	-1.00617	2.73244e-05	-1.3376e-10	-0.982467	4.16681e-05	-1.3376e-10	-0.954924
88361067	chr16:88361067:G:A	2.37126e-07	-1.3376e-10	-1.00514	2.73496e-05	-1.3376e-10	-0.981543	4.17071e-05	-1.3376e-10	-0.953989
88361108	chr16:88361108:A:T	1.55536e-07	-1.3376e-10	-1.42685	1.72212e-05	-1.3376e-10	-1.4441	2.5762e-05	-1.3376e-10	-1.43576
88361411	chr16:88361411:A:G	2.28015e-07	-1.3376e-10	-1.04432	2.62744e-05	-1.3376e-10	-1.02165	4.00242e-05	-1.3376e-10	-0.995176
88361655	chr16:88361655:T:C	3.26835e-08	-1.54138	-1.44548	3.7585e-06	-1.59746	-1.36877	5.12268e-06	-1.64759	-1.40339
88361792	chr16:88361792:G:A	2.33325e-07	-1.3376e-10	-1.0213	2.69035e-05	-1.3376e-10	-0.997988	4.09938e-05	-1.3376e-10	-0.971239
88361850	chr16:88361850:T:C	3.07696e-08	-1.6552	-1.392	4.09631e-06	-1.64871	-1.23145	5.93068e-06	-1.60634	-1.29818
88361959	chr16:88361959:G:A	2.17832e-07	-1.3376e-10	-1.09	2.51101e-05	-1.3376e-10	-1.06698	3.81884e-05	-1.3376e-10	-1.04213
88362232	chr16:88362232:A:G	3.4061e-08	-1.63683	-1.30874	4.27249e-06	-1.65326	-1.18479	6.04443e-06	-1.64557	-1.23995
88362234	chr16:88362234:A:C	5.25389e-08	-1.31105	-1.20113	5.67654e-06	-1.4029	-1.15101	7.82464e-06	-1.49134	-1.13604
88362689	chr16:88362689:C:T	1.52724e-07	-1.4451	-4.74448e-10	1.70972e-05	-1.45133	-4.74448e-10	2.51543e-05	-1.45963	-4.74448e-10
88363834	chr16:88363834:T:C	2.67535e-07	-1.43759	0.553108	4.26894e-05	-1.56851	1.03221	6.16443e-05	-1.60916	1.04588
88363909	chr16:88363909:A:G	1.45064e-07	-1.3376e-10	-1.49655	1.65717e-05	-1.3376e-10	-1.48255	2.44427e-05	-1.3376e-10	-1.48833
88364192	chr16:88364192:G:T	1.08119e-07	-1.22126	-0.569236	1.29672e-05	-1.33035	-0.397477	1.78381e-05	-1.42648	-0.376841
88364240	chr16:88364240:C:T	7.67067e-08	-1.01705	-1.11669	8.66604e-06	-1.14963	-0.981201	1.15327e-05	-1.27384	-0.965639
88364405	chr16:88364405:G:A	1.06772e-07	-1.45783	-0.345207	1.88256e-05	-1.51843	0.163403	2.27228e-05	-1.62949	0.068193
88364595	chr16:88364595:C:G	3.33418e-08	-1.47649	-1.49043	3.83508e-06	-1.45919	-1.48687	6.42568e-06	-1.32911	-1.49525
88364667	chr16:88364667:T:C	2.42016e-07	-1.3376e-10	-0.984725	2.51328e-05	-1.3376e-10	-1.06607	3.8471e-05	-1.3376e-10	-1.03475
88365563	chr16:88365563:GC:G	2.38624e-07	-1.3376e-10	-0.998838	2.48186e-05	-1.3376e-10	-1.07865	3.7968e-05	-1.3376e-10	-1.04792
88365614	chr16:88365614:C:G	6.9688e-08	-1.53221	-0.697493	6.17968e-06	-1.54658	-0.922396	8.82557e-06	-1.63976	-0.867249
88365660	chr16:88365660:T:C	5.32667e-08	-1.38106	-1.11736	6.31571e-06	-1.33821	-1.109	1.00684e-05	-1.28931	-1.08595
88365710	chr16:88365710:A:G	5.01955e-07	-1.3376e-10	-0.255217	6.57231e-05	-1.3376e-10	-0.104795	0.000101862	-1.3376e-10	-0.0610463
88365738	chr16:88365738:G:A	1.39863e-07	-1.53306	-4.74448e-10	1.58044e-05	-1.52996	-4.74448e-10	2.32611e-05	-1.53788	-4.74448e-10
88365834	chr16:88365834:A:G	2.81734e-08	-1.64284	-1.49251	3.25667e-06	-1.65501	-1.45453	4.81105e-06	-1.64213	-1.47162
88365838	chr16:88365838:C:T	5.83107e-08	-1.29088	-1.11707	6.3873e-06	-1.39672	-1.03922	8.8152e-06	-1.47817	-1.03001
88365920	chr16:88365920:T:C	2.83147e-08	-1.65524	-1.4751	3.41748e-06	-1.64674	-1.4146	5.17186e-06	-1.60151	-1.43992
88365954	chr16:88365954:C:G	1.53496e-07	-1.3376e-10	-1.44005	1.77693e-05	-1.3376e-10	-1.41278	2.61581e-05	-1.3376e-10	-1.4205
88366724	chr16:88366724:A:G	1.47603e-07	-1.3376e-10	-1.4792	1.63411e-05	-1.3376e-10	-1.49656	2.42566e-05	-1.3376e-10	-1.49597
88366768	chr16:88366768:G:A	4.76633e-07	-1.3376e-10	-0.306981	6.28404e-05	-1.3376e-10	-0.149647	9.74282e-05	-1.3376e-10	-0.105546
88366774	chr16:88366774:G:A	4.20623e-08	-1.3552	-1.37937	4.52099e-06	-1.45226	-1.32925	6.30205e-06	-1.52275	-1.32104
88366920	chr16:88366920:A:G	2.3689e-07	-1.3376e-10	-1.00613	2.5905e-05	-1.3376e-10	-1.03581	3.8224e-05	-1.3376e-10	-1.0412
88367020	chr16:88367020:C:T	1.66822e-07	-1.3376e-10	-1.3568	1.82175e-05	-1.3376e-10	-1.38786	2.7565e-05	-1.3376e-10	-1.36811
88367100	chr16:88367100:G:A	2.82047e-08	-1.65529	-1.47895	3.1296e-06	-1.65462	-1.49472	4.77824e-06	-1.62413	-1.49646
88367427	chr16:88367427:C:G	5.24643e-07	-1.3376e-10	-0.211009	6.91446e-05	-1.3376e-10	-0.0540466	0.000107248	-1.3376e-10	-0.00951418
88367538	chr16:88367538:C:G	1.46427e-07	-1.3376e-10	-1.4872	1.67492e-05	-1.3376e-10	-1.4719	2.47866e-05	-1.3376e-10	-1.47436
88367610	chr16:88367610:C:T	2.26167e-07	-1.3376e-10	-1.05246	2.56054e-05	-1.3376e-10	-1.04744	3.87995e-05	-1.3376e-10	-1.02625
88368023	chr16:88368023:A:G	4.30058e-08	-1.44926	-1.26314	4.91317e-06	-1.47026	-1.22807	6.65002e-06	-1.59467	-1.19537
88368186	chr16:88368186:G:T	3.64446e-08	-1.40887	-1.46906	3.89843e-06	-1.48974	-1.43993	5.4471e-06	-1.55407	-1.43551
88368297	chr16:88368297:G:A	2.78883e-08	-1.64886	-1.49666	3.23542e-06	-1.64661	-1.46947	4.96777e-06	-1.59719	-1.4845
88368663	chr16:88368663:G:T	2.72848e-07	-1.3376e-10	-0.864811	3.12795e-05	-1.3376e-10	-0.847285	4.61314e-05	-1.3376e-10	-0.853167
88368669	chr16:88368669:G:A	4.5989e-07	-1.3376e-10	-0.34274	6.03717e-05	-1.3376e-10	-0.189725	9.34017e-05	-1.3376e-10	-0.147751
88368740	chr16:88368740:G:A	2.80095e-07	-0.838599	-4.74448e-10	2.85556e-05	-0.938392	-4.74448e-10	3.30864e-05	-1.18554	-4.74448e-10
88369075	chr16:88369075:T:C	1.61236e-07	-1.3376e-10	-1.39086	1.72697e-05	-1.3376e-10	-1.44129	2.60594e-05	-1.3376e-10	-1.42428
88369221	chr16:88369221:C:T	4.76289e-08	-1.41063	-1.19966	5.33472e-06	-1.48926	-1.12675	7.47727e-06	-1.55428	-1.11852
88369667	chr16:88369667:C:G	3.09624e-08	-1.60701	-1.43395	3.89785e-06	-1.60031	-1.32951	6.06432e-06	-1.50983	-1.37241
88369778	chr16:88369778:C:T	2.83347e-08	-1.65505	-1.47459	3.41916e-06	-1.6553	-1.40555	5.04005e-06	-1.63142	-1.43582
88369790	chr16:88369790:T:C	4.34773e-07	-1.3376e-10	-0.398904	4.70584e-05	-1.3376e-10	-0.438856	6.88933e-05	-1.3376e-10	-0.452102
88369804	chr16:88369804:G:A	4.35881e-07	-1.3376e-10	-0.396359	4.71726e-05	-1.3376e-10	-0.436432	6.906e-05	-1.3376e-10	-0.449685
88369923	chr16:88369923:C:G	1.45536e-07	-1.3376e-10	-1.49331	1.65221e-05	-1.3376e-10	-1.48555	2.44725e-05	-1.3376e-10	-1.48711
88369958	chr16:88369958:C:T	1.4552e-07	-1.3376e-10	-1.49341	1.65189e-05	-1.3376e-10	-1.48574	2.44681e-05	-1.3376e-10	-1.48729
88370353	chr16:88370353:C:T	1.4552e-07	-1.3376e-10	-1.49341	1.65189e-05	-1.3376e-10	-1.48574	2.44681e-05	-1.3376e-10	-1.48729
88370539	chr16:88370539:G:A	1.77324e-07	-1.3376e-10	-1.29575	2.18223e-05	-1.3376e-10	-1.20731	3.20145e-05	-1.3376e-10	-1.21847
88370882	chr16:88370882:G:C	2.04693e-07	-1.3376e-10	-1.15221	2.32556e-05	-1.3376e-10	-1.1437	3.49309e-05	-1.3376e-10	-1.13129
88371288	chr16:88371288:T:G	4.3336e-07	-1.3376e-10	-0.40216	5.62703e-05	-1.3376e-10	-0.260079	8.74052e-05	-1.3376e-10	-0.214106
88371354	chr16:88371354:C:T	1.68945e-07	-1.3376e-10	-1.34416	1.77171e-05	-1.3376e-10	-1.41571	2.66346e-05	-1.3376e-10	-1.40245
88371580	chr16:88371580:C:T	3.26228e-08	-1.58257	-1.40615	4.91498e-06	-1.56868	-1.12928	6.1151e-06	-1.6315	-1.24239
88371617	chr16:88371617:A:G	5.31497e-07	-1.3376e-10	-0.19803	7.05306e-05	-1.3376e-10	-0.0341992	0.000109393	-1.3376e-10	0.0102864
88371718	chr16:88371718:T:C	5.45321e-07	-1.3376e-10	-0.172354	7.25124e-05	-1.3376e-10	-0.00648858	0.000112534	-1.3376e-10	0.0385968
88371748	chr16:88371748:T:C	6.23163e-07	-1.3376e-10	-0.0389195	8.35358e-05	-1.3376e-10	0.13503	0.000129909	-1.3376e-10	0.182173
88371762	chr16:88371762:A:G	9.34039e-07	-1.3376e-10	0.365791	0.000126879	-1.3376e-10	0.55299	0.000198501	-1.3376e-10	0.606134
88372538	chr16:88372538:A:G	3.73141e-07	-1.3376e-10	-0.551772	4.91145e-05	-1.3376e-10	-0.396091	7.57766e-05	-1.3376e-10	-0.356872
88372757	chr16:88372757:C:G	1.45519e-07	-1.3376e-10	-1.49342	1.65167e-05	-1.3376e-10	-1.48587	2.44643e-05	-1.3376e-10	-1.48745
88372810	chr16:88372810:CCACCATCATCAT:C	1.75951e-07	-1.30352	-4.74448e-10	2.04734e-05	-1.27112	-4.74448e-10	3.11701e-05	-1.2452	-4.74448e-10
88373007	chr16:88373007:A:G	3.24603e-07	-1.3376e-10	-0.691124	4.21474e-05	-1.3376e-10	-0.549072	6.47775e-05	-1.3376e-10	-0.513703
88373022	chr16:88373022:G:A	3.51097e-07	-1.3376e-10	-0.612665	4.58567e-05	-1.3376e-10	-0.464724	7.05527e-05	-1.3376e-10	-0.4283
88373030	chr16:88373030:C:T	3.68732e-07	-1.3376e-10	-0.563656	4.83116e-05	-1.3376e-10	-0.412574	7.44147e-05	-1.3376e-10	-0.375008
88373031	chr16:88373031:C:A	3.70398e-07	-1.3376e-10	-0.55915	4.85871e-05	-1.3376e-10	-0.406889	7.4847e-05	-1.3376e-10	-0.369215
88373096	chr16:88373096:T:A	1.4552e-07	-1.3376e-10	-1.49341	1.65189e-05	-1.3376e-10	-1.48574	2.44681e-05	-1.3376e-10	-1.48729
88373220	chr16:88373220:A:G	4.12432e-08	-1.6384	-1.11584	5.80855e-06	-1.64927	-0.881642	8.33966e-06	-1.62898	-0.934657
88373277	chr16:88373277:T:C	3.69725e-07	-1.3376e-10	-0.560969	4.84602e-05	-1.3376e-10	-0.409503	7.46455e-05	-1.3376e-10	-0.37191
88373326	chr16:88373326:G:A	1.69181e-07	-1.3376e-10	-1.34276	1.85583e-05	-1.3376e-10	-1.36933	2.80124e-05	-1.3376e-10	-1.35201
88373389	chr16:88373389:G:C	1.4552e-07	-1.3376e-10	-1.49341	1.65189e-05	-1.3376e-10	-1.48574	2.44681e-05	-1.3376e-10	-1.48729
88373445	chr16:88373445:C:T	3.70123e-07	-1.3376e-10	-0.559891	4.85165e-05	-1.3376e-10	-0.408342	7.47325e-05	-1.3376e-10	-0.370746
88373712	chr16:88373712:A:G	3.69593e-07	-1.3376e-10	-0.561326	4.84797e-05	-1.3376e-10	-0.409102	7.46889e-05	-1.3376e-10	-0.371329
88373857	chr16:88373857:C:T	1.45153e-07	-1.3376e-10	-1.49594	1.63417e-05	-1.3376e-10	-1.49652	2.42403e-05	-1.3376e-10	-1.49665
88373928	chr16:88373928:A:C	3.74011e-07	-1.3376e-10	-0.549441	4.90594e-05	-1.3376e-10	-0.397214	7.55828e-05	-1.3376e-10	-0.359432
88373978	chr16:88373978:C:T	1.59239e-07	-1.3376e-10	-1.40332	1.99307e-05	-1.3376e-10	-1.29799	2.85857e-05	-1.3376e-10	-1.33175
88374091	chr16:88374091:G:A	6.95455e-08	-1.56586	-0.665888	8.65127e-06	-1.59037	-0.542171	1.27146e-05	-1.63196	-0.509955
88374096	chr16:88374096:C:T	1.46191e-07	-1.3376e-10	-1.48881	1.63837e-05	-1.3376e-10	-1.49396	2.4325e-05	-1.3376e-10	-1.49315
88374118	chr16:88374118:T:C	3.73501e-07	-1.3376e-10	-0.550808	4.89965e-05	-1.3376e-10	-0.398497	7.54902e-05	-1.3376e-10	-0.360658
88374184	chr16:88374184:T:C	3.70145e-07	-1.3376e-10	-0.559833	4.85191e-05	-1.3376e-10	-0.408288	7.4739e-05	-1.3376e-10	-0.370659
88374196	chr16:88374196:C:T	1.07728e-06	-1.3376e-10	0.508465	0.000150603	-1.3376e-10	0.724398	0.00023948	-1.3376e-10	0.79381
88374246	chr16:88374246:G:A	3.6657e-07	-1.3376e-10	-0.569539	4.7728e-05	-1.3376e-10	-0.424728	7.35119e-05	-1.3376e-10	-0.387213
88374463	chr16:88374463:G:A	1.45048e-07	-1.3376e-10	-1.49666	1.65079e-05	-1.3376e-10	-1.48641	2.43877e-05	-1.3376e-10	-1.49058
88374470	chr16:88374470:A:G	3.28082e-08	-1.49343	-1.48962	4.60593e-06	-1.46099	-1.30191	7.21893e-06	-1.32391	-1.38404
88374473	chr16:88374473:A:G	3.77505e-07	-1.3376e-10	-0.540144	4.9522e-05	-1.3376e-10	-0.387829	7.63381e-05	-1.3376e-10	-0.349489
88374589	chr16:88374589:C:T	3.7092e-07	-1.3376e-10	-0.557742	4.863e-05	-1.3376e-10	-0.406005	7.49125e-05	-1.3376e-10	-0.36834
88374738	chr16:88374738:G:A	1.49359e-07	-1.3376e-10	-1.46737	1.65243e-05	-1.3376e-10	-1.48541	2.46448e-05	-1.3376e-10	-1.48009
88374766	chr16:88374766:C:T	1.70992e-07	-1.3376e-10	-1.33211	1.78711e-05	-1.3376e-10	-1.40706	2.66797e-05	-1.3376e-10	-1.40076
88374800	chr16:88374800:TGAG:T	1.45876e-07	-1.49097	-4.74448e-10	1.60734e-05	-1.51308	-4.74448e-10	2.23758e-05	-1.57668	-4.74448e-10
88374852	chr16:88374852:G:A	1.67768e-07	-1.3376e-10	-1.35114	1.93587e-05	-1.3376e-10	-1.3271	2.93051e-05	-1.3376e-10	-1.3069
88375091	chr16:88375091:G:C	1.56558e-07	-1.3376e-10	-1.4203	1.683e-05	-1.3376e-10	-1.46708	2.50578e-05	-1.3376e-10	-1.46347
88375147	chr16:88375147:A:G	1.46557e-07	-1.3376e-10	-1.48631	1.639e-05	-1.3376e-10	-1.49357	2.43316e-05	-1.3376e-10	-1.49289
88375298	chr16:88375298:G:T	1.4881e-07	-1.3376e-10	-1.47106	1.65563e-05	-1.3376e-10	-1.48348	2.45957e-05	-1.3376e-10	-1.48209
88375617	chr16:88375617:G:A	3.21511e-08	-1.52049	-1.48279	3.47065e-06	-1.55203	-1.49387	4.86662e-06	-1.60734	-1.49492
88375962	chr16:88375962:A:G	3.01911e-08	-1.58529	-1.48089	3.27972e-06	-1.60838	-1.49411	4.69982e-06	-1.64208	-1.49506
88376336	chr16:88376336:C:T	4.03751e-08	-1.327	-1.44851	6.21505e-06	-1.28259	-1.18068	9.99722e-06	-1.09689	-1.28547
88376376	chr16:88376376:C:T	3.1835e-07	-1.3376e-10	-0.710577	4.16828e-05	-1.3376e-10	-0.560157	5.98002e-05	-1.3376e-10	-0.593651
88376381	chr16:88376381:G:A	1.45245e-07	-1.3376e-10	-1.49531	1.64636e-05	-1.3376e-10	-1.48909	2.43812e-05	-1.3376e-10	-1.49085
88376714	chr16:88376714:C:T	3.7118e-07	-1.3376e-10	-0.55704	4.48993e-05	-1.3376e-10	-0.485823	6.96864e-05	-1.3376e-10	-0.440655
88376820	chr16:88376820:G:A	3.88824e-07	-1.3376e-10	-0.5106	4.63459e-05	-1.3376e-10	-0.454113	7.19587e-05	-1.3376e-10	-0.408568
88377110	chr16:88377110:A:T	3.52201e-08	-1.65507	-1.25704	5.69551e-06	-1.65312	-0.897443	7.70152e-06	-1.63203	-1.01122
88377423	chr16:88377423:G:A	1.34654e-07	-1.57102	-4.74448e-10	1.41502e-05	-1.64052	-4.74448e-10	2.09428e-05	-1.64287	-4.74448e-10
88377536	chr16:88377536:T:C	2.742e-07	-1.3376e-10	-0.859868	2.71399e-05	-1.3376e-10	-0.98924	4.35641e-05	-1.3376e-10	-0.910427
88377614	chr16:88377614:C:T	3.86309e-08	-1.4659	-1.35378	4.2042e-06	-1.49212	-1.36204	6.14101e-06	-1.50646	-1.36321
88377703	chr16:88377703:T:C	3.67361e-08	-1.37938	-1.49059	4.70539e-06	-1.43231	-1.30922	5.67539e-06	-1.54868	-1.39984
88377764	chr16:88377764:T:A	7.4331e-08	-1.63701	-0.528191	6.32539e-06	-1.63912	-0.806552	9.98355e-06	-1.65407	-0.729655
88377775	chr16:88377775:C:T	3.19011e-07	-1.3376e-10	-0.708501	5.39436e-05	-1.3376e-10	-0.302307	8.12918e-05	-1.3376e-10	-0.286615
88378178	chr16:88378178:C:G	1.46778e-07	-1.3376e-10	-1.4848	1.64236e-05	-1.3376e-10	-1.49153	2.44216e-05	-1.3376e-10	-1.48919
88378234	chr16:88378234:G:A	1.55509e-07	-1.3376e-10	-1.42702	1.72143e-05	-1.3376e-10	-1.44451	2.57149e-05	-1.3376e-10	-1.43759
88378237	chr16:88378237:G:A	1.357e-07	-1.56328	-4.74448e-10	1.44567e-05	-1.61909	-4.74448e-10	2.27442e-05	-1.56035	-4.74448e-10
88378244	chr16:88378244:G:C	1.49926e-07	-1.3376e-10	-1.46358	1.66889e-05	-1.3376e-10	-1.4755	2.48726e-05	-1.3376e-10	-1.4709
88378271	chr16:88378271:T:A	1.1309e-07	-1.61738	-0.12817	9.72713e-06	-1.62268	-0.392644	1.64174e-05	-1.56081	-0.325508
88378586	chr16:88378586:C:T	3.81123e-08	-1.35137	-1.48183	4.91417e-06	-1.37729	-1.32083	6.1326e-06	-1.49741	-1.37363
88378766	chr16:88378766:T:C	5.6847e-08	-0.938072	-1.49529	6.31054e-06	-1.01265	-1.43537	7.80579e-06	-1.16539	-1.46441
88379337	chr16:88379337:G:A	2.93123e-07	-1.3376e-10	-0.793135	4.42602e-05	-1.3376e-10	-0.500159	6.4656e-05	-1.3376e-10	-0.51558
88379567	chr16:88379567:A:G	2.15005e-07	-1.3376e-10	-1.10307	2.3614e-05	-1.3376e-10	-1.1284	3.58519e-05	-1.3376e-10	-1.10527
88380068	chr16:88380068:CACAG:C	1.48277e-07	-1.3376e-10	-1.47464	1.64587e-05	-1.3376e-10	-1.48939	2.44172e-05	-1.3376e-10	-1.48937
88381298	chr16:88381298:ACATGCACT:A	1.2508e-06	0.657811	-4.74448e-10	0.000198701	1.00156	-4.74448e-10	0.000246858	0.824153	-4.74448e-10
88381321	chr16:88381321:CAG:C	1.98042e-07	-1.3376e-10	-1.18525	2.11018e-05	-1.3376e-10	-1.24089	3.08212e-05	-1.3376e-10	-1.25646
88381348	chr16:88381348:A:G	3.27366e-08	-1.60261	-1.38262	3.88216e-06	-1.57642	-1.35743	6.57525e-06	-1.45026	-1.35109
88381765	chr16:88381765:C:T	3.83583e-07	-1.3376e-10	-0.524172	5.09083e-05	-1.3376e-10	-0.36022	7.37406e-05	-1.3376e-10	-0.384107
88382277	chr16:88382277:T:C	5.39952e-08	-1.6021	-0.882729	7.31421e-06	-1.62903	-0.671401	1.10913e-05	-1.54566	-0.732838
88383275	chr16:88383275:T:C	6.43077e-08	-1.58357	-0.726483	4.83235e-06	-1.6549	-1.06002	7.61683e-06	-1.65189	-1.00241
88383321	chr16:88383321:G:A	2.31008e-07	-1.03127	-4.74448e-10	2.40631e-05	-1.10957	-4.74448e-10	4.17365e-05	-0.953285	-4.74448e-10
88383550	chr16:88383550:C:T	3.05545e-08	-1.57044	-1.48378	3.36668e-06	-1.60423	-1.47209	4.93131e-06	-1.61992	-1.46913
88383882	chr16:88383882:G:T	1.47765e-07	-1.3376e-10	-1.4781	1.63923e-05	-1.3376e-10	-1.49343	2.43179e-05	-1.3376e-10	-1.49345
88384193	chr16:88384193:C:A	7.98229e-08	-1.54189	-0.552023	6.65587e-06	-1.65504	-0.739706	1.01431e-05	-1.64237	-0.725499
88384468	chr16:88384468:G:T	5.62604e-08	-0.956221	-1.48752	9.16529e-06	-0.599019	-1.4758	1.5488e-05	-0.459542	-1.48505
88384717	chr16:88384717:G:A	2.87888e-08	-1.62542	-1.48832	3.50891e-06	-1.59693	-1.43801	4.94735e-06	-1.64722	-1.43859
88384898	chr16:88384898:C:G	5.13981e-08	-1.16449	-1.36963	4.92118e-06	-1.28297	-1.41373	7.85594e-06	-1.22576	-1.39763
88385444	chr16:88385444:T:C	2.18433e-07	-1.3376e-10	-1.08725	2.59835e-05	-1.3376e-10	-1.03279	3.70695e-05	-1.3376e-10	-1.07187
88385468	chr16:88385468:T:A	1.45369e-07	-1.3376e-10	-1.49446	1.63556e-05	-1.3376e-10	-1.49568	2.42644e-05	-1.3376e-10	-1.49565
88385852	chr16:88385852:G:A	2.93335e-08	-1.61042	-1.48458	3.6088e-06	-1.57782	-1.42905	5.03164e-06	-1.63932	-1.4296
88385898	chr16:88385898:T:C	5.34185e-08	-1.08768	-1.40789	5.12137e-06	-1.21224	-1.44459	8.18809e-06	-1.15017	-1.43181
88386343	chr16:88386343:T:C	3.13891e-08	-1.60751	-1.41975	4.06603e-06	-1.39772	-1.48986	7.55065e-06	-1.17868	-1.48435
88386513	chr16:88386513:T:C	5.07498e-08	-1.56366	-0.983155	4.24848e-06	-1.65183	-1.19185	6.49917e-06	-1.63349	-1.17949
88386787	chr16:88386787:G:A	4.57523e-08	-1.60041	-1.05008	7.85643e-06	-1.56307	-0.665843	1.0549e-05	-1.63295	-0.695679
88386848	chr16:88386848:A:G	3.77507e-08	-1.45347	-1.38925	3.18931e-06	-1.6457	-1.48474	4.72296e-06	-1.65528	-1.47694
88386873	chr16:88386873:TG:T	6.51098e-08	-0.94659	-1.35106	7.24884e-06	-1.0751	-1.2343	1.08479e-05	-1.02582	-1.27487
88387319	chr16:88387319:G:A	1.45444e-07	-1.3376e-10	-1.49393	1.69756e-05	-1.3376e-10	-1.45847	2.50932e-05	-1.3376e-10	-1.46206
88387338	chr16:88387338:G:A	1.24568e-07	-1.64887	-4.74448e-10	1.42485e-05	-1.6336	-4.74448e-10	2.16372e-05	-1.61024	-4.74448e-10
88387351	chr16:88387351:T:C	3.39221e-08	-1.55351	-1.39615	3.73331e-06	-1.65524	-1.31771	5.40623e-06	-1.65448	-1.34263
88387860	chr16:88387860:G:A	3.75414e-08	-1.39727	-1.45101	5.59958e-06	-1.16451	-1.40305	9.63413e-06	-0.986875	-1.43247
88388027	chr16:88388027:G:A	7.32629e-08	-1.58589	-0.593787	1.24775e-05	-1.19296	-0.573357	1.65337e-05	-1.23645	-0.642806
88388214	chr16:88388214:C:T	1.50722e-07	-1.3376e-10	-1.45829	1.66238e-05	-1.3376e-10	-1.47941	2.4669e-05	-1.3376e-10	-1.47911
88388406	chr16:88388406:C:T	2.06125e-07	-1.14525	-4.74448e-10	2.53639e-05	-1.05692	-4.74448e-10	4.04695e-05	-0.984113	-4.74448e-10
88388758	chr16:88388758:G:A	1.72844e-06	0.981248	-4.74448e-10	0.000216817	1.08881	-4.74448e-10	0.000192974	0.577895	-4.74448e-10
88389042	chr16:88389042:C:T	5.78399e-08	-0.967311	-1.44874	5.37659e-06	-1.13571	-1.47248	8.79093e-06	-1.04492	-1.46602
88389140	chr16:88389140:A:G	4.81562e-07	-1.3376e-10	-0.296692	5.04359e-05	-1.3376e-10	-0.369543	7.66107e-05	-1.3376e-10	-0.345925
88389255	chr16:88389255:T:C	9.60313e-08	-1.5688	-0.340252	2.20596e-05	-1.1633	-0.0331936	2.93844e-05	-1.19403	-0.110165
88389589	chr16:88389589:G:A	4.75201e-08	-1.38202	-1.23055	7.01096e-06	-1.32817	-1.0146	8.999e-06	-1.46557	-1.02198
88389811	chr16:88389811:C:T	3.95292e-08	-1.54055	-1.25613	3.36681e-06	-1.65334	-1.42294	5.10067e-06	-1.65528	-1.4
88389972	chr16:88389972:G:C	3.1871e-08	-1.51997	-1.49207	3.92539e-06	-1.43321	-1.48957	5.08808e-06	-1.56594	-1.49182
88389977	chr16:88389977:C:G	7.93603e-08	-1.48714	-0.612589	5.28489e-06	-1.64162	-0.983774	8.27165e-06	-1.65241	-0.919419
88389987	chr16:88389987:C:T	1.27312e-07	-1.62709	-4.74448e-10	1.43119e-05	-1.62915	-4.74448e-10	2.09698e-05	-1.64158	-4.74448e-10
88390369	chr16:88390369:C:T	7.65853e-07	0.167262	-4.74448e-10	0.000115221	0.456604	-4.74448e-10	0.00011591	0.0681567	-4.74448e-10
88390414	chr16:88390414:G:A	4.75662e-08	-1.60808	-1.00353	6.51728e-06	-1.52191	-0.893877	1.06812e-05	-1.40342	-0.912749
88390762	chr16:88390762:C:T	6.90308e-08	-0.829446	-1.40973	4.63697e-06	-1.35476	-1.40143	8.20734e-06	-1.21047	-1.36916
88390880	chr16:88390880:T:C	2.80513e-07	-0.837109	-4.74448e-10	3.66249e-05	-0.689518	-4.74448e-10	4.57642e-05	-0.861158	-4.74448e-10
88390950	chr16:88390950:C:T	5.44706e-07	-1.3376e-10	-0.173482	6.1099e-05	-1.3376e-10	-0.177751	9.21733e-05	-1.3376e-10	-0.16099
88391010	chr16:88391010:T:C	6.87519e-08	-1.53364	-0.709585	5.34066e-06	-1.65177	-0.963122	8.06511e-06	-1.65534	-0.941773
88391260	chr16:88391260:C:T	7.71981e-08	-1.55207	-0.575284	5.96982e-06	-1.65422	-0.849313	9.06357e-06	-1.6547	-0.825699
88391342	chr16:88391342:A:G	7.4863e-08	-1.50233	-0.655733	5.61174e-06	-1.64408	-0.9213	8.42902e-06	-1.65329	-0.899694
88391425	chr16:88391425:A:G	7.8157e-08	-1.54005	-0.57496	5.95129e-06	-1.65242	-0.854223	9.01412e-06	-1.6553	-0.830564
88391683	chr16:88391683:C:T	4.47661e-07	-0.369692	-4.74448e-10	4.41535e-05	-0.502573	-4.74448e-10	8.02014e-05	-0.30012	-4.74448e-10
88392327	chr16:88392327:A:C	3.63775e-08	-1.61552	-1.26425	5.16742e-06	-1.57514	-1.07273	7.11226e-06	-1.63932	-1.08352
88392607	chr16:88392607:G:A	1.84888e-07	-1.25398	-4.74448e-10	1.93589e-05	-1.32709	-4.74448e-10	3.03044e-05	-1.27337	-4.74448e-10
88392633	chr16:88392633:C:T	2.18939e-07	-1.3376e-10	-1.08493	2.6406e-05	-1.3376e-10	-1.01665	3.91469e-05	-1.3376e-10	-1.01734
88392805	chr16:88392805:C:G	5.37118e-08	-1.45892	-1.03118	4.28563e-06	-1.6329	-1.20207	6.34758e-06	-1.64772	-1.18886
88392889	chr16:88392889:G:A	1.48179e-07	-1.3376e-10	-1.4753	1.69165e-05	-1.3376e-10	-1.46195	2.48442e-05	-1.3376e-10	-1.47204
88392913	chr16:88392913:C:T	5.35272e-08	-1.57126	-0.922278	8.20375e-06	-1.41051	-0.775144	1.326e-05	-1.30279	-0.797118
88392980	chr16:88392980:G:C	2.96807e-08	-1.60492	-1.47831	3.79143e-06	-1.55585	-1.40165	5.14868e-06	-1.6322	-1.41372
88393247	chr16:88393247:G:A	2.90175e-08	-1.62994	-1.47589	3.33218e-06	-1.61309	-1.47353	5.01625e-06	-1.58214	-1.48983
88393254	chr16:88393254:C:T	2.39933e-07	-1.3376e-10	-0.99337	2.82673e-05	-1.3376e-10	-0.948542	4.20753e-05	-1.3376e-10	-0.9452
88393335	chr16:88393335:A:G	6.24906e-08	-1.5413	-0.797414	4.99857e-06	-1.65285	-1.02825	7.53734e-06	-1.65527	-1.00952
88393394	chr16:88393394:G:A	2.01984e-07	-1.3376e-10	-1.16554	2.39387e-05	-1.3376e-10	-1.11475	3.57967e-05	-1.3376e-10	-1.1068
88393415	chr16:88393415:G:A	1.61275e-07	-1.3376e-10	-1.39061	1.87351e-05	-1.3376e-10	-1.35985	2.72434e-05	-1.3376e-10	-1.37985
88393768	chr16:88393768:G:C	6.3534e-08	-1.5071	-0.815048	5.04105e-06	-1.64551	-1.02713	7.50215e-06	-1.65386	-1.01561
88394014	chr16:88394014:C:T	1.87714e-07	-1.3376e-10	-1.23881	2.19102e-05	-1.3376e-10	-1.20329	3.27838e-05	-1.3376e-10	-1.19473
88394136	chr16:88394136:C:T	6.66429e-08	-1.59623	-0.678153	1.31664e-05	-1.23411	-0.478474	1.79238e-05	-1.26024	-0.538287
88394216	chr16:88394216:T:C	4.12677e-07	-1.3376e-10	-0.451063	3.88983e-05	-1.3376e-10	-0.629295	5.94723e-05	-1.3376e-10	-0.59915
88394353	chr16:88394353:C:T	5.75048e-08	-0.93242	-1.48944	7.08361e-06	-0.837969	-1.49449	1.24966e-05	-0.666983	-1.49222
88394491	chr16:88394491:T:A	8.53936e-08	-1.57769	-0.448769	1.798e-05	-1.18504	-0.215952	2.44451e-05	-1.21149	-0.276742
88394736	chr16:88394736:T:C	4.04358e-07	-1.54752	1.07609	2.37703e-05	-1.64391	0.522099	5.03758e-05	-1.46834	0.703194
88394813	chr16:88394813:C:G	1.89681e-07	-1.22838	-4.74448e-10	1.84038e-05	-1.37769	-4.74448e-10	3.34422e-05	-1.17484	-4.74448e-10
88394867	chr16:88394867:C:T	9.19383e-08	-1.58924	-0.363367	1.84981e-05	-1.21629	-0.156284	2.52819e-05	-1.24178	-0.212794
88394878	chr16:88394878:G:A	3.27202e-08	-1.53303	-1.4527	4.30025e-06	-1.47602	-1.35555	5.64692e-06	-1.58124	-1.37231
88394881	chr16:88394881:G:A	5.70091e-08	-0.938171	-1.49235	7.03157e-06	-0.843903	-1.49593	1.2361e-05	-0.675662	-1.49445
88395032	chr16:88395032:C:T	1.47391e-07	-1.3376e-10	-1.48064	1.6795e-05	-1.3376e-10	-1.46917	2.481e-05	-1.3376e-10	-1.47341
88395074	chr16:88395074:A:G	7.0785e-08	-1.00668	-1.2074	8.84235e-06	-0.921394	-1.1893	1.56258e-05	-0.749119	-1.18662
88395497	chr16:88395497:G:A	8.50079e-08	-1.58045	-0.450532	1.72837e-05	-1.19299	-0.247487	2.36204e-05	-1.21903	-0.303523
88395661	chr16:88395661:G:A	6.44983e-08	-1.5796	-0.727487	1.27543e-05	-1.18792	-0.556458	1.7321e-05	-1.21469	-0.618048
88395840	chr16:88395840:G:A	6.0009e-08	-1.49434	-0.884891	4.64194e-06	-1.64198	-1.11314	6.91208e-06	-1.65219	-1.0992
88395843	chr16:88395843:C:T	1.50636e-07	-1.3376e-10	-1.45886	1.74969e-05	-1.3376e-10	-1.42822	2.59162e-05	-1.3376e-10	-1.42979
88395866	chr16:88395866:G:C	7.15282e-08	-1.50983	-0.693807	5.40985e-06	-1.64608	-0.955942	8.10492e-06	-1.654	-0.938192
88396011	chr16:88396011:G:T	1.5249e-07	-1.3376e-10	-1.44663	1.73093e-05	-1.3376e-10	-1.439	2.53189e-05	-1.3376e-10	-1.45311
88396142	chr16:88396142:T:C	4.81268e-08	-1.64441	-0.955474	5.73063e-06	-1.48325	-1.06117	9.37413e-06	-1.38204	-1.06467
88396314	chr16:88396314:C:T	3.0977e-07	-1.3376e-10	-0.737898	4.00342e-05	-1.3376e-10	-0.600511	5.95493e-05	-1.3376e-10	-0.597857
88396539	chr16:88396539:C:T	6.75214e-08	-1.01149	-1.24979	8.39262e-06	-0.927751	-1.23514	1.48598e-05	-0.75357	-1.23243
88397140	chr16:88397140:C:T	7.56801e-08	-1.01705	-1.13017	9.51907e-06	-0.930814	-1.10614	1.68189e-05	-0.759627	-1.10253
88397812	chr16:88397812:T:C	3.24761e-08	-1.50557	-1.48765	4.12254e-06	-1.44236	-1.43141	5.37393e-06	-1.56095	-1.44216
88397940	chr16:88397940:C:G	3.18601e-08	-1.5207	-1.49167	3.9978e-06	-1.46053	-1.44397	5.24921e-06	-1.57305	-1.45354
88398005	chr16:88398005:T:C	7.5315e-08	-1.43441	-0.717638	5.48994e-06	-1.62577	-0.961562	8.15517e-06	-1.64164	-0.944363
88398104	chr16:88398104:T:C	1.07846e-07	-1.52916	-0.263863	2.42244e-05	-1.07566	-0.0272258	3.27579e-05	-1.10714	-0.0883778
88398122	chr16:88398122:T:C	3.21444e-08	-1.52929	-1.4742	4.13704e-06	-1.47096	-1.39931	5.43382e-06	-1.57988	-1.41214
88398123	chr16:88398123:G:A	3.22766e-08	-1.52518	-1.4742	4.15866e-06	-1.46575	-1.39931	5.45161e-06	-1.57661	-1.41214
88398230	chr16:88398230:T:C	2.26304e-07	-1.3376e-10	-1.05185	2.70871e-05	-1.3376e-10	-0.991188	3.85729e-05	-1.3376e-10	-1.03211
88398375	chr16:88398375:G:A	1.57153e-07	-1.3376e-10	-1.41651	1.8762e-05	-1.3376e-10	-1.35841	2.79331e-05	-1.3376e-10	-1.35485
88398383	chr16:88398383:C:T	3.26749e-08	-1.49329	-1.49383	4.10515e-06	-1.42772	-1.45028	5.33718e-06	-1.55068	-1.45928
88398424	chr16:88398424:G:A	2.98849e-08	-1.58152	-1.49486	3.60043e-06	-1.52868	-1.48051	4.88268e-06	-1.61273	-1.48623
88398432	chr16:88398432:A:G	2.89395e-08	-1.61232	-1.4962	3.51009e-06	-1.57199	-1.46262	4.83905e-06	-1.6372	-1.47074
88398445	chr16:88398445:T:C	3.15356e-08	-1.52709	-1.49553	3.82373e-06	-1.46766	-1.48136	5.0568e-06	-1.5774	-1.48653
88398455	chr16:88398455:T:A	3.01232e-08	-1.57181	-1.49662	3.66776e-06	-1.52296	-1.46771	4.9458e-06	-1.61137	-1.47475
88398460	chr16:88398460:G:A	1.57721e-07	-1.3376e-10	-1.4129	1.74343e-05	-1.3376e-10	-1.43181	2.60864e-05	-1.3376e-10	-1.42325
88398469	chr16:88398469:G:A	3.2257e-08	-1.51011	-1.48988	4.07622e-06	-1.44768	-1.4374	5.32469e-06	-1.56465	-1.44766
88398479	chr16:88398479:G:A	6.03453e-08	-1.62088	-0.752769	7.12139e-06	-1.62697	-0.700171	1.01381e-05	-1.64577	-0.722585
88398551	chr16:88398551:T:A	3.28348e-08	-1.4881	-1.49414	4.12187e-06	-1.42192	-1.45202	5.3454e-06	-1.54756	-1.46087
88398554	chr16:88398554:A:G	3.237e-08	-1.50749	-1.48901	4.1027e-06	-1.44491	-1.43369	5.35146e-06	-1.5629	-1.44439
88398556	chr16:88398556:A:G	3.07483e-08	-1.55335	-1.49454	3.80639e-06	-1.50005	-1.45351	5.07532e-06	-1.59807	-1.4622
88398754	chr16:88398754:C:T	1.83636e-07	-1.3376e-10	-1.26077	2.21077e-05	-1.3376e-10	-1.19432	3.27699e-05	-1.3376e-10	-1.19515
88398778	chr16:88398778:C:A	4.87805e-08	-1.35583	-1.23057	3.63499e-06	-1.59009	-1.40955	5.38342e-06	-1.61804	-1.3833
88398816	chr16:88398816:G:A	1.84765e-07	-1.3376e-10	-1.25464	2.03808e-05	-1.3376e-10	-1.27565	3.07547e-05	-1.3376e-10	-1.25862
88398862	chr16:88398862:G:A	1.72237e-07	-1.3376e-10	-1.32486	1.83496e-05	-1.3376e-10	-1.38064	2.75089e-05	-1.3376e-10	-1.37015
88398893	chr16:88398893:C:T	9.36035e-08	-1.39028	-0.544375	6.47097e-06	-1.60843	-0.814486	9.59978e-06	-1.62892	-0.793998
88398907	chr16:88398907:C:G	3.22267e-08	-1.50431	-1.49662	3.98184e-06	-1.43836	-1.47014	5.19287e-06	-1.5597	-1.47768
88399270	chr16:88399270:T:C	3.2804e-08	-1.499	-1.48418	4.19763e-06	-1.43404	-1.42169	5.44546e-06	-1.55582	-1.43406
88399463	chr16:88399463:A:G	6.37712e-08	-1.41169	-0.906735	4.74334e-06	-1.61629	-1.11721	7.0087e-06	-1.63547	-1.10204
88399549	chr16:88399549:A:G	1.7402e-07	-1.3376e-10	-1.31456	2.11629e-05	-1.3376e-10	-1.238	3.20896e-05	-1.3376e-10	-1.21613
88399561	chr16:88399561:G:C	5.37616e-08	-1.00061	-1.48856	6.64395e-06	-0.900437	-1.4961	1.14974e-05	-0.747357	-1.49519
88399565	chr16:88399565:A:G	3.3855e-08	-1.50584	-1.4458	4.46813e-06	-1.44186	-1.35142	5.77893e-06	-1.56111	-1.36933
88399584	chr16:88399584:G:A	3.66434e-08	-1.51291	-1.35958	5.14374e-06	-1.45291	-1.19955	6.68995e-06	-1.56549	-1.21856
88399610	chr16:88399610:C:T	5.62992e-08	-0.946383	-1.49666	6.95129e-06	-0.857843	-1.49348	1.20701e-05	-0.699474	-1.49446
88399744	chr16:88399744:A:G	3.39938e-08	-1.49122	-1.45633	4.46358e-06	-1.42439	-1.3699	5.74827e-06	-1.54916	-1.3866
88399842	chr16:88399842:C:T	1.47612e-07	-1.3376e-10	-1.47914	1.65906e-05	-1.3376e-10	-1.48141	2.45812e-05	-1.3376e-10	-1.48268
88399843	chr16:88399843:A:G	5.94444e-08	-1.59344	-0.795249	6.70722e-06	-1.64411	-0.742956	9.61361e-06	-1.65404	-0.767443
88399864	chr16:88399864:G:T	3.25759e-08	-1.50436	-1.4858	4.15932e-06	-1.43996	-1.42493	5.40873e-06	-1.56004	-1.4366
88399959	chr16:88399959:G:A	3.51863e-08	-1.46885	-1.44422	4.66301e-06	-1.39765	-1.35293	5.94398e-06	-1.53107	-1.37121
88400016	chr16:88400016:A:G	4.29699e-08	-1.6552	-1.05803	4.939e-06	-1.58774	-1.10535	7.5684e-06	-1.55448	-1.1062
88400053	chr16:88400053:T:C	6.03507e-08	-1.3354	-1.03816	4.70114e-06	-1.54469	-1.19775	6.82591e-06	-1.57835	-1.18558
88400100	chr16:88400100:T:C	1.86916e-07	-1.3376e-10	-1.24307	2.25621e-05	-1.3376e-10	-1.17397	3.34499e-05	-1.3376e-10	-1.17461
88400165	chr16:88400165:G:A	1.52918e-07	-1.3376e-10	-1.44383	1.73515e-05	-1.3376e-10	-1.43657	2.58403e-05	-1.3376e-10	-1.43272
88400226	chr16:88400226:C:T	1.50646e-07	-1.3376e-10	-1.45879	1.64046e-05	-1.3376e-10	-1.49268	2.44066e-05	-1.3376e-10	-1.48981
88400244	chr16:88400244:C:T	8.77059e-08	-1.60999	-0.389753	1.73413e-05	-1.36901	-0.0681438	2.25644e-05	-1.42884	-0.13945
88400359	chr16:88400359:A:G	5.12788e-08	-1.33549	-1.20096	3.73363e-06	-1.58064	-1.39222	5.5328e-06	-1.61046	-1.36351
88400637	chr16:88400637:A:G	2.25919e-07	-1.3376e-10	-1.05355	2.71766e-05	-1.3376e-10	-0.987889	4.07571e-05	-1.3376e-10	-0.97703
88400715	chr16:88400715:TGGGATGGCACCCAA:T	5.86757e-08	-0.908691	-1.49301	5.89766e-06	-1.04724	-1.46845	9.114e-06	-1.00164	-1.47321
88400862	chr16:88400862:T:C	5.42478e-08	-0.984828	-1.49534	7.55274e-06	-0.801086	-1.46725	9.55805e-06	-0.948499	-1.47878
88400898	chr16:88400898:T:C	5.91613e-08	-0.912188	-1.48127	8.90106e-06	-0.720019	-1.38406	1.10414e-05	-0.875336	-1.40767
88401136	chr16:88401136:A:G	2.39822e-07	-1.3376e-10	-0.99383	2.82859e-05	-1.3376e-10	-0.947883	4.03016e-05	-1.3376e-10	-0.988271
88401319	chr16:88401319:G:A	3.25798e-08	-1.5256	-1.46443	4.21965e-06	-1.46658	-1.38391	5.51876e-06	-1.57692	-1.39959
88401383	chr16:88401383:G:C	4.00208e-08	-1.64909	-1.13524	5.64532e-06	-1.5729	-0.986519	8.98293e-06	-1.50481	-0.984526
88401399	chr16:88401399:A:G	3.25397e-08	-1.64093	-1.35034	3.51641e-06	-1.6382	-1.39461	5.39153e-06	-1.61466	-1.38517
88401577	chr16:88401577:G:A	5.96522e-08	-0.903784	-1.48141	6.01088e-06	-1.04687	-1.44981	9.36468e-06	-0.992853	-1.45486
88401861	chr16:88401861:G:T	2.59778e-07	-1.3376e-10	-0.913901	2.40949e-05	-1.3376e-10	-1.10825	3.65362e-05	-1.3376e-10	-1.08636
88402147	chr16:88402147:G:A	6.68051e-08	-1.42639	-0.845554	5.07141e-06	-1.61815	-1.04847	7.56695e-06	-1.63796	-1.02291
88402319	chr16:88402319:A:C	5.96271e-08	-1.1111	-1.27452	1.02106e-05	-0.923641	-1.04318	1.26751e-05	-1.06194	-1.08308
88402359	chr16:88402359:G:A	6.06838e-08	-1.06574	-1.30231	1.03659e-05	-0.87261	-1.07911	1.28612e-05	-1.01456	-1.11588
88402426	chr16:88402426:G:A	6.09749e-08	-1.08037	-1.2829	1.04875e-05	-0.889639	-1.05043	1.30149e-05	-1.03012	-1.08845
88402530	chr16:88402530:C:T	1.86916e-07	-1.3376e-10	-1.24307	2.25621e-05	-1.3376e-10	-1.17397	3.34499e-05	-1.3376e-10	-1.17461
88402578	chr16:88402578:T:TC	1.49589e-07	-1.3376e-10	-1.46584	1.69446e-05	-1.3376e-10	-1.4603	2.52146e-05	-1.3376e-10	-1.45724
88402635	chr16:88402635:C:T	5.85124e-08	-0.912609	-1.49188	5.73289e-06	-1.05127	-1.49275	8.87343e-06	-1.00708	-1.49452
88402725	chr16:88402725:C:T	1.51147e-07	-1.3376e-10	-1.45547	1.71447e-05	-1.3376e-10	-1.44856	2.55246e-05	-1.3376e-10	-1.44502
88402800	chr16:88402800:C:T	8.22943e-08	-1.55678	-0.506644	1.80791e-05	-1.12572	-0.269774	2.38825e-05	-1.16232	-0.349198
88402828	chr16:88402828:C:T	4.05382e-08	-1.56636	-1.20513	6.04651e-06	-1.50429	-0.986477	7.92553e-06	-1.60207	-1.01251
88402924	chr16:88402924:A:AC	1.45372e-07	-1.3376e-10	-1.49443	1.64098e-05	-1.3376e-10	-1.49237	2.43694e-05	-1.3376e-10	-1.49133
88402973	chr16:88402973:G:A	3.94287e-08	-1.64655	-1.15268	4.00127e-06	-1.62759	-1.27604	6.22296e-06	-1.58918	-1.26724
88403006	chr16:88403006:G:A	5.71792e-08	-0.937518	-1.49002	5.81425e-06	-1.07405	-1.45589	8.95994e-06	-1.02996	-1.46194
88403026	chr16:88403026:G:A	5.41162e-08	-1.1795	-1.3031	9.08892e-06	-1.00395	-1.07924	1.14016e-05	-1.1348	-1.11611
88403175	chr16:88403175:G:A	4.14272e-08	-1.51692	-1.23287	3.43936e-06	-1.64709	-1.40787	5.19865e-06	-1.65476	-1.3815
88403454	chr16:88403454:A:G	1.51925e-07	-1.3376e-10	-1.45034	1.7496e-05	-1.3376e-10	-1.42827	2.57447e-05	-1.3376e-10	-1.43643
88403465	chr16:88403465:C:T	5.7163e-08	-1.64002	-0.787797	7.19752e-06	-1.52762	-0.788891	9.69325e-06	-1.6137	-0.79953
88403651	chr16:88403651:A:G	1.7949e-07	-1.3376e-10	-1.28361	2.09528e-05	-1.3376e-10	-1.24797	3.02522e-05	-1.3376e-10	-1.27509
88403888	chr16:88403888:A:G	6.97404e-08	-1.60372	-0.625227	1.67246e-05	-1.32414	-0.149228	2.19318e-05	-1.40051	-0.196209
88403933	chr16:88403933:T:C	3.31342e-08	-1.62781	-1.34536	4.85334e-06	-1.51566	-1.19492	7.86037e-06	-1.42896	-1.19386
88404102	chr16:88404102:G:A	1.45052e-07	-1.3376e-10	-1.49664	1.63404e-05	-1.3376e-10	-1.4966	2.4249e-05	-1.3376e-10	-1.49628
88404109	chr16:88404109:T:C	3.30856e-08	-1.57285	-1.40178	6.04711e-06	-1.17675	-1.31391	8.7723e-06	-1.19494	-1.31812
88404245	chr16:88404245:C:T	1.45543e-07	-1.3376e-10	-1.49326	1.6409e-05	-1.3376e-10	-1.49242	2.43483e-05	-1.3376e-10	-1.4922
88404544	chr16:88404544:A:T	1.3142e-07	-1.59533	-4.74448e-10	1.45447e-05	-1.61302	-4.74448e-10	2.37316e-05	-1.51785	-4.74448e-10
88404646	chr16:88404646:G:A	1.50317e-07	-1.3376e-10	-1.46098	1.73307e-05	-1.3376e-10	-1.43776	2.56051e-05	-1.3376e-10	-1.44187
88404668	chr16:88404668:A:G	3.15054e-08	-1.62455	-1.39902	3.96862e-06	-1.62635	-1.28548	5.77726e-06	-1.63326	-1.29747
88404720	chr16:88404720:T:C	3.30335e-08	-1.49592	-1.48028	3.69288e-06	-1.51877	-1.46507	5.5753e-06	-1.50066	-1.46565
88404753	chr16:88404753:G:C	1.27539e-07	-1.62531	-4.74448e-10	1.4334e-05	-1.62761	-4.74448e-10	2.31019e-05	-1.54475	-4.74448e-10
88404879	chr16:88404879:T:C	4.60851e-08	-1.35334	-1.2899	6.65186e-06	-1.4011	-0.99425	8.57246e-06	-1.4925	-1.04361
88405330	chr16:88405330:A:T	5.58951e-07	-1.49771	1.35004	9.75775e-05	-1.21431	1.50471	0.000166021	-1.09646	1.52392
88405345	chr16:88405345:C:T	1.48242e-07	-1.3376e-10	-1.47488	1.67075e-05	-1.3376e-10	-1.47439	2.48189e-05	-1.3376e-10	-1.47306
88405496	chr16:88405496:C:T	5.50631e-08	-1.62127	-0.843974	4.46755e-06	-1.64787	-1.14553	7.36014e-06	-1.60645	-1.08213
88405893	chr16:88405893:C:T	2.01166e-07	-1.3376e-10	-1.1696	2.34597e-05	-1.3376e-10	-1.13496	3.50905e-05	-1.3376e-10	-1.12673
88406108	chr16:88406108:A:G	1.63061e-07	-1.3376e-10	-1.37961	1.78523e-05	-1.3376e-10	-1.40811	2.61583e-05	-1.3376e-10	-1.4205
88406735	chr16:88406735:G:A	3.64017e-07	-0.576528	-4.74448e-10	3.43809e-05	-0.752746	-4.74448e-10	5.31411e-05	-0.711709	-4.74448e-10
88406737	chr16:88406737:G:C	1.7298e-07	-1.3376e-10	-1.32055	2.05525e-05	-1.3376e-10	-1.26726	3.05904e-05	-1.3376e-10	-1.26398
88406831	chr16:88406831:T:A	1.49302e-07	-1.3376e-10	-1.46775	1.69544e-05	-1.3376e-10	-1.45972	2.50665e-05	-1.3376e-10	-1.46313
88407588	chr16:88407588:T:G	1.62107e-07	-1.3376e-10	-1.38547	1.9762e-05	-1.3376e-10	-1.30648	2.94036e-05	-1.3376e-10	-1.30354
88407808	chr16:88407808:C:G	1.68279e-07	-1.3376e-10	-1.3481	1.97394e-05	-1.3376e-10	-1.30763	2.96572e-05	-1.3376e-10	-1.29496
88408239	chr16:88408239:G:C	1.63165e-07	-1.3376e-10	-1.37897	1.83514e-05	-1.3376e-10	-1.38054	2.78259e-05	-1.3376e-10	-1.35869
88408345	chr16:88408345:T:C	1.11493e-06	1.99866	-1.45583	0.000212047	2.51095	-1.44439	0.0005298	3.01578	-1.42794
88408555	chr16:88408555:C:T	1.82919e-07	-1.3376e-10	-1.26468	1.87575e-05	-1.3376e-10	-1.35865	2.85184e-05	-1.3376e-10	-1.33411
88408666	chr16:88408666:G:A	4.02901e-08	-1.65418	-1.12344	5.29026e-06	-1.5796	-1.04478	8.13771e-06	-1.45772	-1.13044
88409100	chr16:88409100:G:T	8.72932e-08	-0.522655	-1.4818	1.81386e-05	0.0892274	-1.48143	2.23343e-05	-0.110215	-1.46832
88409532	chr16:88409532:A:G	7.54481e-07	1.44512	-1.29282	0.000119583	1.85622	-1.36245	0.000301123	2.38128	-1.35842
88409677	chr16:88409677:C:T	1.26051e-07	-1.63704	-4.74448e-10	1.39491e-05	-1.65483	-4.74448e-10	2.0745e-05	-1.65235	-4.74448e-10
88409710	chr16:88409710:T:C	1.49239e-07	-1.3376e-10	-1.46818	1.71005e-05	-1.3376e-10	-1.45114	2.55821e-05	-1.3376e-10	-1.44277
88409744	chr16:88409744:C:T	1.84587e-07	-1.3376e-10	-1.25561	2.10663e-05	-1.3376e-10	-1.24257	3.11074e-05	-1.3376e-10	-1.24722
88410178	chr16:88410178:C:G	1.087e-07	-0.311271	-1.47387	2.06261e-05	0.184775	-1.44846	2.68128e-05	0.0641542	-1.45994
88410636	chr16:88410636:G:A	1.57887e-07	-1.3376e-10	-1.41185	1.69214e-05	-1.3376e-10	-1.46167	2.49138e-05	-1.3376e-10	-1.46924
88410671	chr16:88410671:C:G	5.90708e-07	1.34146	-1.43386	7.5289e-05	1.49201	-1.46092	0.000172565	1.93504	-1.46893
88410950	chr16:88410950:G:A	6.63892e-07	-1.3376e-10	0.024392	9.28888e-05	-1.3376e-10	0.241158	0.00012407	-1.3376e-10	0.136182
88411581	chr16:88411581:T:C	1.70581e-07	-1.3376e-10	-1.33452	1.91906e-05	-1.3376e-10	-1.33583	2.8503e-05	-1.3376e-10	-1.33465
88411611	chr16:88411611:G:C	1.69755e-07	-1.3376e-10	-1.33937	2.01943e-05	-1.3376e-10	-1.28484	2.99334e-05	-1.3376e-10	-1.28569
88411613	chr16:88411613:A:T	1.23789e-07	-1.65515	-4.74448e-10	1.39905e-05	-1.65187	-4.74448e-10	2.40991e-05	-1.50249	-4.74448e-10
88411716	chr16:88411716:G:A	1.45194e-07	-1.3376e-10	-1.49566	1.63498e-05	-1.3376e-10	-1.49603	2.42712e-05	-1.3376e-10	-1.49537
88411737	chr16:88411737:C:G	1.80411e-07	-1.3376e-10	-1.27849	2.12835e-05	-1.3376e-10	-1.23231	3.16037e-05	-1.3376e-10	-1.23139
88412168	chr16:88412168:C:T	1.55762e-07	-1.3376e-10	-1.4254	1.70084e-05	-1.3376e-10	-1.45654	2.54435e-05	-1.3376e-10	-1.4482
88412216	chr16:88412216:G:A	6.68628e-08	-0.78879	-1.4823	5.24913e-06	-1.14548	-1.4867	1.20957e-05	-0.700994	-1.49082
88412231	chr16:88412231:G:A	2.81754e-07	-1.3376e-10	-0.832692	3.22676e-05	-1.3376e-10	-0.816182	4.81538e-05	-1.3376e-10	-0.810262
88412460	chr16:88412460:T:C	5.21843e-08	-1.61859	-0.90036	1.10953e-05	-1.48993	-0.393791	1.81422e-05	-1.36969	-0.416731
88412559	chr16:88412559:G:A	1.58421e-07	-1.3376e-10	-1.40847	1.66724e-05	-1.3376e-10	-1.47649	2.47901e-05	-1.3376e-10	-1.47422
88412603	chr16:88412603:C:A	1.52785e-07	-1.3376e-10	-1.4447	1.65461e-05	-1.3376e-10	-1.4841	2.44331e-05	-1.3376e-10	-1.48872
88412638	chr16:88412638:G:A	6.96922e-08	-0.744111	-1.48553	5.81712e-06	-1.04902	-1.48042	1.4478e-05	-0.531195	-1.48083
88412828	chr16:88412828:C:T	1.46811e-07	-1.3376e-10	-1.48458	1.63412e-05	-1.3376e-10	-1.49656	2.42657e-05	-1.3376e-10	-1.4956
88413068	chr16:88413068:C:G	1.52968e-07	-1.4435	-4.74448e-10	1.40366e-05	-1.64857	-4.74448e-10	2.08102e-05	-1.64922	-4.74448e-10
88413250	chr16:88413250:A:G	4.98745e-08	-1.55987	-1.00435	9.41715e-06	-1.38253	-0.665185	1.5769e-05	-1.23156	-0.695058
88413418	chr16:88413418:G:A	1.47778e-07	-1.3376e-10	-1.47802	1.6438e-05	-1.3376e-10	-1.49065	2.44538e-05	-1.3376e-10	-1.48787
88413440	chr16:88413440:G:A	5.69845e-08	-0.947	-1.48395	4.68472e-06	-1.26729	-1.47865	1.02733e-05	-0.869607	-1.48551
88413540	chr16:88413540:T:G	2.119e-07	-1.3376e-10	-1.11761	2.49042e-05	-1.3376e-10	-1.07521	3.65148e-05	-1.3376e-10	-1.08694
88413556	chr16:88413556:C:G	2.00954e-07	-1.3376e-10	-1.17065	2.06939e-05	-1.3376e-10	-1.26041	3.1253e-05	-1.3376e-10	-1.24255
88413672	chr16:88413672:G:T	2.31779e-07	-1.3376e-10	-1.02794	2.40154e-05	-1.3376e-10	-1.11155	3.71894e-05	-1.3376e-10	-1.06864
88413740	chr16:88413740:G:T	5.62048e-08	-1.01608	-1.42864	4.96938e-06	-1.25868	-1.42827	1.1396e-05	-0.837649	-1.41375
88413820	chr16:88413820:C:T	1.67278e-07	-1.3376e-10	-1.35407	1.88671e-05	-1.3376e-10	-1.35283	2.84091e-05	-1.3376e-10	-1.33795
88413913	chr16:88413913:A:G	3.63139e-08	-1.63702	-1.2445	4.5482e-06	-1.53044	-1.24507	7.52453e-06	-1.45538	-1.21111
88413949	chr16:88413949:C:A	1.98699e-07	-1.3376e-10	-1.18194	2.07198e-05	-1.3376e-10	-1.25916	3.04812e-05	-1.3376e-10	-1.26755
88414333	chr16:88414333:G:A	1.56271e-07	-1.3376e-10	-1.42214	1.67244e-05	-1.3376e-10	-1.47338	2.46574e-05	-1.3376e-10	-1.47958
88414871	chr16:88414871:C:T	2.83855e-07	-1.3376e-10	-0.825265	3.40087e-05	-1.3376e-10	-0.763629	5.07338e-05	-1.3376e-10	-0.758069
88415021	chr16:88415021:A:G	7.09928e-08	-1.60267	-0.608478	1.70833e-05	-1.45813	0.00598123	2.80489e-05	-1.32901	-0.0217039
88415122	chr16:88415122:G:A	2.84238e-07	-1.3376e-10	-0.823914	3.40568e-05	-1.3376e-10	-0.762215	5.08063e-05	-1.3376e-10	-0.75664
88415177	chr16:88415177:T:A	2.32077e-07	-1.3376e-10	-1.02666	2.67061e-05	-1.3376e-10	-1.00535	3.98049e-05	-1.3376e-10	-1.00067
88415215	chr16:88415215:C:T	1.72189e-07	-1.3376e-10	-1.32514	2.00104e-05	-1.3376e-10	-1.29399	2.94122e-05	-1.3376e-10	-1.30325
88415259	chr16:88415259:G:A	2.54648e-07	-1.3376e-10	-0.933847	2.80642e-05	-1.3376e-10	-0.955752	4.12818e-05	-1.3376e-10	-0.964239
88415706	chr16:88415706:C:A	6.12763e-08	-0.878496	-1.47984	1.02913e-05	-0.463142	-1.4958	1.35341e-05	-0.582787	-1.49666
88416194	chr16:88416194:C:A	1.55984e-07	-1.3376e-10	-1.42397	1.66967e-05	-1.3376e-10	-1.47503	2.46226e-05	-1.3376e-10	-1.481
88416283	chr16:88416283:G:A	3.95353e-08	-1.30117	-1.49537	4.59729e-06	-1.26917	-1.4956	5.85253e-06	-1.4238	-1.49399
88416336	chr16:88416336:A:C	1.57801e-07	-1.3376e-10	-1.41239	1.84127e-05	-1.3376e-10	-1.37721	2.75803e-05	-1.3376e-10	-1.36756
88416460	chr16:88416460:A:C	1.48745e-07	-1.3376e-10	-1.47149	1.64753e-05	-1.3376e-10	-1.48838	2.4538e-05	-1.3376e-10	-1.48444
88416599	chr16:88416599:C:T	6.57186e-08	-0.818237	-1.47011	5.65716e-06	-1.1001	-1.45723	1.39091e-05	-0.605046	-1.44707
88416640	chr16:88416640:T:C	1.56019e-07	-1.3376e-10	-1.42375	1.83269e-05	-1.3376e-10	-1.38188	2.6621e-05	-1.3376e-10	-1.40296
88416909	chr16:88416909:G:A	6.85214e-08	-0.801148	-1.44543	5.89763e-06	-1.08615	-1.42954	1.46165e-05	-0.586378	-1.41613
88417039	chr16:88417039:C:G	1.56797e-07	-1.3376e-10	-1.41878	1.8276e-05	-1.3376e-10	-1.38466	2.73681e-05	-1.3376e-10	-1.37528
88417251	chr16:88417251:C:G	3.59268e-07	-1.3376e-10	-0.58966	4.00226e-05	-1.3376e-10	-0.600802	5.99277e-05	-1.3376e-10	-0.591522
88417296	chr16:88417296:C:T	1.69433e-07	-1.3376e-10	-1.34127	1.84746e-05	-1.3376e-10	-1.37385	2.79716e-05	-1.3376e-10	-1.35347
88417303	chr16:88417303:C:T	1.47455e-07	-1.48021	-4.74448e-10	2.42168e-05	-1.1032	-4.74448e-10	4.44776e-05	-0.889676	-4.74448e-10
88417341	chr16:88417341:T:A	2.38857e-07	-1.3376e-10	-0.997863	2.85459e-05	-1.3376e-10	-0.938734	4.25836e-05	-1.3376e-10	-0.933192
88417400	chr16:88417400:G:C	3.76247e-07	-1.3376e-10	-0.543482	5.11912e-05	-1.3376e-10	-0.354678	7.63925e-05	-1.3376e-10	-0.348777
88417903	chr16:88417903:C:T	3.83348e-08	-1.33135	-1.49602	5.8419e-06	-1.0394	-1.48579	7.83397e-06	-1.14889	-1.4773
88418742	chr16:88418742:G:A	2.15298e-07	-1.3376e-10	-1.10171	2.55048e-05	-1.3376e-10	-1.05138	3.79857e-05	-1.3376e-10	-1.04745
88418762	chr16:88418762:C:T	2.13978e-07	-1.10786	-4.74448e-10	2.68978e-05	-0.998201	-4.74448e-10	3.30324e-05	-1.18717	-4.74448e-10
88418845	chr16:88418845:C:T	1.63922e-07	-1.3376e-10	-1.37434	1.99441e-05	-1.3376e-10	-1.29731	2.9123e-05	-1.3376e-10	-1.31313
88418929	chr16:88418929:A:G	1.71636e-07	-1.3376e-10	-1.32835	1.93055e-05	-1.3376e-10	-1.32986	2.84923e-05	-1.3376e-10	-1.33503
88419052	chr16:88419052:A:G	1.51198e-07	-1.3376e-10	-1.45514	1.70919e-05	-1.3376e-10	-1.45164	2.5239e-05	-1.3376e-10	-1.45627
88419098	chr16:88419098:T:C	3.81712e-08	-1.43731	-1.39434	3.71634e-06	-1.60126	-1.37624	5.84102e-06	-1.52219	-1.39757
88419139	chr16:88419139:G:A	2.63995e-07	-0.897797	-4.74448e-10	5.2475e-05	-0.32991	-4.74448e-10	7.3833e-05	-0.382855	-4.74448e-10
88419338	chr16:88419338:G:A	1.95191e-07	-1.3376e-10	-1.19975	2.32394e-05	-1.3376e-10	-1.1444	3.46433e-05	-1.3376e-10	-1.13956
88419587	chr16:88419587:C:A	4.40493e-07	-0.385833	-4.74448e-10	3.53005e-05	-0.726349	-4.74448e-10	8.38859e-05	-0.255203	-4.74448e-10
88419606	chr16:88419606:C:T	2.86899e-08	-1.62437	-1.49281	3.53829e-06	-1.60592	-1.42068	5.00511e-06	-1.65534	-1.41886
88419807	chr16:88419807:G:A	2.84166e-07	-0.82417	-4.74448e-10	5.72929e-05	-0.24207	-4.74448e-10	7.87685e-05	-0.318148	-4.74448e-10
88420252	chr16:88420252:G:A	2.37491e-07	-1.3376e-10	-1.0036	2.53277e-05	-1.3376e-10	-1.05835	3.9095e-05	-1.3376e-10	-1.01867
88420545	chr16:88420545:G:A	1.75706e-07	-1.3376e-10	-1.30491	1.69359e-05	-1.3376e-10	-1.46081	2.52253e-05	-1.3376e-10	-1.45681
88420585	chr16:88420585:G:A	1.45185e-07	-1.3376e-10	-1.49572	1.63674e-05	-1.3376e-10	-1.49495	2.425e-05	-1.3376e-10	-1.49624
88420831	chr16:88420831:C:T	1.49081e-07	-1.3376e-10	-1.46924	1.63869e-05	-1.3376e-10	-1.49376	2.42636e-05	-1.3376e-10	-1.49568
88420867	chr16:88420867:G:A	7.42931e-08	-0.747956	-1.41775	6.34994e-06	-1.04503	-1.39677	1.59141e-05	-0.53612	-1.38133
88421157	chr16:88421157:A:G	5.26299e-08	-1.47642	-1.03403	1.53042e-05	-1.09236	-0.469757	2.72556e-05	-0.883844	-0.495558
88421160	chr16:88421160:G:A	3.497e-08	-1.59305	-1.32619	5.49896e-06	-1.33853	-1.24716	8.05889e-06	-1.40346	-1.19443
88421502	chr16:88421502:C:T	2.54599e-07	-1.3376e-10	-0.934038	3.06887e-05	-1.3376e-10	-0.866353	4.57949e-05	-1.3376e-10	-0.860488
88421677	chr16:88421677:C:G	4.19908e-08	-1.61973	-1.11655	6.51929e-06	-1.37732	-1.03816	1.11933e-05	-1.30016	-0.969187
88421926	chr16:88421926:C:T	1.73604e-07	-1.3376e-10	-1.31695	1.83474e-05	-1.3376e-10	-1.38076	2.75599e-05	-1.3376e-10	-1.3683
88422145	chr16:88422145:C:T	3.07152e-08	-1.62638	-1.42259	4.75898e-06	-1.44332	-1.28689	6.85882e-06	-1.46981	-1.28932
88422190	chr16:88422190:G:A	3.7876e-08	-1.60332	-1.23609	6.01919e-06	-1.36261	-1.13268	8.89029e-06	-1.42517	-1.07453
88423501	chr16:88423501:C:T	1.60218e-07	-1.3376e-10	-1.39719	1.82817e-05	-1.3376e-10	-1.38435	2.71193e-05	-1.3376e-10	-1.38442
88423674	chr16:88423674:A:G	3.71644e-07	-1.3376e-10	-0.555792	4.86294e-05	-1.3376e-10	-0.406017	6.90234e-05	-1.3376e-10	-0.450215
88423741	chr16:88423741:C:G	2.04443e-07	-1.3376e-10	-1.15344	2.50458e-05	-1.3376e-10	-1.06954	3.64881e-05	-1.3376e-10	-1.08768
88424010	chr16:88424010:G:A	3.36085e-08	-1.57305	-1.3859	5.30165e-06	-1.29355	-1.32868	7.68337e-06	-1.36269	-1.28291
88424062	chr16:88424062:G:A	1.45413e-07	-1.3376e-10	-1.49415	1.65563e-05	-1.3376e-10	-1.48348	2.44578e-05	-1.3376e-10	-1.48771
88424143	chr16:88424143:G:C	2.76462e-07	-1.3376e-10	-0.851656	3.16023e-05	-1.3376e-10	-0.837017	4.72308e-05	-1.3376e-10	-0.829614
88424221	chr16:88424221:A:G	3.07735e-07	-1.3376e-10	-0.744489	3.89721e-05	-1.3376e-10	-0.627401	5.9163e-05	-1.3376e-10	-0.604365
88424603	chr16:88424603:G:A	1.82678e-07	-1.3376e-10	-1.266	2.15666e-05	-1.3376e-10	-1.2191	3.17815e-05	-1.3376e-10	-1.22578
88424737	chr16:88424737:T:C	2.13339e-07	-1.3376e-10	-1.11084	2.23237e-05	-1.3376e-10	-1.1846	3.42125e-05	-1.3376e-10	-1.15207
88424738	chr16:88424738:T:C	2.23162e-07	-1.3376e-10	-1.06583	2.32482e-05	-1.3376e-10	-1.14402	3.57016e-05	-1.3376e-10	-1.10946
88424912	chr16:88424912:T:TG	1.26594e-07	-1.63274	-4.74448e-10	1.46947e-05	-1.60276	-4.74448e-10	2.07283e-05	-1.65316	-4.74448e-10
88424938	chr16:88424938:C:T	1.86407e-07	-1.3376e-10	-1.2458	2.28745e-05	-1.3376e-10	-1.16022	3.46801e-05	-1.3376e-10	-1.13849
88424987	chr16:88424987:C:T	4.54276e-08	-1.6499	-1.00771	4.98861e-06	-1.6552	-1.02789	8.43167e-06	-1.60521	-0.947455
88425074	chr16:88425074:G:A	7.53228e-08	-0.698624	-1.45332	5.36275e-06	-1.16834	-1.44243	1.66797e-05	-0.439631	-1.43084
88425144	chr16:88425144:C:T	2.56585e-07	-1.3376e-10	-0.926268	2.93439e-05	-1.3376e-10	-0.911162	4.38297e-05	-1.3376e-10	-0.904348
88425167	chr16:88425167:C:T	1.58976e-07	-0.612266	-0.79271	1.34286e-05	-0.934637	-0.758223	5.20986e-05	-0.0176907	-0.713832
88425321	chr16:88425321:G:A	1.45068e-07	-1.3376e-10	-1.49653	1.63697e-05	-1.3376e-10	-1.49482	2.42516e-05	-1.3376e-10	-1.49618
88425812	chr16:88425812:T:A	1.58346e-07	-1.3376e-10	-1.40895	1.77676e-05	-1.3376e-10	-1.41287	2.60823e-05	-1.3376e-10	-1.4234
88425867	chr16:88425867:T:C	2.44261e-07	-1.3376e-10	-0.975491	2.78983e-05	-1.3376e-10	-0.96168	4.16586e-05	-1.3376e-10	-0.955152
88426079	chr16:88426079:C:T	3.41165e-08	-1.64305	-1.3009	3.52297e-06	-1.63054	-1.4004	5.11774e-06	-1.65153	-1.40042
88426148	chr16:88426148:G:A	1.62711e-07	-1.3376e-10	-1.38175	1.92597e-05	-1.3376e-10	-1.33223	2.82572e-05	-1.3376e-10	-1.34331
88426271	chr16:88426271:C:A	1.38503e-07	-1.54283	-4.74448e-10	2.16636e-05	-1.21461	-4.74448e-10	3.89027e-05	-1.0236	-4.74448e-10
88427011	chr16:88427011:G:C	1.2917e-07	-1.6126	-4.74448e-10	1.66108e-05	-1.48019	-4.74448e-10	2.79324e-05	-1.35488	-4.74448e-10
88427100	chr16:88427100:C:T	3.23628e-08	-1.64984	-1.34688	3.39044e-06	-1.6402	-1.42909	5.00245e-06	-1.64547	-1.42926
88427113	chr16:88427113:C:T	6.16949e-07	-0.048942	-4.74448e-10	4.35721e-05	-0.51583	-4.74448e-10	0.000121855	0.118168	-4.74448e-10
88427797	chr16:88427797:G:A	1.60435e-07	-1.3376e-10	-1.39584	1.87531e-05	-1.3376e-10	-1.35888	2.81109e-05	-1.3376e-10	-1.3485
88428422	chr16:88428422:G:A	1.47742e-07	-1.3376e-10	-1.47826	1.63494e-05	-1.3376e-10	-1.49606	2.424e-05	-1.3376e-10	-1.49666
88428755	chr16:88428755:G:A	3.24799e-08	-1.5799	-1.4132	4.15914e-06	-1.54659	-1.31835	5.6243e-06	-1.64408	-1.31348
88428959	chr16:88428959:G:A	1.52054e-07	-0.359186	-1.09031	1.70764e-05	-0.266764	-1.18579	3.14905e-05	-0.117507	-1.11747
88428999	chr16:88428999:G:C	2.13071e-07	-1.3376e-10	-1.1121	2.31956e-05	-1.3376e-10	-1.14628	3.44197e-05	-1.3376e-10	-1.14603
88429054	chr16:88429054:G:A	1.46574e-07	-1.3376e-10	-1.4862	1.63407e-05	-1.3376e-10	-1.49659	2.42631e-05	-1.3376e-10	-1.4957
88429167	chr16:88429167:C:T	1.01299e-06	0.446936	-4.74448e-10	0.000159487	0.781717	-4.74448e-10	0.000191366	0.569526	-4.74448e-10
88429297	chr16:88429297:G:A	4.39608e-08	-1.25732	-1.43311	7.57044e-06	-0.860763	-1.40523	1.36459e-05	-0.676043	-1.39518
88429555	chr16:88429555:C:T	2.35447e-07	-1.3376e-10	-1.01224	2.31529e-05	-1.3376e-10	-1.14813	3.52989e-05	-1.3376e-10	-1.12081
88429600	chr16:88429600:T:C	2.99511e-08	-1.59114	-1.48302	3.239e-06	-1.62027	-1.49472	4.66535e-06	-1.65475	-1.48975
88429840	chr16:88429840:G:A	1.45415e-07	-1.3376e-10	-1.49414	1.63966e-05	-1.3376e-10	-1.49317	2.42724e-05	-1.3376e-10	-1.49532
88430089	chr16:88430089:TTCCGGCCCCAGAGGTCCCAGC:T	2.97955e-07	-1.3376e-10	-0.776787	2.86679e-05	-1.3376e-10	-0.93447	4.06951e-05	-1.3376e-10	-0.978553
88430383	chr16:88430383:C:A	2.99434e-07	-1.3376e-10	-0.771834	3.62223e-05	-1.3376e-10	-0.700572	5.58412e-05	-1.3376e-10	-0.662148
88430986	chr16:88430986:T:C	1.7119e-07	-1.60158	0.270628	3.24063e-05	-1.36786	0.555966	5.35096e-05	-1.27978	0.574984
88430992	chr16:88430992:G:A	6.609e-08	-0.803826	-1.47888	7.73286e-06	-0.750127	-1.49464	1.41758e-05	-0.542576	-1.49055
88431038	chr16:88431038:A:G	7.29721e-08	-1.44165	-0.742003	9.63579e-06	-1.23608	-0.788684	1.70999e-05	-1.14637	-0.699221
88431120	chr16:88431120:C:T	2.97027e-07	-1.3376e-10	-0.779904	2.69105e-05	-1.3376e-10	-0.997728	4.29418e-05	-1.3376e-10	-0.924816
88431833	chr16:88431833:C:G	1.5928e-07	-1.3376e-10	-1.40306	1.75724e-05	-1.3376e-10	-1.42392	2.64971e-05	-1.3376e-10	-1.40762
88431904	chr16:88431904:C:T	3.38646e-08	-1.64895	-1.30241	4.55772e-06	-1.65276	-1.12067	7.0105e-06	-1.65313	-1.08412
88432354	chr16:88432354:G:A	1.5297e-07	-1.3376e-10	-1.44349	1.69477e-05	-1.3376e-10	-1.46012	2.54389e-05	-1.3376e-10	-1.44838
88432396	chr16:88432396:G:A	1.23951e-07	-1.65384	-4.74448e-10	1.4069e-05	-1.64627	-4.74448e-10	2.14792e-05	-1.61757	-4.74448e-10
88433326	chr16:88433326:T:C	2.38815e-07	-1.3376e-10	-0.998038	2.81407e-05	-1.3376e-10	-0.95303	4.20555e-05	-1.3376e-10	-0.94567
88433502	chr16:88433502:G:A	6.50242e-07	-1.3376e-10	0.00361673	8.48224e-05	-1.3376e-10	0.150314	0.000128205	-1.3376e-10	0.168972
88433729	chr16:88433729:G:A	2.41613e-07	-1.3376e-10	-0.986389	2.52674e-05	-1.3376e-10	-1.06073	3.68276e-05	-1.3376e-10	-1.07841
88433858	chr16:88433858:C:G	1.5346e-07	-1.3376e-10	-1.44029	1.76702e-05	-1.3376e-10	-1.41837	2.63045e-05	-1.3376e-10	-1.41492
88433940	chr16:88433940:G:A	1.28229e-07	-0.123598	-1.49631	1.38732e-05	-0.176188	-1.4841	2.84199e-05	0.154957	-1.49253
88434247	chr16:88434247:G:A	1.54235e-07	-1.3376e-10	-1.43525	1.70585e-05	-1.3376e-10	-1.4536	2.51008e-05	-1.3376e-10	-1.46176
88434249	chr16:88434249:A:G	1.54235e-07	-1.3376e-10	-1.43525	1.70585e-05	-1.3376e-10	-1.4536	2.51008e-05	-1.3376e-10	-1.46176
88434414	chr16:88434414:C:G	1.46571e-07	-1.3376e-10	-1.48622	1.67719e-05	-1.3376e-10	-1.47054	2.46795e-05	-1.3376e-10	-1.47869
88435081	chr16:88435081:G:C	1.67071e-07	-1.3376e-10	-1.35531	1.96403e-05	-1.3376e-10	-1.31266	2.94339e-05	-1.3376e-10	-1.30252
88435234	chr16:88435234:G:A	3.2236e-07	-0.698059	-4.74448e-10	3.15566e-05	-0.838463	-4.74448e-10	4.69775e-05	-0.834993	-4.74448e-10
88435275	chr16:88435275:T:C	1.4744e-07	-1.3376e-10	-1.48031	1.71369e-05	-1.3376e-10	-1.44901	2.5309e-05	-1.3376e-10	-1.4535
88435405	chr16:88435405:G:A	1.73505e-07	-1.3376e-10	-1.31752	2.05189e-05	-1.3376e-10	-1.2689	3.07762e-05	-1.3376e-10	-1.25792
88435537	chr16:88435537:G:A	1.7131e-07	-1.3376e-10	-1.33025	1.8135e-05	-1.3376e-10	-1.3924	2.73047e-05	-1.3376e-10	-1.3776
88435563	chr16:88435563:T:A	3.45741e-08	-1.58229	-1.34833	6.36197e-06	-1.13367	-1.30624	2.37007e-05	-0.284261	-1.2349
88435591	chr16:88435591:G:A	1.45483e-07	-1.3376e-10	-1.49367	1.65673e-05	-1.3376e-10	-1.48282	2.44291e-05	-1.3376e-10	-1.48889
88435800	chr16:88435800:A:T	7.19116e-08	-1.07793	-1.12036	9.65668e-06	-1.03398	-0.988621	9.22427e-06	-1.39756	-1.06526
88436074	chr16:88436074:C:T	8.44401e-08	-1.21236	-0.825326	1.51657e-05	-0.911694	-0.659513	6.57834e-05	0.23761	-0.735903
88436095	chr16:88436095:G:A	2.0645e-07	-1.3376e-10	-1.14367	2.4588e-05	-1.3376e-10	-1.08799	3.70913e-05	-1.3376e-10	-1.07128
88436097	chr16:88436097:A:G	2.64012e-07	-1.3376e-10	-0.897733	2.83648e-05	-1.3376e-10	-0.945097	4.18214e-05	-1.3376e-10	-0.951253
88436338	chr16:88436338:C:T	1.76928e-07	-1.3376e-10	-1.29798	2.07942e-05	-1.3376e-10	-1.25557	3.12554e-05	-1.3376e-10	-1.24247
88436474	chr16:88436474:A:C	2.24533e-07	-1.3376e-10	-1.0597	2.4654e-05	-1.3376e-10	-1.08531	3.69172e-05	-1.3376e-10	-1.07598
88437504	chr16:88437504:G:A	2.52353e-07	-1.3376e-10	-0.942901	2.9651e-05	-1.3376e-10	-0.900749	4.3823e-05	-1.3376e-10	-0.904502
88437831	chr16:88437831:G:A	1.35524e-07	-1.56458	-4.74448e-10	1.56321e-05	-1.54092	-4.74448e-10	2.15518e-05	-1.6142	-4.74448e-10
88437942	chr16:88437942:C:G	2.20899e-07	-1.3376e-10	-1.07602	2.38996e-05	-1.3376e-10	-1.11638	3.57005e-05	-1.3376e-10	-1.1095
88438178	chr16:88438178:G:A	7.60926e-07	-1.3376e-10	0.160808	0.000112403	-1.3376e-10	0.43184	0.000169575	-1.3376e-10	0.448636
88438442	chr16:88438442:G:C	5.22518e-08	-1.08525	-1.4324	7.30995e-06	-0.857221	-1.44379	2.37005e-05	-0.0645848	-1.45458
88438445	chr16:88438445:G:A	7.99466e-08	-1.45835	-0.634021	1.4179e-05	-1.43533	-0.203151	2.51772e-05	-1.31568	-0.143042
88439326	chr16:88439326:C:T	1.84794e-07	-1.3376e-10	-1.25449	1.83716e-05	-1.3376e-10	-1.37944	2.76224e-05	-1.3376e-10	-1.36603
88439340	chr16:88439340:G:A	4.28839e-08	-1.56356	-1.15167	6.25146e-06	-1.37691	-1.08052	1.17857e-05	-1.20817	-1.00961
88439596	chr16:88439596:A:G	1.45525e-07	-1.3376e-10	-1.49338	1.63651e-05	-1.3376e-10	-1.49509	2.43089e-05	-1.3376e-10	-1.49382
88439966	chr16:88439966:C:A	2.03641e-07	-0.382452	-0.774918	7.57513e-06	-0.925151	-1.34022	8.46227e-06	-1.20062	-1.34843
88439997	chr16:88439997:G:A	1.24066e-07	-1.65292	-4.74448e-10	1.41983e-05	-1.63712	-4.74448e-10	2.0973e-05	-1.64143	-4.74448e-10
88440120	chr16:88440120:G:A	1.73428e-07	-1.3376e-10	-1.31796	2.26359e-05	-1.3376e-10	-1.17071	3.26957e-05	-1.3376e-10	-1.19742
88440177	chr16:88440177:T:C	1.23683e-07	-0.544205	-1.1118	1.07459e-05	-0.807842	-1.10788	4.47595e-05	0.210899	-1.09426
88440239	chr16:88440239:G:A	1.31866e-07	-0.617567	-0.974377	1.16655e-05	-1.06704	-0.766569	1.47932e-05	-1.30718	-0.683312
88440253	chr16:88440253:T:TG	1.47008e-07	-0.506765	-0.976478	1.21736e-05	-1.0224	-0.768573	1.56621e-05	-1.24798	-0.685439
88440333	chr16:88440333:A:G	3.1201e-07	0.644939	-1.37563	1.52875e-05	-0.067131	-1.49608	5.47711e-05	0.813235	-1.49473
88440764	chr16:88440764:C:T	5.55478e-08	-1.13285	-1.32364	5.65588e-06	-1.38156	-1.17599	7.47325e-06	-1.5015	-1.17183
88440817	chr16:88440817:C:T	2.92215e-07	-1.3376e-10	-0.796237	2.65302e-05	-1.3376e-10	-1.01196	4.03391e-05	-1.3376e-10	-0.987339
88440861	chr16:88440861:G:A	1.65777e-06	1.20067	-0.261174	0.000200079	0.778386	0.230083	0.00873101	4.41914	-0.0291687
88440870	chr16:88440870:TG:T	1.48408e-07	-1.3376e-10	-1.47377	1.75437e-05	-1.3376e-10	-1.42555	2.59464e-05	-1.3376e-10	-1.42863
88440887	chr16:88440887:C:T	5.17341e-08	-1.21124	-1.31637	3.40131e-06	-1.58969	-1.4764	5.12105e-06	-1.59111	-1.46019
88441132	chr16:88441132:C:G	8.1244e-07	-1.3376e-10	0.226315	6.28722e-05	-1.3376e-10	-0.149142	9.99262e-05	-1.3376e-10	-0.0802286
88441289	chr16:88441289:G:T	4.90938e-08	-1.08476	-1.49523	5.03523e-06	-1.18762	-1.48617	7.51736e-06	-1.17967	-1.48777
88441363	chr16:88441363:A:G	1.71849e-07	-1.3376e-10	-1.32711	1.7726e-05	-1.3376e-10	-1.41521	2.63328e-05	-1.3376e-10	-1.41384
88441805	chr16:88441805:G:A	1.6579e-07	-1.3376e-10	-1.363	1.89699e-05	-1.3376e-10	-1.34739	2.79085e-05	-1.3376e-10	-1.35573
88442048	chr16:88442048:G:A	7.57977e-07	-1.3376e-10	0.156925	0.000104321	-1.3376e-10	0.35723	0.000158671	-1.3376e-10	0.382171
88442136	chr16:88442136:C:T	5.36761e-06	3.59795	-1.48354	0.000550204	3.42113	-1.40109	0.0997247	8.20096	-1.37545
88442195	chr16:88442195:A:G	4.9611e-07	-1.3376e-10	-0.26693	4.84567e-05	-1.3376e-10	-0.409576	7.30241e-05	-1.3376e-10	-0.393872
88442220	chr16:88442220:C:T	3.47948e-07	-0.621676	-4.74448e-10	2.37436e-05	-1.12293	-4.74448e-10	4.55615e-05	-0.865597	-4.74448e-10
88442271	chr16:88442271:T:G	1.77706e-07	-1.3376e-10	-1.2936	1.89076e-05	-1.3376e-10	-1.35068	2.87395e-05	-1.3376e-10	-1.32639
88442278	chr16:88442278:C:T	1.45318e-07	-1.3376e-10	-1.4948	1.6354e-05	-1.3376e-10	-1.49577	2.42788e-05	-1.3376e-10	-1.49506
88442623	chr16:88442623:C:T	4.24138e-07	-1.3376e-10	-0.423669	3.84103e-05	-1.3376e-10	-0.641921	5.67246e-05	-1.3376e-10	-0.646453
88442870	chr16:88442870:C:T	1.45448e-07	-1.3376e-10	-1.49391	1.63418e-05	-1.3376e-10	-1.49652	2.42409e-05	-1.3376e-10	-1.49662
88443175	chr16:88443175:C:T	1.58605e-07	-1.3376e-10	-1.40731	1.78859e-05	-1.3376e-10	-1.40623	2.66757e-05	-1.3376e-10	-1.40091
88443602	chr16:88443602:T:G	2.1642e-07	-1.3376e-10	-1.09651	2.85004e-05	-1.3376e-10	-0.940329	4.58773e-05	-1.3376e-10	-0.858691
88443793	chr16:88443793:C:T	1.8796e-07	-1.3376e-10	-1.2375	2.10088e-05	-1.3376e-10	-1.24531	3.14905e-05	-1.3376e-10	-1.23497
88444331	chr16:88444331:G:A	1.78446e-07	-1.3376e-10	-1.28944	1.803e-05	-1.3376e-10	-1.39821	2.70932e-05	-1.3376e-10	-1.38538
88444443	chr16:88444443:T:G	1.46508e-07	-1.3376e-10	-1.48665	1.66778e-05	-1.3376e-10	-1.47617	2.46784e-05	-1.3376e-10	-1.47873
88444482	chr16:88444482:G:A	1.77916e-07	-1.3376e-10	-1.29241	1.76882e-05	-1.3376e-10	-1.41735	2.65557e-05	-1.3376e-10	-1.40542
88444888	chr16:88444888:C:T	2.29805e-07	-1.3376e-10	-1.0365	2.21899e-05	-1.3376e-10	-1.19061	3.27419e-05	-1.3376e-10	-1.196
88444951	chr16:88444951:A:G	5.1144e-08	-1.40325	-1.13583	4.91405e-06	-1.36816	-1.32999	2.77689e-05	-0.235536	-1.12521
88445347	chr16:88445347:G:A	6.20632e-06	3.30206	-1.04246	0.000136363	2.08032	-1.45525	0.00120777	3.8527	-1.44084
88445586	chr16:88445586:C:G	1.59542e-07	-1.3376e-10	-1.40142	1.6481e-05	-1.3376e-10	-1.48804	2.43295e-05	-1.3376e-10	-1.49297
88445637	chr16:88445637:T:C	1.48381e-07	-1.3376e-10	-1.47394	1.86755e-05	-1.3376e-10	-1.36304	2.83889e-05	-1.3376e-10	-1.33866
88445709	chr16:88445709:AGTGAGCTTCCACCCAACATG:A	3.86117e-06	-1.3376e-10	1.785	0.000702872	-1.3376e-10	2.26493	0.00108997	-1.3376e-10	2.30925
88446035	chr16:88446035:C:T	3.08635e-07	-0.741569	-4.74448e-10	3.43631e-05	-0.753263	-4.74448e-10	6.45821e-05	-0.516724	-4.74448e-10
88446675	chr16:88446675:T:C	1.56499e-07	-1.3376e-10	-1.42068	1.7646e-05	-1.3376e-10	-1.41974	2.63292e-05	-1.3376e-10	-1.41398
88447218	chr16:88447218:C:G	1.88657e-07	-1.3376e-10	-1.23379	1.93715e-05	-1.3376e-10	-1.32644	2.84413e-05	-1.3376e-10	-1.33682
88448159	chr16:88448159:C:T	1.55717e-07	-1.3376e-10	-1.42569	1.68847e-05	-1.3376e-10	-1.46384	2.52974e-05	-1.3376e-10	-1.45396
88448216	chr16:88448216:C:T	2.05501e-07	-1.3376e-10	-1.14828	1.90408e-05	-1.3376e-10	-1.34366	2.75823e-05	-1.3376e-10	-1.36749
88448707	chr16:88448707:G:A	1.59363e-06	1.92431	-1.02427	4.42376e-05	0.961636	-1.46231	0.000283166	2.40963	-1.44826
88448778	chr16:88448778:G:A	1.42124e-06	1.95114	-1.16558	4.40602e-05	0.983159	-1.48785	0.000282866	2.44081	-1.4805
88448784	chr16:88448784:G:A	1.73356e-07	-1.31838	-4.74448e-10	1.39431e-05	-1.65526	-4.74448e-10	2.19908e-05	-1.59404	-4.74448e-10
88448933	chr16:88448933:A:G	4.25327e-07	1.0464	-1.46727	2.3045e-05	0.211825	-1.36462	0.000122068	1.48778	-1.36786
88449197	chr16:88449197:G:A	4.16719e-07	-0.441316	-4.74448e-10	7.10441e-05	-0.0269447	-4.74448e-10	0.000138652	0.247305	-4.74448e-10
88449261	chr16:88449261:C:T	1.50028e-07	-1.3376e-10	-1.4629	1.97074e-05	-1.3376e-10	-1.30925	2.66329e-05	-1.3376e-10	-1.40251
88449304	chr16:88449304:T:A	2.19241e-07	-0.553591	-0.529963	1.82314e-05	-0.489666	-0.897433	0.00129176	3.07049	-0.591397
88449910	chr16:88449910:CAGGGTGA:C	2.21483e-07	-1.3376e-10	-1.07338	2.88347e-05	-1.3376e-10	-0.928665	4.63503e-05	-1.3376e-10	-0.848432
88450431	chr16:88450431:G:A	1.58814e-07	-1.3376e-10	-1.40599	1.71217e-05	-1.3376e-10	-1.4499	2.56985e-05	-1.3376e-10	-1.43823
88450697	chr16:88450697:G:A	2.90917e-06	1.265	0.236896	0.000178855	0.933191	-0.0368615	0.0413068	5.50537	0.438755
88450776	chr16:88450776:A:T	1.62209e-07	-1.38484	-4.74448e-10	2.17102e-05	-1.21246	-4.74448e-10	3.16417e-05	-1.23018	-4.74448e-10
88450984	chr16:88450984:C:G	1.45203e-07	-1.3376e-10	-1.49559	1.64763e-05	-1.3376e-10	-1.48832	2.45132e-05	-1.3376e-10	-1.48545
88451052	chr16:88451052:AG:A	3.6674e-06	2.80067	-1.06716	8.17404e-05	1.59006	-1.47676	0.000668293	3.28787	-1.4678
88451314	chr16:88451314:T:C	8.58194e-07	0.20106	0.0800425	6.28649e-05	0.236501	-0.385759	0.00924095	4.40204	0.0446973
88451364	chr16:88451364:C:T	3.65611e-06	2.80026	-1.06983	8.15839e-05	1.5891	-1.47771	0.000668314	3.2891	-1.469
88451458	chr16:88451458:C:T	4.67721e-07	-1.3376e-10	-0.325855	5.50614e-05	-1.3376e-10	-0.281797	8.47914e-05	-1.3376e-10	-0.244467
88451480	chr16:88451480:G:A	1.46003e-07	-1.3376e-10	-1.4901	1.65201e-05	-1.3376e-10	-1.48567	2.44113e-05	-1.3376e-10	-1.48961
88451518	chr16:88451518:G:C	4.89042e-07	-1.3376e-10	-0.281278	5.77541e-05	-1.3376e-10	-0.234051	8.88688e-05	-1.3376e-10	-0.197499
88451735	chr16:88451735:A:G	2.18931e-07	-1.3376e-10	-1.08497	2.07637e-05	-1.3376e-10	-1.25704	3.07932e-05	-1.3376e-10	-1.25737
88452080	chr16:88452080:G:A	1.93469e-07	-1.3376e-10	-1.20861	1.95212e-05	-1.3376e-10	-1.31875	2.8666e-05	-1.3376e-10	-1.32895
88452849	chr16:88452849:G:A	1.97642e-07	-1.18727	-4.74448e-10	1.61646e-05	-1.50742	-4.74448e-10	2.3428e-05	-1.53073	-4.74448e-10
88453324	chr16:88453324:C:G	5.16419e-08	-1.63805	-0.891346	6.61619e-06	-1.52065	-0.880074	4.40086e-05	-0.309495	-0.59078
88453619	chr16:88453619:G:C	2.77275e-06	2.82026	-1.3664	8.25181e-05	1.60269	-1.47992	0.000678132	3.32184	-1.48716
88453662	chr16:88453662:C:T	1.2016e-07	-0.507849	-1.17705	8.20051e-06	-0.89557	-1.29048	1.97443e-05	-0.465151	-1.23664
88454044	chr16:88454044:A:C	5.33158e-08	-1.64574	-0.851752	5.30795e-06	-1.56221	-1.05883	3.27329e-05	-0.453361	-0.742918
88454536	chr16:88454536:C:G	1.49389e-07	-1.3376e-10	-1.46717	1.79269e-05	-1.3376e-10	-1.40394	2.71417e-05	-1.3376e-10	-1.38359
88455229	chr16:88455229:A:G	1.4511e-07	-1.3376e-10	-1.49624	1.64986e-05	-1.3376e-10	-1.48697	2.43509e-05	-1.3376e-10	-1.49209
88455432	chr16:88455432:G:C	1.46157e-07	-1.3376e-10	-1.48905	1.78575e-05	-1.3376e-10	-1.40782	2.63057e-05	-1.3376e-10	-1.41488
88455544	chr16:88455544:C:T	4.22146e-06	-1.3376e-10	1.87421	0.000738653	-1.3376e-10	2.31458	0.0011477	-1.3376e-10	2.36086
88455681	chr16:88455681:G:T	1.59961e-07	-1.3376e-10	-1.3988	1.71914e-05	-1.3376e-10	-1.44583	2.57983e-05	-1.3376e-10	-1.43435
88455844	chr16:88455844:G:A	2.43062e-07	-1.3376e-10	-0.980412	2.15136e-05	-1.3376e-10	-1.22156	3.08546e-05	-1.3376e-10	-1.25538
88456148	chr16:88456148:T:C	9.35138e-08	-1.65249	-0.283128	1.22627e-05	-1.63261	-0.151074	6.66071e-05	-0.730485	0.244636
88456396	chr16:88456396:A:G	2.88305e-07	-1.3376e-10	-0.80971	3.24862e-05	-1.3376e-10	-0.809431	4.98612e-05	-1.3376e-10	-0.775418
88456556	chr16:88456556:G:A	1.90785e-07	-1.22258	-4.74448e-10	2.42029e-05	-1.10377	-4.74448e-10	4.51391e-05	-0.874911	-4.74448e-10
88456584	chr16:88456584:G:A	1.89827e-07	-1.3376e-10	-1.22762	1.92388e-05	-1.3376e-10	-1.33332	2.82704e-05	-1.3376e-10	-1.34285
88456786	chr16:88456786:G:A	1.60347e-07	-1.3376e-10	-1.39639	1.97701e-05	-1.3376e-10	-1.30608	2.89908e-05	-1.3376e-10	-1.31768
88457312	chr16:88457312:C:T	1.47635e-07	-1.3376e-10	-1.47898	1.75612e-05	-1.3376e-10	-1.42455	2.58472e-05	-1.3376e-10	-1.43246
88457357	chr16:88457357:G:T	1.59788e-07	-1.3376e-10	-1.39988	1.71781e-05	-1.3376e-10	-1.44661	2.57762e-05	-1.3376e-10	-1.43521
88457407	chr16:88457407:T:C	7.49844e-08	-1.6298	-0.526646	9.00633e-06	-1.5405	-0.551817	6.46232e-05	-0.353279	-0.162808
88457477	chr16:88457477:G:A	3.84742e-07	-1.3376e-10	-0.521154	3.29574e-05	-1.3376e-10	-0.79503	4.88347e-05	-1.3376e-10	-0.79622
88457890	chr16:88457890:T:C	7.24263e-08	-1.63811	-0.553053	8.65743e-06	-1.55877	-0.573062	5.91298e-05	-0.417225	-0.1877
88458157	chr16:88458157:C:T	5.59799e-07	0.0199917	-0.166142	4.50147e-05	0.018553	-0.50181	0.00598077	4.14741	-0.135767
88458252	chr16:88458252:T:C	1.55487e-07	-1.3376e-10	-1.42717	2.04823e-05	-1.3376e-10	-1.27068	3.00437e-05	-1.3376e-10	-1.28201
88458746	chr16:88458746:T:G	1.45194e-07	-1.3376e-10	-1.49566	1.64873e-05	-1.3376e-10	-1.48765	2.43901e-05	-1.3376e-10	-1.49048
88458965	chr16:88458965:T:C	1.51993e-07	-1.3376e-10	-1.44989	1.64059e-05	-1.3376e-10	-1.4926	2.44472e-05	-1.3376e-10	-1.48815
88459034	chr16:88459034:C:T	1.46148e-07	-1.3376e-10	-1.48911	1.63994e-05	-1.3376e-10	-1.493	2.4262e-05	-1.3376e-10	-1.49575
88459094	chr16:88459094:C:T	1.66421e-07	-1.3376e-10	-1.35921	1.7711e-05	-1.3376e-10	-1.41606	2.66568e-05	-1.3376e-10	-1.40162
88459282	chr16:88459282:C:T	3.93165e-06	-1.3376e-10	1.80309	0.000688056	-1.3376e-10	2.24362	0.00105934	-1.3376e-10	2.28074
88459923	chr16:88459923:G:C	1.69553e-07	-1.3376e-10	-1.34056	1.79681e-05	-1.3376e-10	-1.40165	2.70759e-05	-1.3376e-10	-1.38602
88459943	chr16:88459943:C:G	3.31567e-07	-1.3376e-10	-0.669898	3.36499e-05	-1.3376e-10	-0.774235	5.1064e-05	-1.3376e-10	-0.751581
88460011	chr16:88460011:A:G	2.97753e-07	-1.3376e-10	-0.777464	3.18428e-05	-1.3376e-10	-0.829435	4.82373e-05	-1.3376e-10	-0.808527
88460013	chr16:88460013:C:T	2.33319e-07	-0.233682	-0.787641	1.97432e-05	-0.248677	-1.05876	0.00176944	3.60555	-0.81179
88460014	chr16:88460014:C:G	2.28806e-07	0.0220066	-1.06286	2.14496e-05	0.0325778	-1.25712	0.00230075	4.12408	-1.06775
88460160	chr16:88460160:G:C	1.61983e-07	-1.65315	0.266911	1.98311e-05	-1.63437	0.331373	0.000117426	-0.727261	0.808411
88460272	chr16:88460272:T:A	1.70237e-06	2.46259	-1.49654	6.92708e-05	1.39194	-1.44416	0.00049521	2.96558	-1.44525
88460415	chr16:88460415:C:T	1.49027e-07	-1.4696	-4.74448e-10	1.78321e-05	-1.40924	-4.74448e-10	3.18538e-05	-1.22351	-4.74448e-10
88460814	chr16:88460814:G:A	1.74559e-07	-0.224828	-1.08664	1.41894e-05	-0.20887	-1.42888	0.00102235	3.55425	-1.30904
88461283	chr16:88461283:G:A	1.85292e-07	-1.2518	-4.74448e-10	1.42555e-05	-1.63311	-4.74448e-10	2.64239e-05	-1.41039	-4.74448e-10
88461352	chr16:88461352:C:T	4.46447e-07	-1.3376e-10	-0.372407	6.58196e-05	-1.3376e-10	-0.103329	0.000111558	-1.3376e-10	0.0298821
88461359	chr16:88461359:T:G	1.62417e-07	-1.3376e-10	-1.38356	1.76849e-05	-1.3376e-10	-1.41753	2.63113e-05	-1.3376e-10	-1.41466
88461381	chr16:88461381:G:A	2.14446e-07	-1.3376e-10	-1.10567	2.04029e-05	-1.3376e-10	-1.27457	3.02768e-05	-1.3376e-10	-1.27428
88461494	chr16:88461494:G:T	1.58752e-07	-1.3376e-10	-1.40638	1.72476e-05	-1.3376e-10	-1.44257	2.55681e-05	-1.3376e-10	-1.44332
88461557	chr16:88461557:G:A	2.61752e-07	-1.3376e-10	-0.906329	2.70154e-05	-1.3376e-10	-0.993837	4.21518e-05	-1.3376e-10	-0.943383
88461558	chr16:88461558:G:A	8.4009e-07	-1.3376e-10	0.259781	0.000159999	-1.3376e-10	0.784921	0.000231905	-1.3376e-10	0.761668
88461717	chr16:88461717:C:T	1.77227e-07	0.0714366	-1.36773	1.95776e-05	0.160258	-1.47612	0.00140053	3.95552	-1.39557
88461849	chr16:88461849:C:T	1.5268e-07	-1.3376e-10	-1.44538	1.64162e-05	-1.3376e-10	-1.49198	2.44325e-05	-1.3376e-10	-1.48875
88461913	chr16:88461913:T:C	1.91623e-06	-1.3376e-10	1.08439	0.000365774	-1.3376e-10	1.61177	0.000552501	-1.3376e-10	1.62979
88462103	chr16:88462103:T:C	1.06805e-07	-0.460664	-1.34206	1.1887e-05	-0.432137	-1.38266	0.000698464	3.05638	-1.19216
88462194	chr16:88462194:G:T	1.56041e-07	-1.3376e-10	-1.42361	1.93814e-05	-1.3376e-10	-1.32593	2.83622e-05	-1.3376e-10	-1.3396
88462228	chr16:88462228:T:A	2.67428e-07	-0.4395	-0.445378	2.45667e-05	-0.44055	-0.648303	0.00185156	3.15095	-0.311821
88462235	chr16:88462235:G:T	1.56538e-07	-1.3376e-10	-1.42043	1.94345e-05	-1.3376e-10	-1.3232	2.84662e-05	-1.3376e-10	-1.33594
88462372	chr16:88462372:T:C	2.20587e-07	-0.0682055	-1.00923	1.83604e-05	-0.0561478	-1.3239	0.00156132	3.80039	-1.13177
88462385	chr16:88462385:A:G	2.3264e-07	-1.3376e-10	-1.02424	2.16657e-05	-1.3376e-10	-1.21451	3.21448e-05	-1.3376e-10	-1.21441
88462482	chr16:88462482:G:C	1.75219e-07	-1.3376e-10	-1.30769	1.76515e-05	-1.3376e-10	-1.41943	2.60462e-05	-1.3376e-10	-1.42479
88462603	chr16:88462603:A:G	1.39009e-06	-1.3376e-10	0.763394	0.000203356	-1.3376e-10	1.02471	0.000303971	-1.3376e-10	1.03227
88462814	chr16:88462814:G:A	4.61214e-07	0.295193	-0.635059	3.85344e-05	0.177539	-0.816234	0.00575047	4.48833	-0.515948
88462941	chr16:88462941:A:C	3.72901e-07	-1.3376e-10	-0.552414	3.73534e-05	-1.3376e-10	-0.669822	5.6596e-05	-1.3376e-10	-0.648722
88462980	chr16:88462980:C:T	3.38641e-07	-0.681628	0.0328389	2.83636e-05	-0.696226	-0.248914	0.00191365	2.71469	0.157413
88462993	chr16:88462993:G:A	1.88464e-07	-1.3376e-10	-1.23482	1.94156e-05	-1.3376e-10	-1.32417	2.87458e-05	-1.3376e-10	-1.32617
88463042	chr16:88463042:C:T	1.76194e-07	-1.3376e-10	-1.30214	2.09505e-05	-1.3376e-10	-1.24808	3.11967e-05	-1.3376e-10	-1.24435
88463141	chr16:88463141:G:A	1.75245e-07	-1.3376e-10	-1.30754	1.82594e-05	-1.3376e-10	-1.38557	2.70411e-05	-1.3376e-10	-1.3873
88463145	chr16:88463145:G:A	1.52546e-07	-1.3376e-10	-1.44626	1.66779e-05	-1.3376e-10	-1.47616	2.49132e-05	-1.3376e-10	-1.46926
88463214	chr16:88463214:T:G	1.78171e-07	-1.3376e-10	-1.29099	1.85061e-05	-1.3376e-10	-1.37215	2.74074e-05	-1.3376e-10	-1.37385
88463223	chr16:88463223:G:A	3.12365e-07	-0.564731	-0.164826	2.74356e-05	-0.571234	-0.407171	0.00190467	2.89272	-0.0253185
88463256	chr16:88463256:G:A	1.87245e-07	-1.3376e-10	-1.24131	1.92585e-05	-1.3376e-10	-1.33229	2.85145e-05	-1.3376e-10	-1.33425
88463497	chr16:88463497:T:A	1.78762e-07	-1.3376e-10	-1.28767	1.85544e-05	-1.3376e-10	-1.36954	2.74782e-05	-1.3376e-10	-1.37127
88463640	chr16:88463640:C:T	1.72986e-07	-1.3376e-10	-1.32052	2.03476e-05	-1.3376e-10	-1.27728	3.09352e-05	-1.3376e-10	-1.25277
88463728	chr16:88463728:C:T	9.21148e-08	-0.553348	-1.39734	9.36231e-06	-0.560391	-1.49316	0.000487919	2.94756	-1.44207
88463764	chr16:88463764:G:A	1.92428e-07	-0.717664	-0.496341	1.74603e-05	-0.733631	-0.696683	0.0010558	2.6441	-0.366712
88463771	chr16:88463771:G:A	1.7815e-07	-1.3376e-10	-1.2911	1.85043e-05	-1.3376e-10	-1.37224	2.74049e-05	-1.3376e-10	-1.37394
88463799	chr16:88463799:C:T	2.59813e-07	-1.3376e-10	-0.913765	2.2391e-05	-1.3376e-10	-1.18158	3.21318e-05	-1.3376e-10	-1.21481
88464141	chr16:88464141:G:A	4.76889e-07	0.922241	-1.22869	1.76152e-05	-0.0794591	-1.34202	1.57921e-05	-0.588563	-1.33659
88464335	chr16:88464335:C:T	3.69357e-07	-1.3376e-10	-0.561965	3.69295e-05	-1.3376e-10	-0.681235	5.59411e-05	-1.3376e-10	-0.660361
88464457	chr16:88464457:G:A	1.23821e-07	-0.286418	-1.36847	1.35028e-05	-0.254091	-1.43326	0.00098653	3.47281	-1.26328
88464767	chr16:88464767:T:C	2.33275e-07	-1.3376e-10	-1.02151	2.17115e-05	-1.3376e-10	-1.2124	3.22128e-05	-1.3376e-10	-1.2123
88464908	chr16:88464908:T:C	2.31974e-07	0.376277	-1.40338	2.51293e-05	0.359855	-1.42607	0.0029043	4.56669	-1.2774
88465222	chr16:88465222:A:G	2.12631e-07	-1.3376e-10	-1.11417	2.55675e-05	-1.3376e-10	-1.04893	3.92588e-05	-1.3376e-10	-1.01448
88465227	chr16:88465227:G:C	1.46077e-07	-1.3376e-10	-1.4896	1.71962e-05	-1.3376e-10	-1.44556	2.53244e-05	-1.3376e-10	-1.45289
88465230	chr16:88465230:A:G	4.59207e-07	-0.208762	-0.135465	3.96893e-05	-0.264	-0.345165	0.00393301	3.54149	0.0510078
88465319	chr16:88465319:A:C	2.39379e-07	-1.3376e-10	-0.995679	2.32862e-05	-1.3376e-10	-1.14238	3.40502e-05	-1.3376e-10	-1.15682
88465756	chr16:88465756:G:C	3.75424e-07	-1.3376e-10	-0.545671	3.73994e-05	-1.3376e-10	-0.668591	5.66511e-05	-1.3376e-10	-0.64775
88466308	chr16:88466308:A:G	1.94145e-07	-1.3376e-10	-1.20512	1.97699e-05	-1.3376e-10	-1.30609	2.92547e-05	-1.3376e-10	-1.30862
88466313	chr16:88466313:C:T	1.47955e-07	-1.3376e-10	-1.47682	1.7705e-05	-1.3376e-10	-1.4164	2.60227e-05	-1.3376e-10	-1.42569
88466827	chr16:88466827:C:T	9.22983e-07	-1.3376e-10	0.353883	0.000165042	-1.3376e-10	0.815954	0.000244328	-1.3376e-10	0.813851
88466994	chr16:88466994:G:A	1.53113e-07	-1.3376e-10	-1.44255	1.88068e-05	-1.3376e-10	-1.35603	2.75559e-05	-1.3376e-10	-1.36845
88467085	chr16:88467085:G:A	4.90436e-07	-1.3376e-10	-0.278432	7.25981e-05	-1.3376e-10	-0.00530673	0.000123898	-1.3376e-10	0.1348
88467252	chr16:88467252:G:A	1.49338e-07	-1.3376e-10	-1.46751	1.79798e-05	-1.3376e-10	-1.401	2.64113e-05	-1.3376e-10	-1.41087
88467487	chr16:88467487:C:T	1.78258e-07	0.00826546	-1.29876	6.75359e-06	-0.908326	-1.47185	2.18151e-05	-0.153033	-1.44903
88467498	chr16:88467498:T:C	1.49214e-06	-1.3376e-10	0.834236	0.000277494	-1.3376e-10	1.33555	0.000411445	-1.3376e-10	1.33501
88467757	chr16:88467757:C:A	2.03976e-07	-1.3376e-10	-1.15573	2.50769e-05	-1.3376e-10	-1.0683	3.6994e-05	-1.3376e-10	-1.07391
88467908	chr16:88467908:T:C	2.20909e-07	-1.3376e-10	-1.07598	3.41436e-05	-1.3376e-10	-0.759672	4.8202e-05	-1.3376e-10	-0.809261
88468280	chr16:88468280:C:T	1.63379e-07	-1.37765	-4.74448e-10	1.48174e-05	-1.59445	-4.74448e-10	2.11485e-05	-1.63309	-4.74448e-10
88468515	chr16:88468515:A:G	2.00826e-07	-0.0494292	-1.12186	2.23959e-05	0.0706652	-1.25203	0.00207704	3.92235	-0.968311
88468718	chr16:88468718:CA:C	2.65724e-07	-1.3376e-10	-0.891269	2.15072e-05	-1.3376e-10	-1.22186	3.08869e-05	-1.3376e-10	-1.25433
88468834	chr16:88468834:C:T	1.18918e-07	-0.220451	-1.47484	1.42439e-05	-0.137716	-1.4962	0.000940452	3.62137	-1.45967
88468904	chr16:88468904:AC:A	2.77672e-07	-1.3376e-10	-0.847286	2.58007e-05	-1.3376e-10	-1.03984	4.15298e-05	-1.3376e-10	-0.958249
88468933	chr16:88468933:G:A	1.28721e-06	1.4964	-0.809899	9.60648e-05	1.0825	-0.80772	0.0181902	5.62661	-0.50263
88468999	chr16:88468999:C:G	3.05866e-07	-0.291202	-0.45938	3.56842e-05	-0.237748	-0.477789	0.00318807	3.49969	-0.117183
88469111	chr16:88469111:G:T	4.08871e-07	0.757705	-1.21803	1.54412e-05	-0.215776	-1.33743	1.40996e-05	-0.706272	-1.33224
88469183	chr16:88469183:C:T	9.18118e-07	1.75562	-1.40702	0.000135425	1.77144	-1.15326	0.0162373	6.31891	-1.30851
88469212	chr16:88469212:A:G	4.30739e-07	1.08337	-1.49159	6.12314e-05	1.27508	-1.45067	0.0115972	6.16714	-1.49328
88469262	chr16:88469262:C:T	8.17786e-07	1.60881	-1.37594	0.00014914	1.86476	-1.15012	0.0356745	7.10029	-1.30276
88469620	chr16:88469620:C:T	7.45203e-07	-1.3376e-10	0.139928	0.000137355	-1.3376e-10	0.632324	0.000192998	-1.3376e-10	0.57802
88469688	chr16:88469688:G:A	2.1936e-07	-1.3376e-10	-1.08301	2.26812e-05	-1.3376e-10	-1.16871	3.40546e-05	-1.3376e-10	-1.1567
88469710	chr16:88469710:G:A	2.86592e-07	-0.815667	-4.74448e-10	2.17173e-05	-1.21213	-4.74448e-10	5.51647e-05	-0.674338	-4.74448e-10
88470123	chr16:88470123:G:C	1.94855e-07	-1.3376e-10	-1.20147	2.0328e-05	-1.3376e-10	-1.27825	3.04858e-05	-1.3376e-10	-1.2674
88470155	chr16:88470155:C:T	2.33528e-07	0.226558	-1.24698	7.86204e-06	-0.775352	-1.45285	2.67123e-05	0.0241575	-1.4237
88470230	chr16:88470230:C:G	1.75363e-07	-1.3376e-10	-1.30687	1.99585e-05	-1.3376e-10	-1.29659	2.98794e-05	-1.3376e-10	-1.28749
88470247	chr16:88470247:C:T	1.45803e-07	-1.3376e-10	-1.49147	1.6848e-05	-1.3376e-10	-1.46601	2.49053e-05	-1.3376e-10	-1.46958
88470287	chr16:88470287:C:T	1.46114e-07	-1.3376e-10	-1.48934	1.77261e-05	-1.3376e-10	-1.41521	2.6145e-05	-1.3376e-10	-1.421
88470366	chr16:88470366:T:A	6.28112e-07	1.3137	-1.34471	7.71433e-05	1.53066	-1.47525	0.021754	6.69229	-1.3894
88470406	chr16:88470406:G:A	1.50519e-07	-1.3376e-10	-1.45964	1.75023e-05	-1.3376e-10	-1.42791	2.57714e-05	-1.3376e-10	-1.43539
88470471	chr16:88470471:G:A	1.45689e-07	-1.3376e-10	-1.49225	1.68139e-05	-1.3376e-10	-1.46804	2.4858e-05	-1.3376e-10	-1.47148
88471391	chr16:88471391:GCCCACAGTGGCTCCCACGCATAGTGGGGGGGCCAAGACCCCAAGATGACCATGGCTGCGGTGGCTCCTGCTCACAGTGGGGGATGCCAGGACCCCGAGACGACCA:G	2.33638e-07	-1.3376e-10	-1.01995	2.38961e-05	-1.3376e-10	-1.11653	3.59375e-05	-1.3376e-10	-1.10288
88471516	chr16:88471516:G:A	3.15702e-07	-1.3376e-10	-0.718928	3.15763e-05	-1.3376e-10	-0.837838	4.76904e-05	-1.3376e-10	-0.81993
88471663	chr16:88471663:C:T	1.94551e-07	-1.3376e-10	-1.20303	2.033e-05	-1.3376e-10	-1.27815	3.0483e-05	-1.3376e-10	-1.26749
88471804	chr16:88471804:G:C	2.1361e-07	-1.3376e-10	-1.10958	3.03987e-05	-1.3376e-10	-0.875846	4.34242e-05	-1.3376e-10	-0.913645
88471935	chr16:88471935:C:T	1.45077e-07	-1.3376e-10	-1.49647	1.64656e-05	-1.3376e-10	-1.48897	2.43862e-05	-1.3376e-10	-1.49064
88471947	chr16:88471947:C:T	1.99966e-07	-1.3376e-10	-1.17558	2.07753e-05	-1.3376e-10	-1.25648	3.11787e-05	-1.3376e-10	-1.24493
88472005	chr16:88472005:G:A	1.89873e-07	0.124603	-1.35197	6.76773e-06	-0.931848	-1.44623	7.01681e-06	-1.29084	-1.44551
88472215	chr16:88472215:TGCCCACAGGG:T	2.06099e-07	-1.3376e-10	-1.14537	2.90291e-05	-1.3376e-10	-0.921948	4.15286e-05	-1.3376e-10	-0.95828
88472263	chr16:88472263:C:T	2.10456e-07	-1.3376e-10	-1.12445	2.17144e-05	-1.3376e-10	-1.21227	3.26175e-05	-1.3376e-10	-1.19981
88472357	chr16:88472357:T:A	2.37697e-07	-1.3376e-10	-1.00273	2.43109e-05	-1.3376e-10	-1.09932	3.65573e-05	-1.3376e-10	-1.08578
88472408	chr16:88472408:C:T	1.13858e-06	-1.3376e-10	0.563811	0.000188853	-1.3376e-10	0.950722	0.000279028	-1.3376e-10	0.94665
88472457	chr16:88472457:T:G	2.02773e-07	-1.3376e-10	-1.16164	2.10059e-05	-1.3376e-10	-1.24544	3.15405e-05	-1.3376e-10	-1.23339
88472598	chr16:88472598:C:T	2.45301e-07	-0.97124	-4.74448e-10	1.50613e-05	-1.57812	-4.74448e-10	2.69222e-05	-1.39171	-4.74448e-10
88472631	chr16:88472631:C:T	2.38793e-07	-1.3376e-10	-0.99813	2.44151e-05	-1.3376e-10	-1.09505	3.67141e-05	-1.3376e-10	-1.0815
88473208	chr16:88473208:A:G	4.65112e-07	-1.3376e-10	-0.331449	6.56014e-05	-1.3376e-10	-0.106649	9.33068e-05	-1.3376e-10	-0.148768
88473387	chr16:88473387:A:G	3.58079e-07	-1.3376e-10	-0.592975	5.40846e-05	-1.3376e-10	-0.299697	8.29683e-05	-1.3376e-10	-0.266203
88473388	chr16:88473388:C:T	3.53829e-07	-1.3376e-10	-0.604914	5.33344e-05	-1.3376e-10	-0.313665	8.17936e-05	-1.3376e-10	-0.280461
88473524	chr16:88473524:G:T	1.45168e-07	-1.3376e-10	-1.49584	1.63466e-05	-1.3376e-10	-1.49622	2.4274e-05	-1.3376e-10	-1.49525
88473531	chr16:88473531:C:T	3.69671e-07	-0.561115	-4.74448e-10	3.04259e-05	-0.874951	-4.74448e-10	7.27349e-05	-0.39784	-4.74448e-10
88473634	chr16:88473634:C:T	1.46856e-07	-1.3376e-10	-1.48428	1.64089e-05	-1.3376e-10	-1.49242	2.42676e-05	-1.3376e-10	-1.49552
88473921	chr16:88473921:G:A	1.75528e-07	-1.3376e-10	-1.30593	2.12427e-05	-1.3376e-10	-1.23423	3.27017e-05	-1.3376e-10	-1.19723
88473948	chr16:88473948:A:G	1.45052e-07	-1.3376e-10	-1.49663	1.63887e-05	-1.3376e-10	-1.49366	2.43643e-05	-1.3376e-10	-1.49154
88473954	chr16:88473954:T:A	1.46872e-07	-1.3376e-10	-1.48417	1.64078e-05	-1.3376e-10	-1.49249	2.42668e-05	-1.3376e-10	-1.49555
88474320	chr16:88474320:G:A	1.24134e-07	-1.65236	-4.74448e-10	1.46198e-05	-1.60787	-4.74448e-10	2.20783e-05	-1.59006	-4.74448e-10
88474481	chr16:88474481:G:A	1.97088e-07	-1.3376e-10	-1.19008	3.67277e-05	-1.3376e-10	-0.686715	5.6078e-05	-1.3376e-10	-0.657917
88474758	chr16:88474758:A:G	5.71315e-07	-0.125787	-4.74448e-10	2.40409e-05	-1.11049	-4.74448e-10	2.58842e-05	-1.43103	-4.74448e-10
88474762	chr16:88474762:T:C	1.64342e-06	1.27818	-0.347379	0.000154647	1.47657	-0.725667	0.0672498	6.68275	-0.25124
88474866	chr16:88474866:T:G	1.45658e-07	-1.3376e-10	-1.49247	1.64907e-05	-1.3376e-10	-1.48745	2.47305e-05	-1.3376e-10	-1.47662
88475167	chr16:88475167:A:G	3.23314e-08	-1.51343	-1.48426	3.88357e-06	-1.48979	-1.4437	5.4143e-06	-1.55281	-1.44281
88475294	chr16:88475294:G:A	1.52281e-07	-1.3376e-10	-1.448	1.65734e-05	-1.3376e-10	-1.48245	2.46236e-05	-1.3376e-10	-1.48096
88475388	chr16:88475388:C:T	6.20002e-07	-1.3376e-10	-0.0440056	5.62324e-05	-1.3376e-10	-0.260752	8.92663e-05	-1.3376e-10	-0.193037
88475673	chr16:88475673:A:T	1.89688e-07	-1.3376e-10	-1.22835	1.87398e-05	-1.3376e-10	-1.3596	2.778e-05	-1.3376e-10	-1.36034
88476071	chr16:88476071:C:A	1.78556e-07	-1.3376e-10	-1.28883	2.09875e-05	-1.3376e-10	-1.24632	3.11997e-05	-1.3376e-10	-1.24425
88476111	chr16:88476111:A:T	1.36829e-06	-1.3376e-10	0.747589	0.000227756	-1.3376e-10	1.13803	0.000336949	-1.3376e-10	1.13527
88476576	chr16:88476576:A:G	2.21447e-07	0.129576	-1.20312	2.57947e-05	0.277128	-1.3172	0.00414771	4.79036	-1.14471
88476851	chr16:88476851:G:A	1.45196e-07	-1.3376e-10	-1.49564	1.64042e-05	-1.3376e-10	-1.49271	2.45254e-05	-1.3376e-10	-1.48495
88477072	chr16:88477072:AGT:A	1.44704e-07	-0.180888	-1.31815	1.84619e-05	-0.0612062	-1.31333	0.00226002	4.17865	-1.14018
88477643	chr16:88477643:C:T	4.85174e-07	0.822534	-1.11175	5.2481e-05	0.954827	-1.28462	0.0138582	5.93614	-1.08417
88477745	chr16:88477745:C:T	1.4709e-07	-1.3376e-10	-1.48268	1.70134e-05	-1.3376e-10	-1.45624	2.49984e-05	-1.3376e-10	-1.46585
88478505	chr16:88478505:G:A	1.45065e-07	-1.3376e-10	-1.49655	1.63725e-05	-1.3376e-10	-1.49464	2.44382e-05	-1.3376e-10	-1.48851
88478630	chr16:88478630:T:G	1.53165e-07	-1.3376e-10	-1.44221	1.67315e-05	-1.3376e-10	-1.47296	2.50131e-05	-1.3376e-10	-1.46526
88479197	chr16:88479197:T:C	1.82767e-07	-1.3376e-10	-1.26552	3.14686e-05	-1.3376e-10	-0.841254	4.79002e-05	-1.3376e-10	-0.815541
88479446	chr16:88479446:C:T	1.45823e-07	-1.3376e-10	-1.49134	1.63653e-05	-1.3376e-10	-1.49508	2.42408e-05	-1.3376e-10	-1.49662
88479532	chr16:88479532:G:A	1.84697e-07	-1.3376e-10	-1.25501	2.24237e-05	-1.3376e-10	-1.18013	3.26508e-05	-1.3376e-10	-1.19879
88479997	chr16:88479997:C:T	9.29759e-07	0.485875	-0.124677	5.8321e-05	0.376072	-0.600357	0.000392152	1.69331	-0.406322
88480430	chr16:88480430:T:C	1.4851e-07	-1.3376e-10	-1.47308	1.67745e-05	-1.3376e-10	-1.47038	2.47113e-05	-1.3376e-10	-1.4774
88480530	chr16:88480530:C:T	1.87518e-07	-1.3376e-10	-1.23985	1.97857e-05	-1.3376e-10	-1.30528	2.95681e-05	-1.3376e-10	-1.29797
88481429	chr16:88481429:C:T	1.48847e-06	-1.3376e-10	0.831774	0.000248408	-1.3376e-10	1.22483	0.000367492	-1.3376e-10	1.22204
88481522	chr16:88481522:C:T	7.75597e-08	-0.635984	-1.48669	4.02043e-06	-1.40399	-1.49486	5.31116e-06	-1.51893	-1.49592
88481523	chr16:88481523:T:C	7.19891e-08	-0.708606	-1.48861	3.85154e-06	-1.44623	-1.49554	5.14986e-06	-1.55041	-1.49528
88481573	chr16:88481573:G:A	8.60015e-08	-0.701535	-1.31783	5.07776e-06	-1.42958	-1.2358	6.40553e-06	-1.5503	-1.2772
88482175	chr16:88482175:A:G	2.34057e-07	-1.3376e-10	-1.01817	2.22717e-05	-1.3376e-10	-1.18693	3.29295e-05	-1.3376e-10	-1.19029
88482409	chr16:88482409:A:G	1.47751e-06	-1.3376e-10	0.824384	0.000247338	-1.3376e-10	1.22051	0.000366065	-1.3376e-10	1.21815
88482487	chr16:88482487:G:A	1.47357e-06	-1.3376e-10	0.821719	0.000246671	-1.3376e-10	1.21781	0.00036507	-1.3376e-10	1.21543
88482856	chr16:88482856:C:G	4.03259e-07	0.37215	-0.846298	3.68639e-05	0.29318	-0.976193	0.00641977	4.68669	-0.604209
88482877	chr16:88482877:G:A	1.65681e-07	-1.3376e-10	-1.36366	2.28044e-05	-1.3376e-10	-1.16329	3.32185e-05	-1.3376e-10	-1.18155
88482981	chr16:88482981:G:A	1.69862e-07	-1.3376e-10	-1.33874	2.12171e-05	-1.3376e-10	-1.23544	3.18752e-05	-1.3376e-10	-1.22283
88483254	chr16:88483254:A:G	1.56883e-07	-1.3376e-10	-1.41823	1.8714e-05	-1.3376e-10	-1.36098	2.81234e-05	-1.3376e-10	-1.34806
88483266	chr16:88483266:TGGCACCTGCCCCTCCTGTCCAGGACCCCCCATGGCTCCCC:T	1.61653e-07	-1.3376e-10	-1.38827	1.8709e-05	-1.3376e-10	-1.36124	2.81289e-05	-1.3376e-10	-1.34786
88483278	chr16:88483278:C:T	1.69054e-07	-1.3376e-10	-1.34351	1.7267e-05	-1.3376e-10	-1.44145	2.56e-05	-1.3376e-10	-1.44207
88483306	chr16:88483306:C:T	1.81663e-07	-1.3376e-10	-1.27158	3.17e-05	-1.3376e-10	-0.833928	4.85022e-05	-1.3376e-10	-0.803051
88483441	chr16:88483441:C:T	1.5147e-07	-1.3376e-10	-1.45334	1.65952e-05	-1.3376e-10	-1.48113	2.47932e-05	-1.3376e-10	-1.47409
88483733	chr16:88483733:A:G	1.56832e-07	-1.3376e-10	-1.41855	1.7829e-05	-1.3376e-10	-1.40942	2.60762e-05	-1.3376e-10	-1.42364
88483796	chr16:88483796:C:T	1.46647e-07	-1.3376e-10	-1.4857	1.65593e-05	-1.3376e-10	-1.4833	2.44432e-05	-1.3376e-10	-1.48831
88483950	chr16:88483950:G:A	1.4522e-07	-1.3376e-10	-1.49548	1.63505e-05	-1.3376e-10	-1.49599	2.43031e-05	-1.3376e-10	-1.49406
88484122	chr16:88484122:T:G	1.00896e-07	-0.466252	-1.39338	4.93231e-06	-1.29875	-1.39569	6.09894e-06	-1.44732	-1.42923
88484146	chr16:88484146:A:G	1.26858e-07	-0.206836	-1.42382	5.64713e-06	-1.14828	-1.41082	6.76843e-06	-1.33112	-1.44127
88484195	chr16:88484195:C:T	1.84602e-07	-1.3376e-10	-1.25552	2.16661e-05	-1.3376e-10	-1.2145	3.27733e-05	-1.3376e-10	-1.19505
88484364	chr16:88484364:T:G	1.52936e-07	-1.3376e-10	-1.44371	1.73083e-05	-1.3376e-10	-1.43906	2.54093e-05	-1.3376e-10	-1.44955
88484466	chr16:88484466:G:A	2.33891e-07	-1.3376e-10	-1.01887	4.51319e-05	-1.3376e-10	-0.480656	6.98477e-05	-1.3376e-10	-0.438343
88484674	chr16:88484674:A:G	1.89667e-06	1.13183	-0.0577012	0.000102846	0.499395	-0.156403	0.0169317	4.81344	0.238844
88484745	chr16:88484745:T:C	1.29932e-06	0.955879	-0.260011	6.78113e-05	0.350023	-0.42354	0.00965653	4.55454	-0.0638071
88484867	chr16:88484867:C:T	3.20761e-08	-1.50908	-1.49654	3.13622e-06	-1.65444	-1.49279	4.75054e-06	-1.63011	-1.4963
88485057	chr16:88485057:T:C	6.74645e-07	1.01921	-0.978754	6.9307e-05	1.09172	-1.14342	0.0187646	5.95057	-0.795506
88485186	chr16:88485186:G:C	1.34523e-06	-1.3376e-10	0.730591	0.000222826	-1.3376e-10	1.11615	0.000329481	-1.3376e-10	1.11286
88485962	chr16:88485962:A:G	1.67474e-06	1.70812	-0.758435	0.000197577	1.95489	-0.959005	0.0921375	7.2851	-0.538725
88487103	chr16:88487103:C:G	1.60811e-07	-1.3376e-10	-1.3935	1.87177e-05	-1.3376e-10	-1.36078	2.80581e-05	-1.3376e-10	-1.35038
88487909	chr16:88487909:C:T	2.00198e-06	1.89487	-0.766707	0.000110441	1.47408	-1.05984	0.000496451	2.46029	-0.937461
88488072	chr16:88488072:T:C	1.47637e-06	1.85655	-1.03293	0.000129384	1.86555	-1.29301	0.000951359	3.37423	-1.201
88488499	chr16:88488499:T:C	1.61209e-05	2.59187	0.622277	0.000614702	2.11165	0.0192394	0.00421822	3.37101	0.291498
88488808	chr16:88488808:T:G	4.60912e-08	-1.56379	-1.07932	5.42233e-06	-1.62723	-0.972493	9.85899e-06	-1.48556	-0.91072
88488893	chr16:88488893:C:A	1.22779e-07	-1.37715	-0.286191	7.29096e-06	-1.51102	-0.79259	1.03768e-05	-1.6311	-0.713992
88488897	chr16:88488897:A:G	2.05549e-07	-1.3376e-10	-1.14804	2.19034e-05	-1.3376e-10	-1.20361	3.29692e-05	-1.3376e-10	-1.18909
88488922	chr16:88488922:G:A	2.10654e-07	-1.3376e-10	-1.12351	2.4137e-05	-1.3376e-10	-1.1065	3.4322e-05	-1.3376e-10	-1.14887
88489094	chr16:88489094:G:C	1.6089e-07	-1.3376e-10	-1.393	2.02538e-05	-1.3376e-10	-1.2819	2.93595e-05	-1.3376e-10	-1.30504
88489176	chr16:88489176:C:T	3.87016e-07	-1.3376e-10	-0.515262	4.99297e-05	-1.3376e-10	-0.37963	7.43255e-05	-1.3376e-10	-0.376207
88489420	chr16:88489420:G:A	5.32125e-07	-0.19685	-4.74448e-10	3.16745e-05	-0.834735	-4.74448e-10	9.29344e-05	-0.152767	-4.74448e-10
88489471	chr16:88489471:G:A	0.000674584	5.0081	1.94002	7.92903e-06	-0.744895	-1.47482	1.48694e-05	-0.53271	-1.45265
88489493	chr16:88489493:C:T	1.61623e-07	-1.3376e-10	-1.38846	2.01146e-05	-1.3376e-10	-1.2888	2.96421e-05	-1.3376e-10	-1.29546
88489522	chr16:88489522:T:C	6.01025e-08	-1.21355	-1.16413	1.11634e-05	-0.966517	-0.91109	1.98369e-05	-0.82299	-0.874125
88489550	chr16:88489550:T:C	0.137381	4.7046	7.55995	7.47581e-06	-1.62313	-0.655442	1.14714e-05	-1.62339	-0.621421
88489596	chr16:88489596:G:A	0.0563467	5.20037	6.17294	5.29267e-06	-1.58012	-1.0438	8.04206e-06	-1.58127	-1.01871
88489599	chr16:88489599:C:T	0.162098	5.00909	7.42089	7.2939e-06	-1.59886	-0.704351	1.11588e-05	-1.5997	-0.67273
88489648	chr16:88489648:C:A	1.61523e-07	-1.3376e-10	-1.38908	2.11495e-05	-1.3376e-10	-1.23863	3.06041e-05	-1.3376e-10	-1.26353
88489952	chr16:88489952:C:T	1.51019e-07	-1.3376e-10	-1.45633	1.86263e-05	-1.3376e-10	-1.36567	2.70296e-05	-1.3376e-10	-1.38773
88489971	chr16:88489971:G:A	2.83549e-07	-1.3376e-10	-0.826343	2.25351e-05	-1.3376e-10	-1.17517	3.40777e-05	-1.3376e-10	-1.15602
88489983	chr16:88489983:G:A	1.89531e-07	-1.3376e-10	-1.22918	1.89843e-05	-1.3376e-10	-1.34663	2.8922e-05	-1.3376e-10	-1.32006
88490069	chr16:88490069:T:G	2.39422e-07	-1.3376e-10	-0.995501	2.5336e-05	-1.3376e-10	-1.05802	3.71993e-05	-1.3376e-10	-1.06837
88490243	chr16:88490243:G:A	0.13806	5.39931	6.87016	1.02905e-05	-1.25674	-0.702289	1.71092e-05	-1.1569	-0.688147
88490386	chr16:88490386:C:A	2.85938e-07	-1.3376e-10	-0.817951	1.64895e-05	-1.3376e-10	-1.48752	2.45525e-05	-1.3376e-10	-1.48385
88490472	chr16:88490472:A:G	0.00670962	9.19045	0.0548733	2.49016e-05	0.270618	-1.34593	6.1349e-05	0.801116	-1.3692
88490712	chr16:88490712:A:G	1.1322e-05	-1.3376e-10	2.86077	9.81283e-05	-1.3376e-10	0.296029	0.000139062	-1.3376e-10	0.250261
88491388	chr16:88491388:G:T	1.4957e-07	-0.0185945	-1.44737	2.07875e-05	0.150518	-1.40641	5.71758e-05	0.787105	-1.42563
88491764	chr16:88491764:G:A	5.12648e-08	-1.64395	-0.892771	7.21411e-06	-1.62022	-0.693984	1.17797e-05	-1.55615	-0.662137
88491825	chr16:88491825:G:A	2.12459e-06	1.18761	-4.74448e-10	0.000387961	1.67066	-4.74448e-10	0.000348196	1.1681	-4.74448e-10
88491904	chr16:88491904:G:A	0.0178931	6.51203	3.71417	4.28409e-06	-1.42616	-1.40918	7.18743e-06	-1.33835	-1.37398
88491946	chr16:88491946:A:C	0.00298528	6.44145	1.99403	3.96491e-06	-1.43891	-1.47386	6.30984e-06	-1.35509	-1.48746
88492426	chr16:88492426:G:A	2.62634e-07	-1.3376e-10	-0.902968	3.51902e-05	-1.3376e-10	-0.729479	5.06733e-05	-1.3376e-10	-0.759261
88492503	chr16:88492503:T:C	1.45375e-07	-1.3376e-10	-1.49441	1.68378e-05	-1.3376e-10	-1.46662	2.4839e-05	-1.3376e-10	-1.47224
88492535	chr16:88492535:G:A	1.56155e-07	-1.3376e-10	-1.42288	1.75247e-05	-1.3376e-10	-1.42664	2.60814e-05	-1.3376e-10	-1.42344
88492793	chr16:88492793:T:C	0.391923	7.93675	5.3761	6.51172e-06	-1.10476	-1.31188	9.27562e-06	-1.18395	-1.27333
88492837	chr16:88492837:T:C	0.00460807	8.21993	0.649658	1.94784e-05	-0.122008	-1.19893	3.16964e-05	0.000781445	-1.22924
88492943	chr16:88492943:A:G	2.46895e-07	-1.3376e-10	-0.964763	2.17338e-05	-1.3376e-10	-1.21138	3.40325e-05	-1.3376e-10	-1.15734
88493547	chr16:88493547:C:T	2.01583e-07	-1.3376e-10	-1.16753	2.068e-05	-1.3376e-10	-1.26108	3.09728e-05	-1.3376e-10	-1.25155
88493798	chr16:88493798:G:A	0.0503127	7.52769	3.73235	5.33185e-06	-1.18798	-1.42857	7.59661e-06	-1.26005	-1.39691
88493858	chr16:88493858:A:T	1.6297e-07	-0.0815674	-1.2986	2.3406e-05	0.129841	-1.2671	6.07782e-05	0.711781	-1.28921
88493962	chr16:88493962:G:A	1.74411e-07	-0.946603	-0.365708	3.64239e-05	-0.652349	-0.0426721	7.19853e-05	-0.42507	0.0168712
88494088	chr16:88494088:G:A	1.24426e-07	-1.65002	-4.74448e-10	1.50572e-05	-1.57839	-4.74448e-10	2.95661e-05	-1.29803	-4.74448e-10
88494163	chr16:88494163:G:A	2.47002e-07	-0.964333	-4.74448e-10	2.33928e-05	-1.13782	-4.74448e-10	2.69675e-05	-1.39003	-4.74448e-10
88494637	chr16:88494637:T:C	1.65246e-07	-1.3376e-10	-1.36629	1.74986e-05	-1.3376e-10	-1.42813	2.59674e-05	-1.3376e-10	-1.42782
88494701	chr16:88494701:G:A	4.97651e-07	-1.3376e-10	-0.263829	3.623e-05	-1.3376e-10	-0.700357	5.75484e-05	-1.3376e-10	-0.632034
88495292	chr16:88495292:G:A	0.000881587	6.65521	0.560538	4.88785e-06	-1.33118	-1.37232	6.58582e-06	-1.39662	-1.40312
88495651	chr16:88495651:G:A	0.00237681	6.52834	1.6792	4.2058e-06	-1.35803	-1.49575	5.86371e-06	-1.41944	-1.49644
88495775	chr16:88495775:C:G	3.18501e-07	-1.3376e-10	-0.710102	2.6157e-05	-1.3376e-10	-1.02613	4.20282e-05	-1.3376e-10	-0.946319
88495815	chr16:88495815:G:A	0.00366682	6.64331	1.9978	4.34191e-06	-1.32878	-1.49315	6.07554e-06	-1.39468	-1.4857
88496009	chr16:88496009:G:A	3.13209e-08	-1.53332	-1.49613	5.38989e-06	-1.10917	-1.49655	8.07045e-06	-1.10032	-1.49613
88496461	chr16:88496461:C:T	6.95873e-07	-1.3376e-10	0.0714392	6.25076e-05	-1.3376e-10	-0.154958	9.59476e-05	-1.3376e-10	-0.120859
88496543	chr16:88496543:C:T	3.16071e-05	-1.3376e-10	3.88741	0.000220736	-1.3376e-10	1.10672	0.000307982	-1.3376e-10	1.04538
88496697	chr16:88496697:C:T	2.93467e-05	-1.3376e-10	3.81321	0.000210258	-1.3376e-10	1.05809	0.000293643	-1.3376e-10	0.997704
88497004	chr16:88497004:A:G	1.8199e-07	-1.3376e-10	-1.26978	2.16173e-05	-1.3376e-10	-1.21675	3.28455e-05	-1.3376e-10	-1.19285
88497088	chr16:88497088:G:A	2.14599e-07	-1.3376e-10	-1.10495	2.01282e-05	-1.3376e-10	-1.28813	3.09021e-05	-1.3376e-10	-1.25384
88497134	chr16:88497134:C:G	1.81917e-07	-1.3376e-10	-1.27018	2.16069e-05	-1.3376e-10	-1.21723	3.28292e-05	-1.3376e-10	-1.19334
88497618	chr16:88497618:A:G	1.39611e-06	-1.3376e-10	0.767719	5.8467e-05	-1.3376e-10	-0.221784	8.40818e-05	-1.3376e-10	-0.25287
88497619	chr16:88497619:C:T	0.0002351	4.89863	0.995407	7.77128e-06	-1.20699	-1.03283	1.11808e-05	-1.23286	-1.0376
88498218	chr16:88498218:G:A	1.31679e-05	-1.3376e-10	3.01181	0.000118867	-1.3376e-10	0.487757	0.000166899	-1.3376e-10	0.432726
88498650	chr16:88498650:G:A	6.67648e-07	0.0756653	-0.0456326	1.8704e-05	-1.03996	-0.321546	3.84145e-05	-0.675954	-0.360272
88498752	chr16:88498752:T:C	1.58481e-07	-1.3376e-10	-1.40809	1.68957e-05	-1.3376e-10	-1.46319	2.53605e-05	-1.3376e-10	-1.45147
88498776	chr16:88498776:C:T	1.7949e-07	-1.3376e-10	-1.28361	1.92132e-05	-1.3376e-10	-1.33465	2.92264e-05	-1.3376e-10	-1.30959
88499009	chr16:88499009:C:T	1.69206e-07	-1.3376e-10	-1.34261	2.10867e-05	-1.3376e-10	-1.2416	3.07781e-05	-1.3376e-10	-1.25786
88499226	chr16:88499226:G:A	0.00935393	7.14428	2.4333	5.75292e-06	-1.1332	-1.40734	9.12435e-06	-1.09154	-1.38218
88499248	chr16:88499248:A:G	0.000319244	7.0885	-0.888519	6.03516e-06	-1.14141	-1.35123	9.45855e-06	-1.08902	-1.34872
88499256	chr16:88499256:A:T	2.11258e-05	-1.3376e-10	3.48452	0.000167255	-1.3376e-10	0.829274	0.000234049	-1.3376e-10	0.770869
88499318	chr16:88499318:T:C	2.91019e-08	-1.64602	-1.4569	3.712e-06	-1.62764	-1.35103	5.62126e-06	-1.61868	-1.33943
88499413	chr16:88499413:G:A	4.6614e-07	0.271123	-0.600364	9.38672e-06	-1.10899	-0.941959	1.42068e-05	-1.06049	-0.970451
88499453	chr16:88499453:G:A	1.47671e-07	-1.3376e-10	-1.47874	1.76429e-05	-1.3376e-10	-1.41991	2.57299e-05	-1.3376e-10	-1.43701
88499457	chr16:88499457:A:G	0.00255556	7.10782	1.17223	5.02946e-06	-1.18829	-1.48665	6.90562e-06	-1.25908	-1.49325
88499502	chr16:88499502:G:A	1.68543e-07	-1.3376e-10	-1.34654	1.65507e-05	-1.3376e-10	-1.48382	2.5032e-05	-1.3376e-10	-1.46451
88499519	chr16:88499519:G:C	2.25002e-07	-0.113922	-0.943697	2.67034e-05	-0.0550432	-0.95041	6.81716e-05	0.517824	-0.980456
88499580	chr16:88499580:G:A	1.49985e-07	-1.46319	-4.74448e-10	1.53546e-05	-1.55883	-4.74448e-10	2.17349e-05	-1.60574	-4.74448e-10
88499587	chr16:88499587:T:C	0.000117039	6.44064	-1.2441	7.2217e-06	-0.877868	-1.43529	1.01842e-05	-0.931122	-1.43271
88499682	chr16:88499682:T:C	1.67018e-07	-0.294295	-1.06133	1.97809e-05	-0.238572	-1.06696	4.91211e-05	0.304235	-1.09461
88499915	chr16:88499915:T:G	0.00179902	7.43583	0.493195	5.74099e-06	-1.11361	-1.429	7.77485e-06	-1.18955	-1.44421
88499960	chr16:88499960:A:G	0.00251392	7.20818	1.05544	5.17283e-06	-1.16726	-1.47956	7.05966e-06	-1.24162	-1.48864
88499979	chr16:88499979:G:A	3.12033e-07	-0.165325	-0.565295	3.89932e-05	-0.0961301	-0.530728	9.86522e-05	0.45624	-0.5493
88500069	chr16:88500069:C:T	1.95681e-07	-1.3376e-10	-1.19724	1.95012e-05	-1.3376e-10	-1.31977	3.02338e-05	-1.3376e-10	-1.2757
88500108	chr16:88500108:C:T	0.00334883	7.04465	1.50574	4.89873e-06	-1.20463	-1.49664	6.80906e-06	-1.27104	-1.49537
88500278	chr16:88500278:C:G	2.15468e-07	-0.205376	-0.895538	2.55912e-05	-0.147283	-0.900714	6.41064e-05	0.408857	-0.932974
88500292	chr16:88500292:G:A	2.63774e-07	-0.898635	-4.74448e-10	2.6758e-05	-1.00341	-4.74448e-10	3.22235e-05	-1.21196	-4.74448e-10
88500330	chr16:88500330:G:A	1.54186e-07	-1.3376e-10	-1.43557	1.66475e-05	-1.3376e-10	-1.47798	2.46553e-05	-1.3376e-10	-1.47967
88500403	chr16:88500403:C:T	2.13208e-07	-1.3376e-10	-1.11146	2.27243e-05	-1.3376e-10	-1.16681	3.46024e-05	-1.3376e-10	-1.14074
88500408	chr16:88500408:C:T	9.68627e-08	-1.55393	-0.346506	1.11751e-05	-1.47281	-0.403742	2.48946e-05	-1.03283	-0.437181
88500409	chr16:88500409:G:A	1.81355e-07	-1.3376e-10	-1.27327	2.13251e-05	-1.3376e-10	-1.23036	3.24338e-05	-1.3376e-10	-1.20546
88500500	chr16:88500500:C:T	2.14509e-07	-1.3376e-10	-1.10538	2.28525e-05	-1.3376e-10	-1.16118	3.48234e-05	-1.3376e-10	-1.13437
88502383	chr16:88502383:C:G	9.25613e-07	-1.3376e-10	0.356728	8.52262e-05	-1.3376e-10	0.155063	0.000131695	-1.3376e-10	0.19583
88502488	chr16:88502488:T:G	4.32537e-08	-1.39763	-1.30901	5.95583e-06	-1.10271	-1.40316	1.5743e-05	-0.53944	-1.38883
88502518	chr16:88502518:C:T	8.17564e-07	-1.3376e-10	0.232601	7.55568e-05	-1.3376e-10	0.0346383	0.000116482	-1.3376e-10	0.0730793
88502580	chr16:88502580:C:T	1.89667e-07	-1.3376e-10	-1.22846	1.91009e-05	-1.3376e-10	-1.34051	2.92595e-05	-1.3376e-10	-1.30845
88502615	chr16:88502615:C:T	3.18407e-08	-1.63451	-1.37848	3.16307e-06	-1.64495	-1.49375	4.74589e-06	-1.6371	-1.49028
88502660	chr16:88502660:T:A	1.61971e-07	-1.3376e-10	-1.38631	1.90199e-05	-1.3376e-10	-1.34476	2.71869e-05	-1.3376e-10	-1.38193
88502754	chr16:88502754:G:A	1.48103e-07	-1.3376e-10	-1.47582	3.82231e-05	-1.3376e-10	-0.646805	5.79499e-05	-1.3376e-10	-0.625082
88502883	chr16:88502883:C:T	1.92562e-07	-1.3376e-10	-1.21331	2.24849e-05	-1.3376e-10	-1.1774	3.29798e-05	-1.3376e-10	-1.18877
88503161	chr16:88503161:C:T	2.91829e-08	-1.65273	-1.44741	3.27116e-06	-1.60893	-1.49617	4.90431e-06	-1.59903	-1.49551
88503599	chr16:88503599:A:G	8.90033e-05	6.10497	-1.18227	8.4049e-06	-0.682684	-1.47875	2.41679e-05	-0.0253352	-1.4743
88503605	chr16:88503605:G:C	2.84142e-08	-1.65375	-1.47308	3.43671e-06	-1.56054	-1.49519	5.16986e-06	-1.5473	-1.49451
88503684	chr16:88503684:T:C	3.39954e-08	-1.63647	-1.31103	3.23329e-06	-1.64129	-1.47546	4.85446e-06	-1.63378	-1.47098
88503689	chr16:88503689:C:T	1.04065e-06	-1.3376e-10	0.473873	9.48183e-05	-1.3376e-10	0.261717	0.000146645	-1.3376e-10	0.303353
88503861	chr16:88503861:C:G	1.86533e-07	-1.3376e-10	-1.24512	1.87571e-05	-1.3376e-10	-1.35868	2.8109e-05	-1.3376e-10	-1.34857
88503878	chr16:88503878:C:T	0.000342014	5.9001	0.368783	4.2073e-06	-1.44114	-1.41228	6.6117e-06	-1.35838	-1.43744
88503975	chr16:88503975:T:C	0.000254865	6.74245	-0.76769	1.04717e-05	-0.453455	-1.48812	3.17512e-05	0.262845	-1.48958
88504072	chr16:88504072:A:G	0.000105856	6.2004	-1.10429	8.55357e-06	-0.649083	-1.49481	2.48496e-05	0.0212388	-1.49306
88504118	chr16:88504118:C:T	1.47324e-07	-1.3376e-10	-1.4811	1.78169e-05	-1.3376e-10	-1.4101	2.59406e-05	-1.3376e-10	-1.42885
88504158	chr16:88504158:G:A	1.11952e-06	-1.3376e-10	0.546927	0.000101335	-1.3376e-10	0.328187	0.000156792	-1.3376e-10	0.37026
88504267	chr16:88504267:T:C	0.000115141	6.46763	-1.28744	1.11995e-05	-0.408905	-1.46547	3.61361e-05	0.364661	-1.46203
88504332	chr16:88504332:G:C	1.45279e-07	-1.3376e-10	-1.49507	1.65488e-05	-1.3376e-10	-1.48393	2.45607e-05	-1.3376e-10	-1.48351
88504408	chr16:88504408:A:G	0.00010254	6.18125	-1.11697	8.50333e-06	-0.656445	-1.49334	2.45911e-05	0.00884431	-1.49112
88504461	chr16:88504461:G:A	1.64684e-07	-1.3376e-10	-1.3697	1.74949e-05	-1.3376e-10	-1.42834	2.60283e-05	-1.3376e-10	-1.42547
88504549	chr16:88504549:C:G	1.52062e-07	-1.3376e-10	-1.44944	1.634e-05	-1.3376e-10	-1.49663	2.42485e-05	-1.3376e-10	-1.49631
88504606	chr16:88504606:G:A	1.61641e-07	-1.3376e-10	-1.38835	1.71809e-05	-1.3376e-10	-1.44645	2.58609e-05	-1.3376e-10	-1.43193
88504788	chr16:88504788:T:C	3.82704e-08	-1.65527	-1.17378	3.52898e-06	-1.597	-1.43224	5.40827e-06	-1.57849	-1.41824
88504793	chr16:88504793:A:G	4.96972e-08	-1.17505	-1.39273	7.15354e-06	-0.826433	-1.49621	2.27581e-05	-0.0669237	-1.49282
88505172	chr16:88505172:G:A	1.61389e-07	-1.3376e-10	-1.38991	1.77389e-05	-1.3376e-10	-1.41449	2.67071e-05	-1.3376e-10	-1.39973
88505222	chr16:88505222:G:A	7.95752e-08	-0.74964	-1.34739	1.01009e-05	-0.6795	-1.29812	4.19964e-05	0.3761	-1.32318
88505322	chr16:88505322:T:TC	2.5661e-07	-1.3376e-10	-0.92617	2.46882e-05	-1.3376e-10	-1.08392	3.75686e-05	-1.3376e-10	-1.05849
88505327	chr16:88505327:A:G	2.55274e-07	-1.3376e-10	-0.931391	2.45778e-05	-1.3376e-10	-1.0884	3.73953e-05	-1.3376e-10	-1.06311
88505330	chr16:88505330:G:A	2.41549e-07	-1.3376e-10	-0.986656	2.79044e-05	-1.3376e-10	-0.961462	3.88388e-05	-1.3376e-10	-1.02524
88505398	chr16:88505398:G:A	3.56149e-08	-1.64998	-1.25098	3.32013e-06	-1.62403	-1.46621	5.05309e-06	-1.61091	-1.45376
88505592	chr16:88505592:T:C	9.90472e-05	4.69728	0.33234	3.76133e-06	-1.57848	-1.38699	5.71308e-06	-1.53002	-1.41189
88505611	chr16:88505611:C:T	3.10334e-07	-0.736078	-4.74448e-10	4.75394e-05	-0.428686	-4.74448e-10	9.3593e-05	-0.145705	-4.74448e-10
88505638	chr16:88505638:A:G	1.00536e-07	-0.457412	-1.4058	1.41965e-05	-0.264653	-1.3726	5.8707e-05	0.780517	-1.39262
88505660	chr16:88505660:T:C	8.45686e-08	-0.5501	-1.48606	1.16542e-05	-0.340514	-1.49406	4.74262e-05	0.668352	-1.49384
88505766	chr16:88505766:AAGG:A	1.59664e-07	-1.3376e-10	-1.40065	1.85723e-05	-1.3376e-10	-1.36857	2.80277e-05	-1.3376e-10	-1.35147
88505898	chr16:88505898:G:A	1.60404e-07	-1.39603	-4.74448e-10	4.11361e-05	-0.573361	-4.74448e-10	4.71418e-05	-0.831501	-4.74448e-10
88506364	chr16:88506364:T:C	3.16651e-08	-1.5556	-1.46291	5.05504e-06	-1.33771	-1.33215	7.60934e-06	-1.29145	-1.36383
88506538	chr16:88506538:C:T	1.97047e-07	-1.19029	-4.74448e-10	2.10867e-05	-1.2416	-4.74448e-10	2.90754e-05	-1.31477	-4.74448e-10
88506939	chr16:88506939:G:T	0.000100588	4.67782	0.367234	3.59317e-06	-1.57385	-1.43736	5.51184e-06	-1.52042	-1.45734
88506975	chr16:88506975:G:A	5.29933e-08	-1.08466	-1.4189	3.14612e-06	-1.64841	-1.49566	5.29187e-06	-1.52411	-1.49438
88507002	chr16:88507002:G:A	3.88258e-08	-1.65429	-1.16035	3.65542e-06	-1.57716	-1.41688	5.61413e-06	-1.5561	-1.40328
88507683	chr16:88507683:C:T	0.000303732	5.60713	0.543042	4.02984e-06	-1.42829	-1.46823	6.43076e-06	-1.3426	-1.48097
88507879	chr16:88507879:C:T	1.47623e-07	-1.3376e-10	-1.47906	1.63395e-05	-1.3376e-10	-1.49666	2.42434e-05	-1.3376e-10	-1.49652
88508030	chr16:88508030:C:T	3.37336e-08	-1.6187	-1.33653	3.93789e-06	-1.45268	-1.46692	6.02134e-06	-1.42621	-1.46314
88508913	chr16:88508913:T:C	4.61019e-08	-1.1571	-1.48578	5.57648e-06	-1.07573	-1.49596	1.94613e-05	-0.220323	-1.49591
88508997	chr16:88508997:G:A	1.88356e-07	-1.3376e-10	-1.23539	1.8556e-05	-1.3376e-10	-1.36945	2.82357e-05	-1.3376e-10	-1.34407
88509031	chr16:88509031:G:A	2.0173e-05	4.56934	-1.13097	4.95588e-06	-1.19343	-1.49624	1.01271e-05	-0.875288	-1.49415
88509035	chr16:88509035:G:A	1.60114e-07	-1.3376e-10	-1.39784	1.65124e-05	-1.3376e-10	-1.48613	2.46855e-05	-1.3376e-10	-1.47844
88509141	chr16:88509141:C:T	1.51657e-07	-1.3376e-10	-1.4521	1.74722e-05	-1.3376e-10	-1.42963	2.57912e-05	-1.3376e-10	-1.43463
88509178	chr16:88509178:G:A	1.34365e-07	-1.57317	-4.74448e-10	1.39817e-05	-1.65249	-4.74448e-10	2.06847e-05	-1.65527	-4.74448e-10
88509241	chr16:88509241:A:G	1.70341e-07	-1.3376e-10	-1.33592	2.05101e-05	-1.3376e-10	-1.26933	3.01511e-05	-1.3376e-10	-1.27844
88509855	chr16:88509855:T:C	4.64817e-08	-1.15022	-1.48445	5.61387e-06	-1.06945	-1.49556	1.97082e-05	-0.208211	-1.49541
88510245	chr16:88510245:G:A	2.01956e-07	-1.3376e-10	-1.16568	1.97594e-05	-1.3376e-10	-1.30662	3.01529e-05	-1.3376e-10	-1.27838
88510632	chr16:88510632:T:C	1.9938e-07	-1.3376e-10	-1.17852	2.31391e-05	-1.3376e-10	-1.14872	3.43178e-05	-1.3376e-10	-1.149
88511489	chr16:88511489:TCCCA:T	2.20949e-07	-1.3376e-10	-1.0758	3.9154e-05	-1.3376e-10	-0.622743	5.18858e-05	-1.3376e-10	-0.735616
88511680	chr16:88511680:A:G	6.4736e-05	5.92789	-1.32354	8.64962e-06	-0.65661	-1.47612	2.8494e-05	0.133303	-1.46827
88511748	chr16:88511748:C:T	3.21503e-08	-1.61794	-1.38537	3.64904e-06	-1.65372	-1.34206	5.83247e-06	-1.60451	-1.31671
88512216	chr16:88512216:C:G	5.15859e-08	-1.03417	-1.49631	6.37099e-06	-0.948909	-1.48958	2.39113e-05	-0.0177387	-1.49257
88512362	chr16:88512362:G:A	4.81413e-08	-1.1269	-1.47269	5.84969e-06	-1.0412	-1.48266	2.075e-05	-0.168685	-1.48343
88512434	chr16:88512434:G:A	2.04308e-07	-1.3376e-10	-1.1541	1.96981e-05	-1.3376e-10	-1.30972	3.00545e-05	-1.3376e-10	-1.28165
88512763	chr16:88512763:C:T	1.87406e-07	-1.3376e-10	-1.24045	1.85167e-05	-1.3376e-10	-1.37157	2.81153e-05	-1.3376e-10	-1.34835
88513162	chr16:88513162:T:C	4.95965e-08	-1.09032	-1.47949	6.0437e-06	-1.00211	-1.48912	2.18899e-05	-0.10965	-1.48899
88513168	chr16:88513168:T:G	1.88056e-07	-1.3376e-10	-1.23699	1.85593e-05	-1.3376e-10	-1.36928	2.81842e-05	-1.3376e-10	-1.3459
88513624	chr16:88513624:C:T	1.62477e-07	-1.3376e-10	-1.38319	1.67371e-05	-1.3376e-10	-1.47262	2.50756e-05	-1.3376e-10	-1.46277
88513925	chr16:88513925:C:T	2.36282e-07	-1.3376e-10	-1.0087	2.5198e-05	-1.3376e-10	-1.06348	3.67886e-05	-1.3376e-10	-1.07947
88513998	chr16:88513998:G:A	1.45185e-07	-1.3376e-10	-1.49572	1.65751e-05	-1.3376e-10	-1.48234	2.43294e-05	-1.3376e-10	-1.49297
88514036	chr16:88514036:C:T	1.56094e-07	-1.3376e-10	-1.42327	1.6478e-05	-1.3376e-10	-1.48822	2.46031e-05	-1.3376e-10	-1.48179
88514388	chr16:88514388:C:T	1.27647e-07	-1.62446	-4.74448e-10	1.71034e-05	-1.45097	-4.74448e-10	2.11664e-05	-1.63225	-4.74448e-10
88514851	chr16:88514851:T:A	2.04843e-07	-1.3376e-10	-1.15148	2.68113e-05	-1.3376e-10	-1.00142	3.91077e-05	-1.3376e-10	-1.01834
88515134	chr16:88515134:A:G	1.93407e-07	-1.3376e-10	-1.20893	2.40384e-05	-1.3376e-10	-1.11059	3.56671e-05	-1.3376e-10	-1.11043
88515282	chr16:88515282:A:G	3.20094e-08	-1.65503	-1.35267	3.32816e-06	-1.59752	-1.49031	5.11949e-06	-1.56996	-1.48164
88515826	chr16:88515826:A:G	3.66398e-08	-1.48303	-1.38956	4.87685e-06	-1.22673	-1.47902	7.72329e-06	-1.16942	-1.471
88515836	chr16:88515836:G:A	1.51402e-07	-1.3376e-10	-1.45379	1.79972e-05	-1.3376e-10	-1.40003	2.65955e-05	-1.3376e-10	-1.40392
88515937	chr16:88515937:G:A	1.26302e-07	-0.138501	-1.49655	2.11252e-05	0.218656	-1.45843	4.43778e-05	0.57144	-1.46336
88515995	chr16:88515995:G:A	1.45442e-07	-1.3376e-10	-1.49395	1.7419e-05	-1.3376e-10	-1.43269	2.54738e-05	-1.3376e-10	-1.44701
88516220	chr16:88516220:C:A	1.49989e-07	-0.105052	-1.35811	2.58091e-05	0.314956	-1.35447	0.000136216	1.58658	-1.357
88516413	chr16:88516413:G:A	1.63941e-06	0.928367	-4.74448e-10	0.000145525	0.690099	-4.74448e-10	0.000154631	0.35638	-4.74448e-10
88516463	chr16:88516463:G:T	4.58042e-08	-1.17465	-1.4747	6.16103e-06	-0.996453	-1.47555	1.1388e-05	-0.76921	-1.48289
88516807	chr16:88516807:A:T	2.34183e-07	-1.3376e-10	-1.01763	2.2373e-05	-1.3376e-10	-1.18239	3.44294e-05	-1.3376e-10	-1.14575
88516831	chr16:88516831:G:A	2.7899e-08	-1.64938	-1.49575	3.30208e-06	-1.60014	-1.49555	7.42105e-06	-1.1845	-1.49584
88517047	chr16:88517047:A:G	1.94572e-07	-1.3376e-10	-1.20293	1.8994e-05	-1.3376e-10	-1.34612	2.8903e-05	-1.3376e-10	-1.32072
88517117	chr16:88517117:A:C	3.59483e-08	-1.4151	-1.47654	3.43186e-06	-1.56856	-1.48858	4.70228e-06	-1.64013	-1.49648
88517495	chr16:88517495:G:C	2.28532e-07	-1.3376e-10	-1.04205	2.65662e-05	-1.3376e-10	-1.01061	3.94458e-05	-1.3376e-10	-1.00973
88517967	chr16:88517967:T:C	3.91353e-08	-1.31346	-1.49324	5.42616e-06	-1.16538	-1.43364	9.69631e-06	-0.965864	-1.44705
88518040	chr16:88518040:C:G	1.86088e-07	-1.3376e-10	-1.24751	1.78061e-05	-1.3376e-10	-1.41071	2.696e-05	-1.3376e-10	-1.39031
88518074	chr16:88518074:G:A	1.46975e-07	-1.3376e-10	-1.48347	1.63856e-05	-1.3376e-10	-1.49384	2.42506e-05	-1.3376e-10	-1.49622
88518146	chr16:88518146:G:A	4.83292e-08	-1.19919	-1.3965	5.79036e-06	-1.03934	-1.49471	1.08449e-05	-0.811235	-1.48973
88518157	chr16:88518157:G:A	4.48788e-08	-1.17391	-1.49586	6.53054e-06	-1.01255	-1.40121	1.19686e-05	-0.777492	-1.42488
88518646	chr16:88518646:T:A	1.52194e-07	-1.3376e-10	-1.44857	1.68975e-05	-1.3376e-10	-1.46308	2.47733e-05	-1.3376e-10	-1.4749
88519041	chr16:88519041:G:C	1.46808e-07	-1.4846	-4.74448e-10	2.52884e-05	-1.0599	-4.74448e-10	3.90149e-05	-1.02072	-4.74448e-10
88519374	chr16:88519374:T:C	5.11894e-08	-1.08508	-1.45312	8.13739e-06	-0.895939	-1.29784	1.51315e-05	-0.643723	-1.32416
88520288	chr16:88520288:G:A	3.27813e-08	-1.49135	-1.49252	4.30302e-06	-1.38202	-1.44891	7.37779e-06	-1.22611	-1.46008
88520336	chr16:88520336:T:C	1.47415e-07	-1.3376e-10	-1.48048	1.64258e-05	-1.3376e-10	-1.4914	2.44345e-05	-1.3376e-10	-1.48866
88520384	chr16:88520384:T:C	1.84841e-07	-1.3376e-10	-1.25423	1.82589e-05	-1.3376e-10	-1.38559	2.77041e-05	-1.3376e-10	-1.36308
88521250	chr16:88521250:C:T	4.70655e-08	-1.47976	-1.14242	4.49579e-06	-1.37533	-1.41177	8.07032e-06	-1.21205	-1.38442
88521307	chr16:88521307:G:A	1.54801e-07	-1.3376e-10	-1.43159	1.6786e-05	-1.3376e-10	-1.4697	2.49339e-05	-1.3376e-10	-1.46843
88521362	chr16:88521362:C:A	1.96646e-07	-1.3376e-10	-1.19232	1.74609e-05	-1.3376e-10	-1.43028	2.56535e-05	-1.3376e-10	-1.43998
88522461	chr16:88522461:G:T	1.68558e-07	-1.3376e-10	-1.34645	1.71185e-05	-1.3376e-10	-1.45008	2.56585e-05	-1.3376e-10	-1.43979
88522675	chr16:88522675:C:T	3.16265e-07	-1.3376e-10	-0.717149	1.63396e-05	-1.3376e-10	-1.49666	2.4248e-05	-1.3376e-10	-1.49632
88522735	chr16:88522735:A:G	7.84011e-08	-0.617972	-1.49392	1.09734e-05	-0.413242	-1.48153	5.32007e-05	0.772193	-1.48278
88523008	chr16:88523008:C:G	1.56939e-07	-1.3376e-10	-1.41787	1.86753e-05	-1.3376e-10	-1.36304	2.77012e-05	-1.3376e-10	-1.36318
88523070	chr16:88523070:G:A	1.29799e-07	-1.60774	-4.74448e-10	1.40764e-05	-1.64574	-4.74448e-10	2.08257e-05	-1.64847	-4.74448e-10
88523132	chr16:88523132:G:A	1.75178e-07	-1.3376e-10	-1.30793	1.69198e-05	-1.3376e-10	-1.46176	2.49322e-05	-1.3376e-10	-1.4685
88523226	chr16:88523226:G:A	1.79362e-07	-1.3376e-10	-1.28432	2.17511e-05	-1.3376e-10	-1.21058	3.3855e-05	-1.3376e-10	-1.16258
88523296	chr16:88523296:AAG:A	1.28436e-07	-1.6183	-4.74448e-10	1.46741e-05	-1.60416	-4.74448e-10	2.17302e-05	-1.60596	-4.74448e-10
88524215	chr16:88524215:G:A	6.69102e-07	1.42729	-1.39508	0.000136606	2.05004	-1.42319	0.00104075	3.68939	-1.42636
88524370	chr16:88524370:C:G	3.42782e-08	-1.51717	-1.42204	3.88688e-06	-1.5111	-1.42154	5.50294e-06	-1.57229	-1.40709
88524379	chr16:88524379:G:A	1.5617e-07	-1.3376e-10	-1.42278	1.72765e-05	-1.3376e-10	-1.4409	2.53415e-05	-1.3376e-10	-1.45222
88524476	chr16:88524476:G:A	4.46165e-08	-1.31668	-1.35894	3.9184e-06	-1.63737	-1.28719	5.75823e-06	-1.65333	-1.2807
88524505	chr16:88524505:G:A	2.41912e-07	-1.3376e-10	-0.985154	2.57598e-05	-1.3376e-10	-1.04143	3.7631e-05	-1.3376e-10	-1.05683
88524592	chr16:88524592:C:T	4.15535e-06	3.35391	-1.49548	0.000732432	3.78784	-1.48172	0.00851012	5.84105	-1.4767
88524739	chr16:88524739:CT:C	5.52429e-07	-1.3376e-10	-0.159402	7.09118e-05	-1.3376e-10	-0.0288087	0.00011085	-1.3376e-10	0.0235184
88525174	chr16:88525174:C:T	1.9443e-07	-1.3376e-10	-1.20366	2.71531e-05	-1.3376e-10	-0.988754	4.17061e-05	-1.3376e-10	-0.954013
88525175	chr16:88525175:G:A	1.53714e-07	-1.3376e-10	-1.43864	1.63514e-05	-1.3376e-10	-1.49593	2.42788e-05	-1.3376e-10	-1.49506
88525239	chr16:88525239:G:A	1.53622e-07	-1.3376e-10	-1.43923	1.73774e-05	-1.3376e-10	-1.43507	2.57895e-05	-1.3376e-10	-1.43469
88525426	chr16:88525426:G:A	5.56324e-07	-0.152377	-4.74448e-10	9.50215e-05	0.263857	-4.74448e-10	0.00010042	-0.075304	-4.74448e-10
88525668	chr16:88525668:G:A	6.08143e-07	-1.3376e-10	-0.0633185	4.32857e-05	-1.3376e-10	-0.522424	7.25003e-05	-1.3376e-10	-0.40107
88526074	chr16:88526074:C:T	4.09185e-08	-1.26577	-1.49638	3.23164e-06	-1.65121	-1.46605	4.89495e-06	-1.65142	-1.44503
88526176	chr16:88526176:G:A	1.72398e-07	-1.3376e-10	-1.32392	2.83527e-05	-1.3376e-10	-0.945522	4.3696e-05	-1.3376e-10	-0.907404
88526233	chr16:88526233:G:T	1.46958e-07	-1.3376e-10	-1.48358	2.00345e-05	-1.3376e-10	-1.29279	3.04161e-05	-1.3376e-10	-1.26969
88526453	chr16:88526453:A:ACAGATACG	1.58762e-07	-1.3376e-10	-1.40632	1.75461e-05	-1.3376e-10	-1.42541	2.58078e-05	-1.3376e-10	-1.43399
88526522	chr16:88526522:C:A	1.02443e-07	-0.370435	-1.47398	4.37768e-06	-1.35786	-1.45587	1.00362e-05	-0.931555	-1.44691
88526524	chr16:88526524:C:T	1.04166e-07	-0.356444	-1.4713	4.39101e-06	-1.35129	-1.45939	1.01009e-05	-0.921234	-1.4508
88526705	chr16:88526705:G:C	1.72878e-07	-1.32114	-4.74448e-10	2.7227e-05	-0.986037	-4.74448e-10	7.24497e-05	-0.401768	-4.74448e-10
88527075	chr16:88527075:C:G	2.82611e-06	2.17028	-0.697354	0.00033271	2.39834	-0.88131	0.00361009	4.38011	-0.873285
88527215	chr16:88527215:C:T	2.71748e-07	0.453797	-1.32265	1.33638e-05	-0.356632	-1.34106	1.82925e-05	-0.410668	-1.3675
88527268	chr16:88527268:G:A	7.69292e-07	1.65812	-1.48638	0.000103445	1.84526	-1.49647	0.00100083	3.72052	-1.4966
88527271	chr16:88527271:A:G	3.73283e-07	-1.3376e-10	-0.551392	3.28403e-05	-1.3376e-10	-0.798589	5.34485e-05	-1.3376e-10	-0.705942
88527278	chr16:88527278:T:C	7.4979e-08	-1.38403	-0.772492	9.75826e-06	-1.46608	-0.546057	1.64309e-05	-1.26943	-0.616068
88527417	chr16:88527417:G:A	5.23806e-07	1.22984	-1.44245	6.45667e-05	1.36676	-1.4893	0.00055869	3.12323	-1.4823
88527420	chr16:88527420:C:T	4.84585e-07	1.17165	-1.46208	6.05002e-05	1.30769	-1.49529	0.000514262	3.04963	-1.49156
88527438	chr16:88527438:G:A	4.75031e-07	1.14536	-1.45571	5.90562e-05	1.28211	-1.49386	0.000498558	3.01611	-1.48906
88527909	chr16:88527909:C:A	4.74867e-07	1.13816	-1.44885	5.84018e-05	1.26633	-1.48923	0.000490423	2.99374	-1.48313
88527949	chr16:88527949:G:C	1.69098e-07	-1.3376e-10	-1.34325	1.92892e-05	-1.3376e-10	-1.3307	2.88007e-05	-1.3376e-10	-1.32426
88528131	chr16:88528131:TGAA:T	4.67862e-08	-1.13615	-1.49199	3.22601e-06	-1.6552	-1.4638	4.8757e-06	-1.647	-1.4534
88528159	chr16:88528159:C:T	3.54237e-08	-1.57239	-1.33395	2.74062e-05	-0.505514	-0.473963	3.75998e-05	-0.495091	-0.562573
88528396	chr16:88528396:A:G	3.09105e-08	-1.58416	-1.45847	1.07251e-05	-0.555541	-1.36212	1.57514e-05	-0.547468	-1.38027
88528586	chr16:88528586:C:T	1.45133e-07	-1.3376e-10	-1.49608	1.65845e-05	-1.3376e-10	-1.48178	2.44143e-05	-1.3376e-10	-1.48949
88528630	chr16:88528630:G:C	9.49259e-07	1.63146	-1.24951	3.1343e-05	0.514279	-1.35953	0.000231636	2.06181	-1.3013
88528638	chr16:88528638:A:G	9.427e-07	1.638	-1.26298	3.12252e-05	0.520761	-1.36978	0.0002309	2.07103	-1.31371
88528656	chr16:88528656:G:A	5.52278e-08	-1.28346	-1.1788	4.35512e-06	-1.64667	-1.17222	6.87669e-06	-1.65456	-1.10197
88528838	chr16:88528838:G:A	1.45121e-07	-1.3376e-10	-1.49616	1.65444e-05	-1.3376e-10	-1.4842	2.48204e-05	-1.3376e-10	-1.473
88528880	chr16:88528880:G:A	1.46498e-07	-1.3376e-10	-1.48671	1.63896e-05	-1.3376e-10	-1.4936	2.42492e-05	-1.3376e-10	-1.49628
88528942	chr16:88528942:A:G	1.45079e-07	-1.3376e-10	-1.49645	1.64305e-05	-1.3376e-10	-1.49111	2.45733e-05	-1.3376e-10	-1.483
88528974	chr16:88528974:C:T	5.15592e-07	0.984222	-1.21263	5.29408e-05	1.08564	-1.40672	0.000456343	2.80705	-1.36847
88528983	chr16:88528983:T:C	8.70892e-08	-0.794454	-1.21234	4.83538e-06	-1.54299	-1.17129	1.06089e-05	-1.22574	-1.09722
88528999	chr16:88528999:G:A	8.68382e-07	0.292904	-4.74448e-10	0.00015818	0.773488	-4.74448e-10	0.000157972	0.377755	-4.74448e-10
88529060	chr16:88529060:G:A	2.52742e-07	-1.16051	0.21915	2.85396e-05	-1.24975	0.310799	5.29955e-05	-1.00704	0.292588
88529176	chr16:88529176:ACAG:A	2.98442e-08	-1.58834	-1.4894	1.21785e-05	-0.564443	-1.22614	1.80944e-05	-0.576677	-1.21238
88529223	chr16:88529223:C:A	2.47095e-07	0.257866	-1.22182	1.15628e-05	-0.500299	-1.34215	5.98373e-05	0.688979	-1.28201
88529341	chr16:88529341:A:G	8.4618e-07	1.48972	-1.22272	2.84126e-05	0.396412	-1.33983	0.000204535	1.91328	-1.2772
88529542	chr16:88529542:A:T	4.32971e-08	-1.20983	-1.49581	3.15809e-06	-1.65101	-1.48927	4.69736e-06	-1.65392	-1.48374
88529644	chr16:88529644:G:A	3.32588e-07	-1.3376e-10	-0.666824	3.48365e-05	-1.3376e-10	-0.739581	4.92878e-05	-1.3376e-10	-0.786985
88529715	chr16:88529715:C:T	1.56698e-07	-1.3376e-10	-1.4194	1.71523e-05	-1.3376e-10	-1.44811	2.53215e-05	-1.3376e-10	-1.45301
88529785	chr16:88529785:G:A	3.92899e-08	-1.30695	-1.49581	3.45636e-06	-1.62009	-1.42994	5.03478e-06	-1.64624	-1.42205
88529841	chr16:88529841:T:C	2.19251e-07	0.197712	-1.28122	5.76238e-06	-1.40097	-1.13792	1.48536e-05	-0.942664	-1.04376
88530089	chr16:88530089:A:G	5.42069e-06	1.34017	0.784081	0.000494322	1.81481	0.0981329	0.00549616	3.70689	0.220256
88530201	chr16:88530201:C:T	9.41097e-07	-1.3376e-10	0.373318	0.000121377	-1.3376e-10	0.508659	0.000189342	-1.3376e-10	0.558896
88530440	chr16:88530440:A:T	2.98597e-08	-1.65136	-1.42586	6.80382e-06	-0.91439	-1.45837	1.03867e-05	-0.89099	-1.45314
88530678	chr16:88530678:G:A	6.08761e-07	-1.3376e-10	-0.0623021	5.44854e-05	-1.3376e-10	-0.292313	8.9222e-05	-1.3376e-10	-0.193533
88530714	chr16:88530714:A:AAC	3.36865e-07	0.60023	-1.25428	3.38415e-05	0.682151	-1.45071	0.000271203	2.33978	-1.42157
88530741	chr16:88530741:C:T	7.71335e-07	1.33111	-1.15672	2.70045e-05	0.277497	-1.27174	0.000194536	1.78314	-1.19718
88530880	chr16:88530880:G:A	4.44647e-07	-1.3376e-10	-0.376448	4.18685e-05	-1.3376e-10	-0.555713	6.7576e-05	-1.3376e-10	-0.471408
88531195	chr16:88531195:T:C	2.95135e-08	-1.59287	-1.49601	1.16584e-05	-0.534096	-1.30013	1.74401e-05	-0.539183	-1.28671
88531374	chr16:88531374:C:T	1.45102e-07	-1.3376e-10	-1.49629	1.64357e-05	-1.3376e-10	-1.49079	2.42776e-05	-1.3376e-10	-1.49511
88531830	chr16:88531830:T:G	1.46071e-07	-1.3376e-10	-1.48963	1.66865e-05	-1.3376e-10	-1.47564	2.45892e-05	-1.3376e-10	-1.48235
88532007	chr16:88532007:G:A	7.45515e-07	-1.3376e-10	0.140347	5.69686e-05	-1.3376e-10	-0.247746	9.5605e-05	-1.3376e-10	-0.124436
88532081	chr16:88532081:C:T	2.89143e-08	-1.64766	-1.46174	5.76461e-06	-1.09318	-1.44533	8.10951e-06	-1.18648	-1.40515
88532259	chr16:88532259:G:A	1.5556e-07	-1.3376e-10	-1.4267	1.7577e-05	-1.3376e-10	-1.42366	2.56957e-05	-1.3376e-10	-1.43834
88532261	chr16:88532261:C:T	2.89102e-08	-1.6157	-1.49383	9.81252e-06	-0.64192	-1.36467	1.46547e-05	-0.647322	-1.35258
88532296	chr16:88532296:C:A	4.01214e-06	1.82335	-4.74448e-10	0.000827702	2.42841	-4.74448e-10	0.00916524	4.43851	-4.74448e-10
88532449	chr16:88532449:G:A	1.45061e-07	-1.3376e-10	-1.49657	1.65215e-05	-1.3376e-10	-1.48558	2.43522e-05	-1.3376e-10	-1.49204
88532615	chr16:88532615:A:G	2.88931e-08	-1.61408	-1.49604	1.01103e-05	-0.633653	-1.34304	1.51502e-05	-0.635329	-1.33132
88533287	chr16:88533287:GGA:G	4.02627e-07	-1.3376e-10	-0.475717	3.08578e-05	-1.3376e-10	-0.860857	5.04316e-05	-1.3376e-10	-0.764042
88533294	chr16:88533294:CTGG:C	4.01661e-07	-1.3376e-10	-0.478118	3.07937e-05	-1.3376e-10	-0.862935	5.03235e-05	-1.3376e-10	-0.766189
88533545	chr16:88533545:C:T	3.88596e-07	-1.3376e-10	-0.511187	5.92445e-05	-1.3376e-10	-0.208574	8.05371e-05	-1.3376e-10	-0.295942
88533671	chr16:88533671:C:G	1.52088e-07	-1.3376e-10	-1.44927	1.92593e-05	-1.3376e-10	-1.33225	2.69936e-05	-1.3376e-10	-1.38906
88533833	chr16:88533833:C:G	4.43778e-08	-1.22472	-1.45626	4.19337e-06	-1.44554	-1.4112	8.71099e-06	-1.11208	-1.408
88534823	chr16:88534823:G:A	1.52501e-07	-1.3376e-10	-1.44656	1.70118e-05	-1.3376e-10	-1.45634	2.49676e-05	-1.3376e-10	-1.46708
88534952	chr16:88534952:C:T	2.36163e-05	3.59596	-4.74448e-10	0.0056617	4.35123	-4.74448e-10	0.0926837	6.75229	-4.74448e-10
88535059	chr16:88535059:G:C	2.9044e-06	2.65061	-1.15036	0.00047999	3.17401	-1.29049	0.00528269	5.17825	-1.29072
88535073	chr16:88535073:C:T	0.000165214	3.67084	1.87043	0.00799068	2.93115	1.76464	0.00299534	1.47731	1.84284
88535292	chr16:88535292:G:T	2.29909e-07	-1.3376e-10	-1.03604	2.63257e-05	-1.3376e-10	-1.0197	3.9133e-05	-1.3376e-10	-1.01769
88535472	chr16:88535472:G:T	1.4556e-07	-1.3376e-10	-1.49314	1.63589e-05	-1.3376e-10	-1.49547	2.42407e-05	-1.3376e-10	-1.49663
88535710	chr16:88535710:C:T	1.5298e-06	-1.3376e-10	0.859168	0.000146427	-1.3376e-10	0.69628	0.000201854	-1.3376e-10	0.622886
88535858	chr16:88535858:G:A	9.56416e-07	0.850221	-0.460756	3.44405e-05	-0.375789	-0.375225	7.9657e-05	0.0579513	-0.364882
88535895	chr16:88535895:TG:T	9.44276e-05	5.50051	-0.518646	0.00462971	4.76422	-0.614217	0.00112963	2.93649	-0.591504
88536063	chr16:88536063:T:C	6.54438e-08	-1.10943	-1.18311	6.12929e-06	-1.07767	-1.3995	6.05882e-06	-1.51994	-1.36321
88536270	chr16:88536270:G:A	1.56772e-07	-1.3376e-10	-1.41893	1.89185e-05	-1.3376e-10	-1.35011	2.82669e-05	-1.3376e-10	-1.34297
88536333	chr16:88536333:G:A	3.39526e-08	-1.45901	-1.48975	3.91392e-06	-1.46476	-1.46095	4.8331e-06	-1.64858	-1.46059
88536623	chr16:88536623:G:A	3.6372e-08	-1.44008	-1.43985	4.30666e-06	-1.44814	-1.38194	5.26678e-06	-1.64167	-1.38158
88536928	chr16:88536928:G:A	4.62796e-08	-1.14634	-1.49268	8.71881e-06	-0.660487	-1.46428	6.54992e-06	-1.32377	-1.48144
88536953	chr16:88536953:A:G	1.49188e-07	-1.3376e-10	-1.46852	1.63575e-05	-1.3376e-10	-1.49556	2.42616e-05	-1.3376e-10	-1.49577
88536989	chr16:88536989:A:G	1.25025e-07	-1.64522	-4.74448e-10	1.86243e-05	-1.36578	-4.74448e-10	2.18835e-05	-1.59893	-4.74448e-10
88537017	chr16:88537017:T:C	1.93851e-07	-1.3376e-10	-1.20664	2.20948e-05	-1.3376e-10	-1.1949	3.28429e-05	-1.3376e-10	-1.19293
88537169	chr16:88537169:A:G	3.02861e-07	0.695963	-1.45642	5.66276e-06	-1.07235	-1.48398	9.41406e-06	-0.957508	-1.48495
88537273	chr16:88537273:C:T	4.45587e-08	-1.23457	-1.44236	3.25915e-06	-1.6548	-1.45397	4.86425e-06	-1.6437	-1.45905
88537426	chr16:88537426:T:C	2.63188e-07	-1.3376e-10	-0.900858	2.20569e-05	-1.3376e-10	-1.19662	3.53087e-05	-1.3376e-10	-1.12053
88537489	chr16:88537489:G:C	1.98396e-07	-1.3376e-10	-1.18346	2.13307e-05	-1.3376e-10	-1.2301	3.24685e-05	-1.3376e-10	-1.20439
88537516	chr16:88537516:C:T	6.7953e-08	-0.793405	-1.46151	5.60765e-06	-1.11631	-1.44981	8.048e-06	-1.15818	-1.44106
88537802	chr16:88537802:T:G	1.49222e-07	-1.3376e-10	-1.46829	1.70122e-05	-1.3376e-10	-1.45632	2.52782e-05	-1.3376e-10	-1.45472
88538136	chr16:88538136:G:T	2.54734e-07	-1.3376e-10	-0.933507	2.44123e-05	-1.3376e-10	-1.09516	3.74264e-05	-1.3376e-10	-1.06228
88538283	chr16:88538283:A:G	3.51041e-08	-1.50239	-1.41302	3.22456e-06	-1.64641	-1.47304	5.51514e-06	-1.50205	-1.47512
88538500	chr16:88538500:T:A	1.29559e-07	-0.482653	-1.12694	7.88607e-06	-1.31382	-0.911324	2.30752e-05	-0.534938	-1.01097
88538549	chr16:88538549:C:T	3.8993e-08	-1.38674	-1.42361	5.10131e-06	-1.29906	-1.36169	5.50446e-06	-1.61745	-1.36165
88538686	chr16:88538686:G:A	1.47708e-07	-1.3376e-10	-1.47849	1.63408e-05	-1.3376e-10	-1.49658	2.42409e-05	-1.3376e-10	-1.49662
88538725	chr16:88538725:G:A	2.07272e-07	-1.3376e-10	-1.13969	2.15663e-05	-1.3376e-10	-1.21911	3.12639e-05	-1.3376e-10	-1.2422
88538738	chr16:88538738:C:G	1.52553e-07	-1.3376e-10	-1.44622	1.72279e-05	-1.3376e-10	-1.44372	2.56008e-05	-1.3376e-10	-1.44204
88538771	chr16:88538771:G:A	1.53887e-07	-1.3376e-10	-1.43751	1.73786e-05	-1.3376e-10	-1.43501	2.58224e-05	-1.3376e-10	-1.43342
88538846	chr16:88538846:C:T	2.22722e-07	-1.3376e-10	-1.06781	2.56077e-05	-1.3376e-10	-1.04735	3.7948e-05	-1.3376e-10	-1.04844
88538886	chr16:88538886:C:T	4.32017e-07	1.00096	-1.40622	9.13328e-05	1.64198	-1.41771	2.40008e-05	-0.0903552	-1.41622
88539168	chr16:88539168:C:T	2.77627e-07	-1.3376e-10	-0.847451	2.63821e-05	-1.3376e-10	-1.01756	3.91895e-05	-1.3376e-10	-1.01625
88539562	chr16:88539562:G:A	2.79294e-07	-1.3376e-10	-0.841463	2.93461e-05	-1.3376e-10	-0.911087	4.52269e-05	-1.3376e-10	-0.872969
88539704	chr16:88539704:C:T	1.45049e-07	-1.3376e-10	-1.49665	1.64394e-05	-1.3376e-10	-1.49056	2.43367e-05	-1.3376e-10	-1.49267
88539757	chr16:88539757:A:G	1.26615e-05	4.09476	-1.12217	7.2941e-05	1.10303	-1.10363	0.000107994	1.15369	-1.15628
88540299	chr16:88540299:G:A	1.96555e-06	2.51203	-1.40223	9.97407e-05	1.76483	-1.4525	3.31078e-05	0.262596	-1.44749
88540357	chr16:88540357:C:T	3.06519e-08	-1.64869	-1.40234	6.48969e-06	-1.23152	-1.18851	9.03409e-06	-1.25437	-1.22929
88540790	chr16:88540790:A:G	1.45412e-07	-1.3376e-10	-1.49416	1.65261e-05	-1.3376e-10	-1.4853	2.46055e-05	-1.3376e-10	-1.48169
88540813	chr16:88540813:T:A	1.72111e-07	-1.3376e-10	-1.32559	2.09123e-05	-1.3376e-10	-1.24991	3.09555e-05	-1.3376e-10	-1.25211
88540816	chr16:88540816:C:G	4.55643e-08	-1.35515	-1.29945	5.51982e-06	-1.37058	-1.21132	6.6752e-06	-1.61464	-1.17162
88540830	chr16:88540830:G:A	1.57107e-07	-1.3376e-10	-1.4168	1.74027e-05	-1.3376e-10	-1.43362	2.6287e-05	-1.3376e-10	-1.41559
88540832	chr16:88540832:T:A	1.56976e-07	-1.3376e-10	-1.41763	1.73892e-05	-1.3376e-10	-1.4344	2.62639e-05	-1.3376e-10	-1.41647
88540923	chr16:88540923:C:T	1.24529e-07	-1.64919	-4.74448e-10	1.57654e-05	-1.53243	-4.74448e-10	2.07057e-05	-1.65425	-4.74448e-10
88541069	chr16:88541069:A:G	4.87301e-08	-1.18633	-1.4011	4.09171e-06	-1.39925	-1.48203	5.21088e-06	-1.5646	-1.46931
88541255	chr16:88541255:C:T	3.53674e-07	-1.3376e-10	-0.605353	3.62601e-05	-1.3376e-10	-0.699529	5.46849e-05	-1.3376e-10	-0.683073
88541481	chr16:88541481:T:C	3.93426e-07	0.990665	-1.4895	1.46016e-05	-0.13905	-1.47006	9.09267e-06	-1.00407	-1.47313
88541924	chr16:88541924:G:A	1.54554e-07	-1.3376e-10	-1.43318	1.8364e-05	-1.3376e-10	-1.37985	2.67498e-05	-1.3376e-10	-1.39813
88542170	chr16:88542170:C:T	3.32156e-08	-1.62218	-1.34853	3.28052e-06	-1.65142	-1.45082	5.15678e-06	-1.61208	-1.43227
88542368	chr16:88542368:T:G	8.13173e-07	1.71573	-1.48851	3.068e-05	0.627209	-1.49385	3.04906e-05	0.228549	-1.49579
88542620	chr16:88542620:G:A	2.15137e-07	-1.3376e-10	-1.10245	2.51893e-05	-1.3376e-10	-1.06383	3.71e-05	-1.3376e-10	-1.07104
88542645	chr16:88542645:A:G	1.95593e-07	-1.3376e-10	-1.19769	2.3061e-05	-1.3376e-10	-1.1521	3.39796e-05	-1.3376e-10	-1.1589
88542663	chr16:88542663:C:T	1.96681e-07	-1.3376e-10	-1.19215	2.29388e-05	-1.3376e-10	-1.15742	3.35782e-05	-1.3376e-10	-1.17078
88542907	chr16:88542907:G:A	8.44581e-07	1.76094	-1.49582	3.07052e-05	0.630736	-1.49655	3.11406e-05	0.249864	-1.49601
88542918	chr16:88542918:C:T	8.51153e-07	1.76947	-1.4966	3.09592e-05	0.638095	-1.49567	3.1325e-05	0.256397	-1.49664
88543278	chr16:88543278:G:C	1.80514e-07	-1.3376e-10	-1.27792	2.12342e-05	-1.3376e-10	-1.23463	3.13147e-05	-1.3376e-10	-1.24057
88543306	chr16:88543306:A:C	6.89921e-08	-1.0158	-1.22394	3.87305e-06	-1.56978	-1.36642	6.07008e-06	-1.51627	-1.36502
88543570	chr16:88543570:A:C	7.97921e-07	1.6032	-1.39492	3.00397e-05	0.515164	-1.40289	3.0563e-05	0.126987	-1.39186
88543647	chr16:88543647:C:T	1.51117e-07	-1.3376e-10	-1.45567	1.9752e-05	-1.3376e-10	-1.30699	2.99657e-05	-1.3376e-10	-1.28461
88543922	chr16:88543922:A:G	4.96229e-07	1.17491	-1.4416	2.04428e-05	0.174421	-1.44704	1.96702e-05	-0.267054	-1.4385
88543962	chr16:88543962:G:A	1.77991e-07	-1.3376e-10	-1.29199	2.1568e-05	-1.3376e-10	-1.21903	3.17307e-05	-1.3376e-10	-1.22738
88543982	chr16:88543982:G:A	6.92505e-07	-1.3376e-10	0.0665877	0.000144619	-1.3376e-10	0.683859	0.000191267	-1.3376e-10	0.569011
88543998	chr16:88543998:G:A	8.35155e-07	1.75047	-1.49658	3.02279e-05	0.612546	-1.49403	3.06828e-05	0.234974	-1.49593
88544269	chr16:88544269:A:G	4.14969e-07	1.04017	-1.48569	1.76738e-05	0.0513231	-1.46949	1.71909e-05	-0.363292	-1.47699
88545332	chr16:88545332:T:C	4.31284e-07	1.08182	-1.48879	1.52302e-05	-0.0762813	-1.49068	9.38413e-06	-0.952924	-1.49272
88545346	chr16:88545346:T:C	4.13125e-07	1.04539	-1.49537	1.49677e-05	-0.104675	-1.47968	9.29833e-06	-0.971576	-1.48325
88545379	chr16:88545379:G:C	3.14176e-08	-1.65521	-1.37115	4.76908e-06	-1.38628	-1.34181	6.60044e-06	-1.45943	-1.33809
88546122	chr16:88546122:A:G	1.4608e-07	-1.3376e-10	-1.48957	1.6465e-05	-1.3376e-10	-1.48901	2.4531e-05	-1.3376e-10	-1.48472
88546157	chr16:88546157:T:C	3.17755e-07	0.507107	-1.21955	2.11175e-05	0.0491875	-1.28933	1.09293e-05	-0.997165	-1.29605
88546179	chr16:88546179:C:T	1.80648e-07	-1.3376e-10	-1.27718	2.07239e-05	-1.3376e-10	-1.25896	3.14967e-05	-1.3376e-10	-1.23478
88546378	chr16:88546378:T:C	1.75417e-07	-1.3376e-10	-1.30656	1.98951e-05	-1.3376e-10	-1.29977	2.91307e-05	-1.3376e-10	-1.31287
88546730	chr16:88546730:A:G	1.54632e-07	-1.3376e-10	-1.43268	1.7216e-05	-1.3376e-10	-1.4444	2.52475e-05	-1.3376e-10	-1.45594
88546796	chr16:88546796:T:G	1.24259e-06	0.651225	-4.74448e-10	5.24852e-05	-0.329715	-4.74448e-10	0.000155778	0.363773	-4.74448e-10
88546813	chr16:88546813:C:T	5.61808e-08	-1.47048	-0.974678	6.97927e-06	-1.37573	-0.971567	7.51603e-06	-1.64125	-1.02638
88546902	chr16:88546902:G:C	1.53587e-07	-1.3376e-10	-1.43946	1.73029e-05	-1.3376e-10	-1.43937	2.55763e-05	-1.3376e-10	-1.443
88548089	chr16:88548089:C:G	9.89173e-08	-1.14526	-0.734179	8.64182e-06	-1.59544	-0.538189	1.35458e-05	-1.55009	-0.528493
88548200	chr16:88548200:A:T	9.08157e-07	1.40297	-1.06529	2.51657e-05	0.0126479	-1.07741	4.57239e-05	0.287105	-1.14914
88548565	chr16:88548565:C:A	6.75329e-07	1.01646	-0.974992	2.04352e-05	-0.291799	-0.98119	3.85559e-05	0.0068212	-1.03937
88548738	chr16:88548738:C:T	5.60078e-07	-1.3376e-10	-0.145652	3.93774e-05	-1.3376e-10	-0.617053	5.464e-05	-1.3376e-10	-0.683894
88548932	chr16:88548932:G:A	6.05869e-07	-1.3376e-10	-0.0670647	4.19883e-05	-1.3376e-10	-0.552854	5.81429e-05	-1.3376e-10	-0.621757
88549476	chr16:88549476:A:G	1.03245e-07	-0.680008	-1.15662	1.2022e-05	-0.544316	-1.25919	2.05037e-05	-0.432575	-1.23148
88549486	chr16:88549486:C:T	1.45163e-07	-1.3376e-10	-1.49587	1.63541e-05	-1.3376e-10	-1.49576	2.43069e-05	-1.3376e-10	-1.4939
88549543	chr16:88549543:A:G	1.10653e-07	-0.632244	-1.13509	1.29177e-05	-0.492726	-1.23892	2.20779e-05	-0.379115	-1.21097
88549745	chr16:88549745:G:A	1.29807e-07	-0.999539	-0.60814	1.4847e-05	-0.919107	-0.673342	1.21385e-05	-1.51726	-0.671024
88549760	chr16:88549760:AAAAAAAAG:A	1.65732e-07	-1.3376e-10	-1.36335	1.88769e-05	-1.3376e-10	-1.35231	2.85684e-05	-1.3376e-10	-1.33236
88549854	chr16:88549854:C:T	6.85583e-08	-1.49556	-0.750481	1.05451e-05	-1.39302	-0.541564	1.20072e-05	-1.64552	-0.55363
88549984	chr16:88549984:G:A	7.4358e-08	-0.749681	-1.41516	5.76062e-06	-1.15254	-1.38666	6.67538e-06	-1.42854	-1.3577
88550817	chr16:88550817:C:T	4.52773e-07	1.137	-1.49533	1.67897e-05	-0.0124436	-1.45704	9.43074e-06	-0.974329	-1.46636
88550902	chr16:88550902:G:A	3.81348e-07	0.963504	-1.49352	1.49131e-05	-0.141842	-1.44616	8.79302e-06	-1.05661	-1.45409
88551358	chr16:88551358:C:G	3.14824e-07	-0.961604	0.239891	1.94523e-05	-1.52641	0.204129	3.10893e-05	-1.46285	0.215049
88551497	chr16:88551497:G:C	1.56312e-07	-1.3376e-10	-1.42188	1.8227e-05	-1.3376e-10	-1.38734	2.68259e-05	-1.3376e-10	-1.39529
88551557	chr16:88551557:C:T	4.31234e-07	-1.3376e-10	-0.407078	3.56895e-05	-1.3376e-10	-0.71539	5.17826e-05	-1.3376e-10	-0.737607
88551743	chr16:88551743:A:C	7.2244e-08	-0.923843	-1.26984	8.15251e-06	-0.821299	-1.37062	1.38134e-05	-0.713604	-1.34542
88552349	chr16:88552349:T:C	3.72718e-08	-1.61092	-1.24457	4.55514e-06	-1.60847	-1.16552	6.84894e-06	-1.5711	-1.18947
88552380	chr16:88552380:T:C	1.10154e-07	-0.299873	-1.47198	9.30604e-06	-0.615531	-1.44405	6.75161e-06	-1.34499	-1.42989
88552387	chr16:88552387:T:A	3.56798e-08	-1.61775	-1.28139	4.33767e-06	-1.61564	-1.20727	6.64818e-06	-1.56065	-1.22967
88552543	chr16:88552543:T:C	4.92538e-07	-1.3376e-10	-0.274157	3.58561e-05	-1.3376e-10	-0.710733	4.98571e-05	-1.3376e-10	-0.7755
88552817	chr16:88552817:A:G	1.45727e-07	-1.3376e-10	-1.49199	1.70478e-05	-1.3376e-10	-1.45423	2.49805e-05	-1.3376e-10	-1.46657
88552881	chr16:88552881:C:A	7.4289e-07	1.59331	-1.45649	2.67107e-05	0.344329	-1.34951	1.31985e-05	-0.739199	-1.36536
88553005	chr16:88553005:A:C	2.12173e-07	-1.11633	-4.74448e-10	1.39441e-05	-1.65519	-4.74448e-10	2.09593e-05	-1.64208	-4.74448e-10
88553020	chr16:88553020:A:C	1.45904e-07	-1.3376e-10	-1.49078	1.67792e-05	-1.3376e-10	-1.4701	2.47503e-05	-1.3376e-10	-1.47582
88553085	chr16:88553085:C:T	6.37295e-07	1.48017	-1.49666	2.17932e-05	0.25304	-1.46169	1.1188e-05	-0.800862	-1.46896
88553171	chr16:88553171:C:T	9.90456e-08	-0.38851	-1.48964	8.30587e-06	-0.698399	-1.47488	6.23075e-06	-1.39136	-1.4638
88553268	chr16:88553268:A:C	3.51781e-08	-1.43317	-1.48013	3.292e-06	-1.64272	-1.45603	4.89181e-06	-1.65512	-1.44198
88553536	chr16:88553536:T:C	1.07881e-05	4.25679	-1.44432	0.000279257	2.81683	-1.47495	9.65498e-05	1.36485	-1.47946
88553594	chr16:88553594:G:A	9.92144e-06	4.19417	-1.46544	0.000261202	2.7626	-1.48755	9.13158e-05	1.32014	-1.49048
88553629	chr16:88553629:C:T	1.06313e-05	4.22667	-1.42884	0.000274768	2.79002	-1.46433	9.53722e-05	1.34307	-1.46995
88553740	chr16:88553740:C:G	4.95245e-08	-1.0835	-1.48776	5.46653e-06	-1.11594	-1.47566	5.91055e-06	-1.43448	-1.47344
88553787	chr16:88553787:T:G	1.49853e-05	4.54099	-1.39989	0.000363274	3.04943	-1.44452	0.000120496	1.55876	-1.4518
88553904	chr16:88553904:T:C	8.6294e-07	1.60634	-1.31972	2.13434e-05	0.16944	-1.39894	4.27333e-05	0.480808	-1.41049
88554220	chr16:88554220:A:G	8.57873e-06	3.9746	-1.39128	0.000224179	2.54395	-1.42175	8.17873e-05	1.15267	-1.43321
88554732	chr16:88554732:C:T	2.00805e-07	-1.3376e-10	-1.17139	3.20515e-05	-1.3376e-10	-0.822901	4.49914e-05	-1.3376e-10	-0.878188
88554747	chr16:88554747:T:A	2.15109e-07	-1.10259	-4.74448e-10	3.27913e-05	-0.800083	-4.74448e-10	3.42822e-05	-1.15003	-4.74448e-10
88554960	chr16:88554960:G:C	2.1672e-07	-1.3376e-10	-1.09512	2.37029e-05	-1.3376e-10	-1.12465	3.52976e-05	-1.3376e-10	-1.12085
88555365	chr16:88555365:G:A	1.46371e-07	-1.3376e-10	-1.48759	1.65009e-05	-1.3376e-10	-1.48683	2.43434e-05	-1.3376e-10	-1.4924
88555465	chr16:88555465:T:C	1.32821e-05	4.44185	-1.42141	0.000388728	3.05081	-1.37818	0.000131255	1.55944	-1.36696
88555835	chr16:88555835:C:T	3.0253e-08	-1.56754	-1.49659	3.71218e-06	-1.49429	-1.48434	5.09622e-06	-1.57572	-1.48044
88555877	chr16:88555877:T:C	9.06817e-08	-0.536454	-1.42992	8.45902e-06	-0.811409	-1.3436	6.65548e-06	-1.45139	-1.33783
88555878	chr16:88555878:T:C	7.78546e-08	-0.705419	-1.41347	1.02174e-05	-0.571437	-1.39472	6.87742e-06	-1.3566	-1.39981
88556018	chr16:88556018:G:C	1.45836e-07	-1.3376e-10	-1.49124	1.63485e-05	-1.3376e-10	-1.49611	2.43054e-05	-1.3376e-10	-1.49396
88556979	chr16:88556979:T:C	7.11852e-08	-0.854479	-1.35396	1.03221e-05	-0.630792	-1.32516	1.54332e-05	-0.601402	-1.34673
88557053	chr16:88557053:G:A	2.14745e-07	-1.3376e-10	-1.10428	2.31048e-05	-1.3376e-10	-1.15021	3.51297e-05	-1.3376e-10	-1.12561
88557242	chr16:88557242:C:T	1.3173e-07	-1.59297	-4.74448e-10	1.39577e-05	-1.65421	-4.74448e-10	2.33461e-05	-1.53423	-4.74448e-10
88557589	chr16:88557589:G:T	1.24909e-07	-1.49188	-0.154269	2.1426e-05	-1.45882	0.233176	4.6124e-05	-0.984779	0.131453
88557702	chr16:88557702:G:A	6.02438e-08	-1.02058	-1.35475	4.06305e-06	-1.54975	-1.33856	6.35172e-06	-1.50193	-1.33401
88557997	chr16:88557997:C:T	4.86862e-08	-1.35765	-1.23069	3.47725e-06	-1.64845	-1.39555	5.19346e-06	-1.65244	-1.38482
88558012	chr16:88558012:C:G	1.4472e-07	-1.49893	-4.74448e-10	2.0249e-05	-1.28214	-4.74448e-10	2.6737e-05	-1.39861	-4.74448e-10
88558060	chr16:88558060:G:C	4.90073e-08	-1.41328	-1.16848	5.87229e-06	-1.36641	-1.15359	8.14843e-06	-1.41503	-1.1718
88558157	chr16:88558157:G:A	1.45048e-07	-1.3376e-10	-1.49666	1.63658e-05	-1.3376e-10	-1.49505	2.42437e-05	-1.3376e-10	-1.4965
88558166	chr16:88558166:A:G	1.68984e-07	-1.3376e-10	-1.34393	2.07081e-05	-1.3376e-10	-1.25972	3.0583e-05	-1.3376e-10	-1.26422
88558237	chr16:88558237:T:C	1.40308e-07	-0.434548	-1.09534	9.69692e-06	-0.866132	-1.15231	1.13724e-05	-1.12764	-1.12583
88558351	chr16:88558351:A:C	9.19733e-08	-0.509232	-1.443	1.60439e-05	-0.187522	-1.3274	1.3413e-05	-0.696568	-1.39187
88558834	chr16:88558834:G:T	5.62411e-08	-1.65483	-0.789251	1.08397e-05	-1.46157	-0.445454	1.36647e-05	-1.54027	-0.529576
88559144	chr16:88559144:C:T	1.86977e-06	2.31411	-1.25426	1.41382e-05	-0.376679	-1.26469	4.2623e-05	0.354352	-1.28662
88559145	chr16:88559145:A:G	1.52794e-06	2.27406	-1.41611	1.17616e-05	-0.405139	-1.42027	3.51333e-05	0.302445	-1.42796
88559527	chr16:88559527:T:G	8.6833e-08	-0.560341	-1.4494	1.53927e-05	-0.126615	-1.42974	1.32037e-05	-0.680642	-1.42352
88560026	chr16:88560026:C:T	9.22021e-08	-0.629509	-1.32024	1.71216e-05	-0.198015	-1.25189	1.469e-05	-0.735549	-1.26194
88560352	chr16:88560352:T:C	4.92299e-08	-1.17112	-1.40611	3.63372e-06	-1.56205	-1.43794	4.91205e-06	-1.64523	-1.44774
88560494	chr16:88560494:T:C	2.24664e-07	-1.3376e-10	-1.05912	2.87614e-05	-1.3376e-10	-0.931212	4.25391e-05	-1.3376e-10	-0.934237
88560676	chr16:88560676:A:G	3.16565e-08	-1.52368	-1.4951	3.59258e-06	-1.52567	-1.48571	4.68737e-06	-1.65501	-1.48478
88560723	chr16:88560723:TA:T	2.20008e-07	-1.3376e-10	-1.08006	2.79639e-05	-1.3376e-10	-0.959333	4.14082e-05	-1.3376e-10	-0.961182
88560961	chr16:88560961:A:G	3.18052e-08	-1.54778	-1.46631	3.63854e-06	-1.51135	-1.48732	4.67641e-06	-1.65487	-1.48726
88561020	chr16:88561020:G:A	1.55869e-06	-1.3376e-10	0.877873	0.000211752	-1.3376e-10	1.06517	0.000306934	-1.3376e-10	1.04197
88561109	chr16:88561109:G:A	4.49668e-08	-1.65514	-1.01266	8.02646e-06	-1.45881	-0.748691	1.02225e-05	-1.53881	-0.821259
88561166	chr16:88561166:G:A	4.46248e-08	-1.65502	-1.02042	7.98075e-06	-1.45439	-0.758819	1.01547e-05	-1.53656	-0.83017
88561218	chr16:88561218:G:A	3.71171e-08	-1.42319	-1.43646	3.42586e-06	-1.65501	-1.40389	5.16662e-06	-1.65528	-1.38716
88561630	chr16:88561630:C:T	1.04031e-07	-1.03078	-0.798253	3.92244e-06	-1.61834	-1.30519	6.4059e-06	-1.56995	-1.25749
88562501	chr16:88562501:G:A	2.8331e-08	-1.65351	-1.47627	3.75665e-06	-1.4701	-1.49662	5.24507e-06	-1.53282	-1.49456
88562846	chr16:88562846:T:C	2.81106e-08	-1.64426	-1.49333	4.01533e-06	-1.40889	-1.49124	5.50016e-06	-1.48452	-1.49536
88563032	chr16:88563032:G:A	1.51103e-07	-1.3376e-10	-1.45577	1.65546e-05	-1.3376e-10	-1.48358	2.46378e-05	-1.3376e-10	-1.48038
88563060	chr16:88563060:T:C	2.89866e-08	-1.61597	-1.49092	6.9455e-06	-0.859082	-1.49307	5.91072e-06	-1.41147	-1.49642
88563191	chr16:88563191:T:C	3.19349e-08	-1.59547	-1.41456	4.26405e-06	-1.47669	-1.36334	5.22746e-06	-1.64832	-1.38241
88563634	chr16:88563634:A:G	3.07494e-08	-1.64441	-1.40345	4.79789e-06	-1.40976	-1.31231	6.37563e-06	-1.48514	-1.34704
88564683	chr16:88564683:C:T	2.93601e-07	0.599024	-1.39053	4.24639e-05	0.81961	-1.3612	4.16545e-05	0.408511	-1.36376
88564792	chr16:88564792:A:G	8.22688e-08	-0.589456	-1.47428	3.30415e-06	-1.63568	-1.45939	6.93948e-06	-1.30787	-1.43956
88565104	chr16:88565104:G:A	2.78617e-08	-1.6535	-1.49297	3.91026e-06	-1.46568	-1.46096	5.36297e-06	-1.53128	-1.47386
88565587	chr16:88565587:G:T	1.87868e-07	-1.3376e-10	-1.23799	3.32857e-05	-1.3376e-10	-0.785118	5.11151e-05	-1.3376e-10	-0.75058
88566428	chr16:88566428:C:T	2.84723e-08	-1.62838	-1.49642	4.32836e-06	-1.34849	-1.47657	5.84609e-06	-1.43298	-1.48591
88567122	chr16:88567122:C:G	4.40946e-08	-1.54601	-1.14138	6.06238e-06	-1.58152	-0.906619	8.39143e-06	-1.61473	-0.942714
88567150	chr16:88567150:C:T	1.93141e-07	-1.21031	-4.74448e-10	1.62488e-05	-1.50223	-4.74448e-10	2.85133e-05	-1.33429	-4.74448e-10
88567367	chr16:88567367:T:C	1.52917e-07	-1.3376e-10	-1.44383	1.74753e-05	-1.3376e-10	-1.42946	2.58464e-05	-1.3376e-10	-1.43249
88567475	chr16:88567475:G:A	4.23733e-07	0.55905	-0.983674	6.68887e-05	0.822677	-0.909893	6.41029e-05	0.391161	-0.915333
88567495	chr16:88567495:T:G	3.73735e-07	0.686424	-1.2366	5.78175e-05	0.955697	-1.18865	5.50703e-05	0.514173	-1.19022
88567513	chr16:88567513:G:A	8.22006e-08	-0.922122	-1.14244	2.76573e-05	0.341642	-1.312	1.79049e-05	-0.491599	-1.30798
88567622	chr16:88567622:G:A	1.26974e-07	-1.62974	-4.74448e-10	1.5482e-05	-1.55057	-4.74448e-10	2.13589e-05	-1.62319	-4.74448e-10
88567630	chr16:88567630:A:C	3.80709e-08	-1.62656	-1.20772	6.22426e-06	-1.51414	-0.947648	7.55453e-06	-1.64546	-1.01705
88567775	chr16:88567775:A:G	2.77148e-08	-1.65531	-1.49645	3.72367e-06	-1.4913	-1.48424	5.15814e-06	-1.55292	-1.49117
88567836	chr16:88567836:G:A	2.77454e-08	-1.65482	-1.49584	3.63146e-06	-1.51342	-1.48719	5.0605e-06	-1.57013	-1.49307
88567879	chr16:88567879:C:T	4.14802e-07	-1.58012	1.13419	0.000198612	-0.531947	1.53306	0.000107232	-1.60103	1.59137
88567909	chr16:88567909:T:A	4.009e-07	-1.57826	1.09824	0.000192716	-0.524257	1.49523	0.000103417	-1.5995	1.55362
88568329	chr16:88568329:G:A	2.20163e-07	-1.3376e-10	-1.07936	2.39615e-05	-1.3376e-10	-1.1138	3.47459e-05	-1.3376e-10	-1.1366
88568505	chr16:88568505:C:G	2.78429e-08	-1.65414	-1.49301	3.78585e-06	-1.46687	-1.49211	5.23654e-06	-1.53324	-1.49576
88568534	chr16:88568534:T:C	1.80789e-07	0.0918073	-1.36821	4.65994e-06	-1.41145	-1.33979	1.22186e-05	-0.881033	-1.30067
88568541	chr16:88568541:C:T	2.22494e-07	-1.3376e-10	-1.06883	2.20836e-05	-1.3376e-10	-1.19541	3.31516e-05	-1.3376e-10	-1.18357
88568902	chr16:88568902:A:G	2.78436e-08	-1.65058	-1.49654	3.93251e-06	-1.43699	-1.48397	5.39121e-06	-1.50888	-1.49101
88568987	chr16:88568987:C:T	2.77431e-08	-1.65415	-1.49659	3.82992e-06	-1.46814	-1.47926	5.26657e-06	-1.53537	-1.48792
88569037	chr16:88569037:T:A	2.78625e-08	-1.65107	-1.49538	3.97081e-06	-1.44051	-1.47077	5.42706e-06	-1.51175	-1.48151
88569660	chr16:88569660:A:C	2.80882e-08	-1.65085	-1.48753	3.85498e-06	-1.44522	-1.49566	5.32546e-06	-1.51553	-1.49663
88571322	chr16:88571322:G:GA	1.26854e-07	-1.63069	-4.74448e-10	2.31395e-05	-1.14871	-4.74448e-10	2.50721e-05	-1.4629	-4.74448e-10
88571375	chr16:88571375:A:G	2.93237e-08	-1.65509	-1.44025	3.7476e-06	-1.48492	-1.48421	5.28121e-06	-1.54603	-1.47448
88571488	chr16:88571488:C:T	3.15437e-08	-1.65254	-1.36981	3.68823e-06	-1.53809	-1.44701	5.30926e-06	-1.58743	-1.42778
88571562	chr16:88571562:C:T	3.43577e-08	-1.60885	-1.32805	1.17612e-05	-0.693488	-1.13195	6.89176e-06	-1.62187	-1.13246
88572446	chr16:88572446:T:G	4.64641e-08	-1.54058	-1.09447	5.81541e-06	-1.60661	-0.923126	8.36543e-06	-1.60416	-0.956398
88572572	chr16:88572572:T:G	1.50948e-07	-1.3376e-10	-1.45679	1.66104e-05	-1.3376e-10	-1.48022	2.49134e-05	-1.3376e-10	-1.46926
88572660	chr16:88572660:G:A	1.48371e-07	-1.3376e-10	-1.47401	1.72142e-05	-1.3376e-10	-1.44451	2.53304e-05	-1.3376e-10	-1.45266
88572827	chr16:88572827:G:A	3.16883e-07	-0.715196	-4.74448e-10	2.2261e-05	-1.18741	-4.74448e-10	3.71099e-05	-1.07078	-4.74448e-10
88572856	chr16:88572856:C:G	1.48081e-07	-1.3376e-10	-1.47597	1.67821e-05	-1.3376e-10	-1.46994	2.50814e-05	-1.3376e-10	-1.46253
88573251	chr16:88573251:G:C	1.40856e-07	-0.158425	-1.36756	2.35189e-05	0.253757	-1.3862	1.20671e-05	-0.817468	-1.37671
88573490	chr16:88573490:G:A	1.46675e-07	-1.3376e-10	-1.48551	1.64531e-05	-1.3376e-10	-1.48973	2.44278e-05	-1.3376e-10	-1.48894
88573757	chr16:88573757:A:G	1.22212e-07	-0.346092	-1.32188	1.98168e-05	0.0398891	-1.34361	1.09921e-05	-0.954949	-1.33253
88573880	chr16:88573880:T:G	1.52036e-07	-1.3376e-10	-1.44961	1.78047e-05	-1.3376e-10	-1.41079	2.61385e-05	-1.3376e-10	-1.42125
88574398	chr16:88574398:C:T	1.50329e-07	-1.3376e-10	-1.4609	1.63524e-05	-1.3376e-10	-1.49587	2.43099e-05	-1.3376e-10	-1.49378
88574520	chr16:88574520:T:A	4.31322e-07	-1.3376e-10	-0.406873	2.60239e-05	-1.3376e-10	-1.03123	3.73326e-05	-1.3376e-10	-1.06479
88574913	chr16:88574913:C:T	1.19684e-07	-0.292654	-1.39622	3.99433e-06	-1.5302	-1.37517	9.26723e-06	-1.11639	-1.34178
88575462	chr16:88575462:C:T	2.36199e-07	-1.3376e-10	-1.00905	2.86592e-05	-1.3376e-10	-0.934772	4.32032e-05	-1.3376e-10	-0.918745
88575631	chr16:88575631:G:A	2.37519e-07	-1.3376e-10	-1.00348	2.6124e-05	-1.3376e-10	-1.02739	4.06935e-05	-1.3376e-10	-0.978592
88575704	chr16:88575704:G:A	2.70754e-07	0.345648	-1.21816	4.07443e-05	0.562108	-1.14504	3.96885e-05	0.154144	-1.15774
88575939	chr16:88575939:C:T	4.695e-07	-0.32206	-4.74448e-10	2.98318e-05	-0.89467	-4.74448e-10	5.2273e-05	-0.72818	-4.74448e-10
88576046	chr16:88576046:G:A	2.77903e-08	-1.6535	-1.49554	3.86276e-06	-1.4699	-1.46896	5.30843e-06	-1.53481	-1.48055
88576737	chr16:88576737:A:T	1.62043e-07	-1.3376e-10	-1.38587	1.75006e-05	-1.3376e-10	-1.42801	2.65479e-05	-1.3376e-10	-1.40571
88577049	chr16:88577049:A:G	1.51615e-07	0.0397162	-1.4921	3.69108e-06	-1.49631	-1.48801	9.8062e-06	-0.917897	-1.48375
88577470	chr16:88577470:C:T	1.65613e-07	-1.3376e-10	-1.36407	1.78136e-05	-1.3376e-10	-1.41028	2.70935e-05	-1.3376e-10	-1.38537
88577597	chr16:88577597:A:G	1.41465e-07	-0.0817344	-1.43994	3.77237e-06	-1.53328	-1.42927	9.69169e-06	-0.99892	-1.41447
88579510	chr16:88579510:A:G	2.78357e-08	-1.65502	-1.49239	3.60598e-06	-1.51605	-1.4916	5.02787e-06	-1.57397	-1.49569
88579523	chr16:88579523:T:C	2.88858e-08	-1.64409	-1.46629	3.47294e-06	-1.58462	-1.46063	5.1284e-06	-1.59633	-1.45354
88579769	chr16:88579769:A:C	1.49387e-07	-0.0272947	-1.43989	3.84481e-06	-1.5256	-1.41793	1.0226e-05	-0.968458	-1.39127
88579781	chr16:88579781:G:A	4.7014e-08	-1.56021	-1.06308	6.33761e-06	-1.58947	-0.854273	8.91479e-06	-1.6052	-0.891747
88579810	chr16:88579810:C:T	3.29412e-07	-1.3376e-10	-0.67642	3.24634e-05	-1.3376e-10	-0.810134	5.00342e-05	-1.3376e-10	-0.771954
88579892	chr16:88579892:C:T	1.00825e-06	-1.3376e-10	0.442244	9.98987e-05	-1.3376e-10	0.313911	0.00013968	-1.3376e-10	0.254691
88580372	chr16:88580372:A:G	5.92336e-08	-1.22402	-1.16821	8.58498e-06	-1.21575	-0.924478	7.98172e-06	-1.60343	-1.00408
88580426	chr16:88580426:A:C	1.46224e-07	-1.3376e-10	-1.48859	1.67844e-05	-1.3376e-10	-1.46979	2.47573e-05	-1.3376e-10	-1.47554
88580603	chr16:88580603:T:G	1.28961e-07	-1.61422	-4.74448e-10	1.5952e-05	-1.52066	-4.74448e-10	2.17348e-05	-1.60575	-4.74448e-10
88580838	chr16:88580838:A:G	1.57584e-07	-1.3376e-10	-1.41377	1.71891e-05	-1.3376e-10	-1.44597	2.56787e-05	-1.3376e-10	-1.439
88580882	chr16:88580882:T:G	1.45154e-07	-1.3376e-10	-1.49593	1.63666e-05	-1.3376e-10	-1.49501	2.42475e-05	-1.3376e-10	-1.49635
88580932	chr16:88580932:G:A	1.56359e-07	-1.3376e-10	-1.42157	1.70284e-05	-1.3376e-10	-1.45536	2.54422e-05	-1.3376e-10	-1.44825
88581170	chr16:88581170:C:A	1.45228e-07	-1.3376e-10	-1.49542	1.9132e-05	-1.3376e-10	-1.33888	2.68752e-05	-1.3376e-10	-1.39346
88581331	chr16:88581331:G:A	1.46919e-07	-1.3376e-10	-1.48385	1.6992e-05	-1.3376e-10	-1.4575	2.50699e-05	-1.3376e-10	-1.46299
88581795	chr16:88581795:C:G	4.73559e-08	-1.1194	-1.49664	6.03688e-06	-1.01347	-1.47889	8.50806e-06	-1.0526	-1.49105
88581939	chr16:88581939:G:A	2.44524e-07	-1.3376e-10	-0.974414	2.85e-05	-1.3376e-10	-0.940342	4.45895e-05	-1.3376e-10	-0.887163
88581967	chr16:88581967:G:A	4.38948e-08	-1.19709	-1.49484	5.55438e-06	-1.10746	-1.4682	7.87959e-06	-1.13561	-1.48478
88582079	chr16:88582079:G:A	2.94073e-08	-1.65516	-1.43732	5.81436e-06	-1.08282	-1.4471	5.24384e-06	-1.56079	-1.46681
88582686	chr16:88582686:C:G	3.34953e-07	0.747745	-1.40748	6.06319e-06	-1.14408	-1.34393	1.81501e-05	-0.445113	-1.34087
88583347	chr16:88583347:G:A	2.32813e-07	0.220968	-1.24446	5.35382e-06	-1.37384	-1.2386	1.48594e-05	-0.792352	-1.19368
88583449	chr16:88583449:G:A	4.48857e-08	-1.19119	-1.47842	5.7463e-06	-1.10016	-1.44153	8.08138e-06	-1.12928	-1.46582
88583699	chr16:88583699:G:A	5.28975e-08	-1.03735	-1.46802	8.97139e-06	-0.670647	-1.42556	9.84349e-06	-0.94562	-1.45223
88583862	chr16:88583862:C:T	4.5678e-08	-1.17092	-1.48119	5.82647e-06	-1.08118	-1.44666	8.19477e-06	-1.11147	-1.46969
88584199	chr16:88584199:A:G	3.56445e-08	-1.52375	-1.37638	3.48196e-06	-1.65458	-1.38807	5.00021e-06	-1.65392	-1.42126
88584543	chr16:88584543:T:A	2.46583e-07	0.0912807	-1.05731	7.57631e-05	0.971293	-0.933927	4.34166e-05	0.0587475	-0.972566
88584812	chr16:88584812:A:G	8.02426e-08	-1.06548	-1.02319	4.92248e-05	0.397786	-0.791635	1.30316e-05	-1.30351	-0.813769
88584967	chr16:88584967:G:A	3.13394e-08	-1.63114	-1.39771	3.63277e-06	-1.59659	-1.40366	5.21973e-06	-1.59484	-1.43738
88585654	chr16:88585654:G:T	4.28302e-08	-1.23598	-1.4805	5.478e-06	-1.15369	-1.43582	7.72719e-06	-1.1784	-1.46152
88585854	chr16:88585854:G:T	9.94813e-08	-0.415994	-1.45776	7.23764e-05	1.48815	-1.49652	1.61335e-05	-0.407233	-1.49653
88585869	chr16:88585869:G:A	5.71121e-07	-1.3376e-10	-0.126126	7.48066e-05	-1.3376e-10	0.0246607	0.000108744	-1.3376e-10	0.00433208
88586422	chr16:88586422:C:T	1.45515e-07	-1.3376e-10	-1.49345	1.6351e-05	-1.3376e-10	-1.49596	2.42664e-05	-1.3376e-10	-1.49557
88586734	chr16:88586734:T:C	4.00315e-08	-1.61916	-1.1649	4.56158e-06	-1.61403	-1.15855	6.71885e-06	-1.60461	-1.17513
88587475	chr16:88587475:T:C	1.46022e-07	-1.3376e-10	-1.48997	1.6406e-05	-1.3376e-10	-1.4926	2.42702e-05	-1.3376e-10	-1.49541
88587964	chr16:88587964:C:T	1.45622e-07	-1.3376e-10	-1.49271	1.66454e-05	-1.3376e-10	-1.47811	2.45751e-05	-1.3376e-10	-1.48293
88588423	chr16:88588423:C:T	1.51847e-07	-1.3376e-10	-1.45085	1.63926e-05	-1.3376e-10	-1.49342	2.44004e-05	-1.3376e-10	-1.49006
88588545	chr16:88588545:ATCCTGTCTC:A	3.47901e-07	0.715401	-1.33721	5.15771e-05	0.949149	-1.29632	5.00585e-05	0.526205	-1.29767
88588821	chr16:88588821:G:A	1.40109e-07	-1.53131	-4.74448e-10	1.71011e-05	-1.4511	-4.74448e-10	2.07021e-05	-1.65443	-4.74448e-10
88588827	chr16:88588827:A:C	1.33254e-06	-1.3376e-10	0.721117	0.000108019	-1.3376e-10	0.392063	0.000168995	-1.3376e-10	0.445211
88589636	chr16:88589636:A:G	3.6166e-08	-1.43941	-1.4462	4.71167e-06	-1.36566	-1.37454	6.45236e-06	-1.40827	-1.41194
88589678	chr16:88589678:A:G	6.10547e-07	0.600102	-0.659475	8.88288e-05	0.903545	-0.70708	7.80338e-05	0.446294	-0.773812
88589735	chr16:88589735:G:C	1.88543e-07	-1.3376e-10	-1.2344	1.94355e-05	-1.3376e-10	-1.32314	3.01751e-05	-1.3376e-10	-1.27764
88589853	chr16:88589853:G:A	2.89876e-07	0.547863	-1.35214	4.41164e-05	0.809617	-1.31303	4.28693e-05	0.387686	-1.31419
88589945	chr16:88589945:T:C	7.64405e-07	-1.3376e-10	0.165371	7.57737e-05	-1.3376e-10	0.0375048	0.000107459	-1.3376e-10	-0.00755141
88590437	chr16:88590437:G:T	1.8984e-07	0.125817	-1.35336	2.83691e-05	0.482928	-1.42787	2.93983e-05	0.110281	-1.41401
88591212	chr16:88591212:T:C	1.51651e-07	-1.3376e-10	-1.45215	1.65515e-05	-1.3376e-10	-1.48377	2.42769e-05	-1.3376e-10	-1.49513
88591767	chr16:88591767:C:G	8.41504e-08	-1.12866	-0.912467	3.7904e-05	0.0354731	-0.690663	1.36248e-05	-1.36472	-0.708052
88591822	chr16:88591822:T:A	1.16647e-06	0.588014	-4.74448e-10	0.000113791	0.444116	-4.74448e-10	0.000138173	0.243844	-4.74448e-10
88591985	chr16:88591985:A:T	1.30655e-07	-1.60117	-4.74448e-10	1.62554e-05	-1.50182	-4.74448e-10	2.20179e-05	-1.59281	-4.74448e-10
88592071	chr16:88592071:A:G	1.45291e-07	-1.3376e-10	-1.49499	1.64448e-05	-1.3376e-10	-1.49024	2.43006e-05	-1.3376e-10	-1.49416
88592201	chr16:88592201:G:T	2.39781e-07	-1.3376e-10	-0.994	2.53854e-05	-1.3376e-10	-1.05607	3.88888e-05	-1.3376e-10	-1.02395
88592217	chr16:88592217:G:A	6.79726e-07	-1.3376e-10	0.0479625	6.7816e-05	-1.3376e-10	-0.0734475	9.63221e-05	-1.3376e-10	-0.116963
88592775	chr16:88592775:C:A	4.74605e-08	-1.59041	-1.02342	5.37327e-06	-1.63571	-0.973102	7.73612e-06	-1.63056	-1.0082
88593582	chr16:88593582:C:T	3.02087e-08	-1.65349	-1.41211	6.25884e-06	-0.979701	-1.47655	4.78174e-06	-1.64221	-1.47764
88594219	chr16:88594219:T:C	1.07788e-07	-0.296905	-1.49666	3.27176e-06	-1.61038	-1.49454	7.39497e-06	-1.19263	-1.49123
88594303	chr16:88594303:GAT:G	1.46434e-07	-1.3376e-10	-1.48716	1.64892e-05	-1.3376e-10	-1.48754	2.43196e-05	-1.3376e-10	-1.49338
88594340	chr16:88594340:G:A	7.11893e-07	-1.3376e-10	0.0942005	6.21314e-05	-1.3376e-10	-0.160994	9.45641e-05	-1.3376e-10	-0.135382
88594428	chr16:88594428:C:T	1.7351e-07	0.173686	-1.49118	4.31191e-06	-1.33399	-1.49487	1.19256e-05	-0.715525	-1.49045
88594559	chr16:88594559:A:G	1.87675e-07	0.168171	-1.40719	4.47383e-06	-1.33343	-1.45858	1.21265e-05	-0.71796	-1.47131
88594685	chr16:88594685:T:C	2.3926e-07	-0.996179	-4.74448e-10	5.32382e-05	-0.315469	-4.74448e-10	4.58179e-05	-0.859986	-4.74448e-10
88594759	chr16:88594759:G:A	5.28979e-07	0.673649	-0.876428	8.7774e-05	0.985782	-0.801263	7.55633e-05	0.508635	-0.868325
88594864	chr16:88594864:A:G	3.47064e-08	-1.43545	-1.49135	4.70035e-06	-1.26536	-1.47725	6.40044e-06	-1.35041	-1.47788
88594954	chr16:88594954:C:T	1.47375e-07	-1.3376e-10	-1.48075	1.68099e-05	-1.3376e-10	-1.46828	2.47665e-05	-1.3376e-10	-1.47517
88595295	chr16:88595295:G:GC	1.52688e-07	-1.3376e-10	-1.44533	1.74148e-05	-1.3376e-10	-1.43293	2.53445e-05	-1.3376e-10	-1.4521
88595391	chr16:88595391:A:G	1.4546e-07	-1.3376e-10	-1.49383	1.63539e-05	-1.3376e-10	-1.49578	2.42425e-05	-1.3376e-10	-1.49655
88595477	chr16:88595477:T:TC	8.56929e-08	-1.59304	-0.429917	9.63316e-06	-1.42344	-0.601597	1.34593e-05	-1.48083	-0.604164
88595908	chr16:88595908:G:A	1.60487e-07	-1.3376e-10	-1.39551	1.67636e-05	-1.3376e-10	-1.47103	2.5085e-05	-1.3376e-10	-1.46239
88596073	chr16:88596073:C:T	3.30115e-07	0.702515	-1.3768	4.98003e-05	0.99182	-1.37404	4.60518e-05	0.540878	-1.39577
88596302	chr16:88596302:G:C	3.01785e-08	-1.58733	-1.47927	5.62246e-06	-1.06819	-1.49528	5.0207e-06	-1.57446	-1.49664
88596698	chr16:88596698:A:G	7.32767e-08	-1.33549	-0.843994	1.19493e-05	-1.14907	-0.660496	1.6297e-05	-1.23455	-0.659137
88596739	chr16:88596739:G:T	1.45049e-07	-1.3376e-10	-1.49666	1.66508e-05	-1.3376e-10	-1.47779	2.43966e-05	-1.3376e-10	-1.49022
88596843	chr16:88596843:A:G	1.46389e-07	-1.3376e-10	-1.48746	1.71548e-05	-1.3376e-10	-1.44797	2.51408e-05	-1.3376e-10	-1.46017
88596873	chr16:88596873:G:A	4.0766e-08	-1.62871	-1.13717	1.38823e-05	-0.695637	-0.963998	8.23972e-06	-1.63092	-0.944775
88596963	chr16:88596963:C:G	2.98228e-08	-1.62387	-1.45459	4.80753e-06	-1.2252	-1.49486	4.83781e-06	-1.61917	-1.48902
88596976	chr16:88596976:A:G	1.4607e-07	-1.3376e-10	-1.48964	1.65763e-05	-1.3376e-10	-1.48227	2.45537e-05	-1.3376e-10	-1.4838
88597125	chr16:88597125:G:A	1.45211e-07	-1.3376e-10	-1.49554	1.65654e-05	-1.3376e-10	-1.48293	2.44935e-05	-1.3376e-10	-1.48625
88598024	chr16:88598024:C:T	3.1104e-06	-1.3376e-10	1.56878	0.000244622	-1.3376e-10	1.20947	0.000377925	-1.3376e-10	1.25003
88598035	chr16:88598035:C:T	4.59599e-07	0.997374	-1.34075	7.19365e-05	1.28561	-1.30008	6.74623e-05	0.828343	-1.30143
88598350	chr16:88598350:T:C	4.1368e-08	-1.61418	-1.13704	1.66766e-05	-0.42476	-1.05148	7.55271e-06	-1.61349	-1.04926
88598363	chr16:88598363:G:A	5.59142e-07	-1.3376e-10	-0.147325	4.98945e-05	-1.3376e-10	-0.380336	7.57907e-05	-1.3376e-10	-0.356686
88598916	chr16:88598916:A:G	2.73186e-06	-0.479088	1.9181	0.00033055	-0.31692	1.82743	0.000524385	-0.290176	1.86774
88599627	chr16:88599627:G:A	2.10249e-07	0.346814	-1.47225	4.71339e-06	-1.26569	-1.47415	1.39138e-05	-0.590128	-1.46165
88600289	chr16:88600289:C:G	1.24171e-07	-1.65207	-4.74448e-10	1.60442e-05	-1.5149	-4.74448e-10	2.09374e-05	-1.64312	-4.74448e-10
88600316	chr16:88600316:G:A	6.45504e-08	-1.25102	-1.05526	4.32586e-06	-1.57321	-1.25243	6.43178e-06	-1.57194	-1.25147
88600685	chr16:88600685:C:T	1.56627e-07	0.0766727	-1.49654	0.000144003	2.16302	-1.48343	2.68022e-05	0.0918303	-1.48801
88601081	chr16:88601081:C:T	3.23753e-08	-1.65136	-1.34497	4.21426e-06	-1.54145	-1.31032	6.24945e-06	-1.53084	-1.32133
88601643	chr16:88601643:A:G	3.41401e-08	-1.59405	-1.34921	1.19666e-05	-0.579833	-1.22829	6.36955e-06	-1.60373	-1.22941
88601828	chr16:88601828:A:T	3.12797e-07	0.312499	-1.04067	0.000102588	1.26097	-0.920491	5.46759e-05	0.276021	-0.95926
88602051	chr16:88602051:G:A	4.11995e-07	0.944278	-1.397	6.38282e-05	1.23236	-1.36641	5.99669e-05	0.775363	-1.36623
88602149	chr16:88602149:G:A	4.02075e-07	0.804316	-1.28141	6.22022e-05	1.11022	-1.27007	5.59462e-05	0.640588	-1.30086
88602243	chr16:88602243:G:A	3.86304e-08	-1.58238	-1.23731	1.44488e-05	-0.530704	-1.08893	7.48904e-06	-1.59089	-1.08033
88602402	chr16:88602402:A:G	3.64957e-08	-1.63415	-1.24238	4.04898e-06	-1.59448	-1.2973	6.10773e-06	-1.58217	-1.29294
88602500	chr16:88602500:T:C	1.04027e-07	-0.412397	-1.41668	4.00995e-05	0.876123	-1.47501	1.50356e-05	-0.507058	-1.46718
88602605	chr16:88602605:C:T	1.27687e-07	-0.300304	-1.32384	3.90511e-06	-1.54902	-1.37894	8.75115e-06	-1.11126	-1.40422
88602800	chr16:88602800:A:G	3.24831e-08	-1.49848	-1.49452	4.08108e-06	-1.38722	-1.49666	5.83526e-06	-1.42514	-1.4956
88602824	chr16:88602824:A:G	1.66971e-07	-1.35591	-4.74448e-10	1.71924e-05	-1.44578	-4.74448e-10	3.84474e-05	-1.03537	-4.74448e-10
88603277	chr16:88603277:T:C	1.45506e-07	-1.3376e-10	-1.49351	1.64901e-05	-1.3376e-10	-1.48748	2.43222e-05	-1.3376e-10	-1.49327
88603398	chr16:88603398:A:G	3.69335e-08	-1.53874	-1.32587	1.145e-05	-0.404855	-1.4474	5.45506e-06	-1.54428	-1.44384
88603450	chr16:88603450:A:G	1.0054e-07	-0.368353	-1.49481	3.23045e-06	-1.62099	-1.49663	6.98889e-06	-1.2441	-1.49624
88603515	chr16:88603515:T:C	1.38883e-07	-1.5401	-4.74448e-10	1.42356e-05	-1.6345	-4.74448e-10	2.19006e-05	-1.59815	-4.74448e-10
88603960	chr16:88603960:A:C	1.48012e-07	-1.3376e-10	-1.47643	1.64657e-05	-1.3376e-10	-1.48896	2.44936e-05	-1.3376e-10	-1.48625
88603980	chr16:88603980:A:G	1.45815e-07	-1.3376e-10	-1.49139	1.634e-05	-1.3376e-10	-1.49663	2.42641e-05	-1.3376e-10	-1.49566
88604051	chr16:88604051:T:C	2.4601e-06	1.33423	-4.74448e-10	0.00064022	2.17157	-4.74448e-10	0.000433066	1.38623	-4.74448e-10
88604397	chr16:88604397:G:A	1.29718e-07	-1.60836	-4.74448e-10	1.40665e-05	-1.64645	-4.74448e-10	2.0697e-05	-1.65467	-4.74448e-10
88604961	chr16:88604961:G:A	1.94345e-07	-1.3376e-10	-1.20409	2.10434e-05	-1.3376e-10	-1.24366	3.13247e-05	-1.3376e-10	-1.24025
88605252	chr16:88605252:G:A	1.77304e-07	-1.3376e-10	-1.29586	1.96849e-05	-1.3376e-10	-1.31039	2.82968e-05	-1.3376e-10	-1.34191
88606128	chr16:88606128:C:T	4.62297e-07	-0.33752	-4.74448e-10	2.6296e-05	-1.02083	-4.74448e-10	6.65213e-05	-0.487139	-4.74448e-10
88606221	chr16:88606221:A:G	5.62803e-07	1.06845	-1.20925	8.89479e-05	1.39267	-1.19486	7.75078e-05	0.893947	-1.22823
88606378	chr16:88606378:G:A	4.94181e-07	0.958996	-1.22982	7.68017e-05	1.26638	-1.2154	6.78928e-05	0.780978	-1.24771
88607034	chr16:88607034:G:A	4.45423e-07	-0.374703	-4.74448e-10	8.9642e-05	0.205578	-4.74448e-10	7.55435e-05	-0.359952	-4.74448e-10
88607267	chr16:88607267:G:A	1.47128e-07	-1.3376e-10	-1.48242	1.63432e-05	-1.3376e-10	-1.49644	2.42437e-05	-1.3376e-10	-1.4965
88607312	chr16:88607312:G:A	2.95239e-07	0.279122	-1.06506	9.62992e-05	1.22548	-0.948264	5.14892e-05	0.241943	-0.985233
88607812	chr16:88607812:G:A	1.4535e-07	-1.3376e-10	-1.49458	1.8518e-05	-1.3376e-10	-1.3715	2.76749e-05	-1.3376e-10	-1.36413
88608054	chr16:88608054:C:T	3.1744e-07	0.463151	-1.17659	0.000106559	1.45172	-1.07326	5.47969e-05	0.425693	-1.10672
88608101	chr16:88608101:G:T	3.7238e-08	-1.63126	-1.22514	3.95722e-06	-1.53325	-1.38145	5.34945e-06	-1.63684	-1.37083
88608152	chr16:88608152:G:A	2.25433e-07	-1.3376e-10	-1.05571	2.6031e-05	-1.3376e-10	-1.03096	4.0689e-05	-1.3376e-10	-0.978702
88608394	chr16:88608394:A:G	1.73411e-07	-1.3376e-10	-1.31806	1.8355e-05	-1.3376e-10	-1.38034	2.79912e-05	-1.3376e-10	-1.35277
88608769	chr16:88608769:A:G	2.92095e-08	-1.65432	-1.44491	1.1517e-05	-0.349819	-1.4966	4.98144e-06	-1.58235	-1.49659
88608786	chr16:88608786:A:G	1.28352e-07	-0.123278	-1.49567	3.38354e-06	-1.57681	-1.49451	8.14125e-06	-1.09573	-1.49198
88608864	chr16:88608864:A:G	7.49765e-07	-1.3376e-10	0.146032	6.27314e-05	-1.3376e-10	-0.151383	9.61082e-05	-1.3376e-10	-0.119186
88609121	chr16:88609121:C:T	1.54366e-07	-1.3376e-10	-1.4344	1.73033e-05	-1.3376e-10	-1.43935	2.57873e-05	-1.3376e-10	-1.43478
88609142	chr16:88609142:A:G	1.6612e-07	-1.36102	-4.74448e-10	2.22364e-05	-1.18851	-4.74448e-10	3.07263e-05	-1.25954	-4.74448e-10
88609559	chr16:88609559:C:T	4.75073e-08	-1.65525	-0.957591	5.74548e-06	-1.5162	-1.02563	8.74498e-06	-1.49422	-1.02196
88609976	chr16:88609976:T:A	2.93585e-08	-1.59751	-1.49664	5.13727e-06	-1.17988	-1.47385	4.92485e-06	-1.6042	-1.48616
88610162	chr16:88610162:A:G	3.00363e-08	-1.57752	-1.4938	5.35802e-06	-1.12501	-1.48664	4.98016e-06	-1.58528	-1.49392
88610710	chr16:88610710:C:T	2.83698e-08	-1.63175	-1.49666	5.41285e-06	-1.13072	-1.47075	4.80775e-06	-1.63102	-1.48341
88611630	chr16:88611630:C:G	3.46167e-08	-1.51282	-1.41658	2.59916e-05	0.463967	-1.49644	6.75359e-06	-1.27868	-1.49591
88611738	chr16:88611738:G:C	1.16105e-06	-1.3376e-10	0.583353	9.45562e-05	-1.3376e-10	0.258948	0.000145524	-1.3376e-10	0.295682
88612219	chr16:88612219:C:G	1.83217e-07	-1.3376e-10	-1.26305	1.9251e-05	-1.3376e-10	-1.33268	2.94906e-05	-1.3376e-10	-1.30059
88612469	chr16:88612469:G:A	7.26942e-07	-1.3376e-10	0.115119	4.51843e-05	-1.3376e-10	-0.479495	6.34612e-05	-1.3376e-10	-0.534231
88613224	chr16:88613224:A:G	2.91374e-08	-1.65098	-1.45072	3.96259e-06	-1.42061	-1.49273	4.71049e-06	-1.64947	-1.4854
88613300	chr16:88613300:T:A	1.13304e-07	-0.339506	-1.40415	3.95106e-06	-1.55861	-1.35765	9.19639e-06	-1.1191	-1.34675
88613574	chr16:88613574:T:C	6.92908e-07	-1.3376e-10	0.0671695	4.26153e-05	-1.3376e-10	-0.538033	5.96451e-05	-1.3376e-10	-0.596249
88613726	chr16:88613726:C:G	3.4247e-08	-1.53975	-1.40038	2.88826e-05	0.340168	-1.26718	7.87519e-06	-1.33394	-1.28701
88614447	chr16:88614447:A:T	3.81519e-08	-1.46724	-1.36492	4.37181e-06	-1.51703	-1.29804	6.62446e-06	-1.51042	-1.28347
88614710	chr16:88614710:A:G	3.2216e-08	-1.5366	-1.46467	3.95169e-06	-1.42259	-1.49351	5.59489e-06	-1.46872	-1.49409
88614924	chr16:88614924:G:A	1.24377e-07	-1.65041	-4.74448e-10	1.5057e-05	-1.5784	-4.74448e-10	2.0684e-05	-1.6553	-4.74448e-10
88615611	chr16:88615611:T:G	4.04713e-06	1.83204	-4.74448e-10	0.00023468	1.16798	-4.74448e-10	0.000221226	0.714524	-4.74448e-10
88615633	chr16:88615633:G:A	1.51479e-07	-1.3376e-10	-1.45328	1.69059e-05	-1.3376e-10	-1.46258	2.53001e-05	-1.3376e-10	-1.45385
88616023	chr16:88616023:C:G	2.07556e-07	-1.3376e-10	-1.13833	2.24542e-05	-1.3376e-10	-1.17877	3.43849e-05	-1.3376e-10	-1.14704
88616064	chr16:88616064:T:C	4.75242e-07	-1.3376e-10	-0.309904	6.23144e-05	-1.3376e-10	-0.158053	8.93781e-05	-1.3376e-10	-0.191786
88616500	chr16:88616500:T:G	2.70667e-07	-1.3376e-10	-0.872837	3.28036e-05	-1.3376e-10	-0.799709	5.01694e-05	-1.3376e-10	-0.769256
88616785	chr16:88616785:A:G	3.47952e-07	0.625407	-1.24707	0.000117754	1.63846	-1.16011	5.90631e-05	0.583189	-1.18924
88616844	chr16:88616844:G:A	2.89984e-08	-1.62349	-1.48299	3.72412e-06	-1.49998	-1.47544	4.7676e-06	-1.64191	-1.48091
88617003	chr16:88617003:C:T	4.55386e-07	-0.352583	-4.74448e-10	4.47451e-05	-0.489265	-4.74448e-10	0.000132175	0.199464	-4.74448e-10
88617284	chr16:88617284:TC:T	8.80472e-08	-0.531378	-1.46448	3.35952e-06	-1.64338	-1.43507	6.70471e-06	-1.35618	-1.42567
88617771	chr16:88617771:T:A	1.45063e-07	-1.3376e-10	-1.49656	1.66993e-05	-1.3376e-10	-1.47488	2.45367e-05	-1.3376e-10	-1.48449
88618038	chr16:88618038:T:C	1.51416e-07	-1.3376e-10	-1.4537	1.68897e-05	-1.3376e-10	-1.46354	2.49395e-05	-1.3376e-10	-1.46821
88618087	chr16:88618087:G:T	3.38714e-08	-1.63482	-1.31634	8.86755e-06	-0.984159	-1.12369	6.63371e-06	-1.65353	-1.13897
88618171	chr16:88618171:G:A	6.69639e-07	1.15333	-1.12032	9.98479e-05	1.36908	-1.05568	9.5269e-05	0.92615	-1.05411
88618549	chr16:88618549:C:T	1.71257e-07	-1.23263	-0.0979377	4.37701e-05	-0.1809	-0.330395	4.93858e-05	-0.433954	-0.351044
88618687	chr16:88618687:G:A	2.282e-07	-1.3376e-10	-1.04351	2.74509e-05	-1.3376e-10	-0.977849	4.18096e-05	-1.3376e-10	-0.951534
88619035	chr16:88619035:T:A	3.74828e-07	-1.3376e-10	-0.547262	3.40364e-05	-1.3376e-10	-0.762815	5.00908e-05	-1.3376e-10	-0.770823
88619108	chr16:88619108:T:C	1.48808e-07	-1.3376e-10	-1.47107	1.63396e-05	-1.3376e-10	-1.49666	2.42471e-05	-1.3376e-10	-1.49636
88619465	chr16:88619465:G:A	2.84443e-07	-1.3376e-10	-0.823196	3.45437e-05	-1.3376e-10	-0.74802	5.29171e-05	-1.3376e-10	-0.715934
88619755	chr16:88619755:G:A	4.23794e-07	-1.3376e-10	-0.42448	5.36713e-05	-1.3376e-10	-0.307368	7.77767e-05	-1.3376e-10	-0.330819
88619820	chr16:88619820:C:T	8.41018e-08	-1.63687	-0.404826	8.90008e-06	-1.64206	-0.462122	1.34287e-05	-1.655	-0.432262
88620141	chr16:88620141:A:G	3.27362e-07	-1.3376e-10	-0.682662	3.81486e-05	-1.3376e-10	-0.648757	6.05324e-05	-1.3376e-10	-0.581482
88620772	chr16:88620772:G:A	2.51065e-07	-1.3376e-10	-0.948016	2.88349e-05	-1.3376e-10	-0.92866	4.32679e-05	-1.3376e-10	-0.91725
88620847	chr16:88620847:A:G	2.25356e-06	1.24654	-4.74448e-10	0.000210651	1.05996	-4.74448e-10	0.000232655	0.764896	-4.74448e-10
88621369	chr16:88621369:C:T	1.4785e-07	-1.3376e-10	-1.47753	1.92781e-05	-1.3376e-10	-1.33127	2.90077e-05	-1.3376e-10	-1.3171
88621398	chr16:88621398:A:G	3.49063e-08	-1.64786	-1.2732	5.16548e-06	-1.23168	-1.41657	5.14982e-06	-1.65102	-1.39467
88621562	chr16:88621562:T:G	1.28865e-07	-0.336019	-1.27895	3.8105e-06	-1.61232	-1.34017	8.00048e-06	-1.25219	-1.35297
88622139	chr16:88622139:T:C	6.57587e-08	-1.39909	-0.888643	5.64081e-06	-1.38722	-1.173	6.88323e-06	-1.59834	-1.15724
88622424	chr16:88622424:A:G	5.75879e-08	-1.30451	-1.1159	5.16684e-05	1.02078	-1.36618	1.0535e-05	-0.979851	-1.35011
88622545	chr16:88622545:T:C	3.49253e-07	0.138023	-0.755953	0.000103796	0.995536	-0.643359	5.81552e-05	0.0458404	-0.667386
88622805	chr16:88622805:T:C	3.84728e-07	0.647474	-1.16866	0.000113274	1.64035	-1.20079	5.89778e-05	0.574243	-1.18174
88623444	chr16:88623444:T:C	3.36291e-08	-1.46461	-1.49373	3.42754e-06	-1.62511	-1.43329	4.91409e-06	-1.65326	-1.43929
88623495	chr16:88623495:G:A	3.62493e-08	-1.54743	-1.33588	6.33453e-06	-1.14395	-1.30028	9.45737e-06	-1.11575	-1.32211
88623589	chr16:88623589:C:T	4.37042e-08	-1.61946	-1.07682	2.16082e-05	0.120688	-1.33786	6.59682e-06	-1.47103	-1.32704
88623605	chr16:88623605:A:G	2.57241e-07	-1.3376e-10	-0.923716	2.99293e-05	-1.3376e-10	-0.891409	4.68589e-05	-1.3376e-10	-0.83752
88623664	chr16:88623664:G:A	2.49517e-07	-1.3376e-10	-0.954202	2.42208e-05	-1.3376e-10	-1.10304	3.77319e-05	-1.3376e-10	-1.05416
88624200	chr16:88624200:A:C	3.50075e-08	-1.50029	-1.41787	6.1782e-06	-1.0472	-1.42202	9.36551e-06	-1.01922	-1.42841
88624972	chr16:88624972:A:G	1.51834e-07	-1.3376e-10	-1.45094	1.68721e-05	-1.3376e-10	-1.46458	2.49361e-05	-1.3376e-10	-1.46834
88624981	chr16:88624981:C:T	1.49709e-07	-1.46503	-4.74448e-10	1.97953e-05	-1.3048	-4.74448e-10	2.74587e-05	-1.37198	-4.74448e-10
88624993	chr16:88624993:G:A	2.78259e-08	-1.65529	-1.49247	4.40953e-06	-1.33986	-1.46662	4.71264e-06	-1.65493	-1.47948
88625579	chr16:88625579:G:A	1.60419e-07	-1.39594	-4.74448e-10	1.92962e-05	-1.33034	-4.74448e-10	2.43279e-05	-1.49304	-4.74448e-10
88625653	chr16:88625653:C:T	8.44979e-07	-1.3376e-10	0.265585	7.17304e-05	-1.3376e-10	-0.0173319	0.000115262	-1.3376e-10	0.0625504
88625676	chr16:88625676:G:A	2.07386e-07	-1.3376e-10	-1.13915	2.34371e-05	-1.3376e-10	-1.13593	3.41893e-05	-1.3376e-10	-1.15275
88625688	chr16:88625688:T:G	3.19984e-07	0.556127	-1.26158	9.20848e-05	1.5371	-1.30463	4.85693e-05	0.490342	-1.29201
88626186	chr16:88626186:AG:A	2.822e-07	-1.3376e-10	-0.831112	2.29916e-05	-1.3376e-10	-1.15512	3.32686e-05	-1.3376e-10	-1.18005
88626643	chr16:88626643:G:A	2.77565e-08	-1.65368	-1.49658	4.01228e-06	-1.42016	-1.48073	4.69201e-06	-1.64914	-1.48966
88626849	chr16:88626849:C:T	1.52338e-07	-1.3376e-10	-1.44762	1.82584e-05	-1.3376e-10	-1.38562	2.65908e-05	-1.3376e-10	-1.4041
88626911	chr16:88626911:C:G	6.15614e-08	-1.03715	-1.31654	4.11853e-06	-1.56729	-1.30747	7.54763e-06	-1.34139	-1.32204
88627417	chr16:88627417:A:AT	3.01181e-07	0.655869	-1.42188	8.88047e-05	1.6446	-1.44841	4.60116e-05	0.585281	-1.44105
88628210	chr16:88628210:C:T	4.35661e-08	-1.55925	-1.1402	7.88827e-06	-1.17947	-1.04539	1.17336e-05	-1.14814	-1.07406
88628545	chr16:88628545:TC:T	1.26851e-07	-1.03763	-0.593083	1.56677e-05	-1.63376	0.0951125	2.56853e-05	-1.49664	0.057896
88628652	chr16:88628652:T:C	2.14898e-07	-1.3376e-10	-1.10356	2.18005e-05	-1.3376e-10	-1.20831	3.20942e-05	-1.3376e-10	-1.21599
88628832	chr16:88628832:G:A	1.68307e-07	-1.3376e-10	-1.34794	2.08808e-05	-1.3376e-10	-1.25142	3.00106e-05	-1.3376e-10	-1.28311
88629076	chr16:88629076:C:T	2.91856e-08	-1.60471	-1.49535	6.47002e-06	-0.953058	-1.47001	4.96758e-06	-1.59907	-1.48266
88629196	chr16:88629196:C:T	5.27051e-08	-1.55668	-0.952335	3.99954e-05	0.653726	-1.25521	8.40388e-06	-1.31466	-1.24131
88629277	chr16:88629277:C:G	4.93763e-08	-1.25688	-1.31738	4.6897e-06	-1.65534	-1.08954	7.37534e-06	-1.59383	-1.09269
88629522	chr16:88629522:G:A	1.79797e-07	-1.2819	-4.74448e-10	2.20279e-05	-1.19793	-4.74448e-10	2.66123e-05	-1.40329	-4.74448e-10
88629564	chr16:88629564:C:T	6.35509e-08	-0.831722	-1.49017	3.69838e-06	-1.48986	-1.49249	7.44144e-06	-1.18764	-1.48996
88629901	chr16:88629901:C:T	3.17848e-08	-1.65293	-1.36181	7.44686e-06	-0.823923	-1.45853	5.58404e-06	-1.50176	-1.46299
88630233	chr16:88630233:C:T	1.49164e-07	-1.3376e-10	-1.46868	1.63497e-05	-1.3376e-10	-1.49604	2.4299e-05	-1.3376e-10	-1.49423
88630308	chr16:88630308:G:T	1.37113e-07	-1.55292	-4.74448e-10	1.73102e-05	-1.43895	-4.74448e-10	2.45643e-05	-1.48337	-4.74448e-10
88631004	chr16:88631004:G:A	4.63817e-07	-0.334237	-4.74448e-10	6.22872e-05	-0.158489	-4.74448e-10	5.72424e-05	-0.637366	-4.74448e-10
88631018	chr16:88631018:G:A	1.45056e-07	-1.3376e-10	-1.49661	1.63999e-05	-1.3376e-10	-1.49297	2.43339e-05	-1.3376e-10	-1.49279
88631079	chr16:88631079:G:A	3.3377e-08	-1.64166	-1.32421	1.38779e-05	-0.468436	-1.19151	6.42138e-06	-1.63896	-1.18607
88631310	chr16:88631310:G:A	3.66492e-07	-1.3376e-10	-0.569751	4.28555e-05	-1.3376e-10	-0.532412	6.82816e-05	-1.3376e-10	-0.461021
88631363	chr16:88631363:T:C	1.69957e-07	-1.3376e-10	-1.33818	1.90304e-05	-1.3376e-10	-1.34421	2.81251e-05	-1.3376e-10	-1.348
88631645	chr16:88631645:G:A	4.33277e-07	-0.402351	-4.74448e-10	5.85571e-05	-0.220243	-4.74448e-10	5.42077e-05	-0.691838	-4.74448e-10
88631780	chr16:88631780:C:T	3.41293e-07	-0.640987	-4.74448e-10	3.38185e-05	-0.769237	-4.74448e-10	9.33316e-05	-0.148503	-4.74448e-10
88632165	chr16:88632165:T:G	1.77236e-07	-1.3376e-10	-1.29625	1.71667e-05	-1.3376e-10	-1.44727	2.51838e-05	-1.3376e-10	-1.45846
88632428	chr16:88632428:T:C	1.72462e-07	-1.3376e-10	-1.32355	1.90609e-05	-1.3376e-10	-1.34261	2.81611e-05	-1.3376e-10	-1.34672
88632464	chr16:88632464:C:T	1.31157e-07	-1.59733	-4.74448e-10	1.41687e-05	-1.63921	-4.74448e-10	2.06847e-05	-1.65527	-4.74448e-10
88632592	chr16:88632592:TGAGACCTCCAAGA:T	1.46809e-07	-1.3376e-10	-1.48459	1.64803e-05	-1.3376e-10	-1.48808	2.43373e-05	-1.3376e-10	-1.49265
88632697	chr16:88632697:T:A	1.42505e-07	-0.0399389	-1.47441	5.93894e-05	1.27154	-1.47768	3.29435e-05	0.288599	-1.47847
88633571	chr16:88633571:C:T	1.48288e-07	-1.47457	-4.74448e-10	1.49217e-05	-1.58743	-4.74448e-10	2.33335e-05	-1.53477	-4.74448e-10
88633653	chr16:88633653:A:G	4.4755e-08	-1.21261	-1.45992	1.82779e-05	0.110029	-1.49458	9.9785e-06	-0.888321	-1.49591
88634659	chr16:88634659:A:G	1.13715e-07	-0.705703	-1.03433	3.33225e-05	0.434726	-1.21874	1.08579e-05	-1.13133	-1.16844
88635014	chr16:88635014:G:A	3.32269e-07	-1.3376e-10	-0.667783	3.88306e-05	-1.3376e-10	-0.631038	6.16557e-05	-1.3376e-10	-0.563095
88635426	chr16:88635426:G:A	5.06052e-07	-1.3376e-10	-0.247088	3.47366e-05	-1.3376e-10	-0.742453	4.94146e-05	-1.3376e-10	-0.784415
88635584	chr16:88635584:C:G	4.20242e-08	-1.23985	-1.49563	3.18891e-06	-1.63445	-1.49612	5.50467e-06	-1.48418	-1.49489
88635675	chr16:88635675:G:A	1.50967e-07	-1.3376e-10	-1.45667	1.69964e-05	-1.3376e-10	-1.45724	2.50909e-05	-1.3376e-10	-1.46216
88636085	chr16:88636085:C:G	1.45343e-07	-1.3376e-10	-1.49463	1.69686e-05	-1.3376e-10	-1.45888	2.48451e-05	-1.3376e-10	-1.472
88636527	chr16:88636527:C:T	5.86046e-07	-1.3376e-10	-0.10033	7.09865e-05	-1.3376e-10	-0.027756	0.000107985	-1.3376e-10	-0.0026651
88636608	chr16:88636608:G:A	2.21914e-07	-1.3376e-10	-1.07144	2.5189e-05	-1.3376e-10	-1.06384	3.68053e-05	-1.3376e-10	-1.07902
88636871	chr16:88636871:G:A	3.40743e-06	-1.3376e-10	1.65999	0.000306943	-1.3376e-10	1.43642	0.000425448	-1.3376e-10	1.36848
88637033	chr16:88637033:A:G	2.35994e-07	-1.3376e-10	-1.00992	2.54435e-05	-1.3376e-10	-1.05378	3.91941e-05	-1.3376e-10	-1.01613
88637696	chr16:88637696:C:T	1.44267e-07	-1.50206	-4.74448e-10	1.86615e-05	-1.36379	-4.74448e-10	2.60926e-05	-1.42301	-4.74448e-10
88637846	chr16:88637846:A:G	1.56511e-07	-1.3376e-10	-1.4206	1.71961e-05	-1.3376e-10	-1.44556	2.53017e-05	-1.3376e-10	-1.45379
88637921	chr16:88637921:C:T	3.17101e-07	-0.714507	-4.74448e-10	5.88361e-05	-0.215491	-4.74448e-10	5.35889e-05	-0.703318	-4.74448e-10
88639396	chr16:88639396:T:C	3.4617e-07	0.702147	-1.32895	0.00119389	4.19812	-1.4034	7.98633e-05	1.09451	-1.39885
88640066	chr16:88640066:A:G	1.96871e-07	-1.3376e-10	-1.19118	2.27454e-05	-1.3376e-10	-1.16588	3.21593e-05	-1.3376e-10	-1.21396
88640580	chr16:88640580:G:A	1.31065e-07	-1.59803	-4.74448e-10	1.4616e-05	-1.60813	-4.74448e-10	2.06838e-05	-1.65531	-4.74448e-10
88641610	chr16:88641610:G:A	2.03599e-07	0.314207	-1.47178	7.59358e-05	1.44561	-1.40597	2.32696e-05	-0.0977415	-1.43977
88641740	chr16:88641740:A:G	2.15896e-07	-1.3376e-10	-1.09893	2.80313e-05	-1.3376e-10	-0.956923	3.87897e-05	-1.3376e-10	-1.02651
88641783	chr16:88641783:C:T	1.82003e-07	-1.2697	-4.74448e-10	3.36858e-05	-0.77317	-4.74448e-10	3.25046e-05	-1.20328	-4.74448e-10
88641820	chr16:88641820:C:T	3.09738e-07	-0.376953	-0.361048	0.00016483	1.27875	-0.464077	6.54978e-05	-0.00579996	-0.496845
88641894	chr16:88641894:C:T	4.62869e-07	-1.3376e-10	-0.336284	4.89706e-05	-1.3376e-10	-0.399027	6.7717e-05	-1.3376e-10	-0.469324
88641901	chr16:88641901:T:C	9.20234e-08	-0.482707	-1.46898	1.0788e-05	-0.422301	-1.48951	1.43132e-05	-0.537786	-1.48569
88641943	chr16:88641943:G:A	1.51331e-07	-1.3376e-10	-1.45426	1.76526e-05	-1.3376e-10	-1.41936	2.58158e-05	-1.3376e-10	-1.43368
88642055	chr16:88642055:C:A	1.60105e-07	-1.3979	-4.74448e-10	2.4823e-05	-1.07847	-4.74448e-10	3.08819e-05	-1.25449	-4.74448e-10
88642080	chr16:88642080:C:T	4.03643e-08	-1.61695	-1.15883	7.44035e-06	-1.33397	-0.949357	7.41208e-06	-1.65531	-1.02624
88642676	chr16:88642676:C:T	7.19346e-08	-1.15709	-1.04088	0.00016436	1.60523	-0.79342	1.74074e-05	-0.91972	-0.908046
88642935	chr16:88642935:A:G	4.93349e-08	-1.09279	-1.48231	0.000102601	1.78149	-1.44089	1.06924e-05	-0.842216	-1.47291
88643329	chr16:88643329:C:T	2.78136e-08	-1.65214	-1.49606	5.36293e-06	-1.14298	-1.46775	4.68102e-06	-1.6546	-1.48654
88643420	chr16:88643420:A:G	4.66281e-08	-1.19236	-1.43916	8.03162e-05	1.47482	-1.3791	9.82158e-06	-0.971718	-1.42836
88643461	chr16:88643461:C:T	2.60648e-07	-0.910557	-4.74448e-10	3.95339e-05	-0.613087	-4.74448e-10	3.93055e-05	-1.0133	-4.74448e-10
88643759	chr16:88643759:G:C	3.96653e-07	-0.490666	-4.74448e-10	2.01356e-05	-1.28776	-4.74448e-10	5.84579e-05	-0.616354	-4.74448e-10
88643989	chr16:88643989:T:C	6.14145e-08	-0.873717	-1.48236	1.60239e-05	-0.0738361	-1.44233	1.02954e-05	-0.880963	-1.472
88644035	chr16:88644035:G:A	1.46788e-07	-1.3376e-10	-1.48474	1.65219e-05	-1.3376e-10	-1.48556	2.4603e-05	-1.3376e-10	-1.48179
88644061	chr16:88644061:C:T	3.71548e-07	-1.3376e-10	-0.55605	3.75388e-05	-1.3376e-10	-0.66487	5.17608e-05	-1.3376e-10	-0.738028
88644228	chr16:88644228:C:G	3.3434e-07	-1.3376e-10	-0.661571	4.40132e-05	-1.3376e-10	-0.505757	5.9157e-05	-1.3376e-10	-0.604465
88644474	chr16:88644474:T:C	3.40047e-08	-1.59127	-1.35596	1.32674e-05	-0.475372	-1.22957	6.70706e-06	-1.49319	-1.28831
88644640	chr16:88644640:G:A	1.46431e-07	-1.3376e-10	-1.48718	1.87805e-05	-1.3376e-10	-1.35743	2.66853e-05	-1.3376e-10	-1.40055
88644761	chr16:88644761:G:A	1.65185e-07	-1.3376e-10	-1.36666	1.98659e-05	-1.3376e-10	-1.30124	2.9022e-05	-1.3376e-10	-1.31661
88644950	chr16:88644950:C:T	1.88296e-07	-1.3376e-10	-1.23572	1.96916e-05	-1.3376e-10	-1.31005	2.99393e-05	-1.3376e-10	-1.28549
88645044	chr16:88645044:T:G	1.45763e-07	-1.3376e-10	-1.49174	1.63424e-05	-1.3376e-10	-1.49649	2.42982e-05	-1.3376e-10	-1.49426
88645058	chr16:88645058:A:G	6.17745e-08	-0.885525	-1.46471	2.11069e-05	-0.0276771	-1.21297	1.14251e-05	-0.905721	-1.34312
88645316	chr16:88645316:C:A	1.65253e-07	-1.3376e-10	-1.36625	1.64276e-05	-1.3376e-10	-1.49129	2.48022e-05	-1.3376e-10	-1.47373
88645350	chr16:88645350:G:A	1.45527e-07	-1.3376e-10	-1.49337	1.65993e-05	-1.3376e-10	-1.48089	2.44473e-05	-1.3376e-10	-1.48814
88645379	chr16:88645379:A:C	1.55077e-07	-1.3376e-10	-1.42981	1.79867e-05	-1.3376e-10	-1.40062	2.63676e-05	-1.3376e-10	-1.41253
88645592	chr16:88645592:C:A	1.49186e-07	-1.3376e-10	-1.46854	1.6662e-05	-1.3376e-10	-1.47712	2.47926e-05	-1.3376e-10	-1.47412
88645608	chr16:88645608:G:A	1.45152e-07	-1.3376e-10	-1.49594	1.74215e-05	-1.3376e-10	-1.43254	2.50985e-05	-1.3376e-10	-1.46185
88645911	chr16:88645911:T:C	6.09881e-08	-0.893276	-1.46977	0.000215866	2.57635	-1.49193	1.43231e-05	-0.52902	-1.49376
88646019	chr16:88646019:T:C	1.45536e-07	-1.3376e-10	-1.4933	1.67784e-05	-1.3376e-10	-1.47015	2.46724e-05	-1.3376e-10	-1.47897
88646359	chr16:88646359:A:G	4.61635e-08	-1.18126	-1.46028	0.000120389	1.99697	-1.49648	8.66549e-06	-1.04576	-1.47955
88646372	chr16:88646372:A:C	4.73811e-08	-1.18365	-1.43185	0.000109251	1.8972	-1.4938	9.03523e-06	-1.02742	-1.45611
88646374	chr16:88646374:A:G	4.82026e-08	-1.16647	-1.43185	0.000114781	1.94659	-1.4938	9.21508e-06	-1.00771	-1.45611
88646399	chr16:88646399:G:A	1.48049e-07	-1.3376e-10	-1.47618	1.65331e-05	-1.3376e-10	-1.48488	2.47234e-05	-1.3376e-10	-1.47691
88646430	chr16:88646430:C:T	1.45067e-07	-1.3376e-10	-1.49653	1.63803e-05	-1.3376e-10	-1.49416	2.42504e-05	-1.3376e-10	-1.49623
88646701	chr16:88646701:G:T	1.51012e-07	-1.3376e-10	-1.45637	1.64641e-05	-1.3376e-10	-1.48906	2.45632e-05	-1.3376e-10	-1.48341
88647065	chr16:88647065:G:A	6.78387e-08	-0.998912	-1.25768	0.000210242	2.48545	-1.42744	1.24209e-05	-0.844171	-1.32111
88647093	chr16:88647093:A:G	8.32476e-08	-1.65395	-0.397963	1.36067e-05	-0.853733	-0.825953	1.20738e-05	-1.57604	-0.617585
88648118	chr16:88648118:C:T	1.45138e-07	-1.3376e-10	-1.49604	1.64324e-05	-1.3376e-10	-1.49099	2.42799e-05	-1.3376e-10	-1.49501
88648151	chr16:88648151:C:T	5.78277e-08	-1.02246	-1.39379	8.68383e-06	-0.639743	-1.48904	1.01592e-05	-0.907086	-1.45919
88648402	chr16:88648402:C:T	1.48048e-07	-1.3376e-10	-1.47619	1.66864e-05	-1.3376e-10	-1.47565	2.43468e-05	-1.3376e-10	-1.49226
88648413	chr16:88648413:AC:A	3.49424e-07	0.735372	-1.35281	0.000182551	2.24342	-1.32664	4.06709e-05	0.307864	-1.28701
88649094	chr16:88649094:T:C	3.12517e-08	-1.65511	-1.37654	2.07374e-05	0.0903428	-1.34865	5.51458e-06	-1.63926	-1.338
88649133	chr16:88649133:T:C	1.48604e-07	-1.3376e-10	-1.47245	1.69309e-05	-1.3376e-10	-1.46111	2.50119e-05	-1.3376e-10	-1.46531
88649173	chr16:88649173:G:A	1.5373e-07	-1.3376e-10	-1.43853	1.69607e-05	-1.3376e-10	-1.45935	2.54037e-05	-1.3376e-10	-1.44977
88649255	chr16:88649255:C:T	1.62376e-07	-1.3376e-10	-1.38381	1.69722e-05	-1.3376e-10	-1.45867	2.56249e-05	-1.3376e-10	-1.4411
88649333	chr16:88649333:C:T	3.25697e-08	-1.53817	-1.45218	7.15854e-05	1.38371	-1.40306	6.16769e-06	-1.46193	-1.40341
88649566	chr16:88649566:T:C	2.29281e-07	-1.3376e-10	-1.03878	3.06577e-05	-1.3376e-10	-0.867361	4.26555e-05	-1.3376e-10	-0.931504
88649762	chr16:88649762:G:A	1.53403e-07	-1.3376e-10	-1.44066	1.79635e-05	-1.3376e-10	-1.40191	2.60671e-05	-1.3376e-10	-1.42399
88649934	chr16:88649934:G:A	2.89583e-07	0.152153	-0.957437	0.000830801	3.8118	-1.37965	3.78943e-05	0.221667	-1.27153
88649976	chr16:88649976:T:C	4.6692e-08	-1.39013	-1.24002	3.71071e-06	-1.60664	-1.37239	7.30522e-06	-1.38039	-1.31568
88650126	chr16:88650126:A:G	6.96434e-08	-0.81837	-1.41197	4.32827e-06	-1.65528	-1.1698	1.30199e-05	-0.872545	-1.24563
88650252	chr16:88650252:C:T	1.49783e-07	-1.3376e-10	-1.46454	1.73243e-05	-1.3376e-10	-1.43814	2.52764e-05	-1.3376e-10	-1.45479
88650366	chr16:88650366:T:C	3.35261e-07	-1.3376e-10	-0.658818	3.94502e-05	-1.3376e-10	-0.615207	5.57995e-05	-1.3376e-10	-0.662896
88650529	chr16:88650529:A:T	3.31263e-07	-1.3376e-10	-0.670816	3.8931e-05	-1.3376e-10	-0.628454	5.51417e-05	-1.3376e-10	-0.674755
88650662	chr16:88650662:C:G	1.48884e-07	-1.3376e-10	-1.47056	1.66157e-05	-1.3376e-10	-1.4799	2.43494e-05	-1.3376e-10	-1.49215
88650666	chr16:88650666:G:A	1.21756e-07	-0.273585	-1.39812	0.000899531	3.77716	-1.26553	2.6219e-05	-0.0312461	-1.38693
88651083	chr16:88651083:C:T	2.00678e-07	-1.17203	-4.74448e-10	4.23722e-05	-0.543753	-4.74448e-10	3.09595e-05	-1.25198	-4.74448e-10
88651309	chr16:88651309:A:G	1.47757e-07	-1.3376e-10	-1.47816	1.6393e-05	-1.3376e-10	-1.49339	2.44727e-05	-1.3376e-10	-1.4871
88651383	chr16:88651383:T:G	1.45669e-07	-1.3376e-10	-1.49239	1.6352e-05	-1.3376e-10	-1.4959	2.42421e-05	-1.3376e-10	-1.49657
88651549	chr16:88651549:G:A	4.7846e-08	-1.13195	-1.47379	0.000168341	2.20249	-1.36674	1.0051e-05	-0.93396	-1.44303
88651688	chr16:88651688:A:T	3.22233e-08	-1.61122	-1.38982	7.36575e-06	-1.07713	-1.21627	5.76859e-06	-1.62009	-1.31214
88651689	chr16:88651689:C:T	1.47451e-07	-1.3376e-10	-1.48023	1.77613e-05	-1.3376e-10	-1.41322	2.59428e-05	-1.3376e-10	-1.42877
88651927	chr16:88651927:G:A	2.83013e-08	-1.6344	-1.49642	4.10857e-06	-1.40909	-1.46808	4.88369e-06	-1.61778	-1.48098
88651945	chr16:88651945:C:T	7.37928e-08	-1.65414	-0.518328	9.49654e-06	-1.45	-0.589323	1.27358e-05	-1.62622	-0.514028
88652039	chr16:88652039:C:T	2.82636e-08	-1.63549	-1.49666	3.14912e-06	-1.64681	-1.49631	5.32957e-06	-1.51763	-1.49376
88652144	chr16:88652144:G:A	3.34801e-08	-1.55648	-1.40629	3.5902e-06	-1.55953	-1.4525	5.78075e-06	-1.4736	-1.45653
88652157	chr16:88652157:CT:C	1.48794e-07	-1.3376e-10	-1.47117	1.71389e-05	-1.3376e-10	-1.4489	2.5147e-05	-1.3376e-10	-1.45992
88652501	chr16:88652501:G:A	1.46605e-07	-1.3376e-10	-1.48599	1.63402e-05	-1.3376e-10	-1.49662	2.42679e-05	-1.3376e-10	-1.4955
88652597	chr16:88652597:T:C	2.5555e-07	-1.3376e-10	-0.930308	2.63186e-05	-1.3376e-10	-1.01997	4.11498e-05	-1.3376e-10	-0.967441
88652937	chr16:88652937:G:A	1.50561e-07	-1.3376e-10	-1.45936	1.75592e-05	-1.3376e-10	-1.42467	2.49583e-05	-1.3376e-10	-1.46746
88652960	chr16:88652960:G:A	1.45049e-07	-1.3376e-10	-1.49666	1.64177e-05	-1.3376e-10	-1.49189	2.42413e-05	-1.3376e-10	-1.4966
88653017	chr16:88653017:A:G	3.01667e-08	-1.62884	-1.43814	0.000118995	1.90099	-1.41215	5.29889e-06	-1.56392	-1.45324
88653194	chr16:88653194:G:A	2.2598e-07	-1.3376e-10	-1.05328	2.59542e-05	-1.3376e-10	-1.03391	3.47578e-05	-1.3376e-10	-1.13626
88653199	chr16:88653199:G:T	1.48497e-07	-1.3376e-10	-1.47317	1.65471e-05	-1.3376e-10	-1.48404	2.4681e-05	-1.3376e-10	-1.47863
88653416	chr16:88653416:A:C	1.89828e-07	-1.3376e-10	-1.22761	1.75901e-05	-1.3376e-10	-1.42291	2.71334e-05	-1.3376e-10	-1.3839
88653572	chr16:88653572:G:T	1.53823e-07	0.0557283	-1.49366	0.000484376	3.36633	-1.47371	1.92076e-05	-0.287732	-1.44162
88653666	chr16:88653666:A:G	3.89364e-08	-1.3661	-1.4457	0.000600679	3.5821	-1.47428	7.44347e-06	-1.19357	-1.48375
88653728	chr16:88653728:A:G	1.45962e-07	-1.3376e-10	-1.49038	1.63527e-05	-1.3376e-10	-1.49586	2.42407e-05	-1.3376e-10	-1.49663
88654191	chr16:88654191:G:C	1.55621e-07	-1.3376e-10	-1.42631	1.69743e-05	-1.3376e-10	-1.45855	2.56106e-05	-1.3376e-10	-1.44165
88654270	chr16:88654270:G:A	9.13872e-08	-0.463639	-1.49498	0.685595	10.4148	-1.26705	1.62711e-05	-0.422629	-1.47264
88654570	chr16:88654570:G:A	1.57108e-07	-1.3376e-10	-1.41679	1.69421e-05	-1.3376e-10	-1.46044	2.55422e-05	-1.3376e-10	-1.44433
88655092	chr16:88655092:GAC:G	1.58206e-07	-1.3376e-10	-1.40983	1.86984e-05	-1.3376e-10	-1.36181	2.66751e-05	-1.3376e-10	-1.40093
88655130	chr16:88655130:C:T	4.94634e-07	0.969003	-1.23891	0.00256006	4.80014	-1.2426	5.53245e-05	0.492863	-1.16431
88655264	chr16:88655264:T:G	1.50634e-07	-1.3376e-10	-1.45887	1.65337e-05	-1.3376e-10	-1.48484	2.47952e-05	-1.3376e-10	-1.47401
88655604	chr16:88655604:C:T	7.209e-08	-1.38384	-0.811968	0.000266381	2.14305	-0.848368	1.17911e-05	-1.29698	-0.920339
88655642	chr16:88655642:G:A	1.81138e-07	-1.3376e-10	-1.27447	1.93132e-05	-1.3376e-10	-1.32946	2.81597e-05	-1.3376e-10	-1.34677
88655886	chr16:88655886:G:A	1.48703e-07	-1.3376e-10	-1.47178	1.72007e-05	-1.3376e-10	-1.4453	2.51468e-05	-1.3376e-10	-1.45993
88655928	chr16:88655928:G:A	6.03596e-08	-1.50547	-0.867935	0.000293567	2.52181	-1.12995	8.57333e-06	-1.38491	-1.1511
88656057	chr16:88656057:G:C	1.97665e-07	-1.3376e-10	-1.18715	2.33707e-05	-1.3376e-10	-1.13876	3.30532e-05	-1.3376e-10	-1.18654
88656078	chr16:88656078:C:T	1.81284e-07	-1.3376e-10	-1.27366	2.35568e-05	-1.3376e-10	-1.13083	3.2868e-05	-1.3376e-10	-1.19216
88656490	chr16:88656490:G:C	5.2459e-08	-1.48062	-1.03308	0.000292602	2.66385	-1.27528	7.74479e-06	-1.35195	-1.28569
88656538	chr16:88656538:C:T	2.03704e-07	-1.3376e-10	-1.15706	3.08854e-05	-1.3376e-10	-0.859962	3.83278e-05	-1.3376e-10	-1.03849
88656782	chr16:88656782:T:G	1.45821e-07	-1.3376e-10	-1.49135	1.63612e-05	-1.3376e-10	-1.49533	2.42399e-05	-1.3376e-10	-1.49666
88656825	chr16:88656825:G:A	4.89637e-08	-1.4824	-1.10025	2.43813e-05	0.147295	-1.24372	7.05724e-06	-1.55086	-1.17975
88657221	chr16:88657221:C:T	1.26504e-07	-0.141727	-1.49172	0.000342082	3.02053	-1.47573	1.57161e-05	-0.486416	-1.44356
88657604	chr16:88657604:G:A	1.45827e-07	-1.3376e-10	-1.49131	1.6675e-05	-1.3376e-10	-1.47633	2.45195e-05	-1.3376e-10	-1.48519
88657617	chr16:88657617:G:A	1.47781e-07	-1.3376e-10	-1.47799	1.63612e-05	-1.3376e-10	-1.49533	2.42405e-05	-1.3376e-10	-1.49664
88657716	chr16:88657716:G:A	2.11125e-07	-1.12128	-4.74448e-10	1.39431e-05	-1.65526	-4.74448e-10	2.55201e-05	-1.44519	-4.74448e-10
88657815	chr16:88657815:G:A	1.51274e-07	-1.3376e-10	-1.45464	1.77298e-05	-1.3376e-10	-1.415	2.576e-05	-1.3376e-10	-1.43584
88657845	chr16:88657845:G:A	2.18277e-07	-1.3376e-10	-1.08796	2.22169e-05	-1.3376e-10	-1.18939	3.43863e-05	-1.3376e-10	-1.147
88657867	chr16:88657867:A:T	7.42684e-08	-1.26163	-0.904413	4.7074e-06	-1.62009	-1.12102	1.02473e-05	-1.27424	-1.08341
88658321	chr16:88658321:A:G	6.1194e-08	-1.08897	-1.27071	3.83269e-06	-1.59687	-1.34981	9.61425e-06	-1.14072	-1.28069
88658598	chr16:88658598:A:G	2.15136e-07	-1.3376e-10	-1.10246	2.61066e-05	-1.3376e-10	-1.02806	3.61991e-05	-1.3376e-10	-1.09563
88658953	chr16:88658953:G:A	4.0488e-08	-1.2807	-1.49202	3.18131e-06	-1.6512	-1.48176	6.56847e-06	-1.31123	-1.49115
88659006	chr16:88659006:G:C	1.47395e-07	-1.3376e-10	-1.48061	1.707e-05	-1.3376e-10	-1.45293	2.48059e-05	-1.3376e-10	-1.47358
88659390	chr16:88659390:C:T	3.44157e-08	-1.56652	-1.36869	3.44497e-06	-1.55813	-1.4952	5.18514e-06	-1.57369	-1.46517
88659559	chr16:88659559:G:A	2.03433e-07	-1.3376e-10	-1.15839	1.85981e-05	-1.3376e-10	-1.36718	2.91162e-05	-1.3376e-10	-1.31337
88659821	chr16:88659821:C:T	1.45048e-07	-1.3376e-10	-1.49666	1.64174e-05	-1.3376e-10	-1.4919	2.42626e-05	-1.3376e-10	-1.49572
88659989	chr16:88659989:A:G	8.17637e-07	0.232691	-4.74448e-10	6.02878e-05	-0.191115	-4.74448e-10	0.000232805	0.765539	-4.74448e-10
88659992	chr16:88659992:G:A	1.53665e-07	-1.3376e-10	-1.43895	1.80941e-05	-1.3376e-10	-1.39466	2.59567e-05	-1.3376e-10	-1.42823
88660098	chr16:88660098:T:C	1.52503e-07	-1.3376e-10	-1.44655	1.79371e-05	-1.3376e-10	-1.40337	2.57777e-05	-1.3376e-10	-1.43515
88660307	chr16:88660307:A:G	1.49533e-07	-1.3376e-10	-1.46621	1.74444e-05	-1.3376e-10	-1.43123	2.52126e-05	-1.3376e-10	-1.45732
88660348	chr16:88660348:A:G	1.53169e-07	-1.3376e-10	-1.44218	1.98552e-05	-1.3376e-10	-1.30178	2.85321e-05	-1.3376e-10	-1.33363
88660734	chr16:88660734:G:A	1.65057e-07	-1.3376e-10	-1.36744	2.25927e-05	-1.3376e-10	-1.17262	3.21598e-05	-1.3376e-10	-1.21394
88661111	chr16:88661111:T:C	2.92167e-08	-1.65465	-1.44434	5.39366e-06	-1.31523	-1.28979	5.22961e-06	-1.63672	-1.3936
88661325	chr16:88661325:C:T	1.15738e-07	-1.23631	-0.486083	0.00012085	1.22247	-0.718165	1.46761e-05	-1.26196	-0.736476
88661395	chr16:88661395:T:A	2.15722e-07	-1.3376e-10	-1.09974	1.93681e-05	-1.3376e-10	-1.32662	3.04092e-05	-1.3376e-10	-1.26992
88661438	chr16:88661438:G:T	1.58385e-07	-1.3376e-10	-1.4087	1.67487e-05	-1.3376e-10	-1.47192	2.51633e-05	-1.3376e-10	-1.45927
88662105	chr16:88662105:A:G	3.633e-08	-1.44115	-1.43993	0.000331773	2.94166	-1.42745	7.12519e-06	-1.32282	-1.3982
88662186	chr16:88662186:A:G	2.45268e-07	-1.3376e-10	-0.971378	2.11499e-05	-1.3376e-10	-1.23861	3.36065e-05	-1.3376e-10	-1.16994
88662430	chr16:88662430:C:T	2.25119e-07	-1.3376e-10	-1.0571	2.11518e-05	-1.3376e-10	-1.23852	3.35825e-05	-1.3376e-10	-1.17066
88662600	chr16:88662600:G:A	1.1589e-07	-0.287028	-1.43406	8.50385e-05	1.57916	-1.42631	1.07801e-05	-0.853927	-1.45304
88662641	chr16:88662641:T:C	1.748e-07	-1.3376e-10	-1.31008	2.18565e-05	-1.3376e-10	-1.20575	3.11582e-05	-1.3376e-10	-1.24558
88663021	chr16:88663021:G:A	1.48219e-07	-1.3376e-10	-1.47504	1.63974e-05	-1.3376e-10	-1.49312	2.43864e-05	-1.3376e-10	-1.49064
88663170	chr16:88663170:G:C	1.46387e-07	-1.3376e-10	-1.48748	1.634e-05	-1.3376e-10	-1.49663	2.42841e-05	-1.3376e-10	-1.49484
88663242	chr16:88663242:T:C	3.88982e-08	-1.45135	-1.36144	0.000274072	2.66852	-1.34537	7.72431e-06	-1.33735	-1.30293
88663262	chr16:88663262:G:T	7.55285e-08	-0.67777	-1.47145	4.21194e-05	0.927776	-1.47751	7.88944e-06	-1.14283	-1.4763
88663301	chr16:88663301:G:A	1.91805e-07	-1.21725	-4.74448e-10	3.58563e-05	-0.710725	-4.74448e-10	4.05e-05	-0.983359	-4.74448e-10
88663946	chr16:88663946:A:G	5.40215e-08	-1.49181	-0.992538	0.000464306	3.13659	-1.28629	8.97144e-06	-1.39332	-1.09729
88663974	chr16:88663974:A:C	1.856e-07	-1.3376e-10	-1.25014	2.37003e-05	-1.3376e-10	-1.12476	3.36417e-05	-1.3376e-10	-1.16889
88664055	chr16:88664055:C:T	1.64833e-07	-1.3376e-10	-1.36879	1.77025e-05	-1.3376e-10	-1.41654	2.68682e-05	-1.3376e-10	-1.39372
88664066	chr16:88664066:C:T	2.07676e-07	-1.3376e-10	-1.13775	2.13715e-05	-1.3376e-10	-1.22819	3.29593e-05	-1.3376e-10	-1.18939
88664135	chr16:88664135:T:G	1.48723e-07	-1.3376e-10	-1.47164	1.63979e-05	-1.3376e-10	-1.49309	2.43579e-05	-1.3376e-10	-1.49181
88664154	chr16:88664154:C:T	1.59395e-07	-1.3376e-10	-1.40234	1.68034e-05	-1.3376e-10	-1.46867	2.52609e-05	-1.3376e-10	-1.4554
88665044	chr16:88665044:T:G	1.90554e-07	-1.3376e-10	-1.22379	2.0046e-05	-1.3376e-10	-1.29221	2.87455e-05	-1.3376e-10	-1.32618
88665324	chr16:88665324:A:G	1.46263e-07	-1.3376e-10	-1.48832	1.63395e-05	-1.3376e-10	-1.49666	2.42777e-05	-1.3376e-10	-1.4951
88665330	chr16:88665330:T:G	2.29415e-07	-1.3376e-10	-1.0382	2.04555e-05	-1.3376e-10	-1.27199	3.23546e-05	-1.3376e-10	-1.20791
88665639	chr16:88665639:C:G	2.18151e-07	-1.3376e-10	-1.08854	2.27898e-05	-1.3376e-10	-1.16393	3.23018e-05	-1.3376e-10	-1.20954
88665858	chr16:88665858:A:G	1.49454e-07	-1.3376e-10	-1.46674	1.65122e-05	-1.3376e-10	-1.48614	2.47667e-05	-1.3376e-10	-1.47516
88666225	chr16:88666225:T:A	3.05553e-08	-1.55961	-1.49458	3.97416e-06	-1.41735	-1.49308	5.35716e-06	-1.51665	-1.48958
88666304	chr16:88666304:G:A	1.2441e-07	-1.65014	-4.74448e-10	1.73089e-05	-1.43903	-4.74448e-10	2.10103e-05	-1.63965	-4.74448e-10
88667039	chr16:88667039:G:A	1.47982e-07	-1.3376e-10	-1.47664	1.69318e-05	-1.3376e-10	-1.46105	2.45694e-05	-1.3376e-10	-1.48316
88667075	chr16:88667075:A:ACCTC	5.19401e-08	-1.02928	-1.49436	0.000842222	3.93636	-1.49056	1.04077e-05	-0.862333	-1.47978
88667225	chr16:88667225:T:A	1.63737e-07	-1.3376e-10	-1.37547	1.80873e-05	-1.3376e-10	-1.39504	2.75408e-05	-1.3376e-10	-1.36899
88668027	chr16:88668027:G:A	3.83495e-08	-1.48218	-1.34481	1.14656e-05	-0.366901	-1.48399	5.26591e-06	-1.57422	-1.44918
88668181	chr16:88668181:TCTGCTCCTCTCCCTCCTCCTGCCCTCCCCCC:T	5.37982e-08	-1.4206	-1.06789	5.23172e-06	-1.62737	-1.00814	1.00787e-05	-1.38411	-0.990121
88668496	chr16:88668496:T:C	1.02095e-07	-0.47976	-1.36806	0.0123722	6.45785	-1.32488	1.32572e-05	-0.722371	-1.37775
88668566	chr16:88668566:G:A	1.46487e-07	-1.3376e-10	-1.48679	1.63419e-05	-1.3376e-10	-1.49651	2.42997e-05	-1.3376e-10	-1.4942
88668636	chr16:88668636:T:C	7.20517e-08	-0.707822	-1.48852	4.25521e-05	0.929856	-1.46937	7.78375e-06	-1.14811	-1.48452
88668747	chr16:88668747:T:G	1.45903e-07	-1.3376e-10	-1.49079	1.63422e-05	-1.3376e-10	-1.4965	2.43911e-05	-1.3376e-10	-1.49044
88668831	chr16:88668831:GTCT:G	1.45657e-07	-1.3376e-10	-1.49247	1.6541e-05	-1.3376e-10	-1.48441	2.42728e-05	-1.3376e-10	-1.4953
88668877	chr16:88668877:C:A	1.45845e-07	-1.3376e-10	-1.49118	1.63457e-05	-1.3376e-10	-1.49628	2.43179e-05	-1.3376e-10	-1.49345
88668980	chr16:88668980:C:T	1.45157e-07	-1.3376e-10	-1.49591	1.64343e-05	-1.3376e-10	-1.49087	2.42815e-05	-1.3376e-10	-1.49495
88669099	chr16:88669099:T:C	1.50405e-07	-1.3376e-10	-1.46039	1.63449e-05	-1.3376e-10	-1.49633	2.44272e-05	-1.3376e-10	-1.48896
88669392	chr16:88669392:G:A	2.19959e-07	-1.3376e-10	-1.08029	2.16079e-05	-1.3376e-10	-1.21719	3.38704e-05	-1.3376e-10	-1.16212
88669502	chr16:88669502:G:A	1.89458e-07	-1.3376e-10	-1.22956	1.74935e-05	-1.3376e-10	-1.42842	2.76548e-05	-1.3376e-10	-1.36486
88669512	chr16:88669512:A:C	3.49207e-08	-1.42399	-1.49666	0.000228379	2.63742	-1.49666	6.54621e-06	-1.31165	-1.49412
88669955	chr16:88669955:A:G	1.15525e-07	-0.348184	-1.37605	0.0166482	6.92606	-1.49625	1.34556e-05	-0.620156	-1.46511
88669968	chr16:88669968:T:C	1.98709e-07	-1.3376e-10	-1.18189	2.09577e-05	-1.3376e-10	-1.24774	2.98969e-05	-1.3376e-10	-1.28691
88670039	chr16:88670039:G:A	1.56599e-07	-1.3376e-10	-1.42004	1.65237e-05	-1.3376e-10	-1.48545	2.46944e-05	-1.3376e-10	-1.47808
88670085	chr16:88670085:C:T	1.45048e-07	-1.3376e-10	-1.49666	1.65212e-05	-1.3376e-10	-1.4856	2.43624e-05	-1.3376e-10	-1.49162
88670446	chr16:88670446:C:G	1.45133e-07	-1.3376e-10	-1.49608	1.6607e-05	-1.3376e-10	-1.48042	2.44512e-05	-1.3376e-10	-1.48798
88670991	chr16:88670991:AT:A	1.49345e-07	-1.3376e-10	-1.46747	1.65514e-05	-1.3376e-10	-1.48377	2.47993e-05	-1.3376e-10	-1.47384
88671025	chr16:88671025:C:T	4.0166e-08	-1.28527	-1.49544	0.000381931	3.15078	-1.49579	7.58108e-06	-1.16284	-1.49617
88671107	chr16:88671107:C:T	2.12965e-07	-1.3376e-10	-1.1126	1.88035e-05	-1.3376e-10	-1.3562	2.9367e-05	-1.3376e-10	-1.30479
88671421	chr16:88671421:T:C	1.33433e-07	-1.58013	-4.74448e-10	1.39839e-05	-1.65234	-4.74448e-10	2.23365e-05	-1.57844	-4.74448e-10
88671633	chr16:88671633:G:A	1.53601e-07	-1.3376e-10	-1.43937	1.64165e-05	-1.3376e-10	-1.49196	2.44772e-05	-1.3376e-10	-1.48692
88671830	chr16:88671830:T:G	1.48547e-07	-1.3376e-10	-1.47282	1.72606e-05	-1.3376e-10	-1.44182	2.53172e-05	-1.3376e-10	-1.45318
88671888	chr16:88671888:G:A	1.54923e-07	-1.3376e-10	-1.4308	1.82419e-05	-1.3376e-10	-1.38652	2.66302e-05	-1.3376e-10	-1.40262
88672010	chr16:88672010:C:T	3.17611e-07	-1.3376e-10	-0.712899	3.10684e-05	-1.3376e-10	-0.854053	4.80844e-05	-1.3376e-10	-0.811703
88672045	chr16:88672045:G:T	1.70605e-07	-1.33438	-4.74448e-10	1.4033e-05	-1.64884	-4.74448e-10	2.77403e-05	-1.36178	-4.74448e-10
88672051	chr16:88672051:C:T	1.87454e-07	-1.3376e-10	-1.24019	2.38299e-05	-1.3376e-10	-1.1193	3.3867e-05	-1.3376e-10	-1.16222
88672056	chr16:88672056:G:A	1.35462e-07	-1.56504	-4.74448e-10	1.62283e-05	-1.50349	-4.74448e-10	2.1476e-05	-1.61772	-4.74448e-10
88672063	chr16:88672063:C:T	5.52931e-07	-1.3376e-10	-0.158495	5.35687e-05	-1.3376e-10	-0.309281	8.50793e-05	-1.3376e-10	-0.241077
88672082	chr16:88672082:CGTGACCATGAGGGCCATCCCGAAACTGTGATTGTTTTCTGGTATGTGGGGGATGTGCCAGAACCAGGGCTGAGCT:TGTGACCATGAGGGCCATCCCGAAACTGTGATTGTTTTCTGGTATGTGGGGGATGTGCCAGAACCAGGGCTGAGCT	1.4859e-07	-1.3376e-10	-1.47254	1.65354e-05	-1.3376e-10	-1.48474	2.47017e-05	-1.3376e-10	-1.47779
88672281	chr16:88672281:G:A	2.46037e-07	-1.3376e-10	-0.968246	2.54745e-05	-1.3376e-10	-1.05257	3.58647e-05	-1.3376e-10	-1.10491
88672329	chr16:88672329:G:A	3.4217e-08	-1.45169	-1.48931	0.000140891	2.10145	-1.44371	6.89471e-06	-1.29672	-1.45719
88672752	chr16:88672752:G:C	2.16943e-07	-1.3376e-10	-1.0941	2.06978e-05	-1.3376e-10	-1.26022	3.18183e-05	-1.3376e-10	-1.22462
88673257	chr16:88673257:G:A	1.37776e-06	0.754487	-4.74448e-10	0.000475278	1.87365	-4.74448e-10	0.000277023	0.93944	-4.74448e-10
88673542	chr16:88673542:A:G	1.45225e-07	-1.3376e-10	-1.49544	1.67914e-05	-1.3376e-10	-1.46938	2.45485e-05	-1.3376e-10	-1.48401
88673570	chr16:88673570:T:C	3.87469e-08	-1.39125	-1.42542	9.56009e-06	-0.867303	-1.16535	7.11949e-06	-1.46117	-1.26065
88673580	chr16:88673580:G:T	3.23113e-07	0.780485	-1.47621	0.000226166	2.60653	-1.47551	3.73848e-05	0.429383	-1.49278
88673676	chr16:88673676:C:T	3.32067e-07	0.795964	-1.46435	0.000302382	2.71217	-1.29072	4.32983e-05	0.456528	-1.37308
88673834	chr16:88673834:C:T	1.72157e-07	-1.3376e-10	-1.32532	2.00648e-05	-1.3376e-10	-1.29128	3.02926e-05	-1.3376e-10	-1.27376
88674051	chr16:88674051:G:A	2.67525e-07	-1.3376e-10	-0.884513	2.78987e-05	-1.3376e-10	-0.961666	3.79995e-05	-1.3376e-10	-1.04709
88674342	chr16:88674342:A:T	1.55275e-07	-1.3376e-10	-1.42853	1.78365e-05	-1.3376e-10	-1.409	2.59784e-05	-1.3376e-10	-1.4274
88674691	chr16:88674691:T:C	1.22377e-06	-1.3376e-10	0.635962	0.000116311	-1.3376e-10	0.466019	0.000167508	-1.3376e-10	0.436373
88675798	chr16:88675798:A:C	3.15383e-08	-1.58966	-1.43286	3.64861e-06	-1.58738	-1.40852	5.26956e-06	-1.60898	-1.41374
88675978	chr16:88675978:A:C	4.18834e-07	-1.3376e-10	-0.436252	5.00795e-05	-1.3376e-10	-0.376634	7.19798e-05	-1.3376e-10	-0.408275
88676177	chr16:88676177:G:T	1.8597e-07	-0.280029	-0.968115	0.000609512	3.08112	-0.958707	2.43905e-05	-0.496459	-0.994008
88676280	chr16:88676280:G:C	5.76771e-08	-0.956985	-1.46188	3.09857e-05	0.635088	-1.49181	8.83295e-06	-1.03609	-1.47008
88676731	chr16:88676731:G:A	1.15678e-06	-1.3376e-10	0.579664	0.000110168	-1.3376e-10	0.411759	0.000158855	-1.3376e-10	0.383331
88676926	chr16:88676926:C:T	1.46158e-07	-1.3376e-10	-1.48904	1.63776e-05	-1.3376e-10	-1.49433	2.4354e-05	-1.3376e-10	-1.49197
88677240	chr16:88677240:C:T	6.36977e-08	-0.937275	-1.3823	3.58748e-05	0.785955	-1.49617	9.25403e-06	-0.979339	-1.48026
88677384	chr16:88677384:C:T	1.54461e-07	-1.3376e-10	-1.43379	1.80183e-05	-1.3376e-10	-1.39886	2.59119e-05	-1.3376e-10	-1.42996
88677464	chr16:88677464:G:T	5.42234e-08	-1.11786	-1.36276	3.5537e-05	0.517055	-1.23673	8.05822e-06	-1.24721	-1.35075
88678062	chr16:88678062:T:G	5.428e-08	-1.20825	-1.27132	2.21455e-05	0.152297	-1.34491	8.32944e-06	-1.25876	-1.30611
88678101	chr16:88678101:C:T	5.15161e-08	-1.48203	-1.0498	6.02484e-06	-1.62925	-0.865102	8.47917e-06	-1.59499	-0.952059
88678456	chr16:88678456:C:G	1.46879e-07	-1.3376e-10	-1.48412	1.63502e-05	-1.3376e-10	-1.496	2.43184e-05	-1.3376e-10	-1.49343
88678681	chr16:88678681:TA:T	1.46409e-07	-1.3376e-10	-1.48732	1.72554e-05	-1.3376e-10	-1.44212	2.5128e-05	-1.3376e-10	-1.46068
88679422	chr16:88679422:A:T	1.94336e-07	-1.20414	-4.74448e-10	1.47184e-05	-1.60115	-4.74448e-10	2.67247e-05	-1.39907	-4.74448e-10
88679483	chr16:88679483:C:T	1.34743e-07	-0.863911	-0.706444	3.06989e-05	0.248554	-1.11457	1.55315e-05	-0.926938	-1.01486
88679484	chr16:88679484:G:A	1.6416e-07	-1.3376e-10	-1.37289	2.05277e-05	-1.3376e-10	-1.26847	2.95168e-05	-1.3376e-10	-1.2997
88679488	chr16:88679488:G:A	2.1263e-07	-1.3376e-10	-1.11418	2.17011e-05	-1.3376e-10	-1.21288	3.11323e-05	-1.3376e-10	-1.24642
88679581	chr16:88679581:GA:G	5.27509e-08	-1.07774	-1.43041	2.58698e-05	0.458635	-1.49581	7.83208e-06	-1.14631	-1.48012
88679636	chr16:88679636:T:C	1.98168e-07	-1.3376e-10	-1.18461	2.04762e-05	-1.3376e-10	-1.27098	2.94783e-05	-1.3376e-10	-1.30101
88680891	chr16:88680891:G:A	1.65963e-07	-1.3376e-10	-1.36196	1.99741e-05	-1.3376e-10	-1.29581	2.85166e-05	-1.3376e-10	-1.33418
88680941	chr16:88680941:G:A	1.44146e-07	-1.5029	-4.74448e-10	2.73874e-05	-0.980163	-4.74448e-10	3.27949e-05	-1.19439	-4.74448e-10
88681831	chr16:88681831:T:C	1.45063e-07	-1.3376e-10	-1.49656	1.63551e-05	-1.3376e-10	-1.49571	2.42414e-05	-1.3376e-10	-1.4966
88682348	chr16:88682348:C:T	1.46898e-07	-1.3376e-10	-1.48399	1.74466e-05	-1.3376e-10	-1.4311	2.52272e-05	-1.3376e-10	-1.45674
88682396	chr16:88682396:C:T	1.45359e-07	-1.3376e-10	-1.49452	1.80002e-05	-1.3376e-10	-1.39986	2.57542e-05	-1.3376e-10	-1.43606
88682581	chr16:88682581:G:A	1.92163e-07	-1.3376e-10	-1.21539	2.00672e-05	-1.3376e-10	-1.29116	2.88598e-05	-1.3376e-10	-1.32221
88683422	chr16:88683422:A:T	1.48114e-07	-1.3376e-10	-1.47574	1.69319e-05	-1.3376e-10	-1.46104	2.52437e-05	-1.3376e-10	-1.45608
88683927	chr16:88683927:C:T	1.45052e-07	-1.3376e-10	-1.49664	1.66328e-05	-1.3376e-10	-1.47887	2.43855e-05	-1.3376e-10	-1.49067
88683928	chr16:88683928:T:C	1.47302e-07	-1.3376e-10	-1.48124	1.73398e-05	-1.3376e-10	-1.43724	2.50188e-05	-1.3376e-10	-1.46503
88684104	chr16:88684104:T:C	1.6664e-07	-1.3376e-10	-1.35789	1.92595e-05	-1.3376e-10	-1.33224	2.84439e-05	-1.3376e-10	-1.33673
88685120	chr16:88685120:T:G	1.95438e-07	0.101566	-1.30005	0.00458682	5.45279	-1.31209	2.5482e-05	-0.102816	-1.34387
88685259	chr16:88685259:G:C	3.89754e-08	-1.35374	-1.45705	1.46005e-05	-0.158639	-1.45055	6.43172e-06	-1.39114	-1.43228
88685815	chr16:88685815:G:C	1.49052e-07	-1.3376e-10	-1.46943	1.63793e-05	-1.3376e-10	-1.49423	2.45396e-05	-1.3376e-10	-1.48437
88686377	chr16:88686377:G:A	1.52674e-07	-1.3376e-10	-1.44542	1.66301e-05	-1.3376e-10	-1.47903	2.49332e-05	-1.3376e-10	-1.46846
88686507	chr16:88686507:T:A	2.25425e-07	-1.3376e-10	-1.05574	2.78422e-05	-1.3376e-10	-0.963693	3.85221e-05	-1.3376e-10	-1.03343
88686508	chr16:88686508:A:G	2.24083e-07	-1.3376e-10	-1.06171	2.76658e-05	-1.3376e-10	-0.970048	3.82955e-05	-1.3376e-10	-1.03933
88687457	chr16:88687457:A:G	4.38618e-08	-1.19612	-1.49657	2.04912e-05	0.168352	-1.4386	6.9722e-06	-1.2692	-1.47353
88687816	chr16:88687816:G:A	1.631e-07	-1.3376e-10	-1.37937	1.72259e-05	-1.3376e-10	-1.44383	2.56306e-05	-1.3376e-10	-1.44087
88688262	chr16:88688262:G:A	4.89755e-08	-1.57855	-1.00386	8.30482e-06	-0.970178	-1.20323	7.80896e-06	-1.51481	-1.11458
88688414	chr16:88688414:C:T	5.01554e-08	-1.28762	-1.27098	2.48937e-05	0.0274471	-1.10308	8.00359e-06	-1.36055	-1.24422
88688461	chr16:88688461:C:T	1.26883e-07	-0.658976	-0.971485	0.0003035	2.37612	-0.950989	1.77684e-05	-0.827337	-0.979901
88688482	chr16:88688482:G:A	1.47379e-07	-1.3376e-10	-1.48072	1.63532e-05	-1.3376e-10	-1.49582	2.43888e-05	-1.3376e-10	-1.49054
88690404	chr16:88690404:G:T	4.26074e-08	-1.27416	-1.44754	1.61887e-05	-0.114414	-1.39152	6.98384e-06	-1.31472	-1.42634
88690927	chr16:88690927:C:T	1.25329e-07	-0.623669	-1.01912	7.4074e-05	0.621825	-0.607007	2.4997e-05	-0.709178	-0.756725
88690933	chr16:88690933:A:G	2.92007e-07	-0.124287	-0.672662	0.000500296	2.64824	-0.723283	3.73654e-05	-0.343618	-0.720296
88691213	chr16:88691213:G:A	1.67924e-07	-1.3376e-10	-1.35022	1.78559e-05	-1.3376e-10	-1.40791	2.59847e-05	-1.3376e-10	-1.42715
88691234	chr16:88691234:C:T	1.16055e-07	-0.863831	-0.855833	0.000210793	1.95893	-0.898297	1.59736e-05	-1.01169	-0.90204
88691341	chr16:88691341:A:G	4.27845e-08	-1.22221	-1.49535	3.73747e-06	-1.47602	-1.49582	8.01887e-06	-1.10683	-1.49604
88691347	chr16:88691347:C:T	3.03549e-07	-0.74562	-0.0125632	0.000421977	2.04775	-0.293046	3.28241e-05	-0.867205	-0.326292
88691431	chr16:88691431:C:T	3.30055e-08	-1.58417	-1.39288	4.66197e-06	-1.3526	-1.39821	5.2747e-06	-1.60572	-1.41602
88691446	chr16:88691446:A:G	1.73223e-07	-1.3376e-10	-1.31915	1.82954e-05	-1.3376e-10	-1.3836	2.65478e-05	-1.3376e-10	-1.40572
88691463	chr16:88691463:G:A	1.57117e-07	-1.3376e-10	-1.41674	1.81552e-05	-1.3376e-10	-1.39129	2.72932e-05	-1.3376e-10	-1.37802
88691532	chr16:88691532:G:A	3.86525e-08	-1.32263	-1.49648	1.78785e-05	-0.0268558	-1.37979	6.26097e-06	-1.39902	-1.4513
88691710	chr16:88691710:T:A	1.77066e-07	-1.3376e-10	-1.2972	1.86219e-05	-1.3376e-10	-1.36591	2.69767e-05	-1.3376e-10	-1.38969
88691722	chr16:88691722:T:G	1.51316e-07	-1.3376e-10	-1.45436	1.72538e-05	-1.3376e-10	-1.44221	2.53258e-05	-1.3376e-10	-1.45284
88691983	chr16:88691983:G:A	2.05744e-07	-1.3376e-10	-1.1471	2.32334e-05	-1.3376e-10	-1.14465	3.45475e-05	-1.3376e-10	-1.14233
88692050	chr16:88692050:C:A	2.24677e-07	-0.639192	-0.419875	0.000377855	2.25601	-0.611749	2.7329e-05	-0.766081	-0.61063
88692110	chr16:88692110:C:T	7.07536e-08	-1.09647	-1.11805	4.45507e-05	0.183331	-0.676949	1.45927e-05	-1.14644	-0.857696
88692659	chr16:88692659:C:T	1.86343e-07	-1.3376e-10	-1.24614	1.92343e-05	-1.3376e-10	-1.33355	2.90555e-05	-1.3376e-10	-1.31545
88692930	chr16:88692930:C:T	1.77817e-07	-1.3376e-10	-1.29297	1.79971e-05	-1.3376e-10	-1.40004	2.77209e-05	-1.3376e-10	-1.36247
88693033	chr16:88693033:G:A	1.92606e-07	-0.670183	-0.5429	0.000298962	2.12452	-0.714447	2.362e-05	-0.809452	-0.713115
88693036	chr16:88693036:G:A	1.70171e-07	-0.785954	-0.55097	0.000244128	1.92862	-0.721174	2.12108e-05	-0.909047	-0.721103
88693244	chr16:88693244:C:T	1.46011e-07	-1.3376e-10	-1.49004	1.63588e-05	-1.3376e-10	-1.49548	2.42879e-05	-1.3376e-10	-1.49468
88693692	chr16:88693692:G:A	4.56154e-08	-1.16434	-1.48914	2.45636e-05	0.403432	-1.49241	7.58686e-06	-1.16897	-1.48927
88694113	chr16:88694113:C:T	1.50787e-07	-1.3376e-10	-1.45786	1.7315e-05	-1.3376e-10	-1.43868	2.54909e-05	-1.3376e-10	-1.44634
88694367	chr16:88694367:G:A	3.11891e-08	-1.55456	-1.4791	3.1742e-06	-1.64661	-1.48859	5.0948e-06	-1.57065	-1.48579
88694823	chr16:88694823:C:A	8.06804e-08	-0.695444	-1.38779	0.000299591	2.62288	-1.21071	1.41448e-05	-0.737437	-1.29788
88694874	chr16:88694874:G:A	3.52731e-08	-1.43063	-1.47997	1.22667e-05	-0.351213	-1.43214	5.7214e-06	-1.46861	-1.47184
88694987	chr16:88694987:C:T	2.10655e-06	-1.3376e-10	1.17908	0.000220332	-1.3376e-10	1.10489	0.000366812	-1.3376e-10	1.22019
88694993	chr16:88694993:G:A	2.75749e-07	-1.3376e-10	-0.854235	2.99111e-05	-1.3376e-10	-0.892018	4.63117e-05	-1.3376e-10	-0.849266
88695224	chr16:88695224:G:A	2.47341e-07	-0.96296	-4.74448e-10	1.90432e-05	-1.34354	-4.74448e-10	3.38136e-05	-1.1638	-4.74448e-10
88695421	chr16:88695421:C:T	1.93093e-07	-1.21056	-4.74448e-10	2.59538e-05	-1.03393	-4.74448e-10	2.90728e-05	-1.31486	-4.74448e-10
88695564	chr16:88695564:C:T	1.74454e-07	-1.3376e-10	-1.31207	1.89024e-05	-1.3376e-10	-1.35096	2.70129e-05	-1.3376e-10	-1.38835
88695626	chr16:88695626:T:C	3.46858e-07	-1.3376e-10	-0.624811	3.26734e-05	-1.3376e-10	-0.803685	5.29987e-05	-1.3376e-10	-0.714393
88695968	chr16:88695968:A:G	1.81811e-07	-1.3376e-10	-1.27076	2.80771e-05	-1.3376e-10	-0.955292	3.80759e-05	-1.3376e-10	-1.04508
88695969	chr16:88695969:CA:C	2.85543e-08	-1.64893	-1.47299	3.47439e-06	-1.54898	-1.49585	4.64376e-06	-1.65321	-1.49593
88696049	chr16:88696049:A:G	1.75949e-07	-1.3376e-10	-1.30354	2.67828e-05	-1.3376e-10	-1.00248	3.65137e-05	-1.3376e-10	-1.08697
88696096	chr16:88696096:G:A	1.4505e-07	-1.3376e-10	-1.49665	1.66609e-05	-1.3376e-10	-1.47718	2.45062e-05	-1.3376e-10	-1.48573
88696137	chr16:88696137:G:A	1.4896e-06	-1.3376e-10	0.832535	0.000184699	-1.3376e-10	0.928482	0.000302182	-1.3376e-10	1.02637
88696743	chr16:88696743:G:A	1.70326e-07	0.15459	-1.4906	0.000196661	2.40727	-1.41603	3.0652e-05	0.189106	-1.45107
88696909	chr16:88696909:C:T	2.29541e-07	-1.3376e-10	-1.03765	3.20045e-05	-1.3376e-10	-0.824369	4.44484e-05	-1.3376e-10	-0.890332
88697316	chr16:88697316:T:C	1.68302e-07	-1.3376e-10	-1.34797	1.87193e-05	-1.3376e-10	-1.36069	2.7581e-05	-1.3376e-10	-1.36753
88697360	chr16:88697360:C:T	4.38866e-07	-0.389534	-4.74448e-10	7.41407e-05	0.0157183	-4.74448e-10	6.40092e-05	-0.525634	-4.74448e-10
88697519	chr16:88697519:A:G	2.12931e-07	-1.3376e-10	-1.11276	2.23821e-05	-1.3376e-10	-1.18198	3.46856e-05	-1.3376e-10	-1.13833
88697733	chr16:88697733:C:T	1.46463e-07	-1.3376e-10	-1.48696	1.64902e-05	-1.3376e-10	-1.48748	2.43818e-05	-1.3376e-10	-1.49082
88697739	chr16:88697739:A:G	1.46602e-07	-1.3376e-10	-1.48601	1.65045e-05	-1.3376e-10	-1.48662	2.43988e-05	-1.3376e-10	-1.49013
88697797	chr16:88697797:C:T	1.60452e-07	-1.3376e-10	-1.39573	1.80277e-05	-1.3376e-10	-1.39834	2.63204e-05	-1.3376e-10	-1.41432
88698340	chr16:88698340:A:G	3.41809e-08	-1.45699	-1.48507	3.43736e-06	-1.63884	-1.41671	5.64738e-06	-1.53994	-1.41352
88698574	chr16:88698574:G:A	1.69442e-07	-1.3376e-10	-1.34122	1.81169e-05	-1.3376e-10	-1.3934	2.74393e-05	-1.3376e-10	-1.37268
88698766	chr16:88698766:T:G	2.50737e-07	-0.949322	-4.74448e-10	1.73811e-05	-1.43486	-4.74448e-10	3.674e-05	-1.0808	-4.74448e-10
88698955	chr16:88698955:G:A	8.78704e-07	-1.3376e-10	0.30472	9.71588e-05	-1.3376e-10	0.286101	0.000140985	-1.3376e-10	0.263995
88699517	chr16:88699517:C:T	2.62987e-07	-1.3376e-10	-0.901624	2.84525e-05	-1.3376e-10	-0.942011	4.35774e-05	-1.3376e-10	-0.910123
88699893	chr16:88699893:A:C	2.26707e-07	-1.3376e-10	-1.05007	2.42222e-05	-1.3376e-10	-1.10298	3.68827e-05	-1.3376e-10	-1.07692
88699978	chr16:88699978:G:A	4.39336e-07	-1.3376e-10	-0.388464	7.19286e-05	-1.3376e-10	-0.0145718	9.61599e-05	-1.3376e-10	-0.118649
88699987	chr16:88699987:A:C	3.65059e-08	-1.37967	-1.49659	1.14153e-05	-0.376885	-1.47841	5.79809e-06	-1.43196	-1.49517
88700556	chr16:88700556:C:T	4.28383e-08	-1.24464	-1.47165	3.14882e-06	-1.64775	-1.49547	6.77052e-06	-1.27634	-1.49574
88700565	chr16:88700565:G:C	1.04037e-07	-0.332363	-1.49662	0.000228313	2.63643	-1.49596	1.55991e-05	-0.442466	-1.49498
88700568	chr16:88700568:C:CT	1.40146e-07	-0.651396	-0.879644	0.000206477	2.03666	-0.996719	1.93673e-05	-0.743501	-0.977572
88701361	chr16:88701361:G:C	3.6299e-08	-1.6519	-1.23004	3.90937e-06	-1.64497	-1.2819	5.79968e-06	-1.65502	-1.27184
88701527	chr16:88701527:A:G	5.62039e-08	-1.31024	-1.1345	3.8457e-06	-1.65511	-1.28818	7.12011e-06	-1.42959	-1.29214
88701622	chr16:88701622:C:T	1.46734e-07	-1.3376e-10	-1.48511	1.64709e-05	-1.3376e-10	-1.48865	2.45172e-05	-1.3376e-10	-1.48529
88701690	chr16:88701690:G:A	9.49473e-08	-0.426914	-1.49349	0.000189296	2.44104	-1.48798	1.44088e-05	-0.530876	-1.48594
88701756	chr16:88701756:G:A	1.91068e-07	-1.3376e-10	-1.2211	2.41034e-05	-1.3376e-10	-1.10789	3.49491e-05	-1.3376e-10	-1.13077
88701856	chr16:88701856:C:T	1.53961e-07	-1.3376e-10	-1.43703	1.83627e-05	-1.3376e-10	-1.37992	2.70754e-05	-1.3376e-10	-1.38604
88702274	chr16:88702274:T:G	1.20353e-07	-0.794854	-0.888446	8.97596e-05	1.06784	-0.86095	2.0509e-05	-0.812792	-0.851007
88702623	chr16:88702623:T:C	1.47614e-07	-1.3376e-10	-1.47913	1.65762e-05	-1.3376e-10	-1.48228	2.48626e-05	-1.3376e-10	-1.4713
88702794	chr16:88702794:C:T	3.23466e-07	-1.3376e-10	-0.694634	3.98318e-05	-1.3376e-10	-0.605581	6.08154e-05	-1.3376e-10	-0.576818
88702805	chr16:88702805:A:G	4.31843e-07	-0.405665	-4.74448e-10	9.86706e-05	0.301541	-4.74448e-10	7.43826e-05	-0.375439	-4.74448e-10
88703121	chr16:88703121:G:A	9.87748e-08	-1.01091	-0.869975	6.02904e-06	-1.38667	-1.10699	1.3885e-05	-1.02133	-1.03252
88703135	chr16:88703135:G:A	1.20147e-07	-0.239428	-1.44558	9.91327e-06	-0.688624	-1.30775	2.10517e-05	-0.276058	-1.36162
88703142	chr16:88703142:G:A	1.40934e-07	-0.791068	-0.734366	1.25022e-05	-0.569682	-1.19466	1.56094e-05	-0.854266	-1.08252
88703180	chr16:88703180:G:A	1.10825e-07	-1.01739	-0.748385	7.48662e-06	-1.16124	-1.11589	1.42429e-05	-0.997684	-1.03072
88703350	chr16:88703350:G:A	3.96163e-07	-0.491901	-4.74448e-10	8.6958e-05	0.17518	-4.74448e-10	6.8189e-05	-0.462378	-4.74448e-10
88703626	chr16:88703626:C:T	3.12777e-08	-1.61547	-1.41535	3.42508e-06	-1.6508	-1.40832	5.3428e-06	-1.60918	-1.39973
88703816	chr16:88703816:A:T	2.30683e-07	-0.0709179	-0.961764	3.56455e-05	0.488535	-1.20516	2.62912e-05	-0.266411	-1.14902
88703840	chr16:88703840:C:T	6.45869e-08	-1.57028	-0.735433	5.36299e-06	-1.62465	-0.98607	8.93269e-06	-1.62899	-0.865954
88704169	chr16:88704169:C:A	4.40431e-08	-1.19729	-1.49127	3.53662e-06	-1.61757	-1.40951	6.56056e-06	-1.37061	-1.43297
88704213	chr16:88704213:T:C	1.81623e-06	0.674971	0.35582	0.000214597	0.608464	0.47005	0.000212992	0.207911	0.468682
88704363	chr16:88704363:C:T	5.5883e-07	-1.3376e-10	-0.147883	7.92527e-05	-1.3376e-10	0.0823961	0.000112823	-1.3376e-10	0.0411584
88704460	chr16:88704460:A:G	1.45308e-07	-1.3376e-10	-1.49487	1.77563e-05	-1.3376e-10	-1.4135	2.56718e-05	-1.3376e-10	-1.43927
88704646	chr16:88704646:C:T	7.84583e-08	-0.614889	-1.49627	4.64829e-06	-1.27465	-1.4791	1.1907e-05	-0.717751	-1.48979
88705638	chr16:88705638:T:C	1.89866e-07	-0.349712	-0.877697	4.66089e-05	0.585686	-1.03414	2.48396e-05	-0.475158	-0.997065
88706083	chr16:88706083:A:G	2.33985e-07	0.115771	-1.13424	1.92684e-05	-0.0914156	-1.24036	2.5772e-05	-0.224691	-1.21068
88706520	chr16:88706520:C:T	1.0284e-07	-1.10954	-0.731014	6.43637e-06	-1.59401	-0.834267	1.39528e-05	-1.2918	-0.757179
88706874	chr16:88706874:C:T	1.74888e-07	-1.3376e-10	-1.30958	1.9869e-05	-1.3376e-10	-1.30109	3.10565e-05	-1.3376e-10	-1.24885
88706942	chr16:88706942:G:A	1.45066e-07	-1.3376e-10	-1.49654	1.63413e-05	-1.3376e-10	-1.49655	2.42402e-05	-1.3376e-10	-1.49665
88707006	chr16:88707006:G:T	7.04635e-08	-0.861394	-1.35724	3.84323e-06	-1.50132	-1.44262	8.6043e-06	-1.11256	-1.41984
88707330	chr16:88707330:C:T	6.90721e-08	-0.992883	-1.24569	3.92854e-06	-1.54721	-1.37477	8.59693e-06	-1.18951	-1.34374
88707951	chr16:88707951:C:T	1.45318e-07	-1.3376e-10	-1.4948	1.63991e-05	-1.3376e-10	-1.49302	2.42557e-05	-1.3376e-10	-1.49601
88708105	chr16:88708105:C:T	1.45169e-07	-1.3376e-10	-1.49583	1.63536e-05	-1.3376e-10	-1.4958	2.4252e-05	-1.3376e-10	-1.49616
88708117	chr16:88708117:A:G	1.85935e-07	-1.0161	-0.232229	3.5989e-05	-0.196584	-0.510448	2.41922e-05	-1.09876	-0.399867
88708144	chr16:88708144:C:T	1.09563e-07	-0.874596	-0.902632	5.65537e-06	-1.49104	-1.0666	1.29344e-05	-1.08969	-1.03508
88708161	chr16:88708161:A:C	6.07755e-08	-1.24763	-1.11891	1.20221e-05	-0.565257	-1.23824	8.69498e-06	-1.316	-1.20591
88708300	chr16:88708300:G:A	1.56903e-07	-1.3376e-10	-1.4181	1.86059e-05	-1.3376e-10	-1.36677	2.71822e-05	-1.3376e-10	-1.3821
88708421	chr16:88708421:T:A	9.29633e-07	-1.3376e-10	0.361062	7.84415e-05	-1.3376e-10	0.0721073	0.00012488	-1.3376e-10	0.142692
88708422	chr16:88708422:G:GCCCA	9.24765e-07	-1.3376e-10	0.355812	7.79991e-05	-1.3376e-10	0.0664513	0.000124189	-1.3376e-10	0.137143
88708463	chr16:88708463:A:G	5.6127e-08	-1.06783	-1.37828	3.78138e-06	-1.52094	-1.43921	8.31896e-06	-1.14591	-1.42021
88708627	chr16:88708627:A:G	1.51186e-07	-1.3376e-10	-1.45522	1.74185e-05	-1.3376e-10	-1.43271	2.60877e-05	-1.3376e-10	-1.4232
88708791	chr16:88708791:T:C	3.34735e-06	-1.3376e-10	1.6422	0.000306425	-1.3376e-10	1.43473	0.000458214	-1.3376e-10	1.44268
88708846	chr16:88708846:G:A	3.71277e-08	-1.37126	-1.48811	3.18876e-06	-1.6524	-1.47822	5.49546e-06	-1.49296	-1.48778
88709260	chr16:88709260:T:TG	1.90765e-07	-1.3376e-10	-1.22268	1.99147e-05	-1.3376e-10	-1.29879	3.1581e-05	-1.3376e-10	-1.23211
88709417	chr16:88709417:G:A	1.48573e-07	-1.3376e-10	-1.47265	1.70529e-05	-1.3376e-10	-1.45393	2.54912e-05	-1.3376e-10	-1.44633
88709438	chr16:88709438:G:A	1.58473e-07	-1.3376e-10	-1.40814	1.71243e-05	-1.3376e-10	-1.44975	2.56594e-05	-1.3376e-10	-1.43975
88709513	chr16:88709513:G:A	1.65333e-07	-1.3376e-10	-1.36576	1.77276e-05	-1.3376e-10	-1.41512	2.74838e-05	-1.3376e-10	-1.37106
88709526	chr16:88709526:G:A	1.62297e-07	-1.3376e-10	-1.3843	1.7333e-05	-1.3376e-10	-1.43763	2.61565e-05	-1.3376e-10	-1.42056
88709584	chr16:88709584:T:G	1.36778e-07	-1.26694	-0.288426	8.25571e-06	-1.63412	-0.545217	1.61465e-05	-1.41247	-0.490486
88709616	chr16:88709616:C:T	2.76977e-06	-1.3376e-10	1.45279	0.000422511	-1.3376e-10	1.75597	0.000591286	-1.3376e-10	1.69764
88709728	chr16:88709728:G:A	1.50077e-07	-1.3376e-10	-1.46258	1.72759e-05	-1.3376e-10	-1.44094	2.58481e-05	-1.3376e-10	-1.43243
88709889	chr16:88709889:T:C	4.65786e-08	-1.13601	-1.49658	1.15105e-05	-0.377168	-1.46982	7.49775e-06	-1.18961	-1.48045
88710053	chr16:88710053:T:C	1.50348e-07	-1.3376e-10	-1.46077	1.65448e-05	-1.3376e-10	-1.48417	2.46823e-05	-1.3376e-10	-1.47858
88710300	chr16:88710300:C:T	1.47519e-07	-1.3376e-10	-1.47977	1.7049e-05	-1.3376e-10	-1.45415	2.50761e-05	-1.3376e-10	-1.46275
88710397	chr16:88710397:C:T	1.58781e-07	-1.3376e-10	-1.4062	1.86732e-05	-1.3376e-10	-1.36316	2.72806e-05	-1.3376e-10	-1.37849
88710577	chr16:88710577:A:G	2.06839e-06	-1.3376e-10	1.1608	0.000309293	-1.3376e-10	1.44404	0.000433999	-1.3376e-10	1.38838
88710620	chr16:88710620:C:G	2.43911e-06	-1.3376e-10	1.32566	0.000364499	-1.3376e-10	1.60828	0.000510872	-1.3376e-10	1.55146
88710881	chr16:88710881:G:A	4.50865e-07	-1.3376e-10	-0.36256	5.57992e-05	-1.3376e-10	-0.268486	7.78872e-05	-1.3376e-10	-0.3294
88711280	chr16:88711280:G:A	1.57609e-07	-1.3376e-10	-1.41361	2.17709e-05	-1.3376e-10	-1.20967	3.06154e-05	-1.3376e-10	-1.26316
88711346	chr16:88711346:C:T	2.03367e-07	-0.229144	-0.92957	3.21498e-05	0.489387	-1.30923	1.83176e-05	-0.494744	-1.28205
88711759	chr16:88711759:T:C	3.31622e-08	-1.47707	-1.49524	3.1269e-06	-1.65378	-1.49642	5.03158e-06	-1.57231	-1.49662
88711852	chr16:88711852:C:T	1.61112e-07	-1.3376e-10	-1.39163	1.71653e-05	-1.3376e-10	-1.44736	2.56897e-05	-1.3376e-10	-1.43857
88712019	chr16:88712019:GC:G	2.10123e-07	-1.3376e-10	-1.12604	2.45269e-05	-1.3376e-10	-1.09048	3.78214e-05	-1.3376e-10	-1.05179
88712152	chr16:88712152:C:T	2.1636e-06	-1.3376e-10	1.2058	0.000202825	-1.3376e-10	1.0221	0.000302651	-1.3376e-10	1.02792
88712207	chr16:88712207:G:A	2.83858e-08	-1.63479	-1.49305	4.97618e-06	-1.19124	-1.49434	4.9067e-06	-1.59979	-1.49427
88712406	chr16:88712406:G:C	1.4983e-07	-1.3376e-10	-1.46423	1.64828e-05	-1.3376e-10	-1.48793	2.45694e-05	-1.3376e-10	-1.48316
88712414	chr16:88712414:G:A	1.52178e-07	-1.3376e-10	-1.44867	1.65524e-05	-1.3376e-10	-1.48371	2.47037e-05	-1.3376e-10	-1.47771
88712423	chr16:88712423:C:T	1.45558e-07	-0.280617	-1.21254	3.43737e-05	0.674758	-1.42771	1.84767e-05	-0.391802	-1.37635
88712526	chr16:88712526:C:T	1.22119e-07	-0.295703	-1.37303	2.48705e-05	0.414026	-1.49059	1.41446e-05	-0.553123	-1.4822
88712669	chr16:88712669:G:A	3.19716e-07	-1.3376e-10	-0.706294	3.41695e-05	-1.3376e-10	-0.758912	5.22734e-05	-1.3376e-10	-0.728173
88712690	chr16:88712690:C:T	1.56403e-07	-1.3376e-10	-1.42129	1.68246e-05	-1.3376e-10	-1.46741	2.51111e-05	-1.3376e-10	-1.46135
88712724	chr16:88712724:C:T	4.28565e-08	-1.25089	-1.46499	3.22952e-06	-1.63066	-1.48725	6.05601e-06	-1.40204	-1.48157
88713682	chr16:88713682:G:A	3.05456e-08	-1.58625	-1.46825	3.15508e-06	-1.65161	-1.48963	4.77757e-06	-1.63615	-1.48458
88713820	chr16:88713820:C:T	1.46382e-07	-1.3376e-10	-1.48751	1.64994e-05	-1.3376e-10	-1.48692	2.45109e-05	-1.3376e-10	-1.48554
88713821	chr16:88713821:G:A	3.54901e-07	-1.3376e-10	-0.601888	3.78887e-05	-1.3376e-10	-0.655594	5.80429e-05	-1.3376e-10	-0.623479
88714110	chr16:88714110:A:G	2.09512e-07	-1.05179	-0.0771549	4.09619e-05	-0.258333	-0.319271	2.96705e-05	-1.12726	-0.167246
88714546	chr16:88714546:C:T	1.64681e-07	-1.3376e-10	-1.36972	2.33991e-05	-1.3376e-10	-1.13755	3.28084e-05	-1.3376e-10	-1.19398
88714606	chr16:88714606:G:A	1.60097e-07	-1.3376e-10	-1.39795	1.71168e-05	-1.3376e-10	-1.45018	2.55724e-05	-1.3376e-10	-1.44315
88714654	chr16:88714654:G:A	1.5962e-07	-1.3376e-10	-1.40093	1.70526e-05	-1.3376e-10	-1.45395	2.55093e-05	-1.3376e-10	-1.44562
88714665	chr16:88714665:G:A	4.50969e-08	-1.43272	-1.23219	7.5801e-06	-0.925914	-1.33881	7.63693e-06	-1.3639	-1.28776
88714717	chr16:88714717:T:C	1.23573e-07	-0.931124	-0.72577	2.57219e-05	-0.162806	-0.880096	1.75686e-05	-1.03681	-0.781739
88714732	chr16:88714732:C:T	3.13191e-07	-1.3376e-10	-0.726916	3.62633e-05	-1.3376e-10	-0.69944	5.61947e-05	-1.3376e-10	-0.655839
88714812	chr16:88714812:C:T	1.45072e-07	-1.3376e-10	-1.4965	1.65523e-05	-1.3376e-10	-1.48372	2.44458e-05	-1.3376e-10	-1.4882
88714834	chr16:88714834:G:A	1.36537e-06	-1.3376e-10	0.745455	0.000141509	-1.3376e-10	0.662116	0.000199003	-1.3376e-10	0.608657
88715011	chr16:88715011:A:G	1.27341e-07	-0.775882	-0.850977	3.07259e-05	0.118482	-0.983621	1.85366e-05	-0.862989	-0.901925
88715126	chr16:88715126:C:T	3.78171e-08	-1.53498	-1.30599	3.45718e-06	-1.63389	-1.41591	5.53702e-06	-1.61075	-1.36245
88715150	chr16:88715150:G:A	1.58129e-07	-0.536291	-0.874028	2.32152e-05	0.130226	-1.27566	1.47968e-05	-0.743956	-1.24629
88715435	chr16:88715435:G:A	1.45713e-07	-1.3376e-10	-1.49209	1.67918e-05	-1.3376e-10	-1.46936	2.46634e-05	-1.3376e-10	-1.47934
88715591	chr16:88715591:G:A	2.16117e-07	-1.3376e-10	-1.09791	2.2375e-05	-1.3376e-10	-1.1823	3.23914e-05	-1.3376e-10	-1.20677
88715641	chr16:88715641:C:T	3.38206e-07	-1.3376e-10	-0.650071	3.62172e-05	-1.3376e-10	-0.700711	5.54863e-05	-1.3376e-10	-0.668525
88715671	chr16:88715671:G:A	1.59881e-07	-0.385491	-1.0138	2.89819e-05	0.331152	-1.25473	1.7404e-05	-0.615363	-1.2126
88716097	chr16:88716097:G:A	1.45843e-07	-1.3376e-10	-1.4912	1.64284e-05	-1.3376e-10	-1.49124	2.42589e-05	-1.3376e-10	-1.49588
88716268	chr16:88716268:A:G	3.62417e-07	-0.681791	0.100859	8.68585e-05	0.261865	-0.0878306	5.27487e-05	-0.752319	0.0331983
88716447	chr16:88716447:G:A	5.35387e-08	-1.36729	-1.12604	4.53054e-06	-1.5454	-1.234	7.25155e-06	-1.47348	-1.22996
88716692	chr16:88716692:T:C	7.01365e-07	0.847302	-0.768001	0.000781361	3.21192	-0.841131	0.000103777	0.756784	-0.799205
88716825	chr16:88716825:C:T	1.51847e-07	-1.3376e-10	-1.45085	1.79848e-05	-1.3376e-10	-1.40072	2.61967e-05	-1.3376e-10	-1.41903
88716881	chr16:88716881:G:A	1.65735e-07	-1.36334	-4.74448e-10	1.47088e-05	-1.6018	-4.74448e-10	2.75687e-05	-1.36798	-4.74448e-10
88716965	chr16:88716965:C:T	6.33966e-08	-1.20905	-1.11527	4.66552e-06	-1.53599	-1.21405	1.01043e-05	-1.2076	-1.1641
88717041	chr16:88717041:C:G	1.54041e-06	2.35487	-1.48879	0.0123567	6.61286	-1.48115	0.000160023	1.87457	-1.48391
88717113	chr16:88717113:T:C	2.56955e-07	-0.274274	-0.650552	8.40036e-05	0.899989	-0.759376	3.21395e-05	-0.518006	-0.69657
88717330	chr16:88717330:A:G	1.25125e-07	-0.84306	-0.801355	2.76344e-05	-0.104145	-0.867039	1.81402e-05	-0.968161	-0.81837
88717495	chr16:88717495:A:G	5.17034e-07	1.18011	-1.40573	0.000585378	3.50771	-1.42569	5.57375e-05	0.741491	-1.4055
88717501	chr16:88717501:C:T	4.56349e-08	-1.31358	-1.33947	3.6885e-06	-1.58747	-1.39756	7.4204e-06	-1.31306	-1.36737
88717598	chr16:88717598:G:A	1.56427e-07	-1.42114	-4.74448e-10	1.49412e-05	-1.58613	-4.74448e-10	2.4282e-05	-1.49492	-4.74448e-10
88717704	chr16:88717704:A:G	1.45048e-07	-1.3376e-10	-1.49666	1.64866e-05	-1.3376e-10	-1.4877	2.4368e-05	-1.3376e-10	-1.49139
88717846	chr16:88717846:C:G	1.95703e-07	-1.3376e-10	-1.19713	2.39455e-05	-1.3376e-10	-1.11447	3.52247e-05	-1.3376e-10	-1.12291
88717926	chr16:88717926:A:G	3.69638e-07	0.928625	-1.48983	0.000676954	3.63416	-1.4068	4.1879e-05	0.499743	-1.44962
88718047	chr16:88718047:C:T	2.4531e-07	0.343362	-1.31457	0.000271877	2.57041	-1.25531	4.00963e-05	0.264375	-1.25775
88718110	chr16:88718110:C:T	1.67607e-07	-1.3376e-10	-1.3521	1.69856e-05	-1.3376e-10	-1.45788	2.56162e-05	-1.3376e-10	-1.44143
88718201	chr16:88718201:C:T	2.59941e-06	-1.3376e-10	1.38931	0.000282001	-1.3376e-10	1.35167	0.000470982	-1.3376e-10	1.47016
88718363	chr16:88718363:C:T	1.31969e-07	-1.59116	-4.74448e-10	1.39737e-05	-1.65307	-4.74448e-10	2.11797e-05	-1.63162	-4.74448e-10
88718525	chr16:88718525:G:A	1.45591e-07	-1.3376e-10	-1.49292	1.64158e-05	-1.3376e-10	-1.492	2.43785e-05	-1.3376e-10	-1.49096
88718539	chr16:88718539:G:A	4.37673e-08	-1.29778	-1.39706	3.55267e-06	-1.58034	-1.44221	7.1679e-06	-1.29615	-1.4189
88718718	chr16:88718718:A:G	1.50074e-06	2.25825	-1.41826	0.00989821	6.3807	-1.47083	0.000172283	1.92403	-1.45955
88718727	chr16:88718727:G:GAGAC	2.61407e-07	-1.3376e-10	-0.907651	3.96637e-05	-1.3376e-10	-0.60981	5.38959e-05	-1.3376e-10	-0.697607
88718820	chr16:88718820:ACCT:A	3.14616e-07	-1.3376e-10	-0.722374	3.38024e-05	-1.3376e-10	-0.769715	5.16531e-05	-1.3376e-10	-0.740111
88718878	chr16:88718878:TTATTTTTTTG:T	3.15346e-08	-1.53118	-1.49147	5.41108e-06	-1.11795	-1.48384	5.63396e-06	-1.47106	-1.48479
88719655	chr16:88719655:C:T	5.10491e-08	-1.16704	-1.3739	3.86765e-06	-1.51317	-1.42443	8.34212e-06	-1.16363	-1.39971
88719831	chr16:88719831:G:A	1.5188e-07	-1.3376e-10	-1.45064	1.79964e-05	-1.3376e-10	-1.40007	2.61834e-05	-1.3376e-10	-1.41954
88719837	chr16:88719837:C:T	1.62364e-07	-1.3376e-10	-1.38389	1.91717e-05	-1.3376e-10	-1.33681	2.85585e-05	-1.3376e-10	-1.33271
88719906	chr16:88719906:G:A	1.50183e-07	-1.46187	-4.74448e-10	1.69378e-05	-1.4607	-4.74448e-10	2.33275e-05	-1.53503	-4.74448e-10
88720006	chr16:88720006:G:A	3.37682e-07	-1.3376e-10	-0.651625	3.84036e-05	-1.3376e-10	-0.642094	5.94235e-05	-1.3376e-10	-0.599971
88720481	chr16:88720481:G:A	1.64784e-07	-1.3376e-10	-1.36909	1.97439e-05	-1.3376e-10	-1.3074	2.83349e-05	-1.3376e-10	-1.34057
88720506	chr16:88720506:C:T	1.46206e-07	-1.3376e-10	-1.48871	1.66058e-05	-1.3376e-10	-1.48049	2.47529e-05	-1.3376e-10	-1.47572
88720980	chr16:88720980:C:T	1.07553e-07	-1.38157	-0.414176	2.28934e-05	-0.61107	-0.548325	1.61134e-05	-1.43236	-0.472646
88721199	chr16:88721199:CCTT:C	2.94013e-07	0.673291	-1.4634	0.000244411	2.69192	-1.48331	4.28087e-05	0.547153	-1.47507
88721827	chr16:88721827:G:A	1.66779e-07	-1.35706	-4.74448e-10	1.92785e-05	-1.33125	-4.74448e-10	2.56556e-05	-1.4399	-4.74448e-10
88722069	chr16:88722069:A:G	2.64951e-07	-1.15088	0.256694	6.03004e-05	-0.212484	0.0215766	3.4527e-05	-1.2387	0.0957791
88722153	chr16:88722153:T:C	1.5633e-07	-1.3376e-10	-1.42176	1.97204e-05	-1.3376e-10	-1.30859	2.79805e-05	-1.3376e-10	-1.35315
88722301	chr16:88722301:T:C	1.79265e-07	-1.3376e-10	-1.28486	2.32071e-05	-1.3376e-10	-1.14579	3.2758e-05	-1.3376e-10	-1.19551
88722495	chr16:88722495:T:G	5.28329e-08	-1.45081	-1.05578	1.16525e-05	-0.761465	-1.07326	8.28995e-06	-1.51141	-1.05821
88722526	chr16:88722526:A:G	1.50541e-06	1.95335	-1.11026	0.00957308	5.94676	-1.07029	0.000192306	1.65421	-1.07978
88722530	chr16:88722530:G:A	3.79155e-07	0.177565	-0.713349	5.68954e-05	0.790612	-1.03964	3.31177e-05	-0.195682	-0.988911
88722552	chr16:88722552:C:A	1.90051e-07	-0.216012	-1.01042	4.63981e-05	0.563518	-1.01651	2.25113e-05	-0.513379	-1.05726
88722588	chr16:88722588:C:T	1.85307e-07	-1.3376e-10	-1.25171	2.04516e-05	-1.3376e-10	-1.27219	3.16706e-05	-1.3376e-10	-1.22927
88723115	chr16:88723115:C:T	1.88176e-07	-1.3376e-10	-1.23635	2.07809e-05	-1.3376e-10	-1.25621	3.17179e-05	-1.3376e-10	-1.22778
88723381	chr16:88723381:G:C	1.57884e-07	-1.3376e-10	-1.41187	1.68383e-05	-1.3376e-10	-1.46659	2.50519e-05	-1.3376e-10	-1.46371
88723769	chr16:88723769:G:A	1.47179e-07	-1.3376e-10	-1.48208	1.71231e-05	-1.3376e-10	-1.44982	2.50743e-05	-1.3376e-10	-1.46282
88724388	chr16:88724388:G:C	1.65041e-07	-1.3376e-10	-1.36753	2.42432e-05	-1.3376e-10	-1.10211	3.33582e-05	-1.3376e-10	-1.17736
88724556	chr16:88724556:G:C	3.38578e-07	0.401059	-1.05003	9.23128e-05	1.27499	-1.04005	3.89747e-05	0.0798869	-1.10163
88724853	chr16:88724853:A:G	1.58083e-07	-1.3376e-10	-1.41061	2.32726e-05	-1.3376e-10	-1.14297	3.11815e-05	-1.3376e-10	-1.24484
88725050	chr16:88725050:G:A	1.3453e-07	-0.0754458	-1.4965	6.49886e-05	1.31457	-1.43061	2.16615e-05	-0.146772	-1.46235
88725160	chr16:88725160:G:A	1.79702e-07	-1.3376e-10	-1.28243	2.03901e-05	-1.3376e-10	-1.27519	2.99303e-05	-1.3376e-10	-1.28579
88725198	chr16:88725198:A:G	2.09724e-07	-1.3376e-10	-1.12794	2.50772e-05	-1.3376e-10	-1.06829	3.69039e-05	-1.3376e-10	-1.07634
88725289	chr16:88725289:T:C	6.57657e-08	-0.795341	-1.49229	1.10598e-05	-0.395311	-1.49161	8.64786e-06	-1.03765	-1.4897
88725295	chr16:88725295:G:A	3.54204e-08	-1.45174	-1.4547	3.12419e-06	-1.65459	-1.49648	5.15032e-06	-1.54974	-1.49586
88725300	chr16:88725300:G:A	1.93656e-07	-1.20764	-4.74448e-10	2.91186e-05	-0.91887	-4.74448e-10	3.42005e-05	-1.15242	-4.74448e-10
88725346	chr16:88725346:G:A	1.32267e-07	-1.5889	-4.74448e-10	1.39841e-05	-1.65232	-4.74448e-10	2.224e-05	-1.58277	-4.74448e-10
88725355	chr16:88725355:G:A	1.77095e-07	-1.3376e-10	-1.29704	2.30574e-05	-1.3376e-10	-1.15226	3.23219e-05	-1.3376e-10	-1.20892
88725639	chr16:88725639:A:G	9.50026e-08	-1.48075	-0.439073	2.06204e-05	-0.857412	-0.406553	1.79289e-05	-1.43089	-0.367358
88725843	chr16:88725843:T:G	5.5879e-07	-0.147953	-4.74448e-10	0.000133738	0.605634	-4.74448e-10	9.59755e-05	-0.120568	-4.74448e-10
88726121	chr16:88726121:G:A	4.743e-07	-0.311888	-4.74448e-10	0.000109205	0.402977	-4.74448e-10	8.15071e-05	-0.28397	-4.74448e-10
88726122	chr16:88726122:G:A	1.75139e-07	-1.3376e-10	-1.30815	1.8878e-05	-1.3376e-10	-1.35225	2.85072e-05	-1.3376e-10	-1.33451
88726183	chr16:88726183:C:G	1.90442e-07	-1.3376e-10	-1.22438	2.18907e-05	-1.3376e-10	-1.20418	3.27081e-05	-1.3376e-10	-1.19704
88726324	chr16:88726324:C:T	2.02779e-07	-1.3376e-10	-1.16161	2.33348e-05	-1.3376e-10	-1.1403	3.48892e-05	-1.3376e-10	-1.13248
88726487	chr16:88726487:C:G	3.32786e-08	-1.56282	-1.40599	3.18081e-06	-1.64197	-1.49114	4.88135e-06	-1.61633	-1.48291
88726969	chr16:88726969:G:A	1.4972e-07	-1.3376e-10	-1.46496	1.93582e-05	-1.3376e-10	-1.32713	2.76148e-05	-1.3376e-10	-1.36631
88727131	chr16:88727131:T:C	1.52476e-07	-1.3376e-10	-1.44672	1.669e-05	-1.3376e-10	-1.47544	2.50693e-05	-1.3376e-10	-1.46302
88727213	chr16:88727213:C:T	1.45072e-07	-1.3376e-10	-1.49649	1.63511e-05	-1.3376e-10	-1.49595	2.42506e-05	-1.3376e-10	-1.49622
88727224	chr16:88727224:A:G	2.17932e-07	-1.3376e-10	-1.08955	3.71976e-05	-1.3376e-10	-0.674002	4.9386e-05	-1.3376e-10	-0.784994
88727267	chr16:88727267:C:G	1.47109e-07	-1.3376e-10	-1.48255	1.70915e-05	-1.3376e-10	-1.45166	2.50488e-05	-1.3376e-10	-1.46383
88727285	chr16:88727285:G:T	1.45154e-07	-1.3376e-10	-1.49593	1.66646e-05	-1.3376e-10	-1.47696	2.47055e-05	-1.3376e-10	-1.47763
88727375	chr16:88727375:G:A	1.6764e-07	-1.3376e-10	-1.35191	2.04306e-05	-1.3376e-10	-1.27321	2.92485e-05	-1.3376e-10	-1.30883
88727386	chr16:88727386:A:C	4.84038e-07	-1.3376e-10	-0.291565	5.07484e-05	-1.3376e-10	-0.363367	6.86734e-05	-1.3376e-10	-0.455298
88727435	chr16:88727435:C:T	5.24232e-08	-1.03935	-1.47503	1.07286e-05	-0.51852	-1.39882	7.81593e-06	-1.21749	-1.41101
88727464	chr16:88727464:T:C	2.96924e-08	-1.61367	-1.46917	4.5248e-06	-1.35598	-1.42469	5.26194e-06	-1.57964	-1.44452
88727502	chr16:88727502:C:T	3.07594e-08	-1.64853	-1.399	3.65155e-06	-1.63925	-1.35584	5.20502e-06	-1.64942	-1.38562
88728228	chr16:88728228:G:C	1.03266e-06	-1.3376e-10	0.466163	0.000113089	-1.3376e-10	0.437926	0.000170271	-1.3376e-10	0.452733
88728313	chr16:88728313:G:A	1.46561e-07	-1.3376e-10	-1.48628	1.6937e-05	-1.3376e-10	-1.46074	2.54476e-05	-1.3376e-10	-1.44804
88729869	chr16:88729869:G:T	3.34087e-07	-1.3376e-10	-0.662326	3.44625e-05	-1.3376e-10	-0.750374	5.3236e-05	-1.3376e-10	-0.709925
88730113	chr16:88730113:C:G	1.64514e-07	-1.3376e-10	-1.37073	1.85264e-05	-1.3376e-10	-1.37105	2.76353e-05	-1.3376e-10	-1.36557
88730427	chr16:88730427:G:A	1.74726e-07	-1.3376e-10	-1.31051	2.00245e-05	-1.3376e-10	-1.29329	2.98772e-05	-1.3376e-10	-1.28756
88730702	chr16:88730702:C:G	3.35963e-08	-1.65138	-1.30794	5.65199e-06	-1.42542	-1.13281	6.40187e-06	-1.65072	-1.17735
88730756	chr16:88730756:T:A	1.45976e-07	-1.3376e-10	-1.49029	1.63422e-05	-1.3376e-10	-1.4965	2.42509e-05	-1.3376e-10	-1.49621
88730846	chr16:88730846:T:C	1.52954e-07	-1.3376e-10	-1.44359	1.74508e-05	-1.3376e-10	-1.43086	2.60396e-05	-1.3376e-10	-1.42504
88730863	chr16:88730863:G:A	1.51032e-07	-1.3376e-10	-1.45624	1.66157e-05	-1.3376e-10	-1.4799	2.45479e-05	-1.3376e-10	-1.48404
88731033	chr16:88731033:C:T	1.86414e-07	-1.3376e-10	-1.24576	1.94075e-05	-1.3376e-10	-1.32459	2.96275e-05	-1.3376e-10	-1.29596
88731064	chr16:88731064:G:T	3.67636e-08	-1.38662	-1.4826	3.22417e-06	-1.6418	-1.47777	5.58819e-06	-1.48883	-1.47517
88731101	chr16:88731101:C:T	1.90526e-07	-1.22394	-4.74448e-10	2.20266e-05	-1.19799	-4.74448e-10	2.86201e-05	-1.33055	-4.74448e-10
88731205	chr16:88731205:C:G	2.99347e-07	-1.3376e-10	-0.772125	3.27303e-05	-1.3376e-10	-0.801945	4.76169e-05	-1.3376e-10	-0.821474
88731208	chr16:88731208:G:A	1.4869e-07	-1.3376e-10	-1.47187	1.6461e-05	-1.3376e-10	-1.48925	2.43553e-05	-1.3376e-10	-1.49191
88731233	chr16:88731233:A:T	1.882e-07	-1.3376e-10	-1.23622	2.23555e-05	-1.3376e-10	-1.18317	3.30066e-05	-1.3376e-10	-1.18795
88731518	chr16:88731518:A:G	7.45682e-08	-0.92687	-1.23514	1.40268e-05	-0.344733	-1.30455	9.63106e-06	-1.10406	-1.31561
88731574	chr16:88731574:G:C	1.73771e-07	-1.3376e-10	-1.31599	2.67457e-05	-1.3376e-10	-1.00387	3.6367e-05	-1.3376e-10	-1.091
88731773	chr16:88731773:G:A	1.47375e-07	-1.3376e-10	-1.48075	1.63883e-05	-1.3376e-10	-1.49368	2.42738e-05	-1.3376e-10	-1.49526
88732192	chr16:88732192:C:T	1.62155e-07	-1.3376e-10	-1.38518	1.84849e-05	-1.3376e-10	-1.37329	2.75389e-05	-1.3376e-10	-1.36906
88732194	chr16:88732194:G:A	1.56689e-07	-1.3376e-10	-1.41947	1.70555e-05	-1.3376e-10	-1.45377	2.51295e-05	-1.3376e-10	-1.46062
88732217	chr16:88732217:C:T	1.69531e-07	-1.3376e-10	-1.34069	2.55814e-05	-1.3376e-10	-1.04838	3.4948e-05	-1.3376e-10	-1.1308
88732227	chr16:88732227:C:T	1.90234e-07	-1.22547	-4.74448e-10	1.68725e-05	-1.46456	-4.74448e-10	2.75281e-05	-1.36945	-4.74448e-10
88732310	chr16:88732310:G:A	8.91088e-08	-0.643138	-1.34073	9.81725e-06	-0.582243	-1.42386	1.41109e-05	-0.644874	-1.39284
88732323	chr16:88732323:T:C	1.52091e-07	-1.3376e-10	-1.44925	2.0943e-05	-1.3376e-10	-1.24844	2.97423e-05	-1.3376e-10	-1.29209
88732597	chr16:88732597:T:C	1.51179e-07	-1.3376e-10	-1.45526	2.06461e-05	-1.3376e-10	-1.26272	2.93605e-05	-1.3376e-10	-1.30501
88732830	chr16:88732830:T:C	2.85239e-08	-1.6416	-1.48139	3.12325e-06	-1.65534	-1.49603	4.6545e-06	-1.65038	-1.49645
88732880	chr16:88732880:G:A	6.17473e-07	1.44748	-1.49557	0.000186559	2.42673	-1.48823	7.43906e-05	1.12055	-1.49588
88732894	chr16:88732894:G:C	2.36981e-07	-1.3376e-10	-1.00575	2.48281e-05	-1.3376e-10	-1.07827	3.81053e-05	-1.3376e-10	-1.04431
88732904	chr16:88732904:A:T	1.55481e-07	-1.3376e-10	-1.4272	1.87851e-05	-1.3376e-10	-1.35718	2.79856e-05	-1.3376e-10	-1.35297
88733009	chr16:88733009:G:C	5.06482e-07	1.2327	-1.47894	0.000144827	2.15025	-1.46495	5.94241e-05	0.881311	-1.48127
88733552	chr16:88733552:C:A	3.90982e-06	-1.3376e-10	1.79752	0.000421642	-1.3376e-10	1.75391	0.00070263	-1.3376e-10	1.87017
88733714	chr16:88733714:C:G	1.46438e-07	-1.3376e-10	-1.48713	1.87979e-05	-1.3376e-10	-1.3565	2.69931e-05	-1.3376e-10	-1.38908
88733887	chr16:88733887:C:T	9.49593e-08	-0.52328	-1.397	2.09568e-05	0.195097	-1.44288	1.28808e-05	-0.721571	-1.40735
88734069	chr16:88734069:G:A	3.19549e-08	-1.5211	-1.4883	5.34247e-06	-1.13478	-1.47977	5.64326e-06	-1.46971	-1.48449
88734175	chr16:88734175:G:A	1.85228e-07	-1.3376e-10	-1.25214	2.05197e-05	-1.3376e-10	-1.26886	2.94617e-05	-1.3376e-10	-1.30157
88734262	chr16:88734262:G:C	4.82539e-08	-1.2119	-1.38535	9.85846e-06	-0.64598	-1.35594	9.2371e-06	-1.11887	-1.34257
88734285	chr16:88734285:C:T	4.83417e-08	-1.20947	-1.38596	9.86268e-06	-0.644512	-1.35698	9.25612e-06	-1.11572	-1.34366
88734377	chr16:88734377:C:T	4.36654e-08	-1.20202	-1.49515	8.71465e-06	-0.636134	-1.48911	8.09821e-06	-1.10741	-1.48561
88734406	chr16:88734406:G:A	3.645e-08	-1.3918	-1.48598	6.55737e-06	-0.93325	-1.47641	6.64957e-06	-1.31946	-1.47065
88734505	chr16:88734505:C:T	3.62352e-08	-1.41429	-1.4694	7.1419e-06	-0.991146	-1.33312	7.18779e-06	-1.34187	-1.37041
88734543	chr16:88734543:G:A	4.72037e-06	-1.3376e-10	1.98591	0.000763368	-1.3376e-10	2.34749	0.00106321	-1.3376e-10	2.28439
88735000	chr16:88735000:C:T	3.73697e-07	-1.3376e-10	-0.550283	3.88975e-05	-1.3376e-10	-0.629315	6.17994e-05	-1.3376e-10	-0.560767
88735021	chr16:88735021:G:A	1.7045e-07	-1.3376e-10	-1.33529	2.05703e-05	-1.3376e-10	-1.2664	2.94827e-05	-1.3376e-10	-1.30086
88735049	chr16:88735049:G:A	1.70288e-07	-1.3376e-10	-1.33623	2.57428e-05	-1.3376e-10	-1.04209	3.51428e-05	-1.3376e-10	-1.12524
88735348	chr16:88735348:G:A	1.62456e-07	-1.3376e-10	-1.38332	1.94076e-05	-1.3376e-10	-1.32458	2.79509e-05	-1.3376e-10	-1.35421
88735362	chr16:88735362:G:A	3.22965e-08	-1.59755	-1.40122	5.27972e-06	-1.15917	-1.4672	5.51745e-06	-1.53741	-1.43933
88735650	chr16:88735650:A:G	4.0483e-08	-1.2769	-1.49594	7.89453e-06	-0.794606	-1.42947	7.83663e-06	-1.18433	-1.44152
88735759	chr16:88735759:C:G	4.17446e-08	-1.24789	-1.49426	7.9706e-06	-0.75119	-1.4633	7.85608e-06	-1.15185	-1.47152
88735840	chr16:88735840:G:A	3.35445e-07	0.83709	-1.49536	0.000116259	1.96096	-1.49538	4.56931e-05	0.632844	-1.49556
88736086	chr16:88736086:G:A	2.54288e-07	0.48828	-1.42354	8.63587e-05	1.54422	-1.37596	3.54487e-05	0.304668	-1.42124
88736103	chr16:88736103:G:T	3.54516e-08	-1.41188	-1.49368	6.60569e-06	-0.976883	-1.42543	6.7028e-06	-1.33869	-1.44345
88736340	chr16:88736340:C:T	3.28693e-08	-1.55033	-1.43086	5.20454e-06	-1.19668	-1.44403	5.72502e-06	-1.50656	-1.43325
88736424	chr16:88736424:G:A	9.20174e-08	-0.871809	-1.07994	2.67858e-05	0.223151	-1.22553	1.31741e-05	-0.905355	-1.20105
88736654	chr16:88736654:C:T	2.21043e-07	-1.3376e-10	-1.07537	2.4423e-05	-1.3376e-10	-1.09472	3.50893e-05	-1.3376e-10	-1.12676
88736736	chr16:88736736:C:T	1.4977e-07	-1.3376e-10	-1.46463	1.73377e-05	-1.3376e-10	-1.43736	2.55655e-05	-1.3376e-10	-1.44342
88736797	chr16:88736797:G:A	1.30521e-07	-1.60219	-4.74448e-10	1.3947e-05	-1.65498	-4.74448e-10	2.10335e-05	-1.63854	-4.74448e-10
88736876	chr16:88736876:A:AGGGCTCCGGCAATTGGGC	1.95404e-07	-1.3376e-10	-1.19866	2.38758e-05	-1.3376e-10	-1.11738	3.57869e-05	-1.3376e-10	-1.10708
88736971	chr16:88736971:G:A	2.0209e-07	-1.3376e-10	-1.16502	1.83635e-05	-1.3376e-10	-1.37988	2.68494e-05	-1.3376e-10	-1.39442
88737574	chr16:88737574:C:G	4.42597e-07	1.10818	-1.48925	0.000903598	3.95967	-1.44354	8.6596e-05	1.23625	-1.45965
88737610	chr16:88737610:TATC:T	1.46939e-07	-1.3376e-10	-1.48371	1.66494e-05	-1.3376e-10	-1.47787	2.47772e-05	-1.3376e-10	-1.47474
88737941	chr16:88737941:G:T	4.77538e-08	-1.13	-1.47767	4.01067e-06	-1.41533	-1.48596	7.6641e-06	-1.16345	-1.48467
88737956	chr16:88737956:C:T	3.08895e-07	-1.3376e-10	-0.740725	3.79299e-05	-1.3376e-10	-0.654506	5.60545e-05	-1.3376e-10	-0.658336
88738240	chr16:88738240:C:T	1.46404e-07	-1.3376e-10	-1.48736	1.65209e-05	-1.3376e-10	-1.48562	2.43814e-05	-1.3376e-10	-1.49084
88738326	chr16:88738326:A:G	3.61552e-08	-1.57279	-1.31312	6.94443e-06	-1.1152	-1.2371	6.21011e-06	-1.58627	-1.27221
88738327	chr16:88738327:C:T	1.46629e-07	-1.3376e-10	-1.48582	1.69298e-05	-1.3376e-10	-1.46117	2.47969e-05	-1.3376e-10	-1.47394
88738357	chr16:88738357:T:C	2.7729e-07	-1.3376e-10	-0.848665	2.9415e-05	-1.3376e-10	-0.90874	4.5314e-05	-1.3376e-10	-0.871045
88738448	chr16:88738448:G:A	6.1753e-08	-0.870166	-1.48042	1.56444e-05	-0.0622032	-1.47793	9.89666e-06	-0.903879	-1.48858
88738516	chr16:88738516:TC:T	3.09171e-08	-1.55293	-1.48949	3.50772e-06	-1.54919	-1.48609	4.84613e-06	-1.61701	-1.48947
88738775	chr16:88738775:G:A	7.4909e-08	-0.662263	-1.49519	2.04913e-05	0.224299	-1.49454	1.20103e-05	-0.702237	-1.49666
88738823	chr16:88738823:G:A	6.37873e-08	-0.823681	-1.49449	1.60471e-05	-0.0875025	-1.42722	1.0858e-05	-0.850298	-1.44946
88738828	chr16:88738828:G:A	9.20415e-08	-0.455089	-1.4964	2.48247e-05	0.350893	-1.4293	1.54008e-05	-0.500803	-1.44944
88738848	chr16:88738848:C:A	1.77117e-07	-1.3376e-10	-1.29692	2.74423e-05	-1.3376e-10	-0.978159	3.73279e-05	-1.3376e-10	-1.06492
88738865	chr16:88738865:C:T	1.55952e-07	-1.3376e-10	-1.42418	1.83466e-05	-1.3376e-10	-1.3808	2.65997e-05	-1.3376e-10	-1.40376
88739274	chr16:88739274:TAGA:T	2.2585e-07	-1.3376e-10	-1.05386	3.35311e-05	-1.3376e-10	-0.777773	4.44824e-05	-1.3376e-10	-0.889568
88739385	chr16:88739385:A:T	1.71692e-07	-1.32803	-4.74448e-10	2.05895e-05	-1.26547	-4.74448e-10	2.2254e-05	-1.58214	-4.74448e-10
88739400	chr16:88739400:G:A	2.69043e-07	-1.3376e-10	-0.878856	2.86937e-05	-1.3376e-10	-0.933567	4.49724e-05	-1.3376e-10	-0.878612
88739447	chr16:88739447:C:T	1.57651e-07	-1.3376e-10	-1.41334	1.86888e-05	-1.3376e-10	-1.36232	2.7046e-05	-1.3376e-10	-1.38712
88739473	chr16:88739473:C:T	3.09898e-07	-1.3376e-10	-0.737484	2.33504e-05	-1.3376e-10	-1.13963	3.3623e-05	-1.3376e-10	-1.16945
88739507	chr16:88739507:G:A	6.97358e-08	-0.941164	-1.28785	1.26192e-05	-0.282017	-1.47301	9.75174e-06	-0.964264	-1.44295
88739551	chr16:88739551:A:AC	3.05405e-07	-1.3376e-10	-0.752089	3.22302e-05	-1.3376e-10	-0.817343	4.9788e-05	-1.3376e-10	-0.776886
88739767	chr16:88739767:C:T	1.58341e-07	-1.3376e-10	-1.40898	1.87574e-05	-1.3376e-10	-1.35866	2.71347e-05	-1.3376e-10	-1.38385
88739975	chr16:88739975:G:A	2.37466e-07	-1.0037	-4.74448e-10	1.95351e-05	-1.31803	-4.74448e-10	4.24287e-05	-0.936836	-4.74448e-10
88739988	chr16:88739988:G:A	1.23996e-07	-1.65348	-4.74448e-10	1.48285e-05	-1.5937	-4.74448e-10	2.08941e-05	-1.6452	-4.74448e-10
88740518	chr16:88740518:G:A	1.46512e-07	-1.3376e-10	-1.48662	1.65311e-05	-1.3376e-10	-1.485	2.43931e-05	-1.3376e-10	-1.49036
88740550	chr16:88740550:G:A	2.45674e-07	-1.3376e-10	-0.969724	1.9834e-05	-1.3376e-10	-1.30285	2.87833e-05	-1.3376e-10	-1.32487
88740669	chr16:88740669:G:A	1.66717e-07	-1.3376e-10	-1.35743	1.92017e-05	-1.3376e-10	-1.33525	2.87336e-05	-1.3376e-10	-1.32659
88740702	chr16:88740702:T:C	1.67892e-07	-1.3376e-10	-1.35041	1.93376e-05	-1.3376e-10	-1.32819	2.89386e-05	-1.3376e-10	-1.31948
88741322	chr16:88741322:C:T	1.5541e-07	-1.3376e-10	-1.42766	2.0196e-05	-1.3376e-10	-1.28476	2.80362e-05	-1.3376e-10	-1.35116
88741377	chr16:88741377:G:A	1.45207e-07	-1.3376e-10	-1.49557	1.65458e-05	-1.3376e-10	-1.48412	2.44958e-05	-1.3376e-10	-1.48616
88741470	chr16:88741470:G:A	5.0766e-08	-1.07725	-1.46925	1.13341e-05	-0.399428	-1.463	8.53312e-06	-1.09515	-1.44555
88741488	chr16:88741488:G:A	3.47262e-08	-1.52365	-1.40258	3.27916e-06	-1.61866	-1.484	5.72524e-06	-1.48347	-1.4563
88742335	chr16:88742335:A:G	3.10781e-08	-1.6329	-1.40433	5.71779e-06	-1.16143	-1.38523	5.12696e-06	-1.65115	-1.399
88742454	chr16:88742454:C:T	2.84828e-08	-1.65139	-1.47304	5.32584e-06	-1.24649	-1.37118	4.9758e-06	-1.65486	-1.42521
88742464	chr16:88742464:G:A	3.53711e-08	-1.6446	-1.26323	5.27347e-06	-1.51257	-1.11498	6.24627e-06	-1.65418	-1.19849
88742493	chr16:88742493:G:A	1.47073e-07	-1.4828	-4.74448e-10	1.67217e-05	-1.47354	-4.74448e-10	2.77495e-05	-1.36144	-4.74448e-10
88742615	chr16:88742615:C:G	4.74616e-08	-1.15486	-1.45895	4.72952e-06	-1.24534	-1.49108	8.2391e-06	-1.07959	-1.49618
88742625	chr16:88742625:C:T	5.53277e-08	-1.64371	-0.81674	6.31684e-06	-1.46321	-0.983813	8.93795e-06	-1.61336	-0.880994
88742697	chr16:88742697:A:T	4.58329e-08	-1.2153	-1.43343	4.4479e-06	-1.30147	-1.49634	7.72377e-06	-1.14508	-1.49527
88742835	chr16:88742835:A:G	4.65556e-08	-1.18569	-1.44739	4.58233e-06	-1.27382	-1.49421	7.96471e-06	-1.11299	-1.49665
88743022	chr16:88743022:G:A	3.73549e-07	-1.3376e-10	-0.550677	4.39621e-05	-1.3376e-10	-0.506918	6.79179e-05	-1.3376e-10	-0.466361
88743072	chr16:88743072:A:G	5.42014e-08	-1.00444	-1.47658	5.44709e-06	-1.11601	-1.47915	9.8725e-06	-0.904601	-1.49031
88743278	chr16:88743278:T:C	5.37321e-08	-1.02439	-1.46532	5.30608e-06	-1.1333	-1.48809	9.61613e-06	-0.926158	-1.49506
88743485	chr16:88743485:G:A	3.6614e-08	-1.44889	-1.42441	6.87435e-06	-1.15402	-1.20843	8.49429e-06	-1.29852	-1.24674
88743674	chr16:88743674:A:G	1.55497e-07	-1.3376e-10	-1.4271	2.20107e-05	-1.3376e-10	-1.19872	3.03379e-05	-1.3376e-10	-1.27226
88743868	chr16:88743868:G:A	1.49691e-07	-1.3376e-10	-1.46515	2.0114e-05	-1.3376e-10	-1.28883	2.77903e-05	-1.3376e-10	-1.35997
88743988	chr16:88743988:G:A	1.91257e-07	-1.22011	-4.74448e-10	2.26294e-05	-1.171	-4.74448e-10	2.34903e-05	-1.52807	-4.74448e-10
88744092	chr16:88744092:T:A	1.7198e-07	-1.3376e-10	-1.32635	2.01724e-05	-1.3376e-10	-1.28593	3.0675e-05	-1.3376e-10	-1.26121
88744179	chr16:88744179:T:A	1.06241e-07	-0.930105	-0.877913	2.09499e-05	-0.234429	-1.01368	1.46145e-05	-0.960551	-1.0421
88744237	chr16:88744237:G:C	7.97162e-08	-0.791265	-1.30399	1.5522e-05	-0.101007	-1.44698	1.1397e-05	-0.82444	-1.42687
88744251	chr16:88744251:T:C	1.52189e-07	-0.300351	-1.14825	5.33922e-05	1.10378	-1.41636	2.74918e-05	0.00980978	-1.38058
88744550	chr16:88744550:G:A	1.01201e-07	-0.861523	-0.995098	2.13429e-05	-0.560782	-0.668745	2.57906e-05	-0.73127	-0.703382
88744623	chr16:88744623:T:C	9.67588e-07	-1.3376e-10	0.401078	0.000115018	-1.3376e-10	0.45484	0.00018088	-1.3376e-10	0.513173
88744625	chr16:88744625:T:C	8.5612e-08	-0.615555	-1.40835	8.0431e-06	-0.719274	-1.48616	1.35104e-05	-0.606076	-1.47512
88744745	chr16:88744745:G:C	4.95434e-08	-1.47792	-1.09296	6.12712e-06	-1.65405	-0.823472	1.04106e-05	-1.40463	-0.937208
88744867	chr16:88744867:C:T	9.89827e-08	-1.49397	-0.384811	1.25337e-05	-1.15783	-0.603992	1.63155e-05	-1.41988	-0.472661
88745010	chr16:88745010:C:T	4.3271e-08	-1.22767	-1.47858	7.19847e-06	-0.832664	-1.48371	9.02741e-06	-0.993164	-1.49123
88745581	chr16:88745581:G:A	1.76523e-07	-1.3376e-10	-1.30027	1.96395e-05	-1.3376e-10	-1.3127	2.98106e-05	-1.3376e-10	-1.2898
88745630	chr16:88745630:C:T	1.48587e-07	-1.3376e-10	-1.47255	1.66001e-05	-1.3376e-10	-1.48084	2.45494e-05	-1.3376e-10	-1.48397
88745842	chr16:88745842:T:C	6.25186e-08	-0.857079	-1.48119	7.53369e-06	-0.932503	-1.33836	1.15905e-05	-0.848981	-1.3855
88745871	chr16:88745871:C:A	3.54845e-08	-1.58296	-1.32167	3.49499e-06	-1.62376	-1.41516	5.38953e-06	-1.62833	-1.37187
88745908	chr16:88745908:C:T	2.59331e-07	-1.3376e-10	-0.915624	3.02157e-05	-1.3376e-10	-0.881885	4.61933e-05	-1.3376e-10	-0.851826
88745920	chr16:88745920:G:C	3.82612e-08	-1.5176	-1.31169	3.87368e-06	-1.65533	-1.28071	6.93761e-06	-1.4549	-1.29281
88745923	chr16:88745923:G:A	6.86501e-08	-0.754833	-1.48987	8.62571e-06	-0.772121	-1.36338	1.35784e-05	-0.669012	-1.40717
88745925	chr16:88745925:G:A	1.46475e-07	-1.3376e-10	-1.48688	1.74312e-05	-1.3376e-10	-1.43198	2.56396e-05	-1.3376e-10	-1.44052
88745981	chr16:88745981:C:T	1.47064e-07	-1.3376e-10	-1.48286	1.63669e-05	-1.3376e-10	-1.49498	2.425e-05	-1.3376e-10	-1.49624
88746048	chr16:88746048:G:A	9.50863e-08	-0.422719	-1.49622	1.16859e-05	-0.427454	-1.40441	1.86772e-05	-0.317403	-1.43995
88746064	chr16:88746064:T:C	1.94836e-07	-1.3376e-10	-1.20157	2.41737e-05	-1.3376e-10	-1.10498	3.75461e-05	-1.3376e-10	-1.05909
88746171	chr16:88746171:A:G	8.0935e-08	-0.718116	-1.36197	1.27033e-05	-0.734703	-1.01368	1.94274e-05	-0.634145	-1.08383
88746300	chr16:88746300:A:G	5.98286e-08	-1.4933	-0.888949	7.73122e-06	-1.65321	-0.591771	1.17078e-05	-1.59012	-0.63428
88746468	chr16:88746468:C:T	7.61969e-08	-0.770328	-1.37008	1.18813e-05	-0.786847	-1.02843	1.81526e-05	-0.68861	-1.09724
88746475	chr16:88746475:C:T	7.56357e-08	-0.765925	-1.38187	1.16624e-05	-0.782152	-1.05172	1.78504e-05	-0.6839	-1.11874
88746532	chr16:88746532:C:T	1.49147e-07	-1.3376e-10	-1.4688	1.73533e-05	-1.3376e-10	-1.43647	2.54179e-05	-1.3376e-10	-1.44921
88746585	chr16:88746585:G:A	2.84948e-08	-1.63163	-1.49238	3.92461e-06	-1.43972	-1.48326	4.81041e-06	-1.62336	-1.49052
88746652	chr16:88746652:C:T	3.72594e-08	-1.55758	-1.29825	4.38263e-06	-1.65188	-1.16072	6.11354e-06	-1.63405	-1.2401
88746680	chr16:88746680:A:G	6.49698e-08	-0.838045	-1.46176	8.87444e-06	-0.852585	-1.25449	1.38253e-05	-0.758401	-1.29976
88746811	chr16:88746811:A:G	1.24227e-07	-1.65162	-4.74448e-10	1.54051e-05	-1.55555	-4.74448e-10	2.09757e-05	-1.6413	-4.74448e-10
88746869	chr16:88746869:C:T	4.76105e-08	-1.19664	-1.41404	7.41734e-06	-0.794669	-1.49176	9.25628e-06	-0.974159	-1.4852
88746915	chr16:88746915:G:A	1.47932e-07	-1.3376e-10	-1.47697	1.73762e-05	-1.3376e-10	-1.43514	2.58391e-05	-1.3376e-10	-1.43277
88746963	chr16:88746963:G:A	4.7783e-08	-1.17242	-1.43464	8.20087e-06	-0.738428	-1.44758	9.79656e-06	-0.950062	-1.45257
88747011	chr16:88747011:G:A	4.66143e-08	-1.14506	-1.48675	8.2111e-06	-0.700549	-1.48421	9.8958e-06	-0.914863	-1.47769
88747111	chr16:88747111:A:T	1.99135e-07	-1.3376e-10	-1.17975	2.55556e-05	-1.3376e-10	-1.04939	3.91555e-05	-1.3376e-10	-1.01712
88747405	chr16:88747405:A:G	1.45244e-07	-1.3376e-10	-1.49531	1.63798e-05	-1.3376e-10	-1.49419	2.42514e-05	-1.3376e-10	-1.49619
88747440	chr16:88747440:C:T	1.26365e-07	-1.63456	-4.74448e-10	1.39759e-05	-1.65291	-4.74448e-10	2.07913e-05	-1.65013	-4.74448e-10
88747753	chr16:88747753:C:T	1.46226e-07	-1.3376e-10	-1.48857	1.69066e-05	-1.3376e-10	-1.46254	2.47673e-05	-1.3376e-10	-1.47514
88747802	chr16:88747802:G:A	3.50817e-08	-1.51699	-1.39906	3.78655e-06	-1.6553	-1.30349	5.57638e-06	-1.60431	-1.36181
88748048	chr16:88748048:C:T	4.30348e-08	-1.55006	-1.16165	5.03146e-06	-1.655	-1.01954	7.82841e-06	-1.61565	-1.01125
88748096	chr16:88748096:G:A	3.55776e-08	-1.49568	-1.40633	3.74802e-06	-1.65418	-1.31484	5.59517e-06	-1.59141	-1.37135
88748523	chr16:88748523:C:T	7.45501e-08	-1.5002	-0.662054	1.07825e-05	-1.65255	-0.259773	1.65072e-05	-1.58162	-0.299246
88748550	chr16:88748550:G:A	1.0461e-07	-0.506722	-1.31677	3.7939e-05	0.688544	-1.34281	3.06371e-05	0.0435035	-1.30595
88748707	chr16:88748707:C:T	1.49851e-07	-1.3376e-10	-1.46408	1.64441e-05	-1.3376e-10	-1.49028	2.45824e-05	-1.3376e-10	-1.48263
88748725	chr16:88748725:A:G	1.57573e-07	-1.3376e-10	-1.41384	1.74851e-05	-1.3376e-10	-1.42889	2.64348e-05	-1.3376e-10	-1.40998
88748738	chr16:88748738:G:T	3.05834e-07	-1.3376e-10	-0.750684	3.28372e-05	-1.3376e-10	-0.798683	5.17984e-05	-1.3376e-10	-0.737301
88749222	chr16:88749222:T:A	1.66593e-07	-1.3376e-10	-1.35817	1.80473e-05	-1.3376e-10	-1.39725	2.72245e-05	-1.3376e-10	-1.38054
88749412	chr16:88749412:G:A	1.69634e-07	-1.3376e-10	-1.34008	1.92642e-05	-1.3376e-10	-1.332	2.89042e-05	-1.3376e-10	-1.32067
88749507	chr16:88749507:C:T	2.43242e-07	-1.3376e-10	-0.97967	2.79305e-05	-1.3376e-10	-0.960528	4.25786e-05	-1.3376e-10	-0.933308
88749902	chr16:88749902:C:T	3.38778e-08	-1.46346	-1.48751	4.07695e-06	-1.52288	-1.36202	6.00843e-06	-1.49121	-1.40029
88750012	chr16:88750012:G:A	1.71645e-07	-1.3376e-10	-1.3283	2.59311e-05	-1.3376e-10	-1.0348	3.57891e-05	-1.3376e-10	-1.10702
88750017	chr16:88750017:C:T	2.30383e-07	-1.3376e-10	-1.03398	2.55922e-05	-1.3376e-10	-1.04796	3.79894e-05	-1.3376e-10	-1.04735
88750019	chr16:88750019:C:T	6.6991e-08	-0.912408	-1.35676	6.57606e-06	-1.01133	-1.39548	1.0679e-05	-0.954205	-1.36218
88750323	chr16:88750323:G:A	1.96927e-07	-1.3376e-10	-1.19089	2.28188e-05	-1.3376e-10	-1.16266	3.28041e-05	-1.3376e-10	-1.19411
88750456	chr16:88750456:G:A	1.45296e-07	-1.3376e-10	-1.49495	1.65973e-05	-1.3376e-10	-1.48101	2.47288e-05	-1.3376e-10	-1.47669
88750658	chr16:88750658:G:A	1.4573e-07	-1.3376e-10	-1.49197	1.85471e-05	-1.3376e-10	-1.36993	2.65797e-05	-1.3376e-10	-1.40451
88750698	chr16:88750698:G:C	2.91626e-08	-1.62767	-1.47317	3.2779e-06	-1.65279	-1.45025	4.82275e-06	-1.64785	-1.46346
88750819	chr16:88750819:G:C	7.67771e-07	-1.3376e-10	0.169763	6.84497e-05	-1.3376e-10	-0.0641471	0.000103236	-1.3376e-10	-0.0476443
88751212	chr16:88751212:T:A	2.03691e-07	-1.15712	-4.74448e-10	1.95596e-05	-1.31678	-4.74448e-10	3.22936e-05	-1.20979	-4.74448e-10
88751640	chr16:88751640:A:C	6.09766e-08	-1.56032	-0.802914	7.23048e-06	-1.17969	-1.13225	7.66853e-06	-1.57791	-1.06962
88751948	chr16:88751948:C:A	4.37511e-08	-1.33919	-1.35602	4.64946e-06	-1.30382	-1.44968	7.84358e-06	-1.1982	-1.42677
88752267	chr16:88752267:G:C	1.37024e-07	-1.55357	-4.74448e-10	1.42084e-05	-1.63641	-4.74448e-10	2.16305e-05	-1.61056	-4.74448e-10
88752461	chr16:88752461:G:A	4.87366e-06	-1.3376e-10	2.01787	0.00043586	-1.3376e-10	1.78708	0.000671421	-1.3376e-10	1.82474
88752841	chr16:88752841:G:T	9.65314e-06	-1.3376e-10	2.70131	0.000833067	-1.3376e-10	2.43487	0.00129189	-1.3376e-10	2.4792
88752857	chr16:88752857:A:G	3.04716e-08	-1.6174	-1.43953	3.77409e-06	-1.59652	-1.36557	5.38709e-06	-1.63911	-1.36155
88752967	chr16:88752967:G:A	1.96688e-07	-1.3376e-10	-1.19211	2.31662e-05	-1.3376e-10	-1.14755	3.37677e-05	-1.3376e-10	-1.16516
88753754	chr16:88753754:C:T	1.45209e-07	-1.3376e-10	-1.49555	1.64872e-05	-1.3376e-10	-1.48766	2.43847e-05	-1.3376e-10	-1.4907
88753816	chr16:88753816:A:G	5.43939e-08	-1.51696	-0.960517	5.32744e-06	-1.49563	-1.12175	7.40858e-06	-1.57706	-1.10496
88753897	chr16:88753897:G:A	1.26338e-07	-1.63476	-4.74448e-10	1.39535e-05	-1.65451	-4.74448e-10	2.21705e-05	-1.5859	-4.74448e-10
88754102	chr16:88754102:C:G	1.5567e-07	-1.3376e-10	-1.42599	2.13261e-05	-1.3376e-10	-1.23031	3.02289e-05	-1.3376e-10	-1.27586
88754125	chr16:88754125:T:C	6.49972e-08	-1.43906	-0.860329	1.1035e-05	-0.873634	-1.01554	9.30357e-06	-1.45584	-0.998423
88754802	chr16:88754802:T:C	1.46952e-07	-1.3376e-10	-1.48362	1.64941e-05	-1.3376e-10	-1.48724	2.43777e-05	-1.3376e-10	-1.49099
88754915	chr16:88754915:G:A	1.68705e-07	-1.3376e-10	-1.34558	2.35985e-05	-1.3376e-10	-1.12906	3.36654e-05	-1.3376e-10	-1.16819
88755065	chr16:88755065:A:G	6.691e-08	-1.16415	-1.10623	1.0215e-05	-0.737021	-1.22937	1.09878e-05	-1.08854	-1.19934
88755143	chr16:88755143:C:T	3.47874e-08	-1.42812	-1.49635	3.55001e-06	-1.56732	-1.45597	6.14953e-06	-1.39013	-1.47816
88755290	chr16:88755290:C:A	3.25803e-08	-1.49406	-1.49596	3.3422e-06	-1.61574	-1.46788	5.69272e-06	-1.46919	-1.47628
88755321	chr16:88755321:G:A	7.52597e-08	-0.77469	-1.37809	8.35554e-06	-0.820706	-1.34662	9.40345e-06	-1.07301	-1.37057
88755530	chr16:88755530:G:A	8.99942e-07	0.328603	-4.74448e-10	0.000256661	1.25751	-4.74448e-10	0.000191472	0.570083	-4.74448e-10
88755573	chr16:88755573:T:C	1.10842e-06	-1.3376e-10	0.536962	9.27004e-05	-1.3376e-10	0.239127	0.000152521	-1.3376e-10	0.342642
88755889	chr16:88755889:T:C	2.88343e-07	-1.48416	0.674578	2.73139e-05	-1.18543	0.202583	3.35493e-05	-1.49723	0.325591
88755890	chr16:88755890:G:A	1.79244e-07	-1.3376e-10	-1.28498	2.00615e-05	-1.3376e-10	-1.29144	2.95894e-05	-1.3376e-10	-1.29724
88755993	chr16:88755993:G:A	1.709e-07	-1.3376e-10	-1.33265	2.50439e-05	-1.3376e-10	-1.06962	3.5317e-05	-1.3376e-10	-1.1203
88756186	chr16:88756186:G:A	1.5248e-07	-1.3376e-10	-1.4467	1.72335e-05	-1.3376e-10	-1.44339	2.51909e-05	-1.3376e-10	-1.45818
88756337	chr16:88756337:C:T	5.38799e-08	-1.65479	-0.832182	5.62404e-06	-1.64707	-0.916126	8.40428e-06	-1.65151	-0.904406
88756365	chr16:88756365:G:A	2.60505e-07	-1.3376e-10	-0.911106	2.69135e-05	-1.3376e-10	-0.997616	4.10991e-05	-1.3376e-10	-0.968675
88756374	chr16:88756374:A:G	1.702e-07	-0.765827	-0.570926	5.05049e-05	0.492416	-0.860592	2.00355e-05	-0.868115	-0.81904
88756652	chr16:88756652:C:T	8.62195e-08	-1.45423	-0.5626	1.1619e-05	-1.13592	-0.701682	1.29606e-05	-1.49016	-0.632579
88756873	chr16:88756873:G:A	1.56973e-07	-1.3376e-10	-1.41765	1.72308e-05	-1.3376e-10	-1.44355	2.57499e-05	-1.3376e-10	-1.43623
88756936	chr16:88756936:T:C	3.94101e-07	-1.35292	0.855799	5.98193e-05	-0.688765	0.489849	4.50855e-05	-1.40386	0.527764
88757210	chr16:88757210:C:G	4.15583e-08	-1.50314	-1.24349	5.91392e-06	-1.3104	-1.20254	7.37838e-06	-1.47846	-1.20765
88757273	chr16:88757273:C:T	1.71519e-07	-1.3376e-10	-1.32903	1.93175e-05	-1.3376e-10	-1.32924	2.81946e-05	-1.3376e-10	-1.34553
88757482	chr16:88757482:G:C	5.91796e-08	-1.42879	-0.964365	6.242e-06	-1.53068	-0.928264	9.68775e-06	-1.50322	-0.910582
88757547	chr16:88757547:CA:C	3.99396e-07	-0.483775	-4.74448e-10	6.75609e-05	-0.0772171	-4.74448e-10	5.1535e-05	-0.7424	-4.74448e-10
88757615	chr16:88757615:G:A	3.32483e-08	-1.49319	-1.47654	4.12288e-06	-1.37963	-1.49406	5.57404e-06	-1.47404	-1.4925
88757658	chr16:88757658:T:A	1.00947e-06	0.44345	-4.74448e-10	8.93596e-05	0.202423	-4.74448e-10	0.000140796	0.262649	-4.74448e-10
88757705	chr16:88757705:G:A	1.45621e-07	-1.3376e-10	-1.49272	1.65444e-05	-1.3376e-10	-1.4842	2.4495e-05	-1.3376e-10	-1.48619
88757969	chr16:88757969:A:C	4.81984e-08	-1.43805	-1.16036	7.50582e-06	-1.15662	-1.11795	8.74306e-06	-1.39172	-1.12469
88758008	chr16:88758008:C:T	1.8002e-07	-1.3376e-10	-1.28066	2.03975e-05	-1.3376e-10	-1.27483	3.04249e-05	-1.3376e-10	-1.2694
88758178	chr16:88758178:AAGG:A	1.3879e-07	-1.54076	-4.74448e-10	1.41042e-05	-1.64377	-4.74448e-10	2.24165e-05	-1.57487	-4.74448e-10
88758661	chr16:88758661:G:A	1.19772e-07	-1.55758	-0.13056	1.30714e-05	-1.21289	-0.506929	1.44465e-05	-1.57156	-0.442643
88759244	chr16:88759244:T:A	3.64146e-07	-1.3376e-10	-0.576174	3.98368e-05	-1.3376e-10	-0.605454	5.88227e-05	-1.3376e-10	-0.610132
88759348	chr16:88759348:C:T	4.35205e-08	-1.47738	-1.22311	5.47221e-06	-1.28671	-1.30386	6.90137e-06	-1.45604	-1.2969
88759440	chr16:88759440:C:G	4.93559e-07	-1.3376e-10	-0.272086	3.39689e-05	-1.3376e-10	-0.7648	5.42901e-05	-1.3376e-10	-0.690318
88759532	chr16:88759532:C:T	5.59271e-08	-1.55006	-0.899617	5.10139e-06	-1.61611	-1.04462	7.7424e-06	-1.59958	-1.03837
88759577	chr16:88759577:G:C	5.27883e-08	-1.02952	-1.47792	8.89719e-06	-0.610412	-1.4941	9.17327e-06	-0.972127	-1.49624
88759665	chr16:88759665:G:C	5.78276e-08	-1.12326	-1.293	1.05497e-05	-0.532063	-1.40209	8.3094e-06	-1.18138	-1.38589
88759917	chr16:88759917:C:T	2.62248e-07	-1.53098	0.626537	2.0332e-05	-1.36879	0.0907368	2.67468e-05	-1.55564	0.157392
88760370	chr16:88760370:T:C	7.14124e-08	-1.65097	-0.554286	6.54446e-06	-1.64389	-0.767737	1.03006e-05	-1.6535	-0.698963
88760454	chr16:88760454:C:T	6.11822e-08	-0.992698	-1.36717	1.0246e-05	-0.640589	-1.32277	1.06877e-05	-0.999519	-1.31605
88760497	chr16:88760497:G:C	5.58601e-08	-1.57464	-0.876237	5.15066e-06	-1.63134	-1.01978	7.80048e-06	-1.61778	-1.01269
88760517	chr16:88760517:C:T	3.21695e-07	-1.3376e-10	-0.700125	3.48986e-05	-1.3376e-10	-0.737799	5.50107e-05	-1.3376e-10	-0.677133
88760518	chr16:88760518:G:A	4.89214e-07	-1.3376e-10	-0.280928	4.90468e-05	-1.3376e-10	-0.39747	7.58591e-05	-1.3376e-10	-0.355783
88760529	chr16:88760529:G:A	4.58096e-07	-1.3376e-10	-0.346648	3.22011e-05	-1.3376e-10	-0.818245	5.13343e-05	-1.3376e-10	-0.746301
88760567	chr16:88760567:C:T	1.36711e-07	-1.55586	-4.74448e-10	1.39421e-05	-1.65533	-4.74448e-10	2.15823e-05	-1.61279	-4.74448e-10
88760642	chr16:88760642:C:T	1.56054e-07	-1.3376e-10	-1.42353	1.66091e-05	-1.3376e-10	-1.48029	2.46671e-05	-1.3376e-10	-1.47919
88760666	chr16:88760666:G:C	4.02004e-08	-1.64862	-1.13123	4.19482e-06	-1.60575	-1.25064	6.27598e-06	-1.65431	-1.19362
88760761	chr16:88760761:A:G	7.90717e-08	-1.46086	-0.642508	6.76135e-06	-1.56547	-0.813555	1.08418e-05	-1.52831	-0.772935
88760764	chr16:88760764:C:T	5.343e-08	-1.55502	-0.940337	4.94516e-06	-1.62017	-1.07167	7.50434e-06	-1.60379	-1.06539
88760801	chr16:88760801:C:T	6.046e-08	-1.63685	-0.734896	5.60309e-06	-1.58233	-0.984601	8.52544e-06	-1.65102	-0.89059
88760930	chr16:88760930:G:A	3.56481e-08	-1.46059	-1.43944	5.90724e-06	-1.03188	-1.48219	6.41055e-06	-1.36173	-1.46499
88760979	chr16:88760979:G:A	6.73376e-07	-1.3376e-10	0.0385755	6.70627e-05	-1.3376e-10	-0.0846178	9.93615e-05	-1.3376e-10	-0.0858965
88761053	chr16:88761053:C:T	2.23493e-07	-1.3376e-10	-1.06435	2.83103e-05	-1.3376e-10	-0.94702	4.08954e-05	-1.3376e-10	-0.973643
88761498	chr16:88761498:G:A	4.44179e-08	-1.43018	-1.24991	7.66656e-06	-1.19809	-1.05528	9.33137e-06	-1.3916	-1.05968
88761593	chr16:88761593:T:C	3.88485e-07	-1.3376e-10	-0.511474	3.94952e-05	-1.3376e-10	-0.614066	6.01915e-05	-1.3376e-10	-0.58713
88761657	chr16:88761657:G:A	1.56211e-07	-1.3376e-10	-1.42252	1.83159e-05	-1.3376e-10	-1.38247	2.69492e-05	-1.3376e-10	-1.39071
88762039	chr16:88762039:G:A	1.48335e-07	-1.3376e-10	-1.47426	1.70246e-05	-1.3376e-10	-1.45559	2.51603e-05	-1.3376e-10	-1.45939
88762231	chr16:88762231:G:A	8.5183e-08	-1.55565	-0.473274	9.4511e-06	-1.46967	-0.57444	1.28907e-05	-1.5399	-0.588259
88762520	chr16:88762520:AG:A	3.34914e-07	-1.3376e-10	-0.659855	3.15606e-05	-1.3376e-10	-0.838337	4.69987e-05	-1.3376e-10	-0.83454
88762823	chr16:88762823:A:G	1.12797e-07	-1.59966	-0.148472	9.50867e-06	-1.58441	-0.453628	1.66278e-05	-1.51164	-0.361945
88762965	chr16:88762965:G:C	3.28874e-07	-1.3376e-10	-0.678052	2.50141e-05	-1.3376e-10	-1.07081	3.9454e-05	-1.3376e-10	-1.00953
88762968	chr16:88762968:T:C	3.28874e-07	-1.3376e-10	-0.678052	2.50141e-05	-1.3376e-10	-1.07081	3.9454e-05	-1.3376e-10	-1.00953
88763414	chr16:88763414:C:T	1.65606e-07	-1.34812	-0.0159984	1.43642e-05	-1.12121	-0.504303	2.09656e-05	-1.25974	-0.382037
88763732	chr16:88763732:T:C	4.69875e-07	-1.15354	0.832282	3.92867e-05	-0.849561	0.230201	4.94662e-05	-1.19875	0.415375
88763853	chr16:88763853:C:T	3.044e-08	-1.61662	-1.44135	4.33416e-06	-1.47407	-1.34964	5.73967e-06	-1.58228	-1.35498
88763914	chr16:88763914:G:A	1.78456e-07	-1.3376e-10	-1.28938	1.85072e-05	-1.3376e-10	-1.37209	2.7162e-05	-1.3376e-10	-1.38284
88764024	chr16:88764024:G:A	1.47389e-07	-1.3376e-10	-1.48065	1.63602e-05	-1.3376e-10	-1.49539	2.4245e-05	-1.3376e-10	-1.49645
88764174	chr16:88764174:G:A	2.58135e-07	-1.3376e-10	-0.920244	2.65174e-05	-1.3376e-10	-1.01244	4.06376e-05	-1.3376e-10	-0.979966
88764217	chr16:88764217:G:A	6.18115e-07	-1.3376e-10	-0.0470538	5.78716e-05	-1.3376e-10	-0.23202	8.75102e-05	-1.3376e-10	-0.212905
88764237	chr16:88764237:T:TG	2.00474e-07	-1.3376e-10	-1.17304	2.12654e-05	-1.3376e-10	-1.23316	3.22621e-05	-1.3376e-10	-1.21077
88764305	chr16:88764305:C:G	3.73031e-08	-1.46165	-1.393	5.47272e-06	-1.17845	-1.41202	6.37512e-06	-1.40631	-1.42595
88764358	chr16:88764358:G:A	5.74193e-08	-0.948981	-1.47437	1.05358e-05	-0.45294	-1.48253	1.04954e-05	-0.855459	-1.47826
88764428	chr16:88764428:C:T	4.80476e-08	-1.55883	-1.04271	5.11174e-06	-1.52292	-1.13578	7.34468e-06	-1.60924	-1.08144
88764515	chr16:88764515:AGCTAAG:A	2.80971e-07	-1.3376e-10	-0.835477	3.13922e-05	-1.3376e-10	-0.843686	4.93225e-05	-1.3376e-10	-0.786281
88764566	chr16:88764566:C:G	8.54516e-07	-1.3376e-10	0.276807	7.74103e-05	-1.3376e-10	0.0588735	0.00011851	-1.3376e-10	0.0903407
88764839	chr16:88764839:G:A	6.42779e-08	-0.846305	-1.46421	9.10949e-06	-0.612597	-1.46833	9.11348e-06	-0.986538	-1.48837
88764848	chr16:88764848:G:A	3.43585e-07	-1.3376e-10	-0.634293	3.5283e-05	-1.3376e-10	-0.726844	5.19584e-05	-1.3376e-10	-0.734217
88764907	chr16:88764907:C:T	2.24031e-07	-1.3376e-10	-1.06194	2.57911e-05	-1.3376e-10	-1.04021	3.83713e-05	-1.3376e-10	-1.03735
88765086	chr16:88765086:A:G	3.5091e-08	-1.46691	-1.44887	3.96779e-06	-1.56924	-1.34279	6.05653e-06	-1.51333	-1.3702
88765580	chr16:88765580:G:A	7.0581e-07	-1.3376e-10	0.0856184	7.95389e-05	-1.3376e-10	0.0860007	0.000112922	-1.3376e-10	0.0420322
88765813	chr16:88765813:A:G	9.12547e-07	-1.3376e-10	0.342512	6.72581e-05	-1.3376e-10	-0.0817079	0.000111751	-1.3376e-10	0.0316102
88765905	chr16:88765905:C:T	2.1706e-07	-1.3376e-10	-1.09355	2.28808e-05	-1.3376e-10	-1.15995	3.45514e-05	-1.3376e-10	-1.14221
88766261	chr16:88766261:C:T	1.76736e-07	-1.29907	-4.74448e-10	2.16263e-05	-1.21633	-4.74448e-10	2.94486e-05	-1.30201	-4.74448e-10
88766582	chr16:88766582:G:A	2.77139e-07	-0.477918	-0.371291	1.72199e-05	-0.565299	-0.878881	2.33821e-05	-0.770286	-0.762402
88766708	chr16:88766708:A:G	3.85415e-08	-1.65317	-1.16882	4.41894e-06	-1.52478	-1.27957	6.20235e-06	-1.63709	-1.22264
88766791	chr16:88766791:G:A	2.82888e-07	-1.3376e-10	-0.828678	3.26095e-05	-1.3376e-10	-0.805642	5.12695e-05	-1.3376e-10	-0.747565
88766844	chr16:88766844:C:T	2.51927e-07	-0.337205	-0.607383	1.70286e-05	-0.424538	-1.03081	2.23085e-05	-0.647069	-0.932622
88767606	chr16:88767606:A:C	1.1573e-07	-1.57364	-0.148826	7.48574e-06	-1.60106	-0.676187	1.18414e-05	-1.63047	-0.58259
88767656	chr16:88767656:G:A	3.26046e-08	-1.65499	-1.33429	3.4046e-06	-1.64654	-1.41858	5.19043e-06	-1.65071	-1.38714
88768070	chr16:88768070:G:A	1.55454e-07	-1.3376e-10	-1.42738	1.77081e-05	-1.3376e-10	-1.41622	2.61782e-05	-1.3376e-10	-1.41973
88768227	chr16:88768227:C:A	2.11794e-07	-1.3376e-10	-1.11811	2.64762e-05	-1.3376e-10	-1.014	3.83554e-05	-1.3376e-10	-1.03777
88768294	chr16:88768294:G:C	2.61588e-07	-1.3376e-10	-0.906959	2.86386e-05	-1.3376e-10	-0.93549	4.43943e-05	-1.3376e-10	-0.891549
88768341	chr16:88768341:G:A	1.48576e-07	-1.3376e-10	-1.47263	1.69465e-05	-1.3376e-10	-1.46018	2.50253e-05	-1.3376e-10	-1.46478
88768380	chr16:88768380:A:G	5.49913e-07	-1.16698	1.00301	3.3462e-05	-1.06272	0.282881	4.829e-05	-1.26034	0.452906
88768480	chr16:88768480:A:G	5.72055e-07	-1.3376e-10	-0.124493	4.24078e-05	-1.3376e-10	-0.542914	6.74361e-05	-1.3376e-10	-0.473481
88768730	chr16:88768730:G:A	1.45607e-06	0.803151	0.00661427	9.06524e-05	0.613104	-0.396318	0.000144099	0.572945	-0.287108
88768733	chr16:88768733:C:T	3.41956e-06	1.12506	0.53848	0.000301745	1.31545	0.103884	0.00033907	0.937372	0.204173
88768837	chr16:88768837:A:C	1.23929e-07	-1.65402	-4.74448e-10	1.42804e-05	-1.63135	-4.74448e-10	2.10465e-05	-1.63793	-4.74448e-10
88769068	chr16:88769068:C:G	9.46237e-08	-0.881782	-1.04204	1.71102e-05	-0.471116	-0.979458	1.87627e-05	-0.743875	-1.00892
88769137	chr16:88769137:G:A	1.30792e-07	-0.986128	-0.61399	9.28753e-06	-1.32936	-0.732211	1.64622e-05	-1.16113	-0.722467
88769171	chr16:88769171:C:T	3.02204e-08	-1.58134	-1.48387	3.99177e-06	-1.42323	-1.48278	5.21208e-06	-1.55309	-1.48059
88769263	chr16:88769263:G:T	1.71062e-06	-1.3376e-10	0.970886	0.000191869	-1.3376e-10	0.966565	0.000310046	-1.3376e-10	1.05206
88769418	chr16:88769418:G:A	1.46936e-07	-1.3376e-10	-1.48373	1.66774e-05	-1.3376e-10	-1.47619	2.48396e-05	-1.3376e-10	-1.47222
88769435	chr16:88769435:G:A	3.73934e-07	-1.02866	0.479008	2.72708e-05	-1.21452	0.230092	4.48291e-05	-1.16485	0.283048
88769520	chr16:88769520:G:C	1.48091e-07	-1.3376e-10	-1.4759	1.68289e-05	-1.3376e-10	-1.46715	2.50914e-05	-1.3376e-10	-1.46213
88769658	chr16:88769658:G:A	1.45806e-07	-1.3376e-10	-1.49145	1.66383e-05	-1.3376e-10	-1.47854	2.46869e-05	-1.3376e-10	-1.47839
88770395	chr16:88770395:C:A	2.93507e-06	-1.3376e-10	1.51076	0.00022718	-1.3376e-10	1.1355	0.000356725	-1.3376e-10	1.19231
88770541	chr16:88770541:G:A	4.29523e-07	-1.3376e-10	-0.411054	4.45203e-05	-1.3376e-10	-0.494301	6.974e-05	-1.3376e-10	-0.439887
88770682	chr16:88770682:C:G	1.87345e-07	-1.3376e-10	-1.24077	2.07726e-05	-1.3376e-10	-1.25661	3.09245e-05	-1.3376e-10	-1.25311
88770835	chr16:88770835:C:T	4.17845e-07	0.672328	-1.11095	2.37113e-05	0.173534	-1.29783	4.68377e-05	0.397765	-1.23574
88770890	chr16:88770890:C:T	4.25549e-07	0.652406	-1.07275	2.54797e-05	0.148996	-1.20136	5.00231e-05	0.370467	-1.14264
88770950	chr16:88770950:T:C	1.88719e-07	-1.3376e-10	-1.23347	2.33416e-05	-1.3376e-10	-1.14001	3.45249e-05	-1.3376e-10	-1.14298
88771165	chr16:88771165:G:A	7.0509e-08	-0.7343	-1.48369	1.22042e-05	-0.309509	-1.47896	1.38821e-05	-0.569242	-1.48482
88771371	chr16:88771371:G:C	1.5544e-07	-1.3376e-10	-1.42747	1.77836e-05	-1.3376e-10	-1.41197	2.63863e-05	-1.3376e-10	-1.41182
88771591	chr16:88771591:G:C	1.6659e-07	-1.3376e-10	-1.35819	1.79792e-05	-1.3376e-10	-1.40103	2.66384e-05	-1.3376e-10	-1.40231
88771663	chr16:88771663:G:A	2.51767e-07	-1.3376e-10	-0.945224	2.79855e-05	-1.3376e-10	-0.958559	4.19269e-05	-1.3376e-10	-0.948733
88771784	chr16:88771784:C:T	1.76238e-07	-1.30189	-4.74448e-10	1.79819e-05	-1.40088	-4.74448e-10	3.61701e-05	-1.09643	-4.74448e-10
88772288	chr16:88772288:A:G	1.59046e-07	-1.3376e-10	-1.40454	1.84325e-05	-1.3376e-10	-1.37613	2.7205e-05	-1.3376e-10	-1.38126
88772376	chr16:88772376:G:A	2.91263e-08	-1.60549	-1.4966	3.75099e-06	-1.48824	-1.47999	5.08214e-06	-1.56934	-1.48959
88773106	chr16:88773106:CATCT:C	3.36292e-07	-1.3376e-10	-0.655749	3.20333e-05	-1.3376e-10	-0.823469	4.8819e-05	-1.3376e-10	-0.796541
88773280	chr16:88773280:C:CA	1.12051e-06	0.54781	-4.74448e-10	0.000340793	1.54103	-4.74448e-10	0.000265266	0.896072	-4.74448e-10
88773294	chr16:88773294:C:T	8.00155e-08	-1.64361	-0.447898	6.96118e-06	-1.65353	-0.696367	1.18655e-05	-1.6389	-0.572126
88773948	chr16:88773948:C:T	1.23923e-07	-1.65407	-4.74448e-10	1.3972e-05	-1.65319	-4.74448e-10	2.06876e-05	-1.65513	-4.74448e-10
88773966	chr16:88773966:C:G	2.17654e-07	-1.3376e-10	-1.09082	2.38659e-05	-1.3376e-10	-1.1178	3.56727e-05	-1.3376e-10	-1.11027
88773967	chr16:88773967:C:T	1.24712e-07	-1.64772	-4.74448e-10	1.46536e-05	-1.60556	-4.74448e-10	2.09631e-05	-1.6419	-4.74448e-10
88774015	chr16:88774015:C:G	2.69304e-07	-1.3376e-10	-0.877886	3.14429e-05	-1.3376e-10	-0.842073	4.68071e-05	-1.3376e-10	-0.838626
88774054	chr16:88774054:G:A	9.26161e-08	-0.459187	-1.48608	6.54985e-06	-0.919471	-1.49133	1.23364e-05	-0.675445	-1.49666
88774156	chr16:88774156:C:T	3.50399e-08	-1.65058	-1.26666	3.64685e-06	-1.63508	-1.3613	5.49094e-06	-1.65446	-1.3271
88774320	chr16:88774320:G:A	1.82087e-07	-1.3376e-10	-1.26925	2.0075e-05	-1.3376e-10	-1.29077	2.95572e-05	-1.3376e-10	-1.29833
88774335	chr16:88774335:G:A	3.65197e-07	-1.3376e-10	-0.573291	3.84138e-05	-1.3376e-10	-0.641829	5.91124e-05	-1.3376e-10	-0.60522
88774340	chr16:88774340:G:A	4.40304e-07	-1.3376e-10	-0.386263	5.1713e-05	-1.3376e-10	-0.344536	8.19595e-05	-1.3376e-10	-0.278436
88774435	chr16:88774435:AC:A	1.23765e-07	-1.65534	-4.74448e-10	1.39442e-05	-1.65518	-4.74448e-10	2.07327e-05	-1.65295	-4.74448e-10
88774789	chr16:88774789:C:T	1.54591e-07	-1.3376e-10	-1.43295	1.77817e-05	-1.3376e-10	-1.41208	2.66764e-05	-1.3376e-10	-1.40088
88775199	chr16:88775199:G:C	2.65212e-07	-1.3376e-10	-0.893197	3.09835e-05	-1.3376e-10	-0.856791	4.61361e-05	-1.3376e-10	-0.853066
88775283	chr16:88775283:A:G	2.97283e-07	-1.3376e-10	-0.779043	2.51721e-05	-1.3376e-10	-1.06451	3.91557e-05	-1.3376e-10	-1.01711
88775476	chr16:88775476:C:T	7.1629e-08	-0.714383	-1.48785	7.46938e-06	-0.79532	-1.48411	1.01538e-05	-0.870719	-1.49609
88775503	chr16:88775503:C:T	5.24345e-07	-1.3376e-10	-0.211578	6.07055e-05	-1.3376e-10	-0.184212	9.72762e-05	-1.3376e-10	-0.107106
88775709	chr16:88775709:G:A	5.64638e-08	-1.32281	-1.11732	6.47863e-06	-1.59471	-0.827026	1.03259e-05	-1.46568	-0.884331
88775747	chr16:88775747:A:C	1.49507e-07	-1.3376e-10	-1.46639	1.70673e-05	-1.3376e-10	-1.45308	2.52069e-05	-1.3376e-10	-1.45754
88775776	chr16:88775776:C:G	1.24418e-07	-1.65008	-4.74448e-10	1.39885e-05	-1.65201	-4.74448e-10	2.09602e-05	-1.64203	-4.74448e-10
88775807	chr16:88775807:G:C	2.66985e-07	0.0641215	-0.950656	2.00567e-05	-0.347665	-0.944016	2.7067e-05	-0.439127	-0.947219
88775972	chr16:88775972:G:A	9.41342e-08	-0.540074	-1.38893	9.13319e-06	-0.624657	-1.45367	1.29877e-05	-0.691485	-1.42917
88776458	chr16:88776458:C:T	2.28312e-07	-0.0293721	-1.01364	2.19027e-05	-0.023704	-1.17993	3.45145e-05	-0.00481176	-1.13847
88776545	chr16:88776545:G:A	8.09918e-08	-1.28701	-0.792373	7.41861e-06	-1.5687	-0.717555	1.23201e-05	-1.43068	-0.742753
88776613	chr16:88776613:G:A	1.5008e-07	-1.3376e-10	-1.46256	1.65824e-05	-1.3376e-10	-1.48191	2.45332e-05	-1.3376e-10	-1.48463
88776742	chr16:88776742:G:C	1.49872e-07	-1.3376e-10	-1.46395	1.65673e-05	-1.3376e-10	-1.48282	2.45131e-05	-1.3376e-10	-1.48545
88777480	chr16:88777480:G:A	1.24361e-07	-1.65054	-4.74448e-10	1.39935e-05	-1.65165	-4.74448e-10	2.09442e-05	-1.6428	-4.74448e-10
88777592	chr16:88777592:C:T	2.70698e-07	-1.3376e-10	-0.872725	2.94647e-05	-1.3376e-10	-0.907052	4.51209e-05	-1.3376e-10	-0.875314
88777702	chr16:88777702:G:A	2.03116e-07	-1.3376e-10	-1.15995	2.42873e-05	-1.3376e-10	-1.10029	3.56884e-05	-1.3376e-10	-1.10983
88777821	chr16:88777821:C:T	1.65526e-06	-1.3376e-10	0.937984	0.000144171	-1.3376e-10	0.680755	0.000227669	-1.3376e-10	0.743231
88777931	chr16:88777931:T:A	5.17529e-07	-1.3376e-10	-0.224663	6.72156e-05	-1.3376e-10	-0.0823413	9.58966e-05	-1.3376e-10	-0.121391
88777989	chr16:88777989:G:A	4.67474e-08	-1.13269	-1.49628	4.88838e-06	-1.2291	-1.47429	6.86527e-06	-1.26705	-1.49113
88778012	chr16:88778012:G:A	1.93192e-07	-1.3376e-10	-1.21005	2.13511e-05	-1.3376e-10	-1.22914	3.19015e-05	-1.3376e-10	-1.22201
88778022	chr16:88778022:G:A	1.90679e-07	-1.3376e-10	-1.22314	2.01891e-05	-1.3376e-10	-1.2851	2.96172e-05	-1.3376e-10	-1.29631
88778025	chr16:88778025:T:C	3.69198e-08	-1.36868	-1.4963	5.65045e-06	-1.06578	-1.49273	6.38276e-06	-1.34025	-1.49081
88778119	chr16:88778119:A:G	3.69866e-08	-1.37069	-1.49248	5.69243e-06	-1.05485	-1.49626	6.35788e-06	-1.33835	-1.49662
88778228	chr16:88778228:G:A	4.33764e-08	-1.6	-1.10381	3.99848e-06	-1.64998	-1.25435	6.59483e-06	-1.59361	-1.20477
88778393	chr16:88778393:T:C	2.47347e-07	-1.3376e-10	-0.962935	2.43461e-05	-1.3376e-10	-1.09787	3.52408e-05	-1.3376e-10	-1.12246
88778483	chr16:88778483:A:G	4.05231e-08	-1.39903	-1.37283	5.07316e-06	-1.42326	-1.24302	7.98312e-06	-1.32372	-1.28362
88778524	chr16:88778524:T:C	3.44934e-07	-1.62103	0.990653	3.5026e-05	-1.64549	0.91133	5.04711e-05	-1.65007	0.886806
88778548	chr16:88778548:G:A	4.15775e-06	-1.3376e-10	1.859	0.000285779	-1.3376e-10	1.36497	0.000459542	-1.3376e-10	1.44557
88778586	chr16:88778586:G:A	5.79402e-07	-1.3376e-10	-0.111732	6.76925e-05	-1.3376e-10	-0.0752709	0.000108591	-1.3376e-10	0.0029256
88778590	chr16:88778590:G:A	3.28832e-07	-1.3376e-10	-0.678182	4.27869e-05	-1.3376e-10	-0.534014	6.32636e-05	-1.3376e-10	-0.53735
88778656	chr16:88778656:C:T	1.25424e-07	-1.64202	-4.74448e-10	1.40907e-05	-1.64473	-4.74448e-10	2.12099e-05	-1.63019	-4.74448e-10
88778693	chr16:88778693:G:T	4.80743e-08	-1.13081	-1.47017	4.72219e-06	-1.24339	-1.49458	6.75372e-06	-1.27805	-1.49652
88779096	chr16:88779096:C:T	9.13774e-06	-1.3376e-10	2.64644	0.000620546	-1.3376e-10	2.14035	0.00101238	-1.3376e-10	2.2354
88779490	chr16:88779490:G:A	1.58851e-07	-1.3376e-10	-1.40576	1.85e-05	-1.3376e-10	-1.37247	2.76014e-05	-1.3376e-10	-1.3668
88779523	chr16:88779523:C:T	2.81831e-08	-1.65045	-1.48455	3.1937e-06	-1.65157	-1.47749	4.75814e-06	-1.64749	-1.47731
88779627	chr16:88779627:C:T	4.20133e-07	-0.433157	-4.74448e-10	4.97784e-05	-0.382665	-4.74448e-10	4.05923e-05	-0.981083	-4.74448e-10
88779691	chr16:88779691:T:C	8.59848e-07	-1.3376e-10	0.283028	5.65592e-05	-1.3376e-10	-0.254959	9.0458e-05	-1.3376e-10	-0.179775
88779810	chr16:88779810:G:A	4.0692e-07	-1.64193	1.17682	3.08912e-05	-1.65507	0.79529	5.37873e-05	-1.62778	0.928154
88779912	chr16:88779912:C:T	1.45219e-07	-1.3376e-10	-1.49549	1.63529e-05	-1.3376e-10	-1.49584	2.42402e-05	-1.3376e-10	-1.49665
88780109	chr16:88780109:G:T	1.52272e-07	-1.3376e-10	-1.44806	1.67884e-05	-1.3376e-10	-1.46956	2.50898e-05	-1.3376e-10	-1.4622
88780346	chr16:88780346:G:A	5.96049e-07	-1.3376e-10	-0.083405	6.42622e-05	-1.3376e-10	-0.127275	9.64143e-05	-1.3376e-10	-0.116006
88780395	chr16:88780395:G:A	3.33869e-07	-1.5566	0.893622	3.65285e-05	-1.6545	0.962343	5.69433e-05	-1.61284	0.970231
88780410	chr16:88780410:A:G	1.35436e-07	-0.181758	-1.38347	2.64608e-05	0.310662	-1.32524	2.86597e-05	-0.0030269	-1.32614
88780441	chr16:88780441:C:A	2.84455e-07	-1.41191	0.588752	2.69447e-05	-1.61622	0.619756	4.42301e-05	-1.52429	0.629031
88780543	chr16:88780543:G:C	9.32658e-08	-0.542552	-1.39572	7.26937e-06	-0.9033	-1.40328	1.26406e-05	-0.736498	-1.41125
88780643	chr16:88780643:A:T	1.4687e-07	-1.3376e-10	-1.48418	1.66637e-05	-1.3376e-10	-1.47702	2.47184e-05	-1.3376e-10	-1.47711
88780820	chr16:88780820:G:C	8.72328e-07	-1.3376e-10	0.297437	5.81217e-05	-1.3376e-10	-0.227706	9.46022e-05	-1.3376e-10	-0.13498
88780834	chr16:88780834:G:C	3.48777e-08	-1.46242	-1.45946	3.58453e-06	-1.53666	-1.47696	5.34723e-06	-1.53765	-1.47043
88780935	chr16:88780935:C:T	5.5564e-08	-1.55662	-0.899576	6.95624e-06	-1.63081	-0.719801	1.1262e-05	-1.55474	-0.70849
88781108	chr16:88781108:G:A	3.114e-08	-1.61164	-1.4236	3.54385e-06	-1.65352	-1.37152	5.44767e-06	-1.60713	-1.38234
88781115	chr16:88781115:T:C	3.14275e-08	-1.59478	-1.43127	3.52269e-06	-1.64875	-1.38227	5.46145e-06	-1.59429	-1.39265
88781129	chr16:88781129:T:C	1.24127e-07	-1.63701	-0.0154092	1.22482e-05	-1.65526	-0.129606	1.87863e-05	-1.65502	-0.0965169
88781243	chr16:88781243:C:T	1.83735e-07	-1.26024	-4.74448e-10	1.76213e-05	-1.42114	-4.74448e-10	2.86829e-05	-1.32836	-4.74448e-10
88781330	chr16:88781330:G:A	3.19006e-08	-1.57865	-1.43245	3.53796e-06	-1.64278	-1.38391	5.54144e-06	-1.57814	-1.39426
88781473	chr16:88781473:G:A	1.48694e-07	-1.3376e-10	-1.47183	1.70791e-05	-1.3376e-10	-1.45239	2.54171e-05	-1.3376e-10	-1.44924
88781564	chr16:88781564:T:C	3.61998e-08	-1.51379	-1.37088	4.02586e-06	-1.58055	-1.31696	5.88727e-06	-1.57215	-1.33972
88781653	chr16:88781653:C:A	3.55168e-08	-1.52258	-1.38114	3.97814e-06	-1.58698	-1.32245	5.81975e-06	-1.57908	-1.34433
88781871	chr16:88781871:T:G	8.80715e-07	-1.3376e-10	0.307007	5.86119e-05	-1.3376e-10	-0.219309	9.54599e-05	-1.3376e-10	-0.125954
88781943	chr16:88781943:AG:A	2.95723e-06	1.51828	-4.74448e-10	0.000218772	1.09778	-4.74448e-10	0.000373031	1.237	-4.74448e-10
88782025	chr16:88782025:G:A	1.46414e-07	-1.3376e-10	-1.48729	1.68698e-05	-1.3376e-10	-1.46472	2.48303e-05	-1.3376e-10	-1.4726
88782073	chr16:88782073:G:A	3.47856e-08	-1.5209	-1.40363	3.87036e-06	-1.58524	-1.35166	5.6721e-06	-1.57736	-1.37174
88782120	chr16:88782120:C:T	1.47041e-07	-1.3376e-10	-1.48302	1.69486e-05	-1.3376e-10	-1.46006	2.52711e-05	-1.3376e-10	-1.455
88782204	chr16:88782204:G:A	3.55862e-07	-1.3376e-10	-0.599184	4.2399e-05	-1.3376e-10	-0.543121	6.46656e-05	-1.3376e-10	-0.515431
88782335	chr16:88782335:T:C	3.57996e-08	-1.54806	-1.34773	4.0659e-06	-1.605	-1.28261	5.92534e-06	-1.59787	-1.30755
88782354	chr16:88782354:C:T	3.53387e-08	-1.53244	-1.37631	3.97178e-06	-1.59414	-1.31689	5.80431e-06	-1.58629	-1.33977
88782534	chr16:88782534:G:C	2.01068e-07	-1.3376e-10	-1.17008	2.22468e-05	-1.3376e-10	-1.18805	3.32453e-05	-1.3376e-10	-1.18075
88782662	chr16:88782662:T:C	1.4522e-07	-1.3376e-10	-1.49548	1.63472e-05	-1.3376e-10	-1.49619	2.426e-05	-1.3376e-10	-1.49583
88782955	chr16:88782955:T:G	1.61214e-07	-1.3376e-10	-1.391	1.72699e-05	-1.3376e-10	-1.44128	2.61003e-05	-1.3376e-10	-1.42271
88783154	chr16:88783154:CAAG:C	2.41169e-07	-1.3376e-10	-0.988229	2.82581e-05	-1.3376e-10	-0.948864	4.1963e-05	-1.3376e-10	-0.947873
88783224	chr16:88783224:C:T	1.46135e-07	-1.3376e-10	-1.4892	1.66582e-05	-1.3376e-10	-1.47734	2.47648e-05	-1.3376e-10	-1.47524
88783246	chr16:88783246:G:A	1.18068e-06	-1.3376e-10	0.600119	7.4971e-05	-1.3376e-10	0.0268561	0.000123097	-1.3376e-10	0.128309
88783418	chr16:88783418:G:A	1.86956e-07	-1.3376e-10	-1.24285	2.20634e-05	-1.3376e-10	-1.19632	3.38527e-05	-1.3376e-10	-1.16264
88783508	chr16:88783508:G:A	1.45649e-07	-1.3376e-10	-1.49253	1.65634e-05	-1.3376e-10	-1.48305	2.46162e-05	-1.3376e-10	-1.48126
88783550	chr16:88783550:C:T	7.34485e-07	-1.3376e-10	0.125442	5.04686e-05	-1.3376e-10	-0.368895	8.21529e-05	-1.3376e-10	-0.276079
88783697	chr16:88783697:G:A	1.38356e-07	-0.0574765	-1.48642	1.44813e-05	-0.14102	-1.47637	1.84107e-05	-0.28179	-1.48994
88783839	chr16:88783839:G:A	1.45266e-07	-1.3376e-10	-1.49516	1.63396e-05	-1.3376e-10	-1.49665	2.42422e-05	-1.3376e-10	-1.49656
88784609	chr16:88784609:G:A	4.35509e-07	-1.3376e-10	-0.397211	5.06513e-05	-1.3376e-10	-0.365281	8.07135e-05	-1.3376e-10	-0.293755
88785031	chr16:88785031:C:G	1.86055e-07	-1.3376e-10	-1.24769	2.20953e-05	-1.3376e-10	-1.19488	3.2498e-05	-1.3376e-10	-1.20348
88785069	chr16:88785069:C:T	1.52654e-07	-1.3376e-10	-1.44555	1.75306e-05	-1.3376e-10	-1.4263	2.63333e-05	-1.3376e-10	-1.41383
88786001	chr16:88786001:C:T	3.86765e-07	-1.3376e-10	-0.51591	4.45583e-05	-1.3376e-10	-0.493447	7.06708e-05	-1.3376e-10	-0.426629
88786216	chr16:88786216:T:A	2.03081e-07	-1.3376e-10	-1.16012	2.2728e-05	-1.3376e-10	-1.16665	3.35411e-05	-1.3376e-10	-1.17189
88786243	chr16:88786243:G:A	3.75283e-07	-1.3376e-10	-0.546048	4.76526e-05	-1.3376e-10	-0.426309	6.83588e-05	-1.3376e-10	-0.45989
88786458	chr16:88786458:A:G	9.08615e-08	-0.548021	-1.41637	5.58042e-06	-1.08408	-1.4869	1.56023e-05	-0.470941	-1.4663
88786518	chr16:88786518:G:A	1.23924e-07	-1.65406	-4.74448e-10	1.40196e-05	-1.64979	-4.74448e-10	2.06836e-05	-1.65532	-4.74448e-10
88787051	chr16:88787051:G:A	3.71908e-07	-1.3376e-10	-0.555082	4.33648e-05	-1.3376e-10	-0.520599	6.87036e-05	-1.3376e-10	-0.45486
88787077	chr16:88787077:A:G	1.47216e-07	-1.3376e-10	-1.48183	1.64891e-05	-1.3376e-10	-1.48754	2.45733e-05	-1.3376e-10	-1.483
88787423	chr16:88787423:G:C	1.97988e-07	-1.3376e-10	-1.18552	2.30466e-05	-1.3376e-10	-1.15273	3.42544e-05	-1.3376e-10	-1.15085
88787550	chr16:88787550:C:T	1.45646e-07	-1.3376e-10	-1.49255	1.66722e-05	-1.3376e-10	-1.4765	2.48307e-05	-1.3376e-10	-1.47258
88787600	chr16:88787600:C:T	5.04886e-08	-1.59495	-0.957029	4.54253e-06	-1.64706	-1.1297	7.94698e-06	-1.53937	-1.0725
88788099	chr16:88788099:C:T	3.18594e-06	0.482513	1.11026	0.000344434	0.504963	1.04669	0.000357478	0.0353516	1.15906
88788371	chr16:88788371:C:T	2.63979e-07	-1.63355	0.735689	2.54194e-05	-1.65533	0.600592	4.39482e-05	-1.59928	0.697633
88788389	chr16:88788389:C:A	2.20735e-07	-1.3376e-10	-1.07676	2.01443e-05	-1.3376e-10	-1.28733	3.09115e-05	-1.3376e-10	-1.25353
88788609	chr16:88788609:T:C	2.97442e-08	-1.62665	-1.45445	3.53859e-06	-1.64535	-1.38116	5.63232e-06	-1.54875	-1.40739
88788838	chr16:88788838:T:TC	4.68925e-07	-1.3376e-10	-0.323284	3.43407e-05	-1.3376e-10	-0.753915	5.51329e-05	-1.3376e-10	-0.674915
88788861	chr16:88788861:T:C	2.02355e-07	-1.3376e-10	-1.1637	2.42521e-05	-1.3376e-10	-1.10174	3.55156e-05	-1.3376e-10	-1.11469
88789155	chr16:88789155:A:G	4.33794e-07	-1.3376e-10	-0.401159	3.8389e-05	-1.3376e-10	-0.642474	6.01947e-05	-1.3376e-10	-0.587077
88789215	chr16:88789215:G:A	9.6273e-07	0.396045	-4.74448e-10	5.83024e-05	-0.224603	-4.74448e-10	0.000105504	-0.0259121	-4.74448e-10
88789288	chr16:88789288:G:A	1.86681e-07	-1.3376e-10	-1.24432	2.16489e-05	-1.3376e-10	-1.21529	3.2178e-05	-1.3376e-10	-1.21338
88789448	chr16:88789448:C:G	1.57088e-07	-1.3376e-10	-1.41692	1.80841e-05	-1.3376e-10	-1.39521	2.72382e-05	-1.3376e-10	-1.38004
88789561	chr16:88789561:C:G	3.11999e-08	-1.63346	-1.39985	3.67591e-06	-1.55757	-1.43087	5.02341e-06	-1.64317	-1.42738
88789962	chr16:88789962:C:T	6.45236e-06	-0.0791838	2.37766	0.000812313	0.122763	2.28688	0.000779964	-0.475062	2.44965
88790074	chr16:88790074:C:T	1.97913e-07	-1.3376e-10	-1.1859	2.16397e-05	-1.3376e-10	-1.21572	3.28626e-05	-1.3376e-10	-1.19233
88790247	chr16:88790247:T:C	2.09196e-07	-1.3376e-10	-1.13046	2.44482e-05	-1.3376e-10	-1.09369	3.55085e-05	-1.3376e-10	-1.11489
88790306	chr16:88790306:C:T	1.75264e-07	-1.3376e-10	-1.30744	2.019e-05	-1.3376e-10	-1.28506	3.00073e-05	-1.3376e-10	-1.28322
88790848	chr16:88790848:C:A	2.79464e-07	-1.3376e-10	-0.840853	3.31464e-05	-1.3376e-10	-0.789312	5.19168e-05	-1.3376e-10	-0.735018
88791433	chr16:88791433:C:T	1.50061e-07	-1.3376e-10	-1.46268	1.66395e-05	-1.3376e-10	-1.47847	2.46023e-05	-1.3376e-10	-1.48182
88791579	chr16:88791579:T:G	2.69358e-07	0.306518	-1.1842	3.64661e-05	0.536338	-1.2302	2.74613e-05	-0.146559	-1.22532
88791838	chr16:88791838:C:T	1.33529e-07	-0.150384	-1.42902	1.6741e-05	0.0231531	-1.49554	1.43326e-05	-0.532933	-1.48919
88791860	chr16:88791860:G:C	2.03927e-07	-1.3376e-10	-1.15597	2.38355e-05	-1.3376e-10	-1.11907	3.54351e-05	-1.3376e-10	-1.11696
88792194	chr16:88792194:A:G	1.70214e-07	-0.23167	-1.105	1.75547e-05	-0.339507	-1.08542	2.54739e-05	-0.378207	-1.0688
88792238	chr16:88792238:T:G	3.01306e-07	0.0256573	-0.791259	3.10896e-05	-0.0928301	-0.760542	4.5313e-05	-0.132666	-0.738401
88792270	chr16:88792270:C:CCTGCCAT	7.16221e-07	-1.3376e-10	0.100262	4.93529e-05	-1.3376e-10	-0.39125	7.98226e-05	-1.3376e-10	-0.304854
88792337	chr16:88792337:G:A	1.6375e-07	-1.3376e-10	-1.37539	1.81326e-05	-1.3376e-10	-1.39254	2.68285e-05	-1.3376e-10	-1.3952
88792467	chr16:88792467:G:A	4.38075e-08	-1.64552	-1.0484	3.92303e-06	-1.65523	-1.26815	6.26412e-06	-1.64027	-1.20955
88792530	chr16:88792530:G:A	7.86539e-08	-0.813933	-1.29474	7.03313e-06	-0.998472	-1.34114	1.07649e-05	-0.984896	-1.32348
88792551	chr16:88792551:C:G	1.50827e-07	-1.3376e-10	-1.45759	1.68062e-05	-1.3376e-10	-1.4685	2.51865e-05	-1.3376e-10	-1.45835
88792722	chr16:88792722:C:G	1.49282e-07	-1.3376e-10	-1.46789	1.66964e-05	-1.3376e-10	-1.47505	2.47365e-05	-1.3376e-10	-1.47638
88793392	chr16:88793392:C:T	5.97328e-07	-1.3376e-10	-0.0812618	4.84059e-05	-1.3376e-10	-0.410623	7.5877e-05	-1.3376e-10	-0.355547
88793458	chr16:88793458:C:T	1.50334e-07	-1.3376e-10	-1.46087	1.75273e-05	-1.3376e-10	-1.42649	2.62408e-05	-1.3376e-10	-1.41735
88793767	chr16:88793767:GCGGAGC:G	3.4141e-07	-1.3376e-10	-0.640644	2.73821e-05	-1.3376e-10	-0.980357	4.31512e-05	-1.3376e-10	-0.91995
88794416	chr16:88794416:G:A	8.4504e-07	-1.3376e-10	0.265656	5.65123e-05	-1.3376e-10	-0.255788	9.19989e-05	-1.3376e-10	-0.162884
88794930	chr16:88794930:T:C	3.53339e-07	-1.3376e-10	-0.6063	4.16686e-05	-1.3376e-10	-0.560499	6.57645e-05	-1.3376e-10	-0.49858
88794978	chr16:88794978:T:C	1.65846e-07	-1.3376e-10	-1.36267	1.83531e-05	-1.3376e-10	-1.38045	2.73509e-05	-1.3376e-10	-1.37591
88794996	chr16:88794996:T:C	1.45062e-07	-1.3376e-10	-1.49657	1.63732e-05	-1.3376e-10	-1.4946	2.42751e-05	-1.3376e-10	-1.49521
88795015	chr16:88795015:T:C	3.43249e-07	-0.635271	-4.74448e-10	3.14982e-05	-0.840317	-4.74448e-10	5.7831e-05	-0.627137	-4.74448e-10
88795194	chr16:88795194:T:C	1.27119e-07	-1.62861	-4.74448e-10	1.42708e-05	-1.63203	-4.74448e-10	2.07284e-05	-1.65315	-4.74448e-10
88795243	chr16:88795243:C:T	2.12776e-07	-1.3376e-10	-1.11349	2.40611e-05	-1.3376e-10	-1.10965	3.45888e-05	-1.3376e-10	-1.14113
88795935	chr16:88795935:C:G	2.64846e-07	0.4523	-1.34688	2.44801e-05	0.270568	-1.36295	3.40167e-05	0.190285	-1.3481
88795958	chr16:88795958:G:A	3.43811e-07	-1.3376e-10	-0.633635	3.98514e-05	-1.3376e-10	-0.60509	5.82825e-05	-1.3376e-10	-0.619359
88795995	chr16:88795995:G:A	2.18833e-07	-0.625644	-0.459777	1.78279e-05	-0.616664	-0.792819	2.12511e-05	-0.905991	-0.722261
88796160	chr16:88796160:G:C	1.31561e-06	0.991317	-0.282991	6.67042e-05	0.708329	-0.798307	0.000114905	0.753416	-0.693975
88796354	chr16:88796354:G:T	4.13299e-07	-1.3376e-10	-0.449556	3.2874e-05	-1.3376e-10	-0.797563	5.15825e-05	-1.3376e-10	-0.741478
88796367	chr16:88796367:T:C	1.80393e-07	-1.3376e-10	-1.27859	2.01713e-05	-1.3376e-10	-1.28598	3.00261e-05	-1.3376e-10	-1.28259
88796452	chr16:88796452:A:G	3.50878e-07	-1.3376e-10	-0.61329	2.88194e-05	-1.3376e-10	-0.929197	4.49741e-05	-1.3376e-10	-0.878574
88796513	chr16:88796513:C:A	1.77018e-07	-1.3376e-10	-1.29748	1.70134e-05	-1.3376e-10	-1.45625	2.61666e-05	-1.3376e-10	-1.42018
88796927	chr16:88796927:GTGCGTGTT:G	1.84608e-07	-1.3376e-10	-1.25549	2.08755e-05	-1.3376e-10	-1.25167	3.17624e-05	-1.3376e-10	-1.22638
88797525	chr16:88797525:G:A	6.18619e-07	-1.3376e-10	-0.0462375	4.37794e-05	-1.3376e-10	-0.511084	7.04809e-05	-1.3376e-10	-0.429319
88797554	chr16:88797554:TA:T	2.67087e-07	-1.3376e-10	-0.886152	3.18132e-05	-1.3376e-10	-0.830365	4.63509e-05	-1.3376e-10	-0.84842
88797584	chr16:88797584:A:C	2.02857e-07	-1.3376e-10	-1.16123	2.17463e-05	-1.3376e-10	-1.2108	3.25503e-05	-1.3376e-10	-1.20187
88797694	chr16:88797694:T:C	4.173e-08	-1.52065	-1.22186	4.09704e-06	-1.53412	-1.34586	6.14466e-06	-1.54478	-1.3243
88797821	chr16:88797821:A:AG	8.96584e-08	-1.59277	-0.384952	7.86467e-06	-1.64645	-0.581417	1.3516e-05	-1.54896	-0.531827
88797848	chr16:88797848:C:T	2.72984e-07	-0.864314	-4.74448e-10	3.16817e-05	-0.834506	-4.74448e-10	3.95437e-05	-1.00726	-4.74448e-10
88798489	chr16:88798489:G:A	2.85857e-08	-1.62437	-1.49645	4.14518e-06	-1.40969	-1.45861	5.31701e-06	-1.55034	-1.46341
88798544	chr16:88798544:G:A	2.52249e-06	-1.3376e-10	1.35927	0.000207766	-1.3376e-10	1.04617	0.000299802	-1.3376e-10	1.01846
88798559	chr16:88798559:C:T	1.48266e-07	-1.3376e-10	-1.47472	1.65396e-05	-1.3376e-10	-1.48449	2.45619e-05	-1.3376e-10	-1.48347
88798635	chr16:88798635:G:A	1.53389e-07	-1.3376e-10	-1.44075	1.66608e-05	-1.3376e-10	-1.47719	2.49353e-05	-1.3376e-10	-1.46838
88798878	chr16:88798878:C:A	5.78953e-07	-1.3376e-10	-0.112507	6.1333e-05	-1.3376e-10	-0.173927	8.98732e-05	-1.3376e-10	-0.186261
88799133	chr16:88799133:G:A	2.14821e-07	-1.3376e-10	-1.10392	2.53668e-05	-1.3376e-10	-1.05681	3.70291e-05	-1.3376e-10	-1.07296
88799185	chr16:88799185:C:A	2.39342e-07	-1.3376e-10	-0.995833	2.10851e-05	-1.3376e-10	-1.24168	3.22599e-05	-1.3376e-10	-1.21084
88799822	chr16:88799822:C:T	2.41406e-07	-1.27684	0.289591	3.17586e-05	-1.38114	0.54906	5.17158e-05	-1.20977	0.470869
88800110	chr16:88800110:T:C	1.60865e-07	-1.3376e-10	-1.39316	1.84415e-05	-1.3376e-10	-1.37564	2.75348e-05	-1.3376e-10	-1.36921
88800202	chr16:88800202:G:C	2.59268e-07	-0.303455	-0.612411	1.83137e-05	-0.732905	-0.649694	4.43894e-05	-0.250956	-0.640705
88800203	chr16:88800203:A:C	1.72936e-07	-1.3376e-10	-1.32081	1.90072e-05	-1.3376e-10	-1.34543	2.78851e-05	-1.3376e-10	-1.35657
88800241	chr16:88800241:A:C	1.61267e-07	-1.3376e-10	-1.39066	1.85437e-05	-1.3376e-10	-1.37011	2.76572e-05	-1.3376e-10	-1.36477
88800278	chr16:88800278:A:G	5.95802e-08	-1.14591	-1.24049	6.78785e-06	-1.25792	-1.11719	1.20699e-05	-1.06403	-1.12992
88800344	chr16:88800344:C:T	3.59436e-07	-0.193574	-0.395617	2.59022e-05	-0.64219	-0.393727	6.38642e-05	-0.138797	-0.389106
88800549	chr16:88800549:T:C	1.55583e-07	-1.6528	0.226252	2.0112e-05	-1.65059	0.361666	2.75183e-05	-1.64752	0.277711
88800573	chr16:88800573:A:G	6.37615e-08	-1.64322	-0.675357	8.3004e-06	-1.638	-0.53594	1.19713e-05	-1.6336	-0.568543
88800715	chr16:88800715:C:T	9.72785e-08	-1.39042	-0.505732	6.59423e-06	-1.52305	-0.881004	1.22985e-05	-1.39025	-0.784934
88800915	chr16:88800915:T:G	1.65583e-07	-1.3376e-10	-1.36425	1.90845e-05	-1.3376e-10	-1.34137	2.84772e-05	-1.3376e-10	-1.33556
88800916	chr16:88800916:C:G	5.43516e-07	-0.175669	-4.74448e-10	3.8761e-05	-0.632832	-4.74448e-10	8.64832e-05	-0.224711	-4.74448e-10
88801070	chr16:88801070:A:G	3.88278e-07	-0.512006	-4.74448e-10	2.96237e-05	-0.901672	-4.74448e-10	6.83599e-05	-0.459874	-4.74448e-10
88801102	chr16:88801102:C:T	3.20846e-07	-1.37915	0.676381	3.39474e-05	-1.46548	0.700049	5.52149e-05	-1.32105	0.647624
88801405	chr16:88801405:T:TTA	6.18256e-07	-1.58541	1.53859	4.14055e-05	-1.59784	1.03101	6.70188e-05	-1.57844	1.09875
88801566	chr16:88801566:C:G	1.41136e-06	-1.08132	1.8599	8.01657e-05	-1.26284	1.35669	0.000156821	-1.0517	1.42215
88801570	chr16:88801570:C:G	1.81594e-06	-1.24971	2.28034	8.57214e-05	-1.39723	1.55808	0.000166771	-1.22028	1.65224
88801719	chr16:88801719:A:G	3.90225e-07	-0.507004	-4.74448e-10	2.97253e-05	-0.898248	-4.74448e-10	6.86862e-05	-0.455113	-4.74448e-10
88801772	chr16:88801772:C:T	1.67985e-07	-1.3376e-10	-1.34985	1.85024e-05	-1.3376e-10	-1.37235	2.71603e-05	-1.3376e-10	-1.38291
88801808	chr16:88801808:A:G	7.98946e-07	-1.3376e-10	0.209566	6.70404e-05	-1.3376e-10	-0.0849501	0.000104074	-1.3376e-10	-0.0395583
88801844	chr16:88801844:T:C	2.64817e-06	-1.14518	2.55307	0.000121072	-1.31236	1.8185	0.000239716	-1.11114	1.90594
88802050	chr16:88802050:G:A	1.45195e-07	-1.3376e-10	-1.49565	1.63689e-05	-1.3376e-10	-1.49486	2.42579e-05	-1.3376e-10	-1.49592
88802079	chr16:88802079:T:C	2.20429e-07	-1.3376e-10	-1.07815	3.05624e-05	-1.3376e-10	-0.870474	4.30694e-05	-1.3376e-10	-0.921848
88802292	chr16:88802292:G:C	9.14418e-08	-0.725416	-1.23261	6.41015e-06	-1.07672	-1.35564	1.42482e-05	-0.679813	-1.34821
88802784	chr16:88802784:CCG:C	3.51773e-07	-1.3376e-10	-0.610742	3.64389e-05	-1.3376e-10	-0.694609	5.40793e-05	-1.3376e-10	-0.694208
88802787	chr16:88802787:C:T	1.47573e-07	-1.3376e-10	-1.47941	1.65662e-05	-1.3376e-10	-1.48288	2.46746e-05	-1.3376e-10	-1.47889
88802831	chr16:88802831:T:C	1.09256e-07	-0.485607	-1.29443	7.29588e-06	-0.898615	-1.40432	1.72815e-05	-0.437637	-1.39738
88802963	chr16:88802963:AG:A	3.96655e-07	-0.490661	-4.74448e-10	2.99923e-05	-0.889306	-4.74448e-10	6.96196e-05	-0.441615	-4.74448e-10
88802977	chr16:88802977:A:G	3.76755e-07	-0.542132	-4.74448e-10	2.89069e-05	-0.926166	-4.74448e-10	6.61574e-05	-0.492624	-4.74448e-10
88802981	chr16:88802981:A:G	3.53154e-07	-0.606823	-4.74448e-10	2.74188e-05	-0.979017	-4.74448e-10	6.19286e-05	-0.558678	-4.74448e-10
88803094	chr16:88803094:G:A	3.20214e-08	-1.56616	-1.44116	3.42512e-06	-1.57345	-1.48566	5.08282e-06	-1.57491	-1.48389
88803134	chr16:88803134:A:C	4.15606e-07	-0.443989	-4.74448e-10	3.11809e-05	-0.85044	-4.74448e-10	7.31439e-05	-0.392231	-4.74448e-10
88803245	chr16:88803245:G:A	2.89769e-07	-0.804645	-4.74448e-10	2.34228e-05	-1.13654	-4.74448e-10	5.05465e-05	-0.761768	-4.74448e-10
88803290	chr16:88803290:G:A	3.86023e-07	-0.51783	-4.74448e-10	2.94744e-05	-0.906724	-4.74448e-10	6.78074e-05	-0.467989	-4.74448e-10
88803301	chr16:88803301:C:T	3.67871e-07	-0.565994	-4.74448e-10	2.8349e-05	-0.945655	-4.74448e-10	6.45648e-05	-0.516991	-4.74448e-10
88803308	chr16:88803308:A:G	7.5718e-08	-0.717285	-1.42943	6.28569e-06	-1.08654	-1.36543	1.39239e-05	-0.669295	-1.38176
88803311	chr16:88803311:G:A	1.93445e-07	-1.3376e-10	-1.20874	2.59666e-05	-1.3376e-10	-1.03343	3.68695e-05	-1.3376e-10	-1.07728
88803372	chr16:88803372:G:C	1.49203e-07	-1.3376e-10	-1.46842	1.67357e-05	-1.3376e-10	-1.4727	2.46537e-05	-1.3376e-10	-1.47973
88803461	chr16:88803461:G:A	1.45106e-07	-1.3376e-10	-1.49627	1.63402e-05	-1.3376e-10	-1.49661	2.42465e-05	-1.3376e-10	-1.49639
88803503	chr16:88803503:A:C	3.97999e-07	-1.3376e-10	-0.487279	4.2581e-05	-1.3376e-10	-0.538839	6.26033e-05	-1.3376e-10	-0.547843
88803512	chr16:88803512:C:A	1.72812e-07	-1.3376e-10	-1.32152	1.90119e-05	-1.3376e-10	-1.34518	2.7882e-05	-1.3376e-10	-1.35668
88803534	chr16:88803534:C:A	3.61206e-07	-0.58428	-4.74448e-10	2.79329e-05	-0.960441	-4.74448e-10	6.33737e-05	-0.535611	-4.74448e-10
88803548	chr16:88803548:T:C	2.42906e-07	-1.3376e-10	-0.981055	2.55338e-05	-1.3376e-10	-1.05024	3.86799e-05	-1.3376e-10	-1.02934
88803601	chr16:88803601:G:A	3.04481e-07	-1.3376e-10	-0.755118	3.40992e-05	-1.3376e-10	-0.760971	5.18088e-05	-1.3376e-10	-0.737101
88803607	chr16:88803607:C:T	1.71015e-07	-1.3376e-10	-1.33198	1.87587e-05	-1.3376e-10	-1.35859	2.76936e-05	-1.3376e-10	-1.36346
88803691	chr16:88803691:T:C	1.51991e-06	-1.6136	2.46628	9.34434e-05	-1.60728	1.85439	0.000157695	-1.59196	1.96796
88803697	chr16:88803697:C:A	7.66873e-07	-1.3376e-10	0.168593	6.94234e-05	-1.3376e-10	-0.0500223	0.000105605	-1.3376e-10	-0.0249588
88804463	chr16:88804463:G:A	1.61514e-07	-1.3376e-10	-1.38914	1.78379e-05	-1.3376e-10	-1.40892	2.63642e-05	-1.3376e-10	-1.41265
88804559	chr16:88804559:T:C	2.83536e-08	-1.65313	-1.47584	3.19231e-06	-1.65288	-1.47662	4.74101e-06	-1.65508	-1.47333
88804608	chr16:88804608:A:G	1.46386e-07	-1.3376e-10	-1.48748	1.63847e-05	-1.3376e-10	-1.4939	2.43217e-05	-1.3376e-10	-1.49329
88804814	chr16:88804814:C:T	1.61027e-07	-1.3376e-10	-1.39215	1.75358e-05	-1.3376e-10	-1.426	2.61662e-05	-1.3376e-10	-1.42019
88804845	chr16:88804845:G:A	1.59644e-07	-1.3376e-10	-1.40078	1.76064e-05	-1.3376e-10	-1.42198	2.64592e-05	-1.3376e-10	-1.40906
88804875	chr16:88804875:C:T	1.04472e-06	-1.3376e-10	0.477777	0.000145533	-1.3376e-10	0.690155	0.000212361	-1.3376e-10	0.673627
88804963	chr16:88804963:G:A	1.45092e-07	-1.3376e-10	-1.49636	1.6393e-05	-1.3376e-10	-1.49339	2.42946e-05	-1.3376e-10	-1.49441
88805061	chr16:88805061:C:T	1.7457e-07	-1.3376e-10	-1.3114	2.01123e-05	-1.3376e-10	-1.28891	3.00103e-05	-1.3376e-10	-1.28312
88805413	chr16:88805413:C:G	1.76525e-07	-1.3376e-10	-1.30026	1.93563e-05	-1.3376e-10	-1.32723	2.83682e-05	-1.3376e-10	-1.33939
88805500	chr16:88805500:A:G	5.74134e-08	-1.57636	-0.847085	4.59008e-06	-1.65068	-1.11567	7.5952e-06	-1.56956	-1.08758
88806103	chr16:88806103:T:C	3.27742e-08	-1.63451	-1.34957	3.34341e-06	-1.62347	-1.45979	4.93705e-06	-1.64955	-1.43834
88806134	chr16:88806134:C:T	1.7995e-07	-0.352966	-0.928081	1.02821e-05	-0.814039	-1.14581	2.50735e-05	-0.347581	-1.11527
88806290	chr16:88806290:T:C	1.75029e-07	-1.3376e-10	-1.30878	1.91133e-05	-1.3376e-10	-1.33986	2.82163e-05	-1.3376e-10	-1.34476
88806738	chr16:88806738:T:G	1.76478e-07	-1.3376e-10	-1.30053	1.92735e-05	-1.3376e-10	-1.33151	2.84558e-05	-1.3376e-10	-1.33631
88806815	chr16:88806815:T:C	1.75029e-07	-1.3376e-10	-1.30878	1.91133e-05	-1.3376e-10	-1.33986	2.82163e-05	-1.3376e-10	-1.34476
88806833	chr16:88806833:C:T	1.25619e-07	-1.64048	-4.74448e-10	1.43044e-05	-1.62968	-4.74448e-10	2.07801e-05	-1.65066	-4.74448e-10
88807149	chr16:88807149:G:A	5.28115e-07	-1.3376e-10	-0.204413	5.62609e-05	-1.3376e-10	-0.260246	8.26261e-05	-1.3376e-10	-0.270335
88807230	chr16:88807230:G:A	4.23838e-07	-1.3376e-10	-0.424378	4.36677e-05	-1.3376e-10	-0.513637	6.74144e-05	-1.3376e-10	-0.473802
88807372	chr16:88807372:A:C	1.52157e-07	-1.3376e-10	-1.44882	1.69153e-05	-1.3376e-10	-1.46203	2.5314e-05	-1.3376e-10	-1.4533
88807477	chr16:88807477:G:A	1.76449e-07	-1.3376e-10	-1.3007	1.92708e-05	-1.3376e-10	-1.33165	2.84517e-05	-1.3376e-10	-1.33645
88807534	chr16:88807534:G:A	2.02108e-07	-1.3376e-10	-1.16492	2.13582e-05	-1.3376e-10	-1.22881	3.14494e-05	-1.3376e-10	-1.23628
88807562	chr16:88807562:A:G	1.75029e-07	-1.3376e-10	-1.30878	1.91133e-05	-1.3376e-10	-1.33986	2.82163e-05	-1.3376e-10	-1.34476
88807673	chr16:88807673:G:A	1.38411e-07	-1.5435	-4.74448e-10	1.45025e-05	-1.61592	-4.74448e-10	2.28883e-05	-1.55403	-4.74448e-10
88807724	chr16:88807724:G:A	1.38059e-07	-1.54605	-4.74448e-10	1.64241e-05	-1.49149	-4.74448e-10	2.338e-05	-1.53278	-4.74448e-10
88807784	chr16:88807784:GC:G	1.69044e-07	-1.3376e-10	-1.34357	1.94609e-05	-1.3376e-10	-1.32184	2.9022e-05	-1.3376e-10	-1.31661
88807846	chr16:88807846:T:C	1.74611e-07	-1.3376e-10	-1.31117	1.90714e-05	-1.3376e-10	-1.34206	2.81555e-05	-1.3376e-10	-1.34692
88807929	chr16:88807929:C:T	3.05723e-07	-1.3376e-10	-0.75105	3.16402e-05	-1.3376e-10	-0.835817	4.76324e-05	-1.3376e-10	-0.821148
88807979	chr16:88807979:T:A	6.61378e-07	-1.3376e-10	0.0205981	5.62231e-05	-1.3376e-10	-0.260919	8.68997e-05	-1.3376e-10	-0.219906
88808137	chr16:88808137:G:T	1.65325e-07	-1.3376e-10	-1.36581	2.11778e-05	-1.3376e-10	-1.23729	3.09695e-05	-1.3376e-10	-1.25166
88808158	chr16:88808158:G:A	3.18197e-07	-1.3376e-10	-0.711058	4.27326e-05	-1.3376e-10	-0.535284	6.05768e-05	-1.3376e-10	-0.580749
88808218	chr16:88808218:G:A	3.41471e-07	-1.3376e-10	-0.640465	3.37824e-05	-1.3376e-10	-0.770307	4.95062e-05	-1.3376e-10	-0.782562
88808247	chr16:88808247:C:T	1.47787e-07	-1.3376e-10	-1.47796	1.69879e-05	-1.3376e-10	-1.45774	2.50753e-05	-1.3376e-10	-1.46278
88808303	chr16:88808303:G:A	1.72224e-07	-1.3376e-10	-1.32493	1.98651e-05	-1.3376e-10	-1.30128	2.96345e-05	-1.3376e-10	-1.29572
88808370	chr16:88808370:C:T	1.02365e-06	-1.27164	1.72904	6.32108e-05	-1.1999	1.05613	0.000104026	-1.22589	1.18587
88808408	chr16:88808408:T:G	1.77686e-07	-1.3376e-10	-1.29371	1.92207e-05	-1.3376e-10	-1.33426	2.92585e-05	-1.3376e-10	-1.30849
88808580	chr16:88808580:G:A	7.61351e-07	-1.3376e-10	0.161367	6.36191e-05	-1.3376e-10	-0.137333	9.84077e-05	-1.3376e-10	-0.0955417
88808642	chr16:88808642:C:T	5.94441e-07	-1.3376e-10	-0.0861056	5.11493e-05	-1.3376e-10	-0.355497	7.89112e-05	-1.3376e-10	-0.316338
88808865	chr16:88808865:G:A	1.61954e-07	-1.3376e-10	-1.38641	1.78478e-05	-1.3376e-10	-1.40836	2.63813e-05	-1.3376e-10	-1.41201
88809070	chr16:88809070:C:T	1.95434e-07	-1.50405	0.305548	2.94836e-05	-1.57266	0.666245	4.25472e-05	-1.46148	0.527429
88809092	chr16:88809092:GC:G	3.56302e-07	-1.3376e-10	-0.597948	3.81908e-05	-1.3376e-10	-0.647651	5.62156e-05	-1.3376e-10	-0.655467
88809277	chr16:88809277:C:T	4.5133e-07	-1.3376e-10	-0.361529	4.81482e-05	-1.3376e-10	-0.415962	7.07396e-05	-1.3376e-10	-0.425655
88809365	chr16:88809365:TCTG:T	2.02443e-07	-1.3376e-10	-1.16327	2.13927e-05	-1.3376e-10	-1.2272	3.14925e-05	-1.3376e-10	-1.23491
88809429	chr16:88809429:G:T	2.02242e-07	-1.3376e-10	-1.16426	2.74238e-05	-1.3376e-10	-0.978836	3.88782e-05	-1.3376e-10	-1.02423
88809516	chr16:88809516:T:C	1.79553e-07	-1.3376e-10	-1.28326	1.96335e-05	-1.3376e-10	-1.31301	2.89792e-05	-1.3376e-10	-1.31808
88809651	chr16:88809651:A:G	1.51797e-07	-1.48775	0.0365712	1.56611e-05	-1.47664	-0.0624284	2.47253e-05	-1.46332	-0.0135199
88809695	chr16:88809695:T:C	4.88091e-07	-1.3376e-10	-0.283225	4.18527e-05	-1.3376e-10	-0.556089	6.48861e-05	-1.3376e-10	-0.512027
88810185	chr16:88810185:G:A	1.62592e-07	-1.3376e-10	-1.38249	1.86258e-05	-1.3376e-10	-1.3657	2.77919e-05	-1.3376e-10	-1.35992
88810188	chr16:88810188:G:A	1.45494e-07	-1.3376e-10	-1.49359	1.6374e-05	-1.3376e-10	-1.49455	2.42514e-05	-1.3376e-10	-1.49619
88810212	chr16:88810212:G:C	1.90623e-07	-1.3376e-10	-1.22343	1.92876e-05	-1.3376e-10	-1.33079	2.87419e-05	-1.3376e-10	-1.32631
88810229	chr16:88810229:A:G	1.72703e-07	-1.3376e-10	-1.32215	1.89453e-05	-1.3376e-10	-1.34869	2.79701e-05	-1.3376e-10	-1.35353
88810263	chr16:88810263:CTG:C	2.53241e-07	-0.939384	-4.74448e-10	2.0996e-05	-1.24591	-4.74448e-10	4.18462e-05	-0.950659	-4.74448e-10
88810596	chr16:88810596:A:G	5.26369e-08	-1.58732	-0.922993	5.06663e-06	-1.60263	-1.06494	7.83293e-06	-1.60029	-1.02603
88810655	chr16:88810655:A:G	1.67439e-07	-1.3376e-10	-1.35311	1.8406e-05	-1.3376e-10	-1.37757	2.71907e-05	-1.3376e-10	-1.38178
88810716	chr16:88810716:G:A	4.01351e-08	-1.48211	-1.29936	4.5136e-06	-1.51371	-1.26944	7.15862e-06	-1.45505	-1.26129
88810820	chr16:88810820:C:T	1.99296e-07	-1.3376e-10	-1.17894	2.05948e-05	-1.3376e-10	-1.26521	3.12309e-05	-1.3376e-10	-1.24325
88810905	chr16:88810905:G:C	8.55761e-08	-0.686297	-1.33802	1.49892e-05	-0.213797	-1.36912	1.29532e-05	-0.758628	-1.36469
88810986	chr16:88810986:G:C	2.35035e-07	-1.3376e-10	-1.014	2.41105e-05	-1.3376e-10	-1.1076	3.65188e-05	-1.3376e-10	-1.08683
88810998	chr16:88810998:A:T	2.92832e-07	-1.3376e-10	-0.794128	2.96045e-05	-1.3376e-10	-0.90232	4.53168e-05	-1.3376e-10	-0.870983
88811021	chr16:88811021:G:A	6.05204e-08	-1.39545	-0.975299	5.67443e-06	-1.45236	-1.10192	8.83261e-06	-1.42288	-1.08333
88811199	chr16:88811199:G:T	1.24558e-07	-1.64895	-4.74448e-10	1.44946e-05	-1.61647	-4.74448e-10	2.09197e-05	-1.64397	-4.74448e-10
88811379	chr16:88811379:C:G	1.90663e-07	-1.3376e-10	-1.22322	2.08134e-05	-1.3376e-10	-1.25465	3.04512e-05	-1.3376e-10	-1.26854
88811640	chr16:88811640:G:A	9.92593e-07	0.426593	-4.74448e-10	8.32804e-05	0.131968	-4.74448e-10	0.000160108	0.391187	-4.74448e-10
88811714	chr16:88811714:G:T	1.46228e-07	-1.3376e-10	-1.48856	1.65599e-05	-1.3376e-10	-1.48326	2.46667e-05	-1.3376e-10	-1.47921
88811768	chr16:88811768:C:A	2.88419e-07	-1.3376e-10	-0.809315	2.7995e-05	-1.3376e-10	-0.95822	4.25065e-05	-1.3376e-10	-0.935003
88812148	chr16:88812148:C:G	1.55933e-07	-1.3376e-10	-1.4243	1.78326e-05	-1.3376e-10	-1.40922	2.66913e-05	-1.3376e-10	-1.40032
88812318	chr16:88812318:T:G	1.46455e-07	-1.3376e-10	-1.48701	1.65477e-05	-1.3376e-10	-1.484	2.46642e-05	-1.3376e-10	-1.47931
88812501	chr16:88812501:T:C	5.7183e-08	-1.50007	-0.927402	5.42844e-06	-1.63457	-0.964019	8.74436e-06	-1.52329	-0.992966
88812544	chr16:88812544:C:T	3.47916e-08	-1.51165	-1.4127	4.04447e-06	-1.40011	-1.49279	5.53877e-06	-1.48818	-1.48471
88812679	chr16:88812679:A:G	4.88867e-08	-1.58444	-0.999781	4.9359e-06	-1.65509	-1.03863	7.53488e-06	-1.59926	-1.06586
88812802	chr16:88812802:T:C	1.57913e-07	-1.3376e-10	-1.41168	1.80737e-05	-1.3376e-10	-1.39579	2.70608e-05	-1.3376e-10	-1.38657
88812948	chr16:88812948:A:T	1.51397e-07	-1.3376e-10	-1.45383	1.75269e-05	-1.3376e-10	-1.42651	2.62889e-05	-1.3376e-10	-1.41551
88812955	chr16:88812955:G:C	8.94564e-08	-1.53924	-0.440741	1.09636e-05	-1.64603	-0.249639	1.6665e-05	-1.55301	-0.318335
88812959	chr16:88812959:C:T	4.19368e-08	-1.56179	-1.17577	4.571e-06	-1.65132	-1.1192	7.03965e-06	-1.57431	-1.15879
88813315	chr16:88813315:C:T	2.12149e-07	-1.3376e-10	-1.11644	2.30701e-05	-1.3376e-10	-1.15171	3.3668e-05	-1.3376e-10	-1.16811
88813323	chr16:88813323:A:T	2.99818e-08	-1.61752	-1.45561	3.28273e-06	-1.63642	-1.46515	5.05507e-06	-1.59321	-1.47106
88813384	chr16:88813384:G:A	6.90847e-08	-1.62716	-0.611236	8.5559e-06	-1.65147	-0.492156	1.20026e-05	-1.63977	-0.559766
88813422	chr16:88813422:CCTGATT:C	1.55196e-07	-1.3376e-10	-1.42904	1.70105e-05	-1.3376e-10	-1.45642	2.51505e-05	-1.3376e-10	-1.45978
88813564	chr16:88813564:A:C	1.49064e-07	-1.3376e-10	-1.46935	1.68132e-05	-1.3376e-10	-1.46808	2.48183e-05	-1.3376e-10	-1.47308
88813787	chr16:88813787:T:C	5.8088e-08	-1.59101	-0.820754	6.84716e-06	-1.65531	-0.711103	1.01075e-05	-1.60457	-0.766816
88813828	chr16:88813828:T:C	6.33207e-08	-1.46312	-0.862396	5.61575e-06	-1.61605	-0.948626	9.41746e-06	-1.48947	-0.952623
88814072	chr16:88814072:A:G	4.94703e-08	-1.64468	-0.927672	5.23537e-06	-1.65519	-0.979621	7.62787e-06	-1.65307	-0.999786
88814143	chr16:88814143:T:C	1.56098e-07	-1.3376e-10	-1.42325	1.74644e-05	-1.3376e-10	-1.43008	2.59415e-05	-1.3376e-10	-1.42882
88814386	chr16:88814386:G:A	1.68031e-07	-1.3376e-10	-1.34958	1.83575e-05	-1.3376e-10	-1.38021	2.6808e-05	-1.3376e-10	-1.39596
88814557	chr16:88814557:C:G	1.13732e-07	-1.39186	-0.348015	1.30991e-05	-1.56496	-0.152744	2.14882e-05	-1.38733	-0.229827
88815075	chr16:88815075:C:CT	5.72788e-08	-1.57785	-0.847948	7.8357e-06	-1.60241	-0.629147	1.13105e-05	-1.57167	-0.687257
88815131	chr16:88815131:A:G	1.78547e-07	-1.3376e-10	-1.28887	2.04791e-05	-1.3376e-10	-1.27084	3.06668e-05	-1.3376e-10	-1.26148
88815135	chr16:88815135:G:A	2.37912e-07	-1.3376e-10	-1.00183	2.37956e-05	-1.3376e-10	-1.12074	3.63406e-05	-1.3376e-10	-1.09173
88815227	chr16:88815227:T:C	6.37833e-08	-1.64006	-0.678175	9.34433e-06	-1.65183	-0.403644	1.40217e-05	-1.63567	-0.408379
88815230	chr16:88815230:G:A	4.95104e-08	-1.07542	-1.49612	4.33469e-06	-1.32726	-1.49634	8.56908e-06	-1.04028	-1.49622
88815237	chr16:88815237:C:T	4.46622e-07	-1.3376e-10	-0.372016	3.96288e-05	-1.3376e-10	-0.610689	6.10792e-05	-1.3376e-10	-0.572489
88815562	chr16:88815562:C:T	2.09843e-07	-1.3376e-10	-1.12737	2.42079e-05	-1.3376e-10	-1.10357	3.60466e-05	-1.3376e-10	-1.09985
88815636	chr16:88815636:C:T	1.2475e-07	-1.64742	-4.74448e-10	1.39424e-05	-1.65531	-4.74448e-10	2.09172e-05	-1.64409	-4.74448e-10
88815837	chr16:88815837:C:T	5.85352e-06	-1.3376e-10	2.20107	0.000975287	-1.3376e-10	2.59249	0.0014797	-1.3376e-10	2.61494
88815923	chr16:88815923:A:G	4.90181e-07	-1.3376e-10	-0.278952	5.73364e-05	-1.3376e-10	-0.24131	9.14973e-05	-1.3376e-10	-0.168352
88816004	chr16:88816004:A:G	6.38247e-07	-1.42927	1.41427	7.57683e-05	-1.32669	1.36412	9.34088e-05	-1.51571	1.36804
88816109	chr16:88816109:G:A	1.55966e-07	-1.3376e-10	-1.42409	1.78295e-05	-1.3376e-10	-1.40939	2.66833e-05	-1.3376e-10	-1.40062
88816156	chr16:88816156:G:A	5.01818e-07	-0.25549	-4.74448e-10	4.75409e-05	-0.428655	-4.74448e-10	9.24141e-05	-0.158381	-4.74448e-10
88816399	chr16:88816399:G:A	1.79545e-07	-1.3376e-10	-1.2833	2.12442e-05	-1.3376e-10	-1.23416	3.09043e-05	-1.3376e-10	-1.25376
88816639	chr16:88816639:T:G	3.69621e-08	-1.62052	-1.24331	4.66512e-06	-1.64871	-1.10142	6.90754e-06	-1.63774	-1.11431
88816683	chr16:88816683:C:T	4.90096e-08	-1.58957	-0.992141	5.08398e-06	-1.61497	-1.04918	7.82022e-06	-1.56034	-1.06761
88816880	chr16:88816880:T:C	3.67967e-08	-1.57513	-1.29319	3.98128e-06	-1.64587	-1.26278	6.34271e-06	-1.54833	-1.28903
88816939	chr16:88816939:G:A	1.80711e-07	-1.3376e-10	-1.27683	2.27932e-05	-1.3376e-10	-1.16378	3.29416e-05	-1.3376e-10	-1.18993
88817029	chr16:88817029:T:C	1.23787e-07	-1.65517	-4.74448e-10	1.40271e-05	-1.64926	-4.74448e-10	2.07165e-05	-1.65373	-4.74448e-10
88817033	chr16:88817033:G:A	1.26635e-07	-1.63242	-4.74448e-10	1.40702e-05	-1.64619	-4.74448e-10	2.10909e-05	-1.63582	-4.74448e-10
88817165	chr16:88817165:T:C	4.40735e-08	-1.60419	-1.08368	4.61733e-06	-1.62632	-1.13411	7.07756e-06	-1.57779	-1.14994
88817248	chr16:88817248:AGAC:A	3.0872e-08	-1.55352	-1.49036	3.42077e-06	-1.60993	-1.45046	5.20429e-06	-1.58019	-1.45499
88817666	chr16:88817666:G:C	1.46573e-07	-1.3376e-10	-1.4862	1.6693e-05	-1.3376e-10	-1.47526	2.48173e-05	-1.3376e-10	-1.47312
88817818	chr16:88817818:G:A	2.85903e-08	-1.65062	-1.47004	3.21699e-06	-1.65331	-1.46849	4.78619e-06	-1.64973	-1.46919
88817898	chr16:88817898:G:A	4.44107e-08	-1.59534	-1.0849	4.64024e-06	-1.61937	-1.13611	7.13502e-06	-1.56739	-1.15225
88817970	chr16:88817970:C:T	2.04363e-07	-1.3376e-10	-1.15383	2.20696e-05	-1.3376e-10	-1.19605	3.26034e-05	-1.3376e-10	-1.20024
88818058	chr16:88818058:C:T	3.23118e-08	-1.52822	-1.47008	3.60885e-06	-1.59309	-1.41376	5.49856e-06	-1.56632	-1.41385
88818113	chr16:88818113:G:A	3.1309e-07	-1.3376e-10	-0.727238	4.79915e-05	-1.3376e-10	-0.419222	6.6407e-05	-1.3376e-10	-0.488859
88818205	chr16:88818205:G:A	1.23784e-07	-1.65519	-4.74448e-10	1.39808e-05	-1.65256	-4.74448e-10	2.07716e-05	-1.65108	-4.74448e-10
88818253	chr16:88818253:T:C	2.98992e-07	-1.3376e-10	-0.77331	4.54289e-05	-1.3376e-10	-0.474097	6.29762e-05	-1.3376e-10	-0.541905
88818367	chr16:88818367:G:A	3.12943e-07	-1.3376e-10	-0.727706	4.79905e-05	-1.3376e-10	-0.419243	6.63958e-05	-1.3376e-10	-0.489027
88818395	chr16:88818395:C:T	1.46557e-07	-1.3376e-10	-1.48631	1.66904e-05	-1.3376e-10	-1.47541	2.48132e-05	-1.3376e-10	-1.47328
88818401	chr16:88818401:A:G	2.9296e-08	-1.61705	-1.47922	3.34207e-06	-1.64729	-1.43636	5.00495e-06	-1.63638	-1.43785
88818405	chr16:88818405:T:C	2.92882e-08	-1.6141	-1.48244	3.32561e-06	-1.64602	-1.44258	4.98404e-06	-1.63438	-1.44404
88818428	chr16:88818428:C:T	3.09978e-07	-1.3376e-10	-0.737227	4.74327e-05	-1.3376e-10	-0.430935	6.56451e-05	-1.3376e-10	-0.500399
88818434	chr16:88818434:A:G	1.94752e-07	-1.3376e-10	-1.202	2.50521e-05	-1.3376e-10	-1.06929	3.57668e-05	-1.3376e-10	-1.10764
88818448	chr16:88818448:C:T	1.24414e-07	-1.65011	-4.74448e-10	1.40566e-05	-1.64715	-4.74448e-10	2.0902e-05	-1.64481	-4.74448e-10
88818501	chr16:88818501:C:G	3.66982e-08	-1.57753	-1.29347	3.8519e-06	-1.62903	-1.31265	5.73807e-06	-1.60632	-1.33122
88818592	chr16:88818592:A:G	3.15823e-08	-1.54315	-1.47798	3.31508e-06	-1.61099	-1.48078	5.08298e-06	-1.57389	-1.48488
88818660	chr16:88818660:G:A	1.46557e-07	-1.3376e-10	-1.48631	1.66904e-05	-1.3376e-10	-1.47541	2.48132e-05	-1.3376e-10	-1.47328
88818672	chr16:88818672:C:T	3.54773e-08	-1.54696	-1.35788	3.65892e-06	-1.61456	-1.37852	5.56149e-06	-1.57728	-1.39152
88818688	chr16:88818688:G:A	1.46478e-07	-1.3376e-10	-1.48685	1.6699e-05	-1.3376e-10	-1.4749	2.46689e-05	-1.3376e-10	-1.47912
88818716	chr16:88818716:C:T	3.3092e-07	-1.3376e-10	-0.67185	5.11627e-05	-1.3376e-10	-0.355234	7.0677e-05	-1.3376e-10	-0.42654
88818724	chr16:88818724:T:C	3.06517e-08	-1.57857	-1.47247	3.4541e-06	-1.62596	-1.42472	5.21254e-06	-1.60726	-1.42634
88818829	chr16:88818829:G:A	3.94963e-08	-1.64752	-1.15	4.32819e-06	-1.64891	-1.17618	6.37618e-06	-1.64349	-1.1886
88818928	chr16:88818928:G:A	3.08876e-08	-1.5578	-1.48557	3.26364e-06	-1.62016	-1.48724	4.99241e-06	-1.58637	-1.49037
88818997	chr16:88818997:T:A	2.18853e-07	-1.3376e-10	-1.08533	2.4549e-05	-1.3376e-10	-1.08958	3.64369e-05	-1.3376e-10	-1.08908
88819101	chr16:88819101:G:A	2.80783e-08	-1.65172	-1.48701	3.15996e-06	-1.65394	-1.48574	4.7002e-06	-1.6509	-1.48616
88819148	chr16:88819148:C:T	3.7794e-08	-1.5208	-1.32077	4.43144e-06	-1.59151	-1.21002	6.77101e-06	-1.55493	-1.21709
88819157	chr16:88819157:C:T	3.77844e-08	-1.63433	-1.2075	4.25014e-06	-1.63751	-1.20578	6.32222e-06	-1.62804	-1.21255
88819377	chr16:88819377:A:C	2.76825e-07	-1.3376e-10	-0.850341	3.44488e-05	-1.3376e-10	-0.750773	5.03794e-05	-1.3376e-10	-0.765078
88819530	chr16:88819530:A:ATCT	2.94153e-08	-1.59728	-1.49493	3.25679e-06	-1.63724	-1.47227	4.89925e-06	-1.62226	-1.47332
88819553	chr16:88819553:T:G	2.86166e-08	-1.65453	-1.46521	3.22332e-06	-1.65531	-1.46452	4.78582e-06	-1.65413	-1.46487
88819815	chr16:88819815:T:A	3.75618e-08	-1.49872	-1.34902	3.90201e-06	-1.61387	-1.31489	6.61762e-06	-1.46068	-1.33424
88819882	chr16:88819882:C:T	5.31252e-07	-1.3376e-10	-0.198492	7.3929e-05	-1.3376e-10	0.0128598	0.000102681	-1.3376e-10	-0.0530362
88819934	chr16:88819934:T:C	2.95662e-08	-1.6505	-1.4366	3.59215e-06	-1.65377	-1.35772	5.27644e-06	-1.64723	-1.37418
88819995	chr16:88819995:A:G	2.87834e-08	-1.65143	-1.4625	3.29221e-06	-1.64876	-1.44993	4.87315e-06	-1.65219	-1.44873
88820080	chr16:88820080:C:T	3.31164e-08	-1.64581	-1.32789	4.35092e-06	-1.65518	-1.16468	6.41562e-06	-1.63399	-1.19194
88820151	chr16:88820151:C:T	1.45438e-07	-1.3376e-10	-1.49398	1.64906e-05	-1.3376e-10	-1.48746	2.44996e-05	-1.3376e-10	-1.486
88820240	chr16:88820240:C:T	3.38561e-08	-1.60163	-1.34998	3.36367e-06	-1.63696	-1.44026	5.10699e-06	-1.62141	-1.43264
88820403	chr16:88820403:A:G	3.76494e-08	-1.51919	-1.32621	3.94736e-06	-1.62424	-1.29296	6.60981e-06	-1.48373	-1.31237
88820420	chr16:88820420:C:T	4.22523e-08	-1.53025	-1.19981	4.45584e-06	-1.6291	-1.16693	7.31653e-06	-1.49591	-1.19862
88820463	chr16:88820463:T:C	2.82273e-08	-1.65403	-1.47941	3.21557e-06	-1.6523	-1.46994	4.76377e-06	-1.65446	-1.46916
88820609	chr16:88820609:G:C	2.8206e-08	-1.65278	-1.48142	3.17582e-06	-1.65457	-1.48011	4.7203e-06	-1.65209	-1.4807
88820987	chr16:88820987:C:T	2.91946e-08	-1.60392	-1.49583	3.2576e-06	-1.63883	-1.47043	4.87787e-06	-1.62837	-1.47158
88821051	chr16:88821051:C:T	4.58398e-08	-1.65336	-0.995215	6.17429e-06	-1.62208	-0.847777	8.33246e-06	-1.64738	-0.917123
88821103	chr16:88821103:C:T	1.77177e-07	-1.3376e-10	-1.29658	2.31958e-05	-1.3376e-10	-1.14627	3.37123e-05	-1.3376e-10	-1.1668
88821107	chr16:88821107:A:T	2.93579e-07	-1.3376e-10	-0.791582	4.44499e-05	-1.3376e-10	-0.495884	6.17002e-05	-1.3376e-10	-0.562373
88821119	chr16:88821119:T:A	3.26374e-08	-1.50859	-1.47968	3.49176e-06	-1.59974	-1.4401	5.79871e-06	-1.48214	-1.44488
88821146	chr16:88821146:A:G	3.14689e-08	-1.58469	-1.44004	3.23806e-06	-1.62984	-1.48543	4.89091e-06	-1.61255	-1.48474
88821172	chr16:88821172:TCCAGAGG:T	3.1442e-08	-1.55928	-1.46631	3.26327e-06	-1.61156	-1.49595	4.92528e-06	-1.59446	-1.49582
88821296	chr16:88821296:A:T	3.36661e-08	-1.50732	-1.44992	3.54671e-06	-1.6032	-1.42102	5.97769e-06	-1.46813	-1.42849
88821303	chr16:88821303:G:A	2.94706e-07	-1.3376e-10	-0.787751	3.19563e-05	-1.3376e-10	-0.825875	4.86912e-05	-1.3376e-10	-0.799163
88821408	chr16:88821408:C:T	3.22115e-07	-1.3376e-10	-0.698819	2.97453e-05	-1.3376e-10	-0.897576	4.53841e-05	-1.3376e-10	-0.8695
88821470	chr16:88821470:C:T	3.1967e-08	-1.65393	-1.35509	3.61536e-06	-1.65512	-1.34994	5.36972e-06	-1.65343	-1.35045
88821527	chr16:88821527:G:A	1.51245e-07	-1.3376e-10	-1.45483	1.849e-05	-1.3376e-10	-1.37301	2.68348e-05	-1.3376e-10	-1.39496
88821625	chr16:88821625:G:A	3.20098e-07	-1.3376e-10	-0.705101	2.95838e-05	-1.3376e-10	-0.903018	4.51321e-05	-1.3376e-10	-0.875068
88821660	chr16:88821660:C:G	2.88483e-08	-1.61828	-1.49339	3.24152e-06	-1.64756	-1.46664	4.85211e-06	-1.63733	-1.46792
88821923	chr16:88821923:A:G	2.83525e-08	-1.63316	-1.49585	3.13606e-06	-1.65486	-1.49242	4.70862e-06	-1.64563	-1.48963
88821998	chr16:88821998:AAAAAG:A	3.20577e-07	-1.3376e-10	-0.703604	2.96218e-05	-1.3376e-10	-0.901735	4.51921e-05	-1.3376e-10	-0.873737
88822070	chr16:88822070:G:C	1.49209e-07	-1.3376e-10	-1.46838	1.71031e-05	-1.3376e-10	-1.45099	2.54526e-05	-1.3376e-10	-1.44784
88822141	chr16:88822141:G:A	3.18514e-07	-1.3376e-10	-0.71006	2.94561e-05	-1.3376e-10	-0.907345	4.49332e-05	-1.3376e-10	-0.879484
88822333	chr16:88822333:A:G	9.69585e-07	0.40314	-4.74448e-10	9.23532e-05	0.235375	-4.74448e-10	0.000152532	0.342714	-4.74448e-10
88822675	chr16:88822675:C:A	2.20868e-07	-1.3376e-10	-1.07616	2.39984e-05	-1.3376e-10	-1.11226	3.55277e-05	-1.3376e-10	-1.11435
88822755	chr16:88822755:C:T	1.24569e-07	-1.64887	-4.74448e-10	1.49189e-05	-1.58762	-4.74448e-10	2.15713e-05	-1.6133	-4.74448e-10
88823019	chr16:88823019:T:C	2.88414e-08	-1.65534	-1.45658	3.15711e-06	-1.6541	-1.48649	4.70974e-06	-1.65486	-1.48016
88823034	chr16:88823034:C:A	1.23773e-07	-1.65528	-4.74448e-10	1.40184e-05	-1.64987	-4.74448e-10	2.07269e-05	-1.65323	-4.74448e-10
88823299	chr16:88823299:C:T	2.96579e-07	-1.3376e-10	-0.781414	4.50985e-05	-1.3376e-10	-0.481397	6.25667e-05	-1.3376e-10	-0.548427
88823337	chr16:88823337:A:G	6.89837e-08	-1.62635	-0.613506	7.33348e-06	-1.63022	-0.66758	1.09823e-05	-1.61944	-0.668934
88823873	chr16:88823873:G:A	1.5643e-07	-1.3376e-10	-1.42112	1.69917e-05	-1.3376e-10	-1.45752	2.54184e-05	-1.3376e-10	-1.44919
88823946	chr16:88823946:A:G	1.24114e-07	-1.65253	-4.74448e-10	1.40063e-05	-1.65074	-4.74448e-10	2.06978e-05	-1.65463	-4.74448e-10
88824004	chr16:88824004:G:A	1.48783e-07	-1.3376e-10	-1.47124	1.79429e-05	-1.3376e-10	-1.40305	2.61201e-05	-1.3376e-10	-1.42196
88824063	chr16:88824063:C:T	3.56865e-08	-1.65514	-1.24382	4.03917e-06	-1.64257	-1.25163	5.8414e-06	-1.65302	-1.26667
88824198	chr16:88824198:G:A	3.48606e-08	-1.57969	-1.34268	5.57591e-06	-1.31791	-1.25388	6.25087e-06	-1.58616	-1.26578
88824224	chr16:88824224:A:G	3.19107e-08	-1.65477	-1.35601	3.6229e-06	-1.65232	-1.35065	5.34139e-06	-1.65512	-1.35406
88824618	chr16:88824618:C:T	5.46636e-08	-1.65455	-0.817978	6.13378e-06	-1.62516	-0.851272	8.71741e-06	-1.64413	-0.875205
88824670	chr16:88824670:C:A	1.4517e-07	-1.3376e-10	-1.49582	1.67449e-05	-1.3376e-10	-1.47215	2.46389e-05	-1.3376e-10	-1.48033
88824731	chr16:88824731:G:A	3.1712e-08	-1.65529	-1.36174	3.5933e-06	-1.65505	-1.35613	5.31237e-06	-1.65515	-1.35947
88824738	chr16:88824738:C:T	1.45569e-07	-1.3376e-10	-1.49307	1.65201e-05	-1.3376e-10	-1.48567	2.45507e-05	-1.3376e-10	-1.48392
88824832	chr16:88824832:C:A	3.15471e-08	-1.65363	-1.36862	3.57457e-06	-1.65272	-1.36369	5.27485e-06	-1.65493	-1.36678
88824954	chr16:88824954:G:A	1.49808e-07	-1.3376e-10	-1.46437	1.81971e-05	-1.3376e-10	-1.38898	2.64479e-05	-1.3376e-10	-1.40949
88825636	chr16:88825636:G:A	2.16146e-07	-1.3376e-10	-1.09777	2.58185e-05	-1.3376e-10	-1.03915	3.71421e-05	-1.3376e-10	-1.06991
88825691	chr16:88825691:G:A	2.05179e-07	-1.3376e-10	-1.14984	2.37578e-05	-1.3376e-10	-1.12234	3.51963e-05	-1.3376e-10	-1.12372
88825793	chr16:88825793:CCA:C	1.45455e-07	-1.3376e-10	-1.49386	1.64917e-05	-1.3376e-10	-1.48739	2.45005e-05	-1.3376e-10	-1.48597
88825816	chr16:88825816:C:T	3.1389e-07	-1.3376e-10	-0.724687	3.14026e-05	-1.3376e-10	-0.843354	4.86222e-05	-1.3376e-10	-0.80058
88825973	chr16:88825973:T:C	2.89883e-08	-1.64735	-1.45948	3.3349e-06	-1.64372	-1.44208	4.91822e-06	-1.65054	-1.44117
88826594	chr16:88826594:G:A	2.81696e-08	-1.65418	-1.4813	3.18529e-06	-1.65193	-1.47978	4.71037e-06	-1.65459	-1.48031
88826605	chr16:88826605:C:G	5.31647e-08	-1.51393	-0.986409	5.03914e-06	-1.62667	-1.04634	8.1605e-06	-1.53705	-1.04831
88826880	chr16:88826880:G:A	3.16711e-07	-0.715739	-4.74448e-10	3.37738e-05	-0.77056	-4.74448e-10	5.50913e-05	-0.675669	-4.74448e-10
88826965	chr16:88826965:C:T	1.51066e-07	-1.3376e-10	-1.45601	1.85797e-05	-1.3376e-10	-1.36818	2.69511e-05	-1.3376e-10	-1.39064
88827008	chr16:88827008:A:G	6.12943e-08	-1.51593	-0.842108	5.76507e-06	-1.62851	-0.909914	9.40432e-06	-1.53372	-0.909772
88827297	chr16:88827297:C:T	2.88016e-08	-1.65153	-1.46177	3.24809e-06	-1.65372	-1.45846	4.83115e-06	-1.65034	-1.45923
88827591	chr16:88827591:T:C	3.27844e-08	-1.63871	-1.34506	3.6464e-06	-1.64443	-1.35208	5.41747e-06	-1.63651	-1.35853
88827963	chr16:88827963:C:T	2.85375e-08	-1.6525	-1.47001	3.21961e-06	-1.65396	-1.46703	4.78682e-06	-1.65093	-1.46786
88828019	chr16:88828019:C:T	2.80104e-08	-1.64944	-1.49171	3.14969e-06	-1.65232	-1.49062	4.691e-06	-1.64807	-1.49095
88828162	chr16:88828162:G:A	2.92369e-07	-1.3376e-10	-0.795711	3.04124e-05	-1.3376e-10	-0.875394	4.53457e-05	-1.3376e-10	-0.870346
88828183	chr16:88828183:T:G	1.4692e-07	-1.3376e-10	-1.48384	1.67572e-05	-1.3376e-10	-1.47142	2.49173e-05	-1.3376e-10	-1.4691
88828224	chr16:88828224:T:C	2.78278e-08	-1.65148	-1.49622	3.16825e-06	-1.65219	-1.48488	4.67519e-06	-1.65501	-1.48738
88828250	chr16:88828250:G:A	2.77207e-07	-1.3376e-10	-0.848964	3.29097e-05	-1.3376e-10	-0.796479	4.80494e-05	-1.3376e-10	-0.812432
88828305	chr16:88828305:A:G	2.80804e-08	-1.65264	-1.48602	3.16315e-06	-1.65439	-1.48428	4.70338e-06	-1.65162	-1.48476
88828325	chr16:88828325:G:A	6.44623e-08	-1.65525	-0.652396	6.777e-06	-1.65454	-0.722172	1.00879e-05	-1.65534	-0.717989
88828384	chr16:88828384:C:T	1.93027e-07	-1.3376e-10	-1.2109	2.09576e-05	-1.3376e-10	-1.24775	3.09767e-05	-1.3376e-10	-1.25142
88828657	chr16:88828657:T:C	2.86462e-08	-1.65419	-1.46452	3.23273e-06	-1.65518	-1.46174	4.80032e-06	-1.6535	-1.46248
88828907	chr16:88828907:A:G	2.81611e-08	-1.65507	-1.48071	3.18464e-06	-1.6541	-1.47781	4.71609e-06	-1.65531	-1.47838
88829082	chr16:88829082:C:T	2.88029e-07	-1.3376e-10	-0.810668	2.91333e-05	-1.3376e-10	-0.918363	4.52513e-05	-1.3376e-10	-0.872429
88829121	chr16:88829121:C:T	3.37814e-07	-0.651234	-4.74448e-10	6.37527e-05	-0.135234	-4.74448e-10	5.70508e-05	-0.640719	-4.74448e-10
88829132	chr16:88829132:G:C	7.30943e-08	-1.45002	-0.731955	7.83919e-06	-1.47763	-0.753476	1.19866e-05	-1.44549	-0.755379
88829136	chr16:88829136:C:T	7.12261e-08	-1.46468	-0.74319	7.55487e-06	-1.4902	-0.777849	1.15323e-05	-1.45955	-0.779962
88829138	chr16:88829138:C:T	5.84694e-08	-1.46334	-0.941885	6.23553e-06	-1.4902	-0.969787	9.538e-06	-1.45839	-0.970989
88829152	chr16:88829152:C:T	6.43702e-08	-1.32683	-0.982242	6.71426e-06	-1.36867	-1.01734	1.03811e-05	-1.32833	-1.01634
88829161	chr16:88829161:G:A	1.76964e-07	-1.04866	-0.249118	1.78616e-05	-1.09722	-0.31037	2.77447e-05	-1.0527	-0.308916
88829217	chr16:88829217:G:A	2.82984e-08	-1.65466	-1.47626	3.193e-06	-1.65533	-1.47396	4.73939e-06	-1.65418	-1.47457
88829252	chr16:88829252:CAAG:C	4.11739e-08	-1.44693	-1.30899	4.18594e-06	-1.58213	-1.27639	7.26116e-06	-1.40455	-1.29758
88829411	chr16:88829411:A:G	2.9753e-08	-1.64633	-1.43447	3.3163e-06	-1.64291	-1.44849	4.89234e-06	-1.64796	-1.44903
88829430	chr16:88829430:C:T	3.0666e-08	-1.63436	-1.41622	3.41663e-06	-1.62925	-1.43234	5.02781e-06	-1.6368	-1.43287
88829692	chr16:88829692:T:C	5.70428e-08	-1.07027	-1.35966	7.07943e-06	-1.01551	-1.31754	1.02189e-05	-1.03783	-1.32259
88829706	chr16:88829706:G:A	1.45322e-07	-1.3376e-10	-1.49477	1.634e-05	-1.3376e-10	-1.49663	2.42419e-05	-1.3376e-10	-1.49658
88829729	chr16:88829729:C:T	4.82783e-08	-1.51155	-1.0852	5.58322e-06	-1.63886	-0.931617	8.58581e-06	-1.53162	-1.00293
88829839	chr16:88829839:C:T	3.36722e-07	-1.3376e-10	-0.654471	3.56571e-05	-1.3376e-10	-0.716296	5.31038e-05	-1.3376e-10	-0.712412
88829887	chr16:88829887:G:A	2.85008e-07	-0.82121	-4.74448e-10	3.38666e-05	-0.767818	-4.74448e-10	5.10925e-05	-0.751023	-4.74448e-10
88830093	chr16:88830093:T:G	3.71059e-07	-1.3376e-10	-0.557367	3.96233e-05	-1.3376e-10	-0.610829	5.8389e-05	-1.3376e-10	-0.617534
88830349	chr16:88830349:T:C	6.37047e-07	-0.0168843	-4.74448e-10	5.75395e-05	-0.237773	-4.74448e-10	0.000117035	0.0778105	-4.74448e-10
88830353	chr16:88830353:G:A	1.45057e-07	-1.3376e-10	-1.4966	1.69036e-05	-1.3376e-10	-1.46272	2.48119e-05	-1.3376e-10	-1.47334
88830411	chr16:88830411:G:A	2.48227e-07	-1.3376e-10	-0.959385	2.62588e-05	-1.3376e-10	-1.02225	3.97336e-05	-1.3376e-10	-1.00246
88830490	chr16:88830490:C:T	2.77212e-08	-1.655	-1.49653	3.12928e-06	-1.65361	-1.49583	4.63358e-06	-1.65522	-1.49611
88830587	chr16:88830587:C:T	1.45073e-07	-1.3376e-10	-1.49649	1.63394e-05	-1.3376e-10	-1.49666	2.42404e-05	-1.3376e-10	-1.49664
88830695	chr16:88830695:A:G	5.6031e-08	-0.986578	-1.46125	6.22798e-06	-0.965789	-1.49541	9.42547e-06	-0.948309	-1.49294
88830941	chr16:88830941:A:T	5.26048e-08	-1.02116	-1.48976	6.02215e-06	-1.00299	-1.49181	9.07289e-06	-0.984593	-1.49478
88831075	chr16:88831075:C:T	2.68304e-07	-0.881606	-4.74448e-10	3.17562e-05	-0.832157	-4.74448e-10	4.79395e-05	-0.81472	-4.74448e-10
88831104	chr16:88831104:G:A	2.00273e-07	-1.3376e-10	-1.17405	2.32309e-05	-1.3376e-10	-1.14476	3.54114e-05	-1.3376e-10	-1.11763
88831247	chr16:88831247:G:C	1.13433e-06	-1.3376e-10	0.560071	0.000202568	-1.3376e-10	1.02083	0.000272135	-1.3376e-10	0.921636
88831890	chr16:88831890:G:C	1.47886e-07	-1.3376e-10	-1.47729	1.67233e-05	-1.3376e-10	-1.47344	2.48484e-05	-1.3376e-10	-1.47187
88832105	chr16:88832105:G:C	2.6411e-07	-1.3376e-10	-0.89736	2.86013e-05	-1.3376e-10	-0.936795	4.348e-05	-1.3376e-10	-0.912359
88832315	chr16:88832315:A:G	1.81945e-07	-1.3376e-10	-1.27002	2.09768e-05	-1.3376e-10	-1.24683	3.18442e-05	-1.3376e-10	-1.22381
88832378	chr16:88832378:C:T	4.91488e-08	-1.62476	-0.954118	6.35649e-06	-1.41629	-1.02448	7.95466e-06	-1.62028	-0.990619
88832408	chr16:88832408:C:T	2.47262e-07	-1.3376e-10	-0.963278	2.69177e-05	-1.3376e-10	-0.99746	3.94802e-05	-1.3376e-10	-1.00886
88832434	chr16:88832434:G:A	1.45248e-07	-1.3376e-10	-1.49529	1.64226e-05	-1.3376e-10	-1.49159	2.43907e-05	-1.3376e-10	-1.49046
88832493	chr16:88832493:T:C	6.54651e-08	-1.38066	-0.91155	6.94342e-06	-1.58081	-0.771645	1.13928e-05	-1.40504	-0.846635
88832743	chr16:88832743:G:A	1.82346e-07	-1.3376e-10	-1.26782	1.99454e-05	-1.3376e-10	-1.29725	3.00786e-05	-1.3376e-10	-1.28085
88832893	chr16:88832893:A:G	3.83993e-07	-1.3376e-10	-0.523103	4.05919e-05	-1.3376e-10	-0.586678	6.04749e-05	-1.3376e-10	-0.582432
88832914	chr16:88832914:T:C	2.91452e-08	-1.6106	-1.49083	3.17289e-06	-1.6477	-1.4879	4.77716e-06	-1.62695	-1.49386
88832950	chr16:88832950:G:A	3.74149e-08	-1.36674	-1.48492	3.61621e-06	-1.53424	-1.47058	6.64055e-06	-1.31678	-1.47468
88832992	chr16:88832992:T:G	3.89437e-08	-1.56844	-1.24317	4.21416e-06	-1.64406	-1.20774	6.73738e-06	-1.53845	-1.23853
88833277	chr16:88833277:C:T	1.4506e-07	-1.3376e-10	-1.49658	1.63492e-05	-1.3376e-10	-1.49607	2.42649e-05	-1.3376e-10	-1.49563
88833514	chr16:88833514:C:T	5.25432e-07	-1.3376e-10	-0.209507	6.1817e-05	-1.3376e-10	-0.166067	9.99633e-05	-1.3376e-10	-0.0798578
88833892	chr16:88833892:C:T	1.53299e-07	-1.3376e-10	-1.44134	1.86503e-05	-1.3376e-10	-1.36438	2.76225e-05	-1.3376e-10	-1.36603
88834087	chr16:88834087:G:A	2.25138e-07	-1.3376e-10	-1.05701	2.56441e-05	-1.3376e-10	-1.04593	3.77479e-05	-1.3376e-10	-1.05373
88834263	chr16:88834263:C:T	3.46295e-08	-1.43507	-1.49396	3.99612e-06	-1.41189	-1.49303	5.76303e-06	-1.43965	-1.49355
88834850	chr16:88834850:G:T	2.88811e-08	-1.6483	-1.46225	3.23703e-06	-1.64463	-1.47096	4.78369e-06	-1.64986	-1.46959
88834876	chr16:88834876:G:T	2.18015e-07	-1.3376e-10	-1.08916	2.30082e-05	-1.3376e-10	-1.1544	3.51249e-05	-1.3376e-10	-1.12575
88834884	chr16:88834884:G:A	4.13005e-08	-1.50597	-1.24689	4.33331e-06	-1.61784	-1.20607	7.28151e-06	-1.46867	-1.23066
88834983	chr16:88834983:CCT:C	2.82652e-08	-1.65527	-1.47682	3.1798e-06	-1.65527	-1.47816	4.71725e-06	-1.65501	-1.47842
88835005	chr16:88835005:C:T	1.52341e-07	-1.3376e-10	-1.44761	1.8467e-05	-1.3376e-10	-1.37426	2.73498e-05	-1.3376e-10	-1.37595
88835113	chr16:88835113:G:A	2.7824e-08	-1.65415	-1.49368	3.13564e-06	-1.65231	-1.4951	4.64368e-06	-1.6545	-1.49465
88835145	chr16:88835145:C:T	1.53554e-07	-1.3376e-10	-1.43968	1.8696e-05	-1.3376e-10	-1.36193	2.76889e-05	-1.3376e-10	-1.36363
88835186	chr16:88835186:C:T	1.95715e-07	-1.3376e-10	-1.19707	2.20392e-05	-1.3376e-10	-1.19742	3.30029e-05	-1.3376e-10	-1.18807
88835265	chr16:88835265:G:A	2.77828e-08	-1.65283	-1.49648	3.13666e-06	-1.65043	-1.49666	4.63804e-06	-1.65371	-1.49666
88835437	chr16:88835437:G:A	2.43751e-07	-1.3376e-10	-0.977582	2.78156e-05	-1.3376e-10	-0.96465	4.09672e-05	-1.3376e-10	-0.971889
88835442	chr16:88835442:T:A	3.75501e-08	-1.63044	-1.21761	3.72172e-06	-1.65468	-1.32138	5.5275e-06	-1.64257	-1.33236
88835499	chr16:88835499:G:A	8.38559e-07	-1.3376e-10	0.257958	0.000111791	-1.3376e-10	0.426386	0.000163462	-1.3376e-10	0.411917
88835631	chr16:88835631:G:A	1.61145e-07	-1.3376e-10	-1.39143	1.83744e-05	-1.3376e-10	-1.37929	2.73577e-05	-1.3376e-10	-1.37566
88835703	chr16:88835703:G:A	4.466e-08	-1.4522	-1.22245	4.58664e-06	-1.58789	-1.17921	7.94676e-06	-1.40721	-1.20469
88835760	chr16:88835760:G:A	2.47587e-07	-0.961966	-4.74448e-10	2.1422e-05	-1.22583	-4.74448e-10	4.93814e-05	-0.785087	-4.74448e-10
88835868	chr16:88835868:C:T	5.9168e-08	-1.51278	-0.880571	7.14916e-06	-1.63795	-0.685301	1.07896e-05	-1.52961	-0.776474
88835869	chr16:88835869:G:A	3.81257e-08	-1.52875	-1.30409	4.09895e-06	-1.60743	-1.27208	6.56922e-06	-1.50608	-1.29618
88835974	chr16:88835974:G:A	1.74576e-07	-1.3376e-10	-1.31137	2.22731e-05	-1.3376e-10	-1.18686	3.28938e-05	-1.3376e-10	-1.19138
88836110	chr16:88836110:A:G	3.16238e-08	-1.58577	-1.43404	3.18102e-06	-1.65458	-1.47846	5.00461e-06	-1.59484	-1.47946
88836235	chr16:88836235:G:A	1.49863e-07	-1.3376e-10	-1.46401	1.75913e-05	-1.3376e-10	-1.42284	2.60126e-05	-1.3376e-10	-1.42608
88836366	chr16:88836366:A:G	1.54244e-07	-1.3376e-10	-1.43519	1.70554e-05	-1.3376e-10	-1.45378	2.54929e-05	-1.3376e-10	-1.44626
88836372	chr16:88836372:A:G	3.68044e-08	-1.43849	-1.42962	3.45429e-06	-1.60377	-1.44685	5.93264e-06	-1.45268	-1.45151
88836412	chr16:88836412:T:C	3.99785e-08	-1.36358	-1.42181	3.56293e-06	-1.57725	-1.44241	6.29492e-06	-1.3976	-1.44732
88836415	chr16:88836415:G:T	4.06028e-08	-1.35011	-1.41978	3.59395e-06	-1.57006	-1.44094	6.38158e-06	-1.38517	-1.44607
88836514	chr16:88836514:C:T	2.93667e-08	-1.59857	-1.4953	3.26209e-06	-1.61207	-1.49581	4.821e-06	-1.61588	-1.4958
88836526	chr16:88836526:C:T	2.95228e-08	-1.59245	-1.49611	3.27657e-06	-1.60696	-1.49649	4.84224e-06	-1.6108	-1.49648
88836614	chr16:88836614:A:G	2.94695e-08	-1.59491	-1.49547	3.3379e-06	-1.58865	-1.49625	4.88861e-06	-1.60173	-1.49602
88836818	chr16:88836818:A:C	2.12543e-07	-1.3376e-10	-1.11459	2.48055e-05	-1.3376e-10	-1.07918	3.63245e-05	-1.3376e-10	-1.09217
88836903	chr16:88836903:G:A	1.45145e-07	-1.3376e-10	-1.49599	1.63825e-05	-1.3376e-10	-1.49403	2.4322e-05	-1.3376e-10	-1.49328
88836946	chr16:88836946:A:C	2.99212e-08	-1.57854	-1.49662	3.39401e-06	-1.57165	-1.49659	4.96202e-06	-1.5862	-1.49665
88837062	chr16:88837062:T:C	4.746e-08	-1.11808	-1.49576	5.32552e-06	-1.12324	-1.4945	7.76303e-06	-1.1398	-1.49549
88837146	chr16:88837146:G:A	4.3241e-08	-1.35046	-1.35648	3.84674e-06	-1.55582	-1.3872	6.80956e-06	-1.3737	-1.39263
88837427	chr16:88837427:A:G	2.77478e-08	-1.65519	-1.49538	3.1344e-06	-1.65371	-1.4941	4.64022e-06	-1.65526	-1.49464
88837512	chr16:88837512:A:C	2.90708e-08	-1.60736	-1.49663	3.29343e-06	-1.60205	-1.49627	4.82841e-06	-1.6137	-1.49644
88837612	chr16:88837612:G:A	1.55172e-07	-1.3376e-10	-1.42919	1.76462e-05	-1.3376e-10	-1.41973	2.62539e-05	-1.3376e-10	-1.41684
88837678	chr16:88837678:A:G	2.87831e-08	-1.6173	-1.49664	3.2576e-06	-1.61275	-1.4965	4.77988e-06	-1.62364	-1.49661
88837854	chr16:88837854:T:C	2.88638e-08	-1.61501	-1.49613	3.27365e-06	-1.60914	-1.4952	4.80578e-06	-1.61928	-1.49556
88837870	chr16:88837870:A:G	2.6303e-07	-1.3376e-10	-0.901458	2.86429e-05	-1.3376e-10	-0.935342	4.21355e-05	-1.3376e-10	-0.943769
88837893	chr16:88837893:T:C	2.86549e-08	-1.62185	-1.49656	3.24605e-06	-1.61688	-1.49593	4.77062e-06	-1.62601	-1.49617
88837906	chr16:88837906:G:A	5.07237e-07	-1.3376e-10	-0.244749	5.64417e-05	-1.3376e-10	-0.257038	8.51322e-05	-1.3376e-10	-0.240455
88837926	chr16:88837926:G:A	1.31457e-07	-1.59505	-4.74448e-10	1.51852e-05	-1.56993	-4.74448e-10	2.15619e-05	-1.61373	-4.74448e-10
88838004	chr16:88838004:C:T	2.79678e-08	-1.64833	-1.49434	3.165e-06	-1.64548	-1.49261	4.67101e-06	-1.65006	-1.49322
88838018	chr16:88838018:C:T	6.23488e-08	-1.49764	-0.843338	1.05269e-05	-1.29822	-0.638093	1.2569e-05	-1.43329	-0.720138
88838378	chr16:88838378:G:A	1.80054e-07	-1.3376e-10	-1.28047	1.90983e-05	-1.3376e-10	-1.34065	2.87974e-05	-1.3376e-10	-1.32438
88838392	chr16:88838392:A:G	3.29842e-08	-1.64918	-1.32852	3.26814e-06	-1.64937	-1.45666	5.06417e-06	-1.62194	-1.44053
88838666	chr16:88838666:A:G	3.9233e-08	-1.65275	-1.15145	4.66077e-06	-1.64389	-1.10718	6.66034e-06	-1.65369	-1.1348
88838805	chr16:88838805:T:A	1.24353e-07	-1.65061	-4.74448e-10	1.43316e-05	-1.62778	-4.74448e-10	2.07182e-05	-1.65365	-4.74448e-10
88838814	chr16:88838814:G:A	1.85788e-07	-1.3376e-10	-1.24912	2.01862e-05	-1.3376e-10	-1.28525	2.98793e-05	-1.3376e-10	-1.2875
88839248	chr16:88839248:G:A	1.21472e-06	-1.3376e-10	0.62854	0.000223619	-1.3376e-10	1.1197	0.000304965	-1.3376e-10	1.03554
88839311	chr16:88839311:G:A	2.88813e-07	-1.3376e-10	-0.807947	2.931e-05	-1.3376e-10	-0.912319	4.50396e-05	-1.3376e-10	-0.877119
88839558	chr16:88839558:G:A	4.04713e-08	-1.43001	-1.34313	4.14393e-06	-1.55888	-1.30972	7.24705e-06	-1.37446	-1.32961
88839733	chr16:88839733:C:G	1.52168e-07	-1.3376e-10	-1.44874	1.65501e-05	-1.3376e-10	-1.48385	2.46766e-05	-1.3376e-10	-1.4788
88839943	chr16:88839943:G:A	1.45276e-07	-1.3376e-10	-1.49509	1.63407e-05	-1.3376e-10	-1.49659	2.42399e-05	-1.3376e-10	-1.49666
88840127	chr16:88840127:G:A	1.47198e-07	-1.3376e-10	-1.48195	1.63438e-05	-1.3376e-10	-1.4964	2.42721e-05	-1.3376e-10	-1.49533
88840372	chr16:88840372:A:G	4.90445e-08	-1.41148	-1.16952	4.66998e-06	-1.59487	-1.15422	7.94425e-06	-1.43383	-1.17838
88840554	chr16:88840554:C:T	2.00773e-07	-1.3376e-10	-1.17155	2.18776e-05	-1.3376e-10	-1.20478	3.31571e-05	-1.3376e-10	-1.1834
88840635	chr16:88840635:A:G	4.44801e-08	-1.63955	-1.03914	4.49623e-06	-1.64279	-1.14422	6.66478e-06	-1.6451	-1.14272
88840664	chr16:88840664:C:T	1.03203e-06	-1.3376e-10	0.465555	0.000183763	-1.3376e-10	0.923402	0.000245695	-1.3376e-10	0.819431
88840719	chr16:88840719:T:C	1.4972e-07	-1.3376e-10	-1.46496	1.75406e-05	-1.3376e-10	-1.42573	2.59243e-05	-1.3376e-10	-1.42948
88840914	chr16:88840914:T:C	4.77948e-07	-1.3376e-10	-0.304226	7.89282e-05	-1.3376e-10	0.078293	0.000106375	-1.3376e-10	-0.0176907
88841147	chr16:88841147:A:G	1.71905e-07	-1.3376e-10	-1.32679	1.94047e-05	-1.3376e-10	-1.32473	2.87328e-05	-1.3376e-10	-1.32662
88841454	chr16:88841454:C:A	1.64889e-07	-1.3376e-10	-1.36846	1.70807e-05	-1.3376e-10	-1.4523	2.55551e-05	-1.3376e-10	-1.44383
88841838	chr16:88841838:T:C	1.46554e-07	-1.3376e-10	-1.48633	1.64457e-05	-1.3376e-10	-1.49018	2.43476e-05	-1.3376e-10	-1.49223
88841898	chr16:88841898:G:A	1.4554e-07	-1.49328	-4.74448e-10	1.47148e-05	-1.60139	-4.74448e-10	2.34202e-05	-1.53106	-4.74448e-10
88842198	chr16:88842198:G:A	1.9165e-07	-1.3376e-10	-1.21806	2.15393e-05	-1.3376e-10	-1.22037	3.18165e-05	-1.3376e-10	-1.22468
88842620	chr16:88842620:C:T	3.96607e-08	-1.56478	-1.22859	4.41672e-06	-1.65	-1.15485	6.78814e-06	-1.57612	-1.19336
88842647	chr16:88842647:G:A	1.32247e-07	-1.58906	-4.74448e-10	1.51883e-05	-1.56972	-4.74448e-10	2.16589e-05	-1.60925	-4.74448e-10
88842663	chr16:88842663:T:C	1.48471e-07	-1.3376e-10	-1.47334	1.65298e-05	-1.3376e-10	-1.48508	2.46191e-05	-1.3376e-10	-1.48114
88842687	chr16:88842687:G:A	6.33618e-08	-1.62502	-0.699842	7.74723e-06	-1.65083	-0.592083	1.1145e-05	-1.63305	-0.640616
88842710	chr16:88842710:C:T	1.99119e-07	-1.3376e-10	-1.17983	2.03539e-05	-1.3376e-10	-1.27697	3.07008e-05	-1.3376e-10	-1.26037
88842751	chr16:88842751:G:T	4.00898e-08	-1.44702	-1.33559	3.79451e-06	-1.50592	-1.45077	6.1413e-06	-1.43283	-1.43679
88843002	chr16:88843002:G:A	1.51743e-07	-1.3376e-10	-1.45154	1.87066e-05	-1.3376e-10	-1.36137	2.84219e-05	-1.3376e-10	-1.3375
88843037	chr16:88843037:T:C	1.74892e-07	-1.3376e-10	-1.30956	1.78405e-05	-1.3376e-10	-1.40877	2.68186e-05	-1.3376e-10	-1.39556
88843039	chr16:88843039:G:A	1.45238e-07	-1.3376e-10	-1.49536	1.63659e-05	-1.3376e-10	-1.49505	2.42486e-05	-1.3376e-10	-1.4963
88843086	chr16:88843086:T:G	1.54254e-07	-1.3376e-10	-1.43513	1.70244e-05	-1.3376e-10	-1.4556	2.54391e-05	-1.3376e-10	-1.44837
88843228	chr16:88843228:C:T	1.78119e-07	-1.3376e-10	-1.29128	1.92642e-05	-1.3376e-10	-1.332	2.84589e-05	-1.3376e-10	-1.3362
88843636	chr16:88843636:C:T	1.45103e-07	-1.3376e-10	-1.49629	1.6344e-05	-1.3376e-10	-1.49639	2.42611e-05	-1.3376e-10	-1.49579
88843754	chr16:88843754:A:G	4.29494e-08	-1.51098	-1.20272	3.84961e-06	-1.60098	-1.3413	6.19526e-06	-1.52412	-1.33675
88843789	chr16:88843789:A:G	3.52593e-08	-1.42052	-1.49048	3.9494e-06	-1.53385	-1.38283	6.33982e-06	-1.43739	-1.40042
88843799	chr16:88843799:C:T	3.4464e-08	-1.54854	-1.38527	5.06846e-06	-1.376	-1.29121	6.4236e-06	-1.49585	-1.32883
88843826	chr16:88843826:C:T	1.58846e-07	-1.3376e-10	-1.40579	1.69758e-05	-1.3376e-10	-1.45846	2.51502e-05	-1.3376e-10	-1.45979
88843901	chr16:88843901:G:A	1.34112e-07	-1.57505	-4.74448e-10	1.60649e-05	-1.51361	-4.74448e-10	2.20215e-05	-1.59264	-4.74448e-10
88843915	chr16:88843915:G:T	1.45107e-07	-1.3376e-10	-1.49626	1.63428e-05	-1.3376e-10	-1.49646	2.42417e-05	-1.3376e-10	-1.49659
88843980	chr16:88843980:G:A	1.45051e-07	-1.3376e-10	-1.49664	1.63399e-05	-1.3376e-10	-1.49664	2.42457e-05	-1.3376e-10	-1.49642
88844187	chr16:88844187:CA:C	9.68508e-08	-0.795027	-1.10553	1.79686e-05	-0.592734	-0.808884	2.03133e-05	-0.795759	-0.877628
88844416	chr16:88844416:G:A	5.68755e-08	-1.45976	-0.973099	6.56041e-06	-1.6039	-0.80529	1.02457e-05	-1.47345	-0.884353
88844509	chr16:88844509:T:C	2.02267e-07	-1.3376e-10	-1.16414	2.19382e-05	-1.3376e-10	-1.20202	3.28861e-05	-1.3376e-10	-1.19161
88844511	chr16:88844511:T:C	2.02435e-07	-1.3376e-10	-1.16331	2.19559e-05	-1.3376e-10	-1.20121	3.29133e-05	-1.3376e-10	-1.19078
88844635	chr16:88844635:C:T	5.42668e-08	-1.40934	-1.07047	5.66912e-06	-1.57344	-0.981777	9.32194e-06	-1.42398	-1.02831
88844636	chr16:88844636:G:A	1.98324e-07	-1.3376e-10	-1.18382	2.1515e-05	-1.3376e-10	-1.2215	3.2239e-05	-1.3376e-10	-1.21148
88845031	chr16:88845031:G:C	1.52827e-07	-1.3376e-10	-1.44442	1.68892e-05	-1.3376e-10	-1.46357	2.52207e-05	-1.3376e-10	-1.457
88845062	chr16:88845062:G:A	1.46967e-07	-1.3376e-10	-1.48352	1.65135e-05	-1.3376e-10	-1.48607	2.45052e-05	-1.3376e-10	-1.48577
88845076	chr16:88845076:G:A	1.33699e-07	-1.57814	-4.74448e-10	1.53746e-05	-1.55753	-4.74448e-10	2.18598e-05	-1.60001	-4.74448e-10
88845153	chr16:88845153:C:G	1.57643e-07	-1.3376e-10	-1.41339	1.72835e-05	-1.3376e-10	-1.4405	2.58564e-05	-1.3376e-10	-1.4321
88845254	chr16:88845254:G:A	6.70061e-08	-1.64172	-0.627228	7.37572e-06	-1.65211	-0.639943	1.11296e-05	-1.65323	-0.621828
88845395	chr16:88845395:C:T	1.57554e-07	-1.3376e-10	-1.41396	1.72737e-05	-1.3376e-10	-1.44106	2.58415e-05	-1.3376e-10	-1.43268
88845439	chr16:88845439:G:A	2.01183e-07	-1.3376e-10	-1.16951	2.16999e-05	-1.3376e-10	-1.21294	3.22657e-05	-1.3376e-10	-1.21066
88845563	chr16:88845563:A:G	6.71419e-07	0.0356653	-4.74448e-10	0.000134487	0.61122	-4.74448e-10	9.86363e-05	-0.0932214	-4.74448e-10
88845720	chr16:88845720:G:A	1.5657e-07	-1.3376e-10	-1.42023	1.71905e-05	-1.3376e-10	-1.44589	2.57061e-05	-1.3376e-10	-1.43793
88845739	chr16:88845739:G:A	1.54544e-07	-1.3376e-10	-1.43325	1.70086e-05	-1.3376e-10	-1.45652	2.54208e-05	-1.3376e-10	-1.44909
88845841	chr16:88845841:A:G	6.82082e-07	-1.3376e-10	0.0514219	6.61292e-05	-1.3376e-10	-0.0986361	0.000104027	-1.3376e-10	-0.0400081
88845842	chr16:88845842:G:A	1.45226e-07	-1.3376e-10	-1.49544	1.63395e-05	-1.3376e-10	-1.49666	2.42427e-05	-1.3376e-10	-1.49654
88846191	chr16:88846191:A:T	1.55716e-07	-1.3376e-10	-1.42569	1.71256e-05	-1.3376e-10	-1.44967	2.56016e-05	-1.3376e-10	-1.442
88846269	chr16:88846269:C:T	1.55364e-07	-1.3376e-10	-1.42795	1.70943e-05	-1.3376e-10	-1.4515	2.55511e-05	-1.3376e-10	-1.44398
88846380	chr16:88846380:C:T	1.92969e-07	-1.3376e-10	-1.2112	2.17809e-05	-1.3376e-10	-1.20921	3.21391e-05	-1.3376e-10	-1.21459
88846669	chr16:88846669:A:G	6.00349e-08	-0.904347	-1.47445	5.66335e-06	-1.06154	-1.49469	1.02224e-05	-0.867423	-1.49266
88846699	chr16:88846699:T:C	5.33873e-08	-1.15933	-1.33683	4.34022e-06	-1.42625	-1.39607	8.76177e-06	-1.12407	-1.39019
88847009	chr16:88847009:G:A	3.2127e-08	-1.55868	-1.44536	3.57456e-06	-1.64342	-1.37298	5.7391e-06	-1.55063	-1.38673
88847052	chr16:88847052:A:G	1.76317e-07	-1.3376e-10	-1.30144	1.84418e-05	-1.3376e-10	-1.37562	2.77102e-05	-1.3376e-10	-1.36286
88847059	chr16:88847059:G:C	2.06824e-07	-1.3376e-10	-1.14186	2.41004e-05	-1.3376e-10	-1.10802	3.67621e-05	-1.3376e-10	-1.08019
88847079	chr16:88847079:G:A	1.5478e-07	-1.3376e-10	-1.43173	1.7068e-05	-1.3376e-10	-1.45304	2.55128e-05	-1.3376e-10	-1.44548
88847107	chr16:88847107:T:G	1.54827e-07	-1.3376e-10	-1.43142	1.70722e-05	-1.3376e-10	-1.45279	2.55195e-05	-1.3376e-10	-1.44522
88847148	chr16:88847148:C:G	1.56099e-07	-1.3376e-10	-1.42324	1.72724e-05	-1.3376e-10	-1.44114	2.55589e-05	-1.3376e-10	-1.44367
88847227	chr16:88847227:T:C	1.59894e-07	-1.3376e-10	-1.39921	1.74951e-05	-1.3376e-10	-1.42832	2.61972e-05	-1.3376e-10	-1.41901
88847228	chr16:88847228:G:A	1.60042e-07	-1.3376e-10	-1.39829	1.75076e-05	-1.3376e-10	-1.42761	2.62167e-05	-1.3376e-10	-1.41827
88847242	chr16:88847242:A:G	2.79337e-08	-1.65497	-1.48892	3.52296e-06	-1.63412	-1.39682	4.94947e-06	-1.65518	-1.4302
88847248	chr16:88847248:G:A	1.81673e-07	-1.3376e-10	-1.27152	2.05124e-05	-1.3376e-10	-1.26922	3.02789e-05	-1.3376e-10	-1.27421
88847324	chr16:88847324:T:G	6.49241e-08	-0.856818	-1.44369	5.98952e-06	-1.01895	-1.48128	1.09111e-05	-0.818256	-1.47662
88847408	chr16:88847408:A:C	1.60124e-07	-1.3376e-10	-1.39778	1.75153e-05	-1.3376e-10	-1.42717	2.62291e-05	-1.3376e-10	-1.41779
88847538	chr16:88847538:G:C	2.98581e-08	-1.65356	-1.42371	3.882e-06	-1.64592	-1.28798	5.50221e-06	-1.6492	-1.33031
88847622	chr16:88847622:A:G	1.21095e-06	-1.3376e-10	0.625429	0.000161317	-1.3376e-10	0.793126	0.000209446	-1.3376e-10	0.659805
88847665	chr16:88847665:T:C	1.57475e-07	-1.3376e-10	-1.41446	1.72742e-05	-1.3376e-10	-1.44103	2.58432e-05	-1.3376e-10	-1.43262
88847822	chr16:88847822:C:T	1.60048e-07	-1.3376e-10	-1.39825	1.75082e-05	-1.3376e-10	-1.42757	2.62177e-05	-1.3376e-10	-1.41822
88847887	chr16:88847887:G:C	1.60048e-07	-1.3376e-10	-1.39825	1.75082e-05	-1.3376e-10	-1.42757	2.62177e-05	-1.3376e-10	-1.41822
88848163	chr16:88848163:G:A	1.91499e-07	-1.3376e-10	-1.21885	2.13137e-05	-1.3376e-10	-1.23089	3.15161e-05	-1.3376e-10	-1.23416
88848190	chr16:88848190:A:C	4.5676e-08	-1.56608	-1.08607	5.47383e-06	-1.6528	-0.937465	8.09613e-06	-1.58508	-1.0082
88848227	chr16:88848227:G:A	1.47332e-07	-1.3376e-10	-1.48104	1.77799e-05	-1.3376e-10	-1.41218	2.68665e-05	-1.3376e-10	-1.39378
88848318	chr16:88848318:G:A	1.04859e-06	-1.3376e-10	0.481477	0.000128226	-1.3376e-10	0.563552	0.000211752	-1.3376e-10	0.670753
88848330	chr16:88848330:C:T	2.0784e-06	1.16563	-4.74448e-10	0.000254447	1.24884	-4.74448e-10	0.000347926	1.16733	-4.74448e-10
88848356	chr16:88848356:C:T	3.50693e-08	-1.50525	-1.41115	3.84593e-06	-1.61985	-1.32338	6.3644e-06	-1.4945	-1.33944
88848460	chr16:88848460:C:T	1.31213e-07	-1.5969	-4.74448e-10	1.54099e-05	-1.55524	-4.74448e-10	2.165e-05	-1.60966	-4.74448e-10
88848468	chr16:88848468:C:T	1.59994e-07	-1.3376e-10	-1.39859	1.75028e-05	-1.3376e-10	-1.42789	2.62092e-05	-1.3376e-10	-1.41855
88848656	chr16:88848656:G:T	1.61732e-07	-1.3376e-10	-1.38779	1.76591e-05	-1.3376e-10	-1.41899	2.64615e-05	-1.3376e-10	-1.40897
88848774	chr16:88848774:T:TGCTGACTG	3.00309e-07	-1.3376e-10	-0.768917	3.89505e-05	-1.3376e-10	-0.627954	5.588e-05	-1.3376e-10	-0.661454
88848816	chr16:88848816:C:T	1.55746e-07	-1.3376e-10	-1.4255	1.66172e-05	-1.3376e-10	-1.47981	2.47597e-05	-1.3376e-10	-1.47545
88848990	chr16:88848990:G:A	1.66891e-07	-1.3376e-10	-1.35638	1.81599e-05	-1.3376e-10	-1.39103	2.72542e-05	-1.3376e-10	-1.37945
88849106	chr16:88849106:A:G	1.60199e-07	-1.3376e-10	-1.39731	1.75218e-05	-1.3376e-10	-1.4268	2.62394e-05	-1.3376e-10	-1.4174
88849292	chr16:88849292:C:T	4.4862e-08	-1.27511	-1.39503	3.9037e-06	-1.4931	-1.43522	7.46018e-06	-1.24118	-1.4339
88849312	chr16:88849312:T:C	4.17496e-08	-1.5427	-1.19934	4.97256e-06	-1.63439	-1.05192	7.90712e-06	-1.53083	-1.08606
88849363	chr16:88849363:C:A	3.20632e-08	-1.60153	-1.40449	3.75107e-06	-1.65357	-1.31464	5.81064e-06	-1.59335	-1.33162
88849378	chr16:88849378:G:C	1.7453e-07	-1.3376e-10	-1.31163	1.92093e-05	-1.3376e-10	-1.33485	2.81948e-05	-1.3376e-10	-1.34552
88849447	chr16:88849447:T:C	3.55602e-08	-1.51817	-1.38433	3.73252e-06	-1.6241	-1.34906	6.23439e-06	-1.50427	-1.35031
88849452	chr16:88849452:T:G	1.29279e-07	-1.61176	-4.74448e-10	1.39863e-05	-1.65217	-4.74448e-10	2.11543e-05	-1.63282	-4.74448e-10
88849576	chr16:88849576:G:A	1.57366e-07	-1.3376e-10	-1.41515	1.72655e-05	-1.3376e-10	-1.44154	2.58274e-05	-1.3376e-10	-1.43323
88849605	chr16:88849605:T:C	1.60125e-07	-1.3376e-10	-1.39777	1.75149e-05	-1.3376e-10	-1.42719	2.62285e-05	-1.3376e-10	-1.41782
88849610	chr16:88849610:A:G	1.48175e-07	-1.62911	0.153782	1.50502e-05	-1.65426	0.0754026	2.3509e-05	-1.62328	0.0960023
88849628	chr16:88849628:G:T	6.12219e-08	-1.13374	-1.22549	5.97023e-06	-1.39539	-1.10807	1.05503e-05	-1.18432	-1.14419
88849636	chr16:88849636:T:C	5.31488e-08	-1.05793	-1.4427	4.33975e-06	-1.34836	-1.47407	9.02516e-06	-1.01576	-1.46888
88849682	chr16:88849682:C:T	2.39055e-07	-1.3376e-10	-0.997035	2.79161e-05	-1.3376e-10	-0.961044	4.13772e-05	-1.3376e-10	-0.961931
88849805	chr16:88849805:G:A	5.09751e-07	-1.3376e-10	-0.239806	5.61453e-05	-1.3376e-10	-0.262303	8.17079e-05	-1.3376e-10	-0.28151
88850037	chr16:88850037:C:T	1.8773e-07	-1.3376e-10	-1.23873	1.94073e-05	-1.3376e-10	-1.3246	2.92105e-05	-1.3376e-10	-1.31013
88850145	chr16:88850145:G:A	1.52931e-07	-1.3376e-10	-1.44374	1.6959e-05	-1.3376e-10	-1.45945	2.51034e-05	-1.3376e-10	-1.46166
88850192	chr16:88850192:G:A	1.59855e-07	-1.3376e-10	-1.39946	1.74907e-05	-1.3376e-10	-1.42858	2.61897e-05	-1.3376e-10	-1.41929
88850372	chr16:88850372:G:A	3.80906e-07	-0.531175	-4.74448e-10	2.88078e-05	-0.929599	-4.74448e-10	7.18511e-05	-0.410065	-4.74448e-10
88850440	chr16:88850440:A:G	1.60048e-07	-1.3376e-10	-1.39825	1.75082e-05	-1.3376e-10	-1.42757	2.62177e-05	-1.3376e-10	-1.41822
88850443	chr16:88850443:G:A	2.96536e-08	-1.6547	-1.42945	3.8486e-06	-1.65058	-1.29196	5.46458e-06	-1.65283	-1.33354
88850747	chr16:88850747:G:A	2.84801e-06	-1.3376e-10	1.48065	0.000391443	-1.3376e-10	1.67959	0.000569686	-1.3376e-10	1.66042
88850806	chr16:88850806:A:G	1.60048e-07	-1.3376e-10	-1.39825	1.75082e-05	-1.3376e-10	-1.42757	2.62177e-05	-1.3376e-10	-1.41822
88850860	chr16:88850860:A:G	1.60048e-07	-1.3376e-10	-1.39825	1.75082e-05	-1.3376e-10	-1.42757	2.62177e-05	-1.3376e-10	-1.41822
88851016	chr16:88851016:A:G	1.61349e-07	-1.3376e-10	-1.39016	1.77819e-05	-1.3376e-10	-1.41206	2.62666e-05	-1.3376e-10	-1.41636
88851064	chr16:88851064:TC:T	3.85894e-08	-1.65267	-1.16808	5.51651e-06	-1.55828	-1.02422	7.00982e-06	-1.64298	-1.09437
88851093	chr16:88851093:C:T	1.82115e-07	-1.3376e-10	-1.26909	2.0622e-05	-1.3376e-10	-1.26389	3.04674e-05	-1.3376e-10	-1.268
88851094	chr16:88851094:G:A	2.79612e-08	-1.65253	-1.49038	3.24021e-06	-1.62254	-1.49207	4.63525e-06	-1.65491	-1.49606
88851240	chr16:88851240:C:G	3.77167e-08	-1.5816	-1.26202	4.55033e-06	-1.64994	-1.12511	7.06446e-06	-1.57373	-1.15586
88851251	chr16:88851251:C:T	5.17505e-08	-1.21105	-1.31624	4.29235e-06	-1.44996	-1.38345	8.44984e-06	-1.16885	-1.38167
88851356	chr16:88851356:A:C	1.36624e-07	-1.55649	-4.74448e-10	1.50693e-05	-1.57758	-4.74448e-10	2.31337e-05	-1.54337	-4.74448e-10
88851390	chr16:88851390:G:A	1.40998e-06	0.7776	-4.74448e-10	0.000130765	0.58316	-4.74448e-10	0.000191818	0.571888	-4.74448e-10
88851420	chr16:88851420:G:A	1.7059e-07	-1.3376e-10	-1.33447	1.84952e-05	-1.3376e-10	-1.37273	2.77755e-05	-1.3376e-10	-1.36051
88851455	chr16:88851455:G:A	8.5225e-07	-1.3376e-10	0.274152	0.000104926	-1.3376e-10	0.363006	0.000171158	-1.3376e-10	0.457927
88851457	chr16:88851457:C:T	1.65932e-07	-1.3376e-10	-1.36215	1.80591e-05	-1.3376e-10	-1.39659	2.70909e-05	-1.3376e-10	-1.38546
88851577	chr16:88851577:G:A	5.50314e-08	-1.24753	-1.2183	4.59123e-06	-1.46361	-1.30248	8.96515e-06	-1.19388	-1.29743
88851688	chr16:88851688:C:T	5.73092e-08	-1.02287	-1.4024	6.2788e-06	-1.05274	-1.40033	9.49176e-06	-1.03923	-1.39501
88851689	chr16:88851689:G:A	9.00777e-07	-1.3376e-10	0.32953	0.000116958	-1.3376e-10	0.471571	0.000171623	-1.3376e-10	0.460642
88851828	chr16:88851828:G:A	1.6645e-07	-1.3376e-10	-1.35903	1.80876e-05	-1.3376e-10	-1.39502	2.71375e-05	-1.3376e-10	-1.38374
88851848	chr16:88851848:C:T	3.74068e-08	-1.44705	-1.40483	3.98273e-06	-1.52172	-1.38656	6.442e-06	-1.4312	-1.39063
88851853	chr16:88851853:G:T	1.52931e-07	-1.3376e-10	-1.44374	1.69586e-05	-1.3376e-10	-1.45947	2.50828e-05	-1.3376e-10	-1.46248
88852015	chr16:88852015:G:A	1.7871e-07	-1.3376e-10	-1.28796	2.18943e-05	-1.3376e-10	-1.20402	3.18308e-05	-1.3376e-10	-1.22423
88852082	chr16:88852082:C:G	3.28059e-07	-1.3376e-10	-0.680535	3.84005e-05	-1.3376e-10	-0.642176	5.97417e-05	-1.3376e-10	-0.594631
88852115	chr16:88852115:C:A	1.51356e-07	-1.3376e-10	-1.4541	1.72817e-05	-1.3376e-10	-1.4406	2.58136e-05	-1.3376e-10	-1.43376
88852173	chr16:88852173:G:A	2.46614e-07	-1.3376e-10	-0.965905	2.91767e-05	-1.3376e-10	-0.916874	4.26993e-05	-1.3376e-10	-0.930478
88852199	chr16:88852199:G:T	2.85044e-08	-1.64029	-1.48338	3.15364e-06	-1.64645	-1.49524	4.67778e-06	-1.65101	-1.49083
88852319	chr16:88852319:C:G	3.51425e-08	-1.65308	-1.26123	4.62643e-06	-1.61975	-1.13871	6.2489e-06	-1.65534	-1.19692
88852597	chr16:88852597:G:A	3.57633e-08	-1.53736	-1.35945	4.18187e-06	-1.48423	-1.37526	5.66927e-06	-1.57368	-1.37592
88852618	chr16:88852618:A:G	1.51582e-07	-1.3376e-10	-1.4526	1.73113e-05	-1.3376e-10	-1.43888	2.58604e-05	-1.3376e-10	-1.43195
88852769	chr16:88852769:T:C	3.43565e-08	-1.46402	-1.47292	4.13425e-06	-1.395	-1.47594	5.50612e-06	-1.50769	-1.47111
88852811	chr16:88852811:C:T	4.02641e-08	-1.35108	-1.42719	3.9585e-06	-1.44056	-1.47382	6.59792e-06	-1.32718	-1.47073
88853049	chr16:88853049:C:G	3.43377e-08	-1.6532	-1.28428	5.01344e-06	-1.63593	-1.04219	6.78367e-06	-1.655	-1.11515
88853369	chr16:88853369:G:A	8.77022e-08	-1.13207	-0.867708	8.33727e-06	-1.32729	-0.842223	1.5531e-05	-1.10201	-0.839819
88853578	chr16:88853578:T:C	1.83713e-07	-1.3376e-10	-1.26035	2.48876e-05	-1.3376e-10	-1.07588	3.52025e-05	-1.3376e-10	-1.12354
88853585	chr16:88853585:T:C	7.85315e-08	-1.41861	-0.69162	8.07486e-06	-1.39286	-0.808629	1.14455e-05	-1.43077	-0.816298
88853770	chr16:88853770:T:C	1.53547e-07	-1.3376e-10	-1.43972	1.91394e-05	-1.3376e-10	-1.3385	2.77285e-05	-1.3376e-10	-1.3622
88854084	chr16:88854084:G:A	1.73799e-07	-1.3376e-10	-1.31583	1.84509e-05	-1.3376e-10	-1.37513	2.77971e-05	-1.3376e-10	-1.35973
88854107	chr16:88854107:G:A	1.45199e-07	-1.3376e-10	-1.49562	1.63623e-05	-1.3376e-10	-1.49526	2.42627e-05	-1.3376e-10	-1.49572
88854545	chr16:88854545:G:A	4.4446e-08	-1.59835	-1.08111	5.09109e-06	-1.6115	-1.05126	8.18107e-06	-1.56435	-1.01849
88854688	chr16:88854688:A:T	1.7448e-07	-1.3376e-10	-1.31192	1.96814e-05	-1.3376e-10	-1.31057	2.941e-05	-1.3376e-10	-1.30332
88854860	chr16:88854860:C:T	4.14553e-06	-1.3376e-10	1.85606	0.000356467	-1.3376e-10	1.586	0.000536524	-1.3376e-10	1.60045
88854994	chr16:88854994:T:C	1.57584e-07	-1.3376e-10	-1.41377	1.77282e-05	-1.3376e-10	-1.41509	2.62298e-05	-1.3376e-10	-1.41776
88855085	chr16:88855085:C:A	7.81953e-08	-0.676306	-1.43821	9.27228e-06	-0.582936	-1.48028	1.14684e-05	-0.779176	-1.46589
88855102	chr16:88855102:C:T	1.54238e-07	-1.3376e-10	-1.43523	1.74853e-05	-1.3376e-10	-1.42889	2.57509e-05	-1.3376e-10	-1.43619
88855161	chr16:88855161:A:G	1.39678e-07	-1.53438	-4.74448e-10	1.54131e-05	-1.55503	-4.74448e-10	2.3595e-05	-1.52363	-4.74448e-10
88855226	chr16:88855226:C:G	5.32594e-08	-1.26325	-1.23531	7.70167e-06	-1.14833	-1.10048	9.11414e-06	-1.32898	-1.14585
88855289	chr16:88855289:G:A	1.45229e-07	-1.3376e-10	-1.49542	1.63415e-05	-1.3376e-10	-1.49654	2.42577e-05	-1.3376e-10	-1.49593
88855340	chr16:88855340:AAAG:A	1.73561e-07	-1.3172	-4.74448e-10	1.54561e-05	-1.55224	-4.74448e-10	2.43277e-05	-1.49305	-4.74448e-10
88855494	chr16:88855494:G:A	1.74329e-07	-1.3376e-10	-1.31278	2.18564e-05	-1.3376e-10	-1.20575	3.14208e-05	-1.3376e-10	-1.23719
88855529	chr16:88855529:A:G	2.78453e-07	-1.3376e-10	-0.84448	3.6832e-05	-1.3376e-10	-0.683879	5.27877e-05	-1.3376e-10	-0.718382
88855603	chr16:88855603:G:A	1.52819e-07	-1.3376e-10	-1.44447	1.74863e-05	-1.3376e-10	-1.42883	2.62682e-05	-1.3376e-10	-1.4163
88855758	chr16:88855758:C:T	2.03973e-07	-1.3376e-10	-1.15574	2.12044e-05	-1.3376e-10	-1.23604	3.20679e-05	-1.3376e-10	-1.21681
88855844	chr16:88855844:C:T	1.65049e-07	-1.3376e-10	-1.36748	1.9366e-05	-1.3376e-10	-1.32673	2.86283e-05	-1.3376e-10	-1.33027
88856195	chr16:88856195:G:A	3.43635e-06	1.66844	-4.74448e-10	0.000203899	1.02738	-4.74448e-10	0.000597902	1.70877	-4.74448e-10
88856222	chr16:88856222:T:C	3.20416e-08	-1.56362	-1.44307	3.45581e-06	-1.60641	-1.44378	5.37653e-06	-1.5574	-1.44522
88856227	chr16:88856227:A:G	1.27811e-07	-1.54962	-0.0735541	1.41759e-05	-1.59732	-0.0413822	2.22335e-05	-1.54302	-0.040041
88856945	chr16:88856945:G:A	1.523e-07	-1.3376e-10	-1.44787	1.72086e-05	-1.3376e-10	-1.44484	2.55527e-05	-1.3376e-10	-1.44392
88856969	chr16:88856969:A:G	1.45284e-07	-1.3376e-10	-1.49504	1.64659e-05	-1.3376e-10	-1.48895	2.43884e-05	-1.3376e-10	-1.49055
88857069	chr16:88857069:T:C	7.63672e-08	-1.25678	-0.881391	9.53794e-06	-1.34994	-0.68503	1.56681e-05	-1.2346	-0.69843
88857261	chr16:88857261:T:C	1.63081e-07	-1.33656	-0.0429193	1.78593e-05	-1.41638	0.00865808	2.91636e-05	-1.32487	0.0131316
88857421	chr16:88857421:T:C	1.48774e-07	-1.4713	-4.74448e-10	1.45267e-05	-1.61426	-4.74448e-10	2.47194e-05	-1.47707	-4.74448e-10
88857457	chr16:88857457:C:G	1.52142e-07	-1.3376e-10	-1.44892	1.69481e-05	-1.3376e-10	-1.46009	2.51676e-05	-1.3376e-10	-1.4591
88857569	chr16:88857569:A:G	5.54845e-06	-1.3376e-10	2.14755	0.000757721	-1.3376e-10	2.34007	0.00110555	-1.3376e-10	2.32344
88857627	chr16:88857627:C:T	2.79259e-07	-1.39887	0.557285	3.02162e-05	-1.47099	0.589121	5.09568e-05	-1.38941	0.635727
88857749	chr16:88857749:G:C	3.77869e-08	-1.46765	-1.37411	4.43692e-06	-1.62712	-1.17316	7.06111e-06	-1.48113	-1.24893
88857810	chr16:88857810:A:C	2.34662e-07	-1.3376e-10	-1.01558	3.25275e-05	-1.3376e-10	-0.80816	4.77539e-05	-1.3376e-10	-0.818601
88858574	chr16:88858574:T:C	9.81948e-07	0.415811	-4.74448e-10	8.38178e-05	0.138399	-4.74448e-10	0.000184798	0.534605	-4.74448e-10
88859233	chr16:88859233:A:G	1.57394e-07	-1.3376e-10	-1.41498	1.74819e-05	-1.3376e-10	-1.42908	2.59662e-05	-1.3376e-10	-1.42787
88859239	chr16:88859239:C:A	3.55924e-08	-1.64607	-1.25553	4.38411e-06	-1.62114	-1.19112	6.25986e-06	-1.64823	-1.20227
88859408	chr16:88859408:G:A	2.54524e-07	-1.3376e-10	-0.934333	2.68045e-05	-1.3376e-10	-1.00168	4.07069e-05	-1.3376e-10	-0.978262
88859496	chr16:88859496:C:G	1.26505e-07	-1.63345	-4.74448e-10	1.46807e-05	-1.60371	-4.74448e-10	2.16761e-05	-1.60845	-4.74448e-10
88859581	chr16:88859581:A:G	2.84764e-08	-1.65168	-1.47298	3.53047e-06	-1.63117	-1.39764	5.08984e-06	-1.65383	-1.40358
88860024	chr16:88860024:G:A	2.5624e-07	-1.3376e-10	-0.927613	2.69581e-05	-1.3376e-10	-0.995961	4.09454e-05	-1.3376e-10	-0.97242
88860147	chr16:88860147:A:C	1.49005e-07	-1.3376e-10	-1.46975	1.73655e-05	-1.3376e-10	-1.43576	2.57099e-05	-1.3376e-10	-1.43779
88860460	chr16:88860460:T:C	4.74442e-08	-1.65022	-0.963954	7.34665e-06	-1.62881	-0.667194	1.04384e-05	-1.65316	-0.686007
88860813	chr16:88860813:T:C	1.03612e-07	-0.72058	-1.1125	1.13486e-05	-0.843392	-1.01776	1.50615e-05	-0.913882	-1.05863
88860904	chr16:88860904:C:T	1.53448e-07	-1.3376e-10	-1.44037	1.68896e-05	-1.3376e-10	-1.46355	2.50963e-05	-1.3376e-10	-1.46194
88861267	chr16:88861267:CAAG:C	3.49008e-07	-0.618633	-4.74448e-10	3.24374e-05	-0.810935	-4.74448e-10	5.41705e-05	-0.692524	-4.74448e-10
88861345	chr16:88861345:T:C	5.40926e-08	-1.63392	-0.849108	8.70156e-06	-1.60215	-0.524598	1.21767e-05	-1.63969	-0.545448
88861428	chr16:88861428:T:C	1.45281e-07	-1.3376e-10	-1.49506	1.64034e-05	-1.3376e-10	-1.49276	2.43521e-05	-1.3376e-10	-1.49204
88861481	chr16:88861481:C:T	1.68886e-07	-1.3376e-10	-1.3445	1.81427e-05	-1.3376e-10	-1.39198	2.72462e-05	-1.3376e-10	-1.37975
88861650	chr16:88861650:C:T	1.50916e-07	-1.45701	-4.74448e-10	1.59833e-05	-1.5187	-4.74448e-10	2.54467e-05	-1.44807	-4.74448e-10
88861712	chr16:88861712:G:A	2.1158e-07	-1.3376e-10	-1.11913	2.73835e-05	-1.3376e-10	-0.980305	3.92302e-05	-1.3376e-10	-1.01521
88861727	chr16:88861727:C:T	1.72481e-07	-1.3376e-10	-1.32344	1.84718e-05	-1.3376e-10	-1.374	2.77599e-05	-1.3376e-10	-1.36107
88861947	chr16:88861947:C:G	1.64586e-07	-1.3376e-10	-1.37029	1.87773e-05	-1.3376e-10	-1.3576	2.75525e-05	-1.3376e-10	-1.36857
88862799	chr16:88862799:T:C	7.7767e-08	-0.843203	-1.27681	7.9135e-06	-0.987053	-1.23462	1.12567e-05	-1.0194	-1.2443
88863493	chr16:88863493:G:C	1.80464e-07	-1.3376e-10	-1.2782	1.91873e-05	-1.3376e-10	-1.336	2.88951e-05	-1.3376e-10	-1.32099
88863532	chr16:88863532:C:T	3.62663e-08	-1.55038	-1.33246	4.5719e-06	-1.55132	-1.219	6.75682e-06	-1.53267	-1.24144
88863576	chr16:88863576:A:G	2.78706e-08	-1.65534	-1.49082	3.34464e-06	-1.64913	-1.43376	4.89856e-06	-1.65476	-1.44096
88863855	chr16:88863855:G:C	1.4801e-07	-1.3376e-10	-1.47645	1.75745e-05	-1.3376e-10	-1.4238	2.59271e-05	-1.3376e-10	-1.42937
88863965	chr16:88863965:G:A	6.36617e-07	-0.0175592	-4.74448e-10	0.000195655	0.986106	-4.74448e-10	0.000194446	0.585492	-4.74448e-10
88863969	chr16:88863969:A:G	2.8132e-08	-1.64806	-1.48876	3.33345e-06	-1.65532	-1.43092	4.97918e-06	-1.64389	-1.4355
88863995	chr16:88863995:T:A	5.41488e-07	-1.3376e-10	-0.179407	5.66717e-05	-1.3376e-10	-0.252971	8.71301e-05	-1.3376e-10	-0.217258
88864104	chr16:88864104:A:C	1.35918e-07	-1.56168	-4.74448e-10	1.41315e-05	-1.64184	-4.74448e-10	2.23241e-05	-1.579	-4.74448e-10
88864283	chr16:88864283:T:C	1.58709e-07	-1.3376e-10	-1.40665	1.73262e-05	-1.3376e-10	-1.43802	2.59286e-05	-1.3376e-10	-1.42931
88864740	chr16:88864740:G:A	3.3022e-08	-1.51717	-1.45939	3.88988e-06	-1.4436	-1.48827	5.25592e-06	-1.53762	-1.48769
88864866	chr16:88864866:C:T	1.00991e-07	-0.983308	-0.875388	1.12583e-05	-1.21619	-0.652952	1.98411e-05	-0.964594	-0.732311
88865101	chr16:88865101:G:A	2.85938e-08	-1.63442	-1.48611	3.43264e-06	-1.59822	-1.45869	4.87634e-06	-1.64049	-1.45977
88865265	chr16:88865265:G:A	1.6292e-07	-1.3376e-10	-1.38047	1.91354e-05	-1.3376e-10	-1.33871	2.75806e-05	-1.3376e-10	-1.36755
88865463	chr16:88865463:C:G	1.90557e-07	-1.3376e-10	-1.22377	2.00199e-05	-1.3376e-10	-1.29352	3.02312e-05	-1.3376e-10	-1.27579
88865506	chr16:88865506:T:C	5.60871e-08	-1.00842	-1.4384	6.07933e-06	-0.999296	-1.48606	7.77036e-06	-1.15563	-1.47871
88865840	chr16:88865840:G:A	1.50261e-07	-1.3376e-10	-1.46135	1.67257e-05	-1.3376e-10	-1.4733	2.488e-05	-1.3376e-10	-1.4706
88865876	chr16:88865876:T:G	2.1294e-07	-1.3376e-10	-1.11272	2.17601e-05	-1.3376e-10	-1.21017	3.25635e-05	-1.3376e-10	-1.20147
88865967	chr16:88865967:G:A	2.89388e-07	-0.80596	-4.74448e-10	5.07685e-05	-0.362969	-4.74448e-10	4.86318e-05	-0.800383	-4.74448e-10
88866020	chr16:88866020:C:G	1.634e-07	-1.3376e-10	-1.37753	1.8102e-05	-1.3376e-10	-1.39422	2.68953e-05	-1.3376e-10	-1.39271
88866361	chr16:88866361:C:G	1.38084e-07	-1.54586	-4.74448e-10	1.65367e-05	-1.48467	-4.74448e-10	2.31978e-05	-1.5406	-4.74448e-10
88866607	chr16:88866607:G:C	1.63574e-07	-1.3376e-10	-1.37646	1.81243e-05	-1.3376e-10	-1.39299	2.69262e-05	-1.3376e-10	-1.39156
88866676	chr16:88866676:C:G	1.51283e-07	-1.3376e-10	-1.45458	1.70844e-05	-1.3376e-10	-1.45208	2.55498e-05	-1.3376e-10	-1.44403
88866813	chr16:88866813:A:G	3.89894e-07	-1.3376e-10	-0.507854	5.32437e-05	-1.3376e-10	-0.315367	7.52902e-05	-1.3376e-10	-0.36331
88866992	chr16:88866992:C:T	1.63574e-07	-1.3376e-10	-1.37646	1.81243e-05	-1.3376e-10	-1.39299	2.69262e-05	-1.3376e-10	-1.39156
88867476	chr16:88867476:C:T	2.72012e-06	-1.3376e-10	1.4347	0.000369225	-1.3376e-10	1.62116	0.000543294	-1.3376e-10	1.61299
88867634	chr16:88867634:T:G	3.4621e-08	-1.65389	-1.27537	4.96298e-06	-1.63357	-1.05466	6.92872e-06	-1.65479	-1.0942
88867639	chr16:88867639:G:A	1.53108e-07	-1.3376e-10	-1.44258	1.70609e-05	-1.3376e-10	-1.45346	2.53351e-05	-1.3376e-10	-1.45247
88867741	chr16:88867741:T:C	2.80323e-08	-1.65352	-1.48685	3.21742e-06	-1.63234	-1.48932	4.64816e-06	-1.65448	-1.4937
88867841	chr16:88867841:G:T	2.18802e-07	-1.3376e-10	-1.08556	2.37601e-05	-1.3376e-10	-1.12224	3.4939e-05	-1.3376e-10	-1.13106
88867935	chr16:88867935:C:A	4.14484e-08	-1.64236	-1.10691	3.79102e-06	-1.65381	-1.3038	5.84249e-06	-1.63249	-1.28702
88867964	chr16:88867964:T:C	4.10357e-08	-1.64078	-1.1185	3.7638e-06	-1.65326	-1.31156	5.807e-06	-1.63045	-1.29515
88868009	chr16:88868009:A:G	3.9581e-08	-1.6367	-1.15868	3.66975e-06	-1.65164	-1.33848	5.67544e-06	-1.62533	-1.32318
88868038	chr16:88868038:A:G	2.06813e-07	-1.14191	-4.74448e-10	2.11651e-05	-1.23789	-4.74448e-10	3.58258e-05	-1.10599	-4.74448e-10
88868266	chr16:88868266:A:G	2.915e-08	-1.62914	-1.47214	3.35805e-06	-1.58378	-1.4951	4.72049e-06	-1.63615	-1.4966
88868498	chr16:88868498:T:C	1.45487e-07	-1.3376e-10	-1.49364	1.64356e-05	-1.3376e-10	-1.4908	2.4345e-05	-1.3376e-10	-1.49233
88868514	chr16:88868514:G:C	4.08436e-08	-1.60432	-1.15966	4.34282e-06	-1.55461	-1.26711	6.14292e-06	-1.61567	-1.25369
88868521	chr16:88868521:A:G	3.44616e-08	-1.65392	-1.27997	3.39673e-06	-1.65342	-1.41401	5.11386e-06	-1.65008	-1.40263
88868867	chr16:88868867:A:G	2.05138e-07	-1.3376e-10	-1.15004	2.28437e-05	-1.3376e-10	-1.16157	3.44432e-05	-1.3376e-10	-1.14535
88868899	chr16:88868899:C:T	3.10013e-08	-1.65512	-1.38458	4.13241e-06	-1.64711	-1.22427	5.89241e-06	-1.65357	-1.25742
88868907	chr16:88868907:A:G	3.19287e-08	-1.65412	-1.35611	4.36528e-06	-1.63544	-1.18112	6.12595e-06	-1.65523	-1.21689
88869140	chr16:88869140:G:C	2.49152e-07	-1.3376e-10	-0.955663	2.64144e-05	-1.3376e-10	-1.01634	4.0098e-05	-1.3376e-10	-0.993334
88869161	chr16:88869161:G:A	1.87121e-07	-1.3376e-10	-1.24197	2.6116e-05	-1.3376e-10	-1.0277	3.68629e-05	-1.3376e-10	-1.07746
88869346	chr16:88869346:A:G	1.654e-07	-1.3376e-10	-1.36536	1.82006e-05	-1.3376e-10	-1.38879	2.68831e-05	-1.3376e-10	-1.39316
88869418	chr16:88869418:G:A	2.09023e-07	-1.13128	-4.74448e-10	2.14361e-05	-1.22517	-4.74448e-10	3.63006e-05	-1.09283	-4.74448e-10
88869556	chr16:88869556:A:G	5.67798e-08	-1.49373	-0.940817	6.42634e-06	-1.56415	-0.865694	9.98436e-06	-1.48393	-0.899709
88869616	chr16:88869616:C:T	1.45621e-07	-1.3376e-10	-1.49272	1.63765e-05	-1.3376e-10	-1.4944	2.43069e-05	-1.3376e-10	-1.4939
88869656	chr16:88869656:C:T	1.63758e-07	-1.3376e-10	-1.37534	1.75626e-05	-1.3376e-10	-1.42447	2.61558e-05	-1.3376e-10	-1.42059
88870092	chr16:88870092:C:CA	1.14142e-06	-1.3376e-10	0.566302	0.0001405	-1.3376e-10	0.654962	0.000205035	-1.3376e-10	0.638518
88870353	chr16:88870353:A:G	1.67567e-07	-1.3376e-10	-1.35234	2.03555e-05	-1.3376e-10	-1.27689	2.97087e-05	-1.3376e-10	-1.29322
88870373	chr16:88870373:G:A	4.05443e-07	-1.3376e-10	-0.468747	3.75037e-05	-1.3376e-10	-0.665806	5.87221e-05	-1.3376e-10	-0.611844
88870438	chr16:88870438:A:G	1.62542e-07	-1.3376e-10	-1.38279	1.76767e-05	-1.3376e-10	-1.418	2.66097e-05	-1.3376e-10	-1.40339
88870790	chr16:88870790:A:G	1.69825e-07	-1.3376e-10	-1.33896	1.86156e-05	-1.3376e-10	-1.36625	2.74953e-05	-1.3376e-10	-1.37064
88870939	chr16:88870939:A:G	1.50336e-07	-1.3376e-10	-1.46086	1.65977e-05	-1.3376e-10	-1.48098	2.45891e-05	-1.3376e-10	-1.48236
88871236	chr16:88871236:G:C	1.45107e-07	-1.3376e-10	-1.49626	1.66635e-05	-1.3376e-10	-1.47703	2.45811e-05	-1.3376e-10	-1.48268
88871326	chr16:88871326:G:A	1.45076e-07	-1.3376e-10	-1.49647	1.63505e-05	-1.3376e-10	-1.49599	2.42421e-05	-1.3376e-10	-1.49657
88871394	chr16:88871394:A:G	9.8683e-07	-1.3376e-10	0.42077	0.000117951	-1.3376e-10	0.480027	0.000169834	-1.3376e-10	0.45016
88871440	chr16:88871440:T:C	3.44426e-08	-1.53691	-1.39753	4.08468e-06	-1.40834	-1.47466	5.41323e-06	-1.53216	-1.46366
88871513	chr16:88871513:C:T	1.32688e-07	-1.58573	-4.74448e-10	1.45152e-05	-1.61505	-4.74448e-10	2.23974e-05	-1.57571	-4.74448e-10
88871948	chr16:88871948:C:T	1.56841e-07	-1.3376e-10	-1.4185	1.90959e-05	-1.3376e-10	-1.34077	2.77714e-05	-1.3376e-10	-1.36065
88871992	chr16:88871992:G:A	1.24967e-07	-1.64568	-4.74448e-10	1.39426e-05	-1.6553	-4.74448e-10	2.09306e-05	-1.64345	-4.74448e-10
88872526	chr16:88872526:G:A	2.2891e-07	-1.3376e-10	-1.0404	2.46406e-05	-1.3376e-10	-1.08585	3.65907e-05	-1.3376e-10	-1.08487
88872604	chr16:88872604:C:T	1.46991e-07	-1.3376e-10	-1.48336	1.63395e-05	-1.3376e-10	-1.49666	2.42412e-05	-1.3376e-10	-1.49661
88872872	chr16:88872872:G:C	1.58429e-07	-1.3376e-10	-1.40842	1.74403e-05	-1.3376e-10	-1.43146	2.58657e-05	-1.3376e-10	-1.43174
88873037	chr16:88873037:A:G	1.49681e-07	-1.3376e-10	-1.46522	1.78514e-05	-1.3376e-10	-1.40817	2.62976e-05	-1.3376e-10	-1.41518
88873186	chr16:88873186:C:G	4.90573e-07	-1.3376e-10	-0.278155	5.91383e-05	-1.3376e-10	-0.210367	8.63658e-05	-1.3376e-10	-0.226069
88873482	chr16:88873482:C:A	2.68514e-07	-1.3376e-10	-0.880826	2.8248e-05	-1.3376e-10	-0.949224	4.2903e-05	-1.3376e-10	-0.925719
88873871	chr16:88873871:C:G	1.45812e-07	-1.3376e-10	-1.49141	1.63687e-05	-1.3376e-10	-1.49488	2.42924e-05	-1.3376e-10	-1.4945
88874143	chr16:88874143:G:A	2.00872e-07	-1.3376e-10	-1.17106	2.25263e-05	-1.3376e-10	-1.17556	3.36256e-05	-1.3376e-10	-1.16937
88874627	chr16:88874627:T:C	2.32805e-07	-1.3376e-10	-1.02352	2.43228e-05	-1.3376e-10	-1.09883	3.58623e-05	-1.3376e-10	-1.10497
88874792	chr16:88874792:G:A	3.66076e-07	-0.570886	-4.74448e-10	4.42576e-05	-0.500219	-4.74448e-10	4.19601e-05	-0.947942	-4.74448e-10
88875384	chr16:88875384:G:A	5.36641e-07	-1.3376e-10	-0.188399	5.59207e-05	-1.3376e-10	-0.266311	8.48213e-05	-1.3376e-10	-0.244114
88875467	chr16:88875467:G:A	1.41185e-07	-1.52366	-4.74448e-10	1.52251e-05	-1.5673	-4.74448e-10	2.41669e-05	-1.49967	-4.74448e-10
88875594	chr16:88875594:G:A	1.45058e-07	-1.3376e-10	-1.49659	1.65659e-05	-1.3376e-10	-1.4829	2.45215e-05	-1.3376e-10	-1.48511
88875922	chr16:88875922:G:A	3.51782e-07	-1.3376e-10	-0.610716	3.68914e-05	-1.3376e-10	-0.682268	5.46623e-05	-1.3376e-10	-0.683486
88875976	chr16:88875976:G:A	3.38827e-07	-1.3376e-10	-0.648239	3.3189e-05	-1.3376e-10	-0.788026	4.99408e-05	-1.3376e-10	-0.773823
88876498	chr16:88876498:G:A	1.94688e-07	-1.3376e-10	-1.20233	2.05696e-05	-1.3376e-10	-1.26643	3.1056e-05	-1.3376e-10	-1.24887
88876666	chr16:88876666:T:C	3.53403e-07	-1.3376e-10	-0.606119	4.32724e-05	-1.3376e-10	-0.52273	5.98706e-05	-1.3376e-10	-0.592475
88876941	chr16:88876941:C:T	1.49596e-07	-1.3376e-10	-1.46579	1.70637e-05	-1.3376e-10	-1.45329	2.5334e-05	-1.3376e-10	-1.45251
88877292	chr16:88877292:G:A	6.03139e-08	-1.53658	-0.837589	6.24795e-06	-1.58103	-0.876959	9.98552e-06	-1.51689	-0.866636
88877294	chr16:88877294:G:A	3.03145e-07	-1.3376e-10	-0.759515	3.23125e-05	-1.3376e-10	-0.814792	4.85813e-05	-1.3376e-10	-0.801422
88877453	chr16:88877453:C:T	2.25812e-07	-1.3376e-10	-1.05402	2.65171e-05	-1.3376e-10	-1.01245	3.81468e-05	-1.3376e-10	-1.04322
88878050	chr16:88878050:T:C	4.99739e-07	-1.3376e-10	-0.259642	5.46094e-05	-1.3376e-10	-0.290041	7.9648e-05	-1.3376e-10	-0.307044
88878066	chr16:88878066:T:C	1.48063e-07	-1.3376e-10	-1.47609	1.6947e-05	-1.3376e-10	-1.46016	2.48994e-05	-1.3376e-10	-1.46982
88878224	chr16:88878224:G:A	4.00078e-07	-1.3376e-10	-0.482069	5.55658e-05	-1.3376e-10	-0.272678	7.77955e-05	-1.3376e-10	-0.330578
88878588	chr16:88878588:G:A	1.4723e-07	-1.3376e-10	-1.48173	1.69072e-05	-1.3376e-10	-1.46251	2.52634e-05	-1.3376e-10	-1.4553
88878741	chr16:88878741:T:C	1.2978e-07	-1.60789	-4.74448e-10	1.42778e-05	-1.63154	-4.74448e-10	2.20277e-05	-1.59236	-4.74448e-10
88878744	chr16:88878744:G:A	1.47381e-07	-1.3376e-10	-1.48071	1.64939e-05	-1.3376e-10	-1.48726	2.44268e-05	-1.3376e-10	-1.48898
88878819	chr16:88878819:G:A	1.46202e-07	-1.3376e-10	-1.48874	1.68171e-05	-1.3376e-10	-1.46785	2.49611e-05	-1.3376e-10	-1.46734
88878946	chr16:88878946:A:G	1.73201e-07	-1.3376e-10	-1.31928	1.77133e-05	-1.3376e-10	-1.41593	2.64649e-05	-1.3376e-10	-1.40884
88879230	chr16:88879230:G:A	1.83774e-07	-1.3376e-10	-1.26002	2.05664e-05	-1.3376e-10	-1.26659	3.08216e-05	-1.3376e-10	-1.25644
88879330	chr16:88879330:C:T	1.94853e-07	-1.3376e-10	-1.20148	2.18147e-05	-1.3376e-10	-1.20766	3.2731e-05	-1.3376e-10	-1.19634
88879659	chr16:88879659:T:C	1.4516e-07	-1.3376e-10	-1.49589	1.63404e-05	-1.3376e-10	-1.49661	2.42402e-05	-1.3376e-10	-1.49665
88879846	chr16:88879846:C:T	1.46899e-07	-1.3376e-10	-1.48398	1.67478e-05	-1.3376e-10	-1.47198	2.48781e-05	-1.3376e-10	-1.47067
88879870	chr16:88879870:C:T	1.45264e-07	-1.3376e-10	-1.49517	1.634e-05	-1.3376e-10	-1.49663	2.42399e-05	-1.3376e-10	-1.49666
88879871	chr16:88879871:G:A	1.71062e-07	-1.3317	-4.74448e-10	1.75822e-05	-1.42336	-4.74448e-10	2.74898e-05	-1.37085	-4.74448e-10
88880115	chr16:88880115:G:C	1.02905e-06	0.462663	-4.74448e-10	9.9605e-05	0.310967	-4.74448e-10	0.000139928	0.256471	-4.74448e-10
88880145	chr16:88880145:C:T	1.51735e-07	-1.3376e-10	-1.45159	1.68368e-05	-1.3376e-10	-1.46668	2.5013e-05	-1.3376e-10	-1.46526
88880147	chr16:88880147:C:T	2.19428e-07	-1.3376e-10	-1.0827	2.68061e-05	-1.3376e-10	-1.00162	3.95666e-05	-1.3376e-10	-1.00668
88880605	chr16:88880605:T:C	1.24388e-07	-1.65032	-4.74448e-10	1.39438e-05	-1.65521	-4.74448e-10	2.09254e-05	-1.6437	-4.74448e-10
88880650	chr16:88880650:C:T	5.58411e-08	-1.48714	-0.964083	5.09909e-06	-1.54471	-1.11647	8.45917e-06	-1.4562	-1.09321
88880703	chr16:88880703:C:CCCG	1.74596e-07	-1.3376e-10	-1.31125	2.09099e-05	-1.3376e-10	-1.25002	3.04208e-05	-1.3376e-10	-1.26954
88880932	chr16:88880932:T:TCTG	1.24168e-07	-1.6521	-4.74448e-10	1.39421e-05	-1.65534	-4.74448e-10	2.08662e-05	-1.64653	-4.74448e-10
88881560	chr16:88881560:T:C	1.45278e-07	-1.3376e-10	-1.49508	1.63518e-05	-1.3376e-10	-1.49591	2.43141e-05	-1.3376e-10	-1.49361
88881565	chr16:88881565:C:T	1.24643e-07	-1.64827	-4.74448e-10	1.39513e-05	-1.65467	-4.74448e-10	2.09912e-05	-1.64056	-4.74448e-10
88881820	chr16:88881820:G:A	1.45164e-07	-1.3376e-10	-1.49586	1.63411e-05	-1.3376e-10	-1.49656	2.42513e-05	-1.3376e-10	-1.49619
88882050	chr16:88882050:G:A	1.47799e-07	-1.3376e-10	-1.47788	1.64391e-05	-1.3376e-10	-1.49058	2.44312e-05	-1.3376e-10	-1.4888
88882379	chr16:88882379:G:C	1.47e-07	-1.3376e-10	-1.4833	1.6365e-05	-1.3376e-10	-1.4951	2.42522e-05	-1.3376e-10	-1.49615
88882461	chr16:88882461:GTGTGCGTGGGGGTGGC:G	1.24248e-07	-1.65145	-4.74448e-10	1.39484e-05	-1.65488	-4.74448e-10	2.09146e-05	-1.64421	-4.74448e-10
88883080	chr16:88883080:A:G	1.48029e-07	-1.47632	-4.74448e-10	1.7676e-05	-1.41804	-4.74448e-10	2.63091e-05	-1.41475	-4.74448e-10
88883422	chr16:88883422:C:T	1.45071e-07	-1.3376e-10	-1.49651	1.6377e-05	-1.3376e-10	-1.49437	2.43348e-05	-1.3376e-10	-1.49275
88883447	chr16:88883447:C:T	1.45066e-07	-1.3376e-10	-1.49654	1.63489e-05	-1.3376e-10	-1.49609	2.4276e-05	-1.3376e-10	-1.49517
88883455	chr16:88883455:T:A	1.50676e-07	-1.3376e-10	-1.4586	1.72875e-05	-1.3376e-10	-1.44026	2.56019e-05	-1.3376e-10	-1.44199
88883459	chr16:88883459:C:T	3.6572e-08	-1.60483	-1.26962	4.40594e-06	-1.55804	-1.24926	6.08918e-06	-1.6217	-1.25644
88883471	chr16:88883471:ACT:A	1.59946e-07	-1.3376e-10	-1.39889	1.85339e-05	-1.3376e-10	-1.37065	2.7571e-05	-1.3376e-10	-1.3679
88883473	chr16:88883473:T:A	1.53923e-07	-1.3376e-10	-1.43728	1.68854e-05	-1.3376e-10	-1.4638	2.50132e-05	-1.3376e-10	-1.46526
88883569	chr16:88883569:G:A	1.25472e-07	-1.64165	-4.74448e-10	1.3961e-05	-1.65398	-4.74448e-10	2.12292e-05	-1.62928	-4.74448e-10
88883758	chr16:88883758:A:G	1.7902e-07	-1.3376e-10	-1.28623	2.08051e-05	-1.3376e-10	-1.25505	3.01565e-05	-1.3376e-10	-1.27826
88883927	chr16:88883927:G:T	2.9966e-08	-1.6514	-1.42227	4.05495e-06	-1.53267	-1.35764	5.46322e-06	-1.63628	-1.35034
88884277	chr16:88884277:C:T	3.17719e-08	-1.5337	-1.48144	3.25437e-06	-1.64971	-1.46054	5.20739e-06	-1.57612	-1.45847
88884285	chr16:88884285:G:A	1.27804e-07	-1.62323	-4.74448e-10	1.48861e-05	-1.58982	-4.74448e-10	2.18292e-05	-1.60141	-4.74448e-10
88884504	chr16:88884504:A:G	1.59457e-07	-1.3376e-10	-1.40196	1.68227e-05	-1.3376e-10	-1.46752	2.50763e-05	-1.3376e-10	-1.46274
88884794	chr16:88884794:A:G	1.50675e-07	-1.3376e-10	-1.4586	1.72876e-05	-1.3376e-10	-1.44025	2.56021e-05	-1.3376e-10	-1.44199
88884922	chr16:88884922:T:A	1.5299e-07	-1.44335	-4.74448e-10	1.9139e-05	-1.33852	-4.74448e-10	2.41347e-05	-1.50101	-4.74448e-10
88885012	chr16:88885012:C:T	4.30523e-07	-1.3376e-10	-0.408727	5.10746e-05	-1.3376e-10	-0.356959	7.46799e-05	-1.3376e-10	-0.37145
88885036	chr16:88885036:G:C	2.91496e-07	-1.3376e-10	-0.7987	3.57854e-05	-1.3376e-10	-0.712706	5.26443e-05	-1.3376e-10	-0.721104
88885276	chr16:88885276:C:G	1.48502e-07	-1.3376e-10	-1.47313	1.66412e-05	-1.3376e-10	-1.47836	2.47652e-05	-1.3376e-10	-1.47522
88885435	chr16:88885435:C:T	1.45224e-07	-1.3376e-10	-1.49545	1.63394e-05	-1.3376e-10	-1.49666	2.42448e-05	-1.3376e-10	-1.49646
88885573	chr16:88885573:G:A	2.94048e-07	-1.3376e-10	-0.789983	2.99818e-05	-1.3376e-10	-0.889656	4.49095e-05	-1.3376e-10	-0.880012
88885745	chr16:88885745:C:T	2.48281e-07	-1.3376e-10	-0.959166	3.02175e-05	-1.3376e-10	-0.881826	4.46793e-05	-1.3376e-10	-0.885151
88885938	chr16:88885938:A:C	1.53808e-07	-1.3376e-10	-1.43803	1.9043e-05	-1.3376e-10	-1.34355	2.79501e-05	-1.3376e-10	-1.35424
88886262	chr16:88886262:G:A	1.26128e-07	-1.63643	-4.74448e-10	1.39833e-05	-1.65238	-4.74448e-10	2.13717e-05	-1.62259	-4.74448e-10
88886813	chr16:88886813:G:A	2.38366e-07	-1.3376e-10	-0.99992	2.90233e-05	-1.3376e-10	-0.922148	4.22042e-05	-1.3376e-10	-0.942142
88887029	chr16:88887029:G:A	1.57397e-07	-1.3376e-10	-1.41496	1.73457e-05	-1.3376e-10	-1.4369	2.60191e-05	-1.3376e-10	-1.42583
88887379	chr16:88887379:C:T	5.26863e-08	-1.50752	-1.00186	5.94878e-06	-1.63067	-0.876384	9.07638e-06	-1.59916	-0.879824
88887412	chr16:88887412:G:A	1.53297e-07	-1.3376e-10	-1.44135	1.75723e-05	-1.3376e-10	-1.42392	2.61032e-05	-1.3376e-10	-1.4226
88887478	chr16:88887478:G:A	1.9723e-07	-1.3376e-10	-1.18936	2.71238e-05	-1.3376e-10	-0.989836	3.94415e-05	-1.3376e-10	-1.00984
88887532	chr16:88887532:C:T	2.31917e-07	-1.3376e-10	-1.02735	2.48231e-05	-1.3376e-10	-1.07847	3.80613e-05	-1.3376e-10	-1.04546
88887564	chr16:88887564:A:G	2.99769e-08	-1.64214	-1.43116	3.29812e-06	-1.61495	-1.48194	4.73392e-06	-1.65051	-1.4794
88887690	chr16:88887690:A:G	2.03485e-07	-1.3376e-10	-1.15813	2.81649e-05	-1.3376e-10	-0.95217	4.09357e-05	-1.3376e-10	-0.972658
88887803	chr16:88887803:AAGTTCTGCCTGC:A	1.24752e-07	-1.6474	-4.74448e-10	1.39424e-05	-1.65531	-4.74448e-10	2.10245e-05	-1.63897	-4.74448e-10
88887874	chr16:88887874:G:C	1.2727e-07	-1.62742	-4.74448e-10	1.40374e-05	-1.64852	-4.74448e-10	2.15839e-05	-1.61271	-4.74448e-10
88887882	chr16:88887882:G:A	2.15456e-07	-1.3376e-10	-1.10097	2.29982e-05	-1.3376e-10	-1.15483	3.39167e-05	-1.3376e-10	-1.16075
88887884	chr16:88887884:C:T	1.50749e-07	-1.3376e-10	-1.45811	1.73193e-05	-1.3376e-10	-1.43843	2.56827e-05	-1.3376e-10	-1.43884
88888000	chr16:88888000:T:A	1.53372e-07	-1.3376e-10	-1.44086	1.80634e-05	-1.3376e-10	-1.39636	2.65128e-05	-1.3376e-10	-1.40703
88888870	chr16:88888870:G:A	3.28393e-07	-0.0807708	-0.598745	3.69732e-05	0.00658092	-0.686634	5.40857e-05	-0.036564	-0.657528
88888972	chr16:88888972:G:A	1.66741e-07	-1.3376e-10	-1.35729	1.91027e-05	-1.3376e-10	-1.34042	2.85367e-05	-1.3376e-10	-1.33347
88888983	chr16:88888983:G:A	4.29011e-07	0.0231936	-0.435439	4.65925e-05	0.114659	-0.563466	6.84442e-05	0.0619225	-0.520564
88889050	chr16:88889050:A:G	2.77467e-08	-1.65485	-1.49576	3.39429e-06	-1.57571	-1.49245	4.69671e-06	-1.64487	-1.49293
88889185	chr16:88889185:C:T	1.46879e-07	-1.3376e-10	-1.48412	1.73582e-05	-1.3376e-10	-1.43618	2.55575e-05	-1.3376e-10	-1.44373
88889527	chr16:88889527:A:G	4.22742e-08	-1.59052	-1.13903	5.38793e-06	-1.65491	-0.951176	7.84146e-06	-1.61999	-1.00524
88889562	chr16:88889562:T:C	1.45139e-07	-1.3376e-10	-1.49604	1.65372e-05	-1.3376e-10	-1.48464	2.44575e-05	-1.3376e-10	-1.48772
88889649	chr16:88889649:G:A	2.36707e-06	-1.3376e-10	1.29568	0.000284668	-1.3376e-10	1.36108	0.000426504	-1.3376e-10	1.37096
88889666	chr16:88889666:G:A	3.20159e-08	-1.57039	-1.43711	4.77456e-06	-1.27348	-1.45347	5.52116e-06	-1.53046	-1.44561
88889977	chr16:88889977:C:T	3.55535e-07	-1.3376e-10	-0.600105	3.60827e-05	-1.3376e-10	-0.704432	5.52492e-05	-1.3376e-10	-0.672806
88890225	chr16:88890225:C:T	5.06789e-07	-1.3376e-10	-0.245634	4.736e-05	-1.3376e-10	-0.432468	7.54663e-05	-1.3376e-10	-0.360975
88890658	chr16:88890658:C:T	1.9356e-07	-1.3376e-10	-1.20814	2.0807e-05	-1.3376e-10	-1.25496	3.14007e-05	-1.3376e-10	-1.23783
88890667	chr16:88890667:G:A	1.70153e-07	-1.3376e-10	-1.33703	1.8732e-05	-1.3376e-10	-1.36001	2.70417e-05	-1.3376e-10	-1.38728
88890707	chr16:88890707:T:G	1.77249e-07	-1.3376e-10	-1.29617	2.08566e-05	-1.3376e-10	-1.25258	3.08773e-05	-1.3376e-10	-1.25464
88890779	chr16:88890779:T:C	2.84035e-08	-1.63069	-1.49652	3.18788e-06	-1.6452	-1.48569	4.70941e-06	-1.64771	-1.48738
88890945	chr16:88890945:C:T	4.64588e-08	-1.56948	-1.06568	7.8947e-06	-1.29731	-0.926741	9.21427e-06	-1.5282	-0.935704
88891163	chr16:88891163:G:A	1.45688e-07	-1.3376e-10	-1.49226	1.64207e-05	-1.3376e-10	-1.4917	2.43427e-05	-1.3376e-10	-1.49243
88891282	chr16:88891282:G:A	5.1919e-08	-1.55658	-0.967466	9.0918e-06	-1.27178	-0.811097	1.05119e-05	-1.51342	-0.818737
88891557	chr16:88891557:G:A	1.70967e-07	-1.3376e-10	-1.33226	1.87652e-05	-1.3376e-10	-1.35824	2.79427e-05	-1.3376e-10	-1.3545
88892058	chr16:88892058:G:A	1.52654e-07	-1.3376e-10	-1.44555	1.73394e-05	-1.3376e-10	-1.43726	2.5948e-05	-1.3376e-10	-1.42857
88892442	chr16:88892442:T:C	1.70684e-07	-1.3376e-10	-1.33391	1.89036e-05	-1.3376e-10	-1.35089	2.91515e-05	-1.3376e-10	-1.31215
88892495	chr16:88892495:G:A	1.75833e-07	-1.3376e-10	-1.3042	1.92924e-05	-1.3376e-10	-1.33053	2.87077e-05	-1.3376e-10	-1.3275
88892583	chr16:88892583:G:A	1.70051e-07	-1.3376e-10	-1.33763	2.13598e-05	-1.3376e-10	-1.22873	3.09811e-05	-1.3376e-10	-1.25128
88892704	chr16:88892704:C:T	1.70051e-07	-1.3376e-10	-1.33763	2.13598e-05	-1.3376e-10	-1.22873	3.09811e-05	-1.3376e-10	-1.25128
88893086	chr16:88893086:G:A	1.27759e-06	-1.3376e-10	0.679	0.000153228	-1.3376e-10	0.741678	0.000228943	-1.3376e-10	0.748814
88893160	chr16:88893160:G:A	1.47941e-07	-1.3376e-10	-1.47692	1.69235e-05	-1.3376e-10	-1.46154	2.50651e-05	-1.3376e-10	-1.46318
88893459	chr16:88893459:G:A	1.57607e-07	-1.3376e-10	-1.41362	1.82055e-05	-1.3376e-10	-1.38852	2.69222e-05	-1.3376e-10	-1.39171
88893652	chr16:88893652:C:T	3.06937e-07	-1.3376e-10	-0.747084	3.57228e-05	-1.3376e-10	-0.714456	5.02077e-05	-1.3376e-10	-0.768493
88893688	chr16:88893688:T:C	2.54803e-07	-1.3376e-10	-0.933238	3.08344e-05	-1.3376e-10	-0.861616	4.37054e-05	-1.3376e-10	-0.90719
88893860	chr16:88893860:C:T	4.37221e-08	-1.40564	-1.29023	7.23966e-06	-1.02274	-1.28793	7.50351e-06	-1.36182	-1.30747
88894083	chr16:88894083:C:T	1.50265e-07	-1.3376e-10	-1.46133	1.65857e-05	-1.3376e-10	-1.4817	2.4583e-05	-1.3376e-10	-1.48261
88894176	chr16:88894176:CAT:C	1.31233e-07	-1.59675	-4.74448e-10	1.57154e-05	-1.5356	-4.74448e-10	2.14126e-05	-1.62068	-4.74448e-10
88894721	chr16:88894721:T:G	5.54024e-08	-1.42021	-1.0389	6.10664e-06	-1.27693	-1.20394	7.74514e-06	-1.47729	-1.16031
88894729	chr16:88894729:C:T	1.77885e-07	-1.3376e-10	-1.29259	1.99255e-05	-1.3376e-10	-1.29825	2.96129e-05	-1.3376e-10	-1.29645
88894834	chr16:88894834:C:T	2.41451e-07	-1.18343	0.19637	2.64549e-05	-1.02292	0.00811453	3.3423e-05	-1.2557	0.0802851
88895305	chr16:88895305:C:T	4.70158e-07	-1.3376e-10	-0.320658	4.62459e-05	-1.3376e-10	-0.456273	7.2321e-05	-1.3376e-10	-0.403546
88895479	chr16:88895479:G:A	6.11673e-08	-1.56904	-0.791077	1.00498e-05	-1.25477	-0.727918	1.17357e-05	-1.53471	-0.687314
88896202	chr16:88896202:C:T	5.26025e-07	-1.3376e-10	-0.20838	5.0096e-05	-1.3376e-10	-0.376306	7.99738e-05	-1.3376e-10	-0.302962
88896300	chr16:88896300:C:T	1.71604e-07	-1.3376e-10	-1.32854	1.74713e-05	-1.3376e-10	-1.42969	2.65748e-05	-1.3376e-10	-1.4047
88896407	chr16:88896407:C:T	1.59636e-07	-1.3376e-10	-1.40083	1.92965e-05	-1.3376e-10	-1.33032	2.81681e-05	-1.3376e-10	-1.34647
88896409	chr16:88896409:C:T	5.91436e-08	-1.52188	-0.871884	1.02127e-05	-1.16211	-0.804509	1.14343e-05	-1.48018	-0.767865
88896425	chr16:88896425:G:A	2.06583e-07	-1.3376e-10	-1.14302	2.4533e-05	-1.3376e-10	-1.09023	3.61827e-05	-1.3376e-10	-1.09608
88896472	chr16:88896472:C:T	7.93593e-08	-1.33828	-0.761467	1.56566e-05	-0.830704	-0.70865	1.56914e-05	-1.27424	-0.657309
88896473	chr16:88896473:A:G	8.61315e-08	-1.3597	-0.65815	1.67297e-05	-0.864927	-0.608131	1.69956e-05	-1.29907	-0.552634
88896535	chr16:88896535:G:A	1.55189e-07	-1.42909	-4.74448e-10	1.96416e-05	-1.3126	-4.74448e-10	2.49504e-05	-1.46777	-4.74448e-10
88896770	chr16:88896770:G:A	2.76964e-06	-1.3376e-10	1.45274	0.000392863	-1.3376e-10	1.68321	0.000578545	-1.3376e-10	1.67586
88896861	chr16:88896861:G:A	1.45634e-07	-0.212217	-1.28041	1.26386e-05	-0.407532	-1.34596	1.60935e-05	-0.574797	-1.33145
88897000	chr16:88897000:G:A	1.52321e-07	-1.3376e-10	-1.44774	1.64092e-05	-1.3376e-10	-1.4924	2.44347e-05	-1.3376e-10	-1.48866
88897090	chr16:88897090:G:A	2.32962e-07	-1.3376e-10	-1.02285	2.41446e-05	-1.3376e-10	-1.10618	3.70123e-05	-1.3376e-10	-1.07341
88897192	chr16:88897192:G:A	2.83628e-08	-1.64976	-1.47889	3.16083e-06	-1.65226	-1.48715	4.69624e-06	-1.64588	-1.49202
88897210	chr16:88897210:G:C	1.46986e-07	-1.3376e-10	-1.48339	1.65912e-05	-1.3376e-10	-1.48137	2.45741e-05	-1.3376e-10	-1.48297
88897496	chr16:88897496:C:T	4.16585e-08	-1.46573	-1.27849	7.25965e-06	-1.05708	-1.25083	7.75265e-06	-1.41256	-1.22407
88897589	chr16:88897589:A:G	1.52592e-07	-1.3376e-10	-1.44596	1.75904e-05	-1.3376e-10	-1.42289	2.60311e-05	-1.3376e-10	-1.42537
88897615	chr16:88897615:C:T	1.67087e-07	-1.3376e-10	-1.35521	2.04358e-05	-1.3376e-10	-1.27296	2.97734e-05	-1.3376e-10	-1.29105
88897838	chr16:88897838:C:T	3.24342e-08	-1.52523	-1.46928	3.9788e-06	-1.42742	-1.48184	5.20703e-06	-1.5543	-1.48035
88897867	chr16:88897867:G:A	1.51744e-07	-1.3376e-10	-1.45153	1.71378e-05	-1.3376e-10	-1.44896	2.53205e-05	-1.3376e-10	-1.45304
88897872	chr16:88897872:G:A	1.52636e-07	-1.3376e-10	-1.44567	1.76021e-05	-1.3376e-10	-1.42223	2.60432e-05	-1.3376e-10	-1.4249
88898106	chr16:88898106:G:A	2.6477e-07	-1.3376e-10	-0.894865	3.13021e-05	-1.3376e-10	-0.84656	4.6636e-05	-1.3376e-10	-0.842287
88898219	chr16:88898219:C:T	1.49287e-07	-1.3376e-10	-1.46786	1.6552e-05	-1.3376e-10	-1.48374	2.45057e-05	-1.3376e-10	-1.48575
88898351	chr16:88898351:G:A	2.20164e-07	-1.3376e-10	-1.07936	2.5819e-05	-1.3376e-10	-1.03914	3.84154e-05	-1.3376e-10	-1.0362
88898373	chr16:88898373:A:C	2.51118e-07	-1.3376e-10	-0.947804	2.96569e-05	-1.3376e-10	-0.90055	4.41601e-05	-1.3376e-10	-0.89684
88898442	chr16:88898442:G:A	2.26983e-07	-1.3376e-10	-1.04885	2.67312e-05	-1.3376e-10	-1.00441	3.9798e-05	-1.3376e-10	-1.00084
88898526	chr16:88898526:T:C	1.24256e-07	-1.43352	-0.217862	2.14151e-05	-1.12111	-0.105036	2.34523e-05	-1.37756	-0.152135
88898587	chr16:88898587:C:T	1.52434e-07	-1.3376e-10	-1.44699	1.72646e-05	-1.3376e-10	-1.44159	2.55459e-05	-1.3376e-10	-1.44418
88898645	chr16:88898645:G:A	1.99033e-07	-1.3376e-10	-1.18026	2.45692e-05	-1.3376e-10	-1.08875	3.56021e-05	-1.3376e-10	-1.11225
88899332	chr16:88899332:AG:A	1.81858e-07	-1.47576	0.205256	2.85803e-05	-1.36445	0.426917	3.50291e-05	-1.50351	0.375031
88899343	chr16:88899343:C:T	1.81172e-07	-1.3376e-10	-1.27428	2.13191e-05	-1.3376e-10	-1.23064	3.15035e-05	-1.3376e-10	-1.23456
88899350	chr16:88899350:T:C	1.80653e-07	-1.3376e-10	-1.27715	2.12527e-05	-1.3376e-10	-1.23376	3.14051e-05	-1.3376e-10	-1.23769
88899459	chr16:88899459:C:T	1.49598e-07	-1.3376e-10	-1.46577	1.67881e-05	-1.3376e-10	-1.46957	2.495e-05	-1.3376e-10	-1.46779
88899522	chr16:88899522:G:A	1.2664e-07	-1.49705	-0.135329	1.89266e-05	-1.38632	0.0366386	2.33934e-05	-1.52317	-0.00904002
88899536	chr16:88899536:C:T	1.45557e-07	-1.3376e-10	-1.49316	1.63424e-05	-1.3376e-10	-1.49648	2.42627e-05	-1.3376e-10	-1.49572
88899561	chr16:88899561:C:G	5.78446e-07	-1.3376e-10	-0.113383	7.59578e-05	-1.3376e-10	0.0399319	0.000105307	-1.3376e-10	-0.0277815
88899614	chr16:88899614:C:T	3.59985e-07	-1.3376e-10	-0.587665	3.3124e-05	-1.3376e-10	-0.789987	5.29814e-05	-1.3376e-10	-0.71472
88900070	chr16:88900070:C:T	1.45464e-07	-1.3376e-10	-1.4938	1.64176e-05	-1.3376e-10	-1.49189	2.44142e-05	-1.3376e-10	-1.4895
88900132	chr16:88900132:G:A	1.0389e-07	-1.11435	-0.716048	2.27992e-05	-0.526728	-0.636795	2.06875e-05	-0.988792	-0.666337
88900259	chr16:88900259:C:T	4.02294e-07	0.817924	-1.29447	5.6778e-05	1.10158	-1.35268	6.33597e-05	0.813779	-1.34961
88900332	chr16:88900332:G:A	1.87032e-07	-1.3376e-10	-1.24245	2.17378e-05	-1.3376e-10	-1.21119	3.2091e-05	-1.3376e-10	-1.21609
88900402	chr16:88900402:C:T	2.47979e-07	-0.63988	-0.320504	5.28573e-05	-0.119222	-0.203428	4.7017e-05	-0.600554	-0.233598
88900529	chr16:88900529:C:T	1.13281e-07	-0.959525	-0.784329	8.3622e-06	-1.08008	-1.08644	1.36649e-05	-1.06835	-1.00148
88900645	chr16:88900645:G:A	2.32659e-07	-0.646071	-0.378084	4.95994e-05	-0.123841	-0.262426	4.41127e-05	-0.606029	-0.291885
88900759	chr16:88900759:A:C	1.22092e-07	-0.520247	-1.14871	2.53553e-05	0.0101487	-1.06741	2.26524e-05	-0.481349	-1.08305
88900785	chr16:88900785:C:A	1.47013e-07	-1.3376e-10	-1.48321	1.7032e-05	-1.3376e-10	-1.45515	2.5286e-05	-1.3376e-10	-1.45441
88901029	chr16:88901029:T:C	4.82787e-07	0.457906	-0.752058	4.53747e-05	0.259616	-0.734907	7.7549e-05	0.440136	-0.773887
88901338	chr16:88901338:T:C	1.88198e-07	-1.3376e-10	-1.23623	2.22545e-05	-1.3376e-10	-1.1877	3.27365e-05	-1.3376e-10	-1.19617
88901346	chr16:88901346:G:C	1.68422e-07	-1.3376e-10	-1.34726	1.90238e-05	-1.3376e-10	-1.34455	2.81395e-05	-1.3376e-10	-1.34749
88901451	chr16:88901451:A:G	1.29925e-07	-0.784146	-0.822622	2.591e-05	-0.292347	-0.74327	2.38412e-05	-0.74735	-0.765896
88901607	chr16:88901607:C:T	1.45057e-07	-1.3376e-10	-1.4966	1.63773e-05	-1.3376e-10	-1.49435	2.42975e-05	-1.3376e-10	-1.49429
88901640	chr16:88901640:T:C	1.30805e-07	-0.961364	-0.638653	2.52878e-05	-0.528211	-0.531715	2.44888e-05	-0.928405	-0.55804
88901717	chr16:88901717:G:A	1.08385e-07	-0.805778	-0.982257	2.13035e-05	-0.324039	-0.907337	1.99026e-05	-0.768434	-0.925376
88901778	chr16:88901778:C:T	1.57368e-07	-1.3376e-10	-1.41514	1.76099e-05	-1.3376e-10	-1.42178	2.62009e-05	-1.3376e-10	-1.41887
88902139	chr16:88902139:G:A	1.22574e-06	1.64173	-1.00416	0.000148795	1.85497	-1.14264	0.000159469	1.52375	-1.13656
88902275	chr16:88902275:C:T	3.70401e-08	-1.43217	-1.42956	4.55423e-06	-1.31537	-1.45882	6.0368e-06	-1.43806	-1.44873
88902349	chr16:88902349:T:C	1.25231e-07	-0.504731	-1.13883	2.62877e-05	0.0213391	-1.04248	2.34462e-05	-0.468935	-1.06102
88902508	chr16:88902508:C:T	4.31626e-07	-1.3376e-10	-0.406169	3.93616e-05	-1.3376e-10	-0.617456	6.33729e-05	-1.3376e-10	-0.535625
88902520	chr16:88902520:G:A	4.36464e-07	-1.3376e-10	-0.395022	3.95603e-05	-1.3376e-10	-0.61242	6.37141e-05	-1.3376e-10	-0.530255
88902631	chr16:88902631:C:T	1.46357e-07	-1.3376e-10	-1.48768	1.66351e-05	-1.3376e-10	-1.47873	2.46705e-05	-1.3376e-10	-1.47905
88902683	chr16:88902683:G:A	1.55926e-07	-1.3376e-10	-1.42434	1.79284e-05	-1.3376e-10	-1.40386	2.65278e-05	-1.3376e-10	-1.40647
88902701	chr16:88902701:A:G	1.56002e-07	-1.3376e-10	-1.42386	1.79383e-05	-1.3376e-10	-1.40331	2.65422e-05	-1.3376e-10	-1.40592
88902727	chr16:88902727:A:G	2.12665e-07	-1.11401	-4.74448e-10	3.46613e-05	-0.744622	-4.74448e-10	3.61709e-05	-1.09641	-4.74448e-10
88902728	chr16:88902728:G:A	1.26155e-07	-1.63621	-4.74448e-10	1.44786e-05	-1.61757	-4.74448e-10	2.14853e-05	-1.61729	-4.74448e-10
88902840	chr16:88902840:G:A	5.47169e-07	-1.3376e-10	-0.168971	4.96826e-05	-1.3376e-10	-0.384591	7.58115e-05	-1.3376e-10	-0.35641
88902900	chr16:88902900:G:A	1.27531e-07	-0.963463	-0.661903	2.46184e-05	-0.532741	-0.554013	2.38935e-05	-0.931203	-0.579852
88902907	chr16:88902907:C:T	1.56067e-07	-1.3376e-10	-1.42344	1.79468e-05	-1.3376e-10	-1.40284	2.65543e-05	-1.3376e-10	-1.40547
88903395	chr16:88903395:G:T	1.55382e-06	-1.3376e-10	0.874747	0.000149234	-1.3376e-10	0.715269	0.000239351	-1.3376e-10	0.793271
88903413	chr16:88903413:C:T	1.55367e-07	-1.3376e-10	-1.42794	1.78556e-05	-1.3376e-10	-1.40793	2.64216e-05	-1.3376e-10	-1.41048
88903561	chr16:88903561:A:G	6.37434e-07	0.143765	-0.160042	6.23264e-05	0.0630562	-0.220917	8.88682e-05	0.0420941	-0.239601
88903815	chr16:88903815:C:G	1.61805e-07	0.0917275	-1.47906	3.61571e-05	0.757764	-1.46014	3.31099e-05	0.283308	-1.46814
88903886	chr16:88903886:G:A	2.82665e-07	-1.3376e-10	-0.829464	3.47786e-05	-1.3376e-10	-0.741243	5.08236e-05	-1.3376e-10	-0.756299
88903909	chr16:88903909:T:C	1.57568e-07	-1.3376e-10	-1.41387	1.81367e-05	-1.3376e-10	-1.39231	2.68352e-05	-1.3376e-10	-1.39494
88904079	chr16:88904079:A:C	1.6183e-07	0.0949962	-1.48218	3.60671e-05	0.760538	-1.4654	3.29964e-05	0.284456	-1.47272
88904147	chr16:88904147:C:T	1.57568e-07	-1.3376e-10	-1.41387	1.81367e-05	-1.3376e-10	-1.39231	2.68352e-05	-1.3376e-10	-1.39494
88904158	chr16:88904158:G:A	7.50397e-07	1.09984	-0.952969	9.13798e-05	1.27584	-1.05106	0.000102481	0.993383	-1.04836
88904259	chr16:88904259:G:C	2.33114e-07	-1.3376e-10	-1.0222	2.81023e-05	-1.3376e-10	-0.954394	4.1251e-05	-1.3376e-10	-0.964986
88904276	chr16:88904276:T:C	1.05084e-07	-0.767157	-1.05181	2.07748e-05	-0.297728	-0.958776	1.96217e-05	-0.733203	-0.974823
88904304	chr16:88904304:G:A	1.12772e-07	-0.501833	-1.24653	2.24511e-05	-0.0014777	-1.17743	2.0994e-05	-0.450168	-1.19026
88904379	chr16:88904379:C:T	1.58061e-07	-1.3376e-10	-1.41075	1.77163e-05	-1.3376e-10	-1.41576	2.63594e-05	-1.3376e-10	-1.41284
88904410	chr16:88904410:A:G	1.64962e-07	-0.174633	-1.19338	1.75306e-05	-0.261308	-1.16499	2.51223e-05	-0.266441	-1.19446
88904473	chr16:88904473:A:G	1.03734e-07	-0.789686	-1.04221	2.04331e-05	-0.325203	-0.947886	1.93828e-05	-0.756346	-0.963927
88904536	chr16:88904536:G:A	7.73771e-07	1.1392	-0.961651	9.43932e-05	1.31768	-1.06046	0.000105519	1.03216	-1.05793
88904678	chr16:88904678:G:T	5.22591e-08	-1.10613	-1.41138	9.06911e-06	-0.819382	-1.26599	8.97856e-06	-1.17168	-1.31814
88904712	chr16:88904712:G:A	1.70118e-07	-1.3376e-10	-1.33724	1.83452e-05	-1.3376e-10	-1.38088	2.72472e-05	-1.3376e-10	-1.37971
88904891	chr16:88904891:G:A	2.80004e-07	-1.3376e-10	-0.838924	3.74135e-05	-1.3376e-10	-0.668216	5.62578e-05	-1.3376e-10	-0.654716
88904952	chr16:88904952:T:C	9.57122e-08	-1.00075	-0.911631	1.79899e-05	-0.580117	-0.820318	1.76725e-05	-0.970142	-0.842508
88904995	chr16:88904995:T:C	9.20588e-08	-0.796375	-1.15493	1.79232e-05	-0.331647	-1.0725	1.70522e-05	-0.762061	-1.08632
88905250	chr16:88905250:C:T	2.22295e-07	-1.06972	-4.74448e-10	3.67278e-05	-0.686712	-4.74448e-10	3.78839e-05	-1.05013	-4.74448e-10
88905275	chr16:88905275:A:G	3.29199e-08	-1.53248	-1.44717	3.19013e-06	-1.64807	-1.48211	5.57395e-06	-1.49885	-1.4677
88905339	chr16:88905339:A:C	1.56103e-07	-1.3376e-10	-1.42321	1.71463e-05	-1.3376e-10	-1.44846	2.54125e-05	-1.3376e-10	-1.44942
88905349	chr16:88905349:G:A	4.05039e-07	-1.3376e-10	-0.469743	4.82413e-05	-1.3376e-10	-0.414029	7.4945e-05	-1.3376e-10	-0.367906
88905442	chr16:88905442:G:C	1.47202e-07	-1.3376e-10	-1.48192	1.67446e-05	-1.3376e-10	-1.47217	2.48146e-05	-1.3376e-10	-1.47323
88905527	chr16:88905527:C:G	1.59438e-07	-1.3376e-10	-1.40207	1.88546e-05	-1.3376e-10	-1.35349	2.78887e-05	-1.3376e-10	-1.35644
88905562	chr16:88905562:A:G	3.01052e-07	-0.239639	-0.526805	7.53212e-05	0.350173	-0.318658	6.25777e-05	-0.206908	-0.341343
88905567	chr16:88905567:A:G	1.14939e-07	-0.706084	-1.02324	2.35331e-05	-0.225783	-0.906054	2.20039e-05	-0.67613	-0.917311
88905570	chr16:88905570:C:T	2.67004e-07	-0.270641	-0.615822	6.53984e-05	0.314524	-0.424271	5.46784e-05	-0.237655	-0.445537
88905788	chr16:88905788:G:C	2.00019e-07	-1.3376e-10	-1.17532	2.36304e-05	-1.3376e-10	-1.12771	3.48606e-05	-1.3376e-10	-1.1333
88905990	chr16:88905990:C:T	4.01537e-07	0.162305	-0.640733	0.000108923	0.836835	-0.436441	9.52221e-05	0.34498	-0.473429
88906013	chr16:88906013:T:C	1.78754e-07	-1.3376e-10	-1.28772	2.0945e-05	-1.3376e-10	-1.24835	3.09357e-05	-1.3376e-10	-1.25275
88906022	chr16:88906022:C:T	9.97238e-08	-0.830366	-1.04096	1.98338e-05	-0.353261	-0.949598	1.85859e-05	-0.798071	-0.964185
88906040	chr16:88906040:G:A	1.77189e-07	-1.3376e-10	-1.29651	2.10205e-05	-1.3376e-10	-1.24475	3.10081e-05	-1.3376e-10	-1.25041
88906083	chr16:88906083:C:T	1.47202e-07	-1.3376e-10	-1.48192	1.67446e-05	-1.3376e-10	-1.47217	2.48146e-05	-1.3376e-10	-1.47323
88906146	chr16:88906146:G:A	7.63945e-07	1.65072	-1.48595	0.000109514	1.9012	-1.49539	0.000113143	1.53873	-1.49474
88906183	chr16:88906183:C:G	1.63889e-07	-1.37454	-4.74448e-10	2.11787e-05	-1.23725	-4.74448e-10	2.79764e-05	-1.3533	-4.74448e-10
88906320	chr16:88906320:G:A	1.24742e-06	-1.3376e-10	0.655107	0.000169316	-1.3376e-10	0.841524	0.000253524	-1.3376e-10	0.850797
88906345	chr16:88906345:C:T	2.57931e-07	-1.3376e-10	-0.921037	3.04366e-05	-1.3376e-10	-0.8746	4.68166e-05	-1.3376e-10	-0.838422
88906444	chr16:88906444:C:T	3.15615e-07	-0.719205	-4.74448e-10	2.14883e-05	-1.22274	-4.74448e-10	3.60585e-05	-1.09952	-4.74448e-10
88906549	chr16:88906549:A:G	1.59992e-07	-1.3376e-10	-1.3986	1.81049e-05	-1.3376e-10	-1.39406	2.67664e-05	-1.3376e-10	-1.39751
88906557	chr16:88906557:G:C	1.28043e-07	-0.964216	-0.657149	2.539e-05	-0.52379	-0.532099	2.45032e-05	-0.933528	-0.55233
88906568	chr16:88906568:G:A	2.37745e-07	-1.3376e-10	-1.00253	2.39267e-05	-1.3376e-10	-1.11525	3.71634e-05	-1.3376e-10	-1.06934
88906695	chr16:88906695:C:T	1.40156e-07	-0.862623	-0.66835	2.85202e-05	-0.396719	-0.542915	2.68791e-05	-0.830447	-0.562863
88906711	chr16:88906711:C:A	5.79279e-08	-0.997978	-1.41655	5.38897e-06	-1.14594	-1.45995	7.54697e-06	-1.20706	-1.45645
88906832	chr16:88906832:G:A	4.33133e-07	-1.3376e-10	-0.402683	3.96016e-05	-1.3376e-10	-0.611376	6.38573e-05	-1.3376e-10	-0.52801
88906930	chr16:88906930:T:C	1.27263e-07	-0.289334	-1.33814	3.06756e-05	0.340254	-1.20703	2.41832e-05	-0.25129	-1.24771
88906948	chr16:88906948:G:A	1.26804e-07	-0.307488	-1.32359	3.06393e-05	0.323085	-1.19105	2.41893e-05	-0.266021	-1.23273
88907096	chr16:88907096:G:C	1.81207e-07	-1.3376e-10	-1.27409	1.88518e-05	-1.3376e-10	-1.35364	2.89275e-05	-1.3376e-10	-1.31987
88907241	chr16:88907241:G:A	3.80141e-07	-1.3376e-10	-0.533185	4.79738e-05	-1.3376e-10	-0.419591	6.92287e-05	-1.3376e-10	-0.447246
88907468	chr16:88907468:C:T	1.50773e-07	-0.888973	-0.568983	3.10878e-05	-0.428029	-0.425403	2.93849e-05	-0.857	-0.447181
88907529	chr16:88907529:C:T	7.75972e-07	1.38176	-1.20137	0.000112622	1.72455	-1.29077	0.000115486	1.34988	-1.28539
88907537	chr16:88907537:T:G	3.28712e-07	-0.627377	-0.0511676	7.90001e-05	-0.10541	0.184613	6.98681e-05	-0.591906	0.153855
88907557	chr16:88907557:C:T	1.88372e-07	-1.3376e-10	-1.23531	2.21737e-05	-1.3376e-10	-1.19134	3.27394e-05	-1.3376e-10	-1.19608
88907662	chr16:88907662:C:A	1.28539e-07	-1.61749	-4.74448e-10	1.51939e-05	-1.56935	-4.74448e-10	2.1187e-05	-1.63127	-4.74448e-10
88907677	chr16:88907677:C:T	1.54839e-07	-1.3376e-10	-1.43134	1.71369e-05	-1.3376e-10	-1.44901	2.56474e-05	-1.3376e-10	-1.44022
88907852	chr16:88907852:A:G	3.61736e-07	-0.592643	0.00982956	8.8099e-05	-0.0627651	0.25098	7.72973e-05	-0.55654	0.219538
88907937	chr16:88907937:A:G	3.55932e-07	-0.593631	-0.00535611	8.6756e-05	-0.0612464	0.2341	7.60334e-05	-0.556352	0.202865
88907948	chr16:88907948:G:A	4.19983e-07	-1.3376e-10	-0.433515	5.26403e-05	-1.3376e-10	-0.326764	7.74874e-05	-1.3376e-10	-0.334546
88907955	chr16:88907955:T:C	2.53152e-07	-1.3376e-10	-0.939738	3.12051e-05	-1.3376e-10	-0.849663	4.58995e-05	-1.3376e-10	-0.858206
88907981	chr16:88907981:A:G	3.42746e-07	-0.597996	-0.0387413	8.3279e-05	-0.0661315	0.198082	7.30607e-05	-0.560566	0.167196
88908108	chr16:88908108:A:G	1.63859e-06	0.413542	0.514322	0.000161432	0.355054	0.438784	0.000243374	0.372831	0.437107
88908193	chr16:88908193:T:G	2.54475e-07	-1.3376e-10	-0.934526	3.16568e-05	-1.3376e-10	-0.835294	4.6214e-05	-1.3376e-10	-0.851379
88908398	chr16:88908398:C:T	2.71215e-07	-1.3376e-10	-0.870817	3.34799e-05	-1.3376e-10	-0.7793	4.94395e-05	-1.3376e-10	-0.78391
88908452	chr16:88908452:A:G	1.47218e-06	0.609652	0.211118	0.000148307	0.561901	0.147141	0.000225421	0.584091	0.149217
88908494	chr16:88908494:T:C	3.33826e-07	-0.636726	-0.0263822	8.0472e-05	-0.113505	0.211168	7.11874e-05	-0.599572	0.180226
88908924	chr16:88908924:A:G	1.44888e-06	2.18818	-1.38336	0.000202122	2.46427	-1.44564	0.000223559	2.1672	-1.44218
88908975	chr16:88908975:A:T	2.53245e-07	-1.3376e-10	-0.939372	3.12037e-05	-1.3376e-10	-0.849709	4.58852e-05	-1.3376e-10	-0.858519
88908986	chr16:88908986:TCCGTGGGTTTG:T	3.38894e-07	-1.3376e-10	-0.64804	4.01736e-05	-1.3376e-10	-0.597035	6.21513e-05	-1.3376e-10	-0.555089
88909039	chr16:88909039:C:G	2.17265e-06	1.1424	0.0675783	0.000218517	1.08737	0.00925068	0.000329665	1.10346	0.00995132
88909172	chr16:88909172:C:A	1.47202e-07	-1.3376e-10	-1.48192	1.67446e-05	-1.3376e-10	-1.47217	2.48146e-05	-1.3376e-10	-1.47323
88909195	chr16:88909195:C:T	1.32985e-07	-0.827182	-0.756312	2.74792e-05	-0.347931	-0.628885	2.54343e-05	-0.795676	-0.652888
88909489	chr16:88909489:G:A	1.4574e-07	-1.3376e-10	-1.4919	1.6519e-05	-1.3376e-10	-1.48574	2.44882e-05	-1.3376e-10	-1.48647
88909490	chr16:88909490:G:A	1.87271e-07	-1.24117	-4.74448e-10	2.92324e-05	-0.914967	-4.74448e-10	3.19972e-05	-1.21901	-4.74448e-10
88909502	chr16:88909502:G:C	1.18e-06	0.945551	-0.346012	0.000119385	0.885351	-0.393241	0.000179353	0.899929	-0.395234
88909721	chr16:88909721:G:A	1.14824e-07	-0.893003	-0.837326	2.30155e-05	-0.430583	-0.723497	2.1875e-05	-0.857681	-0.741635
88909752	chr16:88909752:C:T	1.81471e-06	-1.3376e-10	1.02995	0.000247428	-1.3376e-10	1.22087	0.000370337	-1.3376e-10	1.22975
88909753	chr16:88909753:G:A	1.56848e-07	-1.3376e-10	-1.41845	1.69275e-05	-1.3376e-10	-1.46131	2.50873e-05	-1.3376e-10	-1.4623
88909824	chr16:88909824:T:A	2.54927e-07	-1.3376e-10	-0.932751	3.14308e-05	-1.3376e-10	-0.842459	4.62251e-05	-1.3376e-10	-0.851139
88909955	chr16:88909955:C:T	1.71426e-06	-1.3376e-10	0.97301	0.000233108	-1.3376e-10	1.16125	0.000348844	-1.3376e-10	1.16996
88909977	chr16:88909977:T:A	2.10907e-07	-1.3376e-10	-1.12231	2.49433e-05	-1.3376e-10	-1.07364	3.68586e-05	-1.3376e-10	-1.07757
88910069	chr16:88910069:T:C	1.99154e-06	1.15676	-0.033825	0.000199079	1.09438	-0.0909272	0.000297298	1.10394	-0.0938709
88910202	chr16:88910202:C:T	2.10741e-07	-1.3376e-10	-1.1231	2.40994e-05	-1.3376e-10	-1.10806	3.5238e-05	-1.3376e-10	-1.12254
88910211	chr16:88910211:C:T	1.27778e-06	-1.3376e-10	0.679153	0.000166342	-1.3376e-10	0.8238	0.000243736	-1.3376e-10	0.811424
88910255	chr16:88910255:C:G	2.27256e-06	2.40076	-1.14582	0.000301877	2.64797	-1.22819	0.000339992	2.36431	-1.22005
88910362	chr16:88910362:T:C	2.11133e-07	-1.3376e-10	-1.12124	2.49723e-05	-1.3376e-10	-1.07248	3.69011e-05	-1.3376e-10	-1.07642
88910763	chr16:88910763:C:T	2.10907e-07	-1.3376e-10	-1.12231	2.49433e-05	-1.3376e-10	-1.07364	3.68586e-05	-1.3376e-10	-1.07757
88910785	chr16:88910785:G:A	4.9908e-07	1.05721	-1.31817	0.000129188	1.76304	-1.19202	8.42837e-05	0.996128	-1.2466
88910809	chr16:88910809:T:A	2.10907e-07	-1.3376e-10	-1.12231	2.49433e-05	-1.3376e-10	-1.07364	3.68586e-05	-1.3376e-10	-1.07757
88910832	chr16:88910832:G:A	1.74479e-07	-1.3376e-10	-1.31193	1.96867e-05	-1.3376e-10	-1.3103	2.91123e-05	-1.3376e-10	-1.3135
88910857	chr16:88910857:G:C	1.27818e-07	-1.62312	-4.74448e-10	1.50679e-05	-1.57768	-4.74448e-10	2.1095e-05	-1.63562	-4.74448e-10
88911102	chr16:88911102:C:G	1.47059e-07	-1.3376e-10	-1.48289	1.72634e-05	-1.3376e-10	-1.44166	2.53824e-05	-1.3376e-10	-1.4506
88911147	chr16:88911147:G:A	1.5205e-07	-1.3376e-10	-1.44952	1.72805e-05	-1.3376e-10	-1.44067	2.56499e-05	-1.3376e-10	-1.44012
88911179	chr16:88911179:C:G	1.74963e-07	-0.521001	-0.788154	4.01378e-05	-0.00233607	-0.595592	3.9667e-05	-0.386364	-0.617778
88911350	chr16:88911350:G:T	1.30513e-07	-1.60226	-4.74448e-10	1.40135e-05	-1.65022	-4.74448e-10	2.26609e-05	-1.56402	-4.74448e-10
88911391	chr16:88911391:C:A	2.78167e-08	-1.65263	-1.49546	3.19864e-06	-1.63134	-1.49618	4.63386e-06	-1.65515	-1.49612
88911447	chr16:88911447:C:T	1.25688e-07	-1.63993	-4.74448e-10	1.46492e-05	-1.60586	-4.74448e-10	2.08321e-05	-1.64817	-4.74448e-10
88911564	chr16:88911564:T:G	1.46785e-07	-1.3376e-10	-1.48476	1.66835e-05	-1.3376e-10	-1.47583	2.47252e-05	-1.3376e-10	-1.47684
88911572	chr16:88911572:C:G	7.12239e-08	-1.37878	-0.829118	8.09596e-06	-1.23503	-0.963855	1.06122e-05	-1.41283	-0.909829
88911573	chr16:88911573:C:T	1.95028e-07	-1.3376e-10	-1.20058	2.33238e-05	-1.3376e-10	-1.14077	3.35959e-05	-1.3376e-10	-1.17026
88911574	chr16:88911574:G:A	3.6335e-07	0.401489	-0.97985	9.75445e-05	1.11686	-0.826792	8.5055e-05	0.615891	-0.857254
88911767	chr16:88911767:G:A	1.46785e-07	-1.3376e-10	-1.48476	1.66835e-05	-1.3376e-10	-1.47583	2.47252e-05	-1.3376e-10	-1.47684
88911971	chr16:88911971:C:T	1.45856e-07	-1.3376e-10	-1.49111	1.65367e-05	-1.3376e-10	-1.48466	2.45127e-05	-1.3376e-10	-1.48547
88912011	chr16:88912011:C:T	4.24711e-07	-1.3376e-10	-0.422319	3.90437e-05	-1.3376e-10	-0.625564	6.29072e-05	-1.3376e-10	-0.542999
88912021	chr16:88912021:G:A	1.26996e-07	-1.62957	-4.74448e-10	1.45225e-05	-1.61455	-4.74448e-10	2.18737e-05	-1.59938	-4.74448e-10
88912294	chr16:88912294:C:T	1.52107e-07	-1.3376e-10	-1.44914	1.75399e-05	-1.3376e-10	-1.42577	2.62473e-05	-1.3376e-10	-1.4171
88912436	chr16:88912436:C:T	1.96617e-06	1.38427	-0.274156	0.000694878	2.25601	-0.00252146	0.00052851	1.62203	-0.036633
88912441	chr16:88912441:A:G	1.30094e-07	-0.302764	-1.30271	3.18226e-05	0.299611	-1.12968	2.55426e-05	-0.273247	-1.17106
88912571	chr16:88912571:C:T	1.46275e-07	-1.3376e-10	-1.48824	1.63808e-05	-1.3376e-10	-1.49414	2.42663e-05	-1.3376e-10	-1.49557
88912775	chr16:88912775:C:T	5.78582e-08	-1.47502	-0.940712	6.29831e-06	-1.37302	-1.07695	8.53211e-06	-1.50645	-1.03437
88912840	chr16:88912840:G:A	1.68138e-07	-1.3376e-10	-1.34894	1.96254e-05	-1.3376e-10	-1.31342	2.91269e-05	-1.3376e-10	-1.313
88913584	chr16:88913584:C:T	3.30909e-08	-1.47934	-1.49513	5.50747e-06	-1.1321	-1.45204	5.70711e-06	-1.46545	-1.4775
88913693	chr16:88913693:A:G	7.6321e-08	-0.800639	-1.33814	1.61661e-05	-0.400705	-1.10663	1.51116e-05	-0.823666	-1.14553
88913753	chr16:88913753:G:A	4.2108e-07	-1.3376e-10	-0.430905	5.08917e-05	-1.3376e-10	-0.360547	7.79529e-05	-1.3376e-10	-0.328556
88914026	chr16:88914026:G:A	1.90179e-07	-0.925162	-0.300602	4.12252e-05	-0.550037	-0.0211586	4.39569e-05	-0.848697	-0.0527536
88914108	chr16:88914108:A:G	7.07879e-08	-1.53863	-0.675406	7.56261e-06	-1.44306	-0.82397	1.05703e-05	-1.55756	-0.769056
88914131	chr16:88914131:T:C	1.49152e-07	-1.3376e-10	-1.46876	1.7027e-05	-1.3376e-10	-1.45545	2.52244e-05	-1.3376e-10	-1.45685
88914145	chr16:88914145:A:C	1.462e-07	-1.3376e-10	-1.48875	1.65912e-05	-1.3376e-10	-1.48138	2.45937e-05	-1.3376e-10	-1.48217
88914177	chr16:88914177:C:T	1.46788e-07	-1.3376e-10	-1.48474	1.66853e-05	-1.3376e-10	-1.47572	2.47281e-05	-1.3376e-10	-1.47672
88914317	chr16:88914317:G:A	1.81917e-07	-1.3376e-10	-1.27018	2.13333e-05	-1.3376e-10	-1.22998	3.14876e-05	-1.3376e-10	-1.23507
88914330	chr16:88914330:C:T	1.64303e-07	-1.3376e-10	-1.37201	2.00617e-05	-1.3376e-10	-1.29143	2.93831e-05	-1.3376e-10	-1.30424
88914337	chr16:88914337:A:G	5.18902e-08	-1.04079	-1.48381	8.89783e-06	-0.676723	-1.42772	9.00583e-06	-1.041	-1.44579
88914371	chr16:88914371:C:T	2.71296e-07	-1.3376e-10	-0.870518	3.2019e-05	-1.3376e-10	-0.823916	5.00956e-05	-1.3376e-10	-0.770727
88914467	chr16:88914467:C:T	1.63821e-07	-1.3376e-10	-1.37495	1.78644e-05	-1.3376e-10	-1.40743	2.67553e-05	-1.3376e-10	-1.39793
88914522	chr16:88914522:G:C	1.46739e-07	-1.3376e-10	-1.48507	1.66779e-05	-1.3376e-10	-1.47616	2.47174e-05	-1.3376e-10	-1.47715
88914903	chr16:88914903:C:T	1.61857e-07	-1.3376e-10	-1.38702	1.84999e-05	-1.3376e-10	-1.37248	2.7238e-05	-1.3376e-10	-1.38005
88915012	chr16:88915012:G:T	1.45977e-07	-1.3376e-10	-1.49028	1.63439e-05	-1.3376e-10	-1.49639	2.42402e-05	-1.3376e-10	-1.49665
88915118	chr16:88915118:C:T	2.2681e-07	-1.3376e-10	-1.04961	2.62397e-05	-1.3376e-10	-1.02297	3.82857e-05	-1.3376e-10	-1.03958
88915304	chr16:88915304:G:A	1.2486e-07	-1.64653	-4.74448e-10	1.40742e-05	-1.6459	-4.74448e-10	2.10414e-05	-1.63817	-4.74448e-10
88915794	chr16:88915794:A:G	1.46823e-07	-1.3376e-10	-1.4845	1.66877e-05	-1.3376e-10	-1.47557	2.47323e-05	-1.3376e-10	-1.47655
88915923	chr16:88915923:C:T	1.46626e-07	-1.3376e-10	-1.48584	1.66584e-05	-1.3376e-10	-1.47733	2.469e-05	-1.3376e-10	-1.47826
88915932	chr16:88915932:G:A	1.45366e-07	-1.3376e-10	-1.49447	1.64238e-05	-1.3376e-10	-1.49151	2.43566e-05	-1.3376e-10	-1.49186
88915948	chr16:88915948:A:G	1.46586e-07	-1.3376e-10	-1.48611	1.66527e-05	-1.3376e-10	-1.47767	2.46816e-05	-1.3376e-10	-1.4786
88916002	chr16:88916002:G:C	1.46732e-07	-1.3376e-10	-1.48512	1.66749e-05	-1.3376e-10	-1.47634	2.47137e-05	-1.3376e-10	-1.4773
88916127	chr16:88916127:C:G	1.67591e-07	-1.3376e-10	-1.3522	1.96491e-05	-1.3376e-10	-1.31221	2.91622e-05	-1.3376e-10	-1.31179
88916184	chr16:88916184:G:A	8.60799e-08	-1.0808	-0.937652	1.56174e-05	-0.759348	-0.782514	1.74545e-05	-1.01478	-0.810284
88916240	chr16:88916240:ATG:A	1.5072e-07	-1.3376e-10	-1.4583	1.74407e-05	-1.3376e-10	-1.43144	2.56403e-05	-1.3376e-10	-1.44049
88916378	chr16:88916378:A:G	1.46088e-07	-1.3376e-10	-1.48952	1.65748e-05	-1.3376e-10	-1.48236	2.45689e-05	-1.3376e-10	-1.48318
88916459	chr16:88916459:G:A	1.45451e-07	-1.3376e-10	-1.49389	1.64746e-05	-1.3376e-10	-1.48843	2.4425e-05	-1.3376e-10	-1.48906
88916469	chr16:88916469:TGC:T	1.46409e-07	-1.3376e-10	-1.48733	1.6618e-05	-1.3376e-10	-1.47976	2.46306e-05	-1.3376e-10	-1.48067
88916487	chr16:88916487:T:C	1.46762e-07	-1.3376e-10	-1.48491	1.66794e-05	-1.3376e-10	-1.47607	2.47203e-05	-1.3376e-10	-1.47704
88916677	chr16:88916677:C:T	1.45916e-07	-1.3376e-10	-1.4907	1.65879e-05	-1.3376e-10	-1.48157	2.46192e-05	-1.3376e-10	-1.48113
88916772	chr16:88916772:C:T	1.4601e-07	-1.3376e-10	-1.49005	1.6564e-05	-1.3376e-10	-1.48301	2.45532e-05	-1.3376e-10	-1.48382
88916807	chr16:88916807:T:C	1.6177e-07	-1.3376e-10	-1.38755	1.85763e-05	-1.3376e-10	-1.36836	2.75124e-05	-1.3376e-10	-1.37002
88917115	chr16:88917115:A:G	2.19493e-07	-1.3376e-10	-1.08241	2.63942e-05	-1.3376e-10	-1.0171	3.94093e-05	-1.3376e-10	-1.01066
88917119	chr16:88917119:A:G	3.24109e-08	-1.51409	-1.48114	3.33112e-06	-1.59096	-1.49598	5.34776e-06	-1.51152	-1.49646
88917423	chr16:88917423:G:A	9.24724e-08	-1.07486	-0.871956	1.06733e-05	-1.22412	-0.698376	1.79614e-05	-1.06636	-0.730073
88917449	chr16:88917449:A:G	2.05011e-07	-1.3376e-10	-1.15066	2.45243e-05	-1.3376e-10	-1.09058	3.6597e-05	-1.3376e-10	-1.08469
88917506	chr16:88917506:G:A	1.39391e-07	-1.53644	-4.74448e-10	1.59946e-05	-1.51799	-4.74448e-10	3.14534e-05	-1.23615	-4.74448e-10
88917808	chr16:88917808:AGAC:A	1.75947e-07	-1.3376e-10	-1.30355	2.01216e-05	-1.3376e-10	-1.28845	2.91466e-05	-1.3376e-10	-1.31232
88917860	chr16:88917860:G:A	1.55024e-07	-1.3376e-10	-1.43015	1.85145e-05	-1.3376e-10	-1.37169	2.71284e-05	-1.3376e-10	-1.38408
88918010	chr16:88918010:G:A	1.95995e-07	-1.3376e-10	-1.19564	2.34145e-05	-1.3376e-10	-1.13689	3.49412e-05	-1.3376e-10	-1.13099
88918100	chr16:88918100:C:A	3.91023e-08	-1.41228	-1.39527	4.23443e-06	-1.47296	-1.37404	6.74548e-06	-1.40282	-1.37297
88918191	chr16:88918191:T:C	1.5566e-07	-1.3376e-10	-1.42605	1.78945e-05	-1.3376e-10	-1.40576	2.63237e-05	-1.3376e-10	-1.41419
88918219	chr16:88918219:C:T	1.6224e-07	-1.3376e-10	-1.38465	1.86876e-05	-1.3376e-10	-1.36239	2.7688e-05	-1.3376e-10	-1.36366
88918255	chr16:88918255:C:T	1.94885e-07	-1.3376e-10	-1.20132	2.32794e-05	-1.3376e-10	-1.14268	3.47365e-05	-1.3376e-10	-1.13687
88918313	chr16:88918313:G:C	1.46152e-07	-1.3376e-10	-1.48908	1.65896e-05	-1.3376e-10	-1.48147	2.4589e-05	-1.3376e-10	-1.48236
88918548	chr16:88918548:C:T	2.00323e-07	-1.3376e-10	-1.1738	2.39749e-05	-1.3376e-10	-1.11324	3.57793e-05	-1.3376e-10	-1.10729
88918560	chr16:88918560:C:T	5.14417e-08	-1.65524	-0.878037	5.1062e-06	-1.64529	-1.0145	7.90835e-06	-1.65533	-0.961412
88918681	chr16:88918681:C:T	2.37052e-07	-1.3376e-10	-1.00545	2.99628e-05	-1.3376e-10	-0.890288	4.41069e-05	-1.3376e-10	-0.898046
88918775	chr16:88918775:C:CCT	1.40277e-06	-1.3376e-10	0.772476	0.00014142	-1.3376e-10	0.661485	0.000225586	-1.3376e-10	0.73404
88918777	chr16:88918777:A:T	1.4107e-06	-1.3376e-10	0.778113	0.000142199	-1.3376e-10	0.666983	0.000226845	-1.3376e-10	0.739607
88918796	chr16:88918796:A:G	4.74629e-08	-1.6553	-0.958482	4.74476e-06	-1.64528	-1.08793	7.31421e-06	-1.65534	-1.0395
88918810	chr16:88918810:C:T	1.96256e-07	-1.3376e-10	-1.19431	2.34693e-05	-1.3376e-10	-1.13455	3.5022e-05	-1.3376e-10	-1.12868
88918838	chr16:88918838:T:TCG	1.49146e-07	-1.3376e-10	-1.4688	1.6625e-05	-1.3376e-10	-1.47934	2.47055e-05	-1.3376e-10	-1.47763
88918949	chr16:88918949:A:C	3.2386e-08	-1.62498	-1.37102	3.60002e-06	-1.57967	-1.42963	5.17648e-06	-1.62714	-1.41339
88918978	chr16:88918978:T:C	3.91036e-08	-1.60814	-1.19938	3.89421e-06	-1.63529	-1.29546	6.16688e-06	-1.60277	-1.2627
88918994	chr16:88918994:C:T	1.55996e-07	-1.3376e-10	-1.42389	1.954e-05	-1.3376e-10	-1.31778	2.81185e-05	-1.3376e-10	-1.34823
88918995	chr16:88918995:T:G	1.56895e-07	-1.3376e-10	-1.41815	1.97152e-05	-1.3376e-10	-1.30885	2.83483e-05	-1.3376e-10	-1.34009
88919121	chr16:88919121:G:A	1.90378e-07	-1.3376e-10	-1.22472	2.26899e-05	-1.3376e-10	-1.16833	3.38495e-05	-1.3376e-10	-1.16274
88919124	chr16:88919124:GT:G	3.75115e-07	-1.3376e-10	-0.546496	3.91065e-05	-1.3376e-10	-0.623956	6.05542e-05	-1.3376e-10	-0.581122
88919276	chr16:88919276:G:A	1.77044e-07	-1.3376e-10	-1.29733	2.05173e-05	-1.3376e-10	-1.26898	3.03948e-05	-1.3376e-10	-1.27039
88919506	chr16:88919506:T:C	4.03998e-08	-1.6328	-1.1421	3.86818e-06	-1.65434	-1.28312	6.12793e-06	-1.63311	-1.23869
88919790	chr16:88919790:A:G	3.79777e-07	-1.3376e-10	-0.534144	3.575e-05	-1.3376e-10	-0.713697	5.70812e-05	-1.3376e-10	-0.640185
88919871	chr16:88919871:T:C	3.94226e-08	-1.31688	-1.48251	3.88506e-06	-1.43714	-1.49597	6.51341e-06	-1.3143	-1.4965
88920110	chr16:88920110:C:T	3.12383e-07	-1.3376e-10	-0.729498	3.02752e-05	-1.3376e-10	-0.879917	4.77745e-05	-1.3376e-10	-0.818169
88920114	chr16:88920114:C:T	1.46104e-07	-1.3376e-10	-1.48941	1.68684e-05	-1.3376e-10	-1.46481	2.48135e-05	-1.3376e-10	-1.47327
88920276	chr16:88920276:C:T	1.56272e-07	-1.3376e-10	-1.42213	1.71322e-05	-1.3376e-10	-1.44928	2.52153e-05	-1.3376e-10	-1.45721
88920324	chr16:88920324:T:G	4.12254e-08	-1.61989	-1.13478	3.89541e-06	-1.65055	-1.2799	6.23316e-06	-1.62028	-1.2345
88920382	chr16:88920382:T:C	1.63192e-07	-1.3376e-10	-1.3788	1.77867e-05	-1.3376e-10	-1.41179	2.63519e-05	-1.3376e-10	-1.41312
88920527	chr16:88920527:C:T	1.53381e-07	-1.4408	-4.74448e-10	1.62483e-05	-1.50226	-4.74448e-10	2.58252e-05	-1.43331	-4.74448e-10
88920633	chr16:88920633:G:A	1.6075e-07	-1.39388	-4.74448e-10	1.69126e-05	-1.46219	-4.74448e-10	2.70973e-05	-1.38523	-4.74448e-10
88920907	chr16:88920907:A:G	3.8732e-08	-1.59768	-1.21938	3.68895e-06	-1.64058	-1.34433	5.93174e-06	-1.59807	-1.30627
88920983	chr16:88920983:G:A	3.51864e-08	-1.60705	-1.30602	3.44979e-06	-1.64487	-1.40706	5.47141e-06	-1.60722	-1.37791
88921089	chr16:88921089:C:A	1.81073e-07	0.0294812	-1.30431	2.72817e-05	0.404546	-1.38858	3.10465e-05	0.123993	-1.37317
88921123	chr16:88921123:A:G	1.58912e-07	-1.3376e-10	-1.40538	1.89103e-05	-1.3376e-10	-1.35054	2.79838e-05	-1.3376e-10	-1.35303
88921453	chr16:88921453:T:C	3.6649e-07	0.579178	-1.14893	5.73709e-05	0.864829	-1.10554	7.06231e-05	0.705398	-1.1327
88921461	chr16:88921461:C:T	1.73869e-07	-1.3376e-10	-1.31543	1.95774e-05	-1.3376e-10	-1.31587	2.91828e-05	-1.3376e-10	-1.31108
88921546	chr16:88921546:C:T	2.62025e-07	-1.3376e-10	-0.905288	2.93929e-05	-1.3376e-10	-0.909494	4.29769e-05	-1.3376e-10	-0.923999
88921744	chr16:88921744:A:G	5.54272e-08	-1.5133	-0.945358	4.82603e-06	-1.58819	-1.12803	8.19458e-06	-1.5119	-1.06929
88921961	chr16:88921961:G:A	1.56201e-07	-1.3376e-10	-1.42259	1.65987e-05	-1.3376e-10	-1.48092	2.48927e-05	-1.3376e-10	-1.47009
88921972	chr16:88921972:G:A	1.97835e-07	-1.3376e-10	-1.18629	2.32611e-05	-1.3376e-10	-1.14347	3.42911e-05	-1.3376e-10	-1.14977
88922159	chr16:88922159:C:T	1.46321e-07	-1.3376e-10	-1.48792	1.63398e-05	-1.3376e-10	-1.49664	2.42398e-05	-1.3376e-10	-1.49666
88922178	chr16:88922178:G:A	1.54596e-07	-1.3376e-10	-1.43291	1.85436e-05	-1.3376e-10	-1.37012	2.72317e-05	-1.3376e-10	-1.38028
88922232	chr16:88922232:A:ACTGACC	2.07119e-07	-1.3376e-10	-1.14044	2.45406e-05	-1.3376e-10	-1.08992	3.6344e-05	-1.3376e-10	-1.09163
88922304	chr16:88922304:G:T	2.4646e-07	-1.3376e-10	-0.96653	2.27366e-05	-1.3376e-10	-1.16627	3.55678e-05	-1.3376e-10	-1.11322
88922307	chr16:88922307:T:C	3.55349e-07	-1.3376e-10	-0.600626	3.08423e-05	-1.3376e-10	-0.861359	4.94041e-05	-1.3376e-10	-0.784627
88922382	chr16:88922382:T:C	2.05742e-06	-1.3376e-10	1.15548	0.000274354	-1.3376e-10	1.32418	0.000400382	-1.3376e-10	1.30776
88922597	chr16:88922597:T:C	1.10913e-07	-0.456075	-1.30891	1.77308e-05	-0.126998	-1.28795	1.99916e-05	-0.379869	-1.30948
88922651	chr16:88922651:A:G	2.99382e-07	0.0332245	-0.805232	4.97866e-05	0.348682	-0.731181	5.67306e-05	0.12676	-0.773107
88922891	chr16:88922891:T:C	3.62601e-08	-1.53577	-1.34724	4.23417e-06	-1.60499	-1.24207	6.59241e-06	-1.52464	-1.2741
88922902	chr16:88922902:A:AC	2.03815e-07	-1.3376e-10	-1.15652	2.40123e-05	-1.3376e-10	-1.11168	3.54044e-05	-1.3376e-10	-1.11782
88922955	chr16:88922955:G:T	1.23899e-07	-1.65426	-4.74448e-10	1.39462e-05	-1.65504	-4.74448e-10	2.06941e-05	-1.65481	-4.74448e-10
88923102	chr16:88923102:C:T	1.62535e-07	-0.15882	-1.22402	2.36305e-05	0.2046	-1.33231	2.63851e-05	-0.0842022	-1.32766
88923430	chr16:88923430:T:C	4.24615e-07	-0.422544	-4.74448e-10	3.81574e-05	-0.648525	-4.74448e-10	8.0098e-05	-0.301409	-4.74448e-10
88923454	chr16:88923454:A:G	2.32644e-07	0.109403	-1.13362	3.87939e-05	0.462336	-1.09432	4.46506e-05	0.209892	-1.09569
88923646	chr16:88923646:A:G	1.48517e-07	-1.3376e-10	-1.47303	1.63666e-05	-1.3376e-10	-1.495	2.43329e-05	-1.3376e-10	-1.49283
88923949	chr16:88923949:G:A	4.03287e-07	-1.3376e-10	-0.47408	5.13585e-05	-1.3376e-10	-0.351416	7.86066e-05	-1.3376e-10	-0.320205
88924192	chr16:88924192:C:A	1.83553e-06	1.04136	-4.74448e-10	0.000297894	1.40649	-4.74448e-10	0.000287095	0.975154	-4.74448e-10
88924228	chr16:88924228:C:T	4.3732e-06	-1.3376e-10	1.90952	0.000378586	-1.3376e-10	1.6462	0.00063659	-1.3376e-10	1.77146
88924297	chr16:88924297:T:C	2.46851e-07	-1.3376e-10	-0.964943	2.96502e-05	-1.3376e-10	-0.900776	4.31656e-05	-1.3376e-10	-0.919617
88924495	chr16:88924495:C:T	5.81491e-08	-0.991052	-1.41967	7.73372e-06	-0.803664	-1.44099	9.52009e-06	-0.974525	-1.45673
88924533	chr16:88924533:T:G	2.75516e-07	-1.05083	0.195746	4.99961e-05	-0.86407	0.485768	6.04655e-05	-0.998019	0.415432
88924548	chr16:88924548:C:T	3.57701e-08	-1.616	-1.28062	3.99975e-06	-1.62386	-1.28015	6.63147e-06	-1.54191	-1.25092
88924911	chr16:88924911:A:T	5.44603e-08	-1.09056	-1.3857	8.09798e-06	-0.885423	-1.31321	1.0016e-05	-1.05631	-1.32417
88925068	chr16:88925068:T:C	1.58656e-07	-1.3376e-10	-1.40699	1.79759e-05	-1.3376e-10	-1.40121	2.69157e-05	-1.3376e-10	-1.39195
88925076	chr16:88925076:G:C	1.61376e-07	-1.3376e-10	-1.38999	1.82952e-05	-1.3376e-10	-1.3836	2.74088e-05	-1.3376e-10	-1.3738
88925092	chr16:88925092:A:G	7.34353e-08	-1.20994	-0.967384	9.5302e-06	-1.09184	-0.943941	1.25908e-05	-1.16681	-0.984889
88925104	chr16:88925104:C:T	3.63926e-08	-1.65231	-1.22705	5.76104e-06	-1.51455	-1.02458	7.06978e-06	-1.6518	-1.07703
88925253	chr16:88925253:T:C	3.04626e-07	0.107419	-0.862063	7.44132e-05	0.647531	-0.628144	6.04158e-05	0.163798	-0.747209
88925304	chr16:88925304:A:G	1.49358e-07	-0.660027	-0.807356	1.02672e-05	-0.881574	-1.07972	1.9336e-05	-0.714636	-1.00805
88925335	chr16:88925335:G:A	9.3943e-07	-1.3376e-10	0.371546	0.000121628	-1.3376e-10	0.510725	0.000178614	-1.3376e-10	0.500567
88925507	chr16:88925507:T:C	3.1176e-07	-0.391723	-0.33977	7.62951e-05	0.06701	-0.0226474	6.49335e-05	-0.333926	-0.177371
88925529	chr16:88925529:A:G	1.28949e-06	-0.45317	1.14144	0.000261783	-0.0516974	1.32897	0.000235598	-0.401287	1.17875
88925535	chr16:88925535:G:A	1.29373e-06	-0.705039	1.39659	0.000308858	-0.318766	1.7614	0.000272	-0.656469	1.57761
88925545	chr16:88925545:G:T	6.45958e-08	-1.03432	-1.27126	9.11081e-06	-0.830195	-1.25059	1.08954e-05	-1.01138	-1.28494
88925559	chr16:88925559:A:AAG	3.49699e-07	-0.133928	-0.482726	8.91497e-05	0.374316	-0.174244	7.29223e-05	-0.0793502	-0.315917
88925631	chr16:88925631:C:T	3.32841e-07	-0.150518	-0.515544	8.42297e-05	0.354937	-0.211636	6.91721e-05	-0.0963749	-0.351688
88925637	chr16:88925637:G:C	3.25714e-07	-0.152515	-0.535192	8.22078e-05	0.352669	-0.233665	6.76052e-05	-0.0983807	-0.372595
88925720	chr16:88925720:G:A	2.22731e-07	-1.3376e-10	-1.06776	2.49077e-05	-1.3376e-10	-1.07507	3.63042e-05	-1.3376e-10	-1.09273
88925727	chr16:88925727:C:T	2.74451e-07	-1.3376e-10	-0.858957	2.74221e-05	-1.3376e-10	-0.978897	4.23485e-05	-1.3376e-10	-0.938727
88925776	chr16:88925776:C:T	3.07866e-07	-1.34975	0.605682	5.77357e-05	-1.17135	0.936981	6.23368e-05	-1.32849	0.776384
88925787	chr16:88925787:T:C	8.86603e-08	-1.11519	-0.87373	1.15573e-05	-1.00212	-0.84081	1.53632e-05	-1.06624	-0.886442
88925891	chr16:88925891:C:T	1.5955e-07	-1.3376e-10	-1.40137	1.92469e-05	-1.3376e-10	-1.33289	2.75999e-05	-1.3376e-10	-1.36685
88925930	chr16:88925930:G:A	1.89528e-07	-0.276329	-0.952863	3.67237e-05	0.124028	-0.81085	3.87561e-05	-0.171743	-0.855629
88925981	chr16:88925981:T:C	3.28229e-07	-1.3376e-10	-0.680015	3.77949e-05	-1.3376e-10	-0.658073	5.52512e-05	-1.3376e-10	-0.672772
88926080	chr16:88926080:G:A	5.26461e-07	-0.207551	-4.74448e-10	7.65168e-05	0.0472643	-4.74448e-10	9.15372e-05	-0.167915	-4.74448e-10
88926103	chr16:88926103:C:G	2.36473e-07	0.220999	-1.22889	4.93809e-05	0.741845	-1.13253	4.27934e-05	0.272825	-1.2011
88926211	chr16:88926211:C:T	2.10673e-07	-1.3376e-10	-1.12342	2.16896e-05	-1.3376e-10	-1.21341	3.31186e-05	-1.3376e-10	-1.18457
88926212	chr16:88926212:G:A	4.6524e-08	-1.16943	-1.46433	6.20573e-06	-0.976318	-1.48846	7.7695e-06	-1.14959	-1.48487
88926248	chr16:88926248:AGT:A	1.48998e-07	0.00986053	-1.47965	2.88073e-05	0.473894	-1.40351	2.92208e-05	0.126959	-1.43674
88926277	chr16:88926277:C:T	6.02382e-08	-0.905942	-1.46948	8.95085e-06	-0.672061	-1.42644	1.07539e-05	-0.872071	-1.43732
88926327	chr16:88926327:ACCT:A	1.4518e-07	-1.3376e-10	-1.49575	1.63519e-05	-1.3376e-10	-1.4959	2.42581e-05	-1.3376e-10	-1.49591
88926344	chr16:88926344:C:T	5.58354e-07	-1.3376e-10	-0.148735	6.89403e-05	-1.3376e-10	-0.0570057	0.000105984	-1.3376e-10	-0.0213726
88926447	chr16:88926447:T:A	5.62322e-07	-1.3376e-10	-0.141652	6.94388e-05	-1.3376e-10	-0.0497996	0.000106762	-1.3376e-10	-0.0140554
88926555	chr16:88926555:T:C	2.49357e-07	-1.3376e-10	-0.954842	2.80554e-05	-1.3376e-10	-0.956066	4.07757e-05	-1.3376e-10	-0.976573
88926743	chr16:88926743:G:A	2.76234e-06	-1.3376e-10	1.45011	0.000449958	-1.3376e-10	1.81891	0.000632505	-1.3376e-10	1.76503
88926760	chr16:88926760:G:A	6.40071e-07	-1.3376e-10	-0.0121483	7.97488e-05	-1.3376e-10	0.0886359	0.000122789	-1.3376e-10	0.125808
88927000	chr16:88927000:G:A	1.09899e-07	-1.23867	-0.535502	1.74963e-05	-1.04742	-0.380838	2.03627e-05	-1.21507	-0.455891
88927094	chr16:88927094:C:A	1.44046e-07	-0.27285	-1.23075	2.10009e-05	-0.00738591	-1.23829	2.5135e-05	-0.236175	-1.22422
88927120	chr16:88927120:G:C	4.20629e-07	-0.209632	-0.222344	6.45126e-05	0.0576768	-0.181062	7.9516e-05	-0.175391	-0.133311
88927462	chr16:88927462:G:A	5.17172e-07	-1.3376e-10	-0.225353	6.36241e-05	-1.3376e-10	-0.137254	9.75099e-05	-1.3376e-10	-0.104707
88927503	chr16:88927503:C:G	1.82045e-07	0.149842	-1.41932	2.6119e-05	0.403361	-1.43094	3.12226e-05	0.182329	-1.42585
88927568	chr16:88927568:C:T	1.33521e-07	-0.409913	-1.16955	2.14817e-05	-0.200813	-1.02223	2.55195e-05	-0.361441	-1.08378
88927573	chr16:88927573:C:G	1.37178e-07	-0.0600553	-1.49239	1.95244e-05	0.176866	-1.49545	2.35461e-05	-0.0310077	-1.49469
88927674	chr16:88927674:G:A	3.27147e-07	-1.3376e-10	-0.683318	3.86339e-05	-1.3376e-10	-0.636116	5.52239e-05	-1.3376e-10	-0.673265
88927838	chr16:88927838:C:A	2.04672e-07	-1.3376e-10	-1.15232	2.13773e-05	-1.3376e-10	-1.22791	3.2549e-05	-1.3376e-10	-1.20191
88927864	chr16:88927864:C:T	3.52767e-06	-1.3376e-10	1.69467	0.000485416	-1.3376e-10	1.89476	0.000712362	-1.3376e-10	1.88392
88928003	chr16:88928003:C:T	3.39047e-06	-1.3376e-10	1.655	0.00046433	-1.3376e-10	1.85035	0.000682376	-1.3376e-10	1.84092
88928151	chr16:88928151:C:A	1.55148e-07	-1.3376e-10	-1.42935	1.75224e-05	-1.3376e-10	-1.42677	2.58989e-05	-1.3376e-10	-1.43046
88928154	chr16:88928154:G:A	4.09951e-06	-1.3376e-10	1.84489	0.000356802	-1.3376e-10	1.58693	0.000584962	-1.3376e-10	1.68689
88928248	chr16:88928248:C:T	1.43816e-07	-0.00856662	-1.49663	2.6106e-05	0.438489	-1.46657	2.73081e-05	0.106005	-1.48348
88928333	chr16:88928333:G:A	1.4648e-07	-1.3376e-10	-1.48684	1.6626e-05	-1.3376e-10	-1.47928	2.46234e-05	-1.3376e-10	-1.48096
88928463	chr16:88928463:G:A	1.634e-07	0.0916462	-1.46918	2.32769e-05	0.337804	-1.48059	2.76874e-05	0.113951	-1.47763
88928604	chr16:88928604:G:A	2.15605e-06	-1.3376e-10	1.20231	0.000344245	-1.3376e-10	1.55111	0.000485708	-1.3376e-10	1.50095
88928792	chr16:88928792:C:T	1.61145e-07	-1.3376e-10	-1.39142	1.80462e-05	-1.3376e-10	-1.39731	2.67639e-05	-1.3376e-10	-1.39761
88928808	chr16:88928808:T:C	7.79946e-08	-1.14623	-0.970856	1.00938e-05	-1.02364	-0.954683	1.3383e-05	-1.09353	-0.99715
88928848	chr16:88928848:G:A	3.28494e-06	-1.3376e-10	1.62338	0.000448969	-1.3376e-10	1.81671	0.000658141	-1.3376e-10	1.80476
88928979	chr16:88928979:G:A	7.77357e-07	-1.3376e-10	0.182172	9.68627e-05	-1.3376e-10	0.283048	0.000149834	-1.3376e-10	0.324864
88929004	chr16:88929004:C:T	1.57437e-07	-1.3376e-10	-1.4147	1.83526e-05	-1.3376e-10	-1.38047	2.72111e-05	-1.3376e-10	-1.38104
88929024	chr16:88929024:G:A	4.36924e-08	-1.31226	-1.3843	5.53136e-06	-1.206	-1.37381	7.68655e-06	-1.25013	-1.39505
88929029	chr16:88929029:T:C	1.20177e-07	-1.41902	-0.265743	1.70912e-05	-1.27135	-0.180335	1.98828e-05	-1.40261	-0.29219
88929104	chr16:88929104:G:A	4.38644e-08	-1.2374	-1.45523	1.00519e-05	-0.637874	-1.34461	7.83451e-06	-1.24269	-1.38343
88929231	chr16:88929231:G:A	1.62935e-07	-1.38037	-4.74448e-10	1.74604e-05	-1.43031	-4.74448e-10	2.59281e-05	-1.42933	-4.74448e-10
88929279	chr16:88929279:CA:C	6.00978e-08	-1.08623	-1.29153	7.78674e-06	-0.96416	-1.27366	1.04399e-05	-1.03518	-1.30385
88929539	chr16:88929539:C:T	6.25679e-07	-1.3376e-10	-0.034891	7.73306e-05	-1.3376e-10	0.057844	0.000119193	-1.3376e-10	0.096083
88929543	chr16:88929543:C:T	1.48856e-07	-1.3376e-10	-1.47075	1.65312e-05	-1.3376e-10	-1.485	2.45846e-05	-1.3376e-10	-1.48254
88930322	chr16:88930322:C:T	1.45938e-07	-1.3376e-10	-1.49055	1.69639e-05	-1.3376e-10	-1.45916	2.49848e-05	-1.3376e-10	-1.46639
88930433	chr16:88930433:A:G	1.36368e-07	-0.31496	-1.24341	1.98724e-05	0.0696211	-1.37054	2.2951e-05	-0.221167	-1.33013
88930560	chr16:88930560:C:A	1.87326e-07	-1.3376e-10	-1.24088	2.32695e-05	-1.3376e-10	-1.1431	3.3662e-05	-1.3376e-10	-1.16829
88930676	chr16:88930676:G:A	1.09099e-06	-1.3376e-10	0.521116	0.000106564	-1.3376e-10	0.378501	0.000172328	-1.3376e-10	0.464739
88930898	chr16:88930898:G:C	1.45312e-07	-1.3376e-10	-1.49484	1.67374e-05	-1.3376e-10	-1.4726	2.46967e-05	-1.3376e-10	-1.47799
88930963	chr16:88930963:G:A	1.45208e-07	-1.3376e-10	-1.49556	1.63414e-05	-1.3376e-10	-1.49654	2.4258e-05	-1.3376e-10	-1.49591
88931477	chr16:88931477:G:A	1.88011e-07	-1.3376e-10	-1.23723	2.2672e-05	-1.3376e-10	-1.16911	3.23894e-05	-1.3376e-10	-1.20683
88931527	chr16:88931527:G:A	3.23319e-07	-1.3376e-10	-0.69509	3.92623e-05	-1.3376e-10	-0.619981	5.90193e-05	-1.3376e-10	-0.606796
88931784	chr16:88931784:C:T	2.60755e-07	-0.0160642	-0.894081	1.27697e-05	-0.559642	-1.18353	3.78365e-05	0.0451672	-1.09655
88931801	chr16:88931801:A:G	1.76961e-07	-0.667285	-0.630514	2.16459e-05	-0.478357	-0.73707	2.79967e-05	-0.596038	-0.756537
88931802	chr16:88931802:G:T	1.3076e-07	-1.60036	-4.74448e-10	1.40334e-05	-1.64881	-4.74448e-10	2.28455e-05	-1.55591	-4.74448e-10
88932001	chr16:88932001:G:A	5.51573e-08	-1.09752	-1.36602	7.4119e-06	-0.858961	-1.4282	9.16686e-06	-1.0733	-1.39577
88932083	chr16:88932083:G:A	1.85547e-07	-1.3376e-10	-1.25042	2.18179e-05	-1.3376e-10	-1.20752	3.28414e-05	-1.3376e-10	-1.19297
88932360	chr16:88932360:T:C	9.22068e-08	-0.896884	-1.05281	1.71517e-05	-0.584353	-0.863798	1.754e-05	-0.877821	-0.942355
88932373	chr16:88932373:G:A	1.46681e-07	-1.3376e-10	-1.48547	1.66832e-05	-1.3376e-10	-1.47584	2.47431e-05	-1.3376e-10	-1.47611
88932401	chr16:88932401:G:A	1.91094e-07	-1.3376e-10	-1.22096	2.1342e-05	-1.3376e-10	-1.22957	3.18293e-05	-1.3376e-10	-1.22427
88932405	chr16:88932405:T:C	4.32073e-08	-1.33533	-1.37239	5.52042e-06	-1.1496	-1.43219	7.15068e-06	-1.3169	-1.40055
88932653	chr16:88932653:A:C	1.50704e-07	-1.3376e-10	-1.45841	1.73626e-05	-1.3376e-10	-1.43592	2.55992e-05	-1.3376e-10	-1.4421
88932956	chr16:88932956:G:A	2.20589e-07	-1.07743	-4.74448e-10	2.17403e-05	-1.21108	-4.74448e-10	3.33982e-05	-1.17616	-4.74448e-10
88933039	chr16:88933039:C:T	1.45196e-07	-1.3376e-10	-1.49565	1.63404e-05	-1.3376e-10	-1.49661	2.42917e-05	-1.3376e-10	-1.49453
88933121	chr16:88933121:T:C	1.45402e-07	-1.3376e-10	-1.49422	1.63497e-05	-1.3376e-10	-1.49604	2.43385e-05	-1.3376e-10	-1.4926
88933763	chr16:88933763:TCA:T	1.4513e-07	-1.3376e-10	-1.4961	1.63511e-05	-1.3376e-10	-1.49595	2.42524e-05	-1.3376e-10	-1.49615
88933784	chr16:88933784:TC:T	7.52255e-08	-0.667646	-1.48559	1.18463e-05	-0.322586	-1.49565	1.37371e-05	-0.568223	-1.49634
88933796	chr16:88933796:T:C	7.48824e-07	-1.3376e-10	0.144776	9.36072e-05	-1.3376e-10	0.248862	0.000144114	-1.3376e-10	0.285943
88933895	chr16:88933895:G:T	6.44452e-08	-0.814669	-1.49324	9.74868e-06	-0.551101	-1.46201	1.19174e-05	-0.730842	-1.47582
88934010	chr16:88934010:A:G	2.14522e-07	-1.3376e-10	-1.10531	2.50881e-05	-1.3376e-10	-1.06785	3.58979e-05	-1.3376e-10	-1.10398
88934639	chr16:88934639:A:G	7.51171e-08	-1.03143	-1.12325	9.73093e-06	-0.787855	-1.22708	1.252e-05	-0.949	-1.20834
88934857	chr16:88934857:A:G	1.45869e-07	-1.3376e-10	-1.49102	1.65655e-05	-1.3376e-10	-1.48292	2.46531e-05	-1.3376e-10	-1.47976
88934932	chr16:88934932:G:A	2.83208e-07	-1.3376e-10	-0.827548	3.34169e-05	-1.3376e-10	-0.781185	5.23668e-05	-1.3376e-10	-0.726388
88934989	chr16:88934989:C:T	1.45073e-07	-1.3376e-10	-1.49649	1.6614e-05	-1.3376e-10	-1.48	2.45429e-05	-1.3376e-10	-1.48424
88935035	chr16:88935035:T:C	6.10058e-08	-1.00994	-1.35282	8.2001e-06	-0.742766	-1.44333	1.04007e-05	-0.928956	-1.41383
88935432	chr16:88935432:G:A	1.35487e-07	-1.56485	-4.74448e-10	1.50853e-05	-1.57653	-4.74448e-10	2.28226e-05	-1.55691	-4.74448e-10
88935694	chr16:88935694:G:A	1.49382e-07	-1.3376e-10	-1.46722	1.71305e-05	-1.3376e-10	-1.44938	2.53489e-05	-1.3376e-10	-1.45192
88935990	chr16:88935990:C:A	6.0422e-08	-0.886276	-1.4861	9.0082e-06	-0.599945	-1.49217	1.08984e-05	-0.799435	-1.49661
88936198	chr16:88936198:G:C	5.75271e-07	-1.3376e-10	-0.118886	7.019e-05	-1.3376e-10	-0.0390396	9.78387e-05	-1.3376e-10	-0.101341
88936273	chr16:88936273:C:T	1.49724e-07	-1.3376e-10	-1.46494	1.70827e-05	-1.3376e-10	-1.45218	2.56223e-05	-1.3376e-10	-1.4412
88936295	chr16:88936295:C:T	2.23939e-07	-1.3376e-10	-1.06235	2.55348e-05	-1.3376e-10	-1.0502	3.76971e-05	-1.3376e-10	-1.05508
88936420	chr16:88936420:C:T	6.06426e-07	-1.3376e-10	-0.0661444	7.43464e-05	-1.3376e-10	0.0184898	0.00010352	-1.3376e-10	-0.0448929
88936453	chr16:88936453:G:A	7.71033e-08	-0.668448	-1.46013	1.28531e-05	-0.381486	-1.35517	1.57983e-05	-0.527295	-1.39747
88936830	chr16:88936830:A:G	1.4537e-07	-1.3376e-10	-1.49444	1.63406e-05	-1.3376e-10	-1.49659	2.42599e-05	-1.3376e-10	-1.49583
88936974	chr16:88936974:T:C	1.90082e-07	-1.3376e-10	-1.22627	2.15658e-05	-1.3376e-10	-1.21914	3.20256e-05	-1.3376e-10	-1.21813
88936980	chr16:88936980:A:G	4.64959e-06	-1.3376e-10	1.97081	0.00042156	-1.3376e-10	1.75372	0.000683502	-1.3376e-10	1.84257
88937056	chr16:88937056:C:T	2.79868e-07	-1.3376e-10	-0.839411	3.4104e-05	-1.3376e-10	-0.760832	4.76016e-05	-1.3376e-10	-0.821795
88937061	chr16:88937061:A:C	2.15026e-07	-1.3376e-10	-1.10297	2.56956e-05	-1.3376e-10	-1.04393	3.63225e-05	-1.3376e-10	-1.09222
88937080	chr16:88937080:T:C	3.26851e-07	-1.3376e-10	-0.684222	3.05691e-05	-1.3376e-10	-0.870257	4.80008e-05	-1.3376e-10	-0.813444
88937099	chr16:88937099:C:T	1.59457e-07	-1.3376e-10	-1.40196	1.87346e-05	-1.3376e-10	-1.35987	2.73496e-05	-1.3376e-10	-1.37596
88937394	chr16:88937394:C:T	1.47859e-07	-1.3376e-10	-1.47747	1.69146e-05	-1.3376e-10	-1.46207	2.50376e-05	-1.3376e-10	-1.46428
88937631	chr16:88937631:C:T	1.48086e-07	-1.3376e-10	-1.47594	1.68794e-05	-1.3376e-10	-1.46415	2.50418e-05	-1.3376e-10	-1.46411
88937717	chr16:88937717:C:A	1.41012e-07	-1.52489	-4.74448e-10	1.55503e-05	-1.54616	-4.74448e-10	2.07531e-05	-1.65197	-4.74448e-10
88937842	chr16:88937842:C:T	1.98578e-07	-1.3376e-10	-1.18254	2.31713e-05	-1.3376e-10	-1.14733	3.49985e-05	-1.3376e-10	-1.12936
88937852	chr16:88937852:A:G	1.68258e-07	-1.3376e-10	-1.34823	1.91518e-05	-1.3376e-10	-1.33785	2.84646e-05	-1.3376e-10	-1.336
88937877	chr16:88937877:G:A	1.60734e-07	-1.3376e-10	-1.39398	1.84209e-05	-1.3376e-10	-1.37676	2.75165e-05	-1.3376e-10	-1.36987
88937952	chr16:88937952:C:T	5.95863e-08	-0.889668	-1.49663	8.64988e-06	-0.636089	-1.49661	1.09912e-05	-0.79104	-1.49653
88938182	chr16:88938182:C:G	1.89054e-07	-1.3376e-10	-1.2317	2.04632e-05	-1.3376e-10	-1.27162	3.13611e-05	-1.3376e-10	-1.23909
88938253	chr16:88938253:A:C	1.45699e-07	-1.3376e-10	-1.49219	1.67477e-05	-1.3376e-10	-1.47199	2.46774e-05	-1.3376e-10	-1.47877
88938255	chr16:88938255:T:C	6.35705e-08	-0.847294	-1.47428	9.52652e-06	-0.576931	-1.45924	1.19496e-05	-0.74838	-1.45558
88938457	chr16:88938457:G:A	1.74811e-07	-1.3376e-10	-1.31002	2.09234e-05	-1.3376e-10	-1.24938	3.17663e-05	-1.3376e-10	-1.22625
88939051	chr16:88939051:C:T	1.52892e-07	-1.3376e-10	-1.444	1.74645e-05	-1.3376e-10	-1.43008	2.55149e-05	-1.3376e-10	-1.4454
88939741	chr16:88939741:T:G	1.70146e-07	-1.3376e-10	-1.33707	1.85677e-05	-1.3376e-10	-1.36882	2.76789e-05	-1.3376e-10	-1.36399
88940561	chr16:88940561:G:C	1.4703e-07	-1.3376e-10	-1.48309	1.65121e-05	-1.3376e-10	-1.48615	2.45595e-05	-1.3376e-10	-1.48356
88942149	chr16:88942149:C:G	7.49669e-08	-0.721647	-1.43503	1.18757e-05	-0.413248	-1.4025	1.46214e-05	-0.586472	-1.4157
88942364	chr16:88942364:C:T	1.31154e-07	-1.59736	-4.74448e-10	1.50408e-05	-1.57948	-4.74448e-10	2.17823e-05	-1.60356	-4.74448e-10
88942540	chr16:88942540:G:A	1.45156e-07	-1.3376e-10	-1.49592	1.65793e-05	-1.3376e-10	-1.48209	2.44711e-05	-1.3376e-10	-1.48717
88943031	chr16:88943031:GGCACAGTGGATT:G	3.16429e-07	-1.3376e-10	-0.716629	3.88751e-05	-1.3376e-10	-0.629892	5.72921e-05	-1.3376e-10	-0.636499
88943260	chr16:88943260:C:T	2.52778e-07	-1.3376e-10	-0.941215	2.90385e-05	-1.3376e-10	-0.921623	4.51836e-05	-1.3376e-10	-0.873927
88943443	chr16:88943443:A:C	1.45048e-07	-1.3376e-10	-1.49666	1.65203e-05	-1.3376e-10	-1.48566	2.43979e-05	-1.3376e-10	-1.49017
88943444	chr16:88943444:G:C	1.45048e-07	-1.3376e-10	-1.49666	1.65199e-05	-1.3376e-10	-1.48568	2.43974e-05	-1.3376e-10	-1.49018
88943525	chr16:88943525:G:C	1.48401e-07	-1.3376e-10	-1.47381	1.65399e-05	-1.3376e-10	-1.48447	2.45522e-05	-1.3376e-10	-1.48386
88943698	chr16:88943698:G:A	1.76233e-07	-1.3376e-10	-1.30192	2.04726e-05	-1.3376e-10	-1.27116	3.03622e-05	-1.3376e-10	-1.27146
88943702	chr16:88943702:A:G	3.06996e-07	-1.3376e-10	-0.746892	3.83904e-05	-1.3376e-10	-0.642439	5.47718e-05	-1.3376e-10	-0.681486
88943883	chr16:88943883:C:T	3.40514e-08	-1.44955	-1.49631	4.84998e-06	-1.21944	-1.49183	5.63627e-06	-1.46357	-1.49187
88943921	chr16:88943921:C:G	1.49571e-07	-1.3376e-10	-1.46596	1.65164e-05	-1.3376e-10	-1.48589	2.45946e-05	-1.3376e-10	-1.48213
88944044	chr16:88944044:A:G	4.25943e-08	-1.64442	-1.07759	5.02377e-06	-1.64548	-1.03058	7.379e-06	-1.62739	-1.05863
88944066	chr16:88944066:G:A	5.20084e-08	-1.27717	-1.24515	6.09638e-06	-1.3028	-1.17975	9.18606e-06	-1.26349	-1.20348
88944112	chr16:88944112:C:T	3.18933e-08	-1.55043	-1.4609	3.81593e-06	-1.47074	-1.48032	5.36633e-06	-1.52975	-1.47476
88944129	chr16:88944129:A:G	1.5053e-06	-1.3376e-10	0.843023	0.000134289	-1.3376e-10	0.609746	0.000216862	-1.3376e-10	0.694602
88944505	chr16:88944505:C:T	2.15299e-07	-1.3376e-10	-1.1017	2.53241e-05	-1.3376e-10	-1.05849	3.76972e-05	-1.3376e-10	-1.05508
88944641	chr16:88944641:A:G	2.74198e-07	-1.3376e-10	-0.859876	3.18752e-05	-1.3376e-10	-0.828416	4.98694e-05	-1.3376e-10	-0.775253
88944696	chr16:88944696:C:T	2.47401e-06	-1.3376e-10	1.33987	0.000331653	-1.3376e-10	1.51384	0.000486433	-1.3376e-10	1.50244
88945675	chr16:88945675:C:G	1.50308e-07	-1.3376e-10	-1.46104	1.79937e-05	-1.3376e-10	-1.40022	2.63927e-05	-1.3376e-10	-1.41157
88946030	chr16:88946030:G:A	1.99025e-07	-1.3376e-10	-1.1803	2.30326e-05	-1.3376e-10	-1.15334	3.44023e-05	-1.3376e-10	-1.14654
88946077	chr16:88946077:G:A	9.9783e-08	-0.411319	-1.45941	1.80239e-05	-0.0296554	-1.36889	2.02766e-05	-0.267278	-1.40792
88946137	chr16:88946137:G:A	2.13946e-07	-1.3376e-10	-1.108	2.46323e-05	-1.3376e-10	-1.08619	3.53268e-05	-1.3376e-10	-1.12002
88946801	chr16:88946801:T:A	1.49595e-07	-1.3376e-10	-1.46579	1.7083e-05	-1.3376e-10	-1.45216	2.53659e-05	-1.3376e-10	-1.45125
88947213	chr16:88947213:G:A	1.57516e-07	-1.3376e-10	-1.4142	1.94285e-05	-1.3376e-10	-1.3235	2.8855e-05	-1.3376e-10	-1.32238
88947358	chr16:88947358:C:T	2.04213e-07	-1.3376e-10	-1.15456	2.36414e-05	-1.3376e-10	-1.12725	3.57543e-05	-1.3376e-10	-1.10799
88947440	chr16:88947440:A:G	4.47026e-08	-1.28066	-1.39303	6.78314e-06	-1.08092	-1.29489	8.17827e-06	-1.24384	-1.33934
88947743	chr16:88947743:A:T	1.60368e-07	-1.3376e-10	-1.39626	1.75366e-05	-1.3376e-10	-1.42595	2.61741e-05	-1.3376e-10	-1.41989
88947870	chr16:88947870:C:T	2.30324e-07	-1.3376e-10	-1.03424	2.67887e-05	-1.3376e-10	-1.00227	4.06411e-05	-1.3376e-10	-0.979881
88948096	chr16:88948096:A:C	1.45098e-07	-1.3376e-10	-1.49632	1.63454e-05	-1.3376e-10	-1.4963	2.42484e-05	-1.3376e-10	-1.49631
88948381	chr16:88948381:G:A	1.80933e-07	-1.3376e-10	-1.2756	2.19295e-05	-1.3376e-10	-1.20241	3.14401e-05	-1.3376e-10	-1.23658
88948463	chr16:88948463:G:A	6.57246e-08	-0.832613	-1.45564	9.5913e-06	-0.560744	-1.46865	1.2298e-05	-0.705915	-1.46931
88948506	chr16:88948506:A:T	1.49006e-07	-1.46974	-4.74448e-10	1.64052e-05	-1.49265	-4.74448e-10	2.10134e-05	-1.6395	-4.74448e-10
88948977	chr16:88948977:C:G	1.85162e-07	-1.3376e-10	-1.2525	2.28493e-05	-1.3376e-10	-1.16132	3.35833e-05	-1.3376e-10	-1.17063
88949021	chr16:88949021:G:A	2.10839e-07	-1.3376e-10	-1.12264	2.44681e-05	-1.3376e-10	-1.09288	3.70646e-05	-1.3376e-10	-1.072
88949445	chr16:88949445:G:C	1.8061e-07	-1.3376e-10	-1.27739	2.18911e-05	-1.3376e-10	-1.20416	3.1404e-05	-1.3376e-10	-1.23772
88949475	chr16:88949475:C:G	1.54759e-07	-1.3376e-10	-1.43186	1.76105e-05	-1.3376e-10	-1.42175	2.64264e-05	-1.3376e-10	-1.4103
88949648	chr16:88949648:A:G	1.78033e-07	-1.3376e-10	-1.29176	2.02041e-05	-1.3376e-10	-1.28436	3.05844e-05	-1.3376e-10	-1.26417
88949966	chr16:88949966:G:A	7.15376e-08	-0.737081	-1.46642	1.19329e-05	-0.418981	-1.39196	1.44604e-05	-0.589583	-1.42366
88950086	chr16:88950086:A:C	7.7794e-08	-0.623711	-1.49595	1.23884e-05	-0.292574	-1.48091	1.5348e-05	-0.467943	-1.48574
88950213	chr16:88950213:C:T	1.80031e-07	-1.2806	-4.74448e-10	2.96778e-05	-0.899846	-4.74448e-10	3.11914e-05	-1.24452	-4.74448e-10
88951322	chr16:88951322:T:G	1.47158e-07	-1.3376e-10	-1.48222	1.64658e-05	-1.3376e-10	-1.48896	2.4403e-05	-1.3376e-10	-1.48995
88951327	chr16:88951327:T:C	4.61177e-07	-1.3376e-10	-0.339947	5.35418e-05	-1.3376e-10	-0.309782	7.82242e-05	-1.3376e-10	-0.325081
88951718	chr16:88951718:C:T	5.25918e-08	-1.01782	-1.49335	7.35983e-06	-0.807881	-1.48633	9.6634e-06	-0.922326	-1.49399
88951951	chr16:88951951:C:T	1.45081e-07	-1.3376e-10	-1.49644	1.63402e-05	-1.3376e-10	-1.49662	2.4245e-05	-1.3376e-10	-1.49645
88951987	chr16:88951987:G:A	2.59982e-07	-1.3376e-10	-0.913115	2.98049e-05	-1.3376e-10	-0.895574	4.37418e-05	-1.3376e-10	-0.906357
88952166	chr16:88952166:T:A	1.45195e-07	-1.3376e-10	-1.49565	1.63397e-05	-1.3376e-10	-1.49665	2.42438e-05	-1.3376e-10	-1.4965
88952411	chr16:88952411:G:A	1.49951e-07	-1.3376e-10	-1.46342	1.65178e-05	-1.3376e-10	-1.48581	2.47163e-05	-1.3376e-10	-1.4772
88952545	chr16:88952545:C:T	4.10791e-07	-0.455643	-4.74448e-10	3.6439e-05	-0.694607	-4.74448e-10	6.31486e-05	-0.53917	-4.74448e-10
88952588	chr16:88952588:G:A	3.45468e-07	-0.628827	-4.74448e-10	3.13167e-05	-0.846095	-4.74448e-10	5.33182e-05	-0.708383	-4.74448e-10
88952758	chr16:88952758:A:G	3.0737e-08	-1.6513	-1.39696	3.62582e-06	-1.65526	-1.3469	5.41305e-06	-1.65507	-1.34078
88952763	chr16:88952763:C:G	1.45182e-07	-1.3376e-10	-1.49574	1.63957e-05	-1.3376e-10	-1.49323	2.42852e-05	-1.3376e-10	-1.49479
88952774	chr16:88952774:C:T	2.57595e-06	-1.3376e-10	1.38024	0.000238484	-1.3376e-10	1.18406	0.000386026	-1.3376e-10	1.27124
88953301	chr16:88953301:G:T	4.59869e-07	-0.342785	-4.74448e-10	4.01046e-05	-0.598754	-4.74448e-10	7.02415e-05	-0.432722	-4.74448e-10
88953445	chr16:88953445:A:G	6.14177e-08	-0.863319	-1.49271	9.25877e-06	-0.606833	-1.45784	1.26909e-05	-0.66803	-1.47575
88953714	chr16:88953714:G:A	1.50037e-07	-1.3376e-10	-1.46285	1.73725e-05	-1.3376e-10	-1.43536	2.54178e-05	-1.3376e-10	-1.44921
88954243	chr16:88954243:C:T	3.5656e-08	-1.40678	-1.49303	4.91721e-06	-1.20415	-1.49335	5.90216e-06	-1.41529	-1.49405
88954244	chr16:88954244:G:A	3.44635e-08	-1.43717	-1.49666	4.0508e-06	-1.40091	-1.49042	6.24122e-06	-1.3608	-1.49268
88956173	chr16:88956173:C:T	6.91055e-08	-0.742506	-1.49559	1.04172e-05	-0.466259	-1.48052	1.42199e-05	-0.538085	-1.49193
88956239	chr16:88956239:C:T	1.89787e-07	-1.3376e-10	-1.22782	2.16245e-05	-1.3376e-10	-1.21642	3.19323e-05	-1.3376e-10	-1.22104
88956299	chr16:88956299:C:T	1.5676e-07	-1.3376e-10	-1.41901	1.70691e-05	-1.3376e-10	-1.45297	2.55099e-05	-1.3376e-10	-1.44559
88956357	chr16:88956357:C:T	4.40258e-07	-1.3376e-10	-0.386368	4.90872e-05	-1.3376e-10	-0.396648	7.17228e-05	-1.3376e-10	-0.411852
88956368	chr16:88956368:G:A	1.30974e-07	-1.59873	-4.74448e-10	1.4123e-05	-1.64244	-4.74448e-10	2.16243e-05	-1.61084	-4.74448e-10
88956740	chr16:88956740:C:T	3.59377e-07	0.673557	-1.26291	7.49889e-05	1.22211	-1.19501	9.0346e-05	1.03885	-1.21986
88956766	chr16:88956766:G:T	1.29191e-06	0.690149	-4.74448e-10	8.88009e-05	0.19615	-4.74448e-10	0.000211723	0.67062	-4.74448e-10
88956979	chr16:88956979:TGCGGCAGCCTGAAGTCGGCTGAACCACAGAATGAGTGGCTCACC:T	1.04169e-07	-1.28774	-0.539979	1.27076e-05	-1.15842	-0.589623	1.61267e-05	-1.25625	-0.647931
88957029	chr16:88957029:A:G	1.46561e-07	-1.3376e-10	-1.48629	1.6785e-05	-1.3376e-10	-1.46976	2.46404e-05	-1.3376e-10	-1.48027
88957093	chr16:88957093:C:T	1.9483e-07	-1.3376e-10	-1.2016	2.22846e-05	-1.3376e-10	-1.18635	3.2994e-05	-1.3376e-10	-1.18834
88957164	chr16:88957164:G:T	8.0475e-08	-0.607741	-1.47804	9.92523e-06	-0.498502	-1.49666	1.57672e-05	-0.432355	-1.49437
88957198	chr16:88957198:G:A	1.45052e-07	-1.3376e-10	-1.49664	1.63981e-05	-1.3376e-10	-1.49308	2.42682e-05	-1.3376e-10	-1.4955
88957866	chr16:88957866:C:T	1.63592e-07	-1.3376e-10	-1.37635	1.91603e-05	-1.3376e-10	-1.3374	2.80724e-05	-1.3376e-10	-1.34987
88957910	chr16:88957910:T:TTA	3.97808e-07	-1.3376e-10	-0.487758	4.54056e-05	-1.3376e-10	-0.474611	6.70073e-05	-1.3376e-10	-0.479859
88957969	chr16:88957969:G:C	1.46663e-07	-1.3376e-10	-1.48559	1.63549e-05	-1.3376e-10	-1.49572	2.42408e-05	-1.3376e-10	-1.49662
88958042	chr16:88958042:G:A	3.40718e-08	-1.62266	-1.3226	4.68357e-06	-1.53716	-1.20903	6.02304e-06	-1.6362	-1.25287
88958103	chr16:88958103:C:T	2.77207e-07	-1.3376e-10	-0.848964	3.12535e-05	-1.3376e-10	-0.848114	4.5883e-05	-1.3376e-10	-0.858567
88958155	chr16:88958155:C:T	9.23733e-07	-1.3376e-10	0.354695	8.79656e-05	-1.3376e-10	0.1867	0.000139746	-1.3376e-10	0.255169
88958206	chr16:88958206:C:T	1.30627e-07	-1.60138	-4.74448e-10	1.76605e-05	-1.41891	-4.74448e-10	2.23359e-05	-1.57847	-4.74448e-10
88958207	chr16:88958207:G:A	3.86455e-07	-0.516711	-4.74448e-10	3.44577e-05	-0.750513	-4.74448e-10	5.93389e-05	-0.601396	-4.74448e-10
88958429	chr16:88958429:T:C	6.58839e-08	-1.48475	-0.801082	9.45177e-06	-1.45148	-0.592563	1.42407e-05	-1.41536	-0.613198
88958432	chr16:88958432:C:G	2.34665e-07	-1.3376e-10	-1.01557	2.71357e-05	-1.3376e-10	-0.989396	4.00832e-05	-1.3376e-10	-0.993704
88958470	chr16:88958470:C:T	5.9702e-07	-1.3376e-10	-0.0817773	7.02553e-05	-1.3376e-10	-0.0381105	0.000105675	-1.3376e-10	-0.0242948
88958481	chr16:88958481:C:T	3.16346e-07	-1.3376e-10	-0.71689	3.30146e-05	-1.3376e-10	-0.793295	4.92765e-05	-1.3376e-10	-0.787214
88958491	chr16:88958491:C:T	1.47285e-07	-1.3376e-10	-1.48136	1.64781e-05	-1.3376e-10	-1.48821	2.44401e-05	-1.3376e-10	-1.48844
88958874	chr16:88958874:G:A	1.51923e-07	-1.45035	-4.74448e-10	1.72106e-05	-1.44472	-4.74448e-10	2.60983e-05	-1.42279	-4.74448e-10
88959058	chr16:88959058:A:T	1.99691e-07	-1.3376e-10	-1.17696	2.4522e-05	-1.3376e-10	-1.09068	3.55405e-05	-1.3376e-10	-1.11399
88959271	chr16:88959271:C:T	5.40895e-07	-1.3376e-10	-0.180502	5.9807e-05	-1.3376e-10	-0.199123	9.32665e-05	-1.3376e-10	-0.1492
88959772	chr16:88959772:T:C	1.00906e-06	-1.3376e-10	0.443043	0.000140366	-1.3376e-10	0.654007	0.000205653	-1.3376e-10	0.641528
88959774	chr16:88959774:C:G	1.75901e-07	-1.3376e-10	-1.30381	2.00292e-05	-1.3376e-10	-1.29305	2.98785e-05	-1.3376e-10	-1.28752
88960091	chr16:88960091:T:A	2.92787e-07	-1.3376e-10	-0.794284	3.29765e-05	-1.3376e-10	-0.794452	5.15561e-05	-1.3376e-10	-0.741991
88960273	chr16:88960273:G:A	4.9248e-08	-1.3235	-1.25336	7.02345e-06	-1.19065	-1.15034	9.58294e-06	-1.22395	-1.20072
88960751	chr16:88960751:G:GT	2.50933e-07	-1.3376e-10	-0.948542	2.79621e-05	-1.3376e-10	-0.959395	4.04965e-05	-1.3376e-10	-0.983446
88960762	chr16:88960762:T:G	1.69797e-07	-1.3376e-10	-1.33912	1.8124e-05	-1.3376e-10	-1.39301	2.65199e-05	-1.3376e-10	-1.40677
88960859	chr16:88960859:C:G	2.80769e-07	-1.3376e-10	-0.836195	3.02024e-05	-1.3376e-10	-0.882325	4.31253e-05	-1.3376e-10	-0.92055
88960920	chr16:88960920:G:A	7.70941e-08	-0.992587	-1.13611	1.04526e-05	-0.806353	-1.13704	1.58008e-05	-0.797387	-1.12721
88961246	chr16:88961246:C:T	9.2987e-08	-0.552471	-1.3888	1.41349e-05	-0.246396	-1.3952	2.09983e-05	-0.241729	-1.39849
88961925	chr16:88961925:C:G	3.22539e-07	-1.3376e-10	-0.697505	3.51006e-05	-1.3376e-10	-0.732028	5.11317e-05	-1.3376e-10	-0.750256
88962527	chr16:88962527:C:T	6.47729e-07	-1.3376e-10	-0.000255478	7.14513e-05	-1.3376e-10	-0.0212293	0.000111822	-1.3376e-10	0.0322516
88962570	chr16:88962570:C:T	3.0775e-08	-1.55579	-1.49123	3.7271e-06	-1.48359	-1.49102	5.2392e-06	-1.53571	-1.49278
88962670	chr16:88962670:G:A	6.66614e-08	-1.15597	-1.11814	1.00317e-05	-0.995293	-0.989205	1.3393e-05	-1.038	-1.05193
88962753	chr16:88962753:G:A	1.53383e-07	-1.3376e-10	-1.44079	1.72983e-05	-1.3376e-10	-1.43964	2.54224e-05	-1.3376e-10	-1.44903
88962808	chr16:88962808:C:T	4.63229e-08	-1.61749	-1.0206	4.84675e-06	-1.60426	-1.10768	7.40315e-06	-1.59677	-1.08599
88962965	chr16:88962965:C:T	3.2617e-07	-1.3376e-10	-0.68631	3.64887e-05	-1.3376e-10	-0.693244	5.6322e-05	-1.3376e-10	-0.653576
88963028	chr16:88963028:C:T	1.79917e-07	-1.3376e-10	-1.28123	1.99106e-05	-1.3376e-10	-1.29899	2.90907e-05	-1.3376e-10	-1.31424
88963320	chr16:88963320:C:T	2.19017e-07	-1.3376e-10	-1.08458	2.48681e-05	-1.3376e-10	-1.07666	3.79673e-05	-1.3376e-10	-1.04793
88963494	chr16:88963494:C:T	1.31935e-07	-1.59142	-4.74448e-10	1.47089e-05	-1.6018	-4.74448e-10	2.22071e-05	-1.58425	-4.74448e-10
88963623	chr16:88963623:C:A	1.45114e-07	-1.3376e-10	-1.49621	1.63503e-05	-1.3376e-10	-1.496	2.42403e-05	-1.3376e-10	-1.49664
88963710	chr16:88963710:T:C	4.61556e-08	-1.62298	-1.01873	4.82043e-06	-1.61007	-1.10731	7.33563e-06	-1.60608	-1.08584
88963844	chr16:88963844:T:A	7.16657e-08	-1.18497	-1.01675	6.99903e-06	-1.22277	-1.12171	1.18333e-05	-1.14462	-1.06913
88963886	chr16:88963886:G:A	3.5444e-07	-0.603188	-4.74448e-10	3.66916e-05	-0.687699	-4.74448e-10	5.40425e-05	-0.69489	-4.74448e-10
88964201	chr16:88964201:T:C	8.31727e-08	-1.05188	-1.00092	1.15384e-05	-0.893332	-0.951236	1.6917e-05	-0.910421	-0.945923
88964208	chr16:88964208:A:G	2.1908e-07	-1.3376e-10	-1.08429	2.40172e-05	-1.3376e-10	-1.11148	3.74485e-05	-1.3376e-10	-1.06169
88964329	chr16:88964329:T:TA	3.61207e-08	-1.61816	-1.26871	3.57519e-06	-1.6167	-1.39953	5.58898e-06	-1.58477	-1.37909
88964521	chr16:88964521:G:A	4.1666e-08	-1.61641	-1.12763	4.40563e-06	-1.60258	-1.20479	6.69451e-06	-1.59868	-1.18469
88964702	chr16:88964702:C:A	1.48313e-06	0.828181	-4.74448e-10	0.000536289	1.99443	-4.74448e-10	0.000501468	1.53288	-4.74448e-10
88965009	chr16:88965009:C:G	1.25685e-07	-1.63995	-4.74448e-10	1.40018e-05	-1.65106	-4.74448e-10	2.07307e-05	-1.65305	-4.74448e-10
88965535	chr16:88965535:A:G	6.35102e-07	-1.3376e-10	-0.0199417	8.88479e-05	-1.3376e-10	0.19668	0.000129792	-1.3376e-10	0.181269
88965582	chr16:88965582:C:T	3.10707e-08	-1.54095	-1.49651	3.70404e-06	-1.51532	-1.4655	5.72969e-06	-1.46754	-1.47146
88965980	chr16:88965980:A:C	3.9551e-08	-1.32943	-1.4667	4.51199e-06	-1.30656	-1.47695	6.86073e-06	-1.27993	-1.47891
88966093	chr16:88966093:G:C	2.13679e-07	-0.304125	-0.805127	3.57795e-05	-0.149849	-0.56302	5.82045e-05	-0.0324023	-0.588295
88966223	chr16:88966223:T:C	4.46463e-08	-1.44921	-1.22575	4.74353e-06	-1.55312	-1.18034	7.60795e-06	-1.45571	-1.19976
88966631	chr16:88966631:C:G	2.37167e-07	-1.3376e-10	-1.00496	2.51906e-05	-1.3376e-10	-1.06377	3.61263e-05	-1.3376e-10	-1.09764
88966918	chr16:88966918:G:A	4.8271e-07	-1.3376e-10	-0.294313	6.50746e-05	-1.3376e-10	-0.114712	9.53817e-05	-1.3376e-10	-0.126774
88967462	chr16:88967462:C:T	1.8797e-07	-1.3376e-10	-1.23744	2.37923e-05	-1.3376e-10	-1.12088	3.45633e-05	-1.3376e-10	-1.14187
88967588	chr16:88967588:C:T	3.57767e-07	-1.3376e-10	-0.593847	3.76801e-05	-1.3376e-10	-0.661114	5.6999e-05	-1.3376e-10	-0.641626
88967660	chr16:88967660:G:A	1.17943e-07	-0.214131	-1.48939	1.24014e-05	-0.275774	-1.49666	2.13373e-05	-0.127546	-1.49666
88967770	chr16:88967770:C:T	4.90712e-07	-1.3376e-10	-0.27787	6.5645e-05	-1.3376e-10	-0.105984	9.60651e-05	-1.3376e-10	-0.119635
88967854	chr16:88967854:C:T	2.08465e-07	-1.3376e-10	-1.13396	2.33765e-05	-1.3376e-10	-1.13852	3.57072e-05	-1.3376e-10	-1.10931
88967986	chr16:88967986:T:C	4.78997e-07	-1.3376e-10	-0.302033	4.45159e-05	-1.3376e-10	-0.4944	6.33835e-05	-1.3376e-10	-0.535457
88968123	chr16:88968123:A:T	1.75643e-07	-1.3376e-10	-1.30527	2.32776e-05	-1.3376e-10	-1.14275	3.29389e-05	-1.3376e-10	-1.19001
88968267	chr16:88968267:G:C	1.2402e-07	-1.65329	-4.74448e-10	1.40354e-05	-1.64866	-4.74448e-10	2.1124e-05	-1.63425	-4.74448e-10
88968359	chr16:88968359:C:G	1.55456e-07	-1.3376e-10	-1.42736	1.77165e-05	-1.3376e-10	-1.41575	2.64839e-05	-1.3376e-10	-1.40812
88968593	chr16:88968593:T:A	2.86481e-07	-1.3376e-10	-0.816054	3.31562e-05	-1.3376e-10	-0.789015	4.81506e-05	-1.3376e-10	-0.810327
88968627	chr16:88968627:C:T	3.93077e-07	-1.3376e-10	-0.499721	5.02109e-05	-1.3376e-10	-0.374013	7.3326e-05	-1.3376e-10	-0.389746
88968841	chr16:88968841:T:C	4.7546e-08	-1.60123	-1.0108	6.39982e-06	-1.60138	-0.832593	8.38514e-06	-1.64967	-0.908525
88968897	chr16:88968897:C:A	3.90322e-07	-1.3376e-10	-0.506757	3.66625e-05	-1.3376e-10	-0.688491	5.25505e-05	-1.3376e-10	-0.722886
88968903	chr16:88968903:G:GACCATA	8.94356e-08	-0.612872	-1.36734	1.08344e-05	-0.617012	-1.2905	1.38184e-05	-0.745318	-1.31334
88968937	chr16:88968937:G:A	4.22773e-08	-1.42346	-1.30602	4.05128e-06	-1.44134	-1.44987	6.49748e-06	-1.37984	-1.43341
88968940	chr16:88968940:G:A	2.90146e-07	-1.3376e-10	-0.803344	3.33724e-05	-1.3376e-10	-0.782518	4.85271e-05	-1.3376e-10	-0.802538
88968958	chr16:88968958:G:A	3.78778e-07	-1.3376e-10	-0.536778	3.96313e-05	-1.3376e-10	-0.610626	5.98764e-05	-1.3376e-10	-0.592379
88969376	chr16:88969376:C:T	1.71453e-07	-1.3376e-10	-1.32942	1.92584e-05	-1.3376e-10	-1.3323	2.88873e-05	-1.3376e-10	-1.32126
88969434	chr16:88969434:G:C	1.48521e-07	-1.3376e-10	-1.473	1.67568e-05	-1.3376e-10	-1.47144	2.49687e-05	-1.3376e-10	-1.46704
88969501	chr16:88969501:C:T	3.75808e-07	-1.3376e-10	-0.54465	3.96819e-05	-1.3376e-10	-0.609351	5.99207e-05	-1.3376e-10	-0.59164
88969664	chr16:88969664:C:T	3.70835e-07	-1.3376e-10	-0.557971	4.18633e-05	-1.3376e-10	-0.555837	6.0763e-05	-1.3376e-10	-0.577679
88969682	chr16:88969682:G:A	3.4181e-08	-1.46348	-1.47858	3.79796e-06	-1.46067	-1.49511	5.86352e-06	-1.41954	-1.49637
88969806	chr16:88969806:G:A	1.46286e-07	-0.0382533	-1.44991	1.53874e-05	-0.0755727	-1.48112	2.62173e-05	0.0548407	-1.47308
88969850	chr16:88969850:G:A	2.23042e-07	-0.121209	-0.945158	2.1295e-05	-0.159038	-1.07274	3.70576e-05	-0.0275752	-1.04461
88969981	chr16:88969981:C:G	1.82437e-07	-1.3376e-10	-1.26732	2.1352e-05	-1.3376e-10	-1.2291	3.13886e-05	-1.3376e-10	-1.23822
88969985	chr16:88969985:C:CT	3.72433e-08	-1.361	-1.49525	4.39353e-06	-1.32887	-1.48124	6.59674e-06	-1.31366	-1.48442
88970305	chr16:88970305:G:A	3.8638e-08	-1.38542	-1.43407	4.58522e-06	-1.39668	-1.37073	6.10419e-06	-1.48267	-1.39301
88970320	chr16:88970320:C:T	1.69879e-07	-1.3376e-10	-1.33864	1.95971e-05	-1.3376e-10	-1.31486	2.89132e-05	-1.3376e-10	-1.32036
88970335	chr16:88970335:G:A	2.93383e-08	-1.59821	-1.49662	3.44314e-06	-1.60419	-1.44967	4.78077e-06	-1.64232	-1.47774
88970405	chr16:88970405:G:A	1.30079e-07	-1.60559	-4.74448e-10	1.45297e-05	-1.61405	-4.74448e-10	2.11174e-05	-1.63457	-4.74448e-10
88970543	chr16:88970543:C:T	1.52879e-07	-1.3376e-10	-1.44408	1.75176e-05	-1.3376e-10	-1.42704	2.61619e-05	-1.3376e-10	-1.42036
88970589	chr16:88970589:G:A	5.98911e-08	-0.884614	-1.49659	6.95125e-06	-0.888288	-1.46304	1.09534e-05	-0.821039	-1.46997
88970722	chr16:88970722:C:T	5.31786e-08	-1.00383	-1.49625	5.9926e-06	-1.01634	-1.48338	1.22747e-05	-0.693196	-1.48393
88970756	chr16:88970756:G:C	1.78504e-07	-1.3376e-10	-1.28912	2.04666e-05	-1.3376e-10	-1.27145	2.97798e-05	-1.3376e-10	-1.29083
88970978	chr16:88970978:C:T	1.72291e-07	-1.3376e-10	-1.32455	1.81665e-05	-1.3376e-10	-1.39067	2.72825e-05	-1.3376e-10	-1.37842
88971628	chr16:88971628:C:T	2.02271e-07	-1.3376e-10	-1.16412	2.03702e-05	-1.3376e-10	-1.27617	3.10359e-05	-1.3376e-10	-1.24952
88971629	chr16:88971629:G:A	1.49403e-07	-1.46708	-4.74448e-10	1.74425e-05	-1.43134	-4.74448e-10	2.35224e-05	-1.52671	-4.74448e-10
88971857	chr16:88971857:G:A	2.42138e-07	-1.3376e-10	-0.984218	2.43545e-05	-1.3376e-10	-1.09753	3.658e-05	-1.3376e-10	-1.08516
88971934	chr16:88971934:T:A	4.34012e-07	-1.3376e-10	-0.400657	5.05817e-05	-1.3376e-10	-0.366656	7.40077e-05	-1.3376e-10	-0.380491
88971947	chr16:88971947:G:A	4.96989e-08	-1.10327	-1.46447	5.78245e-06	-1.03922	-1.4962	8.08735e-06	-1.10189	-1.49247
88972321	chr16:88972321:C:T	2.65609e-07	-1.3376e-10	-0.891701	3.06258e-05	-1.3376e-10	-0.868404	4.50454e-05	-1.3376e-10	-0.87699
88972392	chr16:88972392:G:C	1.50671e-07	-1.3376e-10	-1.45863	1.65846e-05	-1.3376e-10	-1.48177	2.47692e-05	-1.3376e-10	-1.47506
88972472	chr16:88972472:G:T	1.15822e-07	-0.292367	-1.42931	1.27078e-05	-0.271171	-1.47686	1.75956e-05	-0.350497	-1.46652
88972532	chr16:88972532:T:C	1.31744e-07	-1.59286	-4.74448e-10	1.44977e-05	-1.61626	-4.74448e-10	2.18658e-05	-1.59974	-4.74448e-10
88972766	chr16:88972766:C:T	1.29464e-07	-1.61032	-4.74448e-10	1.47831e-05	-1.59676	-4.74448e-10	2.15972e-05	-1.6121	-4.74448e-10
88973009	chr16:88973009:C:T	1.5542e-07	-1.3376e-10	-1.4276	1.79376e-05	-1.3376e-10	-1.40335	2.6366e-05	-1.3376e-10	-1.41259
88973013	chr16:88973013:C:T	1.39764e-07	-1.53377	-4.74448e-10	1.59044e-05	-1.52365	-4.74448e-10	2.27451e-05	-1.56031	-4.74448e-10
88973312	chr16:88973312:C:T	1.08293e-07	-0.418289	-1.3706	1.13228e-05	-0.418342	-1.44509	1.62646e-05	-0.46651	-1.42916
88973448	chr16:88973448:A:G	3.20849e-08	-1.54783	-1.45751	3.76279e-06	-1.52371	-1.44138	5.00838e-06	-1.62089	-1.45265
88973733	chr16:88973733:C:T	1.57612e-07	-1.3376e-10	-1.41359	1.82467e-05	-1.3376e-10	-1.38626	2.67979e-05	-1.3376e-10	-1.39634
88973789	chr16:88973789:C:T	1.49321e-07	-1.3376e-10	-1.46763	1.6776e-05	-1.3376e-10	-1.4703	2.49352e-05	-1.3376e-10	-1.46838
88973914	chr16:88973914:C:T	1.4642e-07	-1.3376e-10	-1.48725	1.63621e-05	-1.3376e-10	-1.49528	2.42951e-05	-1.3376e-10	-1.49439
88974703	chr16:88974703:C:T	1.34928e-07	-1.22258	-0.346405	1.65306e-05	-1.29063	-0.194405	2.4847e-05	-1.22662	-0.245308
88974757	chr16:88974757:G:A	5.78953e-08	-1.59292	-0.822171	7.97851e-06	-1.60912	-0.604378	1.03814e-05	-1.64192	-0.702722
88974912	chr16:88974912:T:A	3.86239e-07	-1.3376e-10	-0.517271	4.62712e-05	-1.3376e-10	-0.455726	6.66671e-05	-1.3376e-10	-0.48495
88975144	chr16:88975144:CATGTCAGAGGTCCACCCTGACCCTCTCTGCTCCACATCTTT:C	1.73818e-07	-1.31572	-4.74448e-10	2.05521e-05	-1.26728	-4.74448e-10	3.03523e-05	-1.27179	-4.74448e-10
88975470	chr16:88975470:A:G	1.51571e-07	-1.3376e-10	-1.45267	1.74851e-05	-1.3376e-10	-1.4289	2.57056e-05	-1.3376e-10	-1.43795
88975505	chr16:88975505:C:T	3.13307e-08	-1.62613	-1.403	3.15281e-06	-1.6498	-1.49215	4.78181e-06	-1.64393	-1.47591
88975659	chr16:88975659:C:G	1.77248e-07	-1.3376e-10	-1.29618	2.21841e-05	-1.3376e-10	-1.19087	3.22411e-05	-1.3376e-10	-1.21142
88975893	chr16:88975893:G:C	3.55908e-08	-1.43113	-1.47051	4.06171e-06	-1.46935	-1.4193	5.85114e-06	-1.48541	-1.43261
88975959	chr16:88975959:C:T	2.95085e-07	-0.0783338	-0.708132	3.05867e-05	-0.141143	-0.728536	3.96146e-05	-0.238885	-0.766579
88976102	chr16:88976102:C:T	3.43264e-07	-1.3376e-10	-0.635227	3.96921e-05	-1.3376e-10	-0.609094	5.70504e-05	-1.3376e-10	-0.640726
88976453	chr16:88976453:A:G	4.09495e-08	-1.65037	-1.11101	4.96486e-06	-1.6402	-1.04766	7.25166e-06	-1.62317	-1.08026
88976863	chr16:88976863:C:T	2.36077e-07	-1.00957	-4.74448e-10	2.742e-05	-0.978972	-4.74448e-10	3.80359e-05	-1.04613	-4.74448e-10
88977046	chr16:88977046:T:C	2.01015e-07	-1.17035	-4.74448e-10	1.98511e-05	-1.30199	-4.74448e-10	2.8857e-05	-1.32231	-4.74448e-10
88977334	chr16:88977334:T:C	2.35083e-07	-1.3376e-10	-1.01379	2.81103e-05	-1.3376e-10	-0.954111	4.06815e-05	-1.3376e-10	-0.978887
88977436	chr16:88977436:C:T	1.54677e-07	-1.3376e-10	-1.43239	1.71005e-05	-1.3376e-10	-1.45114	2.5486e-05	-1.3376e-10	-1.44653
88977973	chr16:88977973:G:A	2.78446e-08	-1.65097	-1.49612	3.14954e-06	-1.64683	-1.49616	4.63319e-06	-1.6549	-1.49651
88978171	chr16:88978171:G:A	1.04475e-07	-0.968244	-0.856537	1.76403e-05	-0.834583	-0.585475	2.62755e-05	-0.736056	-0.679969
88978218	chr16:88978218:C:T	2.06046e-07	-1.14563	-4.74448e-10	1.94992e-05	-1.31987	-4.74448e-10	3.40092e-05	-1.15803	-4.74448e-10
88978370	chr16:88978370:C:T	1.8185e-07	-1.3376e-10	-1.27054	2.20512e-05	-1.3376e-10	-1.19688	3.20015e-05	-1.3376e-10	-1.21888
88978483	chr16:88978483:C:T	2.35939e-06	-1.3376e-10	1.29243	0.000269174	-1.3376e-10	1.30511	0.000376204	-1.3376e-10	1.24547
88978688	chr16:88978688:T:A	5.97776e-08	-0.953529	-1.42957	7.52386e-06	-0.912317	-1.35985	1.32579e-05	-0.722014	-1.37806
88978837	chr16:88978837:C:T	6.79264e-07	-1.3376e-10	0.0472819	9.35548e-05	-1.3376e-10	0.248302	0.000134087	-1.3376e-10	0.213831
88978887	chr16:88978887:C:T	2.26249e-07	-1.3376e-10	-1.05209	2.76192e-05	-1.3376e-10	-0.971734	4.03181e-05	-1.3376e-10	-0.98786
88978895	chr16:88978895:A:G	2.07005e-07	-1.3376e-10	-1.14098	2.50088e-05	-1.3376e-10	-1.07102	3.65845e-05	-1.3376e-10	-1.08504
88979248	chr16:88979248:A:G	2.3741e-07	-1.00394	-4.74448e-10	3.07847e-05	-0.86323	-4.74448e-10	4.3073e-05	-0.921764	-4.74448e-10
88979356	chr16:88979356:A:G	2.54274e-07	-1.3376e-10	-0.935316	3.14668e-05	-1.3376e-10	-0.841312	4.51787e-05	-1.3376e-10	-0.874036
88979399	chr16:88979399:T:G	2.49188e-07	-1.3376e-10	-0.95552	3.02314e-05	-1.3376e-10	-0.881364	4.39999e-05	-1.3376e-10	-0.900473
88981246	chr16:88981246:T:C	1.19834e-07	-1.42234	-0.26528	1.32768e-05	-1.45489	-0.249336	2.12136e-05	-1.3379	-0.292114
88981883	chr16:88981883:C:T	8.99355e-08	-0.47851	-1.49612	1.307e-05	-0.241649	-1.47828	2.11201e-05	-0.143057	-1.49138
88982139	chr16:88982139:G:A	1.45251e-07	-1.3376e-10	-1.49526	1.63795e-05	-1.3376e-10	-1.49422	2.42625e-05	-1.3376e-10	-1.49573
88982160	chr16:88982160:T:A	1.36182e-07	-1.55974	-4.74448e-10	1.56746e-05	-1.5382	-4.74448e-10	2.86454e-05	-1.32967	-4.74448e-10
88982338	chr16:88982338:G:A	3.1602e-08	-1.53424	-1.48626	4.48681e-06	-1.29273	-1.49638	5.44489e-06	-1.49809	-1.49189
88982414	chr16:88982414:C:A	1.82845e-07	-1.3376e-10	-1.26509	2.15025e-05	-1.3376e-10	-1.22208	3.13469e-05	-1.3376e-10	-1.23955
88982427	chr16:88982427:G:A	4.57392e-08	-1.51128	-1.13949	4.0894e-06	-1.53189	-1.34996	6.29463e-06	-1.53908	-1.30588
88982455	chr16:88982455:G:C	1.83935e-07	-1.3376e-10	-1.25915	2.16264e-05	-1.3376e-10	-1.21633	3.15241e-05	-1.3376e-10	-1.23391
88982506	chr16:88982506:T:C	3.88827e-08	-1.4282	-1.38498	3.84215e-06	-1.49553	-1.44868	5.86406e-06	-1.48206	-1.43376
88982827	chr16:88982827:G:A	5.42776e-08	-1.15568	-1.32394	5.2065e-06	-1.23604	-1.4043	7.74498e-06	-1.24764	-1.38997
88982832	chr16:88982832:T:C	6.88583e-08	-0.984419	-1.25726	1.10021e-05	-0.842685	-1.04948	1.63714e-05	-0.753567	-1.13556
88983565	chr16:88983565:A:G	6.18813e-08	-1.31933	-1.02918	8.19124e-06	-1.2511	-0.936084	1.26291e-05	-1.17739	-0.971264
88983749	chr16:88983749:G:A	1.19779e-07	-0.282061	-1.40602	1.42932e-05	-0.158549	-1.47191	2.72616e-05	0.072151	-1.45133
88984129	chr16:88984129:G:A	4.98712e-08	-1.14798	-1.4163	4.91323e-06	-1.2297	-1.46861	7.28092e-06	-1.2387	-1.46071
88984454	chr16:88984454:C:T	1.03341e-06	-1.3376e-10	0.46689	0.000110041	-1.3376e-10	0.410603	0.000158142	-1.3376e-10	0.378835
88984660	chr16:88984660:C:G	2.22004e-07	-1.3376e-10	-1.07103	2.79643e-05	-1.3376e-10	-0.959318	3.90176e-05	-1.3376e-10	-1.02065
88984681	chr16:88984681:T:A	1.40653e-07	-0.044497	-1.48294	1.80833e-05	0.0975364	-1.4928	3.39659e-05	0.337351	-1.49665
88984733	chr16:88984733:G:A	1.6421e-07	-1.3376e-10	-1.37258	1.91722e-05	-1.3376e-10	-1.33678	2.78502e-05	-1.3376e-10	-1.35782
88985095	chr16:88985095:C:T	1.4775e-07	0.0170307	-1.49524	2.01194e-05	0.160137	-1.4487	3.7252e-05	0.406164	-1.47312
88985800	chr16:88985800:C:T	1.78161e-07	-1.29104	-4.74448e-10	1.87529e-05	-1.3589	-4.74448e-10	2.81638e-05	-1.34662	-4.74448e-10
88985855	chr16:88985855:C:T	2.21851e-07	-1.3376e-10	-1.07172	2.59436e-05	-1.3376e-10	-1.03432	3.76412e-05	-1.3376e-10	-1.05656
88985872	chr16:88985872:C:T	1.97049e-07	-1.3376e-10	-1.19028	2.19417e-05	-1.3376e-10	-1.20186	3.29715e-05	-1.3376e-10	-1.18902
88986157	chr16:88986157:C:A	1.67512e-07	0.134805	-1.48748	2.34174e-05	0.284904	-1.42167	4.3122e-05	0.532288	-1.45291
88986197	chr16:88986197:G:A	2.21026e-07	-1.3376e-10	-1.07545	2.76548e-05	-1.3376e-10	-0.970448	3.88857e-05	-1.3376e-10	-1.02404
88986240	chr16:88986240:C:T	2.54611e-07	-1.3376e-10	-0.933989	3.1531e-05	-1.3376e-10	-0.839274	4.53237e-05	-1.3376e-10	-0.870831
88986321	chr16:88986321:C:T	2.26009e-07	-1.05315	-4.74448e-10	2.73588e-05	-0.981209	-4.74448e-10	3.94832e-05	-1.00879	-4.74448e-10
88986605	chr16:88986605:G:GC	1.06534e-06	-1.3376e-10	0.497326	0.000118566	-1.3376e-10	0.485225	0.000170983	-1.3376e-10	0.456903
88986783	chr16:88986783:A:C	2.69517e-07	-1.3376e-10	-0.877096	3.17487e-05	-1.3376e-10	-0.832395	4.58484e-05	-1.3376e-10	-0.859319
88986930	chr16:88986930:C:T	1.31573e-07	-1.28743	-0.306738	1.55959e-05	-1.16361	-0.379629	2.15224e-05	-1.21789	-0.397677
88987879	chr16:88987879:T:G	5.85451e-07	-0.385166	0.283821	6.64979e-05	-0.310063	0.216987	0.000108899	-0.193073	0.198831
88988077	chr16:88988077:T:TC	2.70764e-07	-0.872479	-4.74448e-10	3.89891e-05	-0.626964	-4.74448e-10	5.26851e-05	-0.720327	-4.74448e-10
88988262	chr16:88988262:C:G	1.6743e-07	-1.3376e-10	-1.35316	1.94625e-05	-1.3376e-10	-1.32176	2.81263e-05	-1.3376e-10	-1.34796
88989048	chr16:88989048:C:T	1.48609e-07	-1.3376e-10	-1.47241	1.735e-05	-1.3376e-10	-1.43665	2.5512e-05	-1.3376e-10	-1.44551
88989623	chr16:88989623:C:A	3.16137e-07	0.766621	-1.48417	4.10799e-05	0.91677	-1.4915	8.27405e-05	1.22763	-1.49658
88989919	chr16:88989919:G:A	1.47397e-07	-1.3376e-10	-1.4806	1.66018e-05	-1.3376e-10	-1.48073	2.4785e-05	-1.3376e-10	-1.47442
88990168	chr16:88990168:C:T	1.9745e-07	-1.3376e-10	-1.18824	2.30705e-05	-1.3376e-10	-1.15169	3.36936e-05	-1.3376e-10	-1.16735
88990213	chr16:88990213:C:T	1.94765e-07	0.275261	-1.47719	2.76969e-05	0.424378	-1.3933	5.10771e-05	0.680277	-1.4316
```
