## Supplementary material for "Characterization of shared and ancestry-specific signals driving complex traits using multi-ancestry fine-mapping": susiex_nc3.cs80.summary

```
# chr16:87990242-88990242
CS_ID	CS_LENGTH	CS_PURITY	MAX_PIP_SNP	BP	REF_ALLELE	ALT_ALLELE	REF_FRQ	BETA	SE	-LOG10P	MAX_PIP	POST-HOC_PROB_POP1	POST-HOC_PROB_POP2
1	4	0.720151	chr16:88492793:T:C	88492793	C,C	T,T	1,1	-inf,-inf	inf,inf	5.3606,3.84674	0.391923	0.990723	0.97064
2	23	0	chr16:88654270:G:A	88654270	A,A	G,G	1,1	-inf,inf	inf,inf	6.55539,0.206963	0.685595	0.858049	0.259609
3	156	0	chr16:88442136:C:T	88442136	T,T	C,C	1,1	inf,inf	inf,inf	5.95891,0.0997294	0.0997247	0.73982	0.349723
```
