## Supplementary material for "Characterization of shared and ancestry-specific signals driving complex traits using multi-ancestry fine-mapping": s1.afreq

```
#CHROM	ID	REF	ALT	ALT_FREQS	OBS_CT
16	rs11644990	C	G	0.289264	1006
16	rs16965228	A	G	0.122266	1006
16	rs8051406	C	T	0.806163	1006
16	rs4782339	C	T	0.910537	1006
16	rs144213036	T	C	0.026839	1006
16	rs8056679	C	T	0.290258	1006
16	rs56331811	T	C	0.181909	1006
16	rs4782483	G	A	0.911531	1006
16	rs117461227	A	G	0.0149105	1006
16	rs10852633	C	T	0.617296	1006
16	rs10852634	C	T	0.911531	1006
16	rs117882211	C	T	0.0198807	1006
16	rs11076748	C	T	0.910537	1006
16	rs4782481	C	A	0.61829	1006
16	rs7187273	A	C	0.988072	1006
16	rs7193497	T	C	0.988072	1006
16	rs9935191	A	G	0.916501	1006
16	rs141330108	C	T	0.0129225	1006
16	rs8052850	A	G	0.988072	1006
16	rs8058241	T	C	0.988072	1006
16	rs8062694	T	C	0.988072	1006
16	rs8062839	T	C	0.988072	1006
16	rs118010021	C	A	0.0188867	1006
16	rs8063176	T	G	0.987078	1006
16	rs8058043	A	T	0.987078	1006
16	rs7498845	T	C	0.629225	1006
16	rs9921065	A	G	0.987078	1006
16	rs9921232	A	G	0.988072	1006
16	rs12932723	G	A	0.0506958	1006
16	rs72815572	C	A	0.0606362	1006
16	rs113894462	G	A	0.0576541	1006
16	rs148152066	C	T	0.0178926	1006
16	rs60040102	T	C	0.367793	1006
16	rs115349622	C	T	0.028827	1006
16	rs113487904	G	T	0.0705765	1006
16	rs141607654	T	C	0.00397614	1006
16	rs144910336	C	T	0.0129225	1006
16	rs58333036	C	A	0.364811	1006
16	rs28579462	T	C	0.364811	1006
16	rs13339243	A	G	0.880716	1006
16	rs11076749	A	G	0.364811	1006
16	rs11076750	A	G	0.363817	1006
16	rs11076751	G	A	0.363817	1006
16	rs9939076	C	T	0.364811	1006
16	rs9931254	G	A	0.363817	1006
16	rs150638839	G	A	0.0218688	1006
16	rs13336078	G	T	0.364811	1006
16	rs13332145	A	G	0.203777	1006
16	rs13334511	T	C	0.363817	1006
16	rs112389704	C	T	0.363817	1006
16	rs9936918	G	A	0.363817	1006
16	rs72815580	T	A	0.363817	1006
16	rs35577949	A	G	0.366799	1006
16	rs369805468	C	T	0.0198807	1006
16	rs62045842	C	A	0.364811	1006
16	rs11639948	A	C	0.365805	1006
16	rs62045844	C	T	0.0397614	1006
16	rs12446899	G	T	0.364811	1006
16	rs112584165	A	G	0.0159046	1006
16	rs11076752	A	G	0.366799	1006
16	rs62045845	T	G	0.366799	1006
16	rs11076753	T	C	0.365805	1006
16	rs78208831	G	A	0.00994036	1006
16	rs113990817	G	T	0.0377734	1006
16	rs7194426	A	G	0.162028	1006
16	rs7200084	T	C	0.162028	1006
16	rs143278208	G	C	0.00994036	1006
16	rs62045847	C	T	0.345924	1006
16	rs118074639	G	A	0.0675944	1006
16	rs72815584	G	A	0.0695825	1006
16	rs148457865	C	G	0.0208748	1006
16	rs11647758	T	C	0.193837	1006
16	rs35160841	G	A	0.0149105	1006
16	rs113710453	G	A	0.0695825	1006
16	rs117762810	G	A	0.0228628	1006
16	rs73258295	T	G	0.0119284	1006
16	rs113223613	C	T	0.0437376	1006
16	rs117548180	G	A	0.0188867	1006
16	rs62045849	G	A	0.0427435	1006
16	rs72815585	C	T	0.0795229	1006
16	rs111616786	G	A	0.0477137	1006
16	rs113146030	C	T	0.0387674	1006
16	rs7204237	C	T	0.140159	1006
16	rs8058269	T	C	0.05666	1006
16	rs73260393	G	A	0.0586481	1006
16	rs117693053	G	A	0.0536779	1006
16	rs112167500	T	G	0.05666	1006
16	rs111609595	C	T	0.05666	1006
16	rs112663181	G	C	0.05666	1006
16	rs111563753	C	T	0.0447316	1006
16	rs73260400	A	G	0.0576541	1006
16	rs73262103	G	A	0.05666	1006
16	rs73262105	A	T	0.0576541	1006
16	rs74034553	T	G	0.0576541	1006
16	rs113656215	T	C	0.0685885	1006
16	rs9806827	A	C	0.05666	1006
16	rs7198060	T	C	0.218688	1006
16	rs74034555	G	A	0.055666	1006
16	rs61596186	C	T	0.0576541	1006
16	rs4782478	T	C	0.971173	1006
16	rs111390307	T	C	0.05666	1006
16	rs112273493	C	G	0.05666	1006
16	rs183269881	G	A	0.0168986	1006
16	rs35160991	A	G	0.0308151	1006
16	rs6500515	A	G	0.198807	1006
16	rs7206675	G	A	0.115308	1006
16	rs7193682	T	C	0.173956	1006
16	rs7202014	C	A	0.116302	1006
16	rs74034558	C	T	0.05666	1006
16	rs7188394	A	C	0.116302	1006
16	rs7184405	G	C	0.111332	1006
16	rs35699181	A	G	0.112326	1006
16	rs12930949	T	C	0.0874751	1006
16	rs67293718	G	A	0.0884692	1006
16	rs8046297	C	T	0.0874751	1006
16	rs8055556	G	A	0.0874751	1006
16	rs8043850	T	G	0.141153	1006
16	rs8059972	A	G	0.143141	1006
16	rs12922507	T	C	0.0874751	1006
16	rs12922678	T	C	0.249503	1006
16	rs74034562	G	A	0.0536779	1006
16	rs34736667	T	C	0.143141	1006
16	rs72815590	C	T	0.112326	1006
16	rs12933800	G	A	0.0884692	1006
16	rs12933802	G	A	0.0874751	1006
16	rs12933807	G	A	0.142147	1006
16	rs12930340	C	T	0.0874751	1006
16	rs112264279	G	A	0.0506958	1006
16	rs74034563	G	A	0.0536779	1006
16	rs7186136	T	C	0.141153	1006
16	rs74034564	C	T	0.0536779	1006
16	rs11863582	A	G	0.143141	1006
16	rs11862059	C	T	0.0934394	1006
16	rs11865782	A	C	0.15507	1006
16	rs11076754	T	C	0.150099	1006
16	rs11866889	T	A	0.0894632	1006
16	rs74719380	G	A	0.054672	1006
16	rs185233462	T	C	0.0198807	1006
16	rs11649375	A	C	0.154076	1006
16	rs12927664	C	T	0.0894632	1006
16	rs7203923	C	A	0.0805169	1006
16	rs34473463	C	T	0.0795229	1006
16	rs34819935	G	A	0.135189	1006
16	rs55907224	A	G	0.127237	1006
16	rs12927884	A	C	0.0795229	1006
16	rs55784159	C	A	0.135189	1006
16	rs12918353	T	C	0.134195	1006
16	rs12931988	A	C	0.135189	1006
16	rs12928869	G	A	0.0218688	1006
16	rs117769809	C	T	0.0536779	1006
16	rs112693041	C	T	0.0536779	1006
16	rs35041518	G	A	0.0795229	1006
16	rs7200766	C	T	0.0795229	1006
16	rs117098882	T	C	0.0536779	1006
16	rs34449463	G	T	0.135189	1006
16	rs35904179	A	G	0.138171	1006
16	rs141698217	G	A	0.0159046	1006
16	rs11866163	C	G	0.135189	1006
16	rs11859627	A	T	0.136183	1006
16	rs9939105	C	G	0.38668	1006
16	rs12925392	A	C	0.0815109	1006
16	rs117016685	G	A	0.0248509	1006
16	rs67367739	C	T	0.0904573	1006
16	rs35376512	G	C	0.0914513	1006
16	rs79190725	G	A	0.0914513	1006
16	rs72815599	G	A	0.0914513	1006
16	rs72815600	T	C	0.0934394	1006
16	rs55828930	C	T	0.0914513	1006
16	rs112005261	G	A	0.0387674	1006
16	rs9937042	A	G	0.0944334	1006
16	rs35894487	C	G	0.0934394	1006
16	rs72817404	G	A	0.00894632	1006
16	rs7199263	G	C	0.0954274	1006
16	rs7199652	G	A	0.0934394	1006
16	rs12448456	C	T	0.0218688	1006
16	rs34755047	T	C	0.0934394	1006
16	rs35715701	C	T	0.0934394	1006
16	rs67305132	A	G	0.0924453	1006
16	rs72491944	C	T	0.055666	1006
16	rs113383836	G	C	0.224652	1006
16	rs55711955	T	C	0.0944334	1006
16	rs72817412	C	T	0.0506958	1006
16	rs118014211	G	A	0.0467197	1006
16	rs55733613	G	C	0.0944334	1006
16	rs56391274	A	G	0.0944334	1006
16	rs373739047	C	T	0.00795229	1006
16	rs7206784	C	T	0.0914513	1006
16	rs62045855	G	A	0.353877	1006
16	rs34697926	G	A	0.0914513	1006
16	rs12934766	T	C	0.153082	1006
16	rs12920626	T	C	0.0924453	1006
16	rs12931179	G	A	0.0894632	1006
16	rs11862875	A	T	0.0864811	1006
16	rs11645629	A	T	0.239563	1006
16	rs11647013	T	C	0.241551	1006
16	rs9921637	G	A	0.239563	1006
16	rs9921653	G	A	0.239563	1006
16	rs9929697	C	G	0.239563	1006
16	rs9936336	T	C	0.240557	1006
16	rs6500516	C	T	0.710736	1006
16	rs6500517	C	A	0.951292	1006
16	rs6500518	T	C	0.951292	1006
16	rs3934813	G	A	0.148111	1006
16	rs3934812	G	A	0.712724	1006
16	rs4072578	A	G	0.712724	1006
16	rs9932527	C	T	0.238569	1006
16	rs7187116	C	A	0.71173	1006
16	rs9932699	C	T	0.237575	1006
16	rs6500519	T	G	0.949304	1006
16	rs6500520	G	A	0.94831	1006
16	rs6500521	C	T	0.94831	1006
16	rs7498224	T	C	0.715706	1006
16	rs9935216	C	T	0.233598	1006
16	rs7198087	G	A	0.94831	1006
16	rs7193356	C	T	0.949304	1006
16	rs7193715	C	T	0.818091	1006
16	rs7185616	T	A	0.818091	1006
16	rs6500522	C	G	0.818091	1006
16	rs6500523	C	T	0.818091	1006
16	rs6500524	C	A	0.818091	1006
16	rs6500525	A	G	0.817097	1006
16	rs8050042	T	C	0.581511	1006
16	rs8061746	G	C	0.581511	1006
16	rs111587659	G	A	0.0666004	1006
16	rs8057674	C	T	0.580517	1006
16	rs11642779	T	C	0.0984095	1006
16	rs4782337	C	A	0.573559	1006
16	rs4782336	C	A	0.56163	1006
16	rs111605729	G	A	0.0168986	1006
16	rs4782477	C	T	0.562624	1006
16	rs62047770	C	A	0.293241	1006
16	rs35470237	C	T	0.572565	1006
16	rs34409592	T	C	0.572565	1006
16	rs11860156	C	T	0.571571	1006
16	rs112821770	G	A	0.0119284	1006
16	rs112211377	G	C	0.0109344	1006
16	rs34518280	C	T	0.571571	1006
16	rs55848941	G	A	0.570577	1006
16	rs11076757	G	A	0.557654	1006
16	rs11076758	C	A	0.569583	1006
16	rs11076759	T	C	0.569583	1006
16	rs11076760	A	G	0.569583	1006
16	rs4782335	T	C	0.818091	1006
16	rs12444342	G	A	0.569583	1006
16	rs4782476	A	T	0.569583	1006
16	rs62047774	T	C	0.569583	1006
16	rs62047775	A	G	0.569583	1006
16	rs55702834	T	C	0.569583	1006
16	rs55885011	T	C	0.817097	1006
16	rs55739484	A	G	0.569583	1006
16	rs56002703	G	A	0.569583	1006
16	rs11862277	G	C	0.569583	1006
16	rs11862309	G	C	0.259443	1006
16	rs11862347	G	T	0.569583	1006
16	rs113568059	C	T	0.0119284	1006
16	rs185223098	A	G	0.0119284	1006
16	rs58263117	A	G	0.569583	1006
16	rs60563677	A	G	0.569583	1006
16	rs28729715	A	G	0.955268	1006
16	rs112569214	C	T	0.0119284	1006
16	rs113108244	T	C	0.0129225	1006
16	rs80020772	C	G	0.0129225	1006
16	rs112671582	A	G	0.0129225	1006
16	rs113821042	G	A	0.0129225	1006
16	rs111520037	A	G	0.0129225	1006
16	rs113788749	T	C	0.0129225	1006
16	rs74607703	G	A	0.0139165	1006
16	rs76555687	C	T	0.0129225	1006
16	rs111559865	G	T	0.0119284	1006
16	rs111609108	T	C	0.0129225	1006
16	rs75200152	G	A	0.0129225	1006
16	rs77914528	A	C	0.0129225	1006
16	rs79844699	G	A	0.0129225	1006
16	rs112176277	C	T	0.0129225	1006
16	rs74355822	G	A	0.0129225	1006
16	rs112512306	T	C	0.0129225	1006
16	rs77675564	C	G	0.0129225	1006
16	rs12921208	C	G	0.544732	1006
16	rs60640544	C	T	0.164016	1006
16	rs112161276	G	A	0.104374	1006
16	rs4074820	A	T	0.0129225	1006
16	rs60830392	C	A	0.543738	1006
16	rs4074821	G	A	0.0129225	1006
16	rs4782475	T	C	0.544732	1006
16	rs4782474	G	A	0.545726	1006
16	rs7499525	C	T	0.190855	1006
16	rs7499589	C	A	0.191849	1006
16	rs74034601	G	A	0.0119284	1006
16	rs9930014	A	G	0.259443	1006
16	rs9928477	C	T	0.172962	1006
16	rs118078959	T	G	0.0387674	1006
16	rs10163428	T	G	0.735586	1006
16	rs35722116	T	C	0.250497	1006
16	rs9938075	A	G	0.720676	1006
16	rs9940871	T	C	0.225646	1006
16	rs4782472	A	G	0.747515	1006
16	rs145855009	G	T	0.0377734	1006
16	rs141335833	C	T	0.0149105	1006
16	rs9928756	G	A	0.72167	1006
16	rs4782334	T	C	0.72167	1006
16	rs150118876	C	T	0.0119284	1006
16	rs4782471	A	G	0.735586	1006
16	rs4782333	C	T	0.252485	1006
16	rs4782470	A	G	0.243539	1006
16	rs10163422	C	T	0.276342	1006
16	rs4782469	G	A	0.167992	1006
16	rs72817429	A	G	0.0586481	1006
16	rs72817430	G	A	0.0576541	1006
16	rs11076761	A	G	0.724652	1006
16	rs11076762	C	T	0.725646	1006
16	rs4782468	C	T	0.724652	1006
16	rs4782467	C	T	0.723658	1006
16	rs77749279	C	T	0.0497018	1006
16	rs4782466	G	A	0.723658	1006
16	rs146626127	C	T	0.00795229	1006
16	rs4782465	T	C	0.781312	1006
16	rs62047785	C	G	0.723658	1006
16	rs72817431	G	T	0.0576541	1006
16	rs112196155	C	T	0.0576541	1006
16	rs11863384	A	C	0.781312	1006
16	rs11863385	A	C	0.781312	1006
16	rs11076763	G	C	0.781312	1006
16	rs11076764	G	A	0.782306	1006
16	rs11076765	C	T	0.782306	1006
16	rs116981345	C	T	0.0188867	1006
16	rs4782464	C	T	0.781312	1006
16	rs4782331	G	A	0.781312	1006
16	rs62047786	G	T	0.0337972	1006
16	rs4782463	C	G	0.73161	1006
16	rs4782462	G	A	0.799205	1006
16	rs36099289	C	A	0.135189	1006
16	rs7499425	G	C	0.780318	1006
16	rs59788479	T	C	0.780318	1006
16	rs12933826	T	C	0.0596421	1006
16	rs8053006	G	A	0.780318	1006
16	rs8061360	A	G	0.712724	1006
16	rs8046141	T	C	0.780318	1006
16	rs140205833	C	T	0.00894632	1006
16	rs12447799	C	G	0.722664	1006
16	rs56386090	C	T	0.780318	1006
16	rs12449019	A	G	0.780318	1006
16	rs12445614	G	A	0.813121	1006
16	rs7195892	C	T	0.780318	1006
16	rs72817434	G	A	0.0576541	1006
16	rs57558972	C	G	0.777336	1006
16	rs7188200	T	C	0.780318	1006
16	rs11547019	G	C	0.0576541	1006
16	rs7201122	G	C	0.934394	1006
16	rs7193255	T	C	0.780318	1006
16	rs6500527	G	C	0.779324	1006
16	rs6500529	C	A	0.780318	1006
16	rs8060043	C	T	0.745527	1006
16	rs61729367	C	T	0.0894632	1006
16	rs6500530	G	A	0.73161	1006
16	rs7194257	T	C	0.73161	1006
16	rs72817435	G	A	0.0497018	1006
16	rs4782461	A	G	0.780318	1006
16	rs116288786	C	T	0.0427435	1006
16	rs4782460	T	C	0.761431	1006
16	rs71387680	C	T	0.082505	1006
16	rs7194635	A	G	0.780318	1006
16	rs7200676	T	C	0.761431	1006
16	rs4782458	G	C	0.780318	1006
16	rs4782457	T	C	0.761431	1006
16	rs72817437	C	T	0.0487078	1006
16	rs4782456	C	G	0.780318	1006
16	rs72817438	G	A	0.0487078	1006
16	rs4782455	T	C	0.761431	1006
16	rs6500531	T	C	0.761431	1006
16	rs113683739	G	A	0.0357853	1006
16	rs183863465	C	T	0.00695825	1006
16	rs4782454	T	C	0.761431	1006
16	rs4782453	T	C	0.761431	1006
16	rs4782330	C	T	0.761431	1006
16	rs7184784	T	C	0.762425	1006
16	rs72817441	C	T	0.0586481	1006
16	rs7202765	G	A	0.704771	1006
16	rs7202996	G	A	0.704771	1006
16	rs8044145	A	G	0.761431	1006
16	rs8044192	A	G	0.761431	1006
16	rs8056878	C	T	0.761431	1006
16	rs8056882	C	T	0.761431	1006
16	rs8061488	G	T	0.765408	1006
16	rs8057217	C	G	0.765408	1006
16	rs12446046	C	G	0.763419	1006
16	rs12443768	G	C	0.763419	1006
16	rs11640002	G	A	0.137177	1006
16	rs12447910	T	C	0.762425	1006
16	rs12446096	C	T	0.759443	1006
16	rs118072370	C	T	0.0337972	1006
16	rs7190776	A	G	0.764414	1006
16	rs11076766	C	T	0.764414	1006
16	rs116891340	C	T	0.0328032	1006
16	rs7405366	C	A	0.762425	1006
16	rs79195040	G	C	0.0328032	1006
16	rs34809756	C	T	0.0457256	1006
16	rs144841194	C	T	0.0188867	1006
16	rs11648364	C	G	0.102386	1006
16	rs7187583	G	A	0.714712	1006
16	rs28538054	C	G	0.76839	1006
16	rs28542844	C	G	0.45328	1006
16	rs6500532	A	C	0.937376	1006
16	rs72817445	T	C	0.0487078	1006
16	rs117405495	A	G	0.027833	1006
16	rs72817447	T	C	0.0487078	1006
16	rs116996369	C	T	0.0387674	1006
16	rs72817448	G	A	0.0497018	1006
16	rs9935801	T	C	0.73161	1006
16	rs8044701	G	A	0.769384	1006
16	rs12918883	G	A	0.125249	1006
16	rs4782450	G	T	0.776342	1006
16	rs72817450	G	A	0.0487078	1006
16	rs117435455	G	A	0.0526839	1006
16	rs72817452	C	T	0.0487078	1006
16	rs143793502	C	T	0.00596421	1006
16	rs4782449	A	G	0.736581	1006
16	rs4782329	T	C	0.818091	1006
16	rs72817455	C	A	0.0487078	1006
16	rs55756754	C	T	0.0487078	1006
16	rs7204124	G	A	0.394632	1006
16	rs7186059	A	G	0.77336	1006
16	rs9940965	C	G	0.934394	1006
16	rs8182228	C	T	0.154076	1006
16	rs75591977	A	T	0.0328032	1006
16	rs3743979	G	A	0.757455	1006
16	rs3743980	G	T	0.720676	1006
16	rs3743981	G	A	0.0328032	1006
16	rs3743982	T	G	0.93837	1006
16	rs117708030	A	G	0.0467197	1006
16	rs55974015	G	T	0.129225	1006
16	rs4782447	T	C	0.810139	1006
16	rs4782446	A	G	0.810139	1006
16	rs4782328	A	G	0.810139	1006
16	rs4782445	G	A	0.729622	1006
16	rs116871557	G	C	0.0178926	1006
16	rs8052780	A	G	0.806163	1006
16	rs58188939	G	A	0.0328032	1006
16	rs8053537	G	A	0.808151	1006
16	rs8057399	A	G	0.808151	1006
16	rs9938463	A	G	0.93837	1006
16	rs9938518	A	G	0.806163	1006
16	rs4782444	A	G	0.93837	1006
16	rs4782327	G	C	0.802187	1006
16	rs117221405	A	G	0.0487078	1006
16	rs72817464	A	T	0.0487078	1006
16	rs11865614	C	T	0.757455	1006
16	rs72817465	G	A	0.0487078	1006
16	rs12443551	A	G	0.806163	1006
16	rs36075163	T	C	0.413519	1006
16	rs117088049	G	A	0.0347913	1006
16	rs35561531	C	T	0.163022	1006
16	rs4782443	G	C	0.806163	1006
16	rs143914431	A	G	0.0377734	1006
16	rs11860237	A	G	0.806163	1006
16	rs140781627	G	A	0.0238569	1006
16	rs4782441	G	A	0.750497	1006
16	rs72817472	C	T	0.0487078	1006
16	rs3743983	G	C	0.757455	1006
16	rs34573246	T	G	0.806163	1006
16	rs11645063	T	C	0.806163	1006
16	rs7500326	G	T	0.130219	1006
16	rs35118496	T	C	0.757455	1006
16	rs77073268	C	A	0.0129225	1006
16	rs8058601	C	A	0.757455	1006
16	rs72817477	T	G	0.0228628	1006
16	rs55797131	G	A	0.0487078	1006
16	rs7498787	G	A	0.131213	1006
16	rs7501421	C	T	0.131213	1006
16	rs7184755	C	T	0.722664	1006
16	rs6500533	G	A	0.936382	1006
16	rs75592427	C	G	0.0328032	1006
16	rs7189805	C	A	0.756461	1006
16	rs6500534	C	T	0.936382	1006
16	rs60626045	C	T	0.026839	1006
16	rs8059060	G	A	0.748509	1006
16	rs59501746	T	C	0.132207	1006
16	rs4782437	C	T	0.748509	1006
16	rs4782326	A	G	0.748509	1006
16	rs4782325	G	A	0.748509	1006
16	rs4782436	C	T	0.936382	1006
16	rs55727237	G	A	0.712724	1006
16	rs8050311	C	T	0.745527	1006
16	rs12931140	A	C	0.799205	1006
16	rs60524679	T	C	0.129225	1006
16	rs56260132	C	T	0.055666	1006
16	rs11076767	C	T	0.72167	1006
16	rs56291251	C	A	0.186879	1006
16	rs59346323	C	G	0.131213	1006
16	rs74036125	A	G	0.130219	1006
16	rs8056427	C	T	0.983101	1006
16	rs58210325	C	T	0.131213	1006
16	rs4782435	G	A	0.76839	1006
16	rs4782434	A	G	0.76839	1006
16	rs117658388	T	G	0.027833	1006
16	rs7186287	G	A	0.72167	1006
16	rs8049456	A	G	0.186879	1006
16	rs76924932	G	C	0.131213	1006
16	rs12102787	C	T	0.125249	1006
16	rs12103007	A	T	0.222664	1006
16	rs7197055	T	C	0.76839	1006
16	rs7197285	T	C	0.955268	1006
16	rs12102355	G	A	0.76839	1006
16	rs12446954	C	T	0.72167	1006
16	rs12444649	G	A	0.76839	1006
16	rs6416805	T	C	0.76839	1006
16	rs74036126	T	G	0.131213	1006
16	rs57137022	A	G	0.131213	1006
16	rs6500536	C	T	0.76839	1006
16	rs6500537	A	G	0.76839	1006
16	rs71395385	A	G	0.055666	1006
16	rs74484101	T	C	0.027833	1006
16	rs117939309	C	G	0.055666	1006
16	rs56339509	G	A	0.055666	1006
16	rs55710626	G	C	0.055666	1006
16	rs149432430	T	C	0.0178926	1006
16	rs55889568	G	C	0.055666	1006
16	rs144020828	C	G	0.0258449	1006
16	rs12918372	C	G	0.17992	1006
16	rs78579751	C	T	0.0208748	1006
16	rs11646135	G	A	0.159046	1006
16	rs12927059	G	A	0.0477137	1006
16	rs118065221	C	T	0.0258449	1006
16	rs12447947	G	A	0.360835	1006
16	rs111644287	C	G	0.027833	1006
16	rs11647590	G	A	0.132207	1006
16	rs71395387	G	A	0.132207	1006
16	rs11076768	G	A	0.152087	1006
16	rs34007589	C	T	0.134195	1006
16	rs4530136	A	G	0.182903	1006
16	rs117900553	C	T	0.0258449	1006
16	rs12934720	C	T	0.153082	1006
16	rs80333640	G	A	0.027833	1006
16	rs12930806	C	T	0.131213	1006
16	rs76532675	C	T	0.0168986	1006
16	rs72817491	C	A	0.0656064	1006
16	rs59578612	C	T	0.026839	1006
16	rs190435997	C	G	0.00795229	1006
16	rs12922653	C	A	0.17992	1006
16	rs75030790	C	T	0.0168986	1006
16	rs11648312	G	C	0.152087	1006
16	rs185385525	G	A	0.00695825	1006
16	rs11076770	T	C	0.152087	1006
16	rs10852635	T	C	0.152087	1006
16	rs11649694	G	C	0.152087	1006
16	rs12599126	T	C	0.244533	1006
16	rs11647054	T	G	0.245527	1006
16	rs77793532	G	A	0.026839	1006
16	rs79260508	G	A	0.026839	1006
16	rs12325583	T	C	0.246521	1006
16	rs12931350	A	G	0.154076	1006
16	rs12325574	A	G	0.246521	1006
16	rs12917851	T	A	0.136183	1006
16	rs12595941	T	C	0.247515	1006
16	rs144040443	C	G	0.027833	1006
16	rs72817496	A	G	0.0109344	1006
16	rs59511017	G	A	0.027833	1006
16	rs72817498	C	G	0.0666004	1006
16	rs73256062	C	T	0.0178926	1006
16	rs57688577	G	A	0.0188867	1006
16	rs72817499	C	T	0.0666004	1006
16	rs75042359	G	A	0.100398	1006
16	rs142820005	A	T	0.0397614	1006
16	rs72817500	G	A	0.0666004	1006
16	rs11076771	C	T	0.0308151	1006
16	rs73256070	G	A	0.0178926	1006
16	rs140859425	C	G	0.026839	1006
16	rs72817501	A	G	0.0666004	1006
16	rs4302032	A	G	0.836978	1006
16	rs72817502	A	G	0.0666004	1006
16	rs34387772	C	T	0.27833	1006
16	rs73256075	T	G	0.0964215	1006
16	rs72819303	C	T	0.0666004	1006
16	rs111373667	C	G	0.0666004	1006
16	rs12931470	G	A	0.280318	1006
16	rs72819306	C	G	0.0666004	1006
16	rs75633651	C	A	0.0178926	1006
16	rs12935839	A	T	0.280318	1006
16	rs12917772	A	G	0.389662	1006
16	rs8048651	A	G	0.280318	1006
16	rs111459991	A	G	0.0666004	1006
16	rs72819311	A	G	0.0666004	1006
16	rs72819312	T	C	0.0666004	1006
16	rs76729187	G	A	0.0228628	1006
16	rs61501852	C	T	0.0178926	1006
16	rs72819313	A	G	0.0666004	1006
16	rs28371980	T	C	0.0675944	1006
16	rs117928581	C	T	0.0188867	1006
16	rs34695247	G	A	0.304175	1006
16	rs111243767	C	T	0.0248509	1006
16	rs78406340	C	T	0.0188867	1006
16	rs74486778	A	G	0.0188867	1006
16	rs72819315	G	T	0.0387674	1006
16	rs11640513	G	C	0.293241	1006
16	rs12599577	T	A	0.398608	1006
16	rs112393984	G	A	0.0119284	1006
16	rs74659525	C	G	0.0666004	1006
16	rs117877906	G	A	0.026839	1006
16	rs117117251	T	C	0.026839	1006
16	rs72819316	C	T	0.0666004	1006
16	rs1054747	G	A	0.0666004	1006
16	rs113165822	C	A	0.0497018	1006
16	rs72819317	G	A	0.0666004	1006
16	rs76940692	G	A	0.0218688	1006
16	rs34208235	G	A	0.281312	1006
16	rs78403542	G	C	0.0218688	1006
16	rs61507207	A	C	0.026839	1006
16	rs12597637	G	A	0.0218688	1006
16	rs116985242	G	A	0.0924453	1006
16	rs57609335	G	C	0.115308	1006
16	rs61704196	C	T	0.0487078	1006
16	rs72819318	C	G	0.0666004	1006
16	rs112924269	C	T	0.263419	1006
16	rs34394329	T	C	0.411531	1006
16	rs12931681	A	G	0.399602	1006
16	rs76148780	C	A	0.0218688	1006
16	rs12598678	T	A	0.115308	1006
16	rs77873484	T	C	0.026839	1006
16	rs56866896	T	C	0.296223	1006
16	rs117197610	G	A	0.026839	1006
16	rs73256093	G	A	0.137177	1006
16	rs72819319	T	C	0.0666004	1006
16	rs75040820	C	T	0.297217	1006
16	rs151201822	A	G	0.0656064	1006
16	rs28690424	G	A	0.138171	1006
16	rs28373319	G	A	0.253479	1006
16	rs113199621	G	C	0.026839	1006
16	rs77218881	G	T	0.026839	1006
16	rs76849030	C	T	0.026839	1006
16	rs72819322	C	G	0.0666004	1006
16	rs72819323	C	T	0.0666004	1006
16	rs117523575	C	A	0.026839	1006
16	rs72819325	T	G	0.0666004	1006
16	rs75025772	G	A	0.0218688	1006
16	rs76594781	C	T	0.026839	1006
16	rs72819326	G	C	0.0666004	1006
16	rs883941	T	C	0.251491	1006
16	rs72819328	C	G	0.0666004	1006
16	rs11644528	G	A	0.251491	1006
16	rs11640375	A	G	0.251491	1006
16	rs72819330	C	T	0.0666004	1006
16	rs34037619	T	G	0.0188867	1006
16	rs147032741	C	T	0.0238569	1006
16	rs72819331	C	T	0.0666004	1006
16	rs72819332	C	G	0.0666004	1006
16	rs4352046	T	C	0.251491	1006
16	rs34450472	T	C	0.251491	1006
16	rs34022105	G	A	0.136183	1006
16	rs4310853	G	A	0.224652	1006
16	rs12598652	T	C	0.251491	1006
16	rs4277343	T	C	0.251491	1006
16	rs4474680	G	A	0.0218688	1006
16	rs72819334	T	A	0.0666004	1006
16	rs4581700	G	C	0.184891	1006
16	rs12600036	G	C	0.328032	1006
16	rs12918431	A	T	0.184891	1006
16	rs12598250	A	G	0.251491	1006
16	rs77797587	G	A	0.0218688	1006
16	rs35635608	G	A	0.184891	1006
16	rs72819337	A	G	0.0666004	1006
16	rs34303789	T	C	0.158052	1006
16	rs113591515	G	A	0.0666004	1006
16	rs77193977	T	C	0.0666004	1006
16	rs7498590	G	A	0.0675944	1006
16	rs3903052	A	G	0.0675944	1006
16	rs4076384	T	C	0.0675944	1006
16	rs72819340	G	A	0.0666004	1006
16	rs2002259	A	G	0.116302	1006
16	rs76082320	C	T	0.027833	1006
16	rs75234870	A	G	0.026839	1006
16	rs12597281	A	G	0.256461	1006
16	rs72819343	A	G	0.0944334	1006
16	rs78538583	A	G	0.026839	1006
16	rs12922670	C	A	0.135189	1006
16	rs12598446	T	G	0.0218688	1006
16	rs72819344	C	A	0.0765408	1006
16	rs117156175	C	T	0.0198807	1006
16	rs75531100	G	A	0.0258449	1006
16	rs12599804	G	A	0.0218688	1006
16	rs74912344	G	A	0.0666004	1006
16	rs12599826	G	A	0.0218688	1006
16	rs72819348	T	C	0.0675944	1006
16	rs112982292	T	C	0.0258449	1006
16	rs72819349	C	T	0.0666004	1006
16	rs12599862	G	T	0.0218688	1006
16	rs72819350	C	T	0.0497018	1006
16	rs74361671	G	A	0.0218688	1006
16	rs75813972	G	C	0.0248509	1006
16	rs12596439	G	C	0.0218688	1006
16	rs4638573	A	G	0.0924453	1006
16	rs181394351	C	T	0.0129225	1006
16	rs12927793	G	A	0.592445	1006
16	rs139759411	C	T	0.0129225	1006
16	rs117058444	G	A	0.0248509	1006
16	rs117273249	C	G	0.0497018	1006
16	rs1109821	T	G	0.147117	1006
16	rs882650	T	A	0.146123	1006
16	rs7197788	G	A	0.0248509	1006
16	rs140113856	A	C	0.0248509	1006
16	rs113693994	C	T	0.0656064	1006
16	rs729201	A	G	0.05666	1006
16	rs729202	G	A	0.05666	1006
16	rs3887583	G	T	0.05666	1006
16	rs78799390	G	A	0.105368	1006
16	rs12444102	C	T	0.0805169	1006
16	rs729200	A	C	0.05666	1006
16	rs4785696	T	G	0.114314	1006
16	rs79652312	G	A	0.0248509	1006
16	rs72819352	G	A	0.05666	1006
16	rs72819354	G	A	0.05666	1006
16	rs72819355	T	C	0.05666	1006
16	rs117217569	C	T	0.0387674	1006
16	rs77612535	G	A	0.054672	1006
16	rs72819356	G	A	0.05666	1006
16	rs8049644	T	C	0.352883	1006
16	rs77698824	G	C	0.05666	1006
16	rs4785578	A	G	0.05666	1006
16	rs4785579	A	G	0.05666	1006
16	rs72819358	T	G	0.05666	1006
16	rs79341274	A	G	0.05666	1006
16	rs4592657	A	G	0.111332	1006
16	rs77727600	G	A	0.0536779	1006
16	rs80024341	G	A	0.0536779	1006
16	rs66754614	T	G	0.281312	1006
16	rs73261990	G	A	0.0298211	1006
16	rs71395390	C	A	0.117296	1006
16	rs2287359	G	T	0.05666	1006
16	rs148798647	C	T	0.0178926	1006
16	rs2287358	C	T	0.0516899	1006
16	rs59865771	T	C	0.281312	1006
16	rs140843686	C	T	0.0516899	1006
16	rs80264718	G	A	0.185885	1006
16	rs34284163	T	A	0.200795	1006
16	rs12599774	A	G	0.240557	1006
16	rs7404994	A	C	0.429423	1006
16	rs7405436	T	C	0.426441	1006
16	rs34013220	C	T	0.185885	1006
16	rs112282484	T	C	0.187873	1006
16	rs2287357	G	A	0.125249	1006
16	rs9635539	T	C	0.428429	1006
16	rs9635533	T	A	0.237575	1006
16	rs9635540	G	A	0.0516899	1006
16	rs58079876	G	A	0.184891	1006
16	rs2287356	C	T	0.235586	1006
16	rs2287355	C	T	0.0516899	1006
16	rs2287354	A	G	0.435388	1006
16	rs73264003	C	T	0.181909	1006
16	rs74187036	G	A	0.187873	1006
16	rs78916326	A	G	0.0487078	1006
16	rs183449783	A	C	0.0516899	1006
16	rs368567018	C	T	0.0516899	1006
16	rs55971619	A	C	0.427435	1006
16	rs144270343	C	T	0.0328032	1006
16	rs112120867	C	T	0.186879	1006
16	rs55694921	G	A	0.185885	1006
16	rs66682219	A	G	0.188867	1006
16	rs12929648	A	G	0.186879	1006
16	rs117607956	A	G	0.0506958	1006
16	rs28504541	T	C	0.437376	1006
16	rs72819363	A	C	0.180915	1006
16	rs4785719	A	G	0.436382	1006
16	rs72819365	T	G	0.0506958	1006
16	rs34126865	C	A	0.0387674	1006
16	rs72819366	G	A	0.189861	1006
16	rs72819368	T	C	0.190855	1006
16	rs34314447	C	G	0.0487078	1006
16	rs75791347	A	C	0.430417	1006
16	rs12920277	G	A	0.195825	1006
16	rs3815615	A	G	0.447316	1006
16	rs3785415	G	A	0.635189	1006
16	rs117716265	C	G	0.107356	1006
16	rs3826267	C	T	0.186879	1006
16	rs10438575	C	T	0.112326	1006
16	rs72819370	G	T	0.0437376	1006
16	rs2270416	C	A	0.0506958	1006
16	rs117382825	C	T	0.0198807	1006
16	rs2287353	G	A	0.0894632	1006
16	rs117169628	G	A	0.161034	1006
16	rs72819371	A	G	0.124254	1006
16	rs72819372	C	T	0.122266	1006
16	rs7188277	T	C	0.175944	1006
16	rs3826268	A	G	0.124254	1006
16	rs3743986	T	C	0.359841	1006
16	rs3826269	C	T	0.12326	1006
16	rs35379058	C	T	0.184891	1006
16	rs7202874	C	T	0.184891	1006
16	rs117296012	C	T	0.0596421	1006
16	rs61732365	A	G	0.309145	1006
16	rs4785728	C	T	0.0516899	1006
16	rs61732366	G	A	0.12326	1006
16	rs12926888	A	G	0.370775	1006
16	rs377066533	C	T	0.00596421	1006
16	rs34094455	T	C	0.186879	1006
16	rs74899331	C	A	0.119284	1006
16	rs117336193	A	C	0.0218688	1006
16	rs112083449	G	A	0.0427435	1006
16	rs8051874	A	C	0.442346	1006
16	rs8043697	C	G	0.182903	1006
16	rs8052423	G	T	0.162028	1006
16	rs4785597	G	T	0.183897	1006
16	rs4785598	G	T	0.366799	1006
16	rs12920831	T	C	0.374751	1006
16	rs1112463	A	T	0.367793	1006
16	rs1112462	C	G	0.374751	1006
16	rs12709109	A	G	0.373757	1006
16	rs72819380	T	G	0.183897	1006
16	rs12595995	G	T	0.369781	1006
16	rs9937089	C	T	0.385686	1006
16	rs59356144	G	T	0.180915	1006
16	rs4785738	A	G	0.375746	1006
16	rs56887356	T	C	0.183897	1006
16	rs4785602	G	A	0.37674	1006
16	rs4785739	G	A	0.183897	1006
16	rs4785740	T	C	0.374751	1006
16	rs4785603	C	T	0.183897	1006
16	rs8045472	G	C	0.183897	1006
16	rs11863547	G	A	0.0178926	1006
16	rs8046156	G	A	0.266402	1006
16	rs35229428	G	T	0.266402	1006
16	rs72819383	C	G	0.0447316	1006
16	rs4785604	A	G	0.267396	1006
16	rs9922963	C	T	0.0755467	1006
16	rs13331879	C	T	0.084493	1006
16	rs13331880	C	T	0.084493	1006
16	rs62068511	G	A	0.62326	1006
16	rs4998656	G	C	0.0854871	1006
16	rs7200152	G	A	0.975149	1006
16	rs882324	A	T	0.026839	1006
16	rs882323	C	G	0.889662	1006
16	rs8051810	T	C	0.0785288	1006
16	rs8063987	G	T	0.0785288	1006
16	rs12596287	G	T	0.0785288	1006
16	rs72819384	G	A	0.0139165	1006
16	rs12596323	G	A	0.0785288	1006
16	rs12598213	C	G	0.0785288	1006
16	rs12446503	C	T	0.878728	1006
16	rs12598239	C	G	0.0785288	1006
16	rs35430883	C	T	0.0785288	1006
16	rs11642110	G	A	0.112326	1006
16	rs35164440	A	G	0.436382	1006
16	rs72819388	T	C	0.139165	1006
16	rs11861260	G	A	0.0248509	1006
16	rs4785758	G	A	0.974155	1006
16	rs72819389	C	G	0.0248509	1006
16	rs72819390	T	G	0.0248509	1006
16	rs117505012	G	A	0.0238569	1006
16	rs138451645	G	C	0.0248509	1006
16	rs72819392	C	G	0.0318091	1006
16	rs7204428	C	G	0.0248509	1006
16	rs8062253	C	A	0.974155	1006
16	rs7196428	T	C	0.0248509	1006
16	rs8054959	T	C	0.907555	1006
16	rs7204825	C	A	0.0238569	1006
16	rs7201378	T	C	0.0636183	1006
16	rs7187328	C	G	0.0616302	1006
16	rs12709110	G	T	0.0626243	1006
16	rs141578504	G	A	0.026839	1006
16	rs187427398	C	G	0.00894632	1006
16	rs8063641	C	G	0.0626243	1006
16	rs9933428	C	T	0.0626243	1006
16	rs8056585	A	G	0.974155	1006
16	rs9925542	G	T	0.0626243	1006
16	rs117496293	C	T	0.116302	1006
16	rs3803722	A	G	0.0626243	1006
16	rs117159335	A	G	0.11829	1006
16	rs9928631	G	C	0.0626243	1006
16	rs4785768	C	T	0.510934	1006
16	rs55959608	A	G	0.0228628	1006
16	rs61124015	G	C	0.0228628	1006
16	rs4785769	T	G	0.913519	1006
16	rs57330012	G	A	0.0228628	1006
16	rs7202536	C	G	0.0626243	1006
16	rs4785613	G	A	0.913519	1006
16	rs4785770	C	G	0.913519	1006
16	rs13332037	A	G	0.0626243	1006
16	rs56051960	G	T	0.0626243	1006
16	rs141509427	A	G	0.0516899	1006
16	rs4785771	G	C	0.861829	1006
16	rs72819395	T	C	0.0516899	1006
16	rs4785772	T	C	0.913519	1006
16	rs72819396	A	G	0.0228628	1006
16	rs117976521	C	A	0.026839	1006
16	rs11076775	C	T	0.11829	1006
16	rs8059397	A	C	0.0626243	1006
16	rs9931258	A	G	0.913519	1006
16	rs4785619	C	T	0.913519	1006
16	rs4785620	G	T	0.861829	1006
16	rs35492505	A	C	0.0626243	1006
16	rs62068534	C	T	0.913519	1006
16	rs12920028	G	A	0.0626243	1006
16	rs9922578	G	C	0.976143	1006
16	rs9930572	C	G	0.913519	1006
16	rs9932828	C	G	0.913519	1006
16	rs71395392	G	A	0.0168986	1006
16	rs9924865	G	A	0.913519	1006
16	rs9936926	A	G	0.913519	1006
16	rs9924954	G	A	0.0626243	1006
16	rs146217635	G	T	0.0188867	1006
16	rs4785623	G	A	0.860835	1006
16	rs72819399	T	G	0.0516899	1006
16	rs72819400	T	C	0.0516899	1006
16	rs117884871	G	A	0.0188867	1006
16	rs28444583	C	T	0.925447	1006
16	rs11642976	A	G	0.925447	1006
16	rs28417933	A	C	0.865805	1006
16	rs74033442	G	A	0.00994036	1006
16	rs7201172	G	A	0.0109344	1006
16	rs4785626	A	G	0.925447	1006
16	rs72819401	C	T	0.0516899	1006
16	rs7197077	C	T	0.00994036	1006
16	rs74033443	A	G	0.00994036	1006
16	rs4785627	G	A	0.925447	1006
16	rs28415940	T	C	0.873757	1006
16	rs9921361	G	T	0.873757	1006
16	rs28638280	C	T	0.925447	1006
16	rs74466939	C	T	0.0815109	1006
16	rs60437616	C	T	0.873757	1006
16	rs118093429	A	G	0.027833	1006
16	rs55974122	A	G	0.0516899	1006
16	rs12927047	T	C	0.0745527	1006
16	rs12926572	A	G	0.0636183	1006
16	rs59423520	C	T	0.00994036	1006
16	rs28667869	G	A	0.0596421	1006
16	rs28577998	A	G	0.0636183	1006
16	rs66697325	G	A	0.116302	1006
16	rs117211912	C	T	0.0248509	1006
16	rs55885245	C	T	0.00994036	1006
16	rs57302772	T	A	0.00994036	1006
16	rs57713820	T	C	0.00994036	1006
16	rs12102609	G	A	0.0636183	1006
16	rs74035754	T	C	0.00994036	1006
16	rs74035755	G	A	0.00994036	1006
16	rs74035756	G	A	0.00994036	1006
16	rs28399767	A	G	0.0636183	1006
16	rs4785628	C	T	0.05666	1006
16	rs10400923	T	C	0.0636183	1006
16	rs10400977	C	T	0.0636183	1006
16	rs74035757	T	G	0.00994036	1006
16	rs4785629	C	T	0.0516899	1006
16	rs10400958	G	A	0.0636183	1006
16	rs9972663	T	C	0.0636183	1006
16	rs12934482	G	A	0.863817	1006
16	rs9972734	G	A	0.0636183	1006
16	rs77807554	G	A	0.121272	1006
16	rs61078268	C	A	0.883698	1006
16	rs62068537	C	T	0.873757	1006
16	rs62068538	T	A	0.873757	1006
16	rs72821305	T	A	0.0516899	1006
16	rs62068540	G	A	0.861829	1006
16	rs34175485	A	G	0.924453	1006
16	rs74035761	A	C	0.00994036	1006
16	rs74035762	C	T	0.00994036	1006
16	rs74035763	A	C	0.00994036	1006
16	rs61754918	C	T	0.0815109	1006
16	rs56381797	C	A	0.124254	1006
16	rs56135239	C	T	0.0516899	1006
16	rs56207237	A	G	0.0516899	1006
16	rs56079143	G	A	0.115308	1006
16	rs72821306	T	C	0.0516899	1006
16	rs72821307	C	T	0.0516899	1006
16	rs9939155	G	C	0.883698	1006
16	rs9941250	G	T	0.873757	1006
16	rs9941273	G	A	0.883698	1006
16	rs56240058	C	T	0.0367793	1006
16	rs8044374	G	A	0.0208748	1006
16	rs72821312	G	A	0.0516899	1006
16	rs111882797	A	C	0.0626243	1006
16	rs71395400	C	G	0.0626243	1006
16	rs71395401	A	T	0.0626243	1006
16	rs4785630	A	T	0.866799	1006
16	rs9929579	G	A	0.114314	1006
16	rs4785632	T	C	0.0516899	1006
16	rs4566167	G	A	0.884692	1006
16	rs4294815	C	T	0.875746	1006
16	rs9926404	A	G	0.114314	1006
16	rs9922889	C	T	0.0626243	1006
16	rs62070764	T	C	0.875746	1006
16	rs111982068	C	G	0.00894632	1006
16	rs111453547	C	A	0.833996	1006
16	rs9746209	T	G	0.00894632	1006
16	rs118021633	A	T	0.0198807	1006
16	rs74035766	G	A	0.0178926	1006
16	rs117353460	C	T	0.027833	1006
16	rs144411358	C	T	0.0447316	1006
16	rs12597503	C	T	0.0626243	1006
16	rs138076680	C	T	0.0387674	1006
16	rs12930922	C	A	0.125249	1006
16	rs72821319	T	G	0.0516899	1006
16	rs72821321	C	T	0.0516899	1006
16	rs34422843	G	A	0.878728	1006
16	rs12927572	G	A	0.0675944	1006
16	rs7200693	A	G	0.887674	1006
16	rs4785634	C	T	0.867793	1006
16	rs72821327	C	T	0.0437376	1006
16	rs4785635	G	A	0.922465	1006
16	rs72821328	G	A	0.0437376	1006
16	rs12325600	C	T	0.121272	1006
16	rs140631775	T	C	0.0437376	1006
16	rs61096459	C	T	0.0775348	1006
16	rs145651407	C	G	0.0407555	1006
16	rs12447482	G	C	0.87674	1006
16	rs117587601	A	T	0.0228628	1006
16	rs35085227	A	C	0.084493	1006
16	rs2170838	G	T	0.126243	1006
16	rs117567292	A	G	0.0298211	1006
16	rs9783776	C	A	0.0785288	1006
16	rs9783777	C	G	0.124254	1006
16	rs28627551	A	G	0.636183	1006
16	rs9783753	G	T	0.177932	1006
16	rs1531884	G	A	0.17992	1006
16	rs3859130	C	T	0.182903	1006
16	rs9937816	A	G	0.22664	1006
16	rs34509231	C	T	0.185885	1006
16	rs190774428	G	C	0.0407555	1006
16	rs12926091	C	A	0.185885	1006
16	rs28584716	T	C	0.230616	1006
16	rs77549524	T	C	0.0407555	1006
16	rs75132468	A	T	0.0516899	1006
16	rs117350523	C	G	0.027833	1006
16	rs77253230	G	T	0.0516899	1006
16	rs76701102	C	T	0.0526839	1006
16	rs9922876	T	G	0.732604	1006
16	rs8046438	A	G	0.0407555	1006
16	rs146575144	T	G	0.0417495	1006
16	rs141262170	A	G	0.0526839	1006
16	rs138948557	C	T	0.027833	1006
16	rs188020180	G	A	0.0417495	1006
16	rs2883067	G	A	0.757455	1006
16	rs148147436	A	G	0.128231	1006
16	rs4785637	C	T	0.220676	1006
16	rs4785638	T	C	0.22167	1006
16	rs4785639	G	A	0.23161	1006
16	rs117711620	G	A	0.0238569	1006
16	rs4785641	A	G	0.625249	1006
16	rs11646117	G	C	0.281312	1006
16	rs4785642	C	T	0.678926	1006
16	rs4785643	T	C	0.678926	1006
16	rs72821332	C	T	0.0656064	1006
16	rs6500541	C	T	0.678926	1006
16	rs6500542	G	A	0.677932	1006
16	rs9927242	C	T	0.678926	1006
16	rs7186972	G	A	0.67495	1006
16	rs2086823	A	G	0.739563	1006
16	rs4785556	G	A	0.678926	1006
16	rs4785644	T	C	0.685885	1006
16	rs8048460	C	T	0.682903	1006
16	rs13332923	G	C	0.0725646	1006
16	rs11640786	C	A	0.129225	1006
16	rs117844811	C	A	0.0487078	1006
16	rs4785645	G	A	0.707753	1006
16	rs3096314	C	T	0.743539	1006
16	rs3096315	G	T	0.150099	1006
16	rs34901677	A	G	0.0586481	1006
16	rs117855868	A	T	0.0506958	1006
16	rs3114861	C	T	0.672962	1006
16	rs74746488	A	G	0.0477137	1006
16	rs77681270	C	T	0.0477137	1006
16	rs118124826	A	G	0.0586481	1006
16	rs77673273	G	A	0.0477137	1006
16	rs149510964	G	A	0.0487078	1006
16	rs3114860	G	A	0.11829	1006
16	rs7192049	G	C	0.0477137	1006
16	rs147268023	G	A	0.0347913	1006
16	rs76333753	T	C	0.0477137	1006
16	rs149186223	C	G	0.0506958	1006
16	rs11076776	T	C	0.895626	1006
16	rs9929643	G	C	0.054672	1006
16	rs3114859	A	G	0.146123	1006
16	rs117061705	C	G	0.055666	1006
16	rs72821337	C	G	0.0119284	1006
16	rs4785648	A	G	0.852883	1006
16	rs55850916	T	G	0.0506958	1006
16	rs3114857	G	A	0.133201	1006
16	rs3114856	G	A	0.166998	1006
16	rs56032683	A	G	0.0506958	1006
16	rs55975421	C	G	0.0964215	1006
16	rs2003152	G	A	0.0506958	1006
16	rs72821339	A	C	0.0506958	1006
16	rs112027661	C	T	0.028827	1006
16	rs1994188	T	G	0.914513	1006
16	rs116957042	A	G	0.0228628	1006
16	rs12934299	A	G	0.914513	1006
16	rs111748789	G	C	0.0347913	1006
16	rs900726	G	A	0.854871	1006
16	rs546325084	T	G	0.0188867	1006
16	rs900728	C	T	0.116302	1006
16	rs900729	G	C	0.203777	1006
16	rs4541078	A	T	0.907555	1006
16	rs147478455	C	T	0.0159046	1006
16	rs60735953	G	A	0.0308151	1006
16	rs4785649	G	C	0.905567	1006
16	rs118121298	G	A	0.0318091	1006
16	rs12928649	T	C	0.0934394	1006
16	rs16964680	C	T	0.0139165	1006
16	rs4785650	G	A	0.083499	1006
16	rs117652610	T	C	0.0944334	1006
16	rs4785558	G	C	0.0964215	1006
16	rs59204820	T	G	0.0964215	1006
16	rs4238828	A	G	0.082505	1006
16	rs6500544	C	T	0.082505	1006
16	rs142067587	G	A	0.0139165	1006
16	rs113194190	G	A	0.0337972	1006
16	rs56276510	G	A	0.0695825	1006
16	rs111804253	C	T	0.0666004	1006
16	rs72821345	G	A	0.0377734	1006
16	rs2883069	T	A	0.819085	1006
16	rs4290474	G	C	0.133201	1006
16	rs60733936	G	A	0.0506958	1006
16	rs58718372	A	G	0.0506958	1006
16	rs56359909	A	T	0.0506958	1006
16	rs2353026	C	T	0.82008	1006
16	rs1542633	G	C	0.082505	1006
16	rs1542634	A	G	0.0884692	1006
16	rs6500545	G	A	0.084493	1006
16	rs55663028	C	T	0.0506958	1006
16	rs4785651	G	A	0.084493	1006
16	rs113193563	G	T	0.00894632	1006
16	rs7206646	G	A	0.135189	1006
16	rs12709112	C	G	0.138171	1006
16	rs7192878	G	A	0.171968	1006
16	rs112043543	G	A	0.0318091	1006
16	rs12932016	C	T	0.0377734	1006
16	rs62070780	C	G	0.0854871	1006
16	rs1466539	A	G	0.87674	1006
16	rs1466540	C	T	0.595427	1006
16	rs72821355	G	A	0.0497018	1006
16	rs3102367	G	A	0.695825	1006
16	rs144104266	G	A	0.028827	1006
16	rs3096305	G	A	0.684891	1006
16	rs60520302	C	G	0.0506958	1006
16	rs72821356	C	T	0.0506958	1006
16	rs61744778	A	G	0.0407555	1006
16	rs61741725	G	A	0.0506958	1006
16	rs62000377	G	C	0.0506958	1006
16	rs2279348	G	A	0.681909	1006
16	rs2279349	G	A	0.82008	1006
16	rs145694621	G	C	0.0139165	1006
16	rs142539117	C	T	0.027833	1006
16	rs72803305	G	A	0.0367793	1006
16	rs2353028	G	A	0.677932	1006
16	rs3114919	T	C	0.730616	1006
16	rs2306633	A	G	0.702783	1006
16	rs72803306	A	G	0.0506958	1006
16	rs56013820	T	C	0.0506958	1006
16	rs55670800	G	A	0.0506958	1006
16	rs60431652	A	T	0.0506958	1006
16	rs113405971	G	A	0.00894632	1006
16	rs731135	G	A	0.656064	1006
16	rs1979504	C	T	0.649105	1006
16	rs731136	C	G	0.66004	1006
16	rs72803310	G	A	0.0506958	1006
16	rs3114917	G	A	0.659046	1006
16	rs3102368	A	G	0.710736	1006
16	rs62070781	C	T	0.0874751	1006
16	rs72803311	G	C	0.0506958	1006
16	rs3114916	G	C	0.658052	1006
16	rs117927848	C	T	0.0198807	1006
16	rs2279350	C	T	0.143141	1006
16	rs3096294	T	G	0.705765	1006
16	rs72803313	G	A	0.0506958	1006
16	rs112451628	G	A	0.0477137	1006
16	rs3114915	G	A	0.676938	1006
16	rs4785656	T	G	0.0984095	1006
16	rs145188932	C	T	0.0506958	1006
16	rs72803317	G	A	0.0506958	1006
16	rs3114914	C	T	0.724652	1006
16	rs149610032	G	A	0.0337972	1006
16	rs3803694	T	C	0.105368	1006
16	rs3102345	A	G	0.738569	1006
16	rs3803692	G	A	0.104374	1006
16	rs3102346	A	G	0.680915	1006
16	rs3102347	A	G	0.835984	1006
16	rs140822112	C	T	0.00894632	1006
16	rs150020387	G	A	0.0228628	1006
16	rs3096311	C	G	0.713718	1006
16	rs3096312	T	C	0.723658	1006
16	rs3114913	G	A	0.697813	1006
16	rs3114912	G	A	0.758449	1006
16	rs2277908	G	A	0.757455	1006
16	rs2277907	G	T	0.701789	1006
16	rs3829499	C	G	0.758449	1006
16	rs62070784	G	C	0.701789	1006
16	rs72803323	C	T	0.0407555	1006
16	rs77560414	G	A	0.0755467	1006
16	rs3096304	C	T	0.802187	1006
16	rs62070788	G	T	0.0765408	1006
16	rs3102348	A	C	0.739563	1006
16	rs35657869	C	T	0.0447316	1006
16	rs3096303	A	T	0.803181	1006
16	rs3096302	A	G	0.882704	1006
16	rs3096301	C	T	0.730616	1006
16	rs3096300	C	T	0.749503	1006
16	rs3102349	T	C	0.770378	1006
16	rs3114911	A	G	0.911531	1006
16	rs61303935	G	A	0.0765408	1006
16	rs75167441	C	T	0.0894632	1006
16	rs56136715	C	T	0.0506958	1006
16	rs55857430	G	A	0.0506958	1006
16	rs3114910	C	G	0.878728	1006
16	rs3102350	T	C	0.950298	1006
16	rs3102351	G	C	0.136183	1006
16	rs10454069	C	G	0.0636183	1006
16	rs3102352	C	G	0.84493	1006
16	rs72803332	G	C	0.0119284	1006
16	rs72803334	C	T	0.0397614	1006
16	rs3114908	T	C	0.688867	1006
16	rs72803335	C	T	0.0397614	1006
16	rs3102356	G	A	0.0188867	1006
16	rs3102357	G	T	0.582505	1006
16	rs117158547	C	T	0.0178926	1006
16	rs2353032	T	C	0.606362	1006
16	rs72803338	G	A	0.0755467	1006
16	rs2353033	C	T	0.576541	1006
16	rs73253776	T	C	0.10338	1006
16	rs117872084	C	T	0.0129225	1006
16	rs889574	A	G	0.678926	1006
16	rs1078578	G	A	0.678926	1006
16	rs1078577	A	G	0.678926	1006
16	rs72803339	G	A	0.0397614	1006
16	rs3114906	T	C	0.612326	1006
16	rs146114302	T	G	0.00695825	1006
16	rs3114901	A	C	0.111332	1006
16	rs3114900	G	C	0.947316	1006
16	rs71374109	A	G	0.571571	1006
16	rs3102380	T	C	0.609344	1006
16	rs6500546	A	G	0.609344	1006
16	rs3114898	C	T	0.539761	1006
16	rs145873182	G	A	0.00596421	1006
16	rs12444066	C	T	0.082505	1006
16	rs3114896	T	C	0.515905	1006
16	rs3114895	C	T	0.60835	1006
16	rs35940339	C	T	0.0178926	1006
16	rs3114892	G	A	0.584493	1006
16	rs11076780	A	C	0.609344	1006
16	rs140699247	T	C	0.0188867	1006
16	rs3102372	A	T	0.610338	1006
16	rs142105245	G	A	0.00695825	1006
16	rs3102373	T	C	0.610338	1006
16	rs3114891	A	G	0.515905	1006
16	rs8062606	C	T	0.0308151	1006
16	rs74968519	A	C	0.0616302	1006
16	rs3102376	A	C	0.511928	1006
16	rs3096319	C	G	0.502982	1006
16	rs3096320	C	A	0.475149	1006
16	rs56781321	G	A	0.0258449	1006
16	rs3102378	T	C	0.590457	1006
16	rs2353030	T	C	0.538767	1006
16	rs3102379	T	C	0.539761	1006
16	rs7403817	A	C	0.539761	1006
16	rs186706125	C	T	0.0149105	1006
16	rs2170839	C	G	0.498012	1006
16	rs3102381	G	C	0.498012	1006
16	rs3102382	C	G	0.498012	1006
16	rs3096296	C	A	0.487078	1006
16	rs3102383	G	A	0.581511	1006
16	rs116999413	G	A	0.0129225	1006
16	rs918723	G	C	0.0178926	1006
16	rs117659932	G	C	0.0238569	1006
16	rs918722	C	G	0.54175	1006
16	rs3114889	T	C	0.54672	1006
16	rs117738771	T	C	0.00994036	1006
16	rs3114888	T	C	0.516899	1006
16	rs12102606	T	C	0.0308151	1006
16	rs112144981	C	G	0.109344	1006
16	rs12921572	T	C	0.485089	1006
16	rs3114885	A	G	0.947316	1006
16	rs2035481	A	C	0.520875	1006
16	rs75263440	A	C	0.0427435	1006
16	rs3096325	A	G	0.521869	1006
16	rs3114881	T	C	0.542744	1006
16	rs3096324	G	A	0.54175	1006
16	rs117876540	A	C	0.0168986	1006
16	rs3114870	G	C	0.864811	1006
16	rs3114867	A	C	0.563618	1006
16	rs4785561	G	A	0.539761	1006
16	rs889576	C	T	0.565606	1006
16	rs138317433	T	C	0.0178926	1006
16	rs3096309	C	T	0.829026	1006
16	rs3102387	A	C	0.567594	1006
16	rs3114866	A	G	0.95328	1006
16	rs111460975	A	G	0.0984095	1006
16	rs4785663	G	A	0.56163	1006
16	rs11860332	C	T	0.0238569	1006
16	rs117551185	C	G	0.0139165	1006
16	rs117254086	G	A	0.0178926	1006
16	rs889573	C	T	0.616302	1006
16	rs117032784	C	T	0.0785288	1006
16	rs3114863	G	C	0.641153	1006
16	rs117015331	A	G	0.0208748	1006
16	rs744327	C	T	0.554672	1006
16	rs140088599	C	G	0.0149105	1006
16	rs3096322	G	A	0.578529	1006
16	rs3102335	A	G	0.027833	1006
16	rs3102336	C	T	0.579523	1006
16	rs3102337	A	G	0.589463	1006
16	rs3102338	C	G	0.579523	1006
16	rs2086822	C	A	0.027833	1006
16	rs3102339	C	T	0.591451	1006
16	rs140738024	G	A	0.0129225	1006
16	rs2965822	A	T	0.589463	1006
16	rs753852	G	A	0.572565	1006
16	rs753853	G	T	0.572565	1006
16	rs889571	C	T	0.0357853	1006
16	rs3096299	G	A	0.572565	1006
16	rs3114890	C	G	0.554672	1006
16	rs12935365	G	A	0.0516899	1006
16	rs141512954	A	T	0.0407555	1006
16	rs150751968	G	A	0.0109344	1006
16	rs3102341	G	A	0.565606	1006
16	rs3114880	C	T	0.0218688	1006
16	rs3102342	T	C	0.567594	1006
16	rs3114848	G	A	0.565606	1006
16	rs3096297	T	G	0.575547	1006
16	rs28608022	C	T	0.567594	1006
16	rs2965823	G	A	0.567594	1006
16	rs2911249	C	T	0.028827	1006
16	rs117984432	T	C	0.0258449	1006
16	rs2965824	A	G	0.567594	1006
16	rs113940941	G	C	0.0109344	1006
16	rs111258579	G	C	0.0129225	1006
16	rs117696062	G	A	0.0178926	1006
16	rs2965827	C	A	0.570577	1006
16	rs2965828	C	G	0.570577	1006
16	rs7205785	A	G	0.571571	1006
16	rs142853397	G	A	0.0198807	1006
16	rs117052270	G	A	0.0159046	1006
16	rs28689480	T	C	0.571571	1006
16	rs2965830	T	C	0.569583	1006
16	rs4238829	G	A	0.572565	1006
16	rs79387261	C	T	0.0576541	1006
16	rs4785665	G	A	0.0208748	1006
16	rs4785666	C	G	0.584493	1006
16	rs9927904	G	A	0.584493	1006
16	rs72803355	T	C	0.084493	1006
16	rs3890012	G	A	0.0516899	1006
16	rs11648663	C	T	0.568588	1006
16	rs2965811	C	T	0.0208748	1006
16	rs28575874	C	T	0.568588	1006
16	rs2086824	A	C	0.473161	1006
16	rs16965692	C	T	0.567594	1006
16	rs2086825	C	T	0.467197	1006
16	rs111774585	C	A	0.027833	1006
16	rs28644774	G	C	0.568588	1006
16	rs747485	T	C	0.568588	1006
16	rs747486	G	A	0.0487078	1006
16	rs78912890	T	C	0.0457256	1006
16	rs17177108	G	A	0.0467197	1006
16	rs2930220	C	A	0.0208748	1006
16	rs3111349	T	C	0.569583	1006
16	rs77655198	G	A	0.0467197	1006
16	rs74586371	G	A	0.0467197	1006
16	rs2965932	T	C	0.568588	1006
16	rs2911259	C	T	0.568588	1006
16	rs147184161	C	G	0.00596421	1006
16	rs6416798	T	C	0.0208748	1006
16	rs2911258	A	G	0.568588	1006
16	rs2965934	C	G	0.569583	1006
16	rs2965935	A	G	0.569583	1006
16	rs117778271	G	A	0.0377734	1006
16	rs2911257	C	G	0.570577	1006
16	rs2911256	G	C	0.567594	1006
16	rs62068635	C	T	0.00894632	1006
16	rs2911255	C	T	0.569583	1006
16	rs17702309	T	C	0.0457256	1006
16	rs72803358	C	A	0.0397614	1006
16	rs2911253	T	G	0.573559	1006
16	rs2965937	A	T	0.565606	1006
16	rs75300484	C	T	0.0328032	1006
16	rs2911252	G	A	0.568588	1006
16	rs2965938	C	T	0.568588	1006
16	rs55660259	C	T	0.0397614	1006
16	rs2930219	G	A	0.568588	1006
16	rs74620171	C	T	0.055666	1006
16	rs2965939	G	A	0.569583	1006
16	rs17774983	C	T	0.0139165	1006
16	rs12929744	G	C	0.470179	1006
16	rs9933533	T	C	0.476143	1006
16	rs138721299	T	C	0.0337972	1006
16	rs182163884	A	G	0.00298211	1006
16	rs149441196	C	T	0.0139165	1006
16	rs111461657	A	G	0.0208748	1006
16	rs148566497	A	G	0.0139165	1006
16	rs4785667	A	G	0.0437376	1006
16	rs9923267	C	G	0.34493	1006
16	rs140078198	G	A	0.0218688	1006
16	rs188357025	T	C	0.0218688	1006
16	rs149964778	A	G	0.0616302	1006
16	rs2911251	G	C	0.567594	1006
16	rs62068637	C	T	0.0198807	1006
16	rs72803364	C	G	0.0695825	1006
16	rs2911264	A	C	0.569583	1006
16	rs2965819	T	G	0.523857	1006
16	rs9931120	A	G	0.531809	1006
16	rs150428007	C	T	0.026839	1006
16	rs11076603	T	C	0.518887	1006
16	rs144085413	T	C	0.0178926	1006
16	rs2965940	G	T	0.519881	1006
16	rs74836424	C	T	0.0506958	1006
16	rs4785564	G	A	0.027833	1006
16	rs147394430	A	G	0.0149105	1006
16	rs2911268	A	G	0.805169	1006
16	rs9302767	A	C	0.222664	1006
16	rs2911266	C	T	0.314115	1006
16	rs11642871	G	A	0.0308151	1006
16	rs117725187	T	C	0.0119284	1006
16	rs2965942	G	A	0.521869	1006
16	rs2965818	A	G	0.533797	1006
16	rs1011749	G	C	0.539761	1006
16	rs2911265	G	A	0.536779	1006
16	rs111320705	G	A	0.0328032	1006
16	rs17783733	T	A	0.0467197	1006
16	rs72803369	C	G	0.0308151	1006
16	rs79860948	G	A	0.0467197	1006
16	rs2965817	C	T	0.537773	1006
16	rs186650642	C	T	0.0119284	1006
16	rs35637261	G	A	0.175944	1006
16	rs17783751	C	A	0.175944	1006
16	rs2965945	T	C	0.537773	1006
16	rs2965816	A	C	0.537773	1006
16	rs78150682	C	A	0.0616302	1006
16	rs2911262	C	T	0.537773	1006
16	rs9929800	G	C	0.446322	1006
16	rs4785565	T	C	0.536779	1006
16	rs4785669	T	C	0.712724	1006
16	rs147804357	C	G	0.0238569	1006
16	rs2965946	T	C	0.71173	1006
16	rs79230416	G	C	0.0447316	1006
16	rs4594255	C	T	0.535785	1006
16	rs2965947	T	C	0.535785	1006
16	rs2353581	T	C	0.535785	1006
16	rs12922711	T	C	0.175944	1006
16	rs146316513	G	A	0.00397614	1006
16	rs2011652	G	A	0.0208748	1006
16	rs4785670	C	T	0.028827	1006
16	rs139559418	G	A	0.0178926	1006
16	rs2965949	A	G	0.71173	1006
16	rs2911244	A	G	0.537773	1006
16	rs116902829	C	G	0.0188867	1006
16	rs118013399	C	A	0.0238569	1006
16	rs2965812	A	G	0.895626	1006
16	rs4785671	G	A	0.532803	1006
16	rs62070273	C	A	0.0208748	1006
16	rs12934708	C	T	0.535785	1006
16	rs2965815	G	A	0.026839	1006
16	rs2965955	T	C	0.703777	1006
16	rs62070274	G	A	0.0208748	1006
16	rs9929606	C	T	0.580517	1006
16	rs57552990	G	A	0.397614	1006
16	rs8055457	A	T	0.579523	1006
16	rs113628579	T	G	0.0337972	1006
16	rs113016552	C	T	0.0139165	1006
16	rs4785672	A	G	0.459245	1006
16	rs150739624	G	A	0.0159046	1006
16	rs74829481	C	T	0.0417495	1006
16	rs113335025	G	A	0.0337972	1006
16	rs4572400	T	A	0.587475	1006
16	rs8052147	T	A	0.0586481	1006
16	rs66461358	T	C	0.121272	1006
16	rs55637757	C	T	0.115308	1006
16	rs147981183	C	T	0.0506958	1006
16	rs4785673	A	G	0.560636	1006
16	rs4785674	A	G	0.710736	1006
16	rs12924621	T	C	0.16501	1006
16	rs66477884	G	A	0.16501	1006
16	rs34373216	C	T	0.163022	1006
16	rs7196903	C	T	0.164016	1006
16	rs7197617	A	C	0.164016	1006
16	rs4399533	G	C	0.54672	1006
16	rs34033440	G	T	0.0407555	1006
16	rs4785675	T	C	0.54672	1006
16	rs112201412	C	T	0.0337972	1006
16	rs62070281	T	A	0.027833	1006
16	rs4238830	C	T	0.545726	1006
16	rs8052103	T	A	0.712724	1006
16	rs74622129	T	A	0.027833	1006
16	rs2965960	G	A	0.714712	1006
16	rs11643561	T	C	0.166998	1006
16	rs11647494	C	T	0.166998	1006
16	rs77754982	G	A	0.027833	1006
16	rs12446145	C	T	0.544732	1006
16	rs146160507	A	G	0.00994036	1006
16	rs12935112	A	G	0.545726	1006
16	rs12935119	A	T	0.517893	1006
16	rs35025581	C	T	0.349901	1006
16	rs72803389	C	A	0.0606362	1006
16	rs34590044	A	C	0.545726	1006
16	rs12935033	C	T	0.387674	1006
16	rs8051537	T	A	0.544732	1006
16	rs3803682	C	T	0.543738	1006
16	rs3803681	C	T	0.544732	1006
16	rs79229765	G	T	0.0457256	1006
16	rs4785567	A	G	0.545726	1006
16	rs12443705	C	G	0.545726	1006
16	rs35627407	C	T	0.084493	1006
16	rs13339021	T	C	0.027833	1006
16	rs8043788	T	C	0.478131	1006
16	rs71396920	T	G	0.0337972	1006
16	rs74251516	T	G	0.0198807	1006
16	rs150391892	G	A	0.00795229	1006
16	rs8050512	G	C	0.548708	1006
16	rs7185371	G	C	0.164016	1006
16	rs8044977	G	A	0.547714	1006
16	rs113934333	G	A	0.0318091	1006
16	rs4785676	T	C	0.548708	1006
16	rs4785568	A	G	0.553678	1006
16	rs35737602	A	G	0.164016	1006
16	rs4785677	A	G	0.587475	1006
16	rs4785569	T	C	0.591451	1006
16	rs112452090	C	T	0.0298211	1006
16	rs9940093	G	A	0.588469	1006
16	rs4575535	A	G	0.713718	1006
16	rs4260058	G	A	0.550696	1006
16	rs4329923	C	T	0.550696	1006
16	rs3934737	G	A	0.550696	1006
16	rs4291902	G	C	0.550696	1006
16	rs4072344	C	T	0.028827	1006
16	rs11642053	C	T	0.163022	1006
16	rs56066214	C	T	0.0636183	1006
16	rs4129126	A	C	0.71173	1006
16	rs12443689	T	C	0.55169	1006
16	rs4600467	C	T	0.550696	1006
16	rs151066671	G	C	0.0427435	1006
16	rs12929281	A	G	0.550696	1006
16	rs12929292	A	C	0.700795	1006
16	rs12927977	G	A	0.55169	1006
16	rs148220939	C	G	0.0457256	1006
16	rs12920022	T	A	0.125249	1006
16	rs12149542	A	G	0.552684	1006
16	rs4785571	A	G	0.550696	1006
16	rs4785573	A	G	0.714712	1006
16	rs4785679	G	T	0.55169	1006
16	rs191414071	C	T	0.00695825	1006
16	rs62070316	G	A	0.027833	1006
16	rs12919081	A	C	0.189861	1006
16	rs9931073	G	C	0.523857	1006
16	rs4785574	A	G	0.594433	1006
16	rs11645860	G	A	0.163022	1006
16	rs4785680	G	C	0.589463	1006
16	rs111837616	C	T	0.0377734	1006
16	rs7193442	G	C	0.0218688	1006
16	rs9937331	C	T	0.550696	1006
16	rs4347628	T	C	0.589463	1006
16	rs113849132	G	A	0.0497018	1006
16	rs4785683	G	A	0.587475	1006
16	rs9922341	C	G	0.589463	1006
16	rs62070317	C	A	0.027833	1006
16	rs57696383	A	G	0.528827	1006
16	rs75746799	G	A	0.0168986	1006
16	rs62070320	A	G	0.49006	1006
16	rs3809641	C	G	0.49006	1006
16	rs4785684	G	A	0.49006	1006
16	rs9935289	G	C	0.49006	1006
16	rs3923714	T	A	0.162028	1006
16	rs12103234	G	A	0.489066	1006
16	rs35987986	A	T	0.162028	1006
16	rs9931446	T	G	0.489066	1006
16	rs4499232	T	C	0.651093	1006
16	rs146032762	G	C	0.0218688	1006
16	rs4238831	G	A	0.489066	1006
16	rs3922634	T	C	0.489066	1006
16	rs3922633	C	T	0.489066	1006
16	rs4347629	A	G	0.49006	1006
16	rs55653896	C	T	0.463221	1006
16	rs55952217	T	C	0.491054	1006
16	rs4785685	C	G	0.491054	1006
16	rs35463145	A	G	0.16998	1006
16	rs11076605	G	A	0.491054	1006
16	rs4505322	C	T	0.488072	1006
16	rs4513098	T	C	0.488072	1006
16	rs8045263	A	T	0.167992	1006
16	rs8043556	G	C	0.489066	1006
16	rs8043557	G	A	0.489066	1006
16	rs8043900	G	A	0.489066	1006
16	rs8046182	A	G	0.489066	1006
16	rs8050629	T	C	0.489066	1006
16	rs6500424	G	C	0.489066	1006
16	rs9928142	T	C	0.489066	1006
16	rs12596362	C	T	0.49006	1006
16	rs28887168	C	T	0.0646123	1006
16	rs72805503	G	C	0.159046	1006
16	rs62070324	G	A	0.49006	1006
16	rs62070325	C	T	0.49006	1006
16	rs62070326	G	A	0.49006	1006
16	rs62070327	C	T	0.49006	1006
16	rs8052076	C	T	0.49006	1006
16	rs7192801	G	T	0.166004	1006
16	rs141272382	C	T	0.0109344	1006
16	rs71396922	G	A	0.0417495	1006
16	rs4511532	A	T	0.489066	1006
16	rs11076606	A	G	0.492048	1006
16	rs12050936	A	G	0.491054	1006
16	rs12919314	G	A	0.166004	1006
16	rs12924776	A	T	0.166004	1006
16	rs12924902	A	C	0.66004	1006
16	rs8048080	G	A	0.168986	1006
16	rs11864726	C	T	0.491054	1006
16	rs116918202	C	T	0.055666	1006
16	rs60997773	T	A	0.492048	1006
16	rs57654699	C	G	0.491054	1006
16	rs57505611	C	T	0.491054	1006
16	rs4785686	A	C	0.492048	1006
16	rs113690812	A	G	0.0318091	1006
16	rs11862081	A	G	0.492048	1006
16	rs4785687	A	G	0.66004	1006
16	rs8059968	G	A	0.491054	1006
16	rs8060502	G	A	0.648111	1006
16	rs28643511	G	A	0.492048	1006
16	rs3803680	G	A	0.492048	1006
16	rs3803679	T	C	0.489066	1006
16	rs8051680	C	T	0.159046	1006
16	rs113178267	C	T	0.0139165	1006
16	rs11643271	G	A	0.157058	1006
16	rs3935312	G	A	0.49006	1006
16	rs143743429	G	A	0.00795229	1006
16	rs12933264	A	C	0.159046	1006
16	rs3935627	C	T	0.331014	1006
16	rs3935626	G	A	0.157058	1006
16	rs141882852	C	T	0.0397614	1006
16	rs34607811	C	T	0.157058	1006
16	rs74960453	C	T	0.0516899	1006
16	rs147960110	G	A	0.00994036	1006
16	rs140580708	C	G	0.0238569	1006
16	rs8063180	G	A	0.489066	1006
16	rs8043881	C	T	0.488072	1006
16	rs181054777	C	G	0.00994036	1006
16	rs13336753	T	C	0.49006	1006
16	rs4785689	G	A	0.491054	1006
16	rs3803677	G	A	0.49006	1006
16	rs3803676	C	T	0.49006	1006
16	rs117896335	C	T	0.0149105	1006
16	rs12448464	A	G	0.650099	1006
16	rs4785690	G	T	0.485089	1006
16	rs4785691	A	G	0.487078	1006
16	rs35696391	C	A	0.161034	1006
16	rs180810406	C	T	0.0139165	1006
16	rs6500425	A	G	0.487078	1006
16	rs463701	A	G	0.487078	1006
16	rs595869	C	T	0.487078	1006
16	rs680716	G	T	0.487078	1006
16	rs607006	G	A	0.487078	1006
16	rs2946630	A	G	0.487078	1006
16	rs2914460	T	C	0.488072	1006
16	rs2460455	A	T	0.488072	1006
16	rs463930	C	T	0.488072	1006
16	rs463181	T	C	0.488072	1006
16	rs11649090	C	T	0.161034	1006
16	rs390849	C	G	0.487078	1006
16	rs11644192	A	G	0.161034	1006
16	rs11644193	A	G	0.161034	1006
16	rs7184655	T	C	0.172962	1006
16	rs12920340	A	T	0.119284	1006
16	rs2460456	C	T	0.519881	1006
16	rs36097004	G	A	0.161034	1006
16	rs11640186	C	G	0.5	1006
16	rs35008606	T	G	0.161034	1006
16	rs2434868	C	T	0.488072	1006
16	rs11639901	G	C	0.511928	1006
16	rs147634472	T	C	0.0437376	1006
16	rs382745	A	G	0.486083	1006
16	rs432936	A	G	0.486083	1006
16	rs7193472	C	T	0.513917	1006
16	rs111430511	G	A	0.0417495	1006
16	rs2056310	G	A	0.32505	1006
16	rs149638134	C	T	0.0427435	1006
16	rs2056309	G	A	0.451292	1006
16	rs364339	G	A	0.0308151	1006
16	rs3751687	G	A	0.516899	1006
16	rs457372	A	G	0.622266	1006
16	rs12928752	T	C	0.516899	1006
16	rs11642231	G	A	0.350895	1006
16	rs12929254	C	G	0.54175	1006
16	rs56156927	C	T	0.0586481	1006
16	rs2434866	C	T	0.0149105	1006
16	rs2434865	C	G	0.241551	1006
16	rs377407889	G	A	0.00795229	1006
16	rs75724594	G	A	0.0337972	1006
16	rs35878298	A	G	0.16004	1006
16	rs11643662	G	A	0.135189	1006
16	rs2434863	C	T	0.197813	1006
16	rs118168490	A	T	0.0407555	1006
16	rs79201073	G	A	0.0715706	1006
16	rs467449	G	A	0.0308151	1006
16	rs72805524	T	G	0.0735586	1006
16	rs364343	G	A	0.198807	1006
16	rs462464	G	A	0.195825	1006
16	rs2292954	A	G	0.167992	1006
16	rs461405	A	C	0.198807	1006
16	rs2292952	G	A	0.315109	1006
16	rs462314	G	A	0.198807	1006
16	rs80324518	C	T	0.082505	1006
16	rs112121852	G	A	0.0129225	1006
16	rs67643661	C	T	0.159046	1006
16	rs4325552	A	C	0.16501	1006
16	rs2019604	T	G	0.147117	1006
16	rs997212	G	A	0.514911	1006
16	rs2377056	G	T	0.167992	1006
16	rs2889543	T	C	0.166998	1006
16	rs2377057	G	A	0.166998	1006
16	rs1864155	G	A	0.166998	1006
16	rs7359417	T	C	0.167992	1006
16	rs71396923	C	T	0.167992	1006
16	rs71396924	G	T	0.166004	1006
16	rs66845605	G	A	0.166004	1006
16	rs3794632	G	C	0.167992	1006
16	rs17775174	C	T	0.167992	1006
16	rs4785577	G	A	0.299205	1006
16	rs75687828	G	A	0.082505	1006
16	rs144736502	G	T	0.0109344	1006
16	rs730264	A	G	0.168986	1006
16	rs12960	G	A	0.166004	1006
16	rs12919215	T	G	0.177932	1006
16	rs11559075	G	A	0.0129225	1006
16	rs61747711	C	T	0.0347913	1006
16	rs77497623	T	G	0.0934394	1006
16	rs8044125	A	T	0.168986	1006
16	rs117969021	G	A	0.0188867	1006
16	rs67689854	C	A	0.115308	1006
16	rs2280370	T	G	0.16998	1006
16	rs174035	C	T	0.183897	1006
16	rs9930567	G	A	0.228628	1006
16	rs3751691	C	T	0.157058	1006
16	rs3751690	A	G	0.163022	1006
16	rs885268	C	G	0.161034	1006
16	rs78016521	C	T	0.0109344	1006
16	rs34414057	C	G	0.162028	1006
16	rs72805539	A	T	0.0526839	1006
16	rs3211567	C	T	0.16004	1006
16	rs3211568	G	A	0.16004	1006
16	rs3211569	G	A	0.16004	1006
16	rs57775530	C	G	0.16004	1006
16	rs13380730	C	G	0.16004	1006
16	rs12709088	T	A	0.16004	1006
16	rs12709089	G	A	0.16004	1006
16	rs12932337	C	T	0.16004	1006
16	rs34434037	G	C	0.150099	1006
16	rs59013041	A	G	0.05666	1006
16	rs79878470	T	C	0.0447316	1006
16	rs17471624	T	C	0.158052	1006
16	rs67723215	A	C	0.150099	1006
16	rs11646515	T	C	0.0168986	1006
16	rs149462048	G	A	0.0218688	1006
16	rs12919518	G	A	0.140159	1006
16	rs12919536	G	T	0.131213	1006
16	rs12932628	G	T	0.456262	1006
16	rs8059629	G	C	0.133201	1006
16	rs3751688	G	A	0.151093	1006
16	rs35857091	A	C	0.149105	1006
16	rs143183935	A	G	0.00497018	1006
16	rs34537363	G	C	0.151093	1006
16	rs171307	T	C	0.082505	1006
16	rs57707083	G	A	0.0775348	1006
16	rs60724534	G	A	0.291252	1006
16	rs456311	G	A	0.265408	1006
16	rs466045	A	G	0.265408	1006
16	rs464972	T	C	0.082505	1006
16	rs12924133	C	A	0.151093	1006
16	rs12923145	G	T	0.151093	1006
16	rs456662	G	A	0.082505	1006
16	rs414998	C	G	0.236581	1006
16	rs458526	A	G	0.250497	1006
16	rs366576	C	A	0.084493	1006
16	rs377119	T	G	0.084493	1006
16	rs145590108	G	T	0.0536779	1006
16	rs2437954	A	G	0.241551	1006
16	rs12933022	C	A	0.153082	1006
16	rs12933179	C	T	0.0447316	1006
16	rs1078587	C	T	0.156064	1006
16	rs35264225	C	G	0.156064	1006
16	rs11859533	T	C	0.158052	1006
16	rs72805550	G	A	0.368787	1006
16	rs455527	T	C	0.0785288	1006
16	rs369230	G	T	0.715706	1006
16	rs7404704	C	T	0.864811	1006
16	rs74037226	C	T	0.0864811	1006
16	rs7404644	G	C	0.865805	1006
16	rs34652781	C	T	0.782306	1006
16	rs173290	A	G	0.863817	1006
16	rs62068674	G	A	0.083499	1006
16	rs183040	C	T	0.76839	1006
16	rs181295	C	T	0.7833	1006
16	rs352936	G	C	0.865805	1006
16	rs113425584	G	C	0.0129225	1006
16	rs76751818	C	T	0.0864811	1006
16	rs62068675	G	A	0.082505	1006
16	rs149158981	T	C	0.00994036	1006
16	rs352935	C	T	0.518887	1006
16	rs402136	C	T	0.164016	1006
16	rs71396930	T	G	0.0407555	1006
16	rs101151	A	G	0.76839	1006
16	rs440729	G	A	0.7833	1006
16	rs455868	G	A	0.754473	1006
16	rs754087	G	C	0.0815109	1006
16	rs408800	T	G	0.866799	1006
16	rs62068676	C	T	0.0785288	1006
16	rs2271913	A	G	0.0298211	1006
16	rs137959554	C	G	0.0168986	1006
16	rs2377061	C	G	0.00695825	1006
16	rs62068677	G	C	0.0815109	1006
16	rs452176	G	A	0.593439	1006
16	rs2292957	T	C	0.0258449	1006
16	rs147819908	G	C	0.0188867	1006
16	rs2292955	C	G	0.0109344	1006
16	rs140261825	G	A	0.0139165	1006
16	rs72805558	C	T	0.0596421	1006
16	rs35251956	C	T	0.217694	1006
16	rs74037228	C	T	0.0308151	1006
16	rs3794630	G	A	0.0357853	1006
16	rs75032725	C	T	0.0347913	1006
16	rs28444518	G	A	0.084493	1006
16	rs7199850	A	G	0.552684	1006
16	rs62068680	G	A	0.0168986	1006
16	rs11862848	G	A	0.166998	1006
16	rs144988021	C	T	0.0198807	1006
16	rs397564	A	G	0.50994	1006
16	rs464349	T	C	0.508946	1006
16	rs12927153	T	G	0.0864811	1006
16	rs464274	A	G	0.50994	1006
16	rs2292950	T	A	0.0357853	1006
16	rs34551621	G	A	0.0437376	1006
16	rs9708822	G	A	0.215706	1006
16	rs9708848	C	G	0.111332	1006
16	rs9708920	G	A	0.111332	1006
16	rs2434862	C	T	0.0795229	1006
16	rs56128121	C	A	0.0805169	1006
16	rs34395984	C	T	0.05666	1006
16	rs7184767	T	A	0.293241	1006
16	rs186493880	T	C	0.0178926	1006
16	rs421959	G	T	0.0745527	1006
16	rs62068681	G	A	0.11332	1006
16	rs59806584	A	G	0.0994036	1006
16	rs602001	C	G	0.180915	1006
16	rs379334	A	G	0.199801	1006
16	rs79719924	G	A	0.0437376	1006
16	rs12445560	C	T	0.0854871	1006
16	rs461227	A	G	0.206759	1006
16	rs12447806	C	T	0.110338	1006
16	rs694285	T	C	0.194831	1006
16	rs116043605	G	C	0.0129225	1006
16	rs659974	G	A	0.189861	1006
16	rs72805563	C	G	0.0129225	1006
16	rs112854838	G	A	0.0139165	1006
16	rs1561210	C	T	0.0775348	1006
16	rs60900454	G	A	0.0228628	1006
16	rs154658	T	C	0.214712	1006
16	rs8048760	C	G	0.177932	1006
16	rs116243542	A	C	0.0238569	1006
16	rs164737	A	G	0.254473	1006
16	rs62068684	C	T	0.0944334	1006
16	rs11642507	G	A	0.00994036	1006
16	rs154659	T	C	0.245527	1006
16	rs154660	C	G	0.247515	1006
16	rs164739	C	G	0.248509	1006
16	rs12933774	G	A	0.16501	1006
16	rs12935102	C	T	0.0805169	1006
16	rs62068700	G	A	0.10338	1006
16	rs164740	G	A	0.158052	1006
16	rs62068701	C	A	0.195825	1006
16	rs12447525	G	A	0.22167	1006
16	rs352933	A	G	0.742545	1006
16	rs352934	A	G	0.743539	1006
16	rs441526	A	G	0.743539	1006
16	rs452726	A	G	0.700795	1006
16	rs431417	T	C	0.734592	1006
16	rs407984	C	T	0.700795	1006
16	rs1991508	C	T	0.0685885	1006
16	rs8058428	C	T	0.700795	1006
16	rs8057288	G	C	0.700795	1006
16	rs391773	A	G	0.700795	1006
16	rs668009	T	C	0.734592	1006
16	rs12918760	T	G	0.0198807	1006
16	rs8064126	T	A	0.631213	1006
16	rs149908136	C	T	0.0337972	1006
16	rs56164821	G	A	0.632207	1006
16	rs62068703	T	C	0.632207	1006
16	rs78085008	G	A	0.191849	1006
16	rs664020	C	T	0.434394	1006
16	rs653429	G	A	0.430417	1006
16	rs35198968	G	A	0.0695825	1006
16	rs376402	T	G	0.428429	1006
16	rs73263339	C	T	0.191849	1006
16	rs8059821	T	G	0.471173	1006
16	rs80089054	C	T	0.0417495	1006
16	rs4785697	C	G	0.89165	1006
16	rs4785698	G	C	0.892644	1006
16	rs139031001	C	T	0.0407555	1006
16	rs139515047	A	G	0.0168986	1006
16	rs147349069	G	C	0.0238569	1006
16	rs725332	C	T	0.10835	1006
16	rs11649398	G	A	0.00795229	1006
16	rs61286271	C	T	0.188867	1006
16	rs4519330	G	A	0.301193	1006
16	rs7191697	G	A	0.0735586	1006
16	rs57407733	G	A	0.260437	1006
16	rs577771451	G	A	0.0119284	1006
16	rs7200366	A	C	0.109344	1006
16	rs35859096	C	G	0.190855	1006
16	rs16965867	C	T	0.194831	1006
16	rs71396932	C	T	0.194831	1006
16	rs62068708	G	T	0.232604	1006
16	rs138002535	C	T	0.00994036	1006
16	rs455344	C	G	0.533797	1006
16	rs150789921	C	T	0.0119284	1006
16	rs460105	T	C	0.496024	1006
16	rs72805576	G	A	0.0308151	1006
16	rs8044136	C	G	0.377734	1006
16	rs8063611	G	A	0.229622	1006
16	rs35078537	G	C	0.183897	1006
16	rs57856222	C	T	0.0745527	1006
16	rs409170	A	G	0.602386	1006
16	rs72805578	C	A	0.229622	1006
16	rs1968499	A	G	0.104374	1006
16	rs77110324	G	A	0.0616302	1006
16	rs34817489	G	A	0.0884692	1006
16	rs4968049	G	A	0.104374	1006
16	rs117109583	C	T	0.0904573	1006
16	rs61408277	G	T	0.0745527	1006
16	rs9673820	C	T	0.747515	1006
16	rs72805581	G	T	0.0318091	1006
16	rs74883430	C	T	0.0328032	1006
16	rs62068711	G	A	0.153082	1006
16	rs2280374	C	T	0.0745527	1006
16	rs79172130	G	A	0.0745527	1006
16	rs62068712	A	G	0.154076	1006
16	rs192325916	G	A	0.00994036	1006
16	rs72805582	C	T	0.0198807	1006
16	rs62068713	C	T	0.153082	1006
16	rs4968054	C	T	0.0745527	1006
16	rs154665	C	T	0.461233	1006
16	rs75923656	T	C	0.0735586	1006
16	rs79138604	G	A	0.0735586	1006
16	rs34323930	C	T	0.0745527	1006
16	rs258341	T	C	0.583499	1006
16	rs11641525	G	A	0.0347913	1006
16	rs258340	C	G	0.493042	1006
16	rs12930346	C	T	0.373757	1006
16	rs7197490	C	T	0.0248509	1006
16	rs164741	A	G	0.664016	1006
16	rs372694262	C	T	0.00397614	1006
16	rs116885385	C	A	0.100398	1006
16	rs4248913	C	A	0.0785288	1006
16	rs444964	A	G	0.480119	1006
16	rs112233725	T	C	0.0705765	1006
16	rs62068714	T	C	0.100398	1006
16	rs383027	C	T	0.49503	1006
16	rs453528	A	C	0.500994	1006
16	rs9673694	A	C	0.26839	1006
16	rs194479	T	C	0.742545	1006
16	rs258342	A	G	0.740557	1006
16	rs3794633	A	G	0.256461	1006
16	rs142504280	C	T	0.0198807	1006
16	rs908951	C	T	0.480119	1006
16	rs2460451	C	A	0.475149	1006
16	rs2250598	C	T	0.484095	1006
16	rs11649482	A	G	0.158052	1006
16	rs2434858	A	G	0.484095	1006
16	rs420332	C	T	0.481113	1006
16	rs55950592	C	T	0.0606362	1006
16	rs117586265	C	T	0.028827	1006
16	rs78961851	T	C	0.0974155	1006
16	rs142099578	C	A	0.0188867	1006
16	rs12920969	G	A	0.473161	1006
16	rs4785580	A	G	0.483101	1006
16	rs4785581	C	A	0.483101	1006
16	rs72805588	C	G	0.0188867	1006
16	rs382429	T	C	0.45328	1006
16	rs61217159	T	A	0.0884692	1006
16	rs2460449	G	A	0.473161	1006
16	rs2460448	G	A	0.483101	1006
16	rs449882	C	G	0.473161	1006
16	rs463938	G	A	0.474155	1006
16	rs145919154	C	T	0.0119284	1006
16	rs2070992	G	C	0.0884692	1006
16	rs445537	A	G	0.516899	1006
16	rs34422500	C	T	0.101392	1006
16	rs1126464	G	C	0.250497	1006
16	rs76820443	G	T	0.0616302	1006
16	rs78545310	C	T	0.0884692	1006
16	rs74033816	G	A	0.0149105	1006
16	rs79283723	A	G	0.0636183	1006
16	rs137873456	G	A	0.0308151	1006
16	rs2052868	C	T	0.207753	1006
16	rs2052867	C	T	0.0974155	1006
16	rs2139455	G	T	0.122266	1006
16	rs6500436	A	T	0.00795229	1006
16	rs55839877	T	C	0.0954274	1006
16	rs58290281	C	T	0.12326	1006
16	rs154656	T	A	0.476143	1006
16	rs12921177	G	A	0.0854871	1006
16	rs154657	G	A	0.477137	1006
16	rs164749	T	G	0.485089	1006
16	rs77651727	C	T	0.0506958	1006
16	rs164748	C	G	0.477137	1006
16	rs164747	T	G	0.477137	1006
16	rs187492937	C	G	0.0328032	1006
16	rs164746	G	A	0.477137	1006
16	rs146317604	A	G	0.0119284	1006
16	rs34656869	C	T	0.106362	1006
16	rs164745	C	T	0.382704	1006
16	rs352939	G	A	0.479125	1006
16	rs6860	C	T	0.476143	1006
16	rs117784048	C	T	0.0159046	1006
16	rs78321617	T	C	0.0238569	1006
16	rs62068734	C	T	0.00596421	1006
16	rs460879	C	T	0.487078	1006
16	rs460984	C	T	0.480119	1006
16	rs72805593	G	A	0.0178926	1006
16	rs145548836	C	T	0.0119284	1006
16	rs11648089	T	C	0.11829	1006
16	rs71374191	T	C	0.549702	1006
16	rs4968050	C	T	0.527833	1006
16	rs8061010	T	A	0.106362	1006
16	rs4968051	T	C	0.083499	1006
16	rs8055347	G	C	0.207753	1006
16	rs61482648	A	C	0.194831	1006
16	rs2437957	G	A	0.477137	1006
16	rs72805595	C	T	0.206759	1006
16	rs4785699	G	T	0.190855	1006
16	rs2437956	T	C	0.684891	1006
16	rs2437955	C	A	0.479125	1006
16	rs35749174	G	A	0.0666004	1006
16	rs72805596	C	A	0.206759	1006
16	rs645019	C	T	0.477137	1006
16	rs2434872	C	G	0.477137	1006
16	rs34179535	G	A	0.0745527	1006
16	rs467357	A	G	0.477137	1006
16	rs11643471	T	A	0.10835	1006
16	rs2162944	G	C	0.120278	1006
16	rs407863	G	A	0.477137	1006
16	rs139835877	A	G	0.0775348	1006
16	rs56397046	C	T	0.38668	1006
16	rs258337	T	A	0.600398	1006
16	rs35850949	C	A	0.0666004	1006
16	rs258336	T	G	0.597416	1006
16	rs11647958	T	A	0.398608	1006
16	rs258335	G	A	0.597416	1006
16	rs258334	A	T	0.600398	1006
16	rs113974432	G	C	0.083499	1006
16	rs148341329	A	T	0.0934394	1006
16	rs164752	G	A	0.912525	1006
16	rs7203947	T	C	0.314115	1006
16	rs117894636	G	A	0.0298211	1006
16	rs76762453	G	A	0.316103	1006
16	rs34878706	G	A	0.083499	1006
16	rs35415928	C	T	0.083499	1006
16	rs13329897	C	T	0.0248509	1006
16	rs62067101	C	T	0.0159046	1006
16	rs8061722	G	T	0.0576541	1006
16	rs9934821	A	G	0.0934394	1006
16	rs154663	T	C	0.885686	1006
16	rs7188458	G	A	0.392644	1006
16	rs71396950	G	A	0.0666004	1006
16	rs71396951	G	C	0.0666004	1006
16	rs13332449	G	A	0.0337972	1006
16	rs144748682	G	A	0.0119284	1006
16	rs117185371	C	T	0.0298211	1006
16	rs55836749	C	T	0.0377734	1006
16	rs164753	C	T	0.790258	1006
16	rs258332	G	A	0.474155	1006
16	rs72807503	G	A	0.0198807	1006
16	rs72807504	A	T	0.0198807	1006
16	rs34526810	G	A	0.083499	1006
16	rs258331	G	T	0.884692	1006
16	rs2010623	A	G	0.407555	1006
16	rs11645271	G	T	0.399602	1006
16	rs11640702	A	G	0.399602	1006
16	rs139902569	C	G	0.0298211	1006
16	rs11645355	G	A	0.315109	1006
16	rs187283	A	G	0.799205	1006
16	rs258330	T	G	0.478131	1006
16	rs258329	G	A	0.797217	1006
16	rs4785701	C	G	0.399602	1006
16	rs11646741	G	C	0.315109	1006
16	rs258328	C	T	0.477137	1006
16	rs117075095	T	G	0.00894632	1006
16	rs13332439	A	T	0.315109	1006
16	rs459920	T	C	0.477137	1006
16	rs166297	A	G	0.88668	1006
16	rs149542938	C	A	0.0119284	1006
16	rs258319	A	T	0.478131	1006
16	rs258318	T	C	0.884692	1006
16	rs258317	C	T	0.482107	1006
16	rs8062346	G	A	0.114314	1006
16	rs4785702	G	A	0.084493	1006
16	rs258316	C	T	0.784294	1006
16	rs2081984	C	T	0.0934394	1006
16	rs464586	A	G	0.784294	1006
16	rs460319	G	T	0.872763	1006
16	rs447735	T	C	0.474155	1006
16	rs13335420	C	A	0.0248509	1006
16	rs16965913	C	T	0.311133	1006
16	rs2377058	A	G	0.311133	1006
16	rs80164364	C	T	0.0914513	1006
16	rs117418297	C	T	0.0735586	1006
16	rs59863025	G	A	0.106362	1006
16	rs9937322	G	C	0.312127	1006
16	rs35063026	C	T	0.0675944	1006
16	rs2434871	G	C	0.764414	1006
16	rs149044607	A	G	0.0248509	1006
16	rs143139833	T	G	0.0248509	1006
16	rs12445808	C	G	0.316103	1006
16	rs150543054	C	T	0.028827	1006
16	rs2118193	G	A	0.203777	1006
16	rs467035	C	G	0.464215	1006
16	rs2115401	T	C	0.527833	1006
16	rs34344257	C	T	0.203777	1006
16	rs382045	C	T	0.462227	1006
16	rs12596604	T	C	0.239563	1006
16	rs59839010	T	C	0.238569	1006
16	rs12918773	G	A	0.084493	1006
16	rs12443954	A	G	0.240557	1006
16	rs12446791	C	G	0.239563	1006
16	rs12445225	T	G	0.240557	1006
16	rs12444609	A	G	0.240557	1006
16	rs60990680	G	A	0.240557	1006
16	rs34404057	G	A	0.447316	1006
16	rs35414122	A	G	0.0884692	1006
16	rs57364768	G	A	0.239563	1006
16	rs34057012	G	A	0.328032	1006
16	rs437625	G	A	0.462227	1006
16	rs150258746	G	A	0.0109344	1006
16	rs67632157	G	A	0.408549	1006
16	rs62067106	A	G	0.408549	1006
16	rs9673945	G	A	0.874751	1006
16	rs12922197	G	C	0.0854871	1006
16	rs11641469	A	G	0.321074	1006
16	rs62067107	T	C	0.323062	1006
16	rs68092778	A	G	0.318091	1006
16	rs417323	T	G	0.468191	1006
16	rs12929965	A	G	0.468191	1006
16	rs62067108	C	G	0.126243	1006
16	rs2377233	G	C	0.871769	1006
16	rs62067109	T	C	0.128231	1006
16	rs9939860	G	C	0.399602	1006
16	rs12598543	A	G	0.129225	1006
16	rs11645553	A	G	0.084493	1006
16	rs60601085	T	C	0.128231	1006
16	rs56858519	T	C	0.128231	1006
16	rs187800086	T	C	0.0218688	1006
16	rs60220118	G	A	0.129225	1006
16	rs57276429	C	T	0.129225	1006
16	rs12924572	G	A	0.395626	1006
16	rs114138144	T	C	0.0168986	1006
16	rs117666384	T	C	0.0119284	1006
16	rs117030214	T	C	0.0298211	1006
16	rs11641963	C	G	0.028827	1006
16	rs648548	C	G	0.468191	1006
16	rs59210737	A	G	0.0884692	1006
16	rs147208528	C	A	0.026839	1006
16	rs464873	T	C	0.471173	1006
16	rs144012718	T	C	0.0238569	1006
16	rs457708	G	C	0.861829	1006
16	rs62067112	C	T	0.137177	1006
16	rs118161768	G	A	0.0487078	1006
16	rs12149178	T	C	0.0168986	1006
16	rs3751698	A	G	0.139165	1006
16	rs3751699	G	C	0.0477137	1006
16	rs3751700	G	A	0.139165	1006
16	rs2277905	A	G	0.139165	1006
16	rs2277906	C	T	0.139165	1006
16	rs62067113	C	T	0.143141	1006
16	rs62067158	G	A	0.139165	1006
16	rs62067159	A	G	0.139165	1006
16	rs397891	G	C	0.460239	1006
16	rs3794638	C	A	0.12326	1006
16	rs3794637	C	T	0.139165	1006
16	rs258324	T	G	0.858847	1006
16	rs72807518	G	A	0.0159046	1006
16	rs142443566	C	T	0.00894632	1006
16	rs17784285	A	G	0.140159	1006
16	rs12924138	G	T	0.388668	1006
16	rs3764256	G	A	0.140159	1006
16	rs258323	G	C	0.465209	1006
16	rs78764795	A	T	0.10835	1006
16	rs2075880	A	G	0.393638	1006
16	rs258322	A	G	0.90159	1006
16	rs58374338	G	T	0.137177	1006
16	rs61665209	G	A	0.137177	1006
16	rs62068362	A	T	0.137177	1006
16	rs142556882	G	A	0.0178926	1006
16	rs11076612	C	T	0.306163	1006
16	rs258321	A	G	0.45825	1006
16	rs164744	T	G	0.601392	1006
16	rs150621304	C	T	0.0467197	1006
16	rs62068364	C	T	0.303181	1006
16	rs164742	A	G	0.606362	1006
16	rs12595968	G	T	0.101392	1006
16	rs465507	C	G	0.422465	1006
16	rs2115400	G	A	0.342942	1006
16	rs141413508	G	C	0.0328032	1006
16	rs56380063	C	G	0.083499	1006
16	rs1946482	T	C	0.151093	1006
16	rs8404	T	C	0.0815109	1006
16	rs1045814	C	T	0.33499	1006
16	rs4247353	T	C	0.351889	1006
16	rs462769	T	C	0.593439	1006
16	rs3803690	G	C	0.347913	1006
16	rs3751696	A	T	0.350895	1006
16	rs11866038	C	T	0.054672	1006
16	rs3751695	G	A	0.181909	1006
16	rs35432452	C	G	0.119284	1006
16	rs62068366	C	G	0.182903	1006
16	rs35754755	C	T	0.0258449	1006
16	rs8047204	A	G	0.323062	1006
16	rs117963037	C	G	0.0258449	1006
16	rs117568059	C	A	0.0248509	1006
16	rs143526993	C	T	0.00894632	1006
16	rs396742	C	G	0.456262	1006
16	rs140499892	A	G	0.0159046	1006
16	rs13330285	A	G	0.44831	1006
16	rs13335097	C	T	0.44831	1006
16	rs149420825	G	A	0.00894632	1006
16	rs34265416	C	A	0.0914513	1006
16	rs112126489	G	A	0.0109344	1006
16	rs149082870	G	A	0.0884692	1006
16	rs4785587	G	A	0.482107	1006
16	rs72807524	A	C	0.0119284	1006
16	rs4785588	G	C	0.0228628	1006
16	rs2016968	C	G	0.569583	1006
16	rs745710	G	A	0.0139165	1006
16	rs1110331	G	A	0.54672	1006
16	rs117316142	G	A	0.0397614	1006
16	rs72807526	A	G	0.430417	1006
16	rs117570427	T	C	0.0228628	1006
16	rs56288641	G	A	0.00695825	1006
16	rs148694296	C	T	0.0238569	1006
16	rs12920315	C	T	0.552684	1006
16	rs149979653	C	T	0.083499	1006
16	rs12149952	T	C	0.574553	1006
16	rs34133162	G	A	0.17992	1006
16	rs35699836	G	A	0.0357853	1006
16	rs116850253	C	T	0.0238569	1006
16	rs62068368	T	C	0.0168986	1006
16	rs34714188	T	A	0.0725646	1006
16	rs183214036	G	T	0.0248509	1006
16	rs111656189	A	G	0.0228628	1006
16	rs140019243	C	T	0.0705765	1006
16	rs7206570	A	G	0.985089	1006
16	rs118114589	G	A	0.0248509	1006
16	rs192948350	C	A	0.0228628	1006
16	rs57119673	A	G	0.40159	1006
16	rs62068372	T	C	0.235586	1006
16	rs113661672	C	T	0.414513	1006
16	rs56112321	T	C	0.235586	1006
16	rs111671315	T	C	0.0129225	1006
16	rs34141697	A	T	0.235586	1006
16	rs117849137	C	T	0.054672	1006
16	rs56283750	C	T	0.650099	1006
16	rs3809646	C	T	0.585487	1006
16	rs183162634	G	C	0.0248509	1006
16	rs4785589	C	T	0.414513	1006
16	rs149705807	C	T	0.0467197	1006
16	rs117990130	C	T	0.170974	1006
16	rs115025067	G	A	0.175944	1006
16	rs147792551	C	G	0.0646123	1006
16	rs141164555	C	G	0.0596421	1006
16	rs116853582	T	A	0.135189	1006
16	rs8056353	G	A	0.196819	1006
16	rs28557782	C	A	0.0357853	1006
16	rs6500437	T	C	0.310139	1006
16	rs4785590	G	C	0.398608	1006
16	rs56048434	C	T	0.193837	1006
16	rs7189711	A	G	0.310139	1006
16	rs12924124	C	T	0.0715706	1006
16	rs144809411	C	T	0.0198807	1006
16	rs62068387	C	G	0.258449	1006
16	rs76393429	C	T	0.0168986	1006
16	rs35026726	C	T	0.0715706	1006
16	rs72807538	T	A	0.0437376	1006
16	rs62068388	A	T	0.258449	1006
16	rs137971708	G	A	0.193837	1006
16	rs8059398	T	C	0.421471	1006
16	rs12051515	T	A	0.308151	1006
16	rs8049197	C	A	0.803181	1006
16	rs12925026	C	T	0.0725646	1006
16	rs8048331	G	T	0.398608	1006
16	rs9934785	G	A	0.39662	1006
16	rs145514870	C	T	0.0218688	1006
16	rs2099105	T	C	0.740557	1006
16	rs72807539	G	A	0.192843	1006
16	rs72807540	C	A	0.193837	1006
16	rs35034309	T	A	0.0377734	1006
16	rs143250644	T	A	0.0149105	1006
16	rs9941108	C	T	0.310139	1006
16	rs9941129	C	T	0.595427	1006
16	rs9933498	T	G	0.736581	1006
16	rs55729849	G	A	0.192843	1006
16	rs139526547	A	G	0.0318091	1006
16	rs74606487	A	G	0.135189	1006
16	rs79139787	C	T	0.0725646	1006
16	rs13339414	G	A	0.138171	1006
16	rs7204478	C	T	0.478131	1006
16	rs11640734	C	G	0.0904573	1006
16	rs34120897	A	C	0.0974155	1006
16	rs11640450	G	A	0.0457256	1006
16	rs7185737	G	A	0.878728	1006
16	rs34659644	G	A	0.0725646	1006
16	rs4785708	C	T	0.418489	1006
16	rs4785709	G	A	0.390656	1006
16	rs4785710	C	T	0.410537	1006
16	rs117090085	C	T	0.0129225	1006
16	rs117468530	C	T	0.0258449	1006
16	rs12709092	C	G	0.905567	1006
16	rs188037652	C	T	0.0188867	1006
16	rs4785591	C	T	0.294235	1006
16	rs4785592	G	C	0.294235	1006
16	rs4785711	C	G	0.302187	1006
16	rs4785712	C	G	0.302187	1006
16	rs55865486	C	G	0.0367793	1006
16	rs11643713	C	T	0.270378	1006
16	rs4785713	C	G	0.301193	1006
16	rs11649100	A	G	0.0646123	1006
16	rs11639906	T	C	0.0646123	1006
16	rs56296040	C	G	0.270378	1006
16	rs4785714	C	A	0.414513	1006
16	rs4785594	G	C	0.723658	1006
16	rs12446555	G	T	0.083499	1006
16	rs7206546	C	T	0.416501	1006
16	rs111443517	C	T	0.0725646	1006
16	rs17177891	C	T	0.0656064	1006
16	rs3803689	C	T	0.408549	1006
16	rs4785715	A	G	0.671968	1006
16	rs113797466	G	A	0.00994036	1006
16	rs9935559	C	T	0.420477	1006
16	rs7189734	G	A	0.253479	1006
16	rs72807545	C	G	0.0357853	1006
16	rs3764257	C	G	0.264414	1006
16	rs3764258	C	G	0.0646123	1006
16	rs4785716	T	C	0.584493	1006
16	rs4785717	A	G	0.584493	1006
16	rs72807546	C	T	0.192843	1006
16	rs11649155	G	C	0.286282	1006
16	rs11649196	G	A	0.131213	1006
16	rs2077001	G	A	0.574553	1006
16	rs7202427	G	T	0.265408	1006
16	rs8054492	G	A	0.162028	1006
16	rs72807547	G	A	0.0198807	1006
16	rs2003522	C	G	0.315109	1006
16	rs17233868	C	T	0.0646123	1006
16	rs2077155	A	G	0.602386	1006
16	rs17233854	T	G	0.0218688	1006
16	rs1961556	C	G	0.314115	1006
16	rs17227424	G	C	0.0437376	1006
16	rs1230	C	T	0.390656	1006
16	rs1800359	A	G	0.607356	1006
16	rs9282682	A	G	0.0735586	1006
16	rs9282681	T	C	0.0646123	1006
16	rs1061646	G	A	0.315109	1006
16	rs1061647	G	C	0.0646123	1006
16	rs11647746	C	A	0.0735586	1006
16	rs7195906	A	T	0.392644	1006
16	rs11644967	T	A	0.0735586	1006
16	rs11648689	G	A	0.0646123	1006
16	rs11649162	C	A	0.0646123	1006
16	rs11649210	C	G	0.0735586	1006
16	rs11639788	G	A	0.0656064	1006
16	rs11076618	T	C	0.601392	1006
16	rs11640188	C	T	0.0646123	1006
16	rs11640198	C	T	0.257455	1006
16	rs11640209	C	A	0.0646123	1006
16	rs75092208	T	C	0.0139165	1006
16	rs6500439	A	C	0.394632	1006
16	rs144557636	T	C	0.0139165	1006
16	rs62054599	C	G	0.0646123	1006
16	rs34027607	T	C	0.0765408	1006
16	rs34420680	C	T	0.0646123	1006
16	rs1800358	T	C	0.0765408	1006
16	rs2286392	A	G	0.0775348	1006
16	rs2238525	T	C	0.0685885	1006
16	rs17233678	T	C	0.0646123	1006
16	rs12445480	G	A	0.317097	1006
16	rs12448600	A	C	0.0695825	1006
16	rs62054600	T	C	0.0765408	1006
16	rs12445695	C	T	0.317097	1006
16	rs17227263	G	A	0.0646123	1006
16	rs17233664	C	T	0.0646123	1006
16	rs17233657	C	T	0.0119284	1006
16	rs17233651	G	T	0.0119284	1006
16	rs6500440	T	C	0.605368	1006
16	rs12917681	C	A	0.0765408	1006
16	rs12918575	A	G	0.0765408	1006
16	rs9923733	T	C	0.393638	1006
16	rs17233623	C	T	0.0765408	1006
16	rs2074904	A	G	0.0646123	1006
16	rs2074903	T	C	0.0646123	1006
16	rs62054601	C	G	0.0646123	1006
16	rs4785718	T	C	0.317097	1006
16	rs12923751	A	G	0.236581	1006
16	rs12922302	G	A	0.378728	1006
16	rs72807553	C	T	0.183897	1006
16	rs113548871	C	T	0.0318091	1006
16	rs12102290	C	T	0.393638	1006
16	rs62054606	G	A	0.0218688	1006
16	rs12102297	C	A	0.393638	1006
16	rs45524337	G	A	0.185885	1006
16	rs17233609	C	G	0.0606362	1006
16	rs34019730	G	A	0.0735586	1006
16	rs1800355	C	T	0.0646123	1006
16	rs11641147	C	T	0.0646123	1006
16	rs17233567	G	A	0.0646123	1006
16	rs1029673	T	G	0.262425	1006
16	rs2003520	C	T	0.394632	1006
16	rs17227149	T	A	0.0646123	1006
16	rs2011925	T	G	0.600398	1006
16	rs4420527	A	G	0.394632	1006
16	rs45440396	G	A	0.0119284	1006
16	rs45567439	G	A	0.0646123	1006
16	rs8058895	T	C	0.184891	1006
16	rs1800347	T	C	0.0447316	1006
16	rs17233497	G	A	0.0646123	1006
16	rs1800345	C	T	0.316103	1006
16	rs17227085	C	T	0.0646123	1006
16	rs17233483	C	G	0.0139165	1006
16	rs2283564	T	C	0.0646123	1006
16	rs8043882	T	C	0.39662	1006
16	rs8044026	T	C	0.319085	1006
16	rs45524643	G	A	0.0646123	1006
16	rs17227064	A	G	0.0646123	1006
16	rs17227057	C	T	0.0646123	1006
16	rs1800344	T	G	0.0646123	1006
16	rs17233455	A	G	0.0646123	1006
16	rs17233448	G	T	0.0646123	1006
16	rs62054609	C	A	0.0646123	1006
16	rs142519821	G	C	0.0646123	1006
16	rs62054611	T	C	0.0646123	1006
16	rs183459087	G	A	0.00894632	1006
16	rs12599002	G	A	0.0646123	1006
16	rs2377043	G	T	0.32505	1006
16	rs7191937	C	A	0.0606362	1006
16	rs7192793	A	G	0.965209	1006
16	rs17233441	C	G	0.0646123	1006
16	rs9926296	A	G	0.45328	1006
16	rs11646910	G	A	0.140159	1006
16	rs3743861	G	C	0.387674	1006
16	rs3743860	T	C	0.389662	1006
16	rs12931267	C	G	0.0685885	1006
16	rs12599846	C	T	0.0636183	1006
16	rs17227001	A	G	0.203777	1006
16	rs17233392	C	T	0.0636183	1006
16	rs17233385	T	C	0.0636183	1006
16	rs111269812	C	G	0.0139165	1006
16	rs7203255	G	A	0.32505	1006
16	rs7203281	G	A	0.32505	1006
16	rs7205519	A	G	0.32505	1006
16	rs7203511	G	C	0.323062	1006
16	rs11649642	G	A	0.272366	1006
16	rs7206120	A	C	0.318091	1006
16	rs7206308	A	G	0.32505	1006
16	rs7205604	C	G	0.326044	1006
16	rs7206721	A	C	0.32505	1006
16	rs7205993	C	G	0.32505	1006
16	rs146695588	G	C	0.0109344	1006
16	rs12923946	C	T	0.597416	1006
16	rs62054638	G	C	0.0646123	1006
16	rs139414522	T	C	0.0109344	1006
16	rs62054639	C	T	0.0646123	1006
16	rs7195752	A	G	0.326044	1006
16	rs7201028	T	C	0.326044	1006
16	rs12597296	C	T	0.0646123	1006
16	rs12597299	C	A	0.0646123	1006
16	rs117186138	G	C	0.0149105	1006
16	rs11646229	G	A	0.199801	1006
16	rs76784033	T	C	0.0646123	1006
16	rs62054640	C	T	0.0646123	1006
16	rs7191144	C	T	0.588469	1006
16	rs113050642	G	A	0.00894632	1006
16	rs56126256	A	T	0.183897	1006
16	rs55862934	C	T	0.200795	1006
16	rs55857437	G	C	0.0347913	1006
16	rs3785281	G	C	0.0646123	1006
16	rs4490003	C	A	0.313121	1006
16	rs3785280	C	G	0.323062	1006
16	rs3785279	G	C	0.0646123	1006
16	rs17233378	T	C	0.0198807	1006
16	rs12709093	T	C	0.323062	1006
16	rs17226980	G	A	0.0646123	1006
16	rs17226973	T	C	0.0646123	1006
16	rs17226966	A	G	0.0646123	1006
16	rs17233364	C	T	0.185885	1006
16	rs7204328	C	G	0.59841	1006
16	rs17233350	G	A	0.0238569	1006
16	rs17226960	C	A	0.0228628	1006
16	rs17226953	A	T	0.140159	1006
16	rs3819567	C	T	0.315109	1006
16	rs3819568	A	G	0.316103	1006
16	rs3819569	G	C	0.0586481	1006
16	rs3819570	C	T	0.0586481	1006
16	rs3819571	C	T	0.0586481	1006
16	rs3819572	G	T	0.0586481	1006
16	rs3819573	C	G	0.0586481	1006
16	rs3819574	G	A	0.0646123	1006
16	rs2238526	G	A	0.528827	1006
16	rs4785720	T	A	0.32505	1006
16	rs2376885	G	A	0.32505	1006
16	rs2376884	C	T	0.594433	1006
16	rs2376883	A	G	0.594433	1006
16	rs2376882	T	C	0.594433	1006
16	rs2376881	C	G	0.599404	1006
16	rs2239356	T	C	0.0646123	1006
16	rs2239357	G	A	0.0646123	1006
16	rs2239358	C	G	0.0646123	1006
16	rs11642111	G	A	0.0178926	1006
16	rs12599473	A	C	0.0646123	1006
16	rs2283565	G	T	0.0646123	1006
16	rs2283566	G	A	0.0646123	1006
16	rs11643505	C	T	0.964215	1006
16	rs11648879	A	G	0.0656064	1006
16	rs78904586	T	A	0.140159	1006
16	rs12933317	A	G	0.0646123	1006
16	rs17233253	A	G	0.0646123	1006
16	rs17226841	C	T	0.0646123	1006
16	rs6500441	C	G	0.385686	1006
16	rs6500442	T	C	0.385686	1006
16	rs12598276	G	C	0.0646123	1006
16	rs9806894	G	C	0.321074	1006
16	rs62054643	A	G	0.0646123	1006
16	rs111548255	G	A	0.00994036	1006
16	rs12924011	C	T	0.138171	1006
16	rs117555146	C	T	0.0139165	1006
16	rs116953717	A	G	0.0139165	1006
16	rs12447465	C	T	0.38668	1006
16	rs12925427	C	G	0.322068	1006
16	rs12929831	T	C	0.322068	1006
16	rs11076619	C	A	0.0636183	1006
16	rs2159116	C	A	0.185885	1006
16	rs11076620	A	T	0.0636183	1006
16	rs12600151	C	T	0.0636183	1006
16	rs12600047	G	A	0.0636183	1006
16	rs2159115	A	G	0.586481	1006
16	rs2159114	A	G	0.596421	1006
16	rs72807569	G	C	0.186879	1006
16	rs148726588	G	C	0.0178926	1006
16	rs2159113	C	T	0.323062	1006
16	rs2376880	T	C	0.313121	1006
16	rs17226757	A	G	0.0626243	1006
16	rs17233176	G	C	0.0636183	1006
16	rs8055825	C	T	0.385686	1006
16	rs8061447	T	C	0.32505	1006
16	rs7203907	C	G	0.388668	1006
16	rs6500443	G	T	0.387674	1006
16	rs6500444	C	G	0.315109	1006
16	rs6500445	T	C	0.387674	1006
16	rs76075456	T	C	0.0626243	1006
16	rs11860203	A	C	0.319085	1006
16	rs1974583	C	G	0.317097	1006
16	rs1010356	A	G	0.317097	1006
16	rs11641220	A	G	0.0198807	1006
16	rs11645916	G	A	0.0626243	1006
16	rs3890534	C	T	0.105368	1006
16	rs17226666	G	A	0.0626243	1006
16	rs4785595	A	G	0.389662	1006
16	rs7195066	C	T	0.322068	1006
16	rs7200990	T	C	0.95825	1006
16	rs886952	G	A	0.389662	1006
16	rs886951	A	G	0.389662	1006
16	rs886950	T	C	0.390656	1006
16	rs1800341	T	C	0.0914513	1006
16	rs11645240	T	C	0.0626243	1006
16	rs11644213	A	G	0.0626243	1006
16	rs11645321	T	C	0.0626243	1006
16	rs11076621	A	G	0.0626243	1006
16	rs11076622	T	C	0.0626243	1006
16	rs1800340	A	G	0.327038	1006
16	rs1131660	C	A	0.0367793	1006
16	rs1007932	C	T	0.0735586	1006
16	rs11646766	A	T	0.0626243	1006
16	rs7190403	C	G	0.181909	1006
16	rs11641552	C	A	0.0626243	1006
16	rs1007931	T	C	0.338966	1006
16	rs17226554	T	C	0.0626243	1006
16	rs3785277	G	C	0.0626243	1006
16	rs12599180	A	G	0.389662	1006
16	rs1800339	C	A	0.0626243	1006
16	rs17232910	G	C	0.0626243	1006
16	rs17226519	T	C	0.0626243	1006
16	rs17226512	T	C	0.0626243	1006
16	rs4785721	G	A	0.379722	1006
16	rs17232903	G	C	0.0626243	1006
16	rs17226498	T	C	0.0626243	1006
16	rs2238527	C	A	0.0626243	1006
16	rs2190808	C	T	0.0626243	1006
16	rs1974573	T	C	0.389662	1006
16	rs2190806	A	G	0.0626243	1006
16	rs12596415	T	C	0.389662	1006
16	rs12596429	T	C	0.597416	1006
16	rs12598214	C	T	0.0626243	1006
16	rs8046872	T	C	0.596421	1006
16	rs12596934	T	G	0.0626243	1006
16	rs3785276	G	C	0.317097	1006
16	rs3785275	C	G	0.317097	1006
16	rs1558184	T	G	0.389662	1006
16	rs17232840	T	C	0.0636183	1006
16	rs1974572	G	C	0.317097	1006
16	rs17232826	C	T	0.0894632	1006
16	rs1974571	C	T	0.317097	1006
16	rs17226428	T	A	0.0636183	1006
16	rs1558151	T	A	0.222664	1006
16	rs17232812	G	A	0.141153	1006
16	rs17232805	A	C	0.0636183	1006
16	rs1006548	T	C	0.258449	1006
16	rs11076623	G	T	0.0636183	1006
16	rs1006547	T	C	0.317097	1006
16	rs2016571	G	C	0.317097	1006
16	rs11640714	A	T	0.0149105	1006
16	rs7187436	A	T	0.388668	1006
16	rs1800337	A	G	0.388668	1006
16	rs2302162	A	G	0.0626243	1006
16	rs2302161	C	T	0.0129225	1006
16	rs3743859	C	T	0.388668	1006
16	rs17232756	G	A	0.0188867	1006
16	rs1800335	A	G	0.389662	1006
16	rs75570604	G	C	0.0675944	1006
16	rs8058179	A	G	0.59841	1006
16	rs62052660	T	A	0.0626243	1006
16	rs7198982	G	A	0.326044	1006
16	rs9939756	C	T	0.388668	1006
16	rs7201321	A	G	0.388668	1006
16	rs7206398	A	C	0.601392	1006
16	rs7206317	C	G	0.188867	1006
16	rs145479355	G	T	0.0616302	1006
16	rs6500446	A	G	0.410537	1006
16	rs181829527	C	T	0.0139165	1006
16	rs17232735	A	G	0.0626243	1006
16	rs2239359	C	T	0.406561	1006
16	rs2239360	C	T	0.326044	1006
16	rs12448860	T	A	0.389662	1006
16	rs12928089	G	A	0.326044	1006
16	rs12929129	C	T	0.326044	1006
16	rs12928256	G	A	0.388668	1006
16	rs192627753	C	A	0.0198807	1006
16	rs112225320	A	C	0.0129225	1006
16	rs2283567	A	C	0.0715706	1006
16	rs8054489	C	A	0.11829	1006
16	rs17226274	C	T	0.0725646	1006
16	rs17232665	T	C	0.0626243	1006
16	rs17232658	C	G	0.109344	1006
16	rs60828994	C	G	0.318091	1006
16	rs11649501	A	T	0.0626243	1006
16	rs11649510	A	G	0.0626243	1006
16	rs16966142	C	T	0.10835	1006
16	rs17232630	C	T	0.0626243	1006
16	rs17226232	A	G	0.0685885	1006
16	rs8046243	A	G	0.389662	1006
16	rs12709094	A	G	0.39165	1006
16	rs55798234	C	T	0.185885	1006
16	rs2238529	G	C	0.316103	1006
16	rs4522419	T	C	0.604374	1006
16	rs4785596	T	C	0.327038	1006
16	rs8047486	A	T	0.389662	1006
16	rs12709095	G	C	0.327038	1006
16	rs141850725	A	C	0.189861	1006
16	rs1968109	C	G	0.321074	1006
16	rs62052710	C	T	0.0626243	1006
16	rs1476761	C	G	0.327038	1006
16	rs62052711	C	A	0.0636183	1006
16	rs6500447	C	T	0.327038	1006
16	rs6500448	T	C	0.327038	1006
16	rs11076624	T	C	0.0626243	1006
16	rs2238530	C	T	0.0626243	1006
16	rs80006713	G	C	0.0914513	1006
16	rs2238531	C	G	0.0626243	1006
16	rs6500449	T	C	0.389662	1006
16	rs17746039	G	C	0.186879	1006
16	rs7200111	G	A	0.327038	1006
16	rs76924017	G	A	0.0626243	1006
16	rs7205053	G	C	0.389662	1006
16	rs72807596	G	C	0.189861	1006
16	rs11076625	A	G	0.327038	1006
16	rs62052713	A	C	0.0626243	1006
16	rs11640316	A	G	0.62326	1006
16	rs62052714	T	C	0.0626243	1006
16	rs34665267	G	A	0.317097	1006
16	rs8044210	C	T	0.317097	1006
16	rs8045232	A	G	0.389662	1006
16	rs1057042	T	C	0.33002	1006
16	rs8049660	A	G	0.327038	1006
16	rs11646374	G	A	0.0626243	1006
16	rs1800330	T	C	0.327038	1006
16	rs6500450	A	G	0.389662	1006
16	rs6500451	A	G	0.95825	1006
16	rs1800331	C	A	0.0626243	1006
16	rs6500452	T	C	0.317097	1006
16	rs1800287	C	G	0.389662	1006
16	rs6500453	C	G	0.389662	1006
16	rs17226159	C	T	0.186879	1006
16	rs17232533	G	A	0.0626243	1006
16	rs6500454	A	C	0.596421	1006
16	rs17232512	C	G	0.0178926	1006
16	rs138338287	G	A	0.0218688	1006
16	rs12600229	C	T	0.0626243	1006
16	rs144352354	C	A	0.0119284	1006
16	rs12921383	T	C	0.082505	1006
16	rs2159227	A	G	0.333002	1006
16	rs145589787	C	A	0.0596421	1006
16	rs62053701	G	A	0.0636183	1006
16	rs62053702	G	T	0.0636183	1006
16	rs34689166	C	T	0.0636183	1006
16	rs148874140	G	A	0.0387674	1006
16	rs112992887	G	A	0.0129225	1006
16	rs17226096	C	T	0.0188867	1006
16	rs17232491	G	A	0.0725646	1006
16	rs17232484	G	A	0.0119284	1006
16	rs8051231	G	C	0.323062	1006
16	rs17226082	G	C	0.0715706	1006
16	rs17226075	C	T	0.185885	1006
16	rs11648881	T	C	0.0646123	1006
16	rs12924101	A	C	0.158052	1006
16	rs12709096	C	G	0.328032	1006
16	rs9933901	G	A	0.32505	1006
16	rs4785722	A	G	0.315109	1006
16	rs112443034	C	A	0.0914513	1006
16	rs117653913	A	T	0.187873	1006
16	rs8051915	G	T	0.242545	1006
16	rs11076626	T	A	0.39662	1006
16	rs10852623	T	C	0.397614	1006
16	rs17226026	T	C	0.0228628	1006
16	rs45446001	C	T	0.00894632	1006
16	rs7190823	T	C	0.395626	1006
16	rs7186192	A	G	0.570577	1006
16	rs34427386	G	A	0.0129225	1006
16	rs8051712	A	G	0.597416	1006
16	rs12599799	T	G	0.390656	1006
16	rs9938865	A	G	0.389662	1006
16	rs138768769	C	G	0.0139165	1006
16	rs11644521	C	T	0.0178926	1006
16	rs35506335	G	A	0.0367793	1006
16	rs1800286	T	C	0.606362	1006
16	rs17232330	C	A	0.183897	1006
16	rs17225929	C	G	0.0228628	1006
16	rs8053979	A	G	0.811133	1006
16	rs2238533	T	C	0.112326	1006
16	rs17232309	G	A	0.0904573	1006
16	rs34010191	C	T	0.0149105	1006
16	rs6500455	A	C	0.397614	1006
16	rs138804614	A	G	0.0139165	1006
16	rs12445478	C	G	0.0815109	1006
16	rs9927381	G	A	0.387674	1006
16	rs9927395	G	A	0.385686	1006
16	rs4313809	T	C	0.387674	1006
16	rs17225866	G	A	0.027833	1006
16	rs11076627	A	C	0.387674	1006
16	rs1800285	C	T	0.397614	1006
16	rs11076628	T	C	0.397614	1006
16	rs11076629	T	C	0.604374	1006
16	rs11645893	C	G	0.605368	1006
16	rs11642136	T	C	0.606362	1006
16	rs180850339	G	C	0.0119284	1006
16	rs11861084	A	C	0.602386	1006
16	rs9928953	T	G	0.399602	1006
16	rs11648309	G	C	0.0198807	1006
16	rs2074963	T	C	0.0636183	1006
16	rs11859183	C	T	0.384692	1006
16	rs11076631	A	G	0.387674	1006
16	rs12709099	T	G	0.398608	1006
16	rs9937925	A	C	0.583499	1006
16	rs138343149	C	G	0.0198807	1006
16	rs17225775	C	T	0.198807	1006
16	rs9927089	G	C	0.387674	1006
16	rs17232148	G	C	0.0139165	1006
16	rs11076632	A	T	0.397614	1006
16	rs17225747	T	C	0.198807	1006
16	rs17232120	A	G	0.028827	1006
16	rs11640549	T	C	0.387674	1006
16	rs9925181	T	C	0.387674	1006
16	rs117449907	A	G	0.0576541	1006
16	rs17225719	C	T	0.0139165	1006
16	rs17232098	G	C	0.0198807	1006
16	rs78004870	G	T	0.314115	1006
16	rs72631431	C	T	0.314115	1006
16	rs1800282	A	T	0.0914513	1006
16	rs7186980	T	C	0.301193	1006
16	rs7204250	C	G	0.302187	1006
16	rs36233537	A	G	0.0318091	1006
16	rs76888998	G	T	0.0685885	1006
16	rs77060767	G	C	0.0198807	1006
16	rs8047581	C	T	0.5666	1006
16	rs116190892	G	A	0.0208748	1006
16	rs113234026	A	G	0.0139165	1006
16	rs2079672	G	A	0.570577	1006
16	rs2079671	T	C	0.600398	1006
16	rs2376878	G	A	0.570577	1006
16	rs2376877	G	C	0.570577	1006
16	rs139296050	G	C	0.0198807	1006
16	rs145177994	G	A	0.0198807	1006
16	rs11076633	C	G	0.303181	1006
16	rs34357723	C	T	0.255467	1006
16	rs9932307	C	T	0.497018	1006
16	rs35096708	G	A	0.255467	1006
16	rs148542610	A	G	0.0198807	1006
16	rs6500456	T	C	0.558648	1006
16	rs2293584	C	G	0.0636183	1006
16	rs62054222	C	G	0.026839	1006
16	rs2293585	C	T	0.0139165	1006
16	rs57071566	T	G	0.0636183	1006
16	rs72811595	G	C	0.0576541	1006
16	rs11076636	A	G	0.575547	1006
16	rs11639566	C	G	0.0636183	1006
16	rs113271242	C	G	0.0864811	1006
16	rs8051154	T	C	0.587475	1006
16	rs11641726	G	A	0.0636183	1006
16	rs8050509	G	A	0.511928	1006
16	rs11648552	T	G	0.0636183	1006
16	rs8050717	G	A	0.587475	1006
16	rs62054224	C	T	0.0626243	1006
16	rs62054251	A	G	0.0626243	1006
16	rs4785723	G	A	0.492048	1006
16	rs4785725	A	G	0.574553	1006
16	rs34177108	C	A	0.254473	1006
16	rs7187982	G	A	0.574553	1006
16	rs1108063	A	G	0.0626243	1006
16	rs1108064	G	C	0.569583	1006
16	rs12599561	C	G	0.0626243	1006
16	rs1109838	C	A	0.511928	1006
16	rs74613454	G	T	0.0894632	1006
16	rs72811597	C	G	0.2833	1006
16	rs79244293	T	C	0.0656064	1006
16	rs77847775	C	T	0.0656064	1006
16	rs78001663	C	A	0.0656064	1006
16	rs7186561	A	G	0.55169	1006
16	rs7185897	C	A	0.486083	1006
16	rs62054252	G	A	0.0656064	1006
16	rs116848174	A	T	0.0129225	1006
16	rs62054253	T	C	0.0656064	1006
16	rs11641891	C	A	0.560636	1006
16	rs12444871	C	T	0.119284	1006
16	rs11643204	C	T	0.0656064	1006
16	rs2376874	T	C	0.550696	1006
16	rs11644526	C	T	0.0626243	1006
16	rs6500457	G	C	0.577535	1006
16	rs78530336	T	C	0.0626243	1006
16	rs11864372	C	T	0.513917	1006
16	rs62054257	G	A	0.0626243	1006
16	rs4785727	C	T	0.512922	1006
16	rs62054258	C	T	0.0626243	1006
16	rs62054259	G	A	0.0626243	1006
16	rs62056060	G	A	0.0626243	1006
16	rs62056061	G	A	0.0626243	1006
16	rs12598477	T	C	0.587475	1006
16	rs74251568	A	C	0.0646123	1006
16	rs57267516	G	A	0.0646123	1006
16	rs62056063	C	T	0.0646123	1006
16	rs62056064	G	A	0.0646123	1006
16	rs1558183	G	C	0.316103	1006
16	rs2108838	A	G	0.591451	1006
16	rs142382996	G	C	0.0646123	1006
16	rs72811601	G	A	0.0576541	1006
16	rs62056065	C	G	0.0646123	1006
16	rs34562649	C	T	0.590457	1006
16	rs9928396	T	C	0.515905	1006
16	rs112626584	G	C	0.114314	1006
16	rs9935541	G	C	0.591451	1006
16	rs62056066	G	A	0.0626243	1006
16	rs143106090	G	A	0.0616302	1006
16	rs8055746	G	T	0.565606	1006
16	rs144766880	T	A	0.0616302	1006
16	rs182251041	C	T	0.0616302	1006
16	rs79284621	G	T	0.0616302	1006
16	rs7205642	T	A	0.425447	1006
16	rs56362600	G	A	0.205765	1006
16	rs1079558	G	A	0.34493	1006
16	rs11639925	C	T	0.0626243	1006
16	rs12599531	T	C	0.631213	1006
16	rs17177912	A	G	0.0636183	1006
16	rs62056068	C	T	0.0616302	1006
16	rs72813407	C	T	0.203777	1006
16	rs17719345	G	C	0.203777	1006
16	rs62056069	C	T	0.0616302	1006
16	rs72813409	G	A	0.0526839	1006
16	rs13331995	T	C	0.352883	1006
16	rs11645376	G	C	0.0616302	1006
16	rs11076639	G	C	0.343936	1006
16	rs9745545	A	C	0.353877	1006
16	rs11076640	G	A	0.353877	1006
16	rs9746953	C	G	0.549702	1006
16	rs12051519	G	A	0.109344	1006
16	rs62056070	C	T	0.0616302	1006
16	rs3743855	G	A	0.0606362	1006
16	rs10775347	C	T	0.424453	1006
16	rs10852626	T	G	0.628231	1006
16	rs12448762	T	C	0.628231	1006
16	rs72813413	G	A	0.201789	1006
16	rs12932219	G	A	0.468191	1006
16	rs12598316	C	A	0.0606362	1006
16	rs11644935	G	T	0.0795229	1006
16	rs57027421	T	G	0.382704	1006
16	rs7185296	A	G	0.657058	1006
16	rs7190341	T	C	0.636183	1006
16	rs78331410	C	T	0.0606362	1006
16	rs8060934	C	T	0.550696	1006
16	rs62056087	C	A	0.0606362	1006
16	rs34552238	C	T	0.199801	1006
16	rs147256394	C	T	0.027833	1006
16	rs12598737	A	G	0.0606362	1006
16	rs12598756	A	C	0.0705765	1006
16	rs12599205	T	G	0.083499	1006
16	rs12598757	A	G	0.083499	1006
16	rs12596441	C	T	0.646123	1006
16	rs1105691	T	C	0.152087	1006
16	rs116983808	G	A	0.0367793	1006
16	rs34033205	G	T	0.0606362	1006
16	rs28670527	C	T	0.622266	1006
16	rs6500459	G	T	0.552684	1006
16	rs6500460	C	T	0.563618	1006
16	rs10852627	G	A	0.552684	1006
16	rs10459819	T	C	0.564612	1006
16	rs150060304	C	T	0.0367793	1006
16	rs7200842	G	A	0.552684	1006
16	rs10459816	T	C	0.317097	1006
16	rs72813420	C	T	0.194831	1006
16	rs141817469	C	T	0.0377734	1006
16	rs11641897	C	T	0.0626243	1006
16	rs72813421	A	C	0.0109344	1006
16	rs61607766	C	T	0.121272	1006
16	rs12446215	G	C	0.121272	1006
16	rs62056090	T	A	0.0616302	1006
16	rs55999134	G	C	0.121272	1006
16	rs62056091	G	A	0.0616302	1006
16	rs62056092	A	G	0.0616302	1006
16	rs55911767	A	G	0.220676	1006
16	rs9939893	C	G	0.652087	1006
16	rs75131517	G	A	0.0864811	1006
16	rs58806053	A	G	0.657058	1006
16	rs142222325	G	C	0.0119284	1006
16	rs34686253	T	C	0.0377734	1006
16	rs76846556	C	G	0.0616302	1006
16	rs149676234	C	T	0.0168986	1006
16	rs62056096	C	T	0.0646123	1006
16	rs55749251	T	G	0.180915	1006
16	rs62056097	A	G	0.0616302	1006
16	rs534827471	G	T	0.0129225	1006
16	rs187390724	C	T	0.0159046	1006
16	rs35360258	G	A	0.199801	1006
16	rs181536591	C	A	0.0248509	1006
16	rs3803688	A	G	0.120278	1006
16	rs45609834	G	C	0.0695825	1006
16	rs1109334	G	A	0.550696	1006
16	rs72813428	C	T	0.0675944	1006
16	rs79541707	A	T	0.0218688	1006
16	rs148176774	A	G	0.0308151	1006
16	rs62056098	G	A	0.107356	1006
16	rs62056099	G	A	0.0785288	1006
16	rs138888846	C	T	0.0228628	1006
16	rs62056100	C	T	0.0675944	1006
16	rs575068801	C	T	0.0178926	1006
16	rs9939914	T	C	0.261431	1006
16	rs13333742	G	A	0.0725646	1006
16	rs74542234	A	C	0.0685885	1006
16	rs11640336	T	C	0.0685885	1006
16	rs62056102	T	C	0.0685885	1006
16	rs12446243	C	T	0.10835	1006
16	rs144219656	T	G	0.187873	1006
16	rs79345016	T	C	0.0258449	1006
16	rs62056103	G	A	0.0695825	1006
16	rs138044899	G	A	0.186879	1006
16	rs113272599	C	G	0.0129225	1006
16	rs58384581	A	G	0.0944334	1006
16	rs6500461	G	A	0.405567	1006
16	rs117992357	A	G	0.0188867	1006
16	rs12919804	G	A	0.0805169	1006
16	rs145873008	T	C	0.0129225	1006
16	rs62056104	C	T	0.0944334	1006
16	rs115440213	G	A	0.185885	1006
16	rs62056110	A	C	0.0805169	1006
16	rs7192387	A	G	0.0149105	1006
16	rs12930056	C	A	0.0815109	1006
16	rs12930606	A	G	0.0805169	1006
16	rs62052168	G	A	0.0685885	1006
16	rs75656929	C	T	0.0139165	1006
16	rs17784386	A	G	0.0805169	1006
16	rs4257207	T	A	0.0705765	1006
16	rs58889676	A	T	0.0198807	1006
16	rs8061025	G	A	0.0805169	1006
16	rs55703708	C	T	0.148111	1006
16	rs137879272	C	A	0.0238569	1006
16	rs34604714	A	G	0.0805169	1006
16	rs34272502	G	C	0.0805169	1006
16	rs35994878	T	C	0.0805169	1006
16	rs35285305	G	A	0.0805169	1006
16	rs62052172	G	C	0.109344	1006
16	rs72477006	G	C	0.0884692	1006
16	rs73276534	A	G	0.0934394	1006
16	rs62052173	T	C	0.0934394	1006
16	rs62052174	G	A	0.0815109	1006
16	rs16966253	A	G	0.0129225	1006
16	rs147484236	T	G	0.0715706	1006
16	rs13335395	T	A	0.0914513	1006
16	rs368565398	T	A	0.0695825	1006
16	rs8058639	G	A	0.27336	1006
16	rs9806913	A	G	0.0904573	1006
16	rs9922515	G	C	0.0924453	1006
16	rs8046062	C	G	0.0904573	1006
16	rs11643448	C	T	0.0795229	1006
16	rs35769864	T	C	0.0795229	1006
16	rs11639625	T	C	0.0795229	1006
16	rs12596492	T	G	0.0675944	1006
16	rs11642267	T	C	0.0675944	1006
16	rs4287569	A	G	0.0894632	1006
16	rs11645970	G	A	0.0775348	1006
16	rs11642451	T	C	0.0775348	1006
16	rs2966255	T	C	0.0178926	1006
16	rs11647174	G	A	0.0666004	1006
16	rs73276549	A	G	0.00894632	1006
16	rs7196840	A	G	0.0894632	1006
16	rs7199685	G	C	0.0914513	1006
16	rs28661943	C	T	0.0437376	1006
16	rs78908302	A	G	0.228628	1006
16	rs28630471	A	G	0.269384	1006
16	rs145163232	G	A	0.0208748	1006
16	rs35518096	C	A	0.0795229	1006
16	rs113220766	G	A	0.00894632	1006
16	rs7186976	A	G	0.0795229	1006
16	rs7191836	T	C	0.0795229	1006
16	rs7184960	G	A	0.0795229	1006
16	rs11641790	C	T	0.0884692	1006
16	rs2293586	A	G	0.0894632	1006
16	rs75110337	C	A	0.0785288	1006
16	rs62052179	T	C	0.0924453	1006
16	rs62052180	C	G	0.0785288	1006
16	rs77963546	A	G	0.0109344	1006
16	rs7194371	A	G	0.0914513	1006
16	rs7199291	T	C	0.194831	1006
16	rs60958597	A	G	0.0109344	1006
16	rs72813432	A	G	0.185885	1006
16	rs11648433	G	A	0.0666004	1006
16	rs35542367	G	C	0.0795229	1006
16	rs10153055	C	T	0.0904573	1006
16	rs11646270	T	G	0.0795229	1006
16	rs11646448	T	A	0.0795229	1006
16	rs76885005	A	G	0.0795229	1006
16	rs62052183	C	A	0.0785288	1006
16	rs62052184	T	C	0.0894632	1006
16	rs10153210	T	C	0.0109344	1006
16	rs10153196	A	C	0.0894632	1006
16	rs10153084	G	A	0.0109344	1006
16	rs78498439	G	A	0.0526839	1006
16	rs8059075	T	C	0.0119284	1006
16	rs62052185	C	T	0.0805169	1006
16	rs75070904	G	T	0.0109344	1006
16	rs62052186	A	T	0.0685885	1006
16	rs116083726	T	G	0.0109344	1006
16	rs4785736	T	C	0.500994	1006
16	rs8044906	T	C	0.0924453	1006
16	rs144937287	C	T	0.027833	1006
16	rs11642428	A	T	0.0934394	1006
16	rs4591146	C	T	0.0258449	1006
16	rs2270461	T	C	0.0924453	1006
16	rs2270460	C	A	0.0815109	1006
16	rs11862382	A	C	0.10835	1006
16	rs45590735	C	T	0.0646123	1006
16	rs62052187	G	A	0.0815109	1006
16	rs146419192	C	T	0.0218688	1006
16	rs72813437	C	T	0.0258449	1006
16	rs57940434	G	A	0.083499	1006
16	rs62052189	G	C	0.083499	1006
16	rs57492102	A	G	0.083499	1006
16	rs1137042	A	G	0.111332	1006
16	rs11644804	G	A	0.0705765	1006
16	rs9931722	G	T	0.100398	1006
16	rs11538871	C	T	0.0616302	1006
16	rs7190567	G	A	0.12326	1006
16	rs60862594	G	A	0.0805169	1006
16	rs2979722	C	G	0.937376	1006
16	rs142128970	T	C	0.0715706	1006
16	rs72813442	C	T	0.332008	1006
16	rs8045560	T	C	0.425447	1006
16	rs2270459	C	A	0.0815109	1006
16	rs8060848	G	A	0.400596	1006
16	rs62052210	A	G	0.0815109	1006
16	rs62052211	T	C	0.425447	1006
16	rs111155279	T	C	0.342942	1006
16	rs117991811	G	A	0.0139165	1006
16	rs62052212	G	A	0.0685885	1006
16	rs3212345	T	C	0.424453	1006
16	rs3212346	G	A	0.0924453	1006
16	rs140585935	G	A	0.0328032	1006
16	rs72813445	G	A	0.148111	1006
16	rs11641201	T	C	0.0904573	1006
16	rs3212349	C	T	0.422465	1006
16	rs3212350	G	A	0.424453	1006
16	rs3212354	T	C	0.424453	1006
16	rs3212357	T	C	0.425447	1006
16	rs3212358	A	G	0.425447	1006
16	rs3212359	C	T	0.353877	1006
16	rs3212361	G	A	0.263419	1006
16	rs3212363	A	T	0.265408	1006
16	rs1805005	G	T	0.112326	1006
16	rs1805006	C	A	0.00994036	1006
16	rs2228479	G	A	0.0685885	1006
16	rs1805007	C	T	0.0715706	1006
16	rs1805008	C	T	0.0616302	1006
16	rs885479	G	A	0.0695825	1006
16	rs1805009	G	C	0.00795229	1006
16	rs2228478	A	G	0.0924453	1006
16	rs3212369	A	G	0.159046	1006
16	rs3212371	A	G	0.0924453	1006
16	rs138661226	C	T	0.0228628	1006
16	rs149236853	C	T	0.026839	1006
16	rs74415461	C	T	0.0586481	1006
16	rs58181634	A	G	0.163022	1006
16	rs4625719	A	T	0.114314	1006
16	rs4550447	G	C	0.114314	1006
16	rs61356367	C	T	0.138171	1006
16	rs62052213	C	T	0.0695825	1006
16	rs12600051	G	T	0.0695825	1006
16	rs12596146	C	G	0.139165	1006
16	rs111398992	G	T	0.121272	1006
16	rs28705737	T	C	0.0318091	1006
16	rs7192242	A	G	0.444334	1006
16	rs75759825	G	A	0.0168986	1006
16	rs7191759	C	T	0.300199	1006
16	rs7191944	C	G	0.306163	1006
16	rs60723967	T	A	0.300199	1006
16	rs12598500	G	C	0.136183	1006
16	rs75438215	A	T	0.0139165	1006
16	rs4586434	G	A	0.303181	1006
16	rs146018050	G	C	0.0238569	1006
16	rs181703520	C	T	0.0238569	1006
16	rs4586435	G	A	0.137177	1006
16	rs28549081	C	T	0.0904573	1006
16	rs12325120	A	G	0.138171	1006
16	rs73275939	T	A	0.0974155	1006
16	rs113049209	T	C	0.0854871	1006
16	rs7204569	T	C	0.446322	1006
16	rs35282645	C	T	0.084493	1006
16	rs11863403	T	C	0.0974155	1006
16	rs114867959	G	A	0.0198807	1006
16	rs9932078	A	G	0.0974155	1006
16	rs28695470	A	G	0.0904573	1006
16	rs59001570	G	C	0.0815109	1006
16	rs57807714	T	C	0.0974155	1006
16	rs57576639	A	G	0.0685885	1006
16	rs140657497	G	A	0.00894632	1006
16	rs62052214	G	A	0.0477137	1006
16	rs59798123	G	A	0.0685885	1006
16	rs59670900	G	C	0.0685885	1006
16	rs60293857	T	C	0.028827	1006
16	rs28521461	C	G	0.0974155	1006
16	rs2302898	G	A	0.298211	1006
16	rs28593634	C	T	0.082505	1006
16	rs2302897	C	T	0.0815109	1006
16	rs72813449	C	G	0.0109344	1006
16	rs77681059	C	T	0.0785288	1006
16	rs12920483	T	C	0.887674	1006
16	rs4396536	T	C	0.982107	1006
16	rs75635769	C	G	0.0178926	1006
16	rs147245174	C	T	0.0178926	1006
16	rs1135425	T	C	0.45825	1006
16	rs12207	G	A	0.0695825	1006
16	rs4395073	C	T	0.365805	1006
16	rs4558416	A	G	0.45328	1006
16	rs118178301	G	A	0.00695825	1006
16	rs74037134	A	T	0.0954274	1006
16	rs4534840	G	A	0.0487078	1006
16	rs13338686	C	G	0.0954274	1006
16	rs145053134	A	G	0.0795229	1006
16	rs4402568	C	T	0.082505	1006
16	rs11642080	G	A	0.0487078	1006
16	rs4451941	G	A	0.0785288	1006
16	rs4271589	A	G	0.0785288	1006
16	rs142969375	A	G	0.0119284	1006
16	rs150909008	G	A	0.141153	1006
16	rs139402987	A	C	0.0208748	1006
16	rs56378598	C	T	0.287276	1006
16	rs4785741	T	C	0.368787	1006
16	rs4785742	C	T	0.208748	1006
16	rs117189008	G	A	0.0149105	1006
16	rs113244996	A	C	0.082505	1006
16	rs113812687	A	T	0.082505	1006
16	rs4785745	C	A	0.305169	1006
16	rs4785746	C	T	0.44334	1006
16	rs111693821	G	T	0.082505	1006
16	rs146222764	C	T	0.0815109	1006
16	rs7205758	G	A	0.359841	1006
16	rs11640500	A	G	0.0487078	1006
16	rs7184956	C	T	0.394632	1006
16	rs62052216	A	G	0.0497018	1006
16	rs4785749	C	T	0.39165	1006
16	rs62052217	C	G	0.0487078	1006
16	rs62052218	C	T	0.0487078	1006
16	rs80049853	G	A	0.0497018	1006
16	rs78971867	C	G	0.0477137	1006
16	rs77458649	C	G	0.0477137	1006
16	rs11644157	T	C	0.0477137	1006
16	rs7197627	A	C	0.222664	1006
16	rs72813453	G	A	0.0576541	1006
16	rs74251586	G	A	0.0477137	1006
16	rs79886664	C	A	0.0477137	1006
16	rs74465604	T	C	0.0924453	1006
16	rs34242253	G	A	0.199801	1006
16	rs79670441	C	T	0.0576541	1006
16	rs140954946	G	A	0.0864811	1006
16	rs62052219	A	G	0.380716	1006
16	rs13331218	C	T	0.0576541	1006
16	rs13338472	T	C	0.0576541	1006
16	rs139810560	C	A	0.0656064	1006
16	rs12599929	T	C	0.0477137	1006
16	rs77463543	C	T	0.132207	1006
16	rs62052220	C	G	0.0447316	1006
16	rs73277907	C	T	0.0159046	1006
16	rs28479182	C	G	0.05666	1006
16	rs13335091	C	T	0.121272	1006
16	rs62052221	G	A	0.0497018	1006
16	rs73277914	G	C	0.0497018	1006
16	rs11641286	T	C	0.0626243	1006
16	rs4365287	C	T	0.0497018	1006
16	rs117424452	C	A	0.0497018	1006
16	rs59036912	C	G	0.129225	1006
16	rs117177963	C	T	0.0149105	1006
16	rs77470350	T	C	0.0487078	1006
16	rs76687783	C	A	0.0437376	1006
16	rs75833538	G	A	0.0487078	1006
16	rs77901106	G	A	0.107356	1006
16	rs139533955	T	G	0.0487078	1006
16	rs144195940	A	G	0.0487078	1006
16	rs117732683	C	T	0.0954274	1006
16	rs6500462	G	C	0.0775348	1006
16	rs62052222	C	G	0.0487078	1006
16	rs141987787	G	A	0.104374	1006
16	rs80168460	G	A	0.110338	1006
16	rs79763192	C	A	0.104374	1006
16	rs77017393	C	T	0.0864811	1006
16	rs112557149	T	C	0.150099	1006
16	rs62052223	T	C	0.0487078	1006
16	rs11859970	T	C	0.11829	1006
16	rs11859161	A	G	0.117296	1006
16	rs9923654	T	C	0.17992	1006
16	rs11859206	A	C	0.112326	1006
16	rs113287072	T	C	0.0109344	1006
16	rs79862391	C	T	0.101392	1006
16	rs117299059	T	C	0.0506958	1006
16	rs72813455	C	T	0.0129225	1006
16	rs9929107	T	C	0.00994036	1006
16	rs3803687	T	C	0.171968	1006
16	rs3803686	A	C	0.171968	1006
16	rs7195043	C	T	0.444334	1006
16	rs77383038	T	G	0.0467197	1006
16	rs62052225	T	C	0.0487078	1006
16	rs12597913	A	G	0.0477137	1006
16	rs62052226	T	C	0.0477137	1006
16	rs12596182	C	T	0.0477137	1006
16	rs146972365	T	C	0.0695825	1006
16	rs12596206	C	T	0.0477137	1006
16	rs62052238	T	G	0.483101	1006
16	rs79029793	A	G	0.143141	1006
16	rs144098483	C	G	0.00994036	1006
16	rs11641639	C	A	0.055666	1006
16	rs12596872	C	T	0.150099	1006
16	rs8049897	G	A	0.127237	1006
16	rs8051733	A	G	0.275348	1006
16	rs76734820	C	T	0.0477137	1006
16	rs75852094	C	T	0.138171	1006
16	rs77522907	T	C	0.0477137	1006
16	rs79378229	C	G	0.00994036	1006
16	rs62052239	C	T	0.0477137	1006
16	rs7192275	T	A	0.0477137	1006
16	rs7187431	A	G	0.0477137	1006
16	rs74800773	C	G	0.0775348	1006
16	rs62052240	C	T	0.0477137	1006
16	rs62052241	C	T	0.055666	1006
16	rs8166	G	C	0.055666	1006
16	rs143798139	C	A	0.0477137	1006
16	rs80220635	C	G	0.0477137	1006
16	rs62052243	A	G	0.281312	1006
16	rs151233697	G	A	0.00994036	1006
16	rs4268748	T	C	0.227634	1006
16	rs11643722	A	G	0.0477137	1006
16	rs17784583	T	C	0.17992	1006
16	rs8063761	A	T	0.27833	1006
16	rs146356364	C	T	0.0159046	1006
16	rs8062311	G	A	0.106362	1006
16	rs8062511	G	T	0.0984095	1006
16	rs8048449	T	G	0.110338	1006
16	rs16966317	T	C	0.00994036	1006
16	rs12596583	G	C	0.0457256	1006
16	rs74837667	G	T	0.0815109	1006
16	rs4785751	G	A	0.518887	1006
16	rs115841388	C	T	0.0735586	1006
16	rs13330431	T	C	0.317097	1006
16	rs56219904	A	G	0.162028	1006
16	rs12920868	C	T	0.0308151	1006
16	rs11645183	G	A	0.0477137	1006
16	rs11641675	T	A	0.0477137	1006
16	rs7192165	T	C	0.115308	1006
16	rs7192373	T	C	0.0447316	1006
16	rs7192565	T	C	0.0149105	1006
16	rs11864977	C	G	0.0258449	1006
16	rs11861894	T	G	0.0258449	1006
16	rs117204628	C	T	0.0168986	1006
16	rs13337043	C	T	0.0149105	1006
16	rs13336744	G	T	0.0258449	1006
16	rs56919818	C	T	0.0109344	1006
16	rs61612201	A	G	0.0109344	1006
16	rs4569281	G	T	0.921471	1006
16	rs58086011	C	T	0.0109344	1006
16	rs4303487	C	G	0.0149105	1006
16	rs4785606	G	A	0.833002	1006
16	rs8057206	C	G	0.0149105	1006
16	rs8057380	C	A	0.0258449	1006
16	rs62052244	A	G	0.0586481	1006
16	rs73270216	T	C	0.0109344	1006
16	rs4785752	A	G	0.567594	1006
16	rs73270217	C	T	0.0109344	1006
16	rs58766116	C	G	0.0457256	1006
16	rs13330208	T	G	0.0149105	1006
16	rs9929773	C	T	0.815109	1006
16	rs7201264	C	G	0.818091	1006
16	rs4303488	A	G	0.979125	1006
16	rs140564976	A	C	0.00596421	1006
16	rs4785755	G	A	0.741551	1006
16	rs36114385	A	G	0.0477137	1006
16	rs13334308	T	C	0.0109344	1006
16	rs11643147	A	G	0.0477137	1006
16	rs4424910	C	A	0.816103	1006
16	rs13337911	G	C	0.0109344	1006
16	rs111821724	G	C	0.0109344	1006
16	rs11649465	C	G	0.643141	1006
16	rs11649211	G	C	0.744533	1006
16	rs7203948	C	T	0.803181	1006
16	rs112071725	C	G	0.0109344	1006
16	rs113186951	G	C	0.0109344	1006
16	rs117776146	C	A	0.0248509	1006
16	rs76180276	C	T	0.0377734	1006
16	rs62052246	C	T	0.0636183	1006
16	rs62052247	C	G	0.100398	1006
16	rs113498028	T	C	0.0109344	1006
16	rs74037150	C	G	0.054672	1006
16	rs11643495	C	T	0.0457256	1006
16	rs7195226	A	G	0.0477137	1006
16	rs3923703	C	T	0.166004	1006
16	rs11639855	T	C	0.0586481	1006
16	rs141250223	A	C	0.0109344	1006
16	rs77770855	G	A	0.0685885	1006
16	rs113955373	C	A	0.0705765	1006
16	rs117469991	A	G	0.166998	1006
16	rs6500463	C	G	0.740557	1006
16	rs56850194	C	A	0.0685885	1006
16	rs8062542	G	C	0.0705765	1006
16	rs4350572	A	G	0.686879	1006
16	rs4365288	G	A	0.0457256	1006
16	rs4408545	C	T	0.515905	1006
16	rs4371157	C	G	0.05666	1006
16	rs111645310	C	T	0.0109344	1006
16	rs62052249	G	C	0.0457256	1006
16	rs62052250	C	T	0.05666	1006
16	rs113379717	C	T	0.0109344	1006
16	rs146944400	A	G	0.00894632	1006
16	rs147986347	G	A	0.00894632	1006
16	rs78517194	A	C	0.0586481	1006
16	rs11648898	A	G	0.130219	1006
16	rs33969658	A	G	0.0586481	1006
16	rs3803684	T	C	0.0586481	1006
16	rs112001009	A	G	0.0805169	1006
16	rs113891247	T	A	0.0705765	1006
16	rs4785756	G	A	0.819085	1006
16	rs4785757	C	A	0.813121	1006
16	rs75570346	G	C	0.0477137	1006
16	rs45456401	G	A	0.0457256	1006
16	rs62052252	T	C	0.0477137	1006
16	rs45610233	C	T	0.0675944	1006
16	rs9927525	A	G	0.0109344	1006
16	rs117114615	T	C	0.0129225	1006
16	rs140674694	G	A	0.0139165	1006
16	rs72813466	G	A	0.0994036	1006
16	rs8182200	C	T	0.813121	1006
16	rs11648818	G	A	0.0457256	1006
16	rs11645212	T	C	0.0457256	1006
16	rs11649229	C	T	0.0457256	1006
16	rs56244407	G	A	0.0994036	1006
16	rs78418891	A	G	0.0636183	1006
16	rs4328441	G	C	0.562624	1006
16	rs4238832	C	T	0.737575	1006
16	rs4238833	G	T	0.677932	1006
16	rs4785759	A	C	0.577535	1006
16	rs76839250	A	G	0.0656064	1006
16	rs11076645	G	A	0.801193	1006
16	rs112460025	T	G	0.0705765	1006
16	rs4785760	G	A	0.676938	1006
16	rs142980741	A	G	0.0119284	1006
16	rs11643288	C	T	0.0457256	1006
16	rs142125760	A	G	0.0367793	1006
16	rs546980530	A	G	0.0367793	1006
16	rs9939442	A	C	0.0377734	1006
16	rs149735463	A	G	0.0119284	1006
16	rs575866787	G	A	0.00894632	1006
16	rs148866908	A	G	0.0258449	1006
16	rs9939542	A	C	0.235586	1006
16	rs17719735	G	A	0.0705765	1006
16	rs1004047	C	T	0.0437376	1006
16	rs77606435	C	G	0.0715706	1006
16	rs573425250	G	A	0.0208748	1006
16	rs7404886	C	A	0.739563	1006
16	rs11866420	C	G	0.66004	1006
16	rs8063160	T	C	0.0785288	1006
16	rs62052255	A	G	0.0457256	1006
16	rs4597327	A	G	0.0457256	1006
16	rs4785762	G	A	0.616302	1006
16	rs4238834	T	C	0.667992	1006
16	rs73283845	C	T	0.0785288	1006
16	rs113178244	C	G	0.0785288	1006
16	rs62054562	A	G	0.100398	1006
16	rs7189230	G	A	0.724652	1006
16	rs55671402	C	T	0.100398	1006
16	rs55939723	A	G	0.100398	1006
16	rs145888057	A	G	0.0109344	1006
16	rs7201721	G	A	0.762425	1006
16	rs58827852	G	A	0.0795229	1006
16	rs11076649	C	G	0.125249	1006
16	rs112153252	A	G	0.0785288	1006
16	rs111499484	T	C	0.0109344	1006
16	rs3803683	T	C	0.125249	1006
16	rs7192770	G	A	0.549702	1006
16	rs7198761	C	T	0.564612	1006
16	rs62054567	G	C	0.821074	1006
16	rs35176381	G	A	0.683897	1006
16	rs73283859	G	C	0.0695825	1006
16	rs112119225	T	G	0.0705765	1006
16	rs117306165	G	A	0.0994036	1006
16	rs62054570	T	G	0.117296	1006
16	rs62054571	A	C	0.0457256	1006
16	rs72813468	G	T	0.0666004	1006
16	rs144199407	A	T	0.0109344	1006
16	rs75319471	A	G	0.0695825	1006
16	rs142431386	C	T	0.0168986	1006
16	rs4442808	G	A	0.0457256	1006
16	rs74336735	T	A	0.0695825	1006
16	rs76581091	T	C	0.0695825	1006
16	rs4785607	T	C	0.927435	1006
16	rs62054572	G	C	0.0457256	1006
16	rs59038611	G	C	0.0695825	1006
16	rs73283867	T	G	0.0695825	1006
16	rs150862963	G	A	0.0218688	1006
16	rs117078447	T	C	0.115308	1006
16	rs4785763	A	C	0.700795	1006
16	rs35991606	T	C	0.137177	1006
16	rs78800020	G	C	0.0695825	1006
16	rs73283869	G	A	0.0695825	1006
16	rs73283871	T	C	0.0705765	1006
16	rs62054574	A	G	0.0457256	1006
16	rs72813472	A	T	0.104374	1006
16	rs59574756	A	G	0.0695825	1006
16	rs11076650	G	A	0.59841	1006
16	rs60030426	T	C	0.0715706	1006
16	rs77104104	G	A	0.0725646	1006
16	rs9923604	G	C	0.138171	1006
16	rs9936896	T	C	0.16004	1006
16	rs113732151	C	T	0.00894632	1006
16	rs78260644	A	G	0.0457256	1006
16	rs118144846	A	G	0.0119284	1006
16	rs59721296	C	G	0.837972	1006
16	rs2241085	C	T	0.027833	1006
16	rs4785765	T	A	0.705765	1006
16	rs11076653	C	T	0.0457256	1006
16	rs144127786	G	A	0.0178926	1006
16	rs8056069	C	T	0.829026	1006
16	rs11076654	T	A	0.0457256	1006
16	rs13331975	C	T	0.0198807	1006
16	rs11647027	A	C	0.0457256	1006
16	rs4362387	C	T	0.0457256	1006
16	rs2241084	T	C	0.83002	1006
16	rs8062608	T	A	0.0139165	1006
16	rs79690969	T	A	0.0457256	1006
16	rs149716164	C	T	0.0357853	1006
16	rs11644618	G	C	0.571571	1006
16	rs118149792	G	C	0.0109344	1006
16	rs143837938	C	T	0.0159046	1006
16	rs150246110	G	A	0.0129225	1006
16	rs4461072	G	C	0.817097	1006
16	rs77381714	T	C	0.0715706	1006
16	rs77576048	C	T	0.0596421	1006
16	rs8059973	A	G	0.817097	1006
16	rs10852628	C	T	0.701789	1006
16	rs147899617	C	A	0.0477137	1006
16	rs12925506	T	C	0.782306	1006
16	rs77733403	T	C	0.175944	1006
16	rs112579477	C	A	0.0506958	1006
16	rs12920128	G	C	0.831014	1006
16	rs66701606	C	T	0.2167	1006
16	rs12921906	A	G	0.829026	1006
16	rs79432600	A	G	0.0467197	1006
16	rs75163917	T	G	0.0497018	1006
16	rs9923259	C	T	0.934394	1006
16	rs34891292	G	A	0.0228628	1006
16	rs9936215	A	G	0.353877	1006
16	rs11647253	A	G	0.0497018	1006
16	rs72813477	G	A	0.10835	1006
16	rs4293384	G	A	0.10835	1006
16	rs7500224	C	T	0.10835	1006
16	rs77632445	G	A	0.0497018	1006
16	rs8057672	A	G	0.354871	1006
16	rs77603042	A	G	0.084493	1006
16	rs62054581	C	T	0.10835	1006
16	rs13334855	C	A	0.337972	1006
16	rs13334570	G	A	0.337972	1006
16	rs138372213	C	G	0.0497018	1006
16	rs62054582	C	A	0.10835	1006
16	rs188645944	T	C	0.028827	1006
16	rs12930631	G	A	0.247515	1006
16	rs62054583	T	C	0.0497018	1006
16	rs11648785	C	T	0.335984	1006
16	rs79277195	C	G	0.0497018	1006
16	rs76265950	A	C	0.084493	1006
16	rs56240065	A	G	0.934394	1006
16	rs534969948	C	T	0.00894632	1006
16	rs11076656	G	C	0.110338	1006
16	rs181678098	C	G	0.0129225	1006
16	rs9888822	C	G	0.00894632	1006
16	rs3809644	T	C	0.110338	1006
16	rs8059161	T	C	0.00894632	1006
16	rs4567713	A	G	0.49503	1006
16	rs4427799	A	T	0.434394	1006
16	rs2241039	G	A	0.434394	1006
16	rs115116665	G	A	0.0447316	1006
16	rs872010	G	A	0.109344	1006
16	rs2241038	C	G	0.4334	1006
16	rs112094183	C	T	0.00894632	1006
16	rs59443037	C	T	0.121272	1006
16	rs870856	C	G	0.331014	1006
16	rs12598556	G	A	0.0487078	1006
16	rs12444334	A	G	0.122266	1006
16	rs139770492	G	A	0.0457256	1006
16	rs79975632	T	A	0.0487078	1006
16	rs10153134	T	C	0.382704	1006
16	rs28582207	C	A	0.451292	1006
16	rs148781907	C	T	0.121272	1006
16	rs35601476	G	A	0.121272	1006
16	rs62054613	G	A	0.0487078	1006
16	rs62054616	C	T	0.121272	1006
16	rs62054617	G	A	0.121272	1006
16	rs77270200	G	A	0.084493	1006
16	rs11076659	G	A	0.864811	1006
16	rs62054618	T	C	0.121272	1006
16	rs142053787	C	T	0.0139165	1006
16	rs12922757	G	A	0.326044	1006
16	rs3743829	T	C	0.50497	1006
16	rs3743828	G	A	0.121272	1006
16	rs3743827	A	G	0.456262	1006
16	rs3743826	C	T	0.32505	1006
16	rs4620955	C	T	0.911531	1006
16	rs4530137	A	G	0.503976	1006
16	rs7191175	T	A	0.503976	1006
16	rs3785184	C	T	0.121272	1006
16	rs3785183	C	T	0.33499	1006
16	rs79367624	C	T	0.0487078	1006
16	rs12926012	C	G	0.324056	1006
16	rs12925087	G	A	0.324056	1006
16	rs62054619	G	A	0.122266	1006
16	rs117499476	C	G	0.0487078	1006
16	rs59108883	G	T	0.121272	1006
16	rs140402120	T	G	0.027833	1006
16	rs4608335	C	T	0.126243	1006
16	rs2302513	C	T	0.121272	1006
16	rs868371	A	G	0.502982	1006
16	rs868372	G	C	0.324056	1006
16	rs72813487	A	G	0.026839	1006
16	rs4433810	G	T	0.32008	1006
16	rs76275416	A	G	0.0248509	1006
16	rs4627348	C	T	0.4334	1006
16	rs3826202	C	G	0.125249	1006
16	rs183146531	G	A	0.0119284	1006
16	rs4324129	C	T	0.450298	1006
16	rs10083802	A	T	0.89165	1006
16	rs10431948	G	A	0.44334	1006
16	rs12931432	G	A	0.434394	1006
16	rs12932473	C	T	0.318091	1006
16	rs78536691	T	C	0.083499	1006
16	rs79418450	G	C	0.083499	1006
16	rs56338882	G	A	0.115308	1006
16	rs62054623	A	G	0.0576541	1006
16	rs116654360	T	A	0.385686	1006
16	rs114684931	C	A	0.385686	1006
16	rs34467494	G	A	0.560636	1006
16	rs12446516	G	C	0.121272	1006
16	rs112601651	G	T	0.38668	1006
16	rs2241037	C	T	0.0506958	1006
16	rs4785766	C	A	0.819085	1006
16	rs868045	A	G	0.390656	1006
16	rs4464078	C	T	0.441352	1006
16	rs7498985	G	A	0.441352	1006
16	rs4374173	C	G	0.440358	1006
16	rs62054624	C	T	0.0506958	1006
16	rs17178299	G	A	0.0506958	1006
16	rs117053233	G	A	0.0109344	1006
16	rs2241036	G	A	0.327038	1006
16	rs11648422	T	G	0.45328	1006
16	rs62054625	T	G	0.0497018	1006
16	rs11861996	C	G	0.859841	1006
16	rs3785181	C	T	0.0884692	1006
16	rs7198372	C	T	0.468191	1006
16	rs9928084	G	A	0.39662	1006
16	rs7199280	A	G	0.468191	1006
16	rs45583731	C	A	0.397614	1006
16	rs4785767	T	C	0.569583	1006
16	rs61734731	C	T	0.0487078	1006
16	rs9933627	G	A	0.465209	1006
16	rs28423043	A	T	0.0506958	1006
16	rs55799444	C	T	0.532803	1006
16	rs9926774	T	C	0.724652	1006
16	rs117711828	G	C	0.0775348	1006
16	rs73285483	G	A	0.461233	1006
16	rs13380736	C	T	0.139165	1006
16	rs2241035	C	T	0.656064	1006
16	rs78319320	G	A	0.0606362	1006
16	rs2241034	A	G	0.161034	1006
16	rs146633355	T	C	0.0308151	1006
16	rs2241033	C	T	0.664016	1006
16	rs2241032	G	A	0.132207	1006
16	rs3743825	A	G	0.738569	1006
16	rs3743824	G	A	0.296223	1006
16	rs3169375	C	T	0.0487078	1006
16	rs3743821	G	A	0.102386	1006
16	rs1048148	C	A	0.299205	1006
16	rs3743818	T	C	0.0487078	1006
16	rs3743817	A	G	0.102386	1006
16	rs3743816	A	G	0.0487078	1006
16	rs74583214	C	T	0.083499	1006
16	rs62054627	A	G	0.0298211	1006
16	rs1048149	C	T	0.147117	1006
16	rs1048150	G	A	0.028827	1006
16	rs8577	G	T	0.248509	1006
16	rs118068966	G	A	0.0675944	1006
16	rs12444780	C	T	0.026839	1006
16	rs12596885	C	T	0.147117	1006
16	rs4280240	A	G	0.171968	1006
16	rs4628973	A	G	0.284294	1006
16	rs10468305	G	A	0.0984095	1006
16	rs12445581	C	T	0.104374	1006
16	rs10468306	T	C	0.026839	1006
16	rs113409845	C	A	0.026839	1006
16	rs35961583	A	G	0.026839	1006
16	rs7203994	T	A	0.122266	1006
16	rs7196935	G	C	0.12326	1006
16	rs869048	G	A	0.299205	1006
16	rs4785612	C	A	0.807157	1006
16	rs11648775	A	G	0.0785288	1006
16	rs35749740	T	C	0.329026	1006
16	rs74886016	G	A	0.0298211	1006
16	rs9934403	T	C	0.73161	1006
16	rs9932312	A	G	0.73161	1006
16	rs9921920	C	G	0.730616	1006
16	rs11639655	G	A	0.681909	1006
16	rs11639747	G	A	0.681909	1006
16	rs59145894	G	A	0.0497018	1006
16	rs11642999	C	T	0.0497018	1006
16	rs72815359	T	C	0.0666004	1006
16	rs56169792	G	A	0.0367793	1006
16	rs11642131	A	G	0.0497018	1006
16	rs11076662	G	A	0.748509	1006
16	rs11076663	A	C	0.0497018	1006
16	rs75202722	T	G	0.0497018	1006
16	rs74951428	C	T	0.0298211	1006
16	rs12446573	A	G	0.0149105	1006
16	rs11076664	A	G	0.824056	1006
16	rs112525473	G	A	0.105368	1006
16	rs8046635	G	A	0.0685885	1006
16	rs3809643	G	T	0.811133	1006
16	rs3826201	C	T	0.0924453	1006
16	rs180980492	A	T	0.0377734	1006
16	rs7206111	G	T	0.0516899	1006
16	rs9935461	C	T	0.0516899	1006
16	rs62054652	C	T	0.0586481	1006
16	rs9927964	T	C	0.0516899	1006
16	rs56864106	C	T	0.0516899	1006
16	rs28667468	T	C	0.0516899	1006
16	rs11647734	G	A	0.0516899	1006
16	rs150196149	A	G	0.0487078	1006
16	rs3826200	C	T	0.102386	1006
16	rs2077426	C	G	0.680915	1006
16	rs141181339	G	T	0.0139165	1006
16	rs4493039	C	A	0.157058	1006
16	rs2078478	C	T	0.157058	1006
16	rs4785621	A	G	0.915507	1006
16	rs142314514	A	G	0.0238569	1006
16	rs8063877	T	G	0.911531	1006
16	rs147123965	C	T	0.0457256	1006
16	rs180735282	T	C	0.0526839	1006
16	rs74548542	A	G	0.0308151	1006
16	rs55745223	C	T	0.107356	1006
16	rs11642823	T	C	0.0526839	1006
16	rs11646697	C	A	0.0526839	1006
16	rs12445466	T	G	0.855865	1006
16	rs12444840	A	C	0.0308151	1006
16	rs16966444	G	T	0.907555	1006
16	rs11648039	C	T	0.0526839	1006
16	rs7198289	A	C	0.856859	1006
16	rs7197795	C	T	0.0526839	1006
16	rs7198471	A	C	0.858847	1006
16	rs11641713	C	A	0.0536779	1006
16	rs35366867	T	C	0.159046	1006
16	rs4386139	C	T	0.0298211	1006
16	rs12447902	A	G	0.83499	1006
16	rs62054655	G	A	0.0526839	1006
16	rs79217237	T	C	0.0208748	1006
16	rs137938320	C	T	0.00894632	1006
16	rs7200083	A	G	0.858847	1006
16	rs62054656	C	A	0.054672	1006
16	rs4636910	T	C	0.752485	1006
16	rs74768667	G	A	0.054672	1006
16	rs72815366	T	C	0.0228628	1006
16	rs12923514	C	G	0.688867	1006
16	rs4785624	C	T	0.897614	1006
16	rs4785625	G	C	0.676938	1006
16	rs7201719	A	G	0.00894632	1006
16	rs12709101	A	T	0.67495	1006
16	rs76897509	C	G	0.0526839	1006
16	rs8060230	C	T	0.0318091	1006
16	rs62054657	G	A	0.05666	1006
16	rs12925933	A	C	0.677932	1006
16	rs7196459	T	G	0.928429	1006
16	rs35256427	G	A	0.673956	1006
16	rs11642820	G	C	0.0526839	1006
16	rs7500106	A	C	0.10338	1006
16	rs4785780	C	T	0.720676	1006
16	rs118174802	C	T	0.0487078	1006
16	rs35986951	C	T	0.670974	1006
16	rs7187797	T	G	0.10338	1006
16	rs12923367	G	C	0.686879	1006
16	rs2078569	C	T	0.0944334	1006
16	rs72815368	A	T	0.104374	1006
16	rs11642964	C	G	0.0526839	1006
16	rs72815369	G	A	0.104374	1006
16	rs72815370	T	C	0.104374	1006
16	rs57932945	T	C	0.104374	1006
16	rs7203440	C	A	0.0626243	1006
16	rs7501099	A	C	0.104374	1006
16	rs7498524	T	C	0.104374	1006
16	rs11643231	T	G	0.0526839	1006
16	rs62054659	C	G	0.0526839	1006
16	rs34101249	G	T	0.168986	1006
16	rs62056560	G	T	0.0526839	1006
16	rs4785781	G	A	0.919483	1006
16	rs79613113	A	G	0.106362	1006
16	rs112089506	C	T	0.0854871	1006
16	rs8062369	T	G	0.162028	1006
16	rs11643796	A	G	0.922465	1006
16	rs12446019	A	G	0.0974155	1006
16	rs6500464	C	T	0.159046	1006
16	rs8047873	T	A	0.0974155	1006
16	rs75709414	G	C	0.0526839	1006
16	rs62052661	G	A	0.0526839	1006
16	rs138738798	T	G	0.0238569	1006
16	rs76346339	A	G	0.0974155	1006
16	rs7191467	A	C	0.150099	1006
16	rs149878561	G	A	0.0228628	1006
16	rs6500465	A	G	0.162028	1006
16	rs7202160	C	T	0.0526839	1006
16	rs114958765	C	A	0.0109344	1006
16	rs62052663	G	A	0.0785288	1006
16	rs7203035	A	G	0.0536779	1006
16	rs62052664	A	G	0.0526839	1006
16	rs79540509	T	G	0.0954274	1006
16	rs148009429	A	G	0.0526839	1006
16	rs12598121	T	C	0.0954274	1006
16	rs12922047	T	G	0.0526839	1006
16	rs34505755	A	G	0.0506958	1006
16	rs8047319	C	T	0.705765	1006
16	rs11641139	C	A	0.0139165	1006
16	rs12448045	T	A	0.028827	1006
16	rs77557423	T	C	0.0944334	1006
16	rs145266817	A	G	0.0467197	1006
16	rs117417690	C	T	0.0586481	1006
16	rs9922277	T	C	0.32505	1006
16	rs4785618	G	T	0.969185	1006
16	rs7498369	A	G	0.331014	1006
16	rs7186130	A	G	0.0944334	1006
16	rs9935835	C	A	0.0934394	1006
16	rs6500467	T	G	0.0119284	1006
16	rs138169571	C	T	0.0795229	1006
16	rs3889353	G	A	0.0944334	1006
16	rs11639537	C	T	0.028827	1006
16	rs4785774	G	T	0.557654	1006
16	rs4785775	A	C	0.589463	1006
16	rs6500472	A	C	0.382704	1006
16	rs12444311	C	T	0.0944334	1006
16	rs146497705	T	C	0.0198807	1006
16	rs148638880	T	C	0.00894632	1006
16	rs62052679	T	C	0.0526839	1006
16	rs9925178	A	C	0.321074	1006
16	rs150726808	T	C	0.0159046	1006
16	rs56407236	G	A	0.0576541	1006
16	rs62052683	G	T	0.0516899	1006
16	rs151257041	T	G	0.0457256	1006
16	rs9924610	A	G	0.0357853	1006
16	rs9302777	A	G	0.461233	1006
```
