## Supplementary material for "Characterization of shared and ancestry-specific signals driving complex traits using multi-ancestry fine-mapping": s1_snps.txt

```
rs11644990
rs16965228
rs8051406
rs4782339
rs144213036
rs8056679
rs56331811
rs4782483
rs117461227
rs10852633
rs10852634
rs117882211
rs11076748
rs4782481
rs7187273
rs7193497
rs9935191
rs141330108
rs8052850
rs8058241
rs8062694
rs8062839
rs118010021
rs8063176
rs8058043
rs7498845
rs9921065
rs9921232
rs12932723
rs72815572
rs113894462
rs148152066
rs60040102
rs115349622
rs113487904
rs141607654
rs144910336
rs58333036
rs28579462
rs13339243
rs11076749
rs11076750
rs11076751
rs9939076
rs9931254
rs150638839
rs13336078
rs13332145
rs13334511
rs112389704
rs9936918
rs72815580
rs35577949
rs369805468
rs62045842
rs11639948
rs62045844
rs12446899
rs112584165
rs11076752
rs62045845
rs11076753
rs78208831
rs113990817
rs7194426
rs7200084
rs143278208
rs62045847
rs118074639
rs72815584
rs148457865
rs11647758
rs35160841
rs113710453
rs117762810
rs73258295
rs113223613
rs117548180
rs62045849
rs72815585
rs111616786
rs113146030
rs7204237
rs8058269
rs73260393
rs117693053
rs112167500
rs111609595
rs112663181
rs111563753
rs73260400
rs73262103
rs73262105
rs74034553
rs113656215
rs9806827
rs7198060
rs74034555
rs61596186
rs4782478
rs111390307
rs112273493
rs183269881
rs35160991
rs6500515
rs7206675
rs7193682
rs7202014
rs74034558
rs7188394
rs7184405
rs35699181
rs12930949
rs67293718
rs8046297
rs8055556
rs8043850
rs8059972
rs12922507
rs12922678
rs74034562
rs34736667
rs72815590
rs12933800
rs12933802
rs12933807
rs12930340
rs112264279
rs74034563
rs7186136
rs74034564
rs11863582
rs11862059
rs11865782
rs11076754
rs11866889
rs74719380
rs185233462
rs11649375
rs12927664
rs7203923
rs34473463
rs34819935
rs55907224
rs12927884
rs55784159
rs12918353
rs12931988
rs12928869
rs117769809
rs112693041
rs35041518
rs7200766
rs117098882
rs34449463
rs35904179
rs141698217
rs11866163
rs11859627
rs9939105
rs12925392
rs117016685
rs67367739
rs35376512
rs79190725
rs72815599
rs72815600
rs55828930
rs112005261
rs9937042
rs35894487
rs72817404
rs7199263
rs7199652
rs12448456
rs34755047
rs35715701
rs67305132
rs72491944
rs113383836
rs55711955
rs72817412
rs118014211
rs55733613
rs56391274
rs373739047
rs7206784
rs62045855
rs34697926
rs12934766
rs12920626
rs12931179
rs11862875
rs11645629
rs11647013
rs9921637
rs9921653
rs9929697
rs9936336
rs6500516
rs6500517
rs6500518
rs3934813
rs3934812
rs4072578
rs9932527
rs7187116
rs9932699
rs6500519
rs6500520
rs6500521
rs7498224
rs9935216
rs7198087
rs7193356
rs7193715
rs7185616
rs6500522
rs6500523
rs6500524
rs6500525
rs8050042
rs8061746
rs111587659
rs8057674
rs11642779
rs4782337
rs4782336
rs111605729
rs4782477
rs62047770
rs35470237
rs34409592
rs11860156
rs112821770
rs112211377
rs34518280
rs55848941
rs11076757
rs11076758
rs11076759
rs11076760
rs4782335
rs12444342
rs4782476
rs62047774
rs62047775
rs55702834
rs55885011
rs55739484
rs56002703
rs11862277
rs11862309
rs11862347
rs113568059
rs185223098
rs58263117
rs60563677
rs28729715
rs112569214
rs113108244
rs80020772
rs112671582
rs113821042
rs111520037
rs113788749
rs74607703
rs76555687
rs111559865
rs111609108
rs75200152
rs77914528
rs79844699
rs112176277
rs74355822
rs112512306
rs77675564
rs12921208
rs60640544
rs112161276
rs4074820
rs60830392
rs4074821
rs4782475
rs4782474
rs7499525
rs7499589
rs74034601
rs9930014
rs9928477
rs118078959
rs10163428
rs35722116
rs9938075
rs9940871
rs4782472
rs145855009
rs141335833
rs9928756
rs4782334
rs150118876
rs4782471
rs4782333
rs4782470
rs10163422
rs4782469
rs72817429
rs72817430
rs11076761
rs11076762
rs4782468
rs4782467
rs77749279
rs4782466
rs146626127
rs4782465
rs62047785
rs72817431
rs112196155
rs11863384
rs11863385
rs11076763
rs11076764
rs11076765
rs116981345
rs4782464
rs4782331
rs62047786
rs4782463
rs4782462
rs36099289
rs7499425
rs59788479
rs12933826
rs8053006
rs8061360
rs8046141
rs140205833
rs12447799
rs56386090
rs12449019
rs12445614
rs7195892
rs72817434
rs57558972
rs7188200
rs11547019
rs7201122
rs7193255
rs6500527
rs6500529
rs8060043
rs61729367
rs6500530
rs7194257
rs72817435
rs4782461
rs116288786
rs4782460
rs71387680
rs7194635
rs7200676
rs4782458
rs4782457
rs72817437
rs4782456
rs72817438
rs4782455
rs6500531
rs113683739
rs183863465
rs4782454
rs4782453
rs4782330
rs7184784
rs72817441
rs7202765
rs7202996
rs8044145
rs8044192
rs8056878
rs8056882
rs8061488
rs8057217
rs12446046
rs12443768
rs11640002
rs12447910
rs12446096
rs118072370
rs7190776
rs11076766
rs116891340
rs7405366
rs79195040
rs34809756
rs144841194
rs11648364
rs7187583
rs28538054
rs28542844
rs6500532
rs72817445
rs117405495
rs72817447
rs116996369
rs72817448
rs9935801
rs8044701
rs12918883
rs4782450
rs72817450
rs117435455
rs72817452
rs143793502
rs4782449
rs4782329
rs72817455
rs55756754
rs7204124
rs7186059
rs9940965
rs8182228
rs75591977
rs3743979
rs3743980
rs3743981
rs3743982
rs117708030
rs55974015
rs4782447
rs4782446
rs4782328
rs4782445
rs116871557
rs8052780
rs58188939
rs8053537
rs8057399
rs9938463
rs9938518
rs4782444
rs4782327
rs117221405
rs72817464
rs11865614
rs72817465
rs12443551
rs36075163
rs117088049
rs35561531
rs4782443
rs143914431
rs11860237
rs140781627
rs4782441
rs72817472
rs3743983
rs34573246
rs11645063
rs7500326
rs35118496
rs77073268
rs8058601
rs72817477
rs55797131
rs7498787
rs7501421
rs7184755
rs6500533
rs75592427
rs7189805
rs6500534
rs60626045
rs8059060
rs59501746
rs4782437
rs4782326
rs4782325
rs4782436
rs55727237
rs8050311
rs12931140
rs60524679
rs56260132
rs11076767
rs56291251
rs59346323
rs74036125
rs8056427
rs58210325
rs4782435
rs4782434
rs117658388
rs7186287
rs8049456
rs76924932
rs12102787
rs12103007
rs7197055
rs7197285
rs12102355
rs12446954
rs12444649
rs6416805
rs74036126
rs57137022
rs6500536
rs6500537
rs71395385
rs74484101
rs117939309
rs56339509
rs55710626
rs149432430
rs55889568
rs144020828
rs12918372
rs78579751
rs11646135
rs12927059
rs118065221
rs12447947
rs111644287
rs11647590
rs71395387
rs11076768
rs34007589
rs4530136
rs117900553
rs12934720
rs80333640
rs12930806
rs76532675
rs72817491
rs59578612
rs190435997
rs12922653
rs75030790
rs11648312
rs185385525
rs11076770
rs10852635
rs11649694
rs12599126
rs11647054
rs77793532
rs79260508
rs12325583
rs12931350
rs12325574
rs12917851
rs12595941
rs144040443
rs72817496
rs59511017
rs72817498
rs73256062
rs57688577
rs72817499
rs75042359
rs142820005
rs72817500
rs11076771
rs73256070
rs140859425
rs72817501
rs4302032
rs72817502
rs34387772
rs73256075
rs72819303
rs111373667
rs12931470
rs72819306
rs75633651
rs12935839
rs12917772
rs8048651
rs111459991
rs72819311
rs72819312
rs76729187
rs61501852
rs72819313
rs28371980
rs117928581
rs34695247
rs111243767
rs78406340
rs74486778
rs72819315
rs11640513
rs12599577
rs112393984
rs74659525
rs117877906
rs117117251
rs72819316
rs1054747
rs113165822
rs72819317
rs76940692
rs34208235
rs78403542
rs61507207
rs12597637
rs116985242
rs57609335
rs61704196
rs72819318
rs112924269
rs34394329
rs12931681
rs76148780
rs12598678
rs77873484
rs56866896
rs117197610
rs73256093
rs72819319
rs75040820
rs151201822
rs28690424
rs28373319
rs113199621
rs77218881
rs76849030
rs72819322
rs72819323
rs117523575
rs72819325
rs75025772
rs76594781
rs72819326
rs883941
rs72819328
rs11644528
rs11640375
rs72819330
rs34037619
rs147032741
rs72819331
rs72819332
rs4352046
rs34450472
rs34022105
rs4310853
rs12598652
rs4277343
rs4474680
rs72819334
rs4581700
rs12600036
rs12918431
rs12598250
rs77797587
rs35635608
rs72819337
rs34303789
rs113591515
rs77193977
rs7498590
rs3903052
rs4076384
rs72819340
rs2002259
rs76082320
rs75234870
rs12597281
rs72819343
rs78538583
rs12922670
rs12598446
rs72819344
rs117156175
rs75531100
rs12599804
rs74912344
rs12599826
rs72819348
rs112982292
rs72819349
rs12599862
rs72819350
rs74361671
rs75813972
rs12596439
rs4638573
rs181394351
rs12927793
rs139759411
rs117058444
rs117273249
rs1109821
rs882650
rs7197788
rs140113856
rs113693994
rs729201
rs729202
rs3887583
rs78799390
rs12444102
rs729200
rs4785696
rs79652312
rs72819352
rs72819354
rs72819355
rs117217569
rs77612535
rs72819356
rs8049644
rs77698824
rs4785578
rs4785579
rs72819358
rs79341274
rs4592657
rs77727600
rs80024341
rs66754614
rs73261990
rs71395390
rs2287359
rs148798647
rs2287358
rs59865771
rs140843686
rs80264718
rs34284163
rs12599774
rs7404994
rs7405436
rs34013220
rs112282484
rs2287357
rs9635539
rs9635533
rs9635540
rs58079876
rs2287356
rs2287355
rs2287354
rs73264003
rs74187036
rs78916326
rs183449783
rs368567018
rs55971619
rs144270343
rs112120867
rs55694921
rs66682219
rs12929648
rs117607956
rs28504541
rs72819363
rs4785719
rs72819365
rs34126865
rs72819366
rs72819368
rs34314447
rs75791347
rs12920277
rs3815615
rs3785415
rs117716265
rs3826267
rs10438575
rs72819370
rs2270416
rs117382825
rs2287353
rs117169628
rs72819371
rs72819372
rs7188277
rs3826268
rs3743986
rs3826269
rs35379058
rs7202874
rs117296012
rs61732365
rs4785728
rs61732366
rs12926888
rs377066533
rs34094455
rs74899331
rs117336193
rs112083449
rs8051874
rs8043697
rs8052423
rs4785597
rs4785598
rs12920831
rs1112463
rs1112462
rs12709109
rs72819380
rs12595995
rs9937089
rs59356144
rs4785738
rs56887356
rs4785602
rs4785739
rs4785740
rs4785603
rs8045472
rs11863547
rs8046156
rs35229428
rs72819383
rs4785604
rs9922963
rs13331879
rs13331880
rs62068511
rs4998656
rs7200152
rs882324
rs882323
rs8051810
rs8063987
rs12596287
rs72819384
rs12596323
rs12598213
rs12446503
rs12598239
rs35430883
rs11642110
rs35164440
rs72819388
rs11861260
rs4785758
rs72819389
rs72819390
rs117505012
rs138451645
rs72819392
rs7204428
rs8062253
rs7196428
rs8054959
rs7204825
rs7201378
rs7187328
rs12709110
rs141578504
rs187427398
rs8063641
rs9933428
rs8056585
rs9925542
rs117496293
rs3803722
rs117159335
rs9928631
rs4785768
rs55959608
rs61124015
rs4785769
rs57330012
rs7202536
rs4785613
rs4785770
rs13332037
rs56051960
rs141509427
rs4785771
rs72819395
rs4785772
rs72819396
rs117976521
rs11076775
rs8059397
rs9931258
rs4785619
rs4785620
rs35492505
rs62068534
rs12920028
rs9922578
rs9930572
rs9932828
rs71395392
rs9924865
rs9936926
rs9924954
rs146217635
rs4785623
rs72819399
rs72819400
rs117884871
rs28444583
rs11642976
rs28417933
rs74033442
rs7201172
rs4785626
rs72819401
rs7197077
rs74033443
rs4785627
rs28415940
rs9921361
rs28638280
rs74466939
rs60437616
rs118093429
rs55974122
rs12927047
rs12926572
rs59423520
rs28667869
rs28577998
rs66697325
rs117211912
rs55885245
rs57302772
rs57713820
rs12102609
rs74035754
rs74035755
rs74035756
rs28399767
rs4785628
rs10400923
rs10400977
rs74035757
rs4785629
rs10400958
rs9972663
rs12934482
rs9972734
rs77807554
rs61078268
rs62068537
rs62068538
rs72821305
rs62068540
rs34175485
rs74035761
rs74035762
rs74035763
rs61754918
rs56381797
rs56135239
rs56207237
rs56079143
rs72821306
rs72821307
rs9939155
rs9941250
rs9941273
rs56240058
rs8044374
rs72821312
rs111882797
rs71395400
rs71395401
rs4785630
rs9929579
rs4785632
rs4566167
rs4294815
rs9926404
rs9922889
rs62070764
rs111982068
rs111453547
rs9746209
rs118021633
rs74035766
rs117353460
rs144411358
rs12597503
rs138076680
rs12930922
rs72821319
rs72821321
rs34422843
rs12927572
rs7200693
rs4785634
rs72821327
rs4785635
rs72821328
rs12325600
rs140631775
rs61096459
rs145651407
rs12447482
rs117587601
rs35085227
rs2170838
rs117567292
rs9783776
rs9783777
rs28627551
rs9783753
rs1531884
rs3859130
rs9937816
rs34509231
rs190774428
rs12926091
rs28584716
rs77549524
rs75132468
rs117350523
rs77253230
rs76701102
rs9922876
rs8046438
rs146575144
rs141262170
rs138948557
rs188020180
rs2883067
rs148147436
rs4785637
rs4785638
rs4785639
rs117711620
rs4785641
rs11646117
rs4785642
rs4785643
rs72821332
rs6500541
rs6500542
rs9927242
rs7186972
rs2086823
rs4785556
rs4785644
rs8048460
rs13332923
rs11640786
rs117844811
rs4785645
rs3096314
rs3096315
rs34901677
rs117855868
rs3114861
rs74746488
rs77681270
rs118124826
rs77673273
rs149510964
rs3114860
rs7192049
rs147268023
rs76333753
rs149186223
rs11076776
rs9929643
rs3114859
rs117061705
rs72821337
rs4785648
rs55850916
rs3114857
rs3114856
rs56032683
rs55975421
rs2003152
rs72821339
rs112027661
rs1994188
rs116957042
rs12934299
rs111748789
rs900726
rs546325084
rs900728
rs900729
rs4541078
rs147478455
rs60735953
rs4785649
rs118121298
rs12928649
rs16964680
rs4785650
rs117652610
rs4785558
rs59204820
rs4238828
rs6500544
rs142067587
rs113194190
rs56276510
rs111804253
rs72821345
rs2883069
rs4290474
rs60733936
rs58718372
rs56359909
rs2353026
rs1542633
rs1542634
rs6500545
rs55663028
rs4785651
rs113193563
rs7206646
rs12709112
rs7192878
rs112043543
rs12932016
rs62070780
rs1466539
rs1466540
rs72821355
rs3102367
rs144104266
rs3096305
rs60520302
rs72821356
rs61744778
rs61741725
rs62000377
rs2279348
rs2279349
rs145694621
rs142539117
rs72803305
rs2353028
rs3114919
rs2306633
rs72803306
rs56013820
rs55670800
rs60431652
rs113405971
rs731135
rs1979504
rs731136
rs72803310
rs3114917
rs3102368
rs62070781
rs72803311
rs3114916
rs117927848
rs2279350
rs3096294
rs72803313
rs112451628
rs3114915
rs4785656
rs145188932
rs72803317
rs3114914
rs149610032
rs3803694
rs3102345
rs3803692
rs3102346
rs3102347
rs140822112
rs150020387
rs3096311
rs3096312
rs3114913
rs3114912
rs2277908
rs2277907
rs3829499
rs62070784
rs72803323
rs77560414
rs3096304
rs62070788
rs3102348
rs35657869
rs3096303
rs3096302
rs3096301
rs3096300
rs3102349
rs3114911
rs61303935
rs75167441
rs56136715
rs55857430
rs3114910
rs3102350
rs3102351
rs10454069
rs3102352
rs72803332
rs72803334
rs3114908
rs72803335
rs3102356
rs3102357
rs117158547
rs2353032
rs72803338
rs2353033
rs73253776
rs117872084
rs889574
rs1078578
rs1078577
rs72803339
rs3114906
rs146114302
rs3114901
rs3114900
rs71374109
rs3102380
rs6500546
rs3114898
rs145873182
rs12444066
rs3114896
rs3114895
rs35940339
rs3114892
rs11076780
rs140699247
rs3102372
rs142105245
rs3102373
rs3114891
rs8062606
rs74968519
rs3102376
rs3096319
rs3096320
rs56781321
rs3102378
rs2353030
rs3102379
rs7403817
rs186706125
rs2170839
rs3102381
rs3102382
rs3096296
rs3102383
rs116999413
rs918723
rs117659932
rs918722
rs3114889
rs117738771
rs3114888
rs12102606
rs112144981
rs12921572
rs3114885
rs2035481
rs75263440
rs3096325
rs3114881
rs3096324
rs117876540
rs3114870
rs3114867
rs4785561
rs889576
rs138317433
rs3096309
rs3102387
rs3114866
rs111460975
rs4785663
rs11860332
rs117551185
rs117254086
rs889573
rs117032784
rs3114863
rs117015331
rs744327
rs140088599
rs3096322
rs3102335
rs3102336
rs3102337
rs3102338
rs2086822
rs3102339
rs140738024
rs2965822
rs753852
rs753853
rs889571
rs3096299
rs3114890
rs12935365
rs141512954
rs150751968
rs3102341
rs3114880
rs3102342
rs3114848
rs3096297
rs28608022
rs2965823
rs2911249
rs117984432
rs2965824
rs113940941
rs111258579
rs117696062
rs2965827
rs2965828
rs7205785
rs142853397
rs117052270
rs28689480
rs2965830
rs4238829
rs79387261
rs4785665
rs4785666
rs9927904
rs72803355
rs3890012
rs11648663
rs2965811
rs28575874
rs2086824
rs16965692
rs2086825
rs111774585
rs28644774
rs747485
rs747486
rs78912890
rs17177108
rs2930220
rs3111349
rs77655198
rs74586371
rs2965932
rs2911259
rs147184161
rs6416798
rs2911258
rs2965934
rs2965935
rs117778271
rs2911257
rs2911256
rs62068635
rs2911255
rs17702309
rs72803358
rs2911253
rs2965937
rs75300484
rs2911252
rs2965938
rs55660259
rs2930219
rs74620171
rs2965939
rs17774983
rs12929744
rs9933533
rs138721299
rs182163884
rs149441196
rs111461657
rs148566497
rs4785667
rs9923267
rs140078198
rs188357025
rs149964778
rs2911251
rs62068637
rs72803364
rs2911264
rs2965819
rs9931120
rs150428007
rs11076603
rs144085413
rs2965940
rs74836424
rs4785564
rs147394430
rs2911268
rs9302767
rs2911266
rs11642871
rs117725187
rs2965942
rs2965818
rs1011749
rs2911265
rs111320705
rs17783733
rs72803369
rs79860948
rs2965817
rs186650642
rs35637261
rs17783751
rs2965945
rs2965816
rs78150682
rs2911262
rs9929800
rs4785565
rs4785669
rs147804357
rs2965946
rs79230416
rs4594255
rs2965947
rs2353581
rs12922711
rs146316513
rs2011652
rs4785670
rs139559418
rs2965949
rs2911244
rs116902829
rs118013399
rs2965812
rs4785671
rs62070273
rs12934708
rs2965815
rs2965955
rs62070274
rs9929606
rs57552990
rs8055457
rs113628579
rs113016552
rs4785672
rs150739624
rs74829481
rs113335025
rs4572400
rs8052147
rs66461358
rs55637757
rs147981183
rs4785673
rs4785674
rs12924621
rs66477884
rs34373216
rs7196903
rs7197617
rs4399533
rs34033440
rs4785675
rs112201412
rs62070281
rs4238830
rs8052103
rs74622129
rs2965960
rs11643561
rs11647494
rs77754982
rs12446145
rs146160507
rs12935112
rs12935119
rs35025581
rs72803389
rs34590044
rs12935033
rs8051537
rs3803682
rs3803681
rs79229765
rs4785567
rs12443705
rs35627407
rs13339021
rs8043788
rs71396920
rs74251516
rs150391892
rs8050512
rs7185371
rs8044977
rs113934333
rs4785676
rs4785568
rs35737602
rs4785677
rs4785569
rs112452090
rs9940093
rs4575535
rs4260058
rs4329923
rs3934737
rs4291902
rs4072344
rs11642053
rs56066214
rs4129126
rs12443689
rs4600467
rs151066671
rs12929281
rs12929292
rs12927977
rs148220939
rs12920022
rs12149542
rs4785571
rs4785573
rs4785679
rs191414071
rs62070316
rs12919081
rs9931073
rs4785574
rs11645860
rs4785680
rs111837616
rs7193442
rs9937331
rs4347628
rs113849132
rs4785683
rs9922341
rs62070317
rs57696383
rs75746799
rs62070320
rs3809641
rs4785684
rs9935289
rs3923714
rs12103234
rs35987986
rs9931446
rs4499232
rs146032762
rs4238831
rs3922634
rs3922633
rs4347629
rs55653896
rs55952217
rs4785685
rs35463145
rs11076605
rs4505322
rs4513098
rs8045263
rs8043556
rs8043557
rs8043900
rs8046182
rs8050629
rs6500424
rs9928142
rs12596362
rs28887168
rs72805503
rs62070324
rs62070325
rs62070326
rs62070327
rs8052076
rs7192801
rs141272382
rs71396922
rs4511532
rs11076606
rs12050936
rs12919314
rs12924776
rs12924902
rs8048080
rs11864726
rs116918202
rs60997773
rs57654699
rs57505611
rs4785686
rs113690812
rs11862081
rs4785687
rs8059968
rs8060502
rs28643511
rs3803680
rs3803679
rs8051680
rs113178267
rs11643271
rs3935312
rs143743429
rs12933264
rs3935627
rs3935626
rs141882852
rs34607811
rs74960453
rs147960110
rs140580708
rs8063180
rs8043881
rs181054777
rs13336753
rs4785689
rs3803677
rs3803676
rs117896335
rs12448464
rs4785690
rs4785691
rs35696391
rs180810406
rs6500425
rs463701
rs595869
rs680716
rs607006
rs2946630
rs2914460
rs2460455
rs463930
rs463181
rs11649090
rs390849
rs11644192
rs11644193
rs7184655
rs12920340
rs2460456
rs36097004
rs11640186
rs35008606
rs2434868
rs11639901
rs147634472
rs382745
rs432936
rs7193472
rs111430511
rs2056310
rs149638134
rs2056309
rs364339
rs3751687
rs457372
rs12928752
rs11642231
rs12929254
rs56156927
rs2434866
rs2434865
rs377407889
rs75724594
rs35878298
rs11643662
rs2434863
rs118168490
rs79201073
rs467449
rs72805524
rs364343
rs462464
rs2292954
rs461405
rs2292952
rs462314
rs80324518
rs112121852
rs67643661
rs4325552
rs2019604
rs997212
rs2377056
rs2889543
rs2377057
rs1864155
rs7359417
rs71396923
rs71396924
rs66845605
rs3794632
rs17775174
rs4785577
rs75687828
rs144736502
rs730264
rs12960
rs12919215
rs11559075
rs61747711
rs77497623
rs8044125
rs117969021
rs67689854
rs2280370
rs174035
rs9930567
rs3751691
rs3751690
rs885268
rs78016521
rs34414057
rs72805539
rs3211567
rs3211568
rs3211569
rs57775530
rs13380730
rs12709088
rs12709089
rs12932337
rs34434037
rs59013041
rs79878470
rs17471624
rs67723215
rs11646515
rs149462048
rs12919518
rs12919536
rs12932628
rs8059629
rs3751688
rs35857091
rs143183935
rs34537363
rs171307
rs57707083
rs60724534
rs456311
rs466045
rs464972
rs12924133
rs12923145
rs456662
rs414998
rs458526
rs366576
rs377119
rs145590108
rs2437954
rs12933022
rs12933179
rs1078587
rs35264225
rs11859533
rs72805550
rs455527
rs369230
rs7404704
rs74037226
rs7404644
rs34652781
rs173290
rs62068674
rs183040
rs181295
rs352936
rs113425584
rs76751818
rs62068675
rs149158981
rs352935
rs402136
rs71396930
rs101151
rs440729
rs455868
rs754087
rs408800
rs62068676
rs2271913
rs137959554
rs2377061
rs62068677
rs452176
rs2292957
rs147819908
rs2292955
rs140261825
rs72805558
rs35251956
rs74037228
rs3794630
rs75032725
rs28444518
rs7199850
rs62068680
rs11862848
rs144988021
rs397564
rs464349
rs12927153
rs464274
rs2292950
rs34551621
rs9708822
rs9708848
rs9708920
rs2434862
rs56128121
rs34395984
rs7184767
rs186493880
rs421959
rs62068681
rs59806584
rs602001
rs379334
rs79719924
rs12445560
rs461227
rs12447806
rs694285
rs116043605
rs659974
rs72805563
rs112854838
rs1561210
rs60900454
rs154658
rs8048760
rs116243542
rs164737
rs62068684
rs11642507
rs154659
rs154660
rs164739
rs12933774
rs12935102
rs62068700
rs164740
rs62068701
rs12447525
rs352933
rs352934
rs441526
rs452726
rs431417
rs407984
rs1991508
rs8058428
rs8057288
rs391773
rs668009
rs12918760
rs8064126
rs149908136
rs56164821
rs62068703
rs78085008
rs664020
rs653429
rs35198968
rs376402
rs73263339
rs8059821
rs80089054
rs4785697
rs4785698
rs139031001
rs139515047
rs147349069
rs725332
rs11649398
rs61286271
rs4519330
rs7191697
rs57407733
rs577771451
rs7200366
rs35859096
rs16965867
rs71396932
rs62068708
rs138002535
rs455344
rs150789921
rs460105
rs72805576
rs8044136
rs8063611
rs35078537
rs57856222
rs409170
rs72805578
rs1968499
rs77110324
rs34817489
rs4968049
rs117109583
rs61408277
rs9673820
rs72805581
rs74883430
rs62068711
rs2280374
rs79172130
rs62068712
rs192325916
rs72805582
rs62068713
rs4968054
rs154665
rs75923656
rs79138604
rs34323930
rs258341
rs11641525
rs258340
rs12930346
rs7197490
rs164741
rs372694262
rs116885385
rs4248913
rs444964
rs112233725
rs62068714
rs383027
rs453528
rs9673694
rs194479
rs258342
rs3794633
rs142504280
rs908951
rs2460451
rs2250598
rs11649482
rs2434858
rs420332
rs55950592
rs117586265
rs78961851
rs142099578
rs12920969
rs4785580
rs4785581
rs72805588
rs382429
rs61217159
rs2460449
rs2460448
rs449882
rs463938
rs145919154
rs2070992
rs445537
rs34422500
rs1126464
rs76820443
rs78545310
rs74033816
rs79283723
rs137873456
rs2052868
rs2052867
rs2139455
rs6500436
rs55839877
rs58290281
rs154656
rs12921177
rs154657
rs164749
rs77651727
rs164748
rs164747
rs187492937
rs164746
rs146317604
rs34656869
rs164745
rs352939
rs6860
rs117784048
rs78321617
rs62068734
rs460879
rs460984
rs72805593
rs145548836
rs11648089
rs71374191
rs4968050
rs8061010
rs4968051
rs8055347
rs61482648
rs2437957
rs72805595
rs4785699
rs2437956
rs2437955
rs35749174
rs72805596
rs645019
rs2434872
rs34179535
rs467357
rs11643471
rs2162944
rs407863
rs139835877
rs56397046
rs258337
rs35850949
rs258336
rs11647958
rs258335
rs258334
rs113974432
rs148341329
rs164752
rs7203947
rs117894636
rs76762453
rs34878706
rs35415928
rs13329897
rs62067101
rs8061722
rs9934821
rs154663
rs7188458
rs71396950
rs71396951
rs13332449
rs144748682
rs117185371
rs55836749
rs164753
rs258332
rs72807503
rs72807504
rs34526810
rs258331
rs2010623
rs11645271
rs11640702
rs139902569
rs11645355
rs187283
rs258330
rs258329
rs4785701
rs11646741
rs258328
rs117075095
rs13332439
rs459920
rs166297
rs149542938
rs258319
rs258318
rs258317
rs8062346
rs4785702
rs258316
rs2081984
rs464586
rs460319
rs447735
rs13335420
rs16965913
rs2377058
rs80164364
rs117418297
rs59863025
rs9937322
rs35063026
rs2434871
rs149044607
rs143139833
rs12445808
rs150543054
rs2118193
rs467035
rs2115401
rs34344257
rs382045
rs12596604
rs59839010
rs12918773
rs12443954
rs12446791
rs12445225
rs12444609
rs60990680
rs34404057
rs35414122
rs57364768
rs34057012
rs437625
rs150258746
rs67632157
rs62067106
rs9673945
rs12922197
rs11641469
rs62067107
rs68092778
rs417323
rs12929965
rs62067108
rs2377233
rs62067109
rs9939860
rs12598543
rs11645553
rs60601085
rs56858519
rs187800086
rs60220118
rs57276429
rs12924572
rs114138144
rs117666384
rs117030214
rs11641963
rs648548
rs59210737
rs147208528
rs464873
rs144012718
rs457708
rs62067112
rs118161768
rs12149178
rs3751698
rs3751699
rs3751700
rs2277905
rs2277906
rs62067113
rs62067158
rs62067159
rs397891
rs3794638
rs3794637
rs258324
rs72807518
rs142443566
rs17784285
rs12924138
rs3764256
rs258323
rs78764795
rs2075880
rs258322
rs58374338
rs61665209
rs62068362
rs142556882
rs11076612
rs258321
rs164744
rs150621304
rs62068364
rs164742
rs12595968
rs465507
rs2115400
rs141413508
rs56380063
rs1946482
rs8404
rs1045814
rs4247353
rs462769
rs3803690
rs3751696
rs11866038
rs3751695
rs35432452
rs62068366
rs35754755
rs8047204
rs117963037
rs117568059
rs143526993
rs396742
rs140499892
rs13330285
rs13335097
rs149420825
rs34265416
rs112126489
rs149082870
rs4785587
rs72807524
rs4785588
rs2016968
rs745710
rs1110331
rs117316142
rs72807526
rs117570427
rs56288641
rs148694296
rs12920315
rs149979653
rs12149952
rs34133162
rs35699836
rs116850253
rs62068368
rs34714188
rs183214036
rs111656189
rs140019243
rs7206570
rs118114589
rs192948350
rs57119673
rs62068372
rs113661672
rs56112321
rs111671315
rs34141697
rs117849137
rs56283750
rs3809646
rs183162634
rs4785589
rs149705807
rs117990130
rs115025067
rs147792551
rs141164555
rs116853582
rs8056353
rs28557782
rs6500437
rs4785590
rs56048434
rs7189711
rs12924124
rs144809411
rs62068387
rs76393429
rs35026726
rs72807538
rs62068388
rs137971708
rs8059398
rs12051515
rs8049197
rs12925026
rs8048331
rs9934785
rs145514870
rs2099105
rs72807539
rs72807540
rs35034309
rs143250644
rs9941108
rs9941129
rs9933498
rs55729849
rs139526547
rs74606487
rs79139787
rs13339414
rs7204478
rs11640734
rs34120897
rs11640450
rs7185737
rs34659644
rs4785708
rs4785709
rs4785710
rs117090085
rs117468530
rs12709092
rs188037652
rs4785591
rs4785592
rs4785711
rs4785712
rs55865486
rs11643713
rs4785713
rs11649100
rs11639906
rs56296040
rs4785714
rs4785594
rs12446555
rs7206546
rs111443517
rs17177891
rs3803689
rs4785715
rs113797466
rs9935559
rs7189734
rs72807545
rs3764257
rs3764258
rs4785716
rs4785717
rs72807546
rs11649155
rs11649196
rs2077001
rs7202427
rs8054492
rs72807547
rs2003522
rs17233868
rs2077155
rs17233854
rs1961556
rs17227424
rs1230
rs1800359
rs9282682
rs9282681
rs1061646
rs1061647
rs11647746
rs7195906
rs11644967
rs11648689
rs11649162
rs11649210
rs11639788
rs11076618
rs11640188
rs11640198
rs11640209
rs75092208
rs6500439
rs144557636
rs62054599
rs34027607
rs34420680
rs1800358
rs2286392
rs2238525
rs17233678
rs12445480
rs12448600
rs62054600
rs12445695
rs17227263
rs17233664
rs17233657
rs17233651
rs6500440
rs12917681
rs12918575
rs9923733
rs17233623
rs2074904
rs2074903
rs62054601
rs4785718
rs12923751
rs12922302
rs72807553
rs113548871
rs12102290
rs62054606
rs12102297
rs45524337
rs17233609
rs34019730
rs1800355
rs11641147
rs17233567
rs1029673
rs2003520
rs17227149
rs2011925
rs4420527
rs45440396
rs45567439
rs8058895
rs1800347
rs17233497
rs1800345
rs17227085
rs17233483
rs2283564
rs8043882
rs8044026
rs45524643
rs17227064
rs17227057
rs1800344
rs17233455
rs17233448
rs62054609
rs142519821
rs62054611
rs183459087
rs12599002
rs2377043
rs7191937
rs7192793
rs17233441
rs9926296
rs11646910
rs3743861
rs3743860
rs12931267
rs12599846
rs17227001
rs17233392
rs17233385
rs111269812
rs7203255
rs7203281
rs7205519
rs7203511
rs11649642
rs7206120
rs7206308
rs7205604
rs7206721
rs7205993
rs146695588
rs12923946
rs62054638
rs139414522
rs62054639
rs7195752
rs7201028
rs12597296
rs12597299
rs117186138
rs11646229
rs76784033
rs62054640
rs7191144
rs113050642
rs56126256
rs55862934
rs55857437
rs3785281
rs4490003
rs3785280
rs3785279
rs17233378
rs12709093
rs17226980
rs17226973
rs17226966
rs17233364
rs7204328
rs17233350
rs17226960
rs17226953
rs3819567
rs3819568
rs3819569
rs3819570
rs3819571
rs3819572
rs3819573
rs3819574
rs2238526
rs4785720
rs2376885
rs2376884
rs2376883
rs2376882
rs2376881
rs2239356
rs2239357
rs2239358
rs11642111
rs12599473
rs2283565
rs2283566
rs11643505
rs11648879
rs78904586
rs12933317
rs17233253
rs17226841
rs6500441
rs6500442
rs12598276
rs9806894
rs62054643
rs111548255
rs12924011
rs117555146
rs116953717
rs12447465
rs12925427
rs12929831
rs11076619
rs2159116
rs11076620
rs12600151
rs12600047
rs2159115
rs2159114
rs72807569
rs148726588
rs2159113
rs2376880
rs17226757
rs17233176
rs8055825
rs8061447
rs7203907
rs6500443
rs6500444
rs6500445
rs76075456
rs11860203
rs1974583
rs1010356
rs11641220
rs11645916
rs3890534
rs17226666
rs4785595
rs7195066
rs7200990
rs886952
rs886951
rs886950
rs1800341
rs11645240
rs11644213
rs11645321
rs11076621
rs11076622
rs1800340
rs1131660
rs1007932
rs11646766
rs7190403
rs11641552
rs1007931
rs17226554
rs3785277
rs12599180
rs1800339
rs17232910
rs17226519
rs17226512
rs4785721
rs17232903
rs17226498
rs2238527
rs2190808
rs1974573
rs2190806
rs12596415
rs12596429
rs12598214
rs8046872
rs12596934
rs3785276
rs3785275
rs1558184
rs17232840
rs1974572
rs17232826
rs1974571
rs17226428
rs1558151
rs17232812
rs17232805
rs1006548
rs11076623
rs1006547
rs2016571
rs11640714
rs7187436
rs1800337
rs2302162
rs2302161
rs3743859
rs17232756
rs1800335
rs75570604
rs8058179
rs62052660
rs7198982
rs9939756
rs7201321
rs7206398
rs7206317
rs145479355
rs6500446
rs181829527
rs17232735
rs2239359
rs2239360
rs12448860
rs12928089
rs12929129
rs12928256
rs192627753
rs112225320
rs2283567
rs8054489
rs17226274
rs17232665
rs17232658
rs60828994
rs11649501
rs11649510
rs16966142
rs17232630
rs17226232
rs8046243
rs12709094
rs55798234
rs2238529
rs4522419
rs4785596
rs8047486
rs12709095
rs141850725
rs1968109
rs62052710
rs1476761
rs62052711
rs6500447
rs6500448
rs11076624
rs2238530
rs80006713
rs2238531
rs6500449
rs17746039
rs7200111
rs76924017
rs7205053
rs72807596
rs11076625
rs62052713
rs11640316
rs62052714
rs34665267
rs8044210
rs8045232
rs1057042
rs8049660
rs11646374
rs1800330
rs6500450
rs6500451
rs1800331
rs6500452
rs1800287
rs6500453
rs17226159
rs17232533
rs6500454
rs17232512
rs138338287
rs12600229
rs144352354
rs12921383
rs2159227
rs145589787
rs62053701
rs62053702
rs34689166
rs148874140
rs112992887
rs17226096
rs17232491
rs17232484
rs8051231
rs17226082
rs17226075
rs11648881
rs12924101
rs12709096
rs9933901
rs4785722
rs112443034
rs117653913
rs8051915
rs11076626
rs10852623
rs17226026
rs45446001
rs7190823
rs7186192
rs34427386
rs8051712
rs12599799
rs9938865
rs138768769
rs11644521
rs35506335
rs1800286
rs17232330
rs17225929
rs8053979
rs2238533
rs17232309
rs34010191
rs6500455
rs138804614
rs12445478
rs9927381
rs9927395
rs4313809
rs17225866
rs11076627
rs1800285
rs11076628
rs11076629
rs11645893
rs11642136
rs180850339
rs11861084
rs9928953
rs11648309
rs2074963
rs11859183
rs11076631
rs12709099
rs9937925
rs138343149
rs17225775
rs9927089
rs17232148
rs11076632
rs17225747
rs17232120
rs11640549
rs9925181
rs117449907
rs17225719
rs17232098
rs78004870
rs72631431
rs1800282
rs7186980
rs7204250
rs36233537
rs76888998
rs77060767
rs8047581
rs116190892
rs113234026
rs2079672
rs2079671
rs2376878
rs2376877
rs139296050
rs145177994
rs11076633
rs34357723
rs9932307
rs35096708
rs148542610
rs6500456
rs2293584
rs62054222
rs2293585
rs57071566
rs72811595
rs11076636
rs11639566
rs113271242
rs8051154
rs11641726
rs8050509
rs11648552
rs8050717
rs62054224
rs62054251
rs4785723
rs4785725
rs34177108
rs7187982
rs1108063
rs1108064
rs12599561
rs1109838
rs74613454
rs72811597
rs79244293
rs77847775
rs78001663
rs7186561
rs7185897
rs62054252
rs116848174
rs62054253
rs11641891
rs12444871
rs11643204
rs2376874
rs11644526
rs6500457
rs78530336
rs11864372
rs62054257
rs4785727
rs62054258
rs62054259
rs62056060
rs62056061
rs12598477
rs74251568
rs57267516
rs62056063
rs62056064
rs1558183
rs2108838
rs142382996
rs72811601
rs62056065
rs34562649
rs9928396
rs112626584
rs9935541
rs62056066
rs143106090
rs8055746
rs144766880
rs182251041
rs79284621
rs7205642
rs56362600
rs1079558
rs11639925
rs12599531
rs17177912
rs62056068
rs72813407
rs17719345
rs62056069
rs72813409
rs13331995
rs11645376
rs11076639
rs9745545
rs11076640
rs9746953
rs12051519
rs62056070
rs3743855
rs10775347
rs10852626
rs12448762
rs72813413
rs12932219
rs12598316
rs11644935
rs57027421
rs7185296
rs7190341
rs78331410
rs8060934
rs62056087
rs34552238
rs147256394
rs12598737
rs12598756
rs12599205
rs12598757
rs12596441
rs1105691
rs116983808
rs34033205
rs28670527
rs6500459
rs6500460
rs10852627
rs10459819
rs150060304
rs7200842
rs10459816
rs72813420
rs141817469
rs11641897
rs72813421
rs61607766
rs12446215
rs62056090
rs55999134
rs62056091
rs62056092
rs55911767
rs9939893
rs75131517
rs58806053
rs142222325
rs34686253
rs76846556
rs149676234
rs62056096
rs55749251
rs62056097
rs534827471
rs187390724
rs35360258
rs181536591
rs3803688
rs45609834
rs1109334
rs72813428
rs79541707
rs148176774
rs62056098
rs62056099
rs138888846
rs62056100
rs575068801
rs9939914
rs13333742
rs74542234
rs11640336
rs62056102
rs12446243
rs144219656
rs79345016
rs62056103
rs138044899
rs113272599
rs58384581
rs6500461
rs117992357
rs12919804
rs145873008
rs62056104
rs115440213
rs62056110
rs7192387
rs12930056
rs12930606
rs62052168
rs75656929
rs17784386
rs4257207
rs58889676
rs8061025
rs55703708
rs137879272
rs34604714
rs34272502
rs35994878
rs35285305
rs62052172
rs72477006
rs73276534
rs62052173
rs62052174
rs16966253
rs147484236
rs13335395
rs368565398
rs8058639
rs9806913
rs9922515
rs8046062
rs11643448
rs35769864
rs11639625
rs12596492
rs11642267
rs4287569
rs11645970
rs11642451
rs2966255
rs11647174
rs73276549
rs7196840
rs7199685
rs28661943
rs78908302
rs28630471
rs145163232
rs35518096
rs113220766
rs7186976
rs7191836
rs7184960
rs11641790
rs2293586
rs75110337
rs62052179
rs62052180
rs77963546
rs7194371
rs7199291
rs60958597
rs72813432
rs11648433
rs35542367
rs10153055
rs11646270
rs11646448
rs76885005
rs62052183
rs62052184
rs10153210
rs10153196
rs10153084
rs78498439
rs8059075
rs62052185
rs75070904
rs62052186
rs116083726
rs4785736
rs8044906
rs144937287
rs11642428
rs4591146
rs2270461
rs2270460
rs11862382
rs45590735
rs62052187
rs146419192
rs72813437
rs57940434
rs62052189
rs57492102
rs1137042
rs11644804
rs9931722
rs11538871
rs7190567
rs60862594
rs2979722
rs142128970
rs72813442
rs8045560
rs2270459
rs8060848
rs62052210
rs62052211
rs111155279
rs117991811
rs62052212
rs3212345
rs3212346
rs140585935
rs72813445
rs11641201
rs3212349
rs3212350
rs3212354
rs3212357
rs3212358
rs3212359
rs3212361
rs3212363
rs1805005
rs1805006
rs2228479
rs1805007
rs1805008
rs885479
rs1805009
rs2228478
rs3212369
rs3212371
rs138661226
rs149236853
rs74415461
rs58181634
rs4625719
rs4550447
rs61356367
rs62052213
rs12600051
rs12596146
rs111398992
rs28705737
rs7192242
rs75759825
rs7191759
rs7191944
rs60723967
rs12598500
rs75438215
rs4586434
rs146018050
rs181703520
rs4586435
rs28549081
rs12325120
rs73275939
rs113049209
rs7204569
rs35282645
rs11863403
rs114867959
rs9932078
rs28695470
rs59001570
rs57807714
rs57576639
rs140657497
rs62052214
rs59798123
rs59670900
rs60293857
rs28521461
rs2302898
rs28593634
rs2302897
rs72813449
rs77681059
rs12920483
rs4396536
rs75635769
rs147245174
rs1135425
rs12207
rs4395073
rs4558416
rs118178301
rs74037134
rs4534840
rs13338686
rs145053134
rs4402568
rs11642080
rs4451941
rs4271589
rs142969375
rs150909008
rs139402987
rs56378598
rs4785741
rs4785742
rs117189008
rs113244996
rs113812687
rs4785745
rs4785746
rs111693821
rs146222764
rs7205758
rs11640500
rs7184956
rs62052216
rs4785749
rs62052217
rs62052218
rs80049853
rs78971867
rs77458649
rs11644157
rs7197627
rs72813453
rs74251586
rs79886664
rs74465604
rs34242253
rs79670441
rs140954946
rs62052219
rs13331218
rs13338472
rs139810560
rs12599929
rs77463543
rs62052220
rs73277907
rs28479182
rs13335091
rs62052221
rs73277914
rs11641286
rs4365287
rs117424452
rs59036912
rs117177963
rs77470350
rs76687783
rs75833538
rs77901106
rs139533955
rs144195940
rs117732683
rs6500462
rs62052222
rs141987787
rs80168460
rs79763192
rs77017393
rs112557149
rs62052223
rs11859970
rs11859161
rs9923654
rs11859206
rs113287072
rs79862391
rs117299059
rs72813455
rs9929107
rs3803687
rs3803686
rs7195043
rs77383038
rs62052225
rs12597913
rs62052226
rs12596182
rs146972365
rs12596206
rs62052238
rs79029793
rs144098483
rs11641639
rs12596872
rs8049897
rs8051733
rs76734820
rs75852094
rs77522907
rs79378229
rs62052239
rs7192275
rs7187431
rs74800773
rs62052240
rs62052241
rs8166
rs143798139
rs80220635
rs62052243
rs151233697
rs4268748
rs11643722
rs17784583
rs8063761
rs146356364
rs8062311
rs8062511
rs8048449
rs16966317
rs12596583
rs74837667
rs4785751
rs115841388
rs13330431
rs56219904
rs12920868
rs11645183
rs11641675
rs7192165
rs7192373
rs7192565
rs11864977
rs11861894
rs117204628
rs13337043
rs13336744
rs56919818
rs61612201
rs4569281
rs58086011
rs4303487
rs4785606
rs8057206
rs8057380
rs62052244
rs73270216
rs4785752
rs73270217
rs58766116
rs13330208
rs9929773
rs7201264
rs4303488
rs140564976
rs4785755
rs36114385
rs13334308
rs11643147
rs4424910
rs13337911
rs111821724
rs11649465
rs11649211
rs7203948
rs112071725
rs113186951
rs117776146
rs76180276
rs62052246
rs62052247
rs113498028
rs74037150
rs11643495
rs7195226
rs3923703
rs11639855
rs141250223
rs77770855
rs113955373
rs117469991
rs6500463
rs56850194
rs8062542
rs4350572
rs4365288
rs4408545
rs4371157
rs111645310
rs62052249
rs62052250
rs113379717
rs146944400
rs147986347
rs78517194
rs11648898
rs33969658
rs3803684
rs112001009
rs113891247
rs4785756
rs4785757
rs75570346
rs45456401
rs62052252
rs45610233
rs9927525
rs117114615
rs140674694
rs72813466
rs8182200
rs11648818
rs11645212
rs11649229
rs56244407
rs78418891
rs4328441
rs4238832
rs4238833
rs4785759
rs76839250
rs11076645
rs112460025
rs4785760
rs142980741
rs11643288
rs142125760
rs546980530
rs9939442
rs149735463
rs575866787
rs148866908
rs9939542
rs17719735
rs1004047
rs77606435
rs573425250
rs7404886
rs11866420
rs8063160
rs62052255
rs4597327
rs4785762
rs4238834
rs73283845
rs113178244
rs62054562
rs7189230
rs55671402
rs55939723
rs145888057
rs7201721
rs58827852
rs11076649
rs112153252
rs111499484
rs3803683
rs7192770
rs7198761
rs62054567
rs35176381
rs73283859
rs112119225
rs117306165
rs62054570
rs62054571
rs72813468
rs144199407
rs75319471
rs142431386
rs4442808
rs74336735
rs76581091
rs4785607
rs62054572
rs59038611
rs73283867
rs150862963
rs117078447
rs4785763
rs35991606
rs78800020
rs73283869
rs73283871
rs62054574
rs72813472
rs59574756
rs11076650
rs60030426
rs77104104
rs9923604
rs9936896
rs113732151
rs78260644
rs118144846
rs59721296
rs2241085
rs4785765
rs11076653
rs144127786
rs8056069
rs11076654
rs13331975
rs11647027
rs4362387
rs2241084
rs8062608
rs79690969
rs149716164
rs11644618
rs118149792
rs143837938
rs150246110
rs4461072
rs77381714
rs77576048
rs8059973
rs10852628
rs147899617
rs12925506
rs77733403
rs112579477
rs12920128
rs66701606
rs12921906
rs79432600
rs75163917
rs9923259
rs34891292
rs9936215
rs11647253
rs72813477
rs4293384
rs7500224
rs77632445
rs8057672
rs77603042
rs62054581
rs13334855
rs13334570
rs138372213
rs62054582
rs188645944
rs12930631
rs62054583
rs11648785
rs79277195
rs76265950
rs56240065
rs534969948
rs11076656
rs181678098
rs9888822
rs3809644
rs8059161
rs4567713
rs4427799
rs2241039
rs115116665
rs872010
rs2241038
rs112094183
rs59443037
rs870856
rs12598556
rs12444334
rs139770492
rs79975632
rs10153134
rs28582207
rs148781907
rs35601476
rs62054613
rs62054616
rs62054617
rs77270200
rs11076659
rs62054618
rs142053787
rs12922757
rs3743829
rs3743828
rs3743827
rs3743826
rs4620955
rs4530137
rs7191175
rs3785184
rs3785183
rs79367624
rs12926012
rs12925087
rs62054619
rs117499476
rs59108883
rs140402120
rs4608335
rs2302513
rs868371
rs868372
rs72813487
rs4433810
rs76275416
rs4627348
rs3826202
rs183146531
rs4324129
rs10083802
rs10431948
rs12931432
rs12932473
rs78536691
rs79418450
rs56338882
rs62054623
rs116654360
rs114684931
rs34467494
rs12446516
rs112601651
rs2241037
rs4785766
rs868045
rs4464078
rs7498985
rs4374173
rs62054624
rs17178299
rs117053233
rs2241036
rs11648422
rs62054625
rs11861996
rs3785181
rs7198372
rs9928084
rs7199280
rs45583731
rs4785767
rs61734731
rs9933627
rs28423043
rs55799444
rs9926774
rs117711828
rs73285483
rs13380736
rs2241035
rs78319320
rs2241034
rs146633355
rs2241033
rs2241032
rs3743825
rs3743824
rs3169375
rs3743821
rs1048148
rs3743818
rs3743817
rs3743816
rs74583214
rs62054627
rs1048149
rs1048150
rs8577
rs118068966
rs12444780
rs12596885
rs4280240
rs4628973
rs10468305
rs12445581
rs10468306
rs113409845
rs35961583
rs7203994
rs7196935
rs869048
rs4785612
rs11648775
rs35749740
rs74886016
rs9934403
rs9932312
rs9921920
rs11639655
rs11639747
rs59145894
rs11642999
rs72815359
rs56169792
rs11642131
rs11076662
rs11076663
rs75202722
rs74951428
rs12446573
rs11076664
rs112525473
rs8046635
rs3809643
rs3826201
rs180980492
rs7206111
rs9935461
rs62054652
rs9927964
rs56864106
rs28667468
rs11647734
rs150196149
rs3826200
rs2077426
rs141181339
rs4493039
rs2078478
rs4785621
rs142314514
rs8063877
rs147123965
rs180735282
rs74548542
rs55745223
rs11642823
rs11646697
rs12445466
rs12444840
rs16966444
rs11648039
rs7198289
rs7197795
rs7198471
rs11641713
rs35366867
rs4386139
rs12447902
rs62054655
rs79217237
rs137938320
rs7200083
rs62054656
rs4636910
rs74768667
rs72815366
rs12923514
rs4785624
rs4785625
rs7201719
rs12709101
rs76897509
rs8060230
rs62054657
rs12925933
rs7196459
rs35256427
rs11642820
rs7500106
rs4785780
rs118174802
rs35986951
rs7187797
rs12923367
rs2078569
rs72815368
rs11642964
rs72815369
rs72815370
rs57932945
rs7203440
rs7501099
rs7498524
rs11643231
rs62054659
rs34101249
rs62056560
rs4785781
rs79613113
rs112089506
rs8062369
rs11643796
rs12446019
rs6500464
rs8047873
rs75709414
rs62052661
rs138738798
rs76346339
rs7191467
rs149878561
rs6500465
rs7202160
rs114958765
rs62052663
rs7203035
rs62052664
rs79540509
rs148009429
rs12598121
rs12922047
rs34505755
rs8047319
rs11641139
rs12448045
rs77557423
rs145266817
rs117417690
rs9922277
rs4785618
rs7498369
rs7186130
rs9935835
rs6500467
rs138169571
rs3889353
rs11639537
rs4785774
rs4785775
rs6500472
rs12444311
rs146497705
rs148638880
rs62052679
rs9925178
rs150726808
rs56407236
rs62052683
rs151257041
rs9924610
rs9302777
```
