## Supplementary material for "Characterization of shared and ancestry-specific signals driving complex traits using multi-ancestry fine-mapping": s2.afreq

```
#CHROM	ID	REF	ALT	ALT_FREQS	OBS_CT
16	rs11644990	C	G	0.00595238	1008
16	rs189465961	T	C	0.0367063	1008
16	rs143620126	C	G	0.0545635	1008
16	rs8051406	C	T	0.910714	1008
16	rs4782339	C	T	0.912698	1008
16	rs8056679	C	T	0.00496032	1008
16	rs369259726	G	C	0.0208333	1008
16	rs56331811	T	C	0.333333	1008
16	rs4782483	G	A	0.909722	1008
16	rs10852633	C	T	0.906746	1008
16	rs10852634	C	T	0.911706	1008
16	rs117882211	C	T	0.0178571	1008
16	rs11076748	C	T	0.910714	1008
16	rs4782481	C	A	0.906746	1008
16	rs7187273	A	C	0.911706	1008
16	rs7193497	T	C	0.911706	1008
16	rs74919386	C	T	0.0277778	1008
16	rs9935191	A	G	0.911706	1008
16	rs8052850	A	G	0.910714	1008
16	rs8058241	T	C	0.909722	1008
16	rs8062694	T	C	0.911706	1008
16	rs8062839	T	C	0.911706	1008
16	rs118010021	C	A	0.0109127	1008
16	rs144562547	G	A	0.0218254	1008
16	rs8063176	T	G	0.911706	1008
16	rs8058043	A	T	0.911706	1008
16	rs78216988	T	C	0.0664683	1008
16	rs7498845	T	C	0.906746	1008
16	rs201759284	C	T	0.0297619	1008
16	rs117708391	A	G	0.0218254	1008
16	rs9921065	A	G	0.909722	1008
16	rs9921232	A	G	0.909722	1008
16	rs72815572	C	A	0.077381	1008
16	rs60040102	T	C	0.00297619	1008
16	rs59491329	C	T	0.0248016	1008
16	rs58333036	C	A	0.00297619	1008
16	rs28579462	T	C	0.00297619	1008
16	rs139291694	C	T	0.194444	1008
16	rs150109161	T	C	0.0198413	1008
16	rs13339243	A	G	0.899802	1008
16	rs58574269	C	A	0.0853175	1008
16	rs11076749	A	G	0.00297619	1008
16	rs11076750	A	G	0.00297619	1008
16	rs11076751	G	A	0.00297619	1008
16	rs9939076	C	T	0.00297619	1008
16	rs9931254	G	A	0.00297619	1008
16	rs13336078	G	T	0.00297619	1008
16	rs13332145	A	G	0.00297619	1008
16	rs13334511	T	C	0.00297619	1008
16	rs148770202	G	T	0.014881	1008
16	rs112389704	C	T	0.00297619	1008
16	rs9936918	G	A	0.00297619	1008
16	rs72815580	T	A	0.00297619	1008
16	rs35577949	A	G	0.0128968	1008
16	rs62045842	C	A	0.00297619	1008
16	rs374657271	A	G	0.0674603	1008
16	rs368682426	A	G	0.0684524	1008
16	rs11639948	A	C	0.00297619	1008
16	rs12446899	G	T	0.00297619	1008
16	rs11076752	A	G	0.00297619	1008
16	rs62045845	T	G	0.00297619	1008
16	rs11076753	T	C	0.00496032	1008
16	rs78208831	G	A	0.377976	1008
16	rs7194426	A	G	0.00992063	1008
16	rs7200084	T	C	0.0119048	1008
16	rs142974136	C	T	0.0208333	1008
16	rs145740164	C	T	0.0119048	1008
16	rs143393050	C	A	0.0545635	1008
16	rs140531275	G	C	0.0714286	1008
16	rs62045847	C	T	0.00297619	1008
16	rs72815584	G	A	0.215278	1008
16	rs11647758	T	C	0.350198	1008
16	rs118176152	C	T	0.031746	1008
16	rs142568703	C	T	0.0138889	1008
16	rs73258295	T	G	0.443452	1008
16	rs113223613	C	T	0.00198413	1008
16	rs117548180	G	A	0.046627	1008
16	rs78987829	C	G	0.0595238	1008
16	rs7204237	C	T	0.00992063	1008
16	rs185577377	C	G	0.0198413	1008
16	rs78674010	C	T	0.0585317	1008
16	rs79971402	A	G	0.0267857	1008
16	rs78647516	G	A	0.0178571	1008
16	rs4782478	T	C	0.900794	1008
16	rs150645494	C	A	0.0287698	1008
16	rs78296350	A	G	0.222222	1008
16	rs11862059	C	T	0.202381	1008
16	rs146336978	C	T	0.0386905	1008
16	rs79699874	A	G	0.0615079	1008
16	rs76643950	G	A	0.165675	1008
16	rs35904179	A	G	0.00892857	1008
16	rs138305884	G	A	0.0575397	1008
16	rs11866163	C	G	0.00595238	1008
16	rs11859627	A	T	0.00694444	1008
16	rs9939105	C	G	0.218254	1008
16	rs117752866	C	T	0.0625	1008
16	rs9937042	A	G	0.0287698	1008
16	rs35894487	C	G	0.0287698	1008
16	rs7199263	G	C	0.0287698	1008
16	rs7199652	G	A	0.0277778	1008
16	rs34755047	T	C	0.0287698	1008
16	rs35715701	C	T	0.0257937	1008
16	rs67305132	A	G	0.0257937	1008
16	rs72491944	C	T	0.151786	1008
16	rs182815479	G	A	0.030754	1008
16	rs55711955	T	C	0.0257937	1008
16	rs72817412	C	T	0.219246	1008
16	rs55733613	G	C	0.0257937	1008
16	rs56391274	A	G	0.0257937	1008
16	rs7206784	C	T	0.0257937	1008
16	rs62045855	G	A	0.175595	1008
16	rs34697926	G	A	0.0267857	1008
16	rs12934766	T	C	0.289683	1008
16	rs12920626	T	C	0.0238095	1008
16	rs117826788	C	T	0.0505952	1008
16	rs12931179	G	A	0.0257937	1008
16	rs11862875	A	T	0.0257937	1008
16	rs11645629	A	T	0.0277778	1008
16	rs11647013	T	C	0.0277778	1008
16	rs9921637	G	A	0.0277778	1008
16	rs9921653	G	A	0.0287698	1008
16	rs9929697	C	G	0.0277778	1008
16	rs9936336	T	C	0.0277778	1008
16	rs6500516	C	T	0.717262	1008
16	rs6500517	C	A	0.752976	1008
16	rs6500518	T	C	0.752976	1008
16	rs3934813	G	A	0.12996	1008
16	rs80094026	C	A	0.157738	1008
16	rs3934812	G	A	0.720238	1008
16	rs4072578	A	G	0.733135	1008
16	rs9932527	C	T	0.0277778	1008
16	rs7187116	C	A	0.733135	1008
16	rs9932699	C	T	0.0287698	1008
16	rs6500519	T	G	0.757937	1008
16	rs6500520	G	A	0.757937	1008
16	rs6500521	C	T	0.757937	1008
16	rs7498224	T	C	0.729167	1008
16	rs9935216	C	T	0.0277778	1008
16	rs7198087	G	A	0.756944	1008
16	rs7193356	C	T	0.740079	1008
16	rs188239025	G	C	0.014881	1008
16	rs7193715	C	T	0.522817	1008
16	rs7185616	T	A	0.52381	1008
16	rs6500522	C	G	0.52381	1008
16	rs6500523	C	T	0.522817	1008
16	rs6500524	C	A	0.52381	1008
16	rs6500525	A	G	0.532738	1008
16	rs8050042	T	C	0.496032	1008
16	rs8061746	G	C	0.49504	1008
16	rs8057674	C	T	0.496032	1008
16	rs4782337	C	A	0.460317	1008
16	rs4782336	C	A	0.459325	1008
16	rs4782477	C	T	0.46131	1008
16	rs62047770	C	A	0.162698	1008
16	rs35470237	C	T	0.462302	1008
16	rs34409592	T	C	0.462302	1008
16	rs11860156	C	T	0.462302	1008
16	rs34518280	C	T	0.46131	1008
16	rs55848941	G	A	0.46131	1008
16	rs146204450	C	T	0.0188492	1008
16	rs11076757	G	A	0.46131	1008
16	rs11076758	C	A	0.462302	1008
16	rs11076759	T	C	0.462302	1008
16	rs11076760	A	G	0.462302	1008
16	rs75358427	C	T	0.030754	1008
16	rs4782335	T	C	0.489087	1008
16	rs12444342	G	A	0.460317	1008
16	rs4782476	A	T	0.462302	1008
16	rs79565886	A	T	0.124008	1008
16	rs62047774	T	C	0.462302	1008
16	rs62047775	A	G	0.462302	1008
16	rs55702834	T	C	0.462302	1008
16	rs55885011	T	C	0.47619	1008
16	rs55739484	A	G	0.449405	1008
16	rs56002703	G	A	0.451389	1008
16	rs11862277	G	C	0.46131	1008
16	rs11862309	G	C	0.308532	1008
16	rs11862347	G	T	0.460317	1008
16	rs58263117	A	G	0.462302	1008
16	rs60563677	A	G	0.46131	1008
16	rs28729715	A	G	0.916667	1008
16	rs12921208	C	G	0.322421	1008
16	rs60640544	C	T	0.105159	1008
16	rs60830392	C	A	0.328373	1008
16	rs76099496	C	T	0.0714286	1008
16	rs4782475	T	C	0.329365	1008
16	rs4782474	G	A	0.302579	1008
16	rs7499525	C	T	0.482143	1008
16	rs7499589	C	A	0.474206	1008
16	rs9930014	A	G	0.0257937	1008
16	rs9928477	C	T	0.465278	1008
16	rs10163428	T	G	0.816468	1008
16	rs35722116	T	C	0.179563	1008
16	rs9938075	A	G	0.791667	1008
16	rs9940871	T	C	0.469246	1008
16	rs4782472	A	G	0.814484	1008
16	rs78694475	C	G	0.0386905	1008
16	rs9928756	G	A	0.763889	1008
16	rs4782334	T	C	0.790675	1008
16	rs4782471	A	G	0.765873	1008
16	rs4782333	C	T	0.456349	1008
16	rs4782470	A	G	0.463294	1008
16	rs10163422	C	T	0.156746	1008
16	rs4782469	G	A	0.362103	1008
16	rs575086310	G	A	0.0208333	1008
16	rs72817429	A	G	0.218254	1008
16	rs72817430	G	A	0.155754	1008
16	rs11076761	A	G	0.332341	1008
16	rs11076762	C	T	0.333333	1008
16	rs4782468	C	T	0.331349	1008
16	rs4782467	C	T	0.332341	1008
16	rs77749279	C	T	0.155754	1008
16	rs4782466	G	A	0.331349	1008
16	rs4782465	T	C	0.524802	1008
16	rs62047785	C	G	0.333333	1008
16	rs72817431	G	T	0.155754	1008
16	rs112196155	C	T	0.155754	1008
16	rs11863384	A	C	0.489087	1008
16	rs11863385	A	C	0.488095	1008
16	rs11076763	G	C	0.489087	1008
16	rs11076764	G	A	0.489087	1008
16	rs11076765	C	T	0.489087	1008
16	rs4782464	C	T	0.489087	1008
16	rs4782331	G	A	0.488095	1008
16	rs4782463	C	G	0.33631	1008
16	rs4782462	G	A	0.662698	1008
16	rs36099289	C	A	0.0257937	1008
16	rs7499425	G	C	0.478175	1008
16	rs59788479	T	C	0.513889	1008
16	rs12933826	T	C	0.0823413	1008
16	rs8053006	G	A	0.477183	1008
16	rs8061360	A	G	0.320437	1008
16	rs8046141	T	C	0.512897	1008
16	rs12447799	C	G	0.323413	1008
16	rs56386090	C	T	0.478175	1008
16	rs12449019	A	G	0.479167	1008
16	rs12445614	G	A	0.626984	1008
16	rs7195892	C	T	0.481151	1008
16	rs72817434	G	A	0.154762	1008
16	rs145819902	C	A	0.0396825	1008
16	rs57558972	C	G	0.483135	1008
16	rs7188200	T	C	0.484127	1008
16	rs11547019	G	C	0.159722	1008
16	rs7201122	G	C	0.699405	1008
16	rs59213357	C	T	0.0535714	1008
16	rs7193255	T	C	0.484127	1008
16	rs6500527	G	C	0.482143	1008
16	rs6500529	C	A	0.479167	1008
16	rs8060043	C	T	0.482143	1008
16	rs6500530	G	A	0.322421	1008
16	rs7194257	T	C	0.322421	1008
16	rs72817435	G	A	0.159722	1008
16	rs4782461	A	G	0.483135	1008
16	rs4782460	T	C	0.483135	1008
16	rs71387680	C	T	0.0257937	1008
16	rs7194635	A	G	0.493056	1008
16	rs7200676	T	C	0.496032	1008
16	rs4782458	G	C	0.493056	1008
16	rs4782457	T	C	0.493056	1008
16	rs72817437	C	T	0.172619	1008
16	rs4782456	C	G	0.479167	1008
16	rs78898590	T	C	0.0486111	1008
16	rs72817438	G	A	0.172619	1008
16	rs4782455	T	C	0.493056	1008
16	rs6500531	T	C	0.496032	1008
16	rs4782454	T	C	0.493056	1008
16	rs4782453	T	C	0.493056	1008
16	rs4782330	C	T	0.493056	1008
16	rs7184784	T	C	0.493056	1008
16	rs72817441	C	T	0.173611	1008
16	rs7202765	G	A	0.320437	1008
16	rs7202996	G	A	0.320437	1008
16	rs8044145	A	G	0.494048	1008
16	rs77687230	C	T	0.12996	1008
16	rs8044192	A	G	0.493056	1008
16	rs8056878	C	T	0.493056	1008
16	rs8056882	C	T	0.493056	1008
16	rs8061488	G	T	0.492063	1008
16	rs8057217	C	G	0.492063	1008
16	rs12446046	C	G	0.492063	1008
16	rs12443768	G	C	0.493056	1008
16	rs11640002	G	A	0.0257937	1008
16	rs12447910	T	C	0.494048	1008
16	rs12446096	C	T	0.493056	1008
16	rs118072370	C	T	0.179563	1008
16	rs7190776	A	G	0.493056	1008
16	rs11076766	C	T	0.492063	1008
16	rs116891340	C	T	0.173611	1008
16	rs7405366	C	A	0.492063	1008
16	rs79195040	G	C	0.176587	1008
16	rs11648364	C	G	0.1875	1008
16	rs7187583	G	A	0.319444	1008
16	rs28538054	C	G	0.508929	1008
16	rs28542844	C	G	0.0119048	1008
16	rs6500532	A	C	0.697421	1008
16	rs72817445	T	C	0.172619	1008
16	rs72817447	T	C	0.172619	1008
16	rs72817448	G	A	0.171627	1008
16	rs9935801	T	C	0.350198	1008
16	rs8044701	G	A	0.521825	1008
16	rs12918883	G	A	0.0297619	1008
16	rs74637657	A	T	0.127976	1008
16	rs4782450	G	T	0.497024	1008
16	rs72817450	G	A	0.15873	1008
16	rs80219324	C	T	0.135913	1008
16	rs72817452	C	T	0.15873	1008
16	rs4782449	A	G	0.348214	1008
16	rs4782329	T	C	0.643849	1008
16	rs72817455	C	A	0.159722	1008
16	rs55756754	C	T	0.159722	1008
16	rs7204124	G	A	0.0109127	1008
16	rs7186059	A	G	0.505952	1008
16	rs9940965	C	G	0.664683	1008
16	rs8182228	C	T	0.131944	1008
16	rs75591977	A	T	0.136905	1008
16	rs3743979	G	A	0.482143	1008
16	rs3743980	G	T	0.34623	1008
16	rs3743981	G	A	0.135913	1008
16	rs3743982	T	G	0.672619	1008
16	rs55974015	G	T	0.0267857	1008
16	rs4782448	A	G	0.0228175	1008
16	rs4782447	T	C	0.642857	1008
16	rs4782446	A	G	0.642857	1008
16	rs4782328	A	G	0.642857	1008
16	rs4782445	G	A	0.345238	1008
16	rs8052780	A	G	0.643849	1008
16	rs58188939	G	A	0.135913	1008
16	rs8053537	G	A	0.642857	1008
16	rs8057399	A	G	0.641865	1008
16	rs117009118	C	T	0.0406746	1008
16	rs9938463	A	G	0.669643	1008
16	rs9938518	A	G	0.641865	1008
16	rs4782444	A	G	0.667659	1008
16	rs4782327	G	C	0.640873	1008
16	rs117221405	A	G	0.161706	1008
16	rs184970349	G	A	0.046627	1008
16	rs72817464	A	T	0.161706	1008
16	rs11865614	C	T	0.479167	1008
16	rs72817465	G	A	0.161706	1008
16	rs79190734	G	T	0.135913	1008
16	rs74843509	C	T	0.135913	1008
16	rs12443551	A	G	0.640873	1008
16	rs36075163	T	C	0.62996	1008
16	rs117088049	G	A	0.135913	1008
16	rs35561531	C	T	0.131944	1008
16	rs4782443	G	C	0.640873	1008
16	rs4782442	G	C	0.950397	1008
16	rs11860237	A	G	0.641865	1008
16	rs117785977	G	A	0.0198413	1008
16	rs4782441	G	A	0.478175	1008
16	rs72817472	C	T	0.160714	1008
16	rs3743983	G	C	0.479167	1008
16	rs34573246	T	G	0.634921	1008
16	rs11645063	T	C	0.635913	1008
16	rs7500326	G	T	0.0267857	1008
16	rs35118496	T	C	0.479167	1008
16	rs8058601	C	A	0.478175	1008
16	rs55797131	G	A	0.15873	1008
16	rs7498787	G	A	0.0257937	1008
16	rs7501421	C	T	0.0257937	1008
16	rs7184755	C	T	0.338294	1008
16	rs6500533	G	A	0.661706	1008
16	rs75592427	C	G	0.136905	1008
16	rs7189805	C	A	0.478175	1008
16	rs6500534	C	T	0.662698	1008
16	rs60626045	C	T	0.135913	1008
16	rs8059060	G	A	0.477183	1008
16	rs59501746	T	C	0.0257937	1008
16	rs4782437	C	T	0.477183	1008
16	rs4782326	A	G	0.477183	1008
16	rs4782325	G	A	0.477183	1008
16	rs4782436	C	T	0.666667	1008
16	rs55727237	G	A	0.457341	1008
16	rs8050311	C	T	0.477183	1008
16	rs12931140	A	C	0.478175	1008
16	rs60524679	T	C	0.0257937	1008
16	rs56260132	C	T	0.162698	1008
16	rs11076767	C	T	0.342262	1008
16	rs56291251	C	A	0.188492	1008
16	rs59346323	C	G	0.0257937	1008
16	rs74036125	A	G	0.0257937	1008
16	rs61148701	A	G	0.0496032	1008
16	rs8056427	C	T	0.66369	1008
16	rs58210325	C	T	0.0277778	1008
16	rs4782435	G	A	0.343254	1008
16	rs4782434	A	G	0.344246	1008
16	rs117658388	T	G	0.135913	1008
16	rs7186287	G	A	0.342262	1008
16	rs8049456	A	G	0.188492	1008
16	rs76924932	G	C	0.0257937	1008
16	rs12103007	A	T	0.145833	1008
16	rs7197055	T	C	0.343254	1008
16	rs7197285	T	C	0.531746	1008
16	rs12102355	G	A	0.343254	1008
16	rs12446954	C	T	0.343254	1008
16	rs12444649	G	A	0.343254	1008
16	rs6416805	T	C	0.363095	1008
16	rs74036126	T	G	0.0267857	1008
16	rs57137022	A	G	0.0267857	1008
16	rs6500536	C	T	0.365079	1008
16	rs6500537	A	G	0.365079	1008
16	rs71395385	A	G	0.100198	1008
16	rs74484101	T	C	0.140873	1008
16	rs117939309	C	G	0.157738	1008
16	rs56339509	G	A	0.159722	1008
16	rs55710626	G	C	0.15873	1008
16	rs55889568	G	C	0.160714	1008
16	rs12918372	C	G	0.475198	1008
16	rs78579751	C	T	0.305556	1008
16	rs11646135	G	A	0.16369	1008
16	rs12447947	G	A	0.0109127	1008
16	rs111644287	C	G	0.137897	1008
16	rs11647590	G	A	0.0257937	1008
16	rs71395387	G	A	0.0257937	1008
16	rs11076768	G	A	0.331349	1008
16	rs34007589	C	T	0.0257937	1008
16	rs4530136	A	G	0.632937	1008
16	rs12934720	C	T	0.356151	1008
16	rs149167879	G	A	0.266865	1008
16	rs80333640	G	A	0.271825	1008
16	rs12930806	C	T	0.0257937	1008
16	rs76532675	C	T	0.33631	1008
16	rs188764446	C	T	0.0228175	1008
16	rs72817491	C	A	0.150794	1008
16	rs59578612	C	T	0.136905	1008
16	rs12922653	C	A	0.493056	1008
16	rs75030790	C	T	0.331349	1008
16	rs11648312	G	C	0.357143	1008
16	rs11076770	T	C	0.358135	1008
16	rs10852635	T	C	0.361111	1008
16	rs11649694	G	C	0.362103	1008
16	rs12599126	T	C	0.659722	1008
16	rs11647054	T	G	0.659722	1008
16	rs77793532	G	A	0.135913	1008
16	rs79260508	G	A	0.135913	1008
16	rs12325583	T	C	0.664683	1008
16	rs12931350	A	G	0.363095	1008
16	rs12325574	A	G	0.665675	1008
16	rs12917851	T	A	0.0257937	1008
16	rs12595941	T	C	0.664683	1008
16	rs144040443	C	G	0.139881	1008
16	rs117940973	G	T	0.0238095	1008
16	rs117575913	G	A	0.0406746	1008
16	rs59511017	G	A	0.134921	1008
16	rs72817498	C	G	0.177579	1008
16	rs73256062	C	T	0.33631	1008
16	rs80114557	G	A	0.138889	1008
16	rs57688577	G	A	0.335317	1008
16	rs72817499	C	T	0.160714	1008
16	rs75042359	G	A	0.188492	1008
16	rs72817500	G	A	0.160714	1008
16	rs11076771	C	T	0.138889	1008
16	rs73256070	G	A	0.334325	1008
16	rs140859425	C	G	0.135913	1008
16	rs72817501	A	G	0.185516	1008
16	rs4302032	A	G	0.671627	1008
16	rs117461104	C	T	0.0873016	1008
16	rs79683649	T	C	0.0218254	1008
16	rs72817502	A	G	0.197421	1008
16	rs34387772	C	T	0.00396825	1008
16	rs374924187	G	C	0.0228175	1008
16	rs73256075	T	G	0.497024	1008
16	rs72819303	C	T	0.173611	1008
16	rs111373667	C	G	0.177579	1008
16	rs12931470	G	A	0.0257937	1008
16	rs72819306	C	G	0.173611	1008
16	rs75633651	C	A	0.324405	1008
16	rs12935839	A	T	0.0257937	1008
16	rs12917772	A	G	0.662698	1008
16	rs8048651	A	G	0.0257937	1008
16	rs111459991	A	G	0.174603	1008
16	rs72819311	A	G	0.174603	1008
16	rs72819312	T	C	0.174603	1008
16	rs76729187	G	A	0.325397	1008
16	rs61501852	C	T	0.324405	1008
16	rs72819313	A	G	0.174603	1008
16	rs28371980	T	C	0.174603	1008
16	rs117928581	C	T	0.326389	1008
16	rs34695247	G	A	0.156746	1008
16	rs111243767	C	T	0.132937	1008
16	rs78406340	C	T	0.326389	1008
16	rs74486778	A	G	0.327381	1008
16	rs148126867	T	A	0.0238095	1008
16	rs11640513	G	C	0.0238095	1008
16	rs12599577	T	A	0.416667	1008
16	rs112393984	G	A	0.0962302	1008
16	rs74659525	C	G	0.15873	1008
16	rs117877906	G	A	0.135913	1008
16	rs117117251	T	C	0.135913	1008
16	rs72819316	C	T	0.160714	1008
16	rs1054747	G	A	0.159722	1008
16	rs72819317	G	A	0.174603	1008
16	rs140883127	G	A	0.0208333	1008
16	rs76940692	G	A	0.326389	1008
16	rs34208235	G	A	0.0238095	1008
16	rs78403542	G	C	0.326389	1008
16	rs75531939	G	C	0.0367063	1008
16	rs61507207	A	C	0.135913	1008
16	rs12597637	G	A	0.327381	1008
16	rs57609335	G	C	0.638889	1008
16	rs61704196	C	T	0.462302	1008
16	rs72819318	C	G	0.176587	1008
16	rs144327893	G	A	0.0109127	1008
16	rs112924269	C	T	0.0238095	1008
16	rs34394329	T	C	0.661706	1008
16	rs12931681	A	G	0.662698	1008
16	rs76148780	C	A	0.323413	1008
16	rs12598678	T	A	0.637897	1008
16	rs77873484	T	C	0.135913	1008
16	rs56866896	T	C	0.0238095	1008
16	rs117197610	G	A	0.135913	1008
16	rs73256093	G	A	0.0238095	1008
16	rs72819319	T	C	0.180556	1008
16	rs75040820	C	T	0.0287698	1008
16	rs151201822	A	G	0.173611	1008
16	rs28690424	G	A	0.0238095	1008
16	rs28373319	G	A	0.662698	1008
16	rs140950928	G	A	0.0357143	1008
16	rs113199621	G	C	0.132937	1008
16	rs77218881	G	T	0.131944	1008
16	rs76849030	C	T	0.132937	1008
16	rs72819322	C	G	0.176587	1008
16	rs72819323	C	T	0.176587	1008
16	rs117523575	C	A	0.136905	1008
16	rs72819325	T	G	0.176587	1008
16	rs75025772	G	A	0.344246	1008
16	rs76594781	C	T	0.136905	1008
16	rs72819326	G	C	0.175595	1008
16	rs883941	T	C	0.662698	1008
16	rs72819328	C	G	0.175595	1008
16	rs78853072	G	T	0.225198	1008
16	rs11644528	G	A	0.65873	1008
16	rs11640375	A	G	0.65873	1008
16	rs72819330	C	T	0.183532	1008
16	rs138528467	C	T	0.00595238	1008
16	rs151194255	G	A	0.0208333	1008
16	rs145430616	G	A	0.00793651	1008
16	rs72819331	C	T	0.183532	1008
16	rs72819332	C	G	0.1875	1008
16	rs4352046	T	C	0.659722	1008
16	rs34450472	T	C	0.660714	1008
16	rs34022105	G	A	0.0238095	1008
16	rs4310853	G	A	0.52877	1008
16	rs12598652	T	C	0.662698	1008
16	rs4277343	T	C	0.661706	1008
16	rs4474680	G	A	0.318452	1008
16	rs72819334	T	A	0.188492	1008
16	rs4581700	G	C	0.473214	1008
16	rs12600036	G	C	0.65873	1008
16	rs12918431	A	T	0.473214	1008
16	rs12598250	A	G	0.66369	1008
16	rs77797587	G	A	0.320437	1008
16	rs35635608	G	A	0.477183	1008
16	rs72819337	A	G	0.183532	1008
16	rs34303789	T	C	0.350198	1008
16	rs372581049	T	C	0.128968	1008
16	rs113591515	G	A	0.184524	1008
16	rs77193977	T	C	0.184524	1008
16	rs7498590	G	A	0.185516	1008
16	rs59942366	G	A	0.0396825	1008
16	rs3903052	A	G	0.184524	1008
16	rs4076384	T	C	0.184524	1008
16	rs72819340	G	A	0.183532	1008
16	rs2002259	A	G	0.637897	1008
16	rs76082320	C	T	0.128968	1008
16	rs144448531	A	G	0.0347222	1008
16	rs75234870	A	G	0.128968	1008
16	rs12597281	A	G	0.661706	1008
16	rs72819343	A	G	0.301587	1008
16	rs78538583	A	G	0.12996	1008
16	rs12922670	C	A	0.0238095	1008
16	rs12598446	T	G	0.335317	1008
16	rs72819344	C	A	0.300595	1008
16	rs117156175	C	T	0.0386905	1008
16	rs75531100	G	A	0.128968	1008
16	rs12599804	G	A	0.334325	1008
16	rs74912344	G	A	0.170635	1008
16	rs12599826	G	A	0.334325	1008
16	rs72819348	T	C	0.165675	1008
16	rs112982292	T	C	0.128968	1008
16	rs72819349	C	T	0.165675	1008
16	rs12599862	G	T	0.334325	1008
16	rs72819350	C	T	0.0238095	1008
16	rs74361671	G	A	0.335317	1008
16	rs75813972	G	C	0.128968	1008
16	rs78402757	G	A	0.234127	1008
16	rs76229135	C	T	0.231151	1008
16	rs12596439	G	C	0.331349	1008
16	rs143684305	G	T	0.0446429	1008
16	rs4638573	A	G	0.305556	1008
16	rs12927793	G	A	0.0198413	1008
16	rs139759411	C	T	0.094246	1008
16	rs117058444	G	A	0.134921	1008
16	rs117273249	C	G	0.0238095	1008
16	rs1109821	T	G	0.769841	1008
16	rs882650	T	A	0.769841	1008
16	rs7197788	G	A	0.134921	1008
16	rs140113856	A	C	0.135913	1008
16	rs113693994	C	T	0.168651	1008
16	rs729201	A	G	0.19246	1008
16	rs729202	G	A	0.127976	1008
16	rs3887583	G	T	0.1875	1008
16	rs78799390	G	A	0.18254	1008
16	rs12444102	C	T	0.587302	1008
16	rs729200	A	C	0.191468	1008
16	rs4785696	T	G	0.638889	1008
16	rs79652312	G	A	0.137897	1008
16	rs72819352	G	A	0.1875	1008
16	rs72819354	G	A	0.1875	1008
16	rs72819355	T	C	0.1875	1008
16	rs77612535	G	A	0.450397	1008
16	rs72819356	G	A	0.1875	1008
16	rs8049644	T	C	0.802579	1008
16	rs77698824	G	C	0.1875	1008
16	rs4785578	A	G	0.1875	1008
16	rs4785579	A	G	0.1875	1008
16	rs72819358	T	G	0.1875	1008
16	rs79341274	A	G	0.188492	1008
16	rs4592657	A	G	0.636905	1008
16	rs78814758	C	T	0.0396825	1008
16	rs77727600	G	A	0.450397	1008
16	rs80024341	G	A	0.44246	1008
16	rs66754614	T	G	0.799603	1008
16	rs73261990	G	A	0.337302	1008
16	rs71395390	C	A	0.0238095	1008
16	rs2287359	G	T	0.444444	1008
16	rs2287358	C	T	0.188492	1008
16	rs140391710	G	A	0.0367063	1008
16	rs59865771	T	C	0.822421	1008
16	rs116889318	C	A	0.139881	1008
16	rs140843686	C	T	0.190476	1008
16	rs80264718	G	A	0.369048	1008
16	rs77949271	A	G	0.140873	1008
16	rs58125965	C	T	0.141865	1008
16	rs34284163	T	A	0.261905	1008
16	rs12599774	A	G	0.30754	1008
16	rs7404994	A	C	0.696429	1008
16	rs7405436	T	C	0.696429	1008
16	rs34013220	C	T	0.118056	1008
16	rs112282484	T	C	0.12004	1008
16	rs2287357	G	A	0.388889	1008
16	rs3785414	C	T	0.231151	1008
16	rs9635539	T	C	0.697421	1008
16	rs9635533	T	A	0.30754	1008
16	rs9635540	G	A	0.188492	1008
16	rs58079876	G	A	0.117063	1008
16	rs2287356	C	T	0.306548	1008
16	rs2287355	C	T	0.188492	1008
16	rs2287354	A	G	0.835317	1008
16	rs117874795	G	A	0.0337302	1008
16	rs73264003	C	T	0.118056	1008
16	rs74187036	G	A	0.363095	1008
16	rs183449783	A	C	0.1875	1008
16	rs368567018	C	T	0.186508	1008
16	rs55971619	A	C	0.690476	1008
16	rs373446198	T	C	0.0327381	1008
16	rs112120867	C	T	0.369048	1008
16	rs55694921	G	A	0.116071	1008
16	rs139402478	C	T	0.0297619	1008
16	rs565413685	C	T	0.0119048	1008
16	rs66682219	A	G	0.388889	1008
16	rs12929648	A	G	0.121032	1008
16	rs117607956	A	G	0.1875	1008
16	rs28504541	T	C	0.77877	1008
16	rs72819363	A	C	0.152778	1008
16	rs4785719	A	G	0.77877	1008
16	rs72819365	T	G	0.19246	1008
16	rs72819366	G	A	0.35119	1008
16	rs72819368	T	C	0.381944	1008
16	rs80175346	T	C	0.180556	1008
16	rs75791347	A	C	0.652778	1008
16	rs12920277	G	A	0.176587	1008
16	rs3815615	A	G	0.833333	1008
16	rs3785415	G	A	0.397817	1008
16	rs3826267	C	T	0.121032	1008
16	rs150595651	C	T	0.0208333	1008
16	rs10438575	C	T	0.150794	1008
16	rs72819370	G	T	0.047619	1008
16	rs149307887	G	A	0.0188492	1008
16	rs2270416	C	A	0.18254	1008
16	rs117621530	C	A	0.0505952	1008
16	rs2287353	G	A	0.150794	1008
16	rs117234471	G	A	0.0555556	1008
16	rs117169628	G	A	0.0248016	1008
16	rs72819371	A	G	0.387897	1008
16	rs72819372	C	T	0.387897	1008
16	rs7188277	T	C	0.568452	1008
16	rs3826268	A	G	0.388889	1008
16	rs3743986	T	C	0.690476	1008
16	rs3826269	C	T	0.389881	1008
16	rs116972316	G	A	0.0297619	1008
16	rs35379058	C	T	0.12004	1008
16	rs7202874	C	T	0.121032	1008
16	rs61732365	A	G	0.508929	1008
16	rs4785728	C	T	0.181548	1008
16	rs61732366	G	A	0.388889	1008
16	rs78845109	C	G	0.14881	1008
16	rs12926888	A	G	0.840278	1008
16	rs34094455	T	C	0.12004	1008
16	rs74899331	C	A	0.382937	1008
16	rs79031198	A	G	0.161706	1008
16	rs112083449	G	A	0.00198413	1008
16	rs139720399	C	G	0.160714	1008
16	rs150967658	C	G	0.160714	1008
16	rs8051874	A	C	0.81746	1008
16	rs8043697	C	G	0.121032	1008
16	rs8052423	G	T	0.0248016	1008
16	rs75636404	T	A	0.160714	1008
16	rs80330700	G	A	0.160714	1008
16	rs78866836	G	C	0.160714	1008
16	rs74317708	G	A	0.160714	1008
16	rs77833489	A	G	0.160714	1008
16	rs76250195	C	T	0.160714	1008
16	rs4785597	G	T	0.388889	1008
16	rs4785598	G	T	0.50496	1008
16	rs77407683	A	C	0.151786	1008
16	rs12920831	T	C	0.664683	1008
16	rs1112463	A	T	0.503968	1008
16	rs1112462	C	G	0.664683	1008
16	rs75446770	T	C	0.160714	1008
16	rs12709109	A	G	0.664683	1008
16	rs72819380	T	G	0.387897	1008
16	rs139751600	A	C	0.160714	1008
16	rs12595995	G	T	0.502976	1008
16	rs9937089	C	T	0.815476	1008
16	rs77792426	C	G	0.160714	1008
16	rs59356144	G	T	0.384921	1008
16	rs147653711	C	T	0.154762	1008
16	rs142225127	C	A	0.154762	1008
16	rs4785737	T	C	0.161706	1008
16	rs4785738	A	G	0.660714	1008
16	rs56887356	T	C	0.383929	1008
16	rs4785602	G	A	0.660714	1008
16	rs79508627	A	C	0.161706	1008
16	rs4785739	G	A	0.382937	1008
16	rs4785740	T	C	0.660714	1008
16	rs78887084	C	T	0.161706	1008
16	rs4785603	C	T	0.382937	1008
16	rs8045472	G	C	0.114087	1008
16	rs8046156	G	A	0.664683	1008
16	rs35229428	G	T	0.662698	1008
16	rs72819383	C	G	0.0396825	1008
16	rs4785604	A	G	0.66369	1008
16	rs9922963	C	T	0.114087	1008
16	rs12925007	G	A	0.0367063	1008
16	rs13331879	C	T	0.114087	1008
16	rs13331880	C	T	0.113095	1008
16	rs369982361	A	G	0.0198413	1008
16	rs62068511	G	A	0.333333	1008
16	rs117107393	G	A	0.168651	1008
16	rs78801072	C	G	0.146825	1008
16	rs4998656	G	C	0.212302	1008
16	rs882324	A	T	0.0892857	1008
16	rs882323	C	G	0.72619	1008
16	rs8051810	T	C	0.115079	1008
16	rs8063987	G	T	0.116071	1008
16	rs138455787	T	G	0.00892857	1008
16	rs12596287	G	T	0.115079	1008
16	rs12596323	G	A	0.116071	1008
16	rs12598213	C	G	0.115079	1008
16	rs12446503	C	T	0.560516	1008
16	rs12598239	C	G	0.116071	1008
16	rs79222950	A	G	0.147817	1008
16	rs181361972	C	T	0.0109127	1008
16	rs35430883	C	T	0.115079	1008
16	rs76326635	A	G	0.168651	1008
16	rs79766350	G	A	0.146825	1008
16	rs79743510	A	G	0.146825	1008
16	rs78386703	A	G	0.146825	1008
16	rs74816654	G	A	0.146825	1008
16	rs78670061	A	T	0.147817	1008
16	rs72819392	C	G	0.157738	1008
16	rs78779486	C	T	0.147817	1008
16	rs75275299	G	C	0.145833	1008
16	rs8054959	T	C	0.565476	1008
16	rs75219687	T	C	0.146825	1008
16	rs78634139	C	G	0.146825	1008
16	rs7201378	T	C	0.115079	1008
16	rs7187328	C	G	0.113095	1008
16	rs80263718	A	G	0.146825	1008
16	rs79831785	T	C	0.146825	1008
16	rs12709110	G	T	0.113095	1008
16	rs141578504	G	A	0.0863095	1008
16	rs78349714	C	A	0.145833	1008
16	rs8063641	C	G	0.0972222	1008
16	rs9933428	C	T	0.0972222	1008
16	rs9925542	G	T	0.0972222	1008
16	rs3803722	A	G	0.0972222	1008
16	rs142403897	A	C	0.0367063	1008
16	rs141817197	G	C	0.0188492	1008
16	rs9928631	G	C	0.0972222	1008
16	rs4785769	T	G	0.893849	1008
16	rs7202536	C	G	0.0972222	1008
16	rs4785613	G	A	0.893849	1008
16	rs117567261	A	G	0.168651	1008
16	rs4785770	C	G	0.894841	1008
16	rs13332037	A	G	0.0962302	1008
16	rs56051960	G	T	0.0962302	1008
16	rs141509427	A	G	0.172619	1008
16	rs4785771	G	C	0.722222	1008
16	rs72819395	T	C	0.173611	1008
16	rs4785772	T	C	0.893849	1008
16	rs117976521	C	A	0.0704365	1008
16	rs11076775	C	T	0.15377	1008
16	rs8059397	A	C	0.0962302	1008
16	rs9931258	A	G	0.894841	1008
16	rs4785619	C	T	0.893849	1008
16	rs4785620	G	T	0.720238	1008
16	rs35492505	A	C	0.0972222	1008
16	rs62068534	C	T	0.893849	1008
16	rs12920028	G	A	0.0972222	1008
16	rs144657005	A	G	0.0277778	1008
16	rs78195243	C	T	0.15377	1008
16	rs9930572	C	G	0.893849	1008
16	rs9932828	C	G	0.893849	1008
16	rs538584489	C	T	0.165675	1008
16	rs9924865	G	A	0.892857	1008
16	rs9936926	A	G	0.893849	1008
16	rs9924954	G	A	0.0972222	1008
16	rs4785623	G	A	0.718254	1008
16	rs72819399	T	G	0.173611	1008
16	rs72819400	T	C	0.174603	1008
16	rs28444583	C	T	0.894841	1008
16	rs11642976	A	G	0.894841	1008
16	rs28417933	A	C	0.555556	1008
16	rs80231842	C	T	0.015873	1008
16	rs4785626	A	G	0.894841	1008
16	rs72819401	C	T	0.180556	1008
16	rs4785627	G	A	0.894841	1008
16	rs28415940	T	C	0.712302	1008
16	rs9921361	G	T	0.71131	1008
16	rs28638280	C	T	0.894841	1008
16	rs74466939	C	T	0.174603	1008
16	rs60437616	C	T	0.712302	1008
16	rs118093429	A	G	0.0694444	1008
16	rs55974122	A	G	0.18254	1008
16	rs12927047	T	C	0.106151	1008
16	rs12926572	A	G	0.0972222	1008
16	rs78867772	C	T	0.219246	1008
16	rs28667869	G	A	0.093254	1008
16	rs28577998	A	G	0.0972222	1008
16	rs66697325	G	A	0.152778	1008
16	rs12102609	G	A	0.0972222	1008
16	rs28399767	A	G	0.0972222	1008
16	rs4785628	C	T	0.164683	1008
16	rs10400923	T	C	0.0912698	1008
16	rs10400977	C	T	0.0972222	1008
16	rs4785629	C	T	0.164683	1008
16	rs10400958	G	A	0.0972222	1008
16	rs9972663	T	C	0.0972222	1008
16	rs12934482	G	A	0.548611	1008
16	rs9972734	G	A	0.0972222	1008
16	rs77807554	G	A	0.373016	1008
16	rs61078268	C	A	0.722222	1008
16	rs62068537	C	T	0.713294	1008
16	rs62068538	T	A	0.714286	1008
16	rs72821305	T	A	0.178571	1008
16	rs199697753	G	T	0.159722	1008
16	rs62068540	G	A	0.548611	1008
16	rs34175485	A	G	0.890873	1008
16	rs56381797	C	A	0.284722	1008
16	rs56135239	C	T	0.178571	1008
16	rs56207237	A	G	0.178571	1008
16	rs56079143	G	A	0.275794	1008
16	rs72821306	T	C	0.179563	1008
16	rs72821307	C	T	0.179563	1008
16	rs9939155	G	C	0.723214	1008
16	rs9941250	G	T	0.714286	1008
16	rs9941273	G	A	0.723214	1008
16	rs8044374	G	A	0.170635	1008
16	rs72821312	G	A	0.179563	1008
16	rs111882797	A	C	0.0972222	1008
16	rs71395400	C	G	0.0972222	1008
16	rs71395401	A	T	0.0972222	1008
16	rs4785630	A	T	0.553571	1008
16	rs9929579	G	A	0.276786	1008
16	rs4785631	G	C	0.132937	1008
16	rs4785632	T	C	0.179563	1008
16	rs4566167	G	A	0.723214	1008
16	rs59529988	T	C	0.0634921	1008
16	rs4294815	C	T	0.713294	1008
16	rs9926404	A	G	0.276786	1008
16	rs9922889	C	T	0.0972222	1008
16	rs62070764	T	C	0.712302	1008
16	rs143894851	C	A	0.0456349	1008
16	rs111453547	C	A	0.700397	1008
16	rs74035766	G	A	0.179563	1008
16	rs117353460	C	T	0.0704365	1008
16	rs144411358	C	T	0.0248016	1008
16	rs12597503	C	T	0.0972222	1008
16	rs12930922	C	A	0.27877	1008
16	rs72821319	T	G	0.172619	1008
16	rs72821321	C	T	0.171627	1008
16	rs34422843	G	A	0.704365	1008
16	rs12927572	G	A	0.252976	1008
16	rs7200693	A	G	0.72123	1008
16	rs78770252	T	C	0.0664683	1008
16	rs4785634	C	T	0.53869	1008
16	rs72821327	C	T	0.0248016	1008
16	rs4785635	G	A	0.732143	1008
16	rs117553762	T	C	0.0367063	1008
16	rs144518422	T	C	0.046627	1008
16	rs72821328	G	A	0.0248016	1008
16	rs12325600	C	T	0.290675	1008
16	rs140631775	T	C	0.0248016	1008
16	rs61096459	C	T	0.265873	1008
16	rs145651407	C	G	0.0248016	1008
16	rs12447482	G	C	0.709325	1008
16	rs117587601	A	T	0.00297619	1008
16	rs35085227	A	C	0.269841	1008
16	rs2170838	G	T	0.28869	1008
16	rs9783776	C	A	0.266865	1008
16	rs9783777	C	G	0.291667	1008
16	rs28627551	A	G	0.462302	1008
16	rs9783753	G	T	0.270833	1008
16	rs1531884	G	A	0.268849	1008
16	rs3859130	C	T	0.269841	1008
16	rs147160524	C	T	0.164683	1008
16	rs9937816	A	G	0.295635	1008
16	rs34509231	C	T	0.270833	1008
16	rs190774428	G	C	0.0257937	1008
16	rs118185745	C	G	0.109127	1008
16	rs12926091	C	A	0.272817	1008
16	rs118105791	C	T	0.109127	1008
16	rs28584716	T	C	0.295635	1008
16	rs77549524	T	C	0.0238095	1008
16	rs60279839	G	A	0.164683	1008
16	rs75132468	A	T	0.189484	1008
16	rs117350523	C	G	0.0833333	1008
16	rs77253230	G	T	0.189484	1008
16	rs76701102	C	T	0.188492	1008
16	rs9922876	T	G	0.477183	1008
16	rs8046438	A	G	0.0238095	1008
16	rs146575144	T	G	0.0238095	1008
16	rs141262170	A	G	0.190476	1008
16	rs138948557	C	T	0.0823413	1008
16	rs188020180	G	A	0.0238095	1008
16	rs2883067	G	A	0.536706	1008
16	rs4785637	C	T	0.27381	1008
16	rs4785638	T	C	0.275794	1008
16	rs4785639	G	A	0.298611	1008
16	rs117711620	G	A	0.0813492	1008
16	rs4785641	A	G	0.215278	1008
16	rs146577374	C	A	0.0376984	1008
16	rs11646117	G	C	0.465278	1008
16	rs4785642	C	T	0.329365	1008
16	rs4785643	T	C	0.328373	1008
16	rs72821332	C	T	0.0843254	1008
16	rs6500541	C	T	0.322421	1008
16	rs6500542	G	A	0.321429	1008
16	rs9927242	C	T	0.324405	1008
16	rs188790004	C	T	0.00496032	1008
16	rs7186972	G	A	0.319444	1008
16	rs142793067	T	G	0.0198413	1008
16	rs2086823	A	G	0.168651	1008
16	rs4785556	G	A	0.143849	1008
16	rs4785644	T	C	0.128968	1008
16	rs79994325	G	A	0.0228175	1008
16	rs8048460	C	T	0.144841	1008
16	rs11640786	C	A	0.323413	1008
16	rs117844811	C	A	0.0753968	1008
16	rs4785645	G	A	0.159722	1008
16	rs3096314	C	T	0.238095	1008
16	rs3096315	G	T	0.343254	1008
16	rs117855868	A	T	0.0753968	1008
16	rs3114861	C	T	0.166667	1008
16	rs74746488	A	G	0.0753968	1008
16	rs77681270	C	T	0.0744048	1008
16	rs77673273	G	A	0.0744048	1008
16	rs149510964	G	A	0.0744048	1008
16	rs7192049	G	C	0.0744048	1008
16	rs117674629	T	C	0.0416667	1008
16	rs76333753	T	C	0.0744048	1008
16	rs149186223	C	G	0.0763889	1008
16	rs11076776	T	C	0.62004	1008
16	rs3114859	A	G	0.389881	1008
16	rs4785648	A	G	0.541667	1008
16	rs55850916	T	G	0.0753968	1008
16	rs3114857	G	A	0.361111	1008
16	rs3114856	G	A	0.357143	1008
16	rs117450775	G	T	0.0386905	1008
16	rs56032683	A	G	0.0744048	1008
16	rs55975421	C	G	0.373016	1008
16	rs2003152	G	A	0.0744048	1008
16	rs72821339	A	C	0.0744048	1008
16	rs79205893	C	T	0.246032	1008
16	rs1994188	T	G	0.626984	1008
16	rs12934299	A	G	0.627976	1008
16	rs900726	G	A	0.547619	1008
16	rs900728	C	T	0.0972222	1008
16	rs900729	G	C	0.165675	1008
16	rs4541078	A	T	0.62004	1008
16	rs60735953	G	A	0.0218254	1008
16	rs77817138	C	T	0.108135	1008
16	rs4785649	G	C	0.615079	1008
16	rs11076778	C	T	0.0208333	1008
16	rs12928649	T	C	0.376984	1008
16	rs4785650	G	A	0.372024	1008
16	rs117652610	T	C	0.377976	1008
16	rs4785558	G	C	0.380952	1008
16	rs59204820	T	G	0.377976	1008
16	rs4238828	A	G	0.367063	1008
16	rs6500544	C	T	0.365079	1008
16	rs17783319	A	G	0.272817	1008
16	rs113843083	A	C	0.0238095	1008
16	rs142218980	C	A	0.0287698	1008
16	rs2883069	T	A	0.646825	1008
16	rs4290474	G	C	0.438492	1008
16	rs60733936	G	A	0.0724206	1008
16	rs58718372	A	G	0.0724206	1008
16	rs56359909	A	T	0.0724206	1008
16	rs2353026	C	T	0.62004	1008
16	rs1542633	G	C	0.420635	1008
16	rs1542634	A	G	0.410714	1008
16	rs6500545	G	A	0.363095	1008
16	rs55663028	C	T	0.0724206	1008
16	rs4785651	G	A	0.367063	1008
16	rs7206646	G	A	0.439484	1008
16	rs76883380	G	A	0.0178571	1008
16	rs12709112	C	G	0.444444	1008
16	rs80169733	G	A	0.0128968	1008
16	rs7192878	G	A	0.135913	1008
16	rs62070780	C	G	0.385913	1008
16	rs1466539	A	G	0.880952	1008
16	rs1466540	C	T	0.178571	1008
16	rs77150903	C	T	0.237103	1008
16	rs72821355	G	A	0.0744048	1008
16	rs3102367	G	A	0.181548	1008
16	rs144104266	G	A	0.00198413	1008
16	rs75885503	G	C	0.0337302	1008
16	rs3096305	G	A	0.180556	1008
16	rs374668457	G	A	0.046627	1008
16	rs117997391	G	T	0.234127	1008
16	rs60520302	C	G	0.0744048	1008
16	rs72821356	C	T	0.0714286	1008
16	rs113527563	G	C	0.24504	1008
16	rs61741725	G	A	0.0714286	1008
16	rs62000377	G	C	0.0714286	1008
16	rs137894790	G	A	0.0168651	1008
16	rs2279348	G	A	0.162698	1008
16	rs2279349	G	A	0.616071	1008
16	rs117052164	G	A	0.0128968	1008
16	rs2353028	G	A	0.178571	1008
16	rs75029092	G	A	0.117063	1008
16	rs3114919	T	C	0.203373	1008
16	rs2306633	A	G	0.178571	1008
16	rs72803306	A	G	0.077381	1008
16	rs56013820	T	C	0.077381	1008
16	rs55670800	G	A	0.077381	1008
16	rs60431652	A	T	0.0724206	1008
16	rs731135	G	A	0.178571	1008
16	rs1979504	C	T	0.178571	1008
16	rs731136	C	G	0.178571	1008
16	rs72803310	G	A	0.0714286	1008
16	rs3114917	G	A	0.175595	1008
16	rs3102368	A	G	0.252976	1008
16	rs62070781	C	T	0.361111	1008
16	rs72803311	G	C	0.0753968	1008
16	rs3114916	G	C	0.176587	1008
16	rs2279350	C	T	0.137897	1008
16	rs12598972	T	A	0.261905	1008
16	rs12600234	G	C	0.262897	1008
16	rs3096294	T	G	0.184524	1008
16	rs77824337	C	G	0.262897	1008
16	rs72803313	G	A	0.0753968	1008
16	rs139089952	A	T	0.00892857	1008
16	rs3114915	G	A	0.18254	1008
16	rs4785656	T	G	0.365079	1008
16	rs145188932	C	T	0.0753968	1008
16	rs72803317	G	A	0.0753968	1008
16	rs3114914	C	T	0.518849	1008
16	rs117254779	A	G	0.260913	1008
16	rs3803694	T	C	0.363095	1008
16	rs3102345	A	G	0.518849	1008
16	rs3803692	G	A	0.361111	1008
16	rs3102346	A	G	0.18254	1008
16	rs75947468	C	G	0.262897	1008
16	rs74393563	G	A	0.260913	1008
16	rs3102347	A	G	0.883929	1008
16	rs74781618	C	T	0.0684524	1008
16	rs3096311	C	G	0.184524	1008
16	rs3096312	T	C	0.183532	1008
16	rs3114913	G	A	0.181548	1008
16	rs3114912	G	A	0.512897	1008
16	rs2277908	G	A	0.513889	1008
16	rs2277907	G	T	0.184524	1008
16	rs3829499	C	G	0.513889	1008
16	rs62070784	G	C	0.18254	1008
16	rs72803323	C	T	0.0496032	1008
16	rs146953871	T	C	0.0347222	1008
16	rs77560414	G	A	0.35119	1008
16	rs3096304	C	T	0.513889	1008
16	rs62070788	G	T	0.356151	1008
16	rs149302219	A	C	0.0436508	1008
16	rs3102348	A	C	0.138889	1008
16	rs3096303	A	T	0.503968	1008
16	rs3096302	A	G	0.885913	1008
16	rs137963949	G	A	0.0257937	1008
16	rs3096301	C	T	0.170635	1008
16	rs3096300	C	T	0.447421	1008
16	rs3102349	T	C	0.185516	1008
16	rs3114911	A	G	0.886905	1008
16	rs61303935	G	A	0.380952	1008
16	rs77151370	T	C	0.296627	1008
16	rs75167441	C	T	0.00892857	1008
16	rs56136715	C	T	0.0595238	1008
16	rs55857430	G	A	0.0595238	1008
16	rs3114910	C	G	0.578373	1008
16	rs16965550	G	A	0.0267857	1008
16	rs3102350	T	C	0.94246	1008
16	rs3102351	G	C	0.00198413	1008
16	rs10454069	C	G	0.0555556	1008
16	rs145204723	G	A	0.0168651	1008
16	rs3102352	C	G	0.460317	1008
16	rs3114908	T	C	0.75	1008
16	rs3102356	G	A	0.0982143	1008
16	rs74808187	C	T	0.259921	1008
16	rs3102357	G	T	0.347222	1008
16	rs2353032	T	C	0.349206	1008
16	rs75673833	C	T	0.194444	1008
16	rs72803338	G	A	0.107143	1008
16	rs2353033	C	T	0.305556	1008
16	rs73253776	T	C	0.0853175	1008
16	rs150185788	C	A	0.00992063	1008
16	rs889574	A	G	0.625992	1008
16	rs181213869	G	C	0.0277778	1008
16	rs1078578	G	A	0.624008	1008
16	rs1078577	A	G	0.625	1008
16	rs3114906	T	C	0.628968	1008
16	rs3114901	A	C	0.581349	1008
16	rs71374109	A	G	0.498016	1008
16	rs3102380	T	C	0.621032	1008
16	rs6500546	A	G	0.621032	1008
16	rs3114898	C	T	0.40377	1008
16	rs3114896	T	C	0.0456349	1008
16	rs3114895	C	T	0.616071	1008
16	rs35940339	C	T	0.105159	1008
16	rs3114892	G	A	0.614087	1008
16	rs149497497	G	T	0.0545635	1008
16	rs143714493	T	A	0.0386905	1008
16	rs11076780	A	C	0.606151	1008
16	rs117111698	A	G	0.0347222	1008
16	rs3102372	A	T	0.609127	1008
16	rs3102373	T	C	0.610119	1008
16	rs3114891	A	G	0.0436508	1008
16	rs376784204	C	T	0.0218254	1008
16	rs74968519	A	C	0.206349	1008
16	rs117530819	C	T	0.0218254	1008
16	rs3102376	A	C	0.417659	1008
16	rs3096319	C	G	0.415675	1008
16	rs3096320	C	A	0.0426587	1008
16	rs56781321	G	A	0.114087	1008
16	rs3102378	T	C	0.615079	1008
16	rs2353030	T	C	0.418651	1008
16	rs3102379	T	C	0.419643	1008
16	rs7403817	A	C	0.418651	1008
16	rs2170839	C	G	0.383929	1008
16	rs3102381	G	C	0.386905	1008
16	rs3102382	C	G	0.386905	1008
16	rs3096296	C	A	0.376984	1008
16	rs3102383	G	A	0.592262	1008
16	rs116999413	G	A	0.0277778	1008
16	rs117591482	C	T	0.00694444	1008
16	rs142376008	G	A	0.0347222	1008
16	rs76175380	T	C	0.031746	1008
16	rs918722	C	G	0.387897	1008
16	rs3114889	T	C	0.407738	1008
16	rs3114888	T	C	0.417659	1008
16	rs139593255	A	G	0.0119048	1008
16	rs112144981	C	G	0.0823413	1008
16	rs12921572	T	C	0.0416667	1008
16	rs191047910	G	C	0.0248016	1008
16	rs74354831	G	A	0.0248016	1008
16	rs2035481	A	C	0.368056	1008
16	rs145643569	A	C	0.00595238	1008
16	rs75263440	A	C	0.22123	1008
16	rs3096325	A	G	0.420635	1008
16	rs78194859	T	C	0.0327381	1008
16	rs3114881	T	C	0.481151	1008
16	rs148317216	G	A	0.0238095	1008
16	rs3096324	G	A	0.481151	1008
16	rs3114870	G	C	0.830357	1008
16	rs75802703	C	T	0.161706	1008
16	rs3114867	A	C	0.613095	1008
16	rs4785561	G	A	0.475198	1008
16	rs889576	C	T	0.637897	1008
16	rs3096309	C	T	0.856151	1008
16	rs3102387	A	C	0.639881	1008
16	rs111460975	A	G	0.00297619	1008
16	rs187774857	C	T	0.0109127	1008
16	rs4785663	G	A	0.635913	1008
16	rs4785664	T	C	0.236111	1008
16	rs889573	C	T	0.732143	1008
16	rs3114863	G	C	0.737103	1008
16	rs744327	C	T	0.635913	1008
16	rs3096322	G	A	0.636905	1008
16	rs3102335	A	G	0.171627	1008
16	rs3102336	C	T	0.641865	1008
16	rs3102337	A	G	0.657738	1008
16	rs3102338	C	G	0.652778	1008
16	rs2086822	C	A	0.142857	1008
16	rs3102339	C	T	0.652778	1008
16	rs78645182	C	A	0.030754	1008
16	rs2965822	A	T	0.607143	1008
16	rs147534401	A	C	0.00694444	1008
16	rs753852	G	A	0.607143	1008
16	rs753853	G	T	0.607143	1008
16	rs140090043	G	A	0.0248016	1008
16	rs889571	C	T	0.363095	1008
16	rs75261580	G	A	0.203373	1008
16	rs3096299	G	A	0.610119	1008
16	rs150669222	C	T	0.030754	1008
16	rs3114890	C	G	0.604167	1008
16	rs141128407	G	C	0.0327381	1008
16	rs141512954	A	T	0.046627	1008
16	rs3102341	G	A	0.610119	1008
16	rs3114880	C	T	0.106151	1008
16	rs3102342	T	C	0.610119	1008
16	rs3114848	G	A	0.609127	1008
16	rs3096297	T	G	0.611111	1008
16	rs28608022	C	T	0.610119	1008
16	rs2965823	G	A	0.614087	1008
16	rs2911249	C	T	0.130952	1008
16	rs2965824	A	G	0.614087	1008
16	rs113940941	G	C	0.0257937	1008
16	rs181018167	C	G	0.0138889	1008
16	rs2965827	C	A	0.614087	1008
16	rs2965828	C	G	0.614087	1008
16	rs373931170	G	A	0.0357143	1008
16	rs7205785	A	G	0.616071	1008
16	rs112107386	T	A	0.0486111	1008
16	rs28689480	T	C	0.614087	1008
16	rs2965830	T	C	0.613095	1008
16	rs146537942	C	T	0.0248016	1008
16	rs368210921	G	A	0.0119048	1008
16	rs117128599	A	T	0.0128968	1008
16	rs117442689	A	G	0.00793651	1008
16	rs4238829	G	A	0.605159	1008
16	rs79387261	C	T	0.195437	1008
16	rs4785665	G	A	0.105159	1008
16	rs4785666	C	G	0.614087	1008
16	rs9927904	G	A	0.613095	1008
16	rs72803355	T	C	0.227183	1008
16	rs11648663	C	T	0.598214	1008
16	rs2965811	C	T	0.130952	1008
16	rs28575874	C	T	0.609127	1008
16	rs142072311	G	A	0.0267857	1008
16	rs2086824	A	C	0.0416667	1008
16	rs16965692	C	T	0.616071	1008
16	rs2086825	C	T	0.0416667	1008
16	rs28644774	G	C	0.609127	1008
16	rs141589795	C	A	0.0267857	1008
16	rs747485	T	C	0.630952	1008
16	rs747486	G	A	0.114087	1008
16	rs78912890	T	C	0.206349	1008
16	rs17177108	G	A	0.197421	1008
16	rs2930220	C	A	0.107143	1008
16	rs3111349	T	C	0.628968	1008
16	rs77655198	G	A	0.196429	1008
16	rs74586371	G	A	0.194444	1008
16	rs2965932	T	C	0.628968	1008
16	rs2911259	C	T	0.62004	1008
16	rs189912930	A	C	0.00694444	1008
16	rs6416798	T	C	0.112103	1008
16	rs2911258	A	G	0.631944	1008
16	rs2965934	C	G	0.630952	1008
16	rs2965935	A	G	0.621032	1008
16	rs2911257	C	G	0.619048	1008
16	rs2911256	G	C	0.633929	1008
16	rs76982362	C	G	0.0128968	1008
16	rs12597443	T	C	0.270833	1008
16	rs2911255	C	T	0.624008	1008
16	rs72803358	C	A	0.046627	1008
16	rs2911253	T	G	0.635913	1008
16	rs2965937	A	T	0.62004	1008
16	rs2911252	G	A	0.632937	1008
16	rs2965938	C	T	0.625992	1008
16	rs55660259	C	T	0.046627	1008
16	rs2930219	G	A	0.625992	1008
16	rs74620171	C	T	0.199405	1008
16	rs2965939	G	A	0.624008	1008
16	rs12929744	G	C	0.0436508	1008
16	rs9933533	T	C	0.638889	1008
16	rs138721299	T	C	0.00198413	1008
16	rs182163884	A	G	0.00396825	1008
16	rs149441196	C	T	0.159722	1008
16	rs111461657	A	G	0.160714	1008
16	rs148566497	A	G	0.149802	1008
16	rs4785667	A	G	0.282738	1008
16	rs9923267	C	G	0.582341	1008
16	rs74590695	G	C	0.12004	1008
16	rs2911251	G	C	0.631944	1008
16	rs62068637	C	T	0.134921	1008
16	rs148945503	C	T	0.0109127	1008
16	rs72803364	C	G	0.229167	1008
16	rs2911264	A	C	0.642857	1008
16	rs2965819	T	G	0.644841	1008
16	rs146749020	G	A	0.030754	1008
16	rs9931120	A	G	0.649802	1008
16	rs140499989	C	T	0.030754	1008
16	rs11076603	T	C	0.627976	1008
16	rs2965940	G	T	0.621032	1008
16	rs2911268	A	G	0.829365	1008
16	rs142991632	A	G	0.0684524	1008
16	rs9302767	A	C	0.305556	1008
16	rs2911266	C	T	0.638889	1008
16	rs77569182	T	C	0.0386905	1008
16	rs117939931	G	T	0.0178571	1008
16	rs2965942	G	A	0.654762	1008
16	rs2965818	A	G	0.664683	1008
16	rs1011749	G	C	0.670635	1008
16	rs2911265	G	A	0.669643	1008
16	rs17783733	T	A	0.232143	1008
16	rs79860948	G	A	0.233135	1008
16	rs182352974	C	T	0.0128968	1008
16	rs2965817	C	T	0.671627	1008
16	rs35637261	G	A	0.135913	1008
16	rs17783751	C	A	0.135913	1008
16	rs2965945	T	C	0.672619	1008
16	rs2965816	A	C	0.672619	1008
16	rs78150682	C	A	0.257937	1008
16	rs2911262	C	T	0.669643	1008
16	rs9929800	G	C	0.0436508	1008
16	rs4785565	T	C	0.672619	1008
16	rs4785669	T	C	0.810516	1008
16	rs2965946	T	C	0.813492	1008
16	rs79230416	G	C	0.258929	1008
16	rs4594255	C	T	0.670635	1008
16	rs2965947	T	C	0.670635	1008
16	rs2353581	T	C	0.666667	1008
16	rs12922711	T	C	0.138889	1008
16	rs2965949	A	G	0.804563	1008
16	rs529699811	C	T	0.0863095	1008
16	rs548021673	C	T	0.0545635	1008
16	rs74613591	C	T	0.0595238	1008
16	rs2911244	A	G	0.666667	1008
16	rs2965812	A	G	0.998016	1008
16	rs4785671	G	A	0.665675	1008
16	rs149417480	G	A	0.0376984	1008
16	rs371990030	G	A	0.0416667	1008
16	rs12934708	C	T	0.661706	1008
16	rs2965815	G	A	0.147817	1008
16	rs2965955	T	C	0.804563	1008
16	rs117744576	T	C	0.0208333	1008
16	rs148398947	C	T	0.0396825	1008
16	rs78948906	A	T	0.0138889	1008
16	rs191666786	C	T	0.0267857	1008
16	rs9929606	C	T	0.664683	1008
16	rs57552990	G	A	0.046627	1008
16	rs8055457	A	T	0.665675	1008
16	rs113016552	C	T	0.030754	1008
16	rs4785672	A	G	0.266865	1008
16	rs75344714	T	A	0.0119048	1008
16	rs141615010	C	T	0.0109127	1008
16	rs4572400	T	A	0.662698	1008
16	rs186689586	G	A	0.0218254	1008
16	rs8052147	T	A	0.252976	1008
16	rs79802917	C	G	0.0178571	1008
16	rs66461358	T	C	0.136905	1008
16	rs55637757	C	T	0.151786	1008
16	rs4785673	A	G	0.517857	1008
16	rs4785674	A	G	0.798611	1008
16	rs12924621	T	C	0.136905	1008
16	rs66477884	G	A	0.136905	1008
16	rs34373216	C	T	0.134921	1008
16	rs7196903	C	T	0.134921	1008
16	rs7197617	A	C	0.136905	1008
16	rs4399533	G	C	0.666667	1008
16	rs76131527	T	C	0.0595238	1008
16	rs4785675	T	C	0.666667	1008
16	rs62070281	T	A	0.144841	1008
16	rs4238830	C	T	0.660714	1008
16	rs117928025	T	G	0.031746	1008
16	rs8052103	T	A	0.806548	1008
16	rs74622129	T	A	0.145833	1008
16	rs2965960	G	A	0.804563	1008
16	rs11643561	T	C	0.125992	1008
16	rs11647494	C	T	0.108135	1008
16	rs77754982	G	A	0.142857	1008
16	rs12446145	C	T	0.684524	1008
16	rs77279662	A	C	0.174603	1008
16	rs12935112	A	G	0.685516	1008
16	rs12935119	A	T	0.537698	1008
16	rs35025581	C	T	0.00198413	1008
16	rs72803389	C	A	0.248016	1008
16	rs34590044	A	C	0.702381	1008
16	rs12935033	C	T	0.0456349	1008
16	rs140729958	T	C	0.077381	1008
16	rs8051537	T	A	0.698413	1008
16	rs3803682	C	T	0.703373	1008
16	rs3803681	C	T	0.700397	1008
16	rs79229765	G	T	0.241071	1008
16	rs4785567	A	G	0.685516	1008
16	rs12443705	C	G	0.685516	1008
16	rs8043788	T	C	0.707341	1008
16	rs74251516	T	G	0.161706	1008
16	rs140901884	T	C	0.031746	1008
16	rs8050512	G	C	0.680556	1008
16	rs7185371	G	C	0.119048	1008
16	rs8044977	G	A	0.680556	1008
16	rs4785676	T	C	0.680556	1008
16	rs4785568	A	G	0.680556	1008
16	rs35737602	A	G	0.123016	1008
16	rs4785677	A	G	0.683532	1008
16	rs4785569	T	C	0.683532	1008
16	rs575438267	T	C	0.015873	1008
16	rs9940093	G	A	0.675595	1008
16	rs146484732	C	T	0.00992063	1008
16	rs4575535	A	G	0.800595	1008
16	rs4260058	G	A	0.676587	1008
16	rs4329923	C	T	0.676587	1008
16	rs3934737	G	A	0.676587	1008
16	rs4291902	G	C	0.675595	1008
16	rs4072344	C	T	0.162698	1008
16	rs11642053	C	T	0.12004	1008
16	rs56066214	C	T	0.24504	1008
16	rs75441609	C	T	0.111111	1008
16	rs4129126	A	C	0.795635	1008
16	rs12443689	T	C	0.675595	1008
16	rs4600467	C	T	0.675595	1008
16	rs12929281	A	G	0.675595	1008
16	rs12929292	A	C	0.795635	1008
16	rs12927977	G	A	0.675595	1008
16	rs184917747	G	A	0.046627	1008
16	rs12920022	T	A	0.124008	1008
16	rs150594288	C	T	0.0436508	1008
16	rs12149542	A	G	0.68254	1008
16	rs4785571	A	G	0.683532	1008
16	rs4785573	A	G	0.802579	1008
16	rs144713948	G	A	0.0168651	1008
16	rs4785679	G	T	0.679563	1008
16	rs192984000	G	A	0.0128968	1008
16	rs185278078	G	A	0.0228175	1008
16	rs62070316	G	A	0.165675	1008
16	rs12919081	A	C	0.284722	1008
16	rs9931073	G	C	0.516865	1008
16	rs4785574	A	G	0.684524	1008
16	rs11645860	G	A	0.117063	1008
16	rs4785680	G	C	0.683532	1008
16	rs111837616	C	T	0.0386905	1008
16	rs9937331	C	T	0.684524	1008
16	rs4347628	T	C	0.684524	1008
16	rs181462763	C	T	0.0178571	1008
16	rs4785683	G	A	0.685516	1008
16	rs9922341	C	G	0.685516	1008
16	rs143593524	G	C	0.031746	1008
16	rs62070317	C	A	0.166667	1008
16	rs57696383	A	G	0.684524	1008
16	rs75746799	G	A	0.0386905	1008
16	rs62070320	A	G	0.685516	1008
16	rs3809641	C	G	0.686508	1008
16	rs4785684	G	A	0.6875	1008
16	rs9935289	G	C	0.6875	1008
16	rs3923714	T	A	0.116071	1008
16	rs12103234	G	A	0.686508	1008
16	rs35987986	A	T	0.116071	1008
16	rs9931446	T	G	0.6875	1008
16	rs4499232	T	C	0.802579	1008
16	rs4238831	G	A	0.686508	1008
16	rs3922634	T	C	0.686508	1008
16	rs3922633	C	T	0.686508	1008
16	rs4347629	A	G	0.686508	1008
16	rs79159603	T	A	0.0674603	1008
16	rs55653896	C	T	0.549603	1008
16	rs55952217	T	C	0.686508	1008
16	rs183349613	T	A	0.030754	1008
16	rs4785685	C	G	0.686508	1008
16	rs35463145	A	G	0.116071	1008
16	rs11076605	G	A	0.6875	1008
16	rs4505322	C	T	0.69246	1008
16	rs4513098	T	C	0.69246	1008
16	rs8045263	A	T	0.109127	1008
16	rs8043556	G	C	0.695437	1008
16	rs8043557	G	A	0.695437	1008
16	rs8043900	G	A	0.695437	1008
16	rs8046182	A	G	0.694444	1008
16	rs8050629	T	C	0.695437	1008
16	rs6500424	G	C	0.693452	1008
16	rs9928142	T	C	0.693452	1008
16	rs12596362	C	T	0.693452	1008
16	rs28887168	C	T	0.244048	1008
16	rs72805503	G	C	0.109127	1008
16	rs62070324	G	A	0.693452	1008
16	rs62070325	C	T	0.693452	1008
16	rs62070326	G	A	0.693452	1008
16	rs62070327	C	T	0.693452	1008
16	rs371559537	G	C	0.0287698	1008
16	rs8052076	C	T	0.693452	1008
16	rs7192801	G	T	0.109127	1008
16	rs4511532	A	T	0.691468	1008
16	rs11076606	A	G	0.69246	1008
16	rs12050936	A	G	0.69246	1008
16	rs12919314	G	A	0.110119	1008
16	rs12924776	A	T	0.110119	1008
16	rs12924902	A	C	0.803571	1008
16	rs8048080	G	A	0.110119	1008
16	rs11864726	C	T	0.691468	1008
16	rs60997773	T	A	0.691468	1008
16	rs57654699	C	G	0.691468	1008
16	rs57505611	C	T	0.691468	1008
16	rs4785686	A	C	0.69246	1008
16	rs11862081	A	G	0.69246	1008
16	rs76895204	C	T	0.015873	1008
16	rs4785687	A	G	0.801587	1008
16	rs8059968	G	A	0.691468	1008
16	rs8060502	G	A	0.801587	1008
16	rs28643511	G	A	0.691468	1008
16	rs3803680	G	A	0.691468	1008
16	rs3803679	T	C	0.691468	1008
16	rs8051680	C	T	0.110119	1008
16	rs11643271	G	A	0.110119	1008
16	rs3935312	G	A	0.691468	1008
16	rs12933264	A	C	0.110119	1008
16	rs3935627	C	T	0.046627	1008
16	rs3935626	G	A	0.112103	1008
16	rs34607811	C	T	0.110119	1008
16	rs74960453	C	T	0.0882937	1008
16	rs8063180	G	A	0.690476	1008
16	rs8043881	C	T	0.690476	1008
16	rs13336753	T	C	0.69246	1008
16	rs4785689	G	A	0.690476	1008
16	rs3803677	G	A	0.690476	1008
16	rs3803676	C	T	0.690476	1008
16	rs12448464	A	G	0.799603	1008
16	rs368184781	G	A	0.031746	1008
16	rs4785690	G	T	0.689484	1008
16	rs4785691	A	G	0.691468	1008
16	rs35696391	C	A	0.110119	1008
16	rs6500425	A	G	0.690476	1008
16	rs117914800	G	T	0.0376984	1008
16	rs463701	A	G	0.689484	1008
16	rs595869	C	T	0.689484	1008
16	rs680716	G	T	0.689484	1008
16	rs607006	G	A	0.689484	1008
16	rs2946630	A	G	0.689484	1008
16	rs2914460	T	C	0.689484	1008
16	rs2460455	A	T	0.689484	1008
16	rs463930	C	T	0.689484	1008
16	rs463181	T	C	0.689484	1008
16	rs11649090	C	T	0.110119	1008
16	rs390849	C	G	0.690476	1008
16	rs11644192	A	G	0.110119	1008
16	rs11644193	A	G	0.110119	1008
16	rs7184655	T	C	0.110119	1008
16	rs12920340	A	T	0.160714	1008
16	rs2460456	C	T	0.356151	1008
16	rs36097004	G	A	0.110119	1008
16	rs11640186	C	G	0.310516	1008
16	rs35008606	T	G	0.110119	1008
16	rs2434868	C	T	0.689484	1008
16	rs11639901	G	C	0.310516	1008
16	rs382745	A	G	0.689484	1008
16	rs432936	A	G	0.689484	1008
16	rs7193472	C	T	0.311508	1008
16	rs2056310	G	A	0.0436508	1008
16	rs2056309	G	A	0.640873	1008
16	rs364339	G	A	0.0218254	1008
16	rs3751687	G	A	0.334325	1008
16	rs457372	A	G	0.72619	1008
16	rs12928752	T	C	0.334325	1008
16	rs11642231	G	A	0.201389	1008
16	rs12929254	C	G	0.355159	1008
16	rs56156927	C	T	0.152778	1008
16	rs2434866	C	T	0.0198413	1008
16	rs369267475	A	G	0.0228175	1008
16	rs141113296	T	C	0.0228175	1008
16	rs2434865	C	G	0.237103	1008
16	rs2434864	C	T	0.0198413	1008
16	rs75724594	G	A	0.0386905	1008
16	rs35878298	A	G	0.135913	1008
16	rs11643662	G	A	0.132937	1008
16	rs2434863	C	T	0.152778	1008
16	rs79201073	G	A	0.33631	1008
16	rs138457252	T	C	0.0863095	1008
16	rs467449	G	A	0.0198413	1008
16	rs72805524	T	G	0.199405	1008
16	rs364343	G	A	0.151786	1008
16	rs462464	G	A	0.150794	1008
16	rs2292954	A	G	0.130952	1008
16	rs461405	A	C	0.151786	1008
16	rs2292952	G	A	0.0367063	1008
16	rs462314	G	A	0.149802	1008
16	rs112121852	G	A	0.0287698	1008
16	rs67643661	C	T	0.130952	1008
16	rs4325552	A	C	0.135913	1008
16	rs2019604	T	G	0.133929	1008
16	rs997212	G	A	0.331349	1008
16	rs2377056	G	T	0.127976	1008
16	rs2889543	T	C	0.127976	1008
16	rs2377057	G	A	0.127976	1008
16	rs1864155	G	A	0.127976	1008
16	rs7359417	T	C	0.12996	1008
16	rs71396923	C	T	0.127976	1008
16	rs71396924	G	T	0.125	1008
16	rs66845605	G	A	0.127976	1008
16	rs3794632	G	C	0.12996	1008
16	rs17177403	A	G	0.168651	1008
16	rs17775174	C	T	0.127976	1008
16	rs4785577	G	A	0.0367063	1008
16	rs183681527	G	A	0.0109127	1008
16	rs2081982	G	A	0.0962302	1008
16	rs730264	A	G	0.135913	1008
16	rs12960	G	A	0.130952	1008
16	rs370940264	C	G	0.0168651	1008
16	rs12919215	T	G	0.132937	1008
16	rs77370233	C	A	0.014881	1008
16	rs11559075	G	A	0.0128968	1008
16	rs8044125	A	T	0.131944	1008
16	rs67689854	C	A	0.124008	1008
16	rs2280370	T	G	0.145833	1008
16	rs174035	C	T	0.12996	1008
16	rs9930567	G	A	0.00198413	1008
16	rs145267447	G	A	0.0297619	1008
16	rs3751691	C	T	0.128968	1008
16	rs3751690	A	G	0.128968	1008
16	rs885268	C	G	0.127976	1008
16	rs34414057	C	G	0.128968	1008
16	rs72805539	A	T	0.107143	1008
16	rs186477476	G	T	0.00992063	1008
16	rs3211567	C	T	0.127976	1008
16	rs3211568	G	A	0.126984	1008
16	rs3211569	G	A	0.126984	1008
16	rs57775530	C	G	0.126984	1008
16	rs13380730	C	G	0.125992	1008
16	rs12709088	T	A	0.125992	1008
16	rs12709089	G	A	0.125992	1008
16	rs115158949	C	T	0.0119048	1008
16	rs12932337	C	T	0.125992	1008
16	rs34434037	G	C	0.125	1008
16	rs59013041	A	G	0.0376984	1008
16	rs17471624	T	C	0.119048	1008
16	rs67723215	A	C	0.122024	1008
16	rs12919518	G	A	0.126984	1008
16	rs12919536	G	T	0.118056	1008
16	rs12932628	G	T	0.110119	1008
16	rs8059629	G	C	0.119048	1008
16	rs3751688	G	A	0.115079	1008
16	rs35857091	A	C	0.118056	1008
16	rs34537363	G	C	0.119048	1008
16	rs171307	T	C	0.110119	1008
16	rs57707083	G	A	0.110119	1008
16	rs60724534	G	A	0.0823413	1008
16	rs182579295	C	T	0.0238095	1008
16	rs456311	G	A	0.248016	1008
16	rs466045	A	G	0.248016	1008
16	rs464972	T	C	0.115079	1008
16	rs12924133	C	A	0.135913	1008
16	rs12923145	G	T	0.135913	1008
16	rs456662	G	A	0.114087	1008
16	rs414998	C	G	0.25	1008
16	rs458526	A	G	0.25496	1008
16	rs366576	C	A	0.115079	1008
16	rs377119	T	G	0.115079	1008
16	rs2437954	A	G	0.25	1008
16	rs12933022	C	A	0.124008	1008
16	rs1078587	C	T	0.127976	1008
16	rs35264225	C	G	0.121032	1008
16	rs11859533	T	C	0.135913	1008
16	rs72805550	G	A	0.00297619	1008
16	rs455527	T	C	0.214286	1008
16	rs2271914	C	A	0.390873	1008
16	rs369230	G	T	0.47619	1008
16	rs7404704	C	T	0.589286	1008
16	rs74037226	C	T	0.404762	1008
16	rs7404644	G	C	0.593254	1008
16	rs34652781	C	T	0.480159	1008
16	rs173290	A	G	0.599206	1008
16	rs62068674	G	A	0.112103	1008
16	rs372381010	C	T	0.031746	1008
16	rs183040	C	T	0.489087	1008
16	rs181295	C	T	0.490079	1008
16	rs352936	G	C	0.603175	1008
16	rs76751818	C	T	0.394841	1008
16	rs62068675	G	A	0.113095	1008
16	rs352935	C	T	0.12996	1008
16	rs402136	C	T	0.121032	1008
16	rs101151	A	G	0.588294	1008
16	rs440729	G	A	0.583333	1008
16	rs455868	G	A	0.579365	1008
16	rs754087	G	C	0.113095	1008
16	rs408800	T	G	0.702381	1008
16	rs141398937	G	A	0.0198413	1008
16	rs62068676	C	T	0.112103	1008
16	rs2271913	A	G	0.0644841	1008
16	rs62068677	G	C	0.110119	1008
16	rs452176	G	A	0.310516	1008
16	rs2292957	T	C	0.378968	1008
16	rs2292956	G	A	0.0168651	1008
16	rs2292955	C	G	0.316468	1008
16	rs4968052	C	T	0.00992063	1008
16	rs72805558	C	T	0.107143	1008
16	rs35251956	C	T	0.0486111	1008
16	rs181117470	G	A	0.0327381	1008
16	rs74037228	C	T	0.66369	1008
16	rs3794630	G	A	0.608135	1008
16	rs75032725	C	T	0.664683	1008
16	rs28444518	G	A	0.113095	1008
16	rs7199850	A	G	0.862103	1008
16	rs11862848	G	A	0.861111	1008
16	rs2271912	C	T	0.155754	1008
16	rs397564	A	G	0.730159	1008
16	rs464349	T	C	0.731151	1008
16	rs12927153	T	G	0.107143	1008
16	rs78152365	C	T	0.157738	1008
16	rs464274	A	G	0.729167	1008
16	rs2292951	C	T	0.247024	1008
16	rs2292950	T	A	0.506944	1008
16	rs9708822	G	A	0.852183	1008
16	rs9708848	C	G	0.194444	1008
16	rs150305534	G	A	0.0168651	1008
16	rs9708920	G	A	0.194444	1008
16	rs2434862	C	T	0.177579	1008
16	rs142359440	C	T	0.0228175	1008
16	rs77719348	G	C	0.467262	1008
16	rs56128121	C	A	0.177579	1008
16	rs7184767	T	A	0.839286	1008
16	rs74582467	C	G	0.467262	1008
16	rs144850146	G	C	0.00396825	1008
16	rs421959	G	T	0.177579	1008
16	rs62068681	G	A	0.00297619	1008
16	rs59806584	A	G	0.468254	1008
16	rs602001	C	G	0.372024	1008
16	rs117314342	G	A	0.014881	1008
16	rs76541212	G	A	0.46627	1008
16	rs141835168	T	C	0.46627	1008
16	rs379334	A	G	0.838294	1008
16	rs60939264	C	T	0.174603	1008
16	rs78182886	C	T	0.175595	1008
16	rs12445560	C	T	0.118056	1008
16	rs76970229	T	C	0.308532	1008
16	rs75696395	C	T	0.175595	1008
16	rs461227	A	G	0.837302	1008
16	rs12447806	C	T	0.189484	1008
16	rs3751684	G	C	0.467262	1008
16	rs694285	T	C	0.833333	1008
16	rs3751682	C	T	0.190476	1008
16	rs659974	G	A	0.367063	1008
16	rs3751681	C	T	0.175595	1008
16	rs377276539	C	T	0.0208333	1008
16	rs112854838	G	A	0.0535714	1008
16	rs77740744	G	C	0.175595	1008
16	rs191371110	A	C	0.00595238	1008
16	rs78769349	C	T	0.463294	1008
16	rs154658	T	C	0.843254	1008
16	rs8048760	C	G	0.371032	1008
16	rs146681197	A	G	0.031746	1008
16	rs164737	A	G	0.848214	1008
16	rs62068684	C	T	0.0277778	1008
16	rs154659	T	C	0.390873	1008
16	rs154660	C	G	0.853175	1008
16	rs164739	C	G	0.856151	1008
16	rs12933774	G	A	0.385913	1008
16	rs12935102	C	T	0.218254	1008
16	rs62068700	G	A	0.136905	1008
16	rs164740	G	A	0.435516	1008
16	rs75066267	G	A	0.287698	1008
16	rs62068701	C	A	0.0257937	1008
16	rs12447525	G	A	0.267857	1008
16	rs352933	A	G	0.753968	1008
16	rs352934	A	G	0.753968	1008
16	rs140667571	G	T	0.470238	1008
16	rs441526	A	G	0.755952	1008
16	rs452726	A	G	0.756944	1008
16	rs431417	T	C	0.766865	1008
16	rs407984	C	T	0.757937	1008
16	rs1991508	C	T	0.227183	1008
16	rs8058428	C	T	0.755952	1008
16	rs8057288	G	C	0.755952	1008
16	rs391773	A	G	0.755952	1008
16	rs668009	T	C	0.766865	1008
16	rs8064126	T	A	0.527778	1008
16	rs149908136	C	T	0.0109127	1008
16	rs56164821	G	A	0.52877	1008
16	rs62068703	T	C	0.52877	1008
16	rs78085008	G	A	0.0218254	1008
16	rs664020	C	T	0.501984	1008
16	rs653429	G	A	0.0178571	1008
16	rs35198968	G	A	0.0535714	1008
16	rs147619250	G	A	0.00694444	1008
16	rs376402	T	G	0.0198413	1008
16	rs73263339	C	T	0.0218254	1008
16	rs8059821	T	G	0.0188492	1008
16	rs4785697	C	G	0.766865	1008
16	rs4785698	G	C	0.767857	1008
16	rs58830815	C	G	0.0763889	1008
16	rs75959543	G	A	0.485119	1008
16	rs77282511	G	C	0.0555556	1008
16	rs61286271	C	T	0.0218254	1008
16	rs79844564	C	G	0.488095	1008
16	rs4519330	G	A	0.240079	1008
16	rs7191697	G	A	0.219246	1008
16	rs57407733	G	A	0.241071	1008
16	rs78691238	G	A	0.493056	1008
16	rs78599273	C	G	0.0654762	1008
16	rs7200366	A	C	0.228175	1008
16	rs76498989	T	C	0.49504	1008
16	rs35859096	C	G	0.030754	1008
16	rs78668338	C	T	0.492063	1008
16	rs79604922	G	A	0.493056	1008
16	rs144196308	G	A	0.40873	1008
16	rs146644368	C	T	0.444444	1008
16	rs16965867	C	T	0.0238095	1008
16	rs71396932	C	T	0.0248016	1008
16	rs62068708	G	T	0.240079	1008
16	rs455344	C	G	0.248016	1008
16	rs28592184	G	A	0.490079	1008
16	rs460105	T	C	0.0218254	1008
16	rs8044136	C	G	0.764881	1008
16	rs8063611	G	A	0.239087	1008
16	rs35078537	G	C	0.519841	1008
16	rs57856222	C	T	0.202381	1008
16	rs409170	A	G	0.244048	1008
16	rs72805578	C	A	0.241071	1008
16	rs459173	G	T	0.514881	1008
16	rs1968499	A	G	0.201389	1008
16	rs75790913	G	C	0.486111	1008
16	rs6416799	A	G	0.510913	1008
16	rs4968049	G	A	0.21627	1008
16	rs147723433	A	G	0.0168651	1008
16	rs117817715	G	A	0.164683	1008
16	rs61408277	G	T	0.21131	1008
16	rs9673820	C	T	0.268849	1008
16	rs3764254	G	T	0.5	1008
16	rs62068711	G	A	0.0347222	1008
16	rs2280374	C	T	0.210317	1008
16	rs2280373	A	G	0.489087	1008
16	rs2280372	G	A	0.490079	1008
16	rs2280371	G	A	0.489087	1008
16	rs79172130	G	A	0.210317	1008
16	rs3794636	G	A	0.488095	1008
16	rs62068712	A	G	0.0347222	1008
16	rs145536259	C	G	0.500992	1008
16	rs78021403	G	C	0.500992	1008
16	rs62068713	C	T	0.0396825	1008
16	rs4968054	C	T	0.198413	1008
16	rs77924978	C	G	0.502976	1008
16	rs154665	C	T	0.00198413	1008
16	rs144717234	A	G	0.046627	1008
16	rs75923656	T	C	0.196429	1008
16	rs79138604	G	A	0.196429	1008
16	rs34323930	C	T	0.196429	1008
16	rs258341	T	C	0.732143	1008
16	rs258340	C	G	0.0337302	1008
16	rs76527868	G	A	0.490079	1008
16	rs12930346	C	T	0.0198413	1008
16	rs164741	A	G	0.0744048	1008
16	rs76317501	C	G	0.501984	1008
16	rs74251526	G	T	0.5	1008
16	rs4248913	C	A	0.568452	1008
16	rs79068217	C	T	0.521825	1008
16	rs444964	A	G	0.0238095	1008
16	rs112233725	T	C	0.0555556	1008
16	rs62068714	T	C	0.298611	1008
16	rs383027	C	T	0.015873	1008
16	rs453528	A	C	0.015873	1008
16	rs79550794	G	A	0.512897	1008
16	rs145983790	A	G	0.512897	1008
16	rs9673694	A	C	0.678571	1008
16	rs194479	T	C	0.690476	1008
16	rs258342	A	G	0.686508	1008
16	rs75666264	C	A	0.506944	1008
16	rs74966740	G	A	0.24504	1008
16	rs75670182	G	C	0.511905	1008
16	rs3794635	C	T	0.511905	1008
16	rs3794633	A	G	0.16369	1008
16	rs908951	C	T	0.525794	1008
16	rs2460451	C	A	0.0128968	1008
16	rs76878855	A	G	0.512897	1008
16	rs2250598	C	T	0.526786	1008
16	rs11649482	A	G	0.0168651	1008
16	rs2434858	A	G	0.526786	1008
16	rs420332	C	T	0.526786	1008
16	rs79799075	C	T	0.513889	1008
16	rs78961851	T	C	0.00892857	1008
16	rs12920969	G	A	0.0128968	1008
16	rs4785580	A	G	0.527778	1008
16	rs4785581	C	A	0.526786	1008
16	rs382429	T	C	0.240079	1008
16	rs61217159	T	A	0.262897	1008
16	rs78426260	A	G	0.515873	1008
16	rs2460449	G	A	0.014881	1008
16	rs2460448	G	A	0.52877	1008
16	rs73265357	T	C	0.515873	1008
16	rs77117947	T	C	0.514881	1008
16	rs78306418	A	G	0.514881	1008
16	rs449882	C	G	0.0138889	1008
16	rs74736114	C	T	0.514881	1008
16	rs463938	G	A	0.0128968	1008
16	rs2070992	G	C	0.262897	1008
16	rs2070993	C	T	0.511905	1008
16	rs445537	A	G	0.0376984	1008
16	rs34422500	C	T	0.00198413	1008
16	rs1126464	G	C	0.356151	1008
16	rs76820443	G	T	0.030754	1008
16	rs79283723	A	G	0.030754	1008
16	rs138283357	C	G	0.524802	1008
16	rs137873456	G	A	0.00694444	1008
16	rs181828361	A	G	0.030754	1008
16	rs72491952	A	G	0.525794	1008
16	rs75580672	G	A	0.386905	1008
16	rs2052868	C	T	0.119048	1008
16	rs2052867	C	T	0.00297619	1008
16	rs2139455	G	T	0.00793651	1008
16	rs58290281	C	T	0.00892857	1008
16	rs154656	T	A	0.0208333	1008
16	rs12921177	G	A	0.112103	1008
16	rs154657	G	A	0.015873	1008
16	rs164749	T	G	0.534722	1008
16	rs164748	C	G	0.015873	1008
16	rs74527172	C	T	0.514881	1008
16	rs74251528	G	T	0.517857	1008
16	rs164747	T	G	0.015873	1008
16	rs164746	G	A	0.015873	1008
16	rs12444912	G	C	0.00297619	1008
16	rs34656869	C	T	0.00793651	1008
16	rs164745	C	T	0.015873	1008
16	rs58860475	G	C	0.507937	1008
16	rs352939	G	A	0.535714	1008
16	rs6860	C	T	0.015873	1008
16	rs3751692	T	G	0.520833	1008
16	rs116954456	G	A	0.521825	1008
16	rs460879	C	T	0.537698	1008
16	rs460984	C	T	0.015873	1008
16	rs118148658	C	T	0.522817	1008
16	rs79284383	C	G	0.520833	1008
16	rs11648089	T	C	0.0337302	1008
16	rs71374191	T	C	0.667659	1008
16	rs4968050	C	T	0.43254	1008
16	rs8061010	T	A	0.0406746	1008
16	rs4968051	T	C	0.111111	1008
16	rs8055347	G	C	0.0575397	1008
16	rs61482648	A	C	0.116071	1008
16	rs2437957	G	A	0.015873	1008
16	rs72805595	C	T	0.0575397	1008
16	rs2303774	T	C	0.522817	1008
16	rs2303773	C	T	0.522817	1008
16	rs3815949	C	G	0.522817	1008
16	rs148889674	G	A	0.522817	1008
16	rs143538264	T	C	0.52381	1008
16	rs4785699	G	T	0.119048	1008
16	rs2437956	T	C	0.0734127	1008
16	rs2437955	C	A	0.015873	1008
16	rs72805596	C	A	0.0575397	1008
16	rs645019	C	T	0.015873	1008
16	rs2434872	C	G	0.015873	1008
16	rs150281343	G	A	0.0208333	1008
16	rs467357	A	G	0.015873	1008
16	rs11643471	T	A	0.00793651	1008
16	rs78987932	G	A	0.522817	1008
16	rs2162944	G	C	0.28373	1008
16	rs407863	G	A	0.0168651	1008
16	rs12599306	G	A	0.519841	1008
16	rs76319088	G	C	0.52381	1008
16	rs190249647	C	T	0.371032	1008
16	rs76493153	A	G	0.527778	1008
16	rs76311593	C	T	0.513889	1008
16	rs77884786	G	A	0.524802	1008
16	rs56397046	C	T	0.0168651	1008
16	rs2056311	G	A	0.527778	1008
16	rs258337	T	A	0.826389	1008
16	rs258336	T	G	0.3125	1008
16	rs11647958	T	A	0.173611	1008
16	rs258335	G	A	0.298611	1008
16	rs258334	A	T	0.826389	1008
16	rs113974432	G	C	0.108135	1008
16	rs78751799	C	T	0.526786	1008
16	rs79681023	T	C	0.527778	1008
16	rs164752	G	A	0.362103	1008
16	rs7203947	T	C	0.0654762	1008
16	rs77936256	C	A	0.514881	1008
16	rs76762453	G	A	0.0664683	1008
16	rs76607656	G	C	0.530754	1008
16	rs34878706	G	A	0.107143	1008
16	rs35415928	C	T	0.112103	1008
16	rs11545432	C	G	0.525794	1008
16	rs3803691	G	A	0.0238095	1008
16	rs154663	T	C	0.718254	1008
16	rs78809963	C	G	0.527778	1008
16	rs7188458	G	A	0.170635	1008
16	rs164753	C	T	0.712302	1008
16	rs258332	G	A	0.015873	1008
16	rs34526810	G	A	0.110119	1008
16	rs258331	G	T	0.704365	1008
16	rs2010623	A	G	0.178571	1008
16	rs11645271	G	T	0.177579	1008
16	rs11640702	A	G	0.177579	1008
16	rs11645355	G	A	0.0674603	1008
16	rs187283	A	G	0.0833333	1008
16	rs258330	T	G	0.015873	1008
16	rs258329	G	A	0.0823413	1008
16	rs4785701	C	G	0.179563	1008
16	rs11646741	G	C	0.0664683	1008
16	rs78534595	G	A	0.52381	1008
16	rs258328	C	T	0.0168651	1008
16	rs13332439	A	T	0.0664683	1008
16	rs58208647	A	G	0.00595238	1008
16	rs191551512	G	A	0.0347222	1008
16	rs459920	T	C	0.015873	1008
16	rs166297	A	G	0.718254	1008
16	rs258319	A	T	0.015873	1008
16	rs258318	T	C	0.704365	1008
16	rs258317	C	T	0.0168651	1008
16	rs8062346	G	A	0.281746	1008
16	rs4785702	G	A	0.113095	1008
16	rs258316	C	T	0.0843254	1008
16	rs144803455	C	T	0.520833	1008
16	rs148855233	A	G	0.520833	1008
16	rs464586	A	G	0.0833333	1008
16	rs460319	G	T	0.717262	1008
16	rs447735	T	C	0.0168651	1008
16	rs16965913	C	T	0.0664683	1008
16	rs2377058	A	G	0.0664683	1008
16	rs59863025	G	A	0.00793651	1008
16	rs9937322	G	C	0.0654762	1008
16	rs17177773	G	A	0.125	1008
16	rs2434871	G	C	0.708333	1008
16	rs17177787	G	C	0.518849	1008
16	rs3751680	G	T	0.520833	1008
16	rs34756295	G	T	0.498016	1008
16	rs149571996	C	T	0.0257937	1008
16	rs190806694	A	C	0.00198413	1008
16	rs60626519	C	T	0.520833	1008
16	rs12445808	C	G	0.415675	1008
16	rs2118193	G	A	0.0664683	1008
16	rs467035	C	G	0.0168651	1008
16	rs2115401	T	C	0.46627	1008
16	rs34344257	C	T	0.0664683	1008
16	rs382045	C	T	0.0168651	1008
16	rs12596604	T	C	0.809524	1008
16	rs142986722	C	T	0.0119048	1008
16	rs59839010	T	C	0.809524	1008
16	rs12918773	G	A	0.107143	1008
16	rs12443954	A	G	0.809524	1008
16	rs12446791	C	G	0.8125	1008
16	rs12445225	T	G	0.8125	1008
16	rs12444609	A	G	0.809524	1008
16	rs60990680	G	A	0.811508	1008
16	rs35414122	A	G	0.627976	1008
16	rs57364768	G	A	0.295635	1008
16	rs34057012	G	A	0.923611	1008
16	rs437625	G	A	0.0168651	1008
16	rs78125739	C	T	0.0396825	1008
16	rs137928491	C	T	0.519841	1008
16	rs67632157	G	A	0.963294	1008
16	rs62067106	A	G	0.954365	1008
16	rs9673945	G	A	0.97619	1008
16	rs12922197	G	C	0.107143	1008
16	rs11641469	A	G	0.337302	1008
16	rs62067107	T	C	0.855159	1008
16	rs143414491	G	A	0.518849	1008
16	rs68092778	A	G	0.333333	1008
16	rs417323	T	G	0.0178571	1008
16	rs12929965	A	G	0.0188492	1008
16	rs62067108	C	G	0.281746	1008
16	rs2377233	G	C	0.718254	1008
16	rs62067109	T	C	0.281746	1008
16	rs9939860	G	C	0.184524	1008
16	rs74390593	C	A	0.515873	1008
16	rs12598543	A	G	0.281746	1008
16	rs60601085	T	C	0.281746	1008
16	rs56858519	T	C	0.279762	1008
16	rs60220118	G	A	0.27877	1008
16	rs57276429	C	T	0.281746	1008
16	rs12924572	G	A	0.175595	1008
16	rs181258982	A	T	0.00198413	1008
16	rs11641963	C	G	0.00892857	1008
16	rs648548	C	G	0.00297619	1008
16	rs59210737	A	G	0.0426587	1008
16	rs74913082	G	A	0.247024	1008
16	rs75019069	G	A	0.251984	1008
16	rs79912848	T	G	0.252976	1008
16	rs464873	T	C	0.0178571	1008
16	rs457708	G	C	0.703373	1008
16	rs116920300	A	C	0.255952	1008
16	rs62067112	C	T	0.296627	1008
16	rs3751698	A	G	0.299603	1008
16	rs3751699	G	C	0.0565476	1008
16	rs3751700	G	A	0.298611	1008
16	rs466001	A	G	0.743056	1008
16	rs2277905	A	G	0.298611	1008
16	rs2277906	C	T	0.298611	1008
16	rs62067113	C	T	0.298611	1008
16	rs62067158	G	A	0.298611	1008
16	rs62067159	A	G	0.298611	1008
16	rs397891	G	C	0.0178571	1008
16	rs3794638	C	A	0.0595238	1008
16	rs3794637	C	T	0.298611	1008
16	rs258324	T	G	0.701389	1008
16	rs17784285	A	G	0.298611	1008
16	rs12924138	G	T	0.436508	1008
16	rs3764256	G	A	0.298611	1008
16	rs258323	G	C	0.0178571	1008
16	rs2075880	A	G	0.439484	1008
16	rs141989459	G	A	0.00396825	1008
16	rs258322	A	G	0.383929	1008
16	rs58374338	G	T	0.295635	1008
16	rs61665209	G	A	0.295635	1008
16	rs62068362	A	T	0.295635	1008
16	rs142556882	G	A	0.361111	1008
16	rs11076612	C	T	0.0694444	1008
16	rs116846145	T	G	0.014881	1008
16	rs258321	A	G	0.0188492	1008
16	rs164744	T	G	0.319444	1008
16	rs62068364	C	T	0.0644841	1008
16	rs164743	T	C	0.74504	1008
16	rs164742	A	G	0.319444	1008
16	rs74962884	C	G	0.251984	1008
16	rs12595968	G	T	0.299603	1008
16	rs2115400	G	A	0.424603	1008
16	rs2235129	G	A	0.25496	1008
16	rs1946482	T	C	0.299603	1008
16	rs79948219	C	G	0.264881	1008
16	rs74873294	C	G	0.257937	1008
16	rs1045814	C	T	0.423611	1008
16	rs74490382	G	T	0.25496	1008
16	rs4247353	T	C	0.424603	1008
16	rs462769	T	C	0.0178571	1008
16	rs3803690	G	C	0.428571	1008
16	rs3751696	A	T	0.425595	1008
16	rs11866038	C	T	0.0426587	1008
16	rs3751695	G	A	0.296627	1008
16	rs9972861	G	C	0.258929	1008
16	rs35432452	C	G	0.00992063	1008
16	rs62068366	C	G	0.291667	1008
16	rs8047204	A	G	0.435516	1008
16	rs77389910	G	C	0.259921	1008
16	rs396742	C	G	0.014881	1008
16	rs13330285	A	G	0.014881	1008
16	rs13335097	C	T	0.015873	1008
16	rs419151	C	A	0.738095	1008
16	rs118174403	C	G	0.0486111	1008
16	rs74412556	A	G	0.264881	1008
16	rs79240237	T	C	0.264881	1008
16	rs34265416	C	A	0.35119	1008
16	rs77528309	A	G	0.265873	1008
16	rs76037226	G	C	0.263889	1008
16	rs12599536	G	A	0.0297619	1008
16	rs74924950	T	C	0.260913	1008
16	rs77198845	G	T	0.261905	1008
16	rs78259905	T	C	0.259921	1008
16	rs76042350	G	A	0.256944	1008
16	rs75542821	G	A	0.256944	1008
16	rs12934872	G	A	0.14881	1008
16	rs146189280	G	C	0.00793651	1008
16	rs4785587	G	A	0.739087	1008
16	rs4785588	G	C	0.349206	1008
16	rs2016968	C	G	0.997024	1008
16	rs74033837	C	T	0.258929	1008
16	rs3751694	C	T	0.256944	1008
16	rs1110331	G	A	0.739087	1008
16	rs72807526	A	G	0.00396825	1008
16	rs117570427	T	C	0.359127	1008
16	rs12920315	C	T	0.462302	1008
16	rs74251537	C	A	0.266865	1008
16	rs12149952	T	C	0.72619	1008
16	rs34133162	G	A	0.0505952	1008
16	rs34714188	T	A	0.0386905	1008
16	rs117952314	G	A	0.256944	1008
16	rs140019243	C	T	0.535714	1008
16	rs7206570	A	G	0.740079	1008
16	rs76378121	C	T	0.253968	1008
16	rs12597095	G	A	0.255952	1008
16	rs57119673	A	G	0.123016	1008
16	rs79871914	C	T	0.257937	1008
16	rs113661672	C	T	0.0109127	1008
16	rs79957186	A	C	0.259921	1008
16	rs151091874	A	T	0.255952	1008
16	rs56283750	C	T	0.0128968	1008
16	rs3809646	C	T	0.990079	1008
16	rs4785589	C	T	0.00992063	1008
16	rs193027303	G	A	0.0218254	1008
16	rs147792551	C	G	0.111111	1008
16	rs79631587	G	A	0.00793651	1008
16	rs6500437	T	C	0.728175	1008
16	rs75986066	G	C	0.0555556	1008
16	rs4516230	G	A	0.0248016	1008
16	rs4785590	G	C	0.00892857	1008
16	rs7189711	A	G	0.729167	1008
16	rs62068387	C	G	0.255952	1008
16	rs76393429	C	T	0.0406746	1008
16	rs72807538	T	A	0.130952	1008
16	rs78630177	A	G	0.0248016	1008
16	rs62068388	A	T	0.262897	1008
16	rs8059398	T	C	0.00992063	1008
16	rs12051515	T	A	0.718254	1008
16	rs12925026	C	T	0.0198413	1008
16	rs8048331	G	T	0.00992063	1008
16	rs9934785	G	A	0.0119048	1008
16	rs2099105	T	C	0.743056	1008
16	rs74795317	C	T	0.252976	1008
16	rs35034309	T	A	0.0863095	1008
16	rs143250644	T	A	0.0843254	1008
16	rs9941108	C	T	0.724206	1008
16	rs9941129	C	T	0.989087	1008
16	rs183463121	C	T	0.00595238	1008
16	rs9933498	T	G	0.907738	1008
16	rs74606487	A	G	0.0724206	1008
16	rs7204478	C	T	0.727183	1008
16	rs11640734	C	G	0.255952	1008
16	rs34120897	A	C	0.259921	1008
16	rs11640450	G	A	0.244048	1008
16	rs7185737	G	A	0.389881	1008
16	rs4785708	C	T	0.014881	1008
16	rs4785709	G	A	0.0119048	1008
16	rs4785710	C	T	0.00992063	1008
16	rs12709092	C	G	0.739087	1008
16	rs4785591	C	T	0.723214	1008
16	rs4785592	G	C	0.723214	1008
16	rs4785711	C	G	0.723214	1008
16	rs4785712	C	G	0.723214	1008
16	rs11643713	C	T	0.261905	1008
16	rs4785713	C	G	0.725198	1008
16	rs117712157	C	T	0.0376984	1008
16	rs11649100	A	G	0.258929	1008
16	rs11639906	T	C	0.258929	1008
16	rs56296040	C	G	0.260913	1008
16	rs4785714	C	A	0.00892857	1008
16	rs4785594	G	C	0.737103	1008
16	rs546100591	C	T	0.00198413	1008
16	rs7206546	C	T	0.00892857	1008
16	rs111443517	C	T	0.0367063	1008
16	rs76023376	A	C	0.0486111	1008
16	rs17177891	C	T	0.257937	1008
16	rs3803689	C	T	0.78869	1008
16	rs4785715	A	G	0.270833	1008
16	rs9935559	C	T	0.00892857	1008
16	rs7189734	G	A	0.262897	1008
16	rs3764257	C	G	0.261905	1008
16	rs3764258	C	G	0.260913	1008
16	rs4785716	T	C	0.991071	1008
16	rs4785717	A	G	0.991071	1008
16	rs11649155	G	C	0.265873	1008
16	rs11649196	G	A	0.258929	1008
16	rs2077001	G	A	0.982143	1008
16	rs7202427	G	T	0.266865	1008
16	rs147607286	T	C	0.00396825	1008
16	rs8054492	G	A	0.0992063	1008
16	rs2003522	C	G	0.724206	1008
16	rs17233868	C	T	0.257937	1008
16	rs2077155	A	G	0.990079	1008
16	rs1961556	C	G	0.722222	1008
16	rs17227424	G	C	0.135913	1008
16	rs1230	C	T	0.986111	1008
16	rs1800359	A	G	0.990079	1008
16	rs9282682	A	G	0.264881	1008
16	rs9282681	T	C	0.259921	1008
16	rs1061646	G	A	0.707341	1008
16	rs1061647	G	C	0.258929	1008
16	rs11647746	C	A	0.262897	1008
16	rs7195906	A	T	0.987103	1008
16	rs11644967	T	A	0.263889	1008
16	rs55667823	G	A	0.00297619	1008
16	rs11648689	G	A	0.258929	1008
16	rs11649162	C	A	0.258929	1008
16	rs11649210	C	G	0.262897	1008
16	rs11639788	G	A	0.259921	1008
16	rs11076618	T	C	0.991071	1008
16	rs11640188	C	T	0.258929	1008
16	rs11640198	C	T	0.266865	1008
16	rs11640209	C	A	0.258929	1008
16	rs75092208	T	C	0.0545635	1008
16	rs6500439	A	C	0.988095	1008
16	rs62054599	C	G	0.257937	1008
16	rs34027607	T	C	0.262897	1008
16	rs34420680	C	T	0.257937	1008
16	rs1800358	T	C	0.262897	1008
16	rs2286392	A	G	0.261905	1008
16	rs2238525	T	C	0.257937	1008
16	rs17233678	T	C	0.257937	1008
16	rs12445480	G	A	0.724206	1008
16	rs12448600	A	C	0.606151	1008
16	rs62054600	T	C	0.262897	1008
16	rs12445695	C	T	0.724206	1008
16	rs17227270	G	A	0.0386905	1008
16	rs17227263	G	A	0.257937	1008
16	rs17233664	C	T	0.257937	1008
16	rs6500440	T	C	0.991071	1008
16	rs12917681	C	A	0.258929	1008
16	rs12918575	A	G	0.262897	1008
16	rs9923733	T	C	0.988095	1008
16	rs17233623	C	T	0.262897	1008
16	rs2074904	A	G	0.257937	1008
16	rs2074903	T	C	0.257937	1008
16	rs62054601	C	G	0.256944	1008
16	rs4785718	T	C	0.725198	1008
16	rs12923751	A	G	0.739087	1008
16	rs12922302	G	A	0.983135	1008
16	rs12102290	C	T	0.987103	1008
16	rs12102297	C	A	0.988095	1008
16	rs1800355	C	T	0.256944	1008
16	rs11641147	C	T	0.257937	1008
16	rs17233567	G	A	0.258929	1008
16	rs1029673	T	G	0.265873	1008
16	rs2003520	C	T	0.986111	1008
16	rs17227149	T	A	0.258929	1008
16	rs2011925	T	G	0.991071	1008
16	rs4420527	A	G	0.988095	1008
16	rs45567439	G	A	0.257937	1008
16	rs17233497	G	A	0.0218254	1008
16	rs1800345	C	T	0.725198	1008
16	rs17227085	C	T	0.257937	1008
16	rs2283564	T	C	0.257937	1008
16	rs8043882	T	C	0.988095	1008
16	rs8044026	T	C	0.725198	1008
16	rs45524643	G	A	0.257937	1008
16	rs17227064	A	G	0.257937	1008
16	rs17227057	C	T	0.257937	1008
16	rs1800344	T	G	0.257937	1008
16	rs17233455	A	G	0.257937	1008
16	rs17233448	G	T	0.257937	1008
16	rs62054609	C	A	0.257937	1008
16	rs142519821	G	C	0.257937	1008
16	rs62054611	T	C	0.257937	1008
16	rs12599002	G	A	0.257937	1008
16	rs2377043	G	T	0.730159	1008
16	rs17233441	C	G	0.257937	1008
16	rs9926296	A	G	0.989087	1008
16	rs3743861	G	C	0.731151	1008
16	rs3743860	T	C	0.731151	1008
16	rs12931267	C	G	0.0178571	1008
16	rs12599846	C	T	0.257937	1008
16	rs17233392	C	T	0.257937	1008
16	rs17233385	T	C	0.257937	1008
16	rs111269812	C	G	0.0694444	1008
16	rs7203255	G	A	0.730159	1008
16	rs7203281	G	A	0.729167	1008
16	rs7205519	A	G	0.730159	1008
16	rs7203511	G	C	0.730159	1008
16	rs11649642	G	A	0.259921	1008
16	rs7206120	A	C	0.724206	1008
16	rs7206308	A	G	0.730159	1008
16	rs7205604	C	G	0.730159	1008
16	rs7206721	A	C	0.730159	1008
16	rs7205993	C	G	0.730159	1008
16	rs12923946	C	T	0.991071	1008
16	rs62054638	G	C	0.257937	1008
16	rs62054639	C	T	0.257937	1008
16	rs7195752	A	G	0.730159	1008
16	rs7201028	T	C	0.730159	1008
16	rs12597296	C	T	0.258929	1008
16	rs12597299	C	A	0.258929	1008
16	rs76784033	T	C	0.257937	1008
16	rs62054640	C	T	0.257937	1008
16	rs7191144	C	T	0.991071	1008
16	rs3785281	G	C	0.260913	1008
16	rs4490003	C	A	0.720238	1008
16	rs3785280	C	G	0.728175	1008
16	rs3785279	G	C	0.259921	1008
16	rs12709093	T	C	0.728175	1008
16	rs17226980	G	A	0.259921	1008
16	rs55756185	G	A	0.0376984	1008
16	rs17226973	T	C	0.259921	1008
16	rs17226966	A	G	0.259921	1008
16	rs7204328	C	G	0.991071	1008
16	rs17226953	A	T	0.047619	1008
16	rs3819567	C	T	0.723214	1008
16	rs3819568	A	G	0.723214	1008
16	rs3819569	G	C	0.247024	1008
16	rs3819570	C	T	0.247024	1008
16	rs3819571	C	T	0.247024	1008
16	rs3819572	G	T	0.247024	1008
16	rs3819573	C	G	0.247024	1008
16	rs3819574	G	A	0.259921	1008
16	rs2238526	G	A	0.730159	1008
16	rs4785720	T	A	0.728175	1008
16	rs2376885	G	A	0.728175	1008
16	rs2376884	C	T	0.991071	1008
16	rs2376883	A	G	0.991071	1008
16	rs2376882	T	C	0.991071	1008
16	rs2376881	C	G	0.991071	1008
16	rs2239356	T	C	0.259921	1008
16	rs2239357	G	A	0.259921	1008
16	rs2239358	C	G	0.259921	1008
16	rs12599473	A	C	0.259921	1008
16	rs2283565	G	T	0.259921	1008
16	rs2283566	G	A	0.259921	1008
16	rs11648879	A	G	0.259921	1008
16	rs78904586	T	A	0.0654762	1008
16	rs12933317	A	G	0.260913	1008
16	rs17233253	A	G	0.259921	1008
16	rs17226841	C	T	0.259921	1008
16	rs6500441	C	G	0.988095	1008
16	rs6500442	T	C	0.988095	1008
16	rs12598276	G	C	0.260913	1008
16	rs9806894	G	C	0.727183	1008
16	rs62054643	A	G	0.260913	1008
16	rs12924011	C	T	0.0615079	1008
16	rs117555146	C	T	0.0615079	1008
16	rs116953717	A	G	0.0644841	1008
16	rs12447465	C	T	0.988095	1008
16	rs12925427	C	G	0.729167	1008
16	rs12929831	T	C	0.729167	1008
16	rs11076619	C	A	0.257937	1008
16	rs11076620	A	T	0.258929	1008
16	rs12600151	C	T	0.258929	1008
16	rs12600047	G	A	0.258929	1008
16	rs2159115	A	G	0.991071	1008
16	rs2159114	A	G	0.991071	1008
16	rs2159113	C	T	0.729167	1008
16	rs2376880	T	C	0.72123	1008
16	rs17226757	A	G	0.265873	1008
16	rs17233176	G	C	0.258929	1008
16	rs8055825	C	T	0.988095	1008
16	rs8061447	T	C	0.729167	1008
16	rs7203907	C	G	0.988095	1008
16	rs6500443	G	T	0.988095	1008
16	rs77236990	G	C	0.0178571	1008
16	rs6500444	C	G	0.719246	1008
16	rs6500445	T	C	0.987103	1008
16	rs76075456	T	C	0.258929	1008
16	rs11860203	A	C	0.722222	1008
16	rs1974583	C	G	0.72123	1008
16	rs1010356	A	G	0.719246	1008
16	rs11645916	G	A	0.258929	1008
16	rs3890534	C	T	0.515873	1008
16	rs17226666	G	A	0.257937	1008
16	rs4785595	A	G	0.988095	1008
16	rs7195066	C	T	0.988095	1008
16	rs886952	G	A	0.987103	1008
16	rs886951	A	G	0.986111	1008
16	rs886950	T	C	0.988095	1008
16	rs11645240	T	C	0.257937	1008
16	rs11644213	A	G	0.256944	1008
16	rs11645321	T	C	0.256944	1008
16	rs11076621	A	G	0.261905	1008
16	rs11076622	T	C	0.262897	1008
16	rs1800340	A	G	0.724206	1008
16	rs1007932	C	T	0.255952	1008
16	rs11646766	A	T	0.259921	1008
16	rs11641552	C	A	0.251984	1008
16	rs1007931	T	C	0.725198	1008
16	rs17226554	T	C	0.262897	1008
16	rs3785277	G	C	0.262897	1008
16	rs12599180	A	G	0.986111	1008
16	rs1800339	C	A	0.262897	1008
16	rs17232910	G	C	0.269841	1008
16	rs17226519	T	C	0.262897	1008
16	rs17226512	T	C	0.262897	1008
16	rs4785721	G	A	0.982143	1008
16	rs17232903	G	C	0.262897	1008
16	rs17226498	T	C	0.262897	1008
16	rs2238527	C	A	0.262897	1008
16	rs2190808	C	T	0.262897	1008
16	rs1974573	T	C	0.988095	1008
16	rs2190806	A	G	0.262897	1008
16	rs12596415	T	C	0.988095	1008
16	rs12596429	T	C	0.991071	1008
16	rs12598214	C	T	0.253968	1008
16	rs8046872	T	C	0.991071	1008
16	rs12596934	T	G	0.262897	1008
16	rs3785276	G	C	0.720238	1008
16	rs3785275	C	G	0.722222	1008
16	rs1558184	T	G	0.988095	1008
16	rs117013109	C	A	0.0376984	1008
16	rs17232840	T	C	0.262897	1008
16	rs1974572	G	C	0.720238	1008
16	rs1974571	C	T	0.720238	1008
16	rs17226428	T	A	0.262897	1008
16	rs1558151	T	A	0.949405	1008
16	rs17232812	G	A	0.0357143	1008
16	rs17232805	A	C	0.262897	1008
16	rs1006548	T	C	0.727183	1008
16	rs11076623	G	T	0.261905	1008
16	rs1006547	T	C	0.723214	1008
16	rs2016571	G	C	0.72123	1008
16	rs7187436	A	T	0.987103	1008
16	rs1800337	A	G	0.987103	1008
16	rs2302162	A	G	0.261905	1008
16	rs2302161	C	T	0.0406746	1008
16	rs3743859	C	T	0.987103	1008
16	rs1800335	A	G	0.985119	1008
16	rs75570604	G	C	0.0178571	1008
16	rs8058179	A	G	0.990079	1008
16	rs62052660	T	A	0.258929	1008
16	rs7198982	G	A	0.727183	1008
16	rs9939756	C	T	0.987103	1008
16	rs7201321	A	G	0.987103	1008
16	rs7206398	A	C	0.989087	1008
16	rs6500446	A	G	0.987103	1008
16	rs17232735	A	G	0.268849	1008
16	rs2239359	C	T	0.867063	1008
16	rs2239360	C	T	0.727183	1008
16	rs12448860	T	A	0.987103	1008
16	rs12928089	G	A	0.727183	1008
16	rs12929129	C	T	0.727183	1008
16	rs12928256	G	A	0.987103	1008
16	rs112225320	A	C	0.0456349	1008
16	rs2283567	A	C	0.258929	1008
16	rs2239361	G	T	0.119048	1008
16	rs8054489	C	A	0.599206	1008
16	rs17226274	C	T	0.263889	1008
16	rs17232665	T	C	0.260913	1008
16	rs17232658	C	G	0.595238	1008
16	rs60828994	C	G	0.723214	1008
16	rs11649501	A	T	0.258929	1008
16	rs11649510	A	G	0.258929	1008
16	rs16966142	C	T	0.584325	1008
16	rs17232630	C	T	0.258929	1008
16	rs8046243	A	G	0.988095	1008
16	rs12709094	A	G	0.988095	1008
16	rs2238529	G	C	0.72619	1008
16	rs4522419	T	C	0.992063	1008
16	rs4785596	T	C	0.733135	1008
16	rs8047486	A	T	0.988095	1008
16	rs12709095	G	C	0.735119	1008
16	rs1968109	C	G	0.737103	1008
16	rs62052710	C	T	0.252976	1008
16	rs1476761	C	G	0.735119	1008
16	rs62052711	C	A	0.250992	1008
16	rs6500447	C	T	0.735119	1008
16	rs6500448	T	C	0.735119	1008
16	rs143030164	G	A	0.0128968	1008
16	rs11076624	T	C	0.253968	1008
16	rs2238530	C	T	0.253968	1008
16	rs2238531	C	G	0.253968	1008
16	rs147003584	G	T	0.0109127	1008
16	rs6500449	T	C	0.984127	1008
16	rs7200111	G	A	0.734127	1008
16	rs76924017	G	A	0.253968	1008
16	rs7205053	G	C	0.988095	1008
16	rs11076625	A	G	0.734127	1008
16	rs62052713	A	C	0.25496	1008
16	rs62052714	T	C	0.253968	1008
16	rs34665267	G	A	0.729167	1008
16	rs8044210	C	T	0.728175	1008
16	rs8045232	A	G	0.988095	1008
16	rs1057042	T	C	0.734127	1008
16	rs8049660	A	G	0.733135	1008
16	rs11646374	G	A	0.253968	1008
16	rs1800330	T	C	0.734127	1008
16	rs6500450	A	G	0.988095	1008
16	rs1800331	C	A	0.253968	1008
16	rs6500452	T	C	0.729167	1008
16	rs1800287	C	G	0.987103	1008
16	rs6500453	C	G	0.988095	1008
16	rs17232533	G	A	0.253968	1008
16	rs6500454	A	C	0.990079	1008
16	rs12600229	C	T	0.253968	1008
16	rs12921383	T	C	0.0724206	1008
16	rs2159227	A	G	0.732143	1008
16	rs62053701	G	A	0.253968	1008
16	rs62053702	G	T	0.253968	1008
16	rs34689166	C	T	0.253968	1008
16	rs112992887	G	A	0.0545635	1008
16	rs17232484	G	A	0.00297619	1008
16	rs8051231	G	C	0.722222	1008
16	rs11648881	T	C	0.272817	1008
16	rs12924101	A	C	0.0416667	1008
16	rs12709096	C	G	0.713294	1008
16	rs9933901	G	A	0.717262	1008
16	rs4785722	A	G	0.717262	1008
16	rs8051915	G	T	0.691468	1008
16	rs11076626	T	A	0.988095	1008
16	rs10852623	T	C	0.988095	1008
16	rs7190823	T	C	0.987103	1008
16	rs7186192	A	G	0.989087	1008
16	rs8051712	A	G	0.990079	1008
16	rs12599799	T	G	0.987103	1008
16	rs9938865	A	G	0.987103	1008
16	rs117750741	G	A	0.0238095	1008
16	rs55857704	T	C	0.00892857	1008
16	rs1800286	T	C	0.991071	1008
16	rs2238533	T	C	0.618056	1008
16	rs6500455	A	C	0.987103	1008
16	rs138098991	A	C	0.0228175	1008
16	rs9927381	G	A	0.981151	1008
16	rs9927395	G	A	0.980159	1008
16	rs4313809	T	C	0.980159	1008
16	rs11076627	A	C	0.982143	1008
16	rs1800285	C	T	0.987103	1008
16	rs3743857	C	G	0.0367063	1008
16	rs11076628	T	C	0.987103	1008
16	rs11076629	T	C	0.991071	1008
16	rs9928953	T	G	0.987103	1008
16	rs2074963	T	C	0.281746	1008
16	rs11859183	C	T	0.981151	1008
16	rs11076631	A	G	0.981151	1008
16	rs12709099	T	G	0.987103	1008
16	rs9937925	A	C	0.990079	1008
16	rs9927089	G	C	0.981151	1008
16	rs11076632	A	T	0.987103	1008
16	rs11640549	T	C	0.981151	1008
16	rs9925181	T	C	0.981151	1008
16	rs117449907	A	G	0.0198413	1008
16	rs17232091	T	G	0.0406746	1008
16	rs78004870	G	T	0.982143	1008
16	rs72631431	C	T	0.982143	1008
16	rs7186980	T	C	0.977183	1008
16	rs7204250	C	G	0.977183	1008
16	rs8047581	C	T	0.986111	1008
16	rs113234026	A	G	0.0486111	1008
16	rs2079672	G	A	0.980159	1008
16	rs2079671	T	C	0.986111	1008
16	rs2376878	G	A	0.980159	1008
16	rs2376877	G	C	0.980159	1008
16	rs11076633	C	G	0.977183	1008
16	rs9932307	C	T	0.707341	1008
16	rs541931526	C	T	0.00198413	1008
16	rs6500456	T	C	0.981151	1008
16	rs2293584	C	G	0.271825	1008
16	rs2293585	C	T	0.0555556	1008
16	rs57071566	T	G	0.275794	1008
16	rs11076636	A	G	0.981151	1008
16	rs11639566	C	G	0.271825	1008
16	rs113271242	C	G	0.0337302	1008
16	rs8051154	T	C	0.986111	1008
16	rs79905321	G	C	0.031746	1008
16	rs11641726	G	A	0.271825	1008
16	rs8050509	G	A	0.709325	1008
16	rs11648552	T	G	0.271825	1008
16	rs8050717	G	A	0.986111	1008
16	rs62054224	C	T	0.271825	1008
16	rs62054251	A	G	0.271825	1008
16	rs4785723	G	A	0.709325	1008
16	rs4785725	A	G	0.981151	1008
16	rs7187982	G	A	0.981151	1008
16	rs1108063	A	G	0.27877	1008
16	rs1108064	G	C	0.981151	1008
16	rs12599561	C	G	0.272817	1008
16	rs1109838	C	A	0.709325	1008
16	rs571363661	G	A	0.0248016	1008
16	rs79244293	T	C	0.271825	1008
16	rs77847775	C	T	0.271825	1008
16	rs78001663	C	A	0.271825	1008
16	rs7186561	A	G	0.982143	1008
16	rs7185897	C	A	0.709325	1008
16	rs62054252	G	A	0.272817	1008
16	rs116848174	A	T	0.0456349	1008
16	rs62054253	T	C	0.271825	1008
16	rs11641891	C	A	0.987103	1008
16	rs12444871	C	T	0.616071	1008
16	rs11643204	C	T	0.271825	1008
16	rs184446199	A	G	0.0426587	1008
16	rs2376874	T	C	0.982143	1008
16	rs11644526	C	T	0.271825	1008
16	rs6500457	G	C	0.982143	1008
16	rs78530336	T	C	0.271825	1008
16	rs11864372	C	T	0.709325	1008
16	rs62054257	G	A	0.271825	1008
16	rs4785727	C	T	0.710317	1008
16	rs62054258	C	T	0.271825	1008
16	rs62054259	G	A	0.271825	1008
16	rs62056060	G	A	0.271825	1008
16	rs62056061	G	A	0.270833	1008
16	rs12598477	T	C	0.988095	1008
16	rs74251568	A	C	0.265873	1008
16	rs57267516	G	A	0.265873	1008
16	rs62056063	C	T	0.265873	1008
16	rs62056064	G	A	0.265873	1008
16	rs1558183	G	C	0.713294	1008
16	rs2108838	A	G	0.988095	1008
16	rs142382996	G	C	0.265873	1008
16	rs62056065	C	G	0.265873	1008
16	rs34562649	C	T	0.988095	1008
16	rs9928396	T	C	0.718254	1008
16	rs9935541	G	C	0.988095	1008
16	rs62056066	G	A	0.264881	1008
16	rs143106090	G	A	0.264881	1008
16	rs8055746	G	T	0.281746	1008
16	rs144766880	T	A	0.265873	1008
16	rs182251041	C	T	0.266865	1008
16	rs79284621	G	T	0.266865	1008
16	rs7205642	T	A	0.994048	1008
16	rs1079558	G	A	0.722222	1008
16	rs11639925	C	T	0.267857	1008
16	rs12599531	T	C	0.996032	1008
16	rs17177912	A	G	0.311508	1008
16	rs62056068	C	T	0.266865	1008
16	rs62056069	C	T	0.266865	1008
16	rs13331995	T	C	0.72123	1008
16	rs11645376	G	C	0.266865	1008
16	rs11076639	G	C	0.718254	1008
16	rs9745545	A	C	0.722222	1008
16	rs11076640	G	A	0.722222	1008
16	rs9746953	C	G	0.724206	1008
16	rs12051519	G	A	0.607143	1008
16	rs62056070	C	T	0.276786	1008
16	rs3743855	G	A	0.266865	1008
16	rs10775347	C	T	0.993056	1008
16	rs10852626	T	G	0.996032	1008
16	rs12448762	T	C	0.996032	1008
16	rs12932219	G	A	0.374008	1008
16	rs12598316	C	A	0.257937	1008
16	rs11644935	G	T	0.267857	1008
16	rs57027421	T	G	0.725198	1008
16	rs7190341	T	C	0.996032	1008
16	rs78331410	C	T	0.268849	1008
16	rs8060934	C	T	0.72619	1008
16	rs62056087	C	A	0.270833	1008
16	rs34552238	C	T	0.107143	1008
16	rs12598737	A	G	0.270833	1008
16	rs34688108	G	A	0.144841	1008
16	rs12598756	A	C	0.251984	1008
16	rs12599205	T	G	0.272817	1008
16	rs12598757	A	G	0.272817	1008
16	rs151083434	G	A	0.00694444	1008
16	rs12596441	C	T	0.996032	1008
16	rs1105691	T	C	0.300595	1008
16	rs34033205	G	T	0.282738	1008
16	rs28670527	C	T	0.996032	1008
16	rs6500459	G	T	0.71131	1008
16	rs6500460	C	T	0.71131	1008
16	rs10852627	G	A	0.71131	1008
16	rs10459819	T	C	0.710317	1008
16	rs7200842	G	A	0.712302	1008
16	rs150169507	C	T	0.015873	1008
16	rs10459816	T	C	0.614087	1008
16	rs11641897	C	T	0.284722	1008
16	rs61607766	C	T	0.607143	1008
16	rs12446215	G	C	0.607143	1008
16	rs62056090	T	A	0.282738	1008
16	rs55999134	G	C	0.614087	1008
16	rs78659316	G	A	0.159722	1008
16	rs62056091	G	A	0.282738	1008
16	rs62056092	A	G	0.282738	1008
16	rs55911767	A	G	0.900794	1008
16	rs9939893	C	G	0.996032	1008
16	rs111374425	T	C	0.0436508	1008
16	rs76846556	C	G	0.281746	1008
16	rs62056096	C	T	0.281746	1008
16	rs55749251	T	G	0.611111	1008
16	rs62056097	A	G	0.281746	1008
16	rs35360258	G	A	0.0902778	1008
16	rs3803688	A	G	0.62004	1008
16	rs1109334	G	A	0.698413	1008
16	rs62056098	G	A	0.592262	1008
16	rs62056099	G	A	0.297619	1008
16	rs62056100	C	T	0.28373	1008
16	rs9939914	T	C	0.895833	1008
16	rs13333742	G	A	0.282738	1008
16	rs74542234	A	C	0.282738	1008
16	rs11640336	T	C	0.285714	1008
16	rs62056102	T	C	0.285714	1008
16	rs12446243	C	T	0.599206	1008
16	rs62056103	G	A	0.284722	1008
16	rs58384581	A	G	0.290675	1008
16	rs6500461	G	A	0.900794	1008
16	rs12919804	G	A	0.290675	1008
16	rs62056104	C	T	0.290675	1008
16	rs62056110	A	C	0.290675	1008
16	rs12930056	C	A	0.290675	1008
16	rs12930606	A	G	0.290675	1008
16	rs62052168	G	A	0.285714	1008
16	rs17784386	A	G	0.290675	1008
16	rs4257207	T	A	0.287698	1008
16	rs8061025	G	A	0.291667	1008
16	rs55703708	C	T	0.556548	1008
16	rs34604714	A	G	0.290675	1008
16	rs34272502	G	C	0.290675	1008
16	rs35994878	T	C	0.290675	1008
16	rs35285305	G	A	0.290675	1008
16	rs62052172	G	C	0.297619	1008
16	rs72477006	G	C	0.292659	1008
16	rs73276534	A	G	0.294643	1008
16	rs62052173	T	C	0.294643	1008
16	rs62052174	G	A	0.290675	1008
16	rs13335395	T	A	0.358135	1008
16	rs368565398	T	A	0.284722	1008
16	rs8058639	G	A	0.292659	1008
16	rs9806913	A	G	0.289683	1008
16	rs9922515	G	C	0.289683	1008
16	rs8046062	C	G	0.290675	1008
16	rs188505520	C	A	0.0128968	1008
16	rs146114477	C	T	0.0128968	1008
16	rs11643448	C	T	0.291667	1008
16	rs35769864	T	C	0.291667	1008
16	rs11639625	T	C	0.291667	1008
16	rs12596492	T	G	0.28869	1008
16	rs11642267	T	C	0.286706	1008
16	rs4287569	A	G	0.291667	1008
16	rs11645970	G	A	0.291667	1008
16	rs11642451	T	C	0.291667	1008
16	rs11647174	G	A	0.286706	1008
16	rs7196840	A	G	0.291667	1008
16	rs7199685	G	C	0.289683	1008
16	rs28661943	C	T	0.277778	1008
16	rs78908302	A	G	0.00595238	1008
16	rs28630471	A	G	0.293651	1008
16	rs35518096	C	A	0.290675	1008
16	rs7186976	A	G	0.28869	1008
16	rs7191836	T	C	0.28869	1008
16	rs7184960	G	A	0.28869	1008
16	rs11641790	C	T	0.287698	1008
16	rs2293586	A	G	0.28869	1008
16	rs75110337	C	A	0.28869	1008
16	rs62052179	T	C	0.28869	1008
16	rs62052180	C	G	0.28869	1008
16	rs7194371	A	G	0.28869	1008
16	rs11648433	G	A	0.28373	1008
16	rs35542367	G	C	0.28869	1008
16	rs10153055	C	T	0.28869	1008
16	rs11646270	T	G	0.28869	1008
16	rs11646448	T	A	0.28869	1008
16	rs76885005	A	G	0.28869	1008
16	rs62052183	C	A	0.28869	1008
16	rs62052184	T	C	0.28869	1008
16	rs144168862	C	T	0.0287698	1008
16	rs10153196	A	C	0.28869	1008
16	rs62052185	C	T	0.28869	1008
16	rs62052186	A	T	0.28373	1008
16	rs4785736	T	C	0.929563	1008
16	rs8044906	T	C	0.28869	1008
16	rs140032244	G	T	0.00992063	1008
16	rs11642428	A	T	0.28869	1008
16	rs2270462	G	A	0.0357143	1008
16	rs2270461	T	C	0.28869	1008
16	rs2270460	C	A	0.28869	1008
16	rs11862382	A	C	0.28869	1008
16	rs112597872	G	C	0.0436508	1008
16	rs62052187	G	A	0.28869	1008
16	rs57940434	G	A	0.287698	1008
16	rs62052189	G	C	0.287698	1008
16	rs57492102	A	G	0.287698	1008
16	rs1137042	A	G	0.287698	1008
16	rs11644804	G	A	0.285714	1008
16	rs9931722	G	T	0.282738	1008
16	rs7190567	G	A	0.585317	1008
16	rs60862594	G	A	0.286706	1008
16	rs72813442	C	T	0.605159	1008
16	rs8045560	T	C	0.906746	1008
16	rs146380945	C	T	0.0367063	1008
16	rs2270459	C	A	0.291667	1008
16	rs8060848	G	A	0.893849	1008
16	rs62052210	A	G	0.292659	1008
16	rs62052211	T	C	0.906746	1008
16	rs111155279	T	C	0.610119	1008
16	rs62052212	G	A	0.285714	1008
16	rs3212345	T	C	0.921627	1008
16	rs3212346	G	A	0.290675	1008
16	rs113769342	C	T	0.0426587	1008
16	rs72813445	G	A	0.626984	1008
16	rs11641201	T	C	0.291667	1008
16	rs3212349	C	T	0.920635	1008
16	rs3212350	G	A	0.920635	1008
16	rs3212354	T	C	0.920635	1008
16	rs3212357	T	C	0.921627	1008
16	rs3212358	A	G	0.921627	1008
16	rs3212359	C	T	0.632937	1008
16	rs3212361	G	A	0.626984	1008
16	rs3212363	A	T	0.627976	1008
16	rs2228479	G	A	0.28869	1008
16	rs33932559	T	C	0.0416667	1008
16	rs885479	G	A	0.616071	1008
16	rs2228478	A	G	0.292659	1008
16	rs3212369	A	G	0.291667	1008
16	rs3212371	A	G	0.291667	1008
16	rs58181634	A	G	0.291667	1008
16	rs61356367	C	T	0.28373	1008
16	rs62052213	C	T	0.28373	1008
16	rs12600051	G	T	0.28373	1008
16	rs12596146	C	G	0.285714	1008
16	rs117456609	A	C	0.0406746	1008
16	rs7192242	A	G	0.912698	1008
16	rs7191759	C	T	0.623016	1008
16	rs7191944	C	G	0.624008	1008
16	rs60723967	T	A	0.624008	1008
16	rs12598500	G	C	0.285714	1008
16	rs4586434	G	A	0.623016	1008
16	rs4586435	G	A	0.282738	1008
16	rs12325120	A	G	0.287698	1008
16	rs7204569	T	C	0.916667	1008
16	rs142552064	G	A	0.0128968	1008
16	rs62052214	G	A	0.28373	1008
16	rs2302898	G	A	0.614087	1008
16	rs12920483	T	C	0.720238	1008
16	rs1135425	T	C	0.912698	1008
16	rs4395073	C	T	0.895833	1008
16	rs4558416	A	G	0.888889	1008
16	rs187965336	C	T	0.00198413	1008
16	rs4534840	G	A	0.284722	1008
16	rs11642080	G	A	0.284722	1008
16	rs56378598	C	T	0.602183	1008
16	rs4785741	T	C	0.912698	1008
16	rs4785742	C	T	0.536706	1008
16	rs80341634	G	C	0.16369	1008
16	rs4785745	C	A	0.60119	1008
16	rs4785746	C	T	0.889881	1008
16	rs7205758	G	A	0.880952	1008
16	rs11640500	A	G	0.279762	1008
16	rs7184956	C	T	0.607143	1008
16	rs62052216	A	G	0.27877	1008
16	rs4785749	C	T	0.595238	1008
16	rs62052217	C	G	0.280754	1008
16	rs62052218	C	T	0.119048	1008
16	rs80049853	G	A	0.00396825	1008
16	rs78971867	C	G	0.27877	1008
16	rs77458649	C	G	0.281746	1008
16	rs11644157	T	C	0.274802	1008
16	rs7197627	A	C	0.286706	1008
16	rs74251586	G	A	0.252976	1008
16	rs79886664	C	A	0.261905	1008
16	rs34242253	G	A	0.118056	1008
16	rs79670441	C	T	0.268849	1008
16	rs62052219	A	G	0.882937	1008
16	rs13331218	C	T	0.269841	1008
16	rs13338472	T	C	0.270833	1008
16	rs12599929	T	C	0.265873	1008
16	rs77463543	C	T	0.267857	1008
16	rs62052220	C	G	0.264881	1008
16	rs73277907	C	T	0.269841	1008
16	rs13335091	C	T	0.14881	1008
16	rs62052221	G	A	0.261905	1008
16	rs73277914	G	C	0.261905	1008
16	rs11641286	T	C	0.261905	1008
16	rs4365287	C	T	0.261905	1008
16	rs77470350	T	C	0.27381	1008
16	rs76687783	C	A	0.259921	1008
16	rs75833538	G	A	0.260913	1008
16	rs77901106	G	A	0.27381	1008
16	rs139533955	T	G	0.269841	1008
16	rs144195940	A	G	0.269841	1008
16	rs62052222	C	G	0.276786	1008
16	rs62052223	T	C	0.277778	1008
16	rs9923654	T	C	0.279762	1008
16	rs3803687	T	C	0.277778	1008
16	rs3803686	A	C	0.276786	1008
16	rs7195043	C	T	0.829365	1008
16	rs62052225	T	C	0.262897	1008
16	rs12597913	A	G	0.272817	1008
16	rs62052226	T	C	0.275794	1008
16	rs12596182	C	T	0.268849	1008
16	rs12596206	C	T	0.272817	1008
16	rs62052238	T	G	0.833333	1008
16	rs147454049	C	T	0.047619	1008
16	rs11641639	C	A	0.270833	1008
16	rs12596872	C	T	0.541667	1008
16	rs8049897	G	A	0.274802	1008
16	rs8051733	A	G	0.277778	1008
16	rs76734820	C	T	0.270833	1008
16	rs77522907	T	C	0.270833	1008
16	rs62052239	C	T	0.270833	1008
16	rs7192275	T	A	0.271825	1008
16	rs7187431	A	G	0.269841	1008
16	rs62052240	C	T	0.271825	1008
16	rs62052241	C	T	0.270833	1008
16	rs8166	G	C	0.268849	1008
16	rs143798139	C	A	0.271825	1008
16	rs80220635	C	G	0.271825	1008
16	rs62052243	A	G	0.28373	1008
16	rs4268748	T	C	0.284722	1008
16	rs11643722	A	G	0.271825	1008
16	rs17784583	T	C	0.551587	1008
16	rs8063761	A	T	0.279762	1008
16	rs8062311	G	A	0.0119048	1008
16	rs8062511	G	T	0.0119048	1008
16	rs8048449	T	G	0.0119048	1008
16	rs12596583	G	C	0.264881	1008
16	rs4785751	G	A	0.094246	1008
16	rs13330431	T	C	0.294643	1008
16	rs56219904	A	G	0.553571	1008
16	rs11645183	G	A	0.262897	1008
16	rs11641675	T	A	0.262897	1008
16	rs7192165	T	C	0.015873	1008
16	rs7192373	T	C	0.0188492	1008
16	rs62052244	A	G	0.264881	1008
16	rs4785752	A	G	0.180556	1008
16	rs58766116	C	G	0.262897	1008
16	rs4785755	G	A	0.709325	1008
16	rs36114385	A	G	0.275794	1008
16	rs11643147	A	G	0.275794	1008
16	rs11649465	C	G	0.165675	1008
16	rs11649211	G	C	0.712302	1008
16	rs7203948	C	T	0.988095	1008
16	rs62052246	C	T	0.515873	1008
16	rs62052247	C	G	0.537698	1008
16	rs11643495	C	T	0.263889	1008
16	rs7195226	A	G	0.27381	1008
16	rs3923703	C	T	0.536706	1008
16	rs11639855	T	C	0.27381	1008
16	rs117469991	A	G	0.544643	1008
16	rs6500463	C	G	0.988095	1008
16	rs4350572	A	G	0.714286	1008
16	rs4365288	G	A	0.27381	1008
16	rs4408545	C	T	0.168651	1008
16	rs4371157	C	G	0.27381	1008
16	rs62052249	G	C	0.272817	1008
16	rs62052250	C	T	0.272817	1008
16	rs78517194	A	C	0.274802	1008
16	rs11648898	A	G	0.28373	1008
16	rs33969658	A	G	0.275794	1008
16	rs3803684	T	C	0.275794	1008
16	rs112001009	A	G	0.00892857	1008
16	rs75570346	G	C	0.274802	1008
16	rs45456401	G	A	0.27381	1008
16	rs62052252	T	C	0.27381	1008
16	rs72813466	G	A	0.545635	1008
16	rs11648818	G	A	0.27381	1008
16	rs11645212	T	C	0.27381	1008
16	rs11649229	C	T	0.27381	1008
16	rs56244407	G	A	0.545635	1008
16	rs4328441	G	C	0.178571	1008
16	rs4238832	C	T	0.988095	1008
16	rs117116641	C	G	0.102183	1008
16	rs4238833	G	T	0.714286	1008
16	rs4785759	A	C	0.181548	1008
16	rs4785760	G	A	0.714286	1008
16	rs11643288	C	T	0.272817	1008
16	rs142125760	A	G	0.0248016	1008
16	rs546980530	A	G	0.0248016	1008
16	rs9939442	A	C	0.0248016	1008
16	rs9939542	A	C	0.0119048	1008
16	rs1004047	C	T	0.210317	1008
16	rs190034551	C	G	0.0396825	1008
16	rs7404886	C	A	0.988095	1008
16	rs11866420	C	G	0.710317	1008
16	rs8063160	T	C	0.00892857	1008
16	rs62052255	A	G	0.277778	1008
16	rs4597327	A	G	0.27877	1008
16	rs4785762	G	A	0.169643	1008
16	rs4238834	T	C	0.457341	1008
16	rs73283845	C	T	0.00992063	1008
16	rs113178244	C	G	0.00892857	1008
16	rs62054562	A	G	0.543651	1008
16	rs7189230	G	A	0.988095	1008
16	rs55671402	C	T	0.541667	1008
16	rs55939723	A	G	0.542659	1008
16	rs7201721	G	A	0.997024	1008
16	rs58827852	G	A	0.00892857	1008
16	rs11076649	C	G	0.284722	1008
16	rs112153252	A	G	0.00892857	1008
16	rs3803683	T	C	0.291667	1008
16	rs7192770	G	A	0.156746	1008
16	rs7198761	C	T	0.161706	1008
16	rs191028295	T	C	0.0654762	1008
16	rs35176381	G	A	0.703373	1008
16	rs62054570	T	G	0.287698	1008
16	rs62054571	A	C	0.267857	1008
16	rs72813468	G	T	0.531746	1008
16	rs4442808	G	A	0.266865	1008
16	rs62054572	G	C	0.27877	1008
16	rs4785763	A	C	0.727183	1008
16	rs35991606	T	C	0.547619	1008
16	rs62054574	A	G	0.281746	1008
16	rs72813472	A	T	0.544643	1008
16	rs11076650	G	A	0.602183	1008
16	rs60030426	T	C	0.0198413	1008
16	rs9923604	G	C	0.1875	1008
16	rs9936896	T	C	0.184524	1008
16	rs78260644	A	G	0.16369	1008
16	rs59721296	C	G	0.33631	1008
16	rs3809645	C	T	0.0188492	1008
16	rs2241085	C	T	0.0257937	1008
16	rs4785765	T	A	0.156746	1008
16	rs11076653	C	T	0.15873	1008
16	rs8056069	C	T	0.337302	1008
16	rs11076654	T	A	0.159722	1008
16	rs11647027	A	C	0.157738	1008
16	rs551510578	C	T	0.0248016	1008
16	rs4362387	C	T	0.15873	1008
16	rs2241084	T	C	0.324405	1008
16	rs79690969	T	A	0.131944	1008
16	rs149716164	C	T	0.00198413	1008
16	rs11644618	G	C	0.152778	1008
16	rs4461072	G	C	0.325397	1008
16	rs8059973	A	G	0.334325	1008
16	rs10852628	C	T	0.161706	1008
16	rs147899617	C	A	0.160714	1008
16	rs12925506	T	C	0.21627	1008
16	rs77733403	T	C	0.639881	1008
16	rs12920128	G	C	0.40873	1008
16	rs66701606	C	T	0.0545635	1008
16	rs12921906	A	G	0.244048	1008
16	rs79432600	A	G	0.146825	1008
16	rs114165074	C	G	0.0208333	1008
16	rs75163917	T	G	0.149802	1008
16	rs11647253	A	G	0.166667	1008
16	rs72813477	G	A	0.627976	1008
16	rs4293384	G	A	0.627976	1008
16	rs7500224	C	T	0.627976	1008
16	rs77632445	G	A	0.186508	1008
16	rs8057672	A	G	0.126984	1008
16	rs62054581	C	T	0.627976	1008
16	rs13334855	C	A	0.130952	1008
16	rs13334570	G	A	0.130952	1008
16	rs138372213	C	G	0.186508	1008
16	rs62054582	C	A	0.627976	1008
16	rs62054583	T	C	0.167659	1008
16	rs11648785	C	T	0.161706	1008
16	rs79277195	C	G	0.179563	1008
16	rs11076656	G	C	0.640873	1008
16	rs182134402	C	T	0.0198413	1008
16	rs3809644	T	C	0.639881	1008
16	rs4567713	A	G	0.950397	1008
16	rs4427799	A	T	0.762897	1008
16	rs2241039	G	A	0.755952	1008
16	rs9635532	C	G	0.077381	1008
16	rs872010	G	A	0.628968	1008
16	rs2241038	C	G	0.755952	1008
16	rs59443037	C	T	0.62996	1008
16	rs870856	C	G	0.162698	1008
16	rs12598556	G	A	0.190476	1008
16	rs12444334	A	G	0.634921	1008
16	rs79975632	T	A	0.190476	1008
16	rs10153134	T	C	0.356151	1008
16	rs28582207	C	A	0.789683	1008
16	rs148781907	C	T	0.625992	1008
16	rs141239363	C	T	0.0188492	1008
16	rs35601476	G	A	0.616071	1008
16	rs62054613	G	A	0.199405	1008
16	rs62054616	C	T	0.625992	1008
16	rs62054617	G	A	0.626984	1008
16	rs11076659	G	A	0.992063	1008
16	rs62054618	T	C	0.625992	1008
16	rs12922757	G	A	0.166667	1008
16	rs3743829	T	C	0.944444	1008
16	rs3743828	G	A	0.625	1008
16	rs3743827	A	G	0.792659	1008
16	rs3743826	C	T	0.167659	1008
16	rs4530137	A	G	0.944444	1008
16	rs151130186	C	T	0.00496032	1008
16	rs7191175	T	A	0.944444	1008
16	rs76688449	C	A	0.0188492	1008
16	rs3785184	C	T	0.62004	1008
16	rs3785183	C	T	0.168651	1008
16	rs75909132	C	T	0.0188492	1008
16	rs79367624	C	T	0.143849	1008
16	rs12926012	C	G	0.168651	1008
16	rs12925087	G	A	0.167659	1008
16	rs62054619	G	A	0.62996	1008
16	rs117499476	C	G	0.125	1008
16	rs59108883	G	T	0.625	1008
16	rs4608335	C	T	0.626984	1008
16	rs2302513	C	T	0.626984	1008
16	rs868371	A	G	0.992063	1008
16	rs868372	G	C	0.166667	1008
16	rs4433810	G	T	0.170635	1008
16	rs4627348	C	T	0.78869	1008
16	rs3826202	C	G	0.628968	1008
16	rs4324129	C	T	0.793651	1008
16	rs148760410	G	C	0.0109127	1008
16	rs10431948	G	A	0.793651	1008
16	rs12931432	G	A	0.775794	1008
16	rs12932473	C	T	0.161706	1008
16	rs56338882	G	A	0.613095	1008
16	rs62054623	A	G	0.207341	1008
16	rs146732980	C	T	0.0198413	1008
16	rs34467494	G	A	0.830357	1008
16	rs12446516	G	C	0.626984	1008
16	rs112601651	G	T	0.00892857	1008
16	rs2241037	C	T	0.189484	1008
16	rs868045	A	G	0.00793651	1008
16	rs4464078	C	T	0.196429	1008
16	rs7498985	G	A	0.193452	1008
16	rs4374173	C	G	0.197421	1008
16	rs62054624	C	T	0.189484	1008
16	rs17178299	G	A	0.14881	1008
16	rs2241036	G	A	0.157738	1008
16	rs11648422	T	G	0.207341	1008
16	rs62054625	T	G	0.00694444	1008
16	rs3785181	C	T	0.622024	1008
16	rs7198372	C	T	0.983135	1008
16	rs9928084	G	A	0.0128968	1008
16	rs7199280	A	G	0.983135	1008
16	rs184201838	C	T	0.0426587	1008
16	rs45583731	C	A	0.0128968	1008
16	rs4785767	T	C	0.215278	1008
16	rs61734731	C	T	0.0446429	1008
16	rs555879252	G	A	0.0198413	1008
16	rs9933627	G	A	0.0525794	1008
16	rs28423043	A	T	0.184524	1008
16	rs28551107	G	A	0.188492	1008
16	rs55799444	C	T	0.24504	1008
16	rs9926774	T	C	0.763889	1008
16	rs73285483	G	A	0.0109127	1008
16	rs144116818	C	G	0.0188492	1008
16	rs13380736	C	T	0.0436508	1008
16	rs2241035	C	T	0.344246	1008
16	rs2241034	A	G	0.81746	1008
16	rs2241033	C	T	0.181548	1008
16	rs2241032	G	A	0.622024	1008
16	rs3743825	A	G	0.847222	1008
16	rs3743824	G	A	0.822421	1008
16	rs3169375	C	T	0.18254	1008
16	rs3743821	G	A	0.604167	1008
16	rs1048148	C	A	0.824405	1008
16	rs3743818	T	C	0.190476	1008
16	rs3743817	A	G	0.603175	1008
16	rs3743816	A	G	0.190476	1008
16	rs62054627	A	G	0.0248016	1008
16	rs1048149	C	T	0.0297619	1008
16	rs1048150	G	A	0.0248016	1008
16	rs8577	G	T	0.632937	1008
16	rs12596885	C	T	0.792659	1008
16	rs4280240	A	G	0.220238	1008
16	rs4628973	A	G	0.822421	1008
16	rs10468305	G	A	0.579365	1008
16	rs12445581	C	T	0.602183	1008
16	rs7203994	T	A	0.030754	1008
16	rs7196935	G	C	0.030754	1008
16	rs869048	G	A	0.825397	1008
16	rs4785612	C	A	0.801587	1008
16	rs11648775	A	G	0.21627	1008
16	rs35749740	T	C	0.172619	1008
16	rs74886016	G	A	0.0238095	1008
16	rs9934403	T	C	0.364087	1008
16	rs9932312	A	G	0.361111	1008
16	rs9921920	C	G	0.361111	1008
16	rs11639655	G	A	0.172619	1008
16	rs11639747	G	A	0.171627	1008
16	rs59145894	G	A	0.1875	1008
16	rs76271610	T	C	0.0505952	1008
16	rs11642999	C	T	0.1875	1008
16	rs72815359	T	C	0.593254	1008
16	rs56169792	G	A	0.00198413	1008
16	rs11642131	A	G	0.176587	1008
16	rs11076662	G	A	0.37004	1008
16	rs11076663	A	C	0.1875	1008
16	rs75202722	T	G	0.178571	1008
16	rs74951428	C	T	0.0277778	1008
16	rs113721022	C	T	0.0168651	1008
16	rs3809643	G	T	0.401786	1008
16	rs3826201	C	T	0.594246	1008
16	rs180980492	A	T	0.015873	1008
16	rs7206111	G	T	0.177579	1008
16	rs9935461	C	T	0.177579	1008
16	rs62054652	C	T	0.0287698	1008
16	rs9927964	T	C	0.177579	1008
16	rs56864106	C	T	0.178571	1008
16	rs28667468	T	C	0.177579	1008
16	rs11647734	G	A	0.177579	1008
16	rs3826200	C	T	0.595238	1008
16	rs2077426	C	G	0.195437	1008
16	rs4493039	C	A	0.771825	1008
16	rs2078478	C	T	0.779762	1008
16	rs4264393	A	G	0.0119048	1008
16	rs180735282	T	C	0.169643	1008
16	rs55745223	C	T	0.602183	1008
16	rs11642823	T	C	0.180556	1008
16	rs11646697	C	A	0.180556	1008
16	rs12445466	T	G	0.818452	1008
16	rs11648039	C	T	0.184524	1008
16	rs7198289	A	C	0.816468	1008
16	rs7197795	C	T	0.0257937	1008
16	rs7198471	A	C	0.8125	1008
16	rs11641713	C	A	0.176587	1008
16	rs35366867	T	C	0.776786	1008
16	rs12447902	A	G	0.781746	1008
16	rs62054655	G	A	0.176587	1008
16	rs7200083	A	G	0.821429	1008
16	rs62054656	C	A	0.0218254	1008
16	rs4636910	T	C	0.220238	1008
16	rs74768667	G	A	0.0218254	1008
16	rs12923514	C	G	0.194444	1008
16	rs4785625	G	C	0.190476	1008
16	rs12709101	A	T	0.191468	1008
16	rs76897509	C	G	0.176587	1008
16	rs62054657	G	A	0.0218254	1008
16	rs12925933	A	C	0.190476	1008
16	rs35256427	G	A	0.188492	1008
16	rs11642820	G	C	0.177579	1008
16	rs7500106	A	C	0.605159	1008
16	rs4785780	C	T	0.234127	1008
16	rs35986951	C	T	0.185516	1008
16	rs7187797	T	G	0.599206	1008
16	rs12923367	G	C	0.193452	1008
16	rs2078569	C	T	0.593254	1008
16	rs72815368	A	T	0.593254	1008
16	rs11642964	C	G	0.170635	1008
16	rs72815369	G	A	0.593254	1008
16	rs72815370	T	C	0.59623	1008
16	rs57932945	T	C	0.59623	1008
16	rs7203440	C	A	0.189484	1008
16	rs7501099	A	C	0.598214	1008
16	rs7498524	T	C	0.598214	1008
16	rs11643231	T	G	0.180556	1008
16	rs75811316	A	G	0.195437	1008
16	rs62054659	C	G	0.180556	1008
16	rs34101249	G	T	0.62004	1008
16	rs62056560	G	T	0.180556	1008
16	rs79613113	A	G	0.603175	1008
16	rs112089506	C	T	0.0218254	1008
16	rs8062369	T	G	0.784722	1008
16	rs12446019	A	G	0.604167	1008
16	rs6500464	C	T	0.782738	1008
16	rs8047873	T	A	0.600198	1008
16	rs75709414	G	C	0.184524	1008
16	rs62052661	G	A	0.180556	1008
16	rs76346339	A	G	0.599206	1008
16	rs7191467	A	C	0.779762	1008
16	rs6500465	A	G	0.782738	1008
16	rs7202160	C	T	0.180556	1008
16	rs62052663	G	A	0.0218254	1008
16	rs7203035	A	G	0.180556	1008
16	rs62052664	A	G	0.169643	1008
16	rs79540509	T	G	0.602183	1008
16	rs148009429	A	G	0.180556	1008
16	rs12598121	T	C	0.609127	1008
16	rs12922047	T	G	0.180556	1008
16	rs34505755	A	G	0.00694444	1008
16	rs8047319	C	T	0.816468	1008
16	rs77557423	T	C	0.613095	1008
16	rs7186130	A	G	0.610119	1008
16	rs9935835	C	A	0.597222	1008
16	rs138169571	C	T	0.0267857	1008
16	rs3889353	G	A	0.602183	1008
16	rs4785774	G	T	0.801587	1008
16	rs4785775	A	C	0.813492	1008
16	rs6500472	A	C	0.18254	1008
16	rs12444311	C	T	0.589286	1008
16	rs200407406	C	A	0.0446429	1008
16	rs62052679	T	C	0.181548	1008
16	rs56407236	G	A	0.0228175	1008
16	rs62052683	G	T	0.171627	1008
16	rs117184430	C	T	0.030754	1008
16	rs537359387	C	T	0.0396825	1008
16	rs372428858	G	A	0.0337302	1008
16	rs9302777	A	G	0.00198413	1008
```
