## Supplementary material for "Characterization of shared and ancestry-specific signals driving complex traits using multi-ancestry fine-mapping": s2_ref.bim

```
16	rs11644990	0	89059385	C	G
16	rs189465961	0	89059540	T	C
16	rs143620126	0	89060121	C	G
16	rs8051406	0	89060486	C	T
16	rs4782339	0	89060611	C	T
16	rs8056679	0	89061253	C	T
16	rs369259726	0	89061556	G	C
16	rs56331811	0	89061658	T	C
16	rs4782483	0	89062133	G	A
16	rs10852633	0	89062733	C	T
16	rs10852634	0	89062776	C	T
16	rs117882211	0	89062879	C	T
16	rs11076748	0	89062969	C	T
16	rs4782481	0	89063501	C	A
16	rs7187273	0	89063716	A	C
16	rs7193497	0	89064019	T	C
16	rs74919386	0	89064300	C	T
16	rs9935191	0	89064420	A	G
16	rs8052850	0	89065057	A	G
16	rs8058241	0	89065140	T	C
16	rs8062694	0	89065316	T	C
16	rs8062839	0	89065379	T	C
16	rs118010021	0	89065386	C	A
16	rs144562547	0	89065455	G	A
16	rs8063176	0	89065641	T	G
16	rs8058043	0	89065649	A	T
16	rs78216988	0	89065694	T	C
16	rs7498845	0	89066527	T	C
16	rs201759284	0	89066528	C	T
16	rs117708391	0	89066693	A	G
16	rs9921065	0	89066873	A	G
16	rs9921232	0	89066988	A	G
16	rs72815572	0	89067131	C	A
16	rs60040102	0	89071089	T	C
16	rs59491329	0	89072026	C	T
16	rs58333036	0	89076447	C	A
16	rs28579462	0	89076610	T	C
16	rs139291694	0	89077548	C	T
16	rs150109161	0	89078511	T	C
16	rs13339243	0	89079047	A	G
16	rs58574269	0	89079238	C	A
16	rs11076749	0	89079313	A	G
16	rs11076750	0	89079361	A	G
16	rs11076751	0	89079527	G	A
16	rs9939076	0	89079773	C	T
16	rs9931254	0	89080039	G	A
16	rs13336078	0	89080918	G	T
16	rs13332145	0	89081075	A	G
16	rs13334511	0	89081437	T	C
16	rs148770202	0	89081522	G	T
16	rs112389704	0	89081713	C	T
16	rs9936918	0	89081944	G	A
16	rs72815580	0	89082451	T	A
16	rs35577949	0	89082834	A	G
16	rs62045842	0	89083258	C	A
16	rs374657271	0	89083265	A	G
16	rs368682426	0	89083297	A	G
16	rs11639948	0	89084797	A	C
16	rs12446899	0	89085515	G	T
16	rs11076752	0	89086168	A	G
16	rs62045845	0	89086726	T	G
16	rs11076753	0	89087382	T	C
16	rs78208831	0	89087705	G	A
16	rs7194426	0	89089214	A	G
16	rs7200084	0	89089220	T	C
16	rs142974136	0	89090141	C	T
16	rs145740164	0	89091520	C	T
16	rs143393050	0	89091933	C	A
16	rs140531275	0	89092036	G	C
16	rs62045847	0	89092585	C	T
16	rs72815584	0	89092653	G	A
16	rs11647758	0	89094243	T	C
16	rs118176152	0	89100600	C	T
16	rs142568703	0	89100632	C	T
16	rs73258295	0	89101485	T	G
16	rs113223613	0	89103272	C	T
16	rs117548180	0	89104344	G	A
16	rs78987829	0	89105687	C	G
16	rs7204237	0	89106321	C	T
16	rs185577377	0	89108223	C	G
16	rs78674010	0	89108323	C	T
16	rs79971402	0	89109367	A	G
16	rs78647516	0	89115757	G	A
16	rs4782478	0	89116594	T	C
16	rs150645494	0	89117465	C	A
16	rs78296350	0	89123034	A	G
16	rs11862059	0	89123872	C	T
16	rs146336978	0	89124628	C	T
16	rs79699874	0	89127124	A	G
16	rs76643950	0	89128685	G	A
16	rs35904179	0	89132194	A	G
16	rs138305884	0	89132409	G	A
16	rs11866163	0	89132534	C	G
16	rs11859627	0	89132559	A	T
16	rs9939105	0	89132772	C	G
16	rs117752866	0	89135042	C	T
16	rs9937042	0	89137610	A	G
16	rs35894487	0	89138228	C	G
16	rs7199263	0	89138550	G	C
16	rs7199652	0	89138739	G	A
16	rs34755047	0	89139380	T	C
16	rs35715701	0	89140383	C	T
16	rs67305132	0	89140457	A	G
16	rs72491944	0	89140766	C	T
16	rs182815479	0	89140952	G	A
16	rs55711955	0	89141460	T	C
16	rs72817412	0	89141490	C	T
16	rs55733613	0	89141723	G	C
16	rs56391274	0	89141729	A	G
16	rs7206784	0	89143698	C	T
16	rs62045855	0	89143702	G	A
16	rs34697926	0	89144828	G	A
16	rs12934766	0	89144907	T	C
16	rs12920626	0	89145182	T	C
16	rs117826788	0	89145324	C	T
16	rs12931179	0	89145392	G	A
16	rs11862875	0	89145541	A	T
16	rs11645629	0	89146374	A	T
16	rs11647013	0	89146523	T	C
16	rs9921637	0	89146714	G	A
16	rs9921653	0	89146775	G	A
16	rs9929697	0	89146862	C	G
16	rs9936336	0	89146969	T	C
16	rs6500516	0	89147282	C	T
16	rs6500517	0	89147370	C	A
16	rs6500518	0	89147378	T	C
16	rs3934813	0	89147403	G	A
16	rs80094026	0	89147448	C	A
16	rs3934812	0	89147455	G	A
16	rs4072578	0	89147524	A	G
16	rs9932527	0	89147801	C	T
16	rs7187116	0	89147812	C	A
16	rs9932699	0	89147994	C	T
16	rs6500519	0	89148271	T	G
16	rs6500520	0	89148284	G	A
16	rs6500521	0	89148291	C	T
16	rs7498224	0	89148524	T	C
16	rs9935216	0	89148643	C	T
16	rs7198087	0	89148711	G	A
16	rs7193356	0	89148765	C	T
16	rs188239025	0	89148766	G	C
16	rs7193715	0	89148894	C	T
16	rs7185616	0	89148928	T	A
16	rs6500522	0	89148953	C	G
16	rs6500523	0	89149007	C	T
16	rs6500524	0	89149080	C	A
16	rs6500525	0	89149379	A	G
16	rs8050042	0	89149432	T	C
16	rs8061746	0	89149439	G	C
16	rs8057674	0	89149593	C	T
16	rs4782337	0	89151436	C	A
16	rs4782336	0	89151518	C	A
16	rs4782477	0	89151733	C	T
16	rs62047770	0	89151751	C	A
16	rs35470237	0	89152068	C	T
16	rs34409592	0	89152073	T	C
16	rs11860156	0	89152108	C	T
16	rs34518280	0	89152410	C	T
16	rs55848941	0	89152444	G	A
16	rs146204450	0	89152555	C	T
16	rs11076757	0	89152646	G	A
16	rs11076758	0	89152800	C	A
16	rs11076759	0	89152813	T	C
16	rs11076760	0	89152827	A	G
16	rs75358427	0	89152868	C	T
16	rs4782335	0	89153099	T	C
16	rs12444342	0	89153169	G	A
16	rs4782476	0	89153198	A	T
16	rs79565886	0	89153381	A	T
16	rs62047774	0	89153897	T	C
16	rs62047775	0	89154007	A	G
16	rs55702834	0	89154099	T	C
16	rs55885011	0	89154265	T	C
16	rs55739484	0	89154268	A	G
16	rs56002703	0	89154332	G	A
16	rs11862277	0	89154393	G	C
16	rs11862309	0	89154499	G	C
16	rs11862347	0	89154654	G	T
16	rs58263117	0	89154869	A	G
16	rs60563677	0	89154902	A	G
16	rs28729715	0	89155020	A	G
16	rs12921208	0	89156969	C	G
16	rs60640544	0	89157040	C	T
16	rs60830392	0	89157228	C	A
16	rs76099496	0	89157300	C	T
16	rs4782475	0	89157477	T	C
16	rs4782474	0	89157547	G	A
16	rs7499525	0	89157651	C	T
16	rs7499589	0	89157819	C	A
16	rs9930014	0	89158108	A	G
16	rs9928477	0	89158708	C	T
16	rs10163428	0	89159920	T	G
16	rs35722116	0	89159939	T	C
16	rs9938075	0	89160452	A	G
16	rs9940871	0	89160747	T	C
16	rs4782472	0	89160920	A	G
16	rs78694475	0	89161103	C	G
16	rs9928756	0	89161365	G	A
16	rs4782334	0	89161373	T	C
16	rs4782471	0	89161610	A	G
16	rs4782333	0	89161684	C	T
16	rs4782470	0	89161690	A	G
16	rs10163422	0	89161934	C	T
16	rs4782469	0	89162252	G	A
16	rs575086310	0	89162304	G	A
16	rs72817429	0	89162348	A	G
16	rs72817430	0	89162528	G	A
16	rs11076761	0	89162738	A	G
16	rs11076762	0	89162790	C	T
16	rs4782468	0	89163265	C	T
16	rs4782467	0	89163313	C	T
16	rs77749279	0	89163328	C	T
16	rs4782466	0	89163356	G	A
16	rs4782465	0	89163502	T	C
16	rs62047785	0	89163599	C	G
16	rs72817431	0	89163788	G	T
16	rs112196155	0	89163829	C	T
16	rs11863384	0	89163839	A	C
16	rs11863385	0	89163846	A	C
16	rs11076763	0	89164081	G	C
16	rs11076764	0	89164207	G	A
16	rs11076765	0	89164208	C	T
16	rs4782464	0	89164429	C	T
16	rs4782331	0	89164540	G	A
16	rs4782463	0	89164841	C	G
16	rs4782462	0	89164844	G	A
16	rs36099289	0	89164974	C	A
16	rs7499425	0	89165575	G	C
16	rs59788479	0	89165748	T	C
16	rs12933826	0	89165984	T	C
16	rs8053006	0	89166048	G	A
16	rs8061360	0	89166262	A	G
16	rs8046141	0	89166424	T	C
16	rs12447799	0	89166607	C	G
16	rs56386090	0	89166669	C	T
16	rs12449019	0	89166807	A	G
16	rs12445614	0	89166832	G	A
16	rs7195892	0	89166941	C	T
16	rs72817434	0	89166988	G	A
16	rs145819902	0	89167049	C	A
16	rs57558972	0	89167066	C	G
16	rs7188200	0	89167094	T	C
16	rs11547019	0	89167138	G	C
16	rs7201122	0	89167140	G	C
16	rs59213357	0	89167386	C	T
16	rs7193255	0	89167404	T	C
16	rs6500527	0	89167431	G	C
16	rs6500529	0	89167458	C	A
16	rs8060043	0	89167792	C	T
16	rs6500530	0	89167950	G	A
16	rs7194257	0	89167954	T	C
16	rs72817435	0	89168115	G	A
16	rs4782461	0	89168323	A	G
16	rs4782460	0	89168396	T	C
16	rs71387680	0	89168723	C	T
16	rs7194635	0	89168725	A	G
16	rs7200676	0	89168911	T	C
16	rs4782458	0	89168935	G	C
16	rs4782457	0	89168981	T	C
16	rs72817437	0	89169000	C	T
16	rs4782456	0	89169205	C	G
16	rs78898590	0	89169273	T	C
16	rs72817438	0	89169284	G	A
16	rs4782455	0	89169312	T	C
16	rs6500531	0	89169514	T	C
16	rs4782454	0	89170027	T	C
16	rs4782453	0	89170047	T	C
16	rs4782330	0	89170064	C	T
16	rs7184784	0	89170171	T	C
16	rs72817441	0	89170296	C	T
16	rs7202765	0	89170421	G	A
16	rs7202996	0	89170570	G	A
16	rs8044145	0	89170679	A	G
16	rs77687230	0	89170688	C	T
16	rs8044192	0	89170777	A	G
16	rs8056878	0	89170856	C	T
16	rs8056882	0	89170861	C	T
16	rs8061488	0	89170974	G	T
16	rs8057217	0	89171018	C	G
16	rs12446046	0	89171228	C	G
16	rs12443768	0	89171267	G	C
16	rs11640002	0	89171384	G	A
16	rs12447910	0	89171389	T	C
16	rs12446096	0	89171442	C	T
16	rs118072370	0	89171494	C	T
16	rs7190776	0	89171544	A	G
16	rs11076766	0	89171646	C	T
16	rs116891340	0	89171661	C	T
16	rs7405366	0	89172122	C	A
16	rs79195040	0	89172455	G	C
16	rs11648364	0	89173085	C	G
16	rs7187583	0	89173260	G	A
16	rs28538054	0	89173583	C	G
16	rs28542844	0	89173704	C	G
16	rs6500532	0	89174133	A	C
16	rs72817445	0	89174931	T	C
16	rs72817447	0	89175801	T	C
16	rs72817448	0	89176321	G	A
16	rs9935801	0	89176458	T	C
16	rs8044701	0	89176878	G	A
16	rs12918883	0	89176957	G	A
16	rs74637657	0	89176971	A	T
16	rs4782450	0	89177506	G	T
16	rs72817450	0	89177614	G	A
16	rs80219324	0	89177922	C	T
16	rs72817452	0	89178448	C	T
16	rs4782449	0	89178773	A	G
16	rs4782329	0	89178839	T	C
16	rs72817455	0	89179040	C	A
16	rs55756754	0	89179363	C	T
16	rs7204124	0	89179567	G	A
16	rs7186059	0	89179874	A	G
16	rs9940965	0	89180664	C	G
16	rs8182228	0	89180695	C	T
16	rs75591977	0	89180765	A	T
16	rs3743979	0	89180883	G	A
16	rs3743980	0	89180935	G	T
16	rs3743981	0	89181012	G	A
16	rs3743982	0	89181139	T	G
16	rs55974015	0	89181325	G	T
16	rs4782448	0	89181870	A	G
16	rs4782447	0	89181890	T	C
16	rs4782446	0	89182104	A	G
16	rs4782328	0	89182218	A	G
16	rs4782445	0	89182295	G	A
16	rs8052780	0	89182926	A	G
16	rs58188939	0	89182938	G	A
16	rs8053537	0	89183197	G	A
16	rs8057399	0	89183217	A	G
16	rs117009118	0	89183706	C	T
16	rs9938463	0	89183772	A	G
16	rs9938518	0	89183780	A	G
16	rs4782444	0	89183973	A	G
16	rs4782327	0	89184135	G	C
16	rs117221405	0	89184560	A	G
16	rs184970349	0	89184592	G	A
16	rs72817464	0	89184625	A	T
16	rs11865614	0	89184910	C	T
16	rs72817465	0	89184942	G	A
16	rs79190734	0	89184952	G	T
16	rs74843509	0	89184953	C	T
16	rs12443551	0	89185019	A	G
16	rs36075163	0	89185117	T	C
16	rs117088049	0	89185124	G	A
16	rs35561531	0	89185175	C	T
16	rs4782443	0	89185454	G	C
16	rs4782442	0	89185501	G	C
16	rs11860237	0	89186138	A	G
16	rs117785977	0	89186430	G	A
16	rs4782441	0	89186529	G	A
16	rs72817472	0	89186868	C	T
16	rs3743983	0	89187378	G	C
16	rs34573246	0	89187764	T	G
16	rs11645063	0	89187809	T	C
16	rs7500326	0	89187954	G	T
16	rs35118496	0	89188302	T	C
16	rs8058601	0	89188672	C	A
16	rs55797131	0	89189194	G	A
16	rs7498787	0	89189472	G	A
16	rs7501421	0	89189556	C	T
16	rs7184755	0	89189912	C	T
16	rs6500533	0	89190065	G	A
16	rs75592427	0	89190166	C	G
16	rs7189805	0	89190207	C	A
16	rs6500534	0	89190313	C	T
16	rs60626045	0	89191071	C	T
16	rs8059060	0	89191264	G	A
16	rs59501746	0	89191270	T	C
16	rs4782437	0	89191297	C	T
16	rs4782326	0	89191355	A	G
16	rs4782325	0	89191474	G	A
16	rs4782436	0	89191707	C	T
16	rs55727237	0	89192265	G	A
16	rs8050311	0	89192278	C	T
16	rs12931140	0	89192488	A	C
16	rs60524679	0	89192519	T	C
16	rs56260132	0	89192621	C	T
16	rs11076767	0	89192715	C	T
16	rs56291251	0	89192802	C	A
16	rs59346323	0	89192902	C	G
16	rs74036125	0	89193259	A	G
16	rs61148701	0	89193376	A	G
16	rs8056427	0	89193390	C	T
16	rs58210325	0	89193395	C	T
16	rs4782435	0	89193677	G	A
16	rs4782434	0	89193715	A	G
16	rs117658388	0	89194030	T	G
16	rs7186287	0	89194212	G	A
16	rs8049456	0	89194250	A	G
16	rs76924932	0	89194594	G	C
16	rs12103007	0	89194657	A	T
16	rs7197055	0	89194679	T	C
16	rs7197285	0	89194809	T	C
16	rs12102355	0	89195025	G	A
16	rs12446954	0	89195395	C	T
16	rs12444649	0	89195521	G	A
16	rs6416805	0	89195929	T	C
16	rs74036126	0	89195932	T	G
16	rs57137022	0	89196093	A	G
16	rs6500536	0	89196204	C	T
16	rs6500537	0	89196208	A	G
16	rs71395385	0	89196279	A	G
16	rs74484101	0	89196637	T	C
16	rs117939309	0	89196729	C	G
16	rs56339509	0	89197267	G	A
16	rs55710626	0	89197311	G	C
16	rs55889568	0	89197682	G	C
16	rs12918372	0	89198449	C	G
16	rs78579751	0	89198762	C	T
16	rs11646135	0	89199108	G	A
16	rs12447947	0	89199651	G	A
16	rs111644287	0	89199890	C	G
16	rs11647590	0	89200157	G	A
16	rs71395387	0	89200228	G	A
16	rs11076768	0	89200812	G	A
16	rs34007589	0	89201395	C	T
16	rs4530136	0	89201805	A	G
16	rs12934720	0	89202041	C	T
16	rs149167879	0	89202222	G	A
16	rs80333640	0	89202483	G	A
16	rs12930806	0	89203073	C	T
16	rs76532675	0	89203466	C	T
16	rs188764446	0	89203473	C	T
16	rs72817491	0	89203619	C	A
16	rs59578612	0	89204145	C	T
16	rs12922653	0	89204826	C	A
16	rs75030790	0	89204882	C	T
16	rs11648312	0	89205393	G	C
16	rs11076770	0	89205510	T	C
16	rs10852635	0	89205873	T	C
16	rs11649694	0	89206256	G	C
16	rs12599126	0	89206483	T	C
16	rs11647054	0	89206841	T	G
16	rs77793532	0	89207005	G	A
16	rs79260508	0	89207085	G	A
16	rs12325583	0	89208178	T	C
16	rs12931350	0	89208315	A	G
16	rs12325574	0	89208334	A	G
16	rs12917851	0	89208407	T	A
16	rs12595941	0	89208680	T	C
16	rs144040443	0	89208964	C	G
16	rs117940973	0	89209429	G	T
16	rs117575913	0	89209586	G	A
16	rs59511017	0	89209639	G	A
16	rs72817498	0	89210165	C	G
16	rs73256062	0	89210514	C	T
16	rs80114557	0	89210563	G	A
16	rs57688577	0	89210720	G	A
16	rs72817499	0	89211117	C	T
16	rs75042359	0	89211233	G	A
16	rs72817500	0	89211453	G	A
16	rs11076771	0	89211480	C	T
16	rs73256070	0	89211492	G	A
16	rs140859425	0	89211662	C	G
16	rs72817501	0	89212019	A	G
16	rs4302032	0	89212200	A	G
16	rs117461104	0	89212759	C	T
16	rs79683649	0	89213316	T	C
16	rs72817502	0	89213403	A	G
16	rs34387772	0	89213433	C	T
16	rs374924187	0	89213558	G	C
16	rs73256075	0	89214002	T	G
16	rs72819303	0	89214007	C	T
16	rs111373667	0	89214164	C	G
16	rs12931470	0	89214204	G	A
16	rs72819306	0	89214601	C	G
16	rs75633651	0	89214753	C	A
16	rs12935839	0	89214856	A	T
16	rs12917772	0	89214972	A	G
16	rs8048651	0	89215404	A	G
16	rs111459991	0	89215505	A	G
16	rs72819311	0	89215535	A	G
16	rs72819312	0	89216124	T	C
16	rs76729187	0	89216194	G	A
16	rs61501852	0	89216941	C	T
16	rs72819313	0	89217066	A	G
16	rs28371980	0	89217094	T	C
16	rs117928581	0	89217119	C	T
16	rs34695247	0	89217173	G	A
16	rs111243767	0	89217507	C	T
16	rs78406340	0	89217686	C	T
16	rs74486778	0	89217754	A	G
16	rs148126867	0	89218310	T	A
16	rs11640513	0	89219524	G	C
16	rs12599577	0	89219591	T	A
16	rs112393984	0	89219873	G	A
16	rs74659525	0	89220160	C	G
16	rs117877906	0	89220177	G	A
16	rs117117251	0	89220278	T	C
16	rs72819316	0	89220473	C	T
16	rs1054747	0	89220846	G	A
16	rs72819317	0	89220986	G	A
16	rs140883127	0	89221045	G	A
16	rs76940692	0	89221054	G	A
16	rs34208235	0	89221179	G	A
16	rs78403542	0	89221287	G	C
16	rs75531939	0	89221628	G	C
16	rs61507207	0	89221788	A	C
16	rs12597637	0	89221795	G	A
16	rs57609335	0	89222412	G	C
16	rs61704196	0	89222444	C	T
16	rs72819318	0	89222666	C	G
16	rs144327893	0	89222700	G	A
16	rs112924269	0	89222751	C	T
16	rs34394329	0	89222924	T	C
16	rs12931681	0	89222944	A	G
16	rs76148780	0	89222961	C	A
16	rs12598678	0	89223225	T	A
16	rs77873484	0	89223261	T	C
16	rs56866896	0	89223425	T	C
16	rs117197610	0	89223455	G	A
16	rs73256093	0	89223480	G	A
16	rs72819319	0	89223505	T	C
16	rs75040820	0	89223883	C	T
16	rs151201822	0	89223906	A	G
16	rs28690424	0	89225157	G	A
16	rs28373319	0	89225163	G	A
16	rs140950928	0	89225333	G	A
16	rs113199621	0	89225345	G	C
16	rs77218881	0	89225364	G	T
16	rs76849030	0	89225442	C	T
16	rs72819322	0	89225454	C	G
16	rs72819323	0	89225495	C	T
16	rs117523575	0	89225562	C	A
16	rs72819325	0	89225609	T	G
16	rs75025772	0	89225652	G	A
16	rs76594781	0	89225674	C	T
16	rs72819326	0	89226356	G	C
16	rs883941	0	89226511	T	C
16	rs72819328	0	89226631	C	G
16	rs78853072	0	89227079	G	T
16	rs11644528	0	89227806	G	A
16	rs11640375	0	89227817	A	G
16	rs72819330	0	89227852	C	T
16	rs138528467	0	89227924	C	T
16	rs151194255	0	89228435	G	A
16	rs145430616	0	89228637	G	A
16	rs72819331	0	89228784	C	T
16	rs72819332	0	89228929	C	G
16	rs4352046	0	89229088	T	C
16	rs34450472	0	89229372	T	C
16	rs34022105	0	89229598	G	A
16	rs4310853	0	89229984	G	A
16	rs12598652	0	89230316	T	C
16	rs4277343	0	89230366	T	C
16	rs4474680	0	89230367	G	A
16	rs72819334	0	89230414	T	A
16	rs4581700	0	89230589	G	C
16	rs12600036	0	89230985	G	C
16	rs12918431	0	89231013	A	T
16	rs12598250	0	89231051	A	G
16	rs77797587	0	89231185	G	A
16	rs35635608	0	89231549	G	A
16	rs72819337	0	89231593	A	G
16	rs34303789	0	89231840	T	C
16	rs372581049	0	89232613	T	C
16	rs113591515	0	89233118	G	A
16	rs77193977	0	89233211	T	C
16	rs7498590	0	89233356	G	A
16	rs59942366	0	89233387	G	A
16	rs3903052	0	89233498	A	G
16	rs4076384	0	89233650	T	C
16	rs72819340	0	89233698	G	A
16	rs2002259	0	89233754	A	G
16	rs76082320	0	89233798	C	T
16	rs144448531	0	89234384	A	G
16	rs75234870	0	89234554	A	G
16	rs12597281	0	89234676	A	G
16	rs72819343	0	89234723	A	G
16	rs78538583	0	89234760	A	G
16	rs12922670	0	89234948	C	A
16	rs12598446	0	89235184	T	G
16	rs72819344	0	89235258	C	A
16	rs117156175	0	89235401	C	T
16	rs75531100	0	89235570	G	A
16	rs12599804	0	89235655	G	A
16	rs74912344	0	89235746	G	A
16	rs12599826	0	89235776	G	A
16	rs72819348	0	89235892	T	C
16	rs112982292	0	89235906	T	C
16	rs72819349	0	89235915	C	T
16	rs12599862	0	89235935	G	T
16	rs72819350	0	89236329	C	T
16	rs74361671	0	89236496	G	A
16	rs75813972	0	89236737	G	C
16	rs78402757	0	89236913	G	A
16	rs76229135	0	89236959	C	T
16	rs12596439	0	89237286	G	C
16	rs143684305	0	89237340	G	T
16	rs4638573	0	89237729	A	G
16	rs12927793	0	89238190	G	A
16	rs139759411	0	89238215	C	T
16	rs117058444	0	89238228	G	A
16	rs117273249	0	89238310	C	G
16	rs1109821	0	89238727	T	G
16	rs882650	0	89238728	T	A
16	rs7197788	0	89238874	G	A
16	rs140113856	0	89238961	A	C
16	rs113693994	0	89239206	C	T
16	rs729201	0	89240783	A	G
16	rs729202	0	89240938	G	A
16	rs3887583	0	89240947	G	T
16	rs78799390	0	89241079	G	A
16	rs12444102	0	89241415	C	T
16	rs729200	0	89241459	A	C
16	rs4785696	0	89241629	T	G
16	rs79652312	0	89241952	G	A
16	rs72819352	0	89242148	G	A
16	rs72819354	0	89242366	G	A
16	rs72819355	0	89242767	T	C
16	rs77612535	0	89242872	G	A
16	rs72819356	0	89242953	G	A
16	rs8049644	0	89243027	T	C
16	rs77698824	0	89243304	G	C
16	rs4785578	0	89243481	A	G
16	rs4785579	0	89243584	A	G
16	rs72819358	0	89243832	T	G
16	rs79341274	0	89243893	A	G
16	rs4592657	0	89244086	A	G
16	rs78814758	0	89244711	C	T
16	rs77727600	0	89244737	G	A
16	rs80024341	0	89244774	G	A
16	rs66754614	0	89245055	T	G
16	rs73261990	0	89245248	G	A
16	rs71395390	0	89245265	C	A
16	rs2287359	0	89245890	G	T
16	rs2287358	0	89245955	C	T
16	rs140391710	0	89246567	G	A
16	rs59865771	0	89246670	T	C
16	rs116889318	0	89246785	C	A
16	rs140843686	0	89247251	C	T
16	rs80264718	0	89247662	G	A
16	rs77949271	0	89247764	A	G
16	rs58125965	0	89248088	C	T
16	rs34284163	0	89248299	T	A
16	rs12599774	0	89248821	A	G
16	rs7404994	0	89248851	A	C
16	rs7405436	0	89249041	T	C
16	rs34013220	0	89249075	C	T
16	rs112282484	0	89249301	T	C
16	rs2287357	0	89250145	G	A
16	rs3785414	0	89250399	C	T
16	rs9635539	0	89250882	T	C
16	rs9635533	0	89250951	T	A
16	rs9635540	0	89251128	G	A
16	rs58079876	0	89251776	G	A
16	rs2287356	0	89251798	C	T
16	rs2287355	0	89251832	C	T
16	rs2287354	0	89251851	A	G
16	rs117874795	0	89252329	G	A
16	rs73264003	0	89252488	C	T
16	rs74187036	0	89252892	G	A
16	rs183449783	0	89252918	A	C
16	rs368567018	0	89252948	C	T
16	rs55971619	0	89253136	A	C
16	rs373446198	0	89253173	T	C
16	rs112120867	0	89253235	C	T
16	rs55694921	0	89253269	G	A
16	rs139402478	0	89253337	C	T
16	rs565413685	0	89253396	C	T
16	rs66682219	0	89253610	A	G
16	rs12929648	0	89254064	A	G
16	rs117607956	0	89255032	A	G
16	rs28504541	0	89256008	T	C
16	rs72819363	0	89256040	A	C
16	rs4785719	0	89256131	A	G
16	rs72819365	0	89256191	T	G
16	rs72819366	0	89256695	G	A
16	rs72819368	0	89257515	T	C
16	rs80175346	0	89257915	T	C
16	rs75791347	0	89258747	A	C
16	rs12920277	0	89259693	G	A
16	rs3815615	0	89259993	A	G
16	rs3785415	0	89260563	G	A
16	rs3826267	0	89260826	C	T
16	rs150595651	0	89260886	C	T
16	rs10438575	0	89260909	C	T
16	rs72819370	0	89260984	G	T
16	rs149307887	0	89261471	G	A
16	rs2270416	0	89261482	C	A
16	rs117621530	0	89262127	C	A
16	rs2287353	0	89262431	G	A
16	rs117234471	0	89262646	G	A
16	rs117169628	0	89262657	G	A
16	rs72819371	0	89263386	A	G
16	rs72819372	0	89263402	C	T
16	rs7188277	0	89263454	T	C
16	rs3826268	0	89263565	A	G
16	rs3743986	0	89263851	T	C
16	rs3826269	0	89264046	C	T
16	rs116972316	0	89264069	G	A
16	rs35379058	0	89264167	C	T
16	rs7202874	0	89264460	C	T
16	rs61732365	0	89265087	A	G
16	rs4785728	0	89265095	C	T
16	rs61732366	0	89265100	G	A
16	rs78845109	0	89265212	C	G
16	rs12926888	0	89265466	A	G
16	rs34094455	0	89266459	T	C
16	rs74899331	0	89267096	C	A
16	rs79031198	0	89267241	A	G
16	rs112083449	0	89267937	G	A
16	rs139720399	0	89268389	C	G
16	rs150967658	0	89268769	C	G
16	rs8051874	0	89269036	A	C
16	rs8043697	0	89269068	C	G
16	rs8052423	0	89269178	G	T
16	rs75636404	0	89269267	T	A
16	rs80330700	0	89269449	G	A
16	rs78866836	0	89269501	G	C
16	rs74317708	0	89269531	G	A
16	rs77833489	0	89269545	A	G
16	rs76250195	0	89269609	C	T
16	rs4785597	0	89270193	G	T
16	rs4785598	0	89270194	G	T
16	rs77407683	0	89270286	A	C
16	rs12920831	0	89270486	T	C
16	rs1112463	0	89270661	A	T
16	rs1112462	0	89270729	C	G
16	rs75446770	0	89271261	T	C
16	rs12709109	0	89271553	A	G
16	rs72819380	0	89271578	T	G
16	rs139751600	0	89271756	A	C
16	rs12595995	0	89272058	G	T
16	rs9937089	0	89272340	C	T
16	rs77792426	0	89272429	C	G
16	rs59356144	0	89272444	G	T
16	rs147653711	0	89272599	C	T
16	rs142225127	0	89272603	C	A
16	rs4785737	0	89272644	T	C
16	rs4785738	0	89272895	A	G
16	rs56887356	0	89272933	T	C
16	rs4785602	0	89273092	G	A
16	rs79508627	0	89273147	A	C
16	rs4785739	0	89273376	G	A
16	rs4785740	0	89273426	T	C
16	rs78887084	0	89273449	C	T
16	rs4785603	0	89273515	C	T
16	rs8045472	0	89273554	G	C
16	rs8046156	0	89273883	G	A
16	rs35229428	0	89273974	G	T
16	rs72819383	0	89273991	C	G
16	rs4785604	0	89274298	A	G
16	rs9922963	0	89274781	C	T
16	rs12925007	0	89274820	G	A
16	rs13331879	0	89275300	C	T
16	rs13331880	0	89275306	C	T
16	rs369982361	0	89275325	A	G
16	rs62068511	0	89275489	G	A
16	rs117107393	0	89275829	G	A
16	rs78801072	0	89275848	C	G
16	rs4998656	0	89275918	G	C
16	rs882324	0	89276585	A	T
16	rs882323	0	89276671	C	G
16	rs8051810	0	89276831	T	C
16	rs8063987	0	89277116	G	T
16	rs138455787	0	89277133	T	G
16	rs12596287	0	89277250	G	T
16	rs12596323	0	89277435	G	A
16	rs12598213	0	89277746	C	G
16	rs12446503	0	89277828	C	T
16	rs12598239	0	89277834	C	G
16	rs79222950	0	89278102	A	G
16	rs181361972	0	89278146	C	T
16	rs35430883	0	89278524	C	T
16	rs76326635	0	89278538	A	G
16	rs79766350	0	89278885	G	A
16	rs79743510	0	89279595	A	G
16	rs78386703	0	89279727	A	G
16	rs74816654	0	89280232	G	A
16	rs78670061	0	89280321	A	T
16	rs72819392	0	89280580	C	G
16	rs78779486	0	89280689	C	T
16	rs75275299	0	89280915	G	C
16	rs8054959	0	89281093	T	C
16	rs75219687	0	89281125	T	C
16	rs78634139	0	89281160	C	G
16	rs7201378	0	89281197	T	C
16	rs7187328	0	89281572	C	G
16	rs80263718	0	89281618	A	G
16	rs79831785	0	89281933	T	C
16	rs12709110	0	89282110	G	T
16	rs141578504	0	89282202	G	A
16	rs78349714	0	89282645	C	A
16	rs8063641	0	89283019	C	G
16	rs9933428	0	89283670	C	T
16	rs9925542	0	89283864	G	T
16	rs3803722	0	89284286	A	G
16	rs142403897	0	89284478	A	C
16	rs141817197	0	89284838	G	C
16	rs9928631	0	89285085	G	C
16	rs4785769	0	89285711	T	G
16	rs7202536	0	89285921	C	G
16	rs4785613	0	89285972	G	A
16	rs117567261	0	89286006	A	G
16	rs4785770	0	89286360	C	G
16	rs13332037	0	89286562	A	G
16	rs56051960	0	89286697	G	T
16	rs141509427	0	89286945	A	G
16	rs4785771	0	89287083	G	C
16	rs72819395	0	89287163	T	C
16	rs4785772	0	89287238	T	C
16	rs117976521	0	89287481	C	A
16	rs11076775	0	89287857	C	T
16	rs8059397	0	89287865	A	C
16	rs9931258	0	89288418	A	G
16	rs4785619	0	89288960	C	T
16	rs4785620	0	89288983	G	T
16	rs35492505	0	89289059	A	C
16	rs62068534	0	89289197	C	T
16	rs12920028	0	89289624	G	A
16	rs144657005	0	89289808	A	G
16	rs78195243	0	89289839	C	T
16	rs9930572	0	89289963	C	G
16	rs9932828	0	89290215	C	G
16	rs538584489	0	89290292	C	T
16	rs9924865	0	89290330	G	A
16	rs9936926	0	89290332	A	G
16	rs9924954	0	89290402	G	A
16	rs4785623	0	89290888	G	A
16	rs72819399	0	89291662	T	G
16	rs72819400	0	89291779	T	C
16	rs28444583	0	89292892	C	T
16	rs11642976	0	89292920	A	G
16	rs28417933	0	89293271	A	C
16	rs80231842	0	89293524	C	T
16	rs4785626	0	89293614	A	G
16	rs72819401	0	89293730	C	T
16	rs4785627	0	89294184	G	A
16	rs28415940	0	89294381	T	C
16	rs9921361	0	89294439	G	T
16	rs28638280	0	89294511	C	T
16	rs74466939	0	89294595	C	T
16	rs60437616	0	89294697	C	T
16	rs118093429	0	89294798	A	G
16	rs55974122	0	89294827	A	G
16	rs12927047	0	89295046	T	C
16	rs12926572	0	89295345	A	G
16	rs78867772	0	89295559	C	T
16	rs28667869	0	89296096	G	A
16	rs28577998	0	89296339	A	G
16	rs66697325	0	89296455	G	A
16	rs12102609	0	89296884	G	A
16	rs28399767	0	89297252	A	G
16	rs4785628	0	89297405	C	T
16	rs10400923	0	89297450	T	C
16	rs10400977	0	89297483	C	T
16	rs4785629	0	89297864	C	T
16	rs10400958	0	89297952	G	A
16	rs9972663	0	89298515	T	C
16	rs12934482	0	89298567	G	A
16	rs9972734	0	89298616	G	A
16	rs77807554	0	89298818	G	A
16	rs61078268	0	89299200	C	A
16	rs62068537	0	89299227	C	T
16	rs62068538	0	89299280	T	A
16	rs72821305	0	89299353	T	A
16	rs199697753	0	89299432	G	T
16	rs62068540	0	89299442	G	A
16	rs34175485	0	89299899	A	G
16	rs56381797	0	89300752	C	A
16	rs56135239	0	89300764	C	T
16	rs56207237	0	89300826	A	G
16	rs56079143	0	89300884	G	A
16	rs72821306	0	89301403	T	C
16	rs72821307	0	89301562	C	T
16	rs9939155	0	89301737	G	C
16	rs9941250	0	89301780	G	T
16	rs9941273	0	89301850	G	A
16	rs8044374	0	89302446	G	A
16	rs72821312	0	89302984	G	A
16	rs111882797	0	89303099	A	C
16	rs71395400	0	89303308	C	G
16	rs71395401	0	89303325	A	T
16	rs4785630	0	89303603	A	T
16	rs9929579	0	89303642	G	A
16	rs4785631	0	89303844	G	C
16	rs4785632	0	89304452	T	C
16	rs4566167	0	89304656	G	A
16	rs59529988	0	89304669	T	C
16	rs4294815	0	89304888	C	T
16	rs9926404	0	89304949	A	G
16	rs9922889	0	89305409	C	T
16	rs62070764	0	89305582	T	C
16	rs143894851	0	89305618	C	A
16	rs111453547	0	89306189	C	A
16	rs74035766	0	89306641	G	A
16	rs117353460	0	89306703	C	T
16	rs144411358	0	89306726	C	T
16	rs12597503	0	89307209	C	T
16	rs12930922	0	89307255	C	A
16	rs72821319	0	89307689	T	G
16	rs72821321	0	89307728	C	T
16	rs34422843	0	89309592	G	A
16	rs12927572	0	89309655	G	A
16	rs7200693	0	89309708	A	G
16	rs78770252	0	89309970	T	C
16	rs4785634	0	89310031	C	T
16	rs72821327	0	89310185	C	T
16	rs4785635	0	89310581	G	A
16	rs117553762	0	89310685	T	C
16	rs144518422	0	89310769	T	C
16	rs72821328	0	89310851	G	A
16	rs12325600	0	89310872	C	T
16	rs140631775	0	89310941	T	C
16	rs61096459	0	89311002	C	T
16	rs145651407	0	89312320	C	G
16	rs12447482	0	89312558	G	C
16	rs117587601	0	89312578	A	T
16	rs35085227	0	89312663	A	C
16	rs2170838	0	89312739	G	T
16	rs9783776	0	89313451	C	A
16	rs9783777	0	89313537	C	G
16	rs28627551	0	89313672	A	G
16	rs9783753	0	89313794	G	T
16	rs1531884	0	89313966	G	A
16	rs3859130	0	89314349	C	T
16	rs147160524	0	89314401	C	T
16	rs9937816	0	89314701	A	G
16	rs34509231	0	89314706	C	T
16	rs190774428	0	89314798	G	C
16	rs118185745	0	89314808	C	G
16	rs12926091	0	89314821	C	A
16	rs118105791	0	89314923	C	T
16	rs28584716	0	89314960	T	C
16	rs77549524	0	89314997	T	C
16	rs60279839	0	89315417	G	A
16	rs75132468	0	89315617	A	T
16	rs117350523	0	89315624	C	G
16	rs77253230	0	89315640	G	T
16	rs76701102	0	89315643	C	T
16	rs9922876	0	89315664	T	G
16	rs8046438	0	89315834	A	G
16	rs146575144	0	89316072	T	G
16	rs141262170	0	89316094	A	G
16	rs138948557	0	89316099	C	T
16	rs188020180	0	89316100	G	A
16	rs2883067	0	89316109	G	A
16	rs4785637	0	89316412	C	T
16	rs4785638	0	89316615	T	C
16	rs4785639	0	89316645	G	A
16	rs117711620	0	89317116	G	A
16	rs4785641	0	89317465	A	G
16	rs146577374	0	89317585	C	A
16	rs11646117	0	89317591	G	C
16	rs4785642	0	89318098	C	T
16	rs4785643	0	89318203	T	C
16	rs72821332	0	89318271	C	T
16	rs6500541	0	89318648	C	T
16	rs6500542	0	89318904	G	A
16	rs9927242	0	89319139	C	T
16	rs188790004	0	89320219	C	T
16	rs7186972	0	89320359	G	A
16	rs142793067	0	89320731	T	G
16	rs2086823	0	89320899	A	G
16	rs4785556	0	89321135	G	A
16	rs4785644	0	89321238	T	C
16	rs79994325	0	89321373	G	A
16	rs8048460	0	89321758	C	T
16	rs11640786	0	89323073	C	A
16	rs117844811	0	89323466	C	A
16	rs4785645	0	89323925	G	A
16	rs3096314	0	89324513	C	T
16	rs3096315	0	89324852	G	T
16	rs117855868	0	89325339	A	T
16	rs3114861	0	89325533	C	T
16	rs74746488	0	89325738	A	G
16	rs77681270	0	89325835	C	T
16	rs77673273	0	89326399	G	A
16	rs149510964	0	89326453	G	A
16	rs7192049	0	89326602	G	C
16	rs117674629	0	89326857	T	C
16	rs76333753	0	89327122	T	C
16	rs149186223	0	89327548	C	G
16	rs11076776	0	89327582	T	C
16	rs3114859	0	89327932	A	G
16	rs4785648	0	89328477	A	G
16	rs55850916	0	89328681	T	G
16	rs3114857	0	89329001	G	A
16	rs3114856	0	89329223	G	A
16	rs117450775	0	89329300	G	T
16	rs56032683	0	89329541	A	G
16	rs55975421	0	89329605	C	G
16	rs2003152	0	89329912	G	A
16	rs72821339	0	89330153	A	C
16	rs79205893	0	89330244	C	T
16	rs1994188	0	89331085	T	G
16	rs12934299	0	89331163	A	G
16	rs900726	0	89331774	G	A
16	rs900728	0	89331987	C	T
16	rs900729	0	89332050	G	C
16	rs4541078	0	89332108	A	T
16	rs60735953	0	89332294	G	A
16	rs77817138	0	89332359	C	T
16	rs4785649	0	89332421	G	C
16	rs11076778	0	89332894	C	T
16	rs12928649	0	89333342	T	C
16	rs4785650	0	89333817	G	A
16	rs117652610	0	89333837	T	C
16	rs4785558	0	89333986	G	C
16	rs59204820	0	89335375	T	G
16	rs4238828	0	89335818	A	G
16	rs6500544	0	89336344	C	T
16	rs17783319	0	89336379	A	G
16	rs113843083	0	89336906	A	C
16	rs142218980	0	89337134	C	A
16	rs2883069	0	89338416	T	A
16	rs4290474	0	89338420	G	C
16	rs60733936	0	89338596	G	A
16	rs58718372	0	89338625	A	G
16	rs56359909	0	89338717	A	T
16	rs2353026	0	89338726	C	T
16	rs1542633	0	89339499	G	C
16	rs1542634	0	89339571	A	G
16	rs6500545	0	89339836	G	A
16	rs55663028	0	89339847	C	T
16	rs4785651	0	89340222	G	A
16	rs7206646	0	89340504	G	A
16	rs76883380	0	89340756	G	A
16	rs12709112	0	89341168	C	G
16	rs80169733	0	89342388	G	A
16	rs7192878	0	89342733	G	A
16	rs62070780	0	89344201	C	G
16	rs1466539	0	89344431	A	G
16	rs1466540	0	89344477	C	T
16	rs77150903	0	89344528	C	T
16	rs72821355	0	89344603	G	A
16	rs3102367	0	89345122	G	A
16	rs144104266	0	89345127	G	A
16	rs75885503	0	89345231	G	C
16	rs3096305	0	89345408	G	A
16	rs374668457	0	89346082	G	A
16	rs117997391	0	89346774	G	T
16	rs60520302	0	89346883	C	G
16	rs72821356	0	89348018	C	T
16	rs113527563	0	89348038	G	C
16	rs61741725	0	89349128	G	A
16	rs62000377	0	89349377	G	C
16	rs137894790	0	89349519	G	A
16	rs2279348	0	89350038	G	A
16	rs2279349	0	89350178	G	A
16	rs117052164	0	89352076	G	A
16	rs2353028	0	89352678	G	A
16	rs75029092	0	89353187	G	A
16	rs3114919	0	89354347	T	C
16	rs2306633	0	89355278	A	G
16	rs72803306	0	89355684	A	G
16	rs56013820	0	89355771	T	C
16	rs55670800	0	89355953	G	A
16	rs60431652	0	89358050	A	T
16	rs731135	0	89359004	G	A
16	rs1979504	0	89359010	C	T
16	rs731136	0	89359421	C	G
16	rs72803310	0	89359736	G	A
16	rs3114917	0	89360965	G	A
16	rs3102368	0	89361066	A	G
16	rs62070781	0	89361222	C	T
16	rs72803311	0	89361335	G	C
16	rs3114916	0	89361613	G	C
16	rs2279350	0	89364165	C	T
16	rs12598972	0	89364961	T	A
16	rs12600234	0	89365082	G	C
16	rs3096294	0	89365286	T	G
16	rs77824337	0	89365374	C	G
16	rs72803313	0	89365581	G	A
16	rs139089952	0	89365666	A	T
16	rs3114915	0	89366932	G	A
16	rs4785656	0	89367498	T	G
16	rs145188932	0	89367588	C	T
16	rs72803317	0	89367902	G	A
16	rs3114914	0	89368030	C	T
16	rs117254779	0	89368243	A	G
16	rs3803694	0	89369178	T	C
16	rs3102345	0	89369295	A	G
16	rs3803692	0	89369430	G	A
16	rs3102346	0	89369627	A	G
16	rs75947468	0	89369644	C	G
16	rs74393563	0	89369797	G	A
16	rs3102347	0	89369869	A	G
16	rs74781618	0	89369894	C	T
16	rs3096311	0	89370677	C	G
16	rs3096312	0	89370763	T	C
16	rs3114913	0	89371407	G	A
16	rs3114912	0	89371827	G	A
16	rs2277908	0	89371839	G	A
16	rs2277907	0	89371953	G	T
16	rs3829499	0	89372039	C	G
16	rs62070784	0	89372046	G	C
16	rs72803323	0	89373324	C	T
16	rs146953871	0	89373370	T	C
16	rs77560414	0	89373416	G	A
16	rs3096304	0	89373707	C	T
16	rs62070788	0	89374010	G	T
16	rs149302219	0	89374349	A	C
16	rs3102348	0	89374410	A	C
16	rs3096303	0	89374889	A	T
16	rs3096302	0	89375239	A	G
16	rs137963949	0	89375674	G	A
16	rs3096301	0	89376330	C	T
16	rs3096300	0	89376470	C	T
16	rs3102349	0	89376945	T	C
16	rs3114911	0	89377521	A	G
16	rs61303935	0	89378219	G	A
16	rs77151370	0	89378631	T	C
16	rs75167441	0	89378653	C	T
16	rs56136715	0	89378942	C	T
16	rs55857430	0	89379071	G	A
16	rs3114910	0	89379427	C	G
16	rs16965550	0	89379900	G	A
16	rs3102350	0	89379936	T	C
16	rs3102351	0	89380540	G	C
16	rs10454069	0	89380666	C	G
16	rs145204723	0	89381018	G	A
16	rs3102352	0	89381305	C	G
16	rs3114908	0	89383725	T	C
16	rs3102356	0	89384042	G	A
16	rs74808187	0	89384551	C	T
16	rs3102357	0	89384555	G	T
16	rs2353032	0	89385510	T	C
16	rs75673833	0	89385531	C	T
16	rs72803338	0	89385551	G	A
16	rs2353033	0	89385561	C	T
16	rs73253776	0	89385582	T	C
16	rs150185788	0	89385954	C	A
16	rs889574	0	89386808	A	G
16	rs181213869	0	89386885	G	C
16	rs1078578	0	89386934	G	A
16	rs1078577	0	89387088	A	G
16	rs3114906	0	89387597	T	C
16	rs3114901	0	89389632	A	C
16	rs71374109	0	89389987	A	G
16	rs3102380	0	89390416	T	C
16	rs6500546	0	89391092	A	G
16	rs3114898	0	89392315	C	T
16	rs3114896	0	89393562	T	C
16	rs3114895	0	89394810	C	T
16	rs35940339	0	89395018	C	T
16	rs3114892	0	89395417	G	A
16	rs149497497	0	89397038	G	T
16	rs143714493	0	89397340	T	A
16	rs11076780	0	89397954	A	C
16	rs117111698	0	89397996	A	G
16	rs3102372	0	89398271	A	T
16	rs3102373	0	89398622	T	C
16	rs3114891	0	89399455	A	G
16	rs376784204	0	89399825	C	T
16	rs74968519	0	89399982	A	C
16	rs117530819	0	89400012	C	T
16	rs3102376	0	89402473	A	C
16	rs3096319	0	89402634	C	G
16	rs3096320	0	89403057	C	A
16	rs56781321	0	89403085	G	A
16	rs3102378	0	89404038	T	C
16	rs2353030	0	89405827	T	C
16	rs3102379	0	89406914	T	C
16	rs7403817	0	89406943	A	C
16	rs2170839	0	89409452	C	G
16	rs3102381	0	89409720	G	C
16	rs3102382	0	89409742	C	G
16	rs3096296	0	89411010	C	A
16	rs3102383	0	89411295	G	A
16	rs116999413	0	89411633	G	A
16	rs117591482	0	89413262	C	T
16	rs142376008	0	89413892	G	A
16	rs76175380	0	89414355	T	C
16	rs918722	0	89415081	C	G
16	rs3114889	0	89415505	T	C
16	rs3114888	0	89416321	T	C
16	rs139593255	0	89417325	A	G
16	rs112144981	0	89418705	C	G
16	rs12921572	0	89419615	T	C
16	rs191047910	0	89419726	G	C
16	rs74354831	0	89420345	G	A
16	rs2035481	0	89420356	A	C
16	rs145643569	0	89420625	A	C
16	rs75263440	0	89421388	A	C
16	rs3096325	0	89421678	A	G
16	rs78194859	0	89422123	T	C
16	rs3114881	0	89422632	T	C
16	rs148317216	0	89422731	G	A
16	rs3096324	0	89422823	G	A
16	rs3114870	0	89427549	G	C
16	rs75802703	0	89427971	C	T
16	rs3114867	0	89428967	A	C
16	rs4785561	0	89429052	G	A
16	rs889576	0	89429653	C	T
16	rs3096309	0	89431603	C	T
16	rs3102387	0	89432276	A	C
16	rs111460975	0	89434541	A	G
16	rs187774857	0	89434887	C	T
16	rs4785663	0	89434888	G	A
16	rs4785664	0	89435071	T	C
16	rs889573	0	89437560	C	T
16	rs3114863	0	89438667	G	C
16	rs744327	0	89439270	C	T
16	rs3096322	0	89441123	G	A
16	rs3102335	0	89441492	A	G
16	rs3102336	0	89442006	C	T
16	rs3102337	0	89442034	A	G
16	rs3102338	0	89442250	C	G
16	rs2086822	0	89442421	C	A
16	rs3102339	0	89442711	C	T
16	rs78645182	0	89443335	C	A
16	rs2965822	0	89444677	A	T
16	rs147534401	0	89446098	A	C
16	rs753852	0	89446419	G	A
16	rs753853	0	89446525	G	T
16	rs140090043	0	89446937	G	A
16	rs889571	0	89448045	C	T
16	rs75261580	0	89448314	G	A
16	rs3096299	0	89448663	G	A
16	rs150669222	0	89448802	C	T
16	rs3114890	0	89449546	C	G
16	rs141128407	0	89449613	G	C
16	rs141512954	0	89450507	A	T
16	rs3102341	0	89450744	G	A
16	rs3114880	0	89450747	C	T
16	rs3102342	0	89451575	T	C
16	rs3114848	0	89452771	G	A
16	rs3096297	0	89453155	T	G
16	rs28608022	0	89454292	C	T
16	rs2965823	0	89454924	G	A
16	rs2911249	0	89454931	C	T
16	rs2965824	0	89455306	A	G
16	rs113940941	0	89455363	G	C
16	rs181018167	0	89455664	C	G
16	rs2965827	0	89457350	C	A
16	rs2965828	0	89457432	C	G
16	rs373931170	0	89458528	G	A
16	rs7205785	0	89458984	A	G
16	rs112107386	0	89459728	T	A
16	rs28689480	0	89460093	T	C
16	rs2965830	0	89460290	T	C
16	rs146537942	0	89460506	C	T
16	rs368210921	0	89460821	G	A
16	rs117128599	0	89461469	A	T
16	rs117442689	0	89461832	A	G
16	rs4238829	0	89462262	G	A
16	rs79387261	0	89462393	C	T
16	rs4785665	0	89462678	G	A
16	rs4785666	0	89462771	C	G
16	rs9927904	0	89462847	G	A
16	rs72803355	0	89463132	T	C
16	rs11648663	0	89466307	C	T
16	rs2965811	0	89469498	C	T
16	rs28575874	0	89469890	C	T
16	rs142072311	0	89470636	G	A
16	rs2086824	0	89471246	A	C
16	rs16965692	0	89471482	C	T
16	rs2086825	0	89471542	C	T
16	rs28644774	0	89472181	G	C
16	rs141589795	0	89472947	C	A
16	rs747485	0	89474094	T	C
16	rs747486	0	89474393	G	A
16	rs78912890	0	89475614	T	C
16	rs17177108	0	89475817	G	A
16	rs2930220	0	89476075	C	A
16	rs3111349	0	89476302	T	C
16	rs77655198	0	89476494	G	A
16	rs74586371	0	89477034	G	A
16	rs2965932	0	89477051	T	C
16	rs2911259	0	89479773	C	T
16	rs189912930	0	89479942	A	C
16	rs6416798	0	89480633	T	C
16	rs2911258	0	89480760	A	G
16	rs2965934	0	89481229	C	G
16	rs2965935	0	89481274	A	G
16	rs2911257	0	89484134	C	G
16	rs2911256	0	89485096	G	C
16	rs76982362	0	89486240	C	G
16	rs12597443	0	89486872	T	C
16	rs2911255	0	89487137	C	T
16	rs72803358	0	89488261	C	A
16	rs2911253	0	89488587	T	G
16	rs2965937	0	89488779	A	T
16	rs2911252	0	89490759	G	A
16	rs2965938	0	89491336	C	T
16	rs55660259	0	89491736	C	T
16	rs2930219	0	89492049	G	A
16	rs74620171	0	89492322	C	T
16	rs2965939	0	89493043	G	A
16	rs12929744	0	89493580	G	C
16	rs9933533	0	89494331	T	C
16	rs138721299	0	89494667	T	C
16	rs182163884	0	89494676	A	G
16	rs149441196	0	89494699	C	T
16	rs111461657	0	89494700	A	G
16	rs148566497	0	89494701	A	G
16	rs4785667	0	89494746	A	G
16	rs9923267	0	89494760	C	G
16	rs74590695	0	89494873	G	C
16	rs2911251	0	89495160	G	C
16	rs62068637	0	89495519	C	T
16	rs148945503	0	89498764	C	T
16	rs72803364	0	89499232	C	G
16	rs2911264	0	89499272	A	C
16	rs2965819	0	89501030	T	G
16	rs146749020	0	89501355	G	A
16	rs9931120	0	89501357	A	G
16	rs140499989	0	89501992	C	T
16	rs11076603	0	89502736	T	C
16	rs2965940	0	89506440	G	T
16	rs2911268	0	89507995	A	G
16	rs142991632	0	89508541	A	G
16	rs9302767	0	89508862	A	C
16	rs2911266	0	89509001	C	T
16	rs77569182	0	89509091	T	C
16	rs117939931	0	89509976	G	T
16	rs2965942	0	89510327	G	A
16	rs2965818	0	89510494	A	G
16	rs1011749	0	89510869	G	C
16	rs2911265	0	89511328	G	A
16	rs17783733	0	89512498	T	A
16	rs79860948	0	89512810	G	A
16	rs182352974	0	89513200	C	T
16	rs2965817	0	89513234	C	T
16	rs35637261	0	89513782	G	A
16	rs17783751	0	89513984	C	A
16	rs2965945	0	89514017	T	C
16	rs2965816	0	89514183	A	C
16	rs78150682	0	89514364	C	A
16	rs2911262	0	89515041	C	T
16	rs9929800	0	89515253	G	C
16	rs4785565	0	89515759	T	C
16	rs4785669	0	89516155	T	C
16	rs2965946	0	89516612	T	C
16	rs79230416	0	89517502	G	C
16	rs4594255	0	89518484	C	T
16	rs2965947	0	89518670	T	C
16	rs2353581	0	89518908	T	C
16	rs12922711	0	89518942	T	C
16	rs2965949	0	89520452	A	G
16	rs529699811	0	89521275	C	T
16	rs548021673	0	89521374	C	T
16	rs74613591	0	89521710	C	T
16	rs2911244	0	89521860	A	G
16	rs2965812	0	89522747	A	G
16	rs4785671	0	89522755	G	A
16	rs149417480	0	89522985	G	A
16	rs371990030	0	89523614	G	A
16	rs12934708	0	89523790	C	T
16	rs2965815	0	89524308	G	A
16	rs2965955	0	89524923	T	C
16	rs117744576	0	89526738	T	C
16	rs148398947	0	89527067	C	T
16	rs78948906	0	89527217	A	T
16	rs191666786	0	89527379	C	T
16	rs9929606	0	89527537	C	T
16	rs57552990	0	89527693	G	A
16	rs8055457	0	89530087	A	T
16	rs113016552	0	89530742	C	T
16	rs4785672	0	89530761	A	G
16	rs75344714	0	89531368	T	A
16	rs141615010	0	89533246	C	T
16	rs4572400	0	89533516	T	A
16	rs186689586	0	89533650	G	A
16	rs8052147	0	89534004	T	A
16	rs79802917	0	89535189	C	G
16	rs66461358	0	89535257	T	C
16	rs55637757	0	89535888	C	T
16	rs4785673	0	89536545	A	G
16	rs4785674	0	89536613	A	G
16	rs12924621	0	89537010	T	C
16	rs66477884	0	89537487	G	A
16	rs34373216	0	89537697	C	T
16	rs7196903	0	89538759	C	T
16	rs7197617	0	89538803	A	C
16	rs4399533	0	89539382	G	C
16	rs76131527	0	89539615	T	C
16	rs4785675	0	89539974	T	C
16	rs62070281	0	89540121	T	A
16	rs4238830	0	89540241	C	T
16	rs117928025	0	89540833	T	G
16	rs8052103	0	89541243	T	A
16	rs74622129	0	89541473	T	A
16	rs2965960	0	89541795	G	A
16	rs11643561	0	89542126	T	C
16	rs11647494	0	89542284	C	T
16	rs77754982	0	89542532	G	A
16	rs12446145	0	89542695	C	T
16	rs77279662	0	89542842	A	C
16	rs12935112	0	89542858	A	G
16	rs12935119	0	89542874	A	T
16	rs35025581	0	89543073	C	T
16	rs72803389	0	89543154	C	A
16	rs34590044	0	89543157	A	C
16	rs12935033	0	89543188	C	T
16	rs140729958	0	89543510	T	C
16	rs8051537	0	89544384	T	A
16	rs3803682	0	89544636	C	T
16	rs3803681	0	89544756	C	T
16	rs79229765	0	89545575	G	T
16	rs4785567	0	89545799	A	G
16	rs12443705	0	89547054	C	G
16	rs8043788	0	89549562	T	C
16	rs74251516	0	89551039	T	G
16	rs140901884	0	89552015	T	C
16	rs8050512	0	89552320	G	C
16	rs7185371	0	89552560	G	C
16	rs8044977	0	89552715	G	A
16	rs4785676	0	89553624	T	C
16	rs4785568	0	89553707	A	G
16	rs35737602	0	89555099	A	G
16	rs4785677	0	89555101	A	G
16	rs4785569	0	89555314	T	C
16	rs575438267	0	89558170	T	C
16	rs9940093	0	89558705	G	A
16	rs146484732	0	89559096	C	T
16	rs4575535	0	89559297	A	G
16	rs4260058	0	89559613	G	A
16	rs4329923	0	89560178	C	T
16	rs3934737	0	89560209	G	A
16	rs4291902	0	89560315	G	C
16	rs4072344	0	89560432	C	T
16	rs11642053	0	89560567	C	T
16	rs56066214	0	89561123	C	T
16	rs75441609	0	89561283	C	T
16	rs4129126	0	89561475	A	C
16	rs12443689	0	89562071	T	C
16	rs4600467	0	89562516	C	T
16	rs12929281	0	89563110	A	G
16	rs12929292	0	89563130	A	C
16	rs12927977	0	89563262	G	A
16	rs184917747	0	89563994	G	A
16	rs12920022	0	89564055	T	A
16	rs150594288	0	89564588	C	T
16	rs12149542	0	89564925	A	G
16	rs4785571	0	89565169	A	G
16	rs4785573	0	89565403	A	G
16	rs144713948	0	89565494	G	A
16	rs4785679	0	89566113	G	T
16	rs192984000	0	89567148	G	A
16	rs185278078	0	89567236	G	A
16	rs62070316	0	89568309	G	A
16	rs12919081	0	89568404	A	C
16	rs9931073	0	89568513	G	C
16	rs4785574	0	89568875	A	G
16	rs11645860	0	89569215	G	A
16	rs4785680	0	89569317	G	C
16	rs111837616	0	89569355	C	T
16	rs9937331	0	89570321	C	T
16	rs4347628	0	89570635	T	C
16	rs181462763	0	89570958	C	T
16	rs4785683	0	89571408	G	A
16	rs9922341	0	89571815	C	G
16	rs143593524	0	89572133	G	C
16	rs62070317	0	89572543	C	A
16	rs57696383	0	89572665	A	G
16	rs75746799	0	89572732	G	A
16	rs62070320	0	89573689	A	G
16	rs3809641	0	89574166	C	G
16	rs4785684	0	89574576	G	A
16	rs9935289	0	89574685	G	C
16	rs3923714	0	89575608	T	A
16	rs12103234	0	89575771	G	A
16	rs35987986	0	89576016	A	T
16	rs9931446	0	89576086	T	G
16	rs4499232	0	89576507	T	C
16	rs4238831	0	89576663	G	A
16	rs3922634	0	89576766	T	C
16	rs3922633	0	89577046	C	T
16	rs4347629	0	89577366	A	G
16	rs79159603	0	89577819	T	A
16	rs55653896	0	89578057	C	T
16	rs55952217	0	89578141	T	C
16	rs183349613	0	89578498	T	A
16	rs4785685	0	89578756	C	G
16	rs35463145	0	89579076	A	G
16	rs11076605	0	89579123	G	A
16	rs4505322	0	89579796	C	T
16	rs4513098	0	89579871	T	C
16	rs8045263	0	89580684	A	T
16	rs8043556	0	89580853	G	C
16	rs8043557	0	89580856	G	A
16	rs8043900	0	89581036	G	A
16	rs8046182	0	89581216	A	G
16	rs8050629	0	89581236	T	C
16	rs6500424	0	89581589	G	C
16	rs9928142	0	89581924	T	C
16	rs12596362	0	89582684	C	T
16	rs28887168	0	89582928	C	T
16	rs72805503	0	89582942	G	C
16	rs62070324	0	89583067	G	A
16	rs62070325	0	89583189	C	T
16	rs62070326	0	89583578	G	A
16	rs62070327	0	89583610	C	T
16	rs371559537	0	89583741	G	C
16	rs8052076	0	89583809	C	T
16	rs7192801	0	89584185	G	T
16	rs4511532	0	89585400	A	T
16	rs11076606	0	89585627	A	G
16	rs12050936	0	89585814	A	G
16	rs12919314	0	89586488	G	A
16	rs12924776	0	89586592	A	T
16	rs12924902	0	89586659	A	C
16	rs8048080	0	89586995	G	A
16	rs11864726	0	89587030	C	T
16	rs60997773	0	89587287	T	A
16	rs57654699	0	89587438	C	G
16	rs57505611	0	89587579	C	T
16	rs4785686	0	89587871	A	C
16	rs11862081	0	89588488	A	G
16	rs76895204	0	89588565	C	T
16	rs4785687	0	89588896	A	G
16	rs8059968	0	89589125	G	A
16	rs8060502	0	89589408	G	A
16	rs28643511	0	89590060	G	A
16	rs3803680	0	89590243	G	A
16	rs3803679	0	89590667	T	C
16	rs8051680	0	89590825	C	T
16	rs11643271	0	89592053	G	A
16	rs3935312	0	89592077	G	A
16	rs12933264	0	89592338	A	C
16	rs3935627	0	89592622	C	T
16	rs3935626	0	89592690	G	A
16	rs34607811	0	89593198	C	T
16	rs74960453	0	89593976	C	T
16	rs8063180	0	89594626	G	A
16	rs8043881	0	89594731	C	T
16	rs13336753	0	89595261	T	C
16	rs4785689	0	89595516	G	A
16	rs3803677	0	89595723	G	A
16	rs3803676	0	89596106	C	T
16	rs12448464	0	89596714	A	G
16	rs368184781	0	89596768	G	A
16	rs4785690	0	89597057	G	T
16	rs4785691	0	89597221	A	G
16	rs35696391	0	89597844	C	A
16	rs6500425	0	89597876	A	G
16	rs117914800	0	89598737	G	T
16	rs463701	0	89598760	A	G
16	rs595869	0	89599241	C	T
16	rs680716	0	89599352	G	T
16	rs607006	0	89599355	G	A
16	rs2946630	0	89599530	A	G
16	rs2914460	0	89599600	T	C
16	rs2460455	0	89600177	A	T
16	rs463930	0	89600718	C	T
16	rs463181	0	89600802	T	C
16	rs11649090	0	89601234	C	T
16	rs390849	0	89601472	C	G
16	rs11644192	0	89601484	A	G
16	rs11644193	0	89601492	A	G
16	rs7184655	0	89601554	T	C
16	rs12920340	0	89601765	A	T
16	rs2460456	0	89601893	C	T
16	rs36097004	0	89601990	G	A
16	rs11640186	0	89602006	C	G
16	rs35008606	0	89602028	T	G
16	rs2434868	0	89602149	C	T
16	rs11639901	0	89602153	G	C
16	rs382745	0	89603586	A	G
16	rs432936	0	89604610	A	G
16	rs7193472	0	89605495	C	T
16	rs2056310	0	89607142	G	A
16	rs2056309	0	89607414	G	A
16	rs364339	0	89607508	G	A
16	rs3751687	0	89607679	G	A
16	rs457372	0	89608235	A	G
16	rs12928752	0	89608342	T	C
16	rs11642231	0	89608702	G	A
16	rs12929254	0	89609241	C	G
16	rs56156927	0	89609456	C	T
16	rs2434866	0	89609504	C	T
16	rs369267475	0	89609544	A	G
16	rs141113296	0	89609556	T	C
16	rs2434865	0	89609572	C	G
16	rs2434864	0	89609646	C	T
16	rs75724594	0	89609647	G	A
16	rs35878298	0	89609694	A	G
16	rs11643662	0	89609853	G	A
16	rs2434863	0	89610021	C	T
16	rs79201073	0	89611199	G	A
16	rs138457252	0	89612318	T	C
16	rs467449	0	89612398	G	A
16	rs72805524	0	89612511	T	G
16	rs364343	0	89612638	G	A
16	rs462464	0	89613037	G	A
16	rs2292954	0	89613123	A	G
16	rs461405	0	89613233	A	C
16	rs2292952	0	89613373	G	A
16	rs462314	0	89613530	G	A
16	rs112121852	0	89615061	G	A
16	rs67643661	0	89615333	C	T
16	rs4325552	0	89615453	A	C
16	rs2019604	0	89615765	T	G
16	rs997212	0	89616039	G	A
16	rs2377056	0	89616155	G	T
16	rs2889543	0	89616167	T	C
16	rs2377057	0	89616178	G	A
16	rs1864155	0	89616232	G	A
16	rs7359417	0	89616558	T	C
16	rs71396923	0	89616725	C	T
16	rs71396924	0	89616772	G	T
16	rs66845605	0	89616790	G	A
16	rs3794632	0	89617064	G	C
16	rs17177403	0	89617255	A	G
16	rs17775174	0	89617518	C	T
16	rs4785577	0	89618530	G	A
16	rs183681527	0	89618602	G	A
16	rs2081982	0	89620075	G	A
16	rs730264	0	89620148	A	G
16	rs12960	0	89620328	G	A
16	rs370940264	0	89621390	C	G
16	rs12919215	0	89622524	T	G
16	rs77370233	0	89622762	C	A
16	rs11559075	0	89623393	G	A
16	rs8044125	0	89624574	A	T
16	rs67689854	0	89625227	C	A
16	rs2280370	0	89627460	T	G
16	rs174035	0	89627671	C	T
16	rs9930567	0	89628073	G	A
16	rs145267447	0	89628364	G	A
16	rs3751691	0	89628381	C	T
16	rs3751690	0	89628621	A	G
16	rs885268	0	89628870	C	G
16	rs34414057	0	89629070	C	G
16	rs72805539	0	89629229	A	T
16	rs186477476	0	89629468	G	T
16	rs3211567	0	89629736	C	T
16	rs3211568	0	89629780	G	A
16	rs3211569	0	89629819	G	A
16	rs57775530	0	89629928	C	G
16	rs13380730	0	89630092	C	G
16	rs12709088	0	89630212	T	A
16	rs12709089	0	89630311	G	A
16	rs115158949	0	89630450	C	T
16	rs12932337	0	89630630	C	T
16	rs34434037	0	89631008	G	C
16	rs59013041	0	89631186	A	G
16	rs17471624	0	89631665	T	C
16	rs67723215	0	89631998	A	C
16	rs12919518	0	89632385	G	A
16	rs12919536	0	89632423	G	T
16	rs12932628	0	89632725	G	T
16	rs8059629	0	89633451	G	C
16	rs3751688	0	89634439	G	A
16	rs35857091	0	89634591	A	C
16	rs34537363	0	89635400	G	C
16	rs171307	0	89636075	T	C
16	rs57707083	0	89636106	G	A
16	rs60724534	0	89636788	G	A
16	rs182579295	0	89637234	C	T
16	rs456311	0	89637906	G	A
16	rs466045	0	89638106	A	G
16	rs464972	0	89638178	T	C
16	rs12924133	0	89638290	C	A
16	rs12923145	0	89638370	G	T
16	rs456662	0	89638380	G	A
16	rs414998	0	89639226	C	G
16	rs458526	0	89640267	A	G
16	rs366576	0	89641181	C	A
16	rs377119	0	89641246	T	G
16	rs2437954	0	89641661	A	G
16	rs12933022	0	89643014	C	A
16	rs1078587	0	89643247	C	T
16	rs35264225	0	89643464	C	G
16	rs11859533	0	89643532	T	C
16	rs72805550	0	89643676	G	A
16	rs455527	0	89644001	T	C
16	rs2271914	0	89644178	C	A
16	rs369230	0	89645437	G	T
16	rs7404704	0	89645846	C	T
16	rs74037226	0	89645895	C	T
16	rs7404644	0	89645957	G	C
16	rs34652781	0	89646023	C	T
16	rs173290	0	89646842	A	G
16	rs62068674	0	89647240	G	A
16	rs372381010	0	89647301	C	T
16	rs183040	0	89647676	C	T
16	rs181295	0	89647705	C	T
16	rs352936	0	89647951	G	C
16	rs76751818	0	89648281	C	T
16	rs62068675	0	89648291	G	A
16	rs352935	0	89648580	C	T
16	rs402136	0	89648976	C	T
16	rs101151	0	89649245	A	G
16	rs440729	0	89649635	G	A
16	rs455868	0	89649675	G	A
16	rs754087	0	89649684	G	C
16	rs408800	0	89650371	T	G
16	rs141398937	0	89650382	G	A
16	rs62068676	0	89650830	C	T
16	rs2271913	0	89651001	A	G
16	rs62068677	0	89652796	G	C
16	rs452176	0	89653032	G	A
16	rs2292957	0	89653173	T	C
16	rs2292956	0	89653184	G	A
16	rs2292955	0	89653304	C	G
16	rs4968052	0	89653419	C	T
16	rs72805558	0	89653943	C	T
16	rs35251956	0	89654800	C	T
16	rs181117470	0	89654801	G	A
16	rs74037228	0	89654829	C	T
16	rs3794630	0	89655221	G	A
16	rs75032725	0	89655421	C	T
16	rs28444518	0	89655561	G	A
16	rs7199850	0	89655615	A	G
16	rs11862848	0	89655627	G	A
16	rs2271912	0	89656019	C	T
16	rs397564	0	89656163	A	G
16	rs464349	0	89656251	T	C
16	rs12927153	0	89656545	T	G
16	rs78152365	0	89656577	C	T
16	rs464274	0	89656631	A	G
16	rs2292951	0	89657510	C	T
16	rs2292950	0	89657719	T	A
16	rs9708822	0	89658403	G	A
16	rs9708848	0	89658409	C	G
16	rs150305534	0	89658461	G	A
16	rs9708920	0	89658714	G	A
16	rs2434862	0	89658774	C	T
16	rs142359440	0	89658913	C	T
16	rs77719348	0	89659406	G	C
16	rs56128121	0	89659450	C	A
16	rs7184767	0	89659538	T	A
16	rs74582467	0	89659622	C	G
16	rs144850146	0	89659812	G	C
16	rs421959	0	89660315	G	T
16	rs62068681	0	89660343	G	A
16	rs59806584	0	89660509	A	G
16	rs602001	0	89660511	C	G
16	rs117314342	0	89660968	G	A
16	rs76541212	0	89661123	G	A
16	rs141835168	0	89661238	T	C
16	rs379334	0	89661506	A	G
16	rs60939264	0	89661675	C	T
16	rs78182886	0	89661770	C	T
16	rs12445560	0	89661807	C	T
16	rs76970229	0	89662063	T	C
16	rs75696395	0	89662319	C	T
16	rs461227	0	89662422	A	G
16	rs12447806	0	89662837	C	T
16	rs3751684	0	89662875	G	C
16	rs694285	0	89662990	T	C
16	rs3751682	0	89663025	C	T
16	rs659974	0	89663072	G	A
16	rs3751681	0	89663190	C	T
16	rs377276539	0	89663413	C	T
16	rs112854838	0	89663715	G	A
16	rs77740744	0	89663816	G	C
16	rs191371110	0	89663939	A	C
16	rs78769349	0	89665653	C	T
16	rs154658	0	89665747	T	C
16	rs8048760	0	89665905	C	G
16	rs146681197	0	89666124	A	G
16	rs164737	0	89666511	A	G
16	rs62068684	0	89666961	C	T
16	rs154659	0	89667337	T	C
16	rs154660	0	89667637	C	G
16	rs164739	0	89667699	C	G
16	rs12933774	0	89668295	G	A
16	rs12935102	0	89668414	C	T
16	rs62068700	0	89668511	G	A
16	rs164740	0	89668568	G	A
16	rs75066267	0	89668874	G	A
16	rs62068701	0	89669451	C	A
16	rs12447525	0	89669631	G	A
16	rs352933	0	89669714	A	G
16	rs352934	0	89669851	A	G
16	rs140667571	0	89670350	G	T
16	rs441526	0	89671336	A	G
16	rs452726	0	89671432	A	G
16	rs431417	0	89671448	T	C
16	rs407984	0	89671781	C	T
16	rs1991508	0	89672155	C	T
16	rs8058428	0	89672368	C	T
16	rs8057288	0	89672451	G	C
16	rs391773	0	89672582	A	G
16	rs668009	0	89672715	T	C
16	rs8064126	0	89672812	T	A
16	rs149908136	0	89672949	C	T
16	rs56164821	0	89673076	G	A
16	rs62068703	0	89673135	T	C
16	rs78085008	0	89673609	G	A
16	rs664020	0	89673611	C	T
16	rs653429	0	89673702	G	A
16	rs35198968	0	89674269	G	A
16	rs147619250	0	89674314	G	A
16	rs376402	0	89674320	T	G
16	rs73263339	0	89674575	C	T
16	rs8059821	0	89675068	T	G
16	rs4785697	0	89675182	C	G
16	rs4785698	0	89675319	G	C
16	rs58830815	0	89676292	C	G
16	rs75959543	0	89676635	G	A
16	rs77282511	0	89677152	G	C
16	rs61286271	0	89677398	C	T
16	rs79844564	0	89677440	C	G
16	rs4519330	0	89677522	G	A
16	rs7191697	0	89678165	G	A
16	rs57407733	0	89678423	G	A
16	rs78691238	0	89679003	G	A
16	rs78599273	0	89679093	C	G
16	rs7200366	0	89679266	A	C
16	rs76498989	0	89679278	T	C
16	rs35859096	0	89679501	C	G
16	rs78668338	0	89679545	C	T
16	rs79604922	0	89679596	G	A
16	rs144196308	0	89680416	G	A
16	rs146644368	0	89680470	C	T
16	rs16965867	0	89680868	C	T
16	rs71396932	0	89680977	C	T
16	rs62068708	0	89681118	G	T
16	rs455344	0	89681549	C	G
16	rs28592184	0	89681640	G	A
16	rs460105	0	89682006	T	C
16	rs8044136	0	89682125	C	G
16	rs8063611	0	89682135	G	A
16	rs35078537	0	89682169	G	C
16	rs57856222	0	89682190	C	T
16	rs409170	0	89682350	A	G
16	rs72805578	0	89682491	C	A
16	rs459173	0	89682840	G	T
16	rs1968499	0	89683240	A	G
16	rs75790913	0	89683398	G	C
16	rs6416799	0	89684576	A	G
16	rs4968049	0	89684661	G	A
16	rs147723433	0	89684777	A	G
16	rs117817715	0	89684864	G	A
16	rs61408277	0	89685234	G	T
16	rs9673820	0	89686245	C	T
16	rs3764254	0	89686691	G	T
16	rs62068711	0	89687377	G	A
16	rs2280374	0	89687407	C	T
16	rs2280373	0	89687422	A	G
16	rs2280372	0	89687652	G	A
16	rs2280371	0	89687703	G	A
16	rs79172130	0	89687812	G	A
16	rs3794636	0	89687948	G	A
16	rs62068712	0	89688617	A	G
16	rs145536259	0	89689025	C	G
16	rs78021403	0	89689427	G	C
16	rs62068713	0	89689786	C	T
16	rs4968054	0	89690079	C	T
16	rs77924978	0	89690413	C	G
16	rs154665	0	89690688	C	T
16	rs144717234	0	89690826	A	G
16	rs75923656	0	89690990	T	C
16	rs79138604	0	89690991	G	A
16	rs34323930	0	89691045	C	T
16	rs258341	0	89691142	T	C
16	rs258340	0	89691384	C	G
16	rs76527868	0	89691557	G	A
16	rs12930346	0	89691769	C	T
16	rs164741	0	89692298	A	G
16	rs76317501	0	89692480	C	G
16	rs74251526	0	89692607	G	T
16	rs4248913	0	89693099	C	A
16	rs79068217	0	89693149	C	T
16	rs444964	0	89693190	A	G
16	rs112233725	0	89693191	T	C
16	rs62068714	0	89693201	T	C
16	rs383027	0	89693756	C	T
16	rs453528	0	89693761	A	C
16	rs79550794	0	89694029	G	A
16	rs145983790	0	89694149	A	G
16	rs9673694	0	89694169	A	C
16	rs194479	0	89694431	T	C
16	rs258342	0	89694620	A	G
16	rs75666264	0	89694907	C	A
16	rs74966740	0	89695046	G	A
16	rs75670182	0	89695266	G	C
16	rs3794635	0	89696209	C	T
16	rs3794633	0	89696438	A	G
16	rs908951	0	89697625	C	T
16	rs2460451	0	89697792	C	A
16	rs76878855	0	89697891	A	G
16	rs2250598	0	89698070	C	T
16	rs11649482	0	89698078	A	G
16	rs2434858	0	89698283	A	G
16	rs420332	0	89698752	C	T
16	rs79799075	0	89698970	C	T
16	rs78961851	0	89698986	T	C
16	rs12920969	0	89699523	G	A
16	rs4785580	0	89699528	A	G
16	rs4785581	0	89699664	C	A
16	rs382429	0	89700495	T	C
16	rs61217159	0	89700612	T	A
16	rs78426260	0	89700677	A	G
16	rs2460449	0	89700747	G	A
16	rs2460448	0	89700881	G	A
16	rs73265357	0	89701702	T	C
16	rs77117947	0	89701755	T	C
16	rs78306418	0	89701971	A	G
16	rs449882	0	89702124	C	G
16	rs74736114	0	89702203	C	T
16	rs463938	0	89702204	G	A
16	rs2070992	0	89702620	G	C
16	rs2070993	0	89702653	C	T
16	rs445537	0	89703424	A	G
16	rs34422500	0	89703797	C	T
16	rs1126464	0	89704365	G	C
16	rs76820443	0	89704797	G	T
16	rs79283723	0	89704977	A	G
16	rs138283357	0	89705543	C	G
16	rs137873456	0	89706125	G	A
16	rs181828361	0	89706265	A	G
16	rs72491952	0	89706887	A	G
16	rs75580672	0	89706980	G	A
16	rs2052868	0	89706992	C	T
16	rs2052867	0	89707093	C	T
16	rs2139455	0	89707099	G	T
16	rs58290281	0	89707783	C	T
16	rs154656	0	89708003	T	A
16	rs12921177	0	89708037	G	A
16	rs154657	0	89708096	G	A
16	rs164749	0	89708224	T	G
16	rs164748	0	89708292	C	G
16	rs74527172	0	89708528	C	T
16	rs74251528	0	89708673	G	T
16	rs164747	0	89708680	T	G
16	rs164746	0	89709019	G	A
16	rs12444912	0	89709277	G	C
16	rs34656869	0	89709516	C	T
16	rs164745	0	89709664	C	T
16	rs58860475	0	89710188	G	C
16	rs352939	0	89710378	G	A
16	rs6860	0	89711120	C	T
16	rs3751692	0	89712138	T	G
16	rs116954456	0	89712380	G	A
16	rs460879	0	89712889	C	T
16	rs460984	0	89713174	C	T
16	rs118148658	0	89713423	C	T
16	rs79284383	0	89713563	C	G
16	rs11648089	0	89713938	T	C
16	rs71374191	0	89714866	T	C
16	rs4968050	0	89714874	C	T
16	rs8061010	0	89714978	T	A
16	rs4968051	0	89714981	T	C
16	rs8055347	0	89715375	G	C
16	rs61482648	0	89715564	A	C
16	rs2437957	0	89715648	G	A
16	rs72805595	0	89715664	C	T
16	rs2303774	0	89715671	T	C
16	rs2303773	0	89715696	C	T
16	rs3815949	0	89715916	C	G
16	rs148889674	0	89716176	G	A
16	rs143538264	0	89716221	T	C
16	rs4785699	0	89716222	G	T
16	rs2437956	0	89716251	T	C
16	rs2437955	0	89716275	C	A
16	rs72805596	0	89716747	C	A
16	rs645019	0	89716883	C	T
16	rs2434872	0	89716915	C	G
16	rs150281343	0	89717035	G	A
16	rs467357	0	89717397	A	G
16	rs11643471	0	89717560	T	A
16	rs78987932	0	89717590	G	A
16	rs2162944	0	89717670	G	C
16	rs407863	0	89717711	G	A
16	rs12599306	0	89718223	G	A
16	rs76319088	0	89718427	G	C
16	rs190249647	0	89718797	C	T
16	rs76493153	0	89719120	A	G
16	rs76311593	0	89719276	C	T
16	rs77884786	0	89719298	G	A
16	rs56397046	0	89719955	C	T
16	rs2056311	0	89719956	G	A
16	rs258337	0	89720710	T	A
16	rs258336	0	89720831	T	G
16	rs11647958	0	89720909	T	A
16	rs258335	0	89720944	G	A
16	rs258334	0	89721129	A	T
16	rs113974432	0	89721135	G	C
16	rs78751799	0	89721655	C	T
16	rs79681023	0	89721667	T	C
16	rs164752	0	89722390	G	A
16	rs7203947	0	89722511	T	C
16	rs77936256	0	89723235	C	A
16	rs76762453	0	89723602	G	A
16	rs76607656	0	89723704	G	C
16	rs34878706	0	89723870	G	A
16	rs35415928	0	89724268	C	T
16	rs11545432	0	89724313	C	G
16	rs3803691	0	89725250	G	A
16	rs154663	0	89726035	T	C
16	rs78809963	0	89726336	C	G
16	rs7188458	0	89726484	G	A
16	rs164753	0	89727595	C	T
16	rs258332	0	89727683	G	A
16	rs34526810	0	89728475	G	A
16	rs258331	0	89728620	G	T
16	rs2010623	0	89729025	A	G
16	rs11645271	0	89729125	G	T
16	rs11640702	0	89729169	A	G
16	rs11645355	0	89729327	G	A
16	rs187283	0	89729336	A	G
16	rs258330	0	89729574	T	G
16	rs258329	0	89729738	G	A
16	rs4785701	0	89729844	C	G
16	rs11646741	0	89730084	G	C
16	rs78534595	0	89730106	G	A
16	rs258328	0	89730314	C	T
16	rs13332439	0	89730479	A	T
16	rs58208647	0	89730654	A	G
16	rs191551512	0	89730824	G	A
16	rs459920	0	89730827	T	C
16	rs166297	0	89731185	A	G
16	rs258319	0	89732024	A	T
16	rs258318	0	89732050	T	C
16	rs258317	0	89732238	C	T
16	rs8062346	0	89732668	G	A
16	rs4785702	0	89733206	G	A
16	rs258316	0	89733424	C	T
16	rs144803455	0	89733613	C	T
16	rs148855233	0	89733657	A	G
16	rs464586	0	89734088	A	G
16	rs460319	0	89734093	G	T
16	rs447735	0	89734349	T	C
16	rs16965913	0	89734788	C	T
16	rs2377058	0	89734831	A	G
16	rs59863025	0	89735072	G	A
16	rs9937322	0	89735923	G	C
16	rs17177773	0	89735941	G	A
16	rs2434871	0	89736352	G	C
16	rs17177787	0	89736913	G	C
16	rs3751680	0	89737329	G	T
16	rs34756295	0	89737872	G	T
16	rs149571996	0	89738635	C	T
16	rs190806694	0	89738651	A	C
16	rs60626519	0	89738785	C	T
16	rs12445808	0	89739850	C	G
16	rs2118193	0	89739903	G	A
16	rs467035	0	89740285	C	G
16	rs2115401	0	89740609	T	C
16	rs34344257	0	89740823	C	T
16	rs382045	0	89741019	C	T
16	rs12596604	0	89741151	T	C
16	rs142986722	0	89741217	C	T
16	rs59839010	0	89741285	T	C
16	rs12918773	0	89741403	G	A
16	rs12443954	0	89741496	A	G
16	rs12446791	0	89741527	C	G
16	rs12445225	0	89741790	T	G
16	rs12444609	0	89741909	A	G
16	rs60990680	0	89742430	G	A
16	rs35414122	0	89742979	A	G
16	rs57364768	0	89743000	G	A
16	rs34057012	0	89743083	G	A
16	rs437625	0	89743219	G	A
16	rs78125739	0	89744168	C	T
16	rs137928491	0	89744339	C	T
16	rs67632157	0	89744494	G	A
16	rs62067106	0	89744591	A	G
16	rs9673945	0	89744756	G	A
16	rs12922197	0	89744809	G	C
16	rs11641469	0	89745421	A	G
16	rs62067107	0	89745995	T	C
16	rs143414491	0	89746126	G	A
16	rs68092778	0	89746237	A	G
16	rs417323	0	89746277	T	G
16	rs12929965	0	89746435	A	G
16	rs62067108	0	89746522	C	G
16	rs2377233	0	89746902	G	C
16	rs62067109	0	89747144	T	C
16	rs9939860	0	89747259	G	C
16	rs74390593	0	89747265	C	A
16	rs12598543	0	89747781	A	G
16	rs60601085	0	89747907	T	C
16	rs56858519	0	89748037	T	C
16	rs60220118	0	89748403	G	A
16	rs57276429	0	89748430	C	T
16	rs12924572	0	89748736	G	A
16	rs181258982	0	89748907	A	T
16	rs11641963	0	89749244	C	G
16	rs648548	0	89749436	C	G
16	rs59210737	0	89749547	A	G
16	rs74913082	0	89749707	G	A
16	rs75019069	0	89750381	G	A
16	rs79912848	0	89750671	T	G
16	rs464873	0	89750672	T	C
16	rs457708	0	89751327	G	C
16	rs116920300	0	89751350	A	C
16	rs62067112	0	89751368	C	T
16	rs3751698	0	89751861	A	G
16	rs3751699	0	89751920	G	C
16	rs3751700	0	89752194	G	A
16	rs466001	0	89752310	A	G
16	rs2277905	0	89752501	A	G
16	rs2277906	0	89752571	C	T
16	rs62067113	0	89752787	C	T
16	rs62067158	0	89752912	G	A
16	rs62067159	0	89752965	A	G
16	rs397891	0	89753031	G	C
16	rs3794638	0	89753436	C	A
16	rs3794637	0	89753570	C	T
16	rs258324	0	89754255	T	G
16	rs17784285	0	89754417	A	G
16	rs12924138	0	89754444	G	T
16	rs3764256	0	89754560	G	A
16	rs258323	0	89754694	G	C
16	rs2075880	0	89755216	A	G
16	rs141989459	0	89755484	G	A
16	rs258322	0	89755903	A	G
16	rs58374338	0	89756069	G	T
16	rs61665209	0	89756171	G	A
16	rs62068362	0	89756185	A	T
16	rs142556882	0	89756344	G	A
16	rs11076612	0	89756349	C	T
16	rs116846145	0	89756405	T	G
16	rs258321	0	89756473	A	G
16	rs164744	0	89756768	T	G
16	rs62068364	0	89757199	C	T
16	rs164743	0	89757431	T	C
16	rs164742	0	89757725	A	G
16	rs74962884	0	89760250	C	G
16	rs12595968	0	89760474	G	T
16	rs2115400	0	89760712	G	A
16	rs2235129	0	89761591	G	A
16	rs1946482	0	89762410	T	C
16	rs79948219	0	89762432	C	G
16	rs74873294	0	89762691	C	G
16	rs1045814	0	89762915	C	T
16	rs74490382	0	89762942	G	T
16	rs4247353	0	89763214	T	C
16	rs462769	0	89763263	T	C
16	rs3803690	0	89763359	G	C
16	rs3751696	0	89763619	A	T
16	rs11866038	0	89764237	C	T
16	rs3751695	0	89764549	G	A
16	rs9972861	0	89764982	G	C
16	rs35432452	0	89765046	C	G
16	rs62068366	0	89765144	C	G
16	rs8047204	0	89766063	A	G
16	rs77389910	0	89766228	G	C
16	rs396742	0	89768056	C	G
16	rs13330285	0	89768558	A	G
16	rs13335097	0	89768560	C	T
16	rs419151	0	89768650	C	A
16	rs118174403	0	89768656	C	G
16	rs74412556	0	89769378	A	G
16	rs79240237	0	89769548	T	C
16	rs34265416	0	89769725	C	A
16	rs77528309	0	89769866	A	G
16	rs76037226	0	89770496	G	C
16	rs12599536	0	89771035	G	A
16	rs74924950	0	89771385	T	C
16	rs77198845	0	89771467	G	T
16	rs78259905	0	89771516	T	C
16	rs76042350	0	89771644	G	A
16	rs75542821	0	89772203	G	A
16	rs12934872	0	89772455	G	A
16	rs146189280	0	89772578	G	C
16	rs4785587	0	89772619	G	A
16	rs4785588	0	89772750	G	C
16	rs2016968	0	89772906	C	G
16	rs74033837	0	89773386	C	T
16	rs3751694	0	89773886	C	T
16	rs1110331	0	89774396	G	A
16	rs72807526	0	89775946	A	G
16	rs117570427	0	89776510	T	C
16	rs12920315	0	89777761	C	T
16	rs74251537	0	89780065	C	A
16	rs12149952	0	89780090	T	C
16	rs34133162	0	89780672	G	A
16	rs34714188	0	89781756	T	A
16	rs117952314	0	89781975	G	A
16	rs140019243	0	89782556	C	T
16	rs7206570	0	89782989	A	G
16	rs76378121	0	89784065	C	T
16	rs12597095	0	89784646	G	A
16	rs57119673	0	89784992	A	G
16	rs79871914	0	89785235	C	T
16	rs113661672	0	89785242	C	T
16	rs79957186	0	89785603	A	C
16	rs151091874	0	89786349	A	T
16	rs56283750	0	89786761	C	T
16	rs3809646	0	89786855	C	T
16	rs4785589	0	89787040	C	T
16	rs193027303	0	89787479	G	A
16	rs147792551	0	89787968	C	G
16	rs79631587	0	89789073	G	A
16	rs6500437	0	89789898	T	C
16	rs75986066	0	89790048	G	C
16	rs4516230	0	89790059	G	A
16	rs4785590	0	89790167	G	C
16	rs7189711	0	89791020	A	G
16	rs62068387	0	89791210	C	G
16	rs76393429	0	89791270	C	T
16	rs72807538	0	89791343	T	A
16	rs78630177	0	89791362	A	G
16	rs62068388	0	89791487	A	T
16	rs8059398	0	89792228	T	C
16	rs12051515	0	89792491	T	A
16	rs12925026	0	89792856	C	T
16	rs8048331	0	89793042	G	T
16	rs9934785	0	89793115	G	A
16	rs2099105	0	89793555	T	C
16	rs74795317	0	89794781	C	T
16	rs35034309	0	89794819	T	A
16	rs143250644	0	89794828	T	A
16	rs9941108	0	89794932	C	T
16	rs9941129	0	89794994	C	T
16	rs183463121	0	89795000	C	T
16	rs9933498	0	89795092	T	G
16	rs74606487	0	89795305	A	G
16	rs7204478	0	89795485	C	T
16	rs11640734	0	89795797	C	G
16	rs34120897	0	89795813	A	C
16	rs11640450	0	89795859	G	A
16	rs7185737	0	89796010	G	A
16	rs4785708	0	89796569	C	T
16	rs4785709	0	89796665	G	A
16	rs4785710	0	89796756	C	T
16	rs12709092	0	89797337	C	G
16	rs4785591	0	89797513	C	T
16	rs4785592	0	89797515	G	C
16	rs4785711	0	89797946	C	G
16	rs4785712	0	89797954	C	G
16	rs11643713	0	89798081	C	T
16	rs4785713	0	89798098	C	G
16	rs117712157	0	89798172	C	T
16	rs11649100	0	89798179	A	G
16	rs11639906	0	89798183	T	C
16	rs56296040	0	89798375	C	G
16	rs4785714	0	89798404	C	A
16	rs4785594	0	89798516	G	C
16	rs546100591	0	89798567	C	T
16	rs7206546	0	89799079	C	T
16	rs111443517	0	89799478	C	T
16	rs76023376	0	89799804	A	C
16	rs17177891	0	89799950	C	T
16	rs3803689	0	89800058	C	T
16	rs4785715	0	89800135	A	G
16	rs9935559	0	89800529	C	T
16	rs7189734	0	89800550	G	A
16	rs3764257	0	89800887	C	G
16	rs3764258	0	89801014	C	G
16	rs4785716	0	89801127	T	C
16	rs4785717	0	89801133	A	G
16	rs11649155	0	89801892	G	C
16	rs11649196	0	89801952	G	A
16	rs2077001	0	89802090	G	A
16	rs7202427	0	89802396	G	T
16	rs147607286	0	89802659	T	C
16	rs8054492	0	89802719	G	A
16	rs2003522	0	89803286	C	G
16	rs17233868	0	89803629	C	T
16	rs2077155	0	89803670	A	G
16	rs1961556	0	89803762	C	G
16	rs17227424	0	89804624	G	C
16	rs1230	0	89804855	C	T
16	rs1800359	0	89805261	A	G
16	rs9282682	0	89805794	A	G
16	rs9282681	0	89805914	T	C
16	rs1061646	0	89805977	G	A
16	rs1061647	0	89806063	G	C
16	rs11647746	0	89806343	C	A
16	rs7195906	0	89806347	A	T
16	rs11644967	0	89806614	T	A
16	rs55667823	0	89806703	G	A
16	rs11648689	0	89806732	G	A
16	rs11649162	0	89807131	C	A
16	rs11649210	0	89807233	C	G
16	rs11639788	0	89807543	G	A
16	rs11076618	0	89807705	T	C
16	rs11640188	0	89807732	C	T
16	rs11640198	0	89807785	C	T
16	rs11640209	0	89807828	C	A
16	rs75092208	0	89808241	T	C
16	rs6500439	0	89808275	A	C
16	rs62054599	0	89808850	C	G
16	rs34027607	0	89808939	T	C
16	rs34420680	0	89809171	C	T
16	rs1800358	0	89809319	T	C
16	rs2286392	0	89809549	A	G
16	rs2238525	0	89809902	T	C
16	rs17233678	0	89809962	T	C
16	rs12445480	0	89810186	G	A
16	rs12448600	0	89810220	A	C
16	rs62054600	0	89810327	T	C
16	rs12445695	0	89810337	C	T
16	rs17227270	0	89810593	G	A
16	rs17227263	0	89810598	G	A
16	rs17233664	0	89810628	C	T
16	rs6500440	0	89810823	T	C
16	rs12917681	0	89810941	C	A
16	rs12918575	0	89811151	A	G
16	rs9923733	0	89811196	T	C
16	rs17233623	0	89811209	C	T
16	rs2074904	0	89811546	A	G
16	rs2074903	0	89811663	T	C
16	rs62054601	0	89811751	C	G
16	rs4785718	0	89811796	T	C
16	rs12923751	0	89812139	A	G
16	rs12922302	0	89812283	G	A
16	rs12102290	0	89812617	C	T
16	rs12102297	0	89812762	C	A
16	rs1800355	0	89813194	C	T
16	rs11641147	0	89813589	C	T
16	rs17233567	0	89813821	G	A
16	rs1029673	0	89813966	T	G
16	rs2003520	0	89813972	C	T
16	rs17227149	0	89813988	T	A
16	rs2011925	0	89814064	T	G
16	rs4420527	0	89814188	A	G
16	rs45567439	0	89814604	G	A
16	rs17233497	0	89815152	G	A
16	rs1800345	0	89815217	C	T
16	rs17227085	0	89815321	C	T
16	rs2283564	0	89815656	T	C
16	rs8043882	0	89815781	T	C
16	rs8044026	0	89815799	T	C
16	rs45524643	0	89815824	G	A
16	rs17227064	0	89816314	A	G
16	rs17227057	0	89816333	C	T
16	rs1800344	0	89816367	T	G
16	rs17233455	0	89816407	A	G
16	rs17233448	0	89816424	G	T
16	rs62054609	0	89816569	C	A
16	rs142519821	0	89816745	G	C
16	rs62054611	0	89817017	T	C
16	rs12599002	0	89817569	G	A
16	rs2377043	0	89817777	G	T
16	rs17233441	0	89817998	C	G
16	rs9926296	0	89818089	A	G
16	rs3743861	0	89818340	G	C
16	rs3743860	0	89818491	T	C
16	rs12931267	0	89818732	C	G
16	rs12599846	0	89818908	C	T
16	rs17233392	0	89819305	C	T
16	rs17233385	0	89819427	T	C
16	rs111269812	0	89819640	C	G
16	rs7203255	0	89819702	G	A
16	rs7203281	0	89819737	G	A
16	rs7205519	0	89819816	A	G
16	rs7203511	0	89819881	G	C
16	rs11649642	0	89819932	G	A
16	rs7206120	0	89820149	A	C
16	rs7206308	0	89820185	A	G
16	rs7205604	0	89820202	C	G
16	rs7206721	0	89820416	A	C
16	rs7205993	0	89820441	C	G
16	rs12923946	0	89821080	C	T
16	rs62054638	0	89821131	G	C
16	rs62054639	0	89821489	C	T
16	rs7195752	0	89821960	A	G
16	rs7201028	0	89822118	T	C
16	rs12597296	0	89822331	C	T
16	rs12597299	0	89822364	C	A
16	rs76784033	0	89822793	T	C
16	rs62054640	0	89823157	C	T
16	rs7191144	0	89823393	C	T
16	rs3785281	0	89824263	G	C
16	rs4490003	0	89824348	C	A
16	rs3785280	0	89824384	C	G
16	rs3785279	0	89824562	G	C
16	rs12709093	0	89824753	T	C
16	rs17226980	0	89825065	G	A
16	rs55756185	0	89825157	G	A
16	rs17226973	0	89825248	T	C
16	rs17226966	0	89825338	A	G
16	rs7204328	0	89825495	C	G
16	rs17226953	0	89825662	A	T
16	rs3819567	0	89825857	C	T
16	rs3819568	0	89825970	A	G
16	rs3819569	0	89826336	G	C
16	rs3819570	0	89826342	C	T
16	rs3819571	0	89826372	C	T
16	rs3819572	0	89826373	G	T
16	rs3819573	0	89826394	C	G
16	rs3819574	0	89826630	G	A
16	rs2238526	0	89826723	G	A
16	rs4785720	0	89826892	T	A
16	rs2376885	0	89826901	G	A
16	rs2376884	0	89826922	C	T
16	rs2376883	0	89826926	A	G
16	rs2376882	0	89827002	T	C
16	rs2376881	0	89827011	C	G
16	rs2239356	0	89827239	T	C
16	rs2239357	0	89827251	G	A
16	rs2239358	0	89827330	C	G
16	rs12599473	0	89827435	A	C
16	rs2283565	0	89827556	G	T
16	rs2283566	0	89827610	G	A
16	rs11648879	0	89827755	A	G
16	rs78904586	0	89828043	T	A
16	rs12933317	0	89828220	A	G
16	rs17233253	0	89828437	A	G
16	rs17226841	0	89828484	C	T
16	rs6500441	0	89828669	C	G
16	rs6500442	0	89828862	T	C
16	rs12598276	0	89829196	G	C
16	rs9806894	0	89829201	G	C
16	rs62054643	0	89829455	A	G
16	rs12924011	0	89829539	C	T
16	rs117555146	0	89829863	C	T
16	rs116953717	0	89829864	A	G
16	rs12447465	0	89829895	C	T
16	rs12925427	0	89830462	C	G
16	rs12929831	0	89830493	T	C
16	rs11076619	0	89831243	C	A
16	rs11076620	0	89831520	A	T
16	rs12600151	0	89831558	C	T
16	rs12600047	0	89831630	G	A
16	rs2159115	0	89831819	A	G
16	rs2159114	0	89831841	A	G
16	rs2159113	0	89832083	C	T
16	rs2376880	0	89832364	T	C
16	rs17226757	0	89832693	A	G
16	rs17233176	0	89832751	G	C
16	rs8055825	0	89832848	C	T
16	rs8061447	0	89833097	T	C
16	rs7203907	0	89833774	C	G
16	rs6500443	0	89833881	G	T
16	rs77236990	0	89833984	G	C
16	rs6500444	0	89834025	C	G
16	rs6500445	0	89834076	T	C
16	rs76075456	0	89834270	T	C
16	rs11860203	0	89834661	A	C
16	rs1974583	0	89834971	C	G
16	rs1010356	0	89835097	A	G
16	rs11645916	0	89835234	G	A
16	rs3890534	0	89835289	C	T
16	rs17226666	0	89835401	G	A
16	rs4785595	0	89835521	A	G
16	rs7195066	0	89836323	C	T
16	rs886952	0	89836781	G	A
16	rs886951	0	89836865	A	G
16	rs886950	0	89836872	T	C
16	rs11645240	0	89837326	T	C
16	rs11644213	0	89837367	A	G
16	rs11645321	0	89837491	T	C
16	rs11076621	0	89837927	A	G
16	rs11076622	0	89837951	T	C
16	rs1800340	0	89838078	A	G
16	rs1007932	0	89838541	C	T
16	rs11646766	0	89838578	A	T
16	rs11641552	0	89838700	C	A
16	rs1007931	0	89838834	T	C
16	rs17226554	0	89838862	T	C
16	rs3785277	0	89839142	G	C
16	rs12599180	0	89839306	A	G
16	rs1800339	0	89839637	C	A
16	rs17232910	0	89839766	G	C
16	rs17226519	0	89839854	T	C
16	rs17226512	0	89839976	T	C
16	rs4785721	0	89839997	G	A
16	rs17232903	0	89840453	G	C
16	rs17226498	0	89840631	T	C
16	rs2238527	0	89840708	C	A
16	rs2190808	0	89840856	C	T
16	rs1974573	0	89840965	T	C
16	rs2190806	0	89841055	A	G
16	rs12596415	0	89841239	T	C
16	rs12596429	0	89841374	T	C
16	rs12598214	0	89841424	C	T
16	rs8046872	0	89841552	T	C
16	rs12596934	0	89841605	T	G
16	rs3785276	0	89841793	G	C
16	rs3785275	0	89842029	C	G
16	rs1558184	0	89842374	T	G
16	rs117013109	0	89842456	C	A
16	rs17232840	0	89842479	T	C
16	rs1974572	0	89842749	G	C
16	rs1974571	0	89842824	C	T
16	rs17226428	0	89842884	T	A
16	rs1558151	0	89842903	T	A
16	rs17232812	0	89843136	G	A
16	rs17232805	0	89843189	A	C
16	rs1006548	0	89844043	T	C
16	rs11076623	0	89844120	G	T
16	rs1006547	0	89844229	T	C
16	rs2016571	0	89844276	G	C
16	rs7187436	0	89845110	A	T
16	rs1800337	0	89845194	A	G
16	rs2302162	0	89845287	A	G
16	rs2302161	0	89845566	C	T
16	rs3743859	0	89846050	C	T
16	rs1800335	0	89846195	A	G
16	rs75570604	0	89846677	G	C
16	rs8058179	0	89846987	A	G
16	rs62052660	0	89847420	T	A
16	rs7198982	0	89847502	G	A
16	rs9939756	0	89847521	C	T
16	rs7201321	0	89847631	A	G
16	rs7206398	0	89847891	A	C
16	rs6500446	0	89848559	A	G
16	rs17232735	0	89849104	A	G
16	rs2239359	0	89849480	C	T
16	rs2239360	0	89849583	C	T
16	rs12448860	0	89849629	T	A
16	rs12928089	0	89849735	G	A
16	rs12929129	0	89849740	C	T
16	rs12928256	0	89849914	G	A
16	rs112225320	0	89849968	A	C
16	rs2283567	0	89849977	A	C
16	rs2239361	0	89850008	G	T
16	rs8054489	0	89850117	C	A
16	rs17226274	0	89850170	C	T
16	rs17232665	0	89850382	T	C
16	rs17232658	0	89850415	C	G
16	rs60828994	0	89850677	C	G
16	rs11649501	0	89850957	A	T
16	rs11649510	0	89851004	A	G
16	rs16966142	0	89851033	C	T
16	rs17232630	0	89851179	C	T
16	rs8046243	0	89852133	A	G
16	rs12709094	0	89853017	A	G
16	rs2238529	0	89853117	G	C
16	rs4522419	0	89853307	T	C
16	rs4785596	0	89853833	T	C
16	rs8047486	0	89854025	A	T
16	rs12709095	0	89854501	G	C
16	rs1968109	0	89854829	C	G
16	rs62052710	0	89854893	C	T
16	rs1476761	0	89854977	C	G
16	rs62052711	0	89855100	C	A
16	rs6500447	0	89855169	C	T
16	rs6500448	0	89855192	T	C
16	rs143030164	0	89855747	G	A
16	rs11076624	0	89855749	T	C
16	rs2238530	0	89856001	C	T
16	rs2238531	0	89856217	C	G
16	rs147003584	0	89856298	G	T
16	rs6500449	0	89856393	T	C
16	rs7200111	0	89856539	G	A
16	rs76924017	0	89856702	G	A
16	rs7205053	0	89856763	G	C
16	rs11076625	0	89856797	A	G
16	rs62052713	0	89856934	A	C
16	rs62052714	0	89857180	T	C
16	rs34665267	0	89857212	G	A
16	rs8044210	0	89857369	C	T
16	rs8045232	0	89857548	A	G
16	rs1057042	0	89857622	T	C
16	rs8049660	0	89857700	A	G
16	rs11646374	0	89857935	G	A
16	rs1800330	0	89857964	T	C
16	rs6500450	0	89858024	A	G
16	rs1800331	0	89858417	C	A
16	rs6500452	0	89858505	T	C
16	rs1800287	0	89858525	C	G
16	rs6500453	0	89858657	C	G
16	rs17232533	0	89859035	G	A
16	rs6500454	0	89859292	A	C
16	rs12600229	0	89859649	C	T
16	rs12921383	0	89859753	T	C
16	rs2159227	0	89859953	A	G
16	rs62053701	0	89860584	G	A
16	rs62053702	0	89860688	G	T
16	rs34689166	0	89860697	C	T
16	rs112992887	0	89861491	G	A
16	rs17232484	0	89861650	G	A
16	rs8051231	0	89862132	G	C
16	rs11648881	0	89862434	T	C
16	rs12924101	0	89862906	A	C
16	rs12709096	0	89862961	C	G
16	rs9933901	0	89862982	G	A
16	rs4785722	0	89863110	A	G
16	rs8051915	0	89863750	G	T
16	rs11076626	0	89865103	T	A
16	rs10852623	0	89865242	T	C
16	rs7190823	0	89866043	T	C
16	rs7186192	0	89866160	A	G
16	rs8051712	0	89867339	A	G
16	rs12599799	0	89867368	T	G
16	rs9938865	0	89867797	A	G
16	rs117750741	0	89868291	G	A
16	rs55857704	0	89869237	T	C
16	rs1800286	0	89869761	T	C
16	rs2238533	0	89871344	T	C
16	rs6500455	0	89872445	A	C
16	rs138098991	0	89872832	A	C
16	rs9927381	0	89873377	G	A
16	rs9927395	0	89873413	G	A
16	rs4313809	0	89874001	T	C
16	rs11076627	0	89874559	A	C
16	rs1800285	0	89874628	C	T
16	rs3743857	0	89875054	C	G
16	rs11076628	0	89875246	T	C
16	rs11076629	0	89875259	T	C
16	rs9928953	0	89876330	T	G
16	rs2074963	0	89877269	T	C
16	rs11859183	0	89877720	C	T
16	rs11076631	0	89877975	A	G
16	rs12709099	0	89879713	T	G
16	rs9937925	0	89879916	A	C
16	rs9927089	0	89880258	G	C
16	rs11076632	0	89880537	A	T
16	rs11640549	0	89881486	T	C
16	rs9925181	0	89881612	T	C
16	rs117449907	0	89881822	A	G
16	rs17232091	0	89882359	T	G
16	rs78004870	0	89882807	G	T
16	rs72631431	0	89882826	C	T
16	rs7186980	0	89883208	T	C
16	rs7204250	0	89883224	C	G
16	rs8047581	0	89884502	C	T
16	rs113234026	0	89884697	A	G
16	rs2079672	0	89884917	G	A
16	rs2079671	0	89884981	T	C
16	rs2376878	0	89885161	G	A
16	rs2376877	0	89885223	G	C
16	rs11076633	0	89886392	C	G
16	rs9932307	0	89886905	C	T
16	rs541931526	0	89887863	C	T
16	rs6500456	0	89888341	T	C
16	rs2293584	0	89888686	C	G
16	rs2293585	0	89888853	C	T
16	rs57071566	0	89889327	T	G
16	rs11076636	0	89890452	A	G
16	rs11639566	0	89890515	C	G
16	rs113271242	0	89890879	C	G
16	rs8051154	0	89890920	T	C
16	rs79905321	0	89891456	G	C
16	rs11641726	0	89891619	G	A
16	rs8050509	0	89891812	G	A
16	rs11648552	0	89891911	T	G
16	rs8050717	0	89891956	G	A
16	rs62054224	0	89892071	C	T
16	rs62054251	0	89892080	A	G
16	rs4785723	0	89892471	G	A
16	rs4785725	0	89893243	A	G
16	rs7187982	0	89893450	G	A
16	rs1108063	0	89893983	A	G
16	rs1108064	0	89894150	G	C
16	rs12599561	0	89894358	C	G
16	rs1109838	0	89894612	C	A
16	rs571363661	0	89894998	G	A
16	rs79244293	0	89896220	T	C
16	rs77847775	0	89896243	C	T
16	rs78001663	0	89896331	C	A
16	rs7186561	0	89896423	A	G
16	rs7185897	0	89896481	C	A
16	rs62054252	0	89896834	G	A
16	rs116848174	0	89896911	A	T
16	rs62054253	0	89896932	T	C
16	rs11641891	0	89897149	C	A
16	rs12444871	0	89897274	C	T
16	rs11643204	0	89897930	C	T
16	rs184446199	0	89898052	A	G
16	rs2376874	0	89898191	T	C
16	rs11644526	0	89898660	C	T
16	rs6500457	0	89898764	G	C
16	rs78530336	0	89899055	T	C
16	rs11864372	0	89899940	C	T
16	rs62054257	0	89900195	G	A
16	rs4785727	0	89900237	C	T
16	rs62054258	0	89900495	C	T
16	rs62054259	0	89900500	G	A
16	rs62056060	0	89900502	G	A
16	rs62056061	0	89901767	G	A
16	rs12598477	0	89902482	T	C
16	rs74251568	0	89903416	A	C
16	rs57267516	0	89903552	G	A
16	rs62056063	0	89903680	C	T
16	rs62056064	0	89903843	G	A
16	rs1558183	0	89904384	G	C
16	rs2108838	0	89904426	A	G
16	rs142382996	0	89904834	G	C
16	rs62056065	0	89905115	C	G
16	rs34562649	0	89905529	C	T
16	rs9928396	0	89905848	T	C
16	rs9935541	0	89905925	G	C
16	rs62056066	0	89906563	G	A
16	rs143106090	0	89906800	G	A
16	rs8055746	0	89906894	G	T
16	rs144766880	0	89906937	T	A
16	rs182251041	0	89907164	C	T
16	rs79284621	0	89907493	G	T
16	rs7205642	0	89907526	T	A
16	rs1079558	0	89908003	G	A
16	rs11639925	0	89908250	C	T
16	rs12599531	0	89909401	T	C
16	rs17177912	0	89909429	A	G
16	rs62056068	0	89909737	C	T
16	rs62056069	0	89912000	C	T
16	rs13331995	0	89912063	T	C
16	rs11645376	0	89912281	G	C
16	rs11076639	0	89912399	G	C
16	rs9745545	0	89912457	A	C
16	rs11076640	0	89912462	G	A
16	rs9746953	0	89912720	C	G
16	rs12051519	0	89913008	G	A
16	rs62056070	0	89913164	C	T
16	rs3743855	0	89913816	G	A
16	rs10775347	0	89914508	C	T
16	rs10852626	0	89914633	T	G
16	rs12448762	0	89915418	T	C
16	rs12932219	0	89916391	G	A
16	rs12598316	0	89916600	C	A
16	rs11644935	0	89917235	G	T
16	rs57027421	0	89917258	T	G
16	rs7190341	0	89917537	T	C
16	rs78331410	0	89917775	C	T
16	rs8060934	0	89920025	C	T
16	rs62056087	0	89920383	C	A
16	rs34552238	0	89920497	C	T
16	rs12598737	0	89920957	A	G
16	rs34688108	0	89921117	G	A
16	rs12598756	0	89921119	A	C
16	rs12599205	0	89921126	T	G
16	rs12598757	0	89921128	A	G
16	rs151083434	0	89921143	G	A
16	rs12596441	0	89921412	C	T
16	rs1105691	0	89922485	T	C
16	rs34033205	0	89922959	G	T
16	rs28670527	0	89923412	C	T
16	rs6500459	0	89923759	G	T
16	rs6500460	0	89923906	C	T
16	rs10852627	0	89924122	G	A
16	rs10459819	0	89924402	T	C
16	rs7200842	0	89925556	G	A
16	rs150169507	0	89925908	C	T
16	rs10459816	0	89926719	T	C
16	rs11641897	0	89927265	C	T
16	rs61607766	0	89928601	C	T
16	rs12446215	0	89928854	G	C
16	rs62056090	0	89930087	T	A
16	rs55999134	0	89930129	G	C
16	rs78659316	0	89930325	G	A
16	rs62056091	0	89930414	G	A
16	rs62056092	0	89930426	A	G
16	rs55911767	0	89930656	A	G
16	rs9939893	0	89931974	C	G
16	rs111374425	0	89932576	T	C
16	rs76846556	0	89932931	C	G
16	rs62056096	0	89933306	C	T
16	rs55749251	0	89933324	T	G
16	rs62056097	0	89933420	A	G
16	rs35360258	0	89933851	G	A
16	rs3803688	0	89934886	A	G
16	rs1109334	0	89938144	G	A
16	rs62056098	0	89939212	G	A
16	rs62056099	0	89939327	G	A
16	rs62056100	0	89939753	C	T
16	rs9939914	0	89939929	T	C
16	rs13333742	0	89940536	G	A
16	rs74542234	0	89940608	A	C
16	rs11640336	0	89941153	T	C
16	rs62056102	0	89941438	T	C
16	rs12446243	0	89941490	C	T
16	rs62056103	0	89942781	G	A
16	rs58384581	0	89943214	A	G
16	rs6500461	0	89943629	G	A
16	rs12919804	0	89945369	G	A
16	rs62056104	0	89945704	C	T
16	rs62056110	0	89946388	A	C
16	rs12930056	0	89946649	C	A
16	rs12930606	0	89946682	A	G
16	rs62052168	0	89947203	G	A
16	rs17784386	0	89947457	A	G
16	rs4257207	0	89947861	T	A
16	rs8061025	0	89948397	G	A
16	rs55703708	0	89948444	C	T
16	rs34604714	0	89948985	A	G
16	rs34272502	0	89949000	G	C
16	rs35994878	0	89949033	T	C
16	rs35285305	0	89949205	G	A
16	rs62052172	0	89950230	G	C
16	rs72477006	0	89950299	G	C
16	rs73276534	0	89950557	A	G
16	rs62052173	0	89950739	T	C
16	rs62052174	0	89950901	G	A
16	rs13335395	0	89952843	T	A
16	rs368565398	0	89952846	T	A
16	rs8058639	0	89953066	G	A
16	rs9806913	0	89953773	A	G
16	rs9922515	0	89954138	G	C
16	rs8046062	0	89954651	C	G
16	rs188505520	0	89954841	C	A
16	rs146114477	0	89955740	C	T
16	rs11643448	0	89956247	C	T
16	rs35769864	0	89956249	T	C
16	rs11639625	0	89956253	T	C
16	rs12596492	0	89957169	T	G
16	rs11642267	0	89957635	T	C
16	rs4287569	0	89957815	A	G
16	rs11645970	0	89958118	G	A
16	rs11642451	0	89958127	T	C
16	rs11647174	0	89958538	G	A
16	rs7196840	0	89959647	A	G
16	rs7199685	0	89959805	G	C
16	rs28661943	0	89960618	C	T
16	rs78908302	0	89960796	A	G
16	rs28630471	0	89960814	A	G
16	rs35518096	0	89961140	C	A
16	rs7186976	0	89961593	A	G
16	rs7191836	0	89961597	T	C
16	rs7184960	0	89961661	G	A
16	rs11641790	0	89961957	C	T
16	rs2293586	0	89962394	A	G
16	rs75110337	0	89962635	C	A
16	rs62052179	0	89963163	T	C
16	rs62052180	0	89963289	C	G
16	rs7194371	0	89964309	A	G
16	rs11648433	0	89965055	G	A
16	rs35542367	0	89965825	G	C
16	rs10153055	0	89965842	C	T
16	rs11646270	0	89965988	T	G
16	rs11646448	0	89966357	T	A
16	rs76885005	0	89966668	A	G
16	rs62052183	0	89966921	C	A
16	rs62052184	0	89967217	T	C
16	rs144168862	0	89967345	C	T
16	rs10153196	0	89967397	A	C
16	rs62052185	0	89969254	C	T
16	rs62052186	0	89969567	A	T
16	rs4785736	0	89969593	T	C
16	rs8044906	0	89969603	T	C
16	rs140032244	0	89971316	G	T
16	rs11642428	0	89971909	A	T
16	rs2270462	0	89972003	G	A
16	rs2270461	0	89972345	T	C
16	rs2270460	0	89972416	C	A
16	rs11862382	0	89972532	A	C
16	rs112597872	0	89973004	G	C
16	rs62052187	0	89973071	G	A
16	rs57940434	0	89975496	G	A
16	rs62052189	0	89975555	G	C
16	rs57492102	0	89975572	A	G
16	rs1137042	0	89975638	A	G
16	rs11644804	0	89976224	G	A
16	rs9931722	0	89976329	G	T
16	rs7190567	0	89978243	G	A
16	rs60862594	0	89978338	G	A
16	rs72813442	0	89979052	C	T
16	rs8045560	0	89979494	T	C
16	rs146380945	0	89979542	C	T
16	rs2270459	0	89979851	C	A
16	rs8060848	0	89979959	G	A
16	rs62052210	0	89980158	A	G
16	rs62052211	0	89980316	T	C
16	rs111155279	0	89980726	T	C
16	rs62052212	0	89981960	G	A
16	rs3212345	0	89982272	T	C
16	rs3212346	0	89982358	G	A
16	rs113769342	0	89982437	C	T
16	rs72813445	0	89983231	G	A
16	rs11641201	0	89983276	T	C
16	rs3212349	0	89983537	C	T
16	rs3212350	0	89983554	G	A
16	rs3212354	0	89984370	T	C
16	rs3212357	0	89984604	T	C
16	rs3212358	0	89984739	A	G
16	rs3212359	0	89985177	C	T
16	rs3212361	0	89985222	G	A
16	rs3212363	0	89985441	A	T
16	rs2228479	0	89985940	G	A
16	rs33932559	0	89986025	T	C
16	rs885479	0	89986154	G	A
16	rs2228478	0	89986608	A	G
16	rs3212369	0	89986760	A	G
16	rs3212371	0	89987201	A	G
16	rs58181634	0	89991409	A	G
16	rs61356367	0	89991895	C	T
16	rs62052213	0	89991963	C	T
16	rs12600051	0	89992072	G	T
16	rs12596146	0	89992238	C	G
16	rs117456609	0	89993134	A	C
16	rs7192242	0	89993691	A	G
16	rs7191759	0	89993786	C	T
16	rs7191944	0	89993878	C	G
16	rs60723967	0	89993992	T	A
16	rs12598500	0	89994413	G	C
16	rs4586434	0	89994916	G	A
16	rs4586435	0	89995088	G	A
16	rs12325120	0	89995790	A	G
16	rs7204569	0	89996354	T	C
16	rs142552064	0	89996871	G	A
16	rs62052214	0	89998157	G	A
16	rs2302898	0	89998794	G	A
16	rs12920483	0	90000371	T	C
16	rs1135425	0	90002290	T	C
16	rs4395073	0	90002682	C	T
16	rs4558416	0	90002767	A	G
16	rs187965336	0	90002892	C	T
16	rs4534840	0	90003359	G	A
16	rs11642080	0	90004513	G	A
16	rs56378598	0	90004868	C	T
16	rs4785741	0	90005453	T	C
16	rs4785742	0	90005561	C	T
16	rs80341634	0	90005900	G	C
16	rs4785745	0	90006121	C	A
16	rs4785746	0	90006179	C	T
16	rs7205758	0	90006675	G	A
16	rs11640500	0	90007025	A	G
16	rs7184956	0	90007034	C	T
16	rs62052216	0	90007108	A	G
16	rs4785749	0	90007590	C	T
16	rs62052217	0	90007663	C	G
16	rs62052218	0	90007808	C	T
16	rs80049853	0	90007889	G	A
16	rs78971867	0	90007907	C	G
16	rs77458649	0	90007992	C	G
16	rs11644157	0	90008296	T	C
16	rs7197627	0	90008568	A	C
16	rs74251586	0	90008896	G	A
16	rs79886664	0	90008928	C	A
16	rs34242253	0	90009473	G	A
16	rs79670441	0	90010071	C	T
16	rs62052219	0	90010303	A	G
16	rs13331218	0	90011080	C	T
16	rs13338472	0	90011255	T	C
16	rs12599929	0	90011780	T	C
16	rs77463543	0	90012231	C	T
16	rs62052220	0	90012293	C	G
16	rs73277907	0	90012852	C	T
16	rs13335091	0	90013255	C	T
16	rs62052221	0	90013420	G	A
16	rs73277914	0	90013504	G	C
16	rs11641286	0	90013643	T	C
16	rs4365287	0	90013957	C	T
16	rs77470350	0	90014732	T	C
16	rs76687783	0	90014798	C	A
16	rs75833538	0	90014827	G	A
16	rs77901106	0	90015027	G	A
16	rs139533955	0	90015153	T	G
16	rs144195940	0	90015201	A	G
16	rs62052222	0	90016228	C	G
16	rs62052223	0	90018186	T	C
16	rs9923654	0	90018504	T	C
16	rs3803687	0	90020341	T	C
16	rs3803686	0	90020346	A	C
16	rs7195043	0	90020861	C	T
16	rs62052225	0	90021569	T	C
16	rs12597913	0	90021685	A	G
16	rs62052226	0	90022137	T	C
16	rs12596182	0	90022603	C	T
16	rs12596206	0	90022738	C	T
16	rs62052238	0	90022897	T	G
16	rs147454049	0	90022974	C	T
16	rs11641639	0	90023405	C	A
16	rs12596872	0	90023901	C	T
16	rs8049897	0	90024202	G	A
16	rs8051733	0	90024206	A	G
16	rs76734820	0	90024228	C	T
16	rs77522907	0	90024447	T	C
16	rs62052239	0	90024866	C	T
16	rs7192275	0	90024899	T	A
16	rs7187431	0	90024900	A	G
16	rs62052240	0	90025135	C	T
16	rs62052241	0	90025320	C	T
16	rs8166	0	90025640	G	C
16	rs143798139	0	90026005	C	A
16	rs80220635	0	90026049	C	G
16	rs62052243	0	90026152	A	G
16	rs4268748	0	90026512	T	C
16	rs11643722	0	90026775	A	G
16	rs17784583	0	90026979	T	C
16	rs8063761	0	90027626	A	T
16	rs8062311	0	90027838	G	A
16	rs8062511	0	90027944	G	T
16	rs8048449	0	90028106	T	G
16	rs12596583	0	90029105	G	C
16	rs4785751	0	90029417	G	A
16	rs13330431	0	90030355	T	C
16	rs56219904	0	90030770	A	G
16	rs11645183	0	90031419	G	A
16	rs11641675	0	90031427	T	A
16	rs7192165	0	90032048	T	C
16	rs7192373	0	90032149	T	C
16	rs62052244	0	90034117	A	G
16	rs4785752	0	90035141	A	G
16	rs58766116	0	90035545	C	G
16	rs4785755	0	90037828	G	A
16	rs36114385	0	90038369	A	G
16	rs11643147	0	90038647	A	G
16	rs11649465	0	90039432	C	G
16	rs11649211	0	90039450	G	C
16	rs7203948	0	90039968	C	T
16	rs62052246	0	90041014	C	T
16	rs62052247	0	90041170	C	G
16	rs11643495	0	90042268	C	T
16	rs7195226	0	90042276	A	G
16	rs3923703	0	90042303	C	T
16	rs11639855	0	90042756	T	C
16	rs117469991	0	90043045	A	G
16	rs6500463	0	90043506	C	G
16	rs4350572	0	90043840	A	G
16	rs4365288	0	90043882	G	A
16	rs4408545	0	90044028	C	T
16	rs4371157	0	90044113	C	G
16	rs62052249	0	90044191	G	C
16	rs62052250	0	90044378	C	T
16	rs78517194	0	90045280	A	C
16	rs11648898	0	90045986	A	G
16	rs33969658	0	90046121	A	G
16	rs3803684	0	90046373	T	C
16	rs112001009	0	90047605	A	G
16	rs75570346	0	90048080	G	C
16	rs45456401	0	90048327	G	A
16	rs62052252	0	90048379	T	C
16	rs72813466	0	90049234	G	A
16	rs11648818	0	90049323	G	A
16	rs11645212	0	90049434	T	C
16	rs11649229	0	90049589	C	T
16	rs56244407	0	90049622	G	A
16	rs4328441	0	90050201	G	C
16	rs4238832	0	90050261	C	T
16	rs117116641	0	90050342	C	G
16	rs4238833	0	90050689	G	T
16	rs4785759	0	90050880	A	C
16	rs4785760	0	90051438	G	A
16	rs11643288	0	90052593	C	T
16	rs142125760	0	90052874	A	G
16	rs546980530	0	90052880	A	G
16	rs9939442	0	90052949	A	C
16	rs9939542	0	90053048	A	C
16	rs1004047	0	90053336	C	T
16	rs190034551	0	90054199	C	G
16	rs7404886	0	90054313	C	A
16	rs11866420	0	90054704	C	G
16	rs8063160	0	90054709	T	C
16	rs62052255	0	90054724	A	G
16	rs4597327	0	90054955	A	G
16	rs4785762	0	90054998	G	A
16	rs4238834	0	90055018	T	C
16	rs73283845	0	90055664	C	T
16	rs113178244	0	90056195	C	G
16	rs62054562	0	90056564	A	G
16	rs7189230	0	90056958	G	A
16	rs55671402	0	90058097	C	T
16	rs55939723	0	90058136	A	G
16	rs7201721	0	90058746	G	A
16	rs58827852	0	90058754	G	A
16	rs11076649	0	90059336	C	G
16	rs112153252	0	90059712	A	G
16	rs3803683	0	90060281	T	C
16	rs7192770	0	90061266	G	A
16	rs7198761	0	90061344	C	T
16	rs191028295	0	90061908	T	C
16	rs35176381	0	90062479	G	A
16	rs62054570	0	90063890	T	G
16	rs62054571	0	90063901	A	C
16	rs72813468	0	90064140	G	T
16	rs4442808	0	90064622	G	A
16	rs62054572	0	90065941	G	C
16	rs4785763	0	90066936	A	C
16	rs35991606	0	90067079	T	C
16	rs62054574	0	90067310	A	G
16	rs72813472	0	90067496	A	T
16	rs11076650	0	90067941	G	A
16	rs60030426	0	90068417	T	C
16	rs9923604	0	90068980	G	C
16	rs9936896	0	90069059	T	C
16	rs78260644	0	90069379	A	G
16	rs59721296	0	90069670	C	G
16	rs3809645	0	90071406	C	T
16	rs2241085	0	90072265	C	T
16	rs4785765	0	90073301	T	A
16	rs11076653	0	90074001	C	T
16	rs8056069	0	90074058	C	T
16	rs11076654	0	90074085	T	A
16	rs11647027	0	90074213	A	C
16	rs551510578	0	90075043	C	T
16	rs4362387	0	90075226	C	T
16	rs2241084	0	90075412	T	C
16	rs79690969	0	90076227	T	A
16	rs149716164	0	90076484	C	T
16	rs11644618	0	90076846	G	C
16	rs4461072	0	90077661	G	C
16	rs8059973	0	90079534	A	G
16	rs10852628	0	90079927	C	T
16	rs147899617	0	90080352	C	A
16	rs12925506	0	90080691	T	C
16	rs77733403	0	90080723	T	C
16	rs12920128	0	90080828	G	C
16	rs66701606	0	90080852	C	T
16	rs12921906	0	90080920	A	G
16	rs79432600	0	90080947	A	G
16	rs114165074	0	90080987	C	G
16	rs75163917	0	90081032	T	G
16	rs11647253	0	90082016	A	G
16	rs72813477	0	90082525	G	A
16	rs4293384	0	90082832	G	A
16	rs7500224	0	90082970	C	T
16	rs77632445	0	90083021	G	A
16	rs8057672	0	90083031	A	G
16	rs62054581	0	90083625	C	T
16	rs13334855	0	90083669	C	A
16	rs13334570	0	90083676	G	A
16	rs138372213	0	90083699	C	G
16	rs62054582	0	90083719	C	A
16	rs62054583	0	90084370	T	C
16	rs11648785	0	90084561	C	T
16	rs79277195	0	90084895	C	G
16	rs11076656	0	90085787	G	C
16	rs182134402	0	90086206	C	T
16	rs3809644	0	90087305	T	C
16	rs4567713	0	90087843	A	G
16	rs4427799	0	90087927	A	T
16	rs2241039	0	90088437	G	A
16	rs9635532	0	90088523	C	G
16	rs872010	0	90088787	G	A
16	rs2241038	0	90088904	C	G
16	rs59443037	0	90089335	C	T
16	rs870856	0	90089463	C	G
16	rs12598556	0	90089906	G	A
16	rs12444334	0	90090028	A	G
16	rs79975632	0	90091087	T	A
16	rs10153134	0	90091099	T	C
16	rs28582207	0	90091535	C	A
16	rs148781907	0	90091581	C	T
16	rs141239363	0	90091841	C	T
16	rs35601476	0	90091886	G	A
16	rs62054613	0	90091929	G	A
16	rs62054616	0	90092581	C	T
16	rs62054617	0	90092672	G	A
16	rs11076659	0	90093147	G	A
16	rs62054618	0	90093388	T	C
16	rs12922757	0	90093424	G	A
16	rs3743829	0	90093969	T	C
16	rs3743828	0	90094169	G	A
16	rs3743827	0	90094195	A	G
16	rs3743826	0	90094214	C	T
16	rs4530137	0	90094501	A	G
16	rs151130186	0	90095024	C	T
16	rs7191175	0	90095277	T	A
16	rs76688449	0	90095482	C	A
16	rs3785184	0	90095484	C	T
16	rs3785183	0	90095561	C	T
16	rs75909132	0	90095690	C	T
16	rs79367624	0	90095949	C	T
16	rs12926012	0	90096003	C	G
16	rs12925087	0	90096067	G	A
16	rs62054619	0	90096298	G	A
16	rs117499476	0	90096463	C	G
16	rs59108883	0	90096645	G	T
16	rs4608335	0	90097544	C	T
16	rs2302513	0	90097748	C	T
16	rs868371	0	90097979	A	G
16	rs868372	0	90097995	G	C
16	rs4433810	0	90098466	G	T
16	rs4627348	0	90098616	C	T
16	rs3826202	0	90098629	C	G
16	rs4324129	0	90099061	C	T
16	rs148760410	0	90099244	G	C
16	rs10431948	0	90099571	G	A
16	rs12931432	0	90100378	G	A
16	rs12932473	0	90100389	C	T
16	rs56338882	0	90100507	G	A
16	rs62054623	0	90101090	A	G
16	rs146732980	0	90101173	C	T
16	rs34467494	0	90101175	G	A
16	rs12446516	0	90101357	G	C
16	rs112601651	0	90101517	G	T
16	rs2241037	0	90101827	C	T
16	rs868045	0	90102835	A	G
16	rs4464078	0	90103087	C	T
16	rs7498985	0	90103117	G	A
16	rs4374173	0	90103246	C	G
16	rs62054624	0	90103451	C	T
16	rs17178299	0	90103659	G	A
16	rs2241036	0	90104019	G	A
16	rs11648422	0	90105004	T	G
16	rs62054625	0	90105046	T	G
16	rs3785181	0	90105333	C	T
16	rs7198372	0	90105662	C	T
16	rs9928084	0	90105726	G	A
16	rs7199280	0	90105740	A	G
16	rs184201838	0	90106316	C	T
16	rs45583731	0	90106364	C	A
16	rs4785767	0	90106525	T	C
16	rs61734731	0	90106746	C	T
16	rs555879252	0	90107242	G	A
16	rs9933627	0	90107353	G	A
16	rs28423043	0	90107377	A	T
16	rs28551107	0	90107609	G	A
16	rs55799444	0	90107716	C	T
16	rs9926774	0	90107735	T	C
16	rs73285483	0	90107889	G	A
16	rs144116818	0	90108091	C	G
16	rs13380736	0	90108421	C	T
16	rs2241035	0	90108832	C	T
16	rs2241034	0	90109144	A	G
16	rs2241033	0	90109372	C	T
16	rs2241032	0	90109519	G	A
16	rs3743825	0	90109711	A	G
16	rs3743824	0	90110027	G	A
16	rs3169375	0	90110279	C	T
16	rs3743821	0	90110284	G	A
16	rs1048148	0	90110289	C	A
16	rs3743818	0	90110681	T	C
16	rs3743817	0	90110737	A	G
16	rs3743816	0	90110789	A	G
16	rs62054627	0	90110857	A	G
16	rs1048149	0	90110950	C	T
16	rs1048150	0	90111042	G	A
16	rs8577	0	90111279	G	T
16	rs12596885	0	90111833	C	T
16	rs4280240	0	90112156	A	G
16	rs4628973	0	90112226	A	G
16	rs10468305	0	90112368	G	A
16	rs12445581	0	90112389	C	T
16	rs7203994	0	90112866	T	A
16	rs7196935	0	90112891	G	C
16	rs869048	0	90112948	G	A
16	rs4785612	0	90113107	C	A
16	rs11648775	0	90113121	A	G
16	rs35749740	0	90114833	T	C
16	rs74886016	0	90115430	G	A
16	rs9934403	0	90115456	T	C
16	rs9932312	0	90115559	A	G
16	rs9921920	0	90115618	C	G
16	rs11639655	0	90115731	G	A
16	rs11639747	0	90115921	G	A
16	rs59145894	0	90116366	G	A
16	rs76271610	0	90117123	T	C
16	rs11642999	0	90118119	C	T
16	rs72815359	0	90118342	T	C
16	rs56169792	0	90119447	G	A
16	rs11642131	0	90120357	A	G
16	rs11076662	0	90120986	G	A
16	rs11076663	0	90121131	A	C
16	rs75202722	0	90121946	T	G
16	rs74951428	0	90122186	C	T
16	rs113721022	0	90123551	C	T
16	rs3809643	0	90124273	G	T
16	rs3826201	0	90124316	C	T
16	rs180980492	0	90124695	A	T
16	rs7206111	0	90124871	G	T
16	rs9935461	0	90125731	C	T
16	rs62054652	0	90125822	C	T
16	rs9927964	0	90125947	T	C
16	rs56864106	0	90125958	C	T
16	rs28667468	0	90126266	T	C
16	rs11647734	0	90126400	G	A
16	rs3826200	0	90127080	C	T
16	rs2077426	0	90128224	C	G
16	rs4493039	0	90129970	C	A
16	rs2078478	0	90130136	C	T
16	rs4264393	0	90130139	A	G
16	rs180735282	0	90131718	T	C
16	rs55745223	0	90132441	C	T
16	rs11642823	0	90132786	T	C
16	rs11646697	0	90132819	C	A
16	rs12445466	0	90133035	T	G
16	rs11648039	0	90133581	C	T
16	rs7198289	0	90134174	A	C
16	rs7197795	0	90134240	C	T
16	rs7198471	0	90134260	A	C
16	rs11641713	0	90134325	C	A
16	rs35366867	0	90134578	T	C
16	rs12447902	0	90135057	A	G
16	rs62054655	0	90135283	G	A
16	rs7200083	0	90136278	A	G
16	rs62054656	0	90136621	C	A
16	rs4636910	0	90137134	T	C
16	rs74768667	0	90137135	G	A
16	rs12923514	0	90137660	C	G
16	rs4785625	0	90138844	G	C
16	rs12709101	0	90139772	A	T
16	rs76897509	0	90140204	C	G
16	rs62054657	0	90140324	G	A
16	rs12925933	0	90141355	A	C
16	rs35256427	0	90142087	G	A
16	rs11642820	0	90142455	G	C
16	rs7500106	0	90142459	A	C
16	rs4785780	0	90142843	C	T
16	rs35986951	0	90143727	C	T
16	rs7187797	0	90144096	T	G
16	rs12923367	0	90144305	G	C
16	rs2078569	0	90144870	C	T
16	rs72815368	0	90145463	A	T
16	rs11642964	0	90145656	C	G
16	rs72815369	0	90145946	G	A
16	rs72815370	0	90146020	T	C
16	rs57932945	0	90146288	T	C
16	rs7203440	0	90146767	C	A
16	rs7501099	0	90146996	A	C
16	rs7498524	0	90147128	T	C
16	rs11643231	0	90148217	T	G
16	rs75811316	0	90148363	A	G
16	rs62054659	0	90148397	C	G
16	rs34101249	0	90148721	G	T
16	rs62056560	0	90148930	G	T
16	rs79613113	0	90149168	A	G
16	rs112089506	0	90149171	C	T
16	rs8062369	0	90149365	T	G
16	rs12446019	0	90149922	A	G
16	rs6500464	0	90150345	C	T
16	rs8047873	0	90150531	T	A
16	rs75709414	0	90151109	G	C
16	rs62052661	0	90151351	G	A
16	rs76346339	0	90151735	A	G
16	rs7191467	0	90152146	A	C
16	rs6500465	0	90153167	A	G
16	rs7202160	0	90153335	C	T
16	rs62052663	0	90153346	G	A
16	rs7203035	0	90153444	A	G
16	rs62052664	0	90153711	A	G
16	rs79540509	0	90153893	T	G
16	rs148009429	0	90154346	A	G
16	rs12598121	0	90154845	T	C
16	rs12922047	0	90155441	T	G
16	rs34505755	0	90155533	A	G
16	rs8047319	0	90156775	C	T
16	rs77557423	0	90157703	T	C
16	rs7186130	0	90160140	A	G
16	rs9935835	0	90161034	C	A
16	rs138169571	0	90162340	C	T
16	rs3889353	0	90162733	G	A
16	rs4785774	0	90162975	G	T
16	rs4785775	0	90163275	A	C
16	rs6500472	0	90163588	A	C
16	rs12444311	0	90163686	C	T
16	rs200407406	0	90164266	C	A
16	rs62052679	0	90166077	T	C
16	rs56407236	0	90170095	G	A
16	rs62052683	0	90170495	G	T
16	rs117184430	0	90171069	C	T
16	rs537359387	0	90234618	C	T
16	rs372428858	0	90235659	G	A
16	rs9302777	0	90269854	A	G
```
