## Supplementary material for "Characterization of shared and ancestry-specific signals driving complex traits using multi-ancestry fine-mapping": s2_snps.txt

```
rs11644990
rs189465961
rs143620126
rs8051406
rs4782339
rs8056679
rs369259726
rs56331811
rs4782483
rs10852633
rs10852634
rs117882211
rs11076748
rs4782481
rs7187273
rs7193497
rs74919386
rs9935191
rs8052850
rs8058241
rs8062694
rs8062839
rs118010021
rs144562547
rs8063176
rs8058043
rs78216988
rs7498845
rs201759284
rs117708391
rs9921065
rs9921232
rs72815572
rs60040102
rs59491329
rs58333036
rs28579462
rs139291694
rs150109161
rs13339243
rs58574269
rs11076749
rs11076750
rs11076751
rs9939076
rs9931254
rs13336078
rs13332145
rs13334511
rs148770202
rs112389704
rs9936918
rs72815580
rs35577949
rs62045842
rs374657271
rs368682426
rs11639948
rs12446899
rs11076752
rs62045845
rs11076753
rs78208831
rs7194426
rs7200084
rs142974136
rs145740164
rs143393050
rs140531275
rs62045847
rs72815584
rs11647758
rs118176152
rs142568703
rs73258295
rs113223613
rs117548180
rs78987829
rs7204237
rs185577377
rs78674010
rs79971402
rs78647516
rs4782478
rs150645494
rs78296350
rs11862059
rs146336978
rs79699874
rs76643950
rs35904179
rs138305884
rs11866163
rs11859627
rs9939105
rs117752866
rs9937042
rs35894487
rs7199263
rs7199652
rs34755047
rs35715701
rs67305132
rs72491944
rs182815479
rs55711955
rs72817412
rs55733613
rs56391274
rs7206784
rs62045855
rs34697926
rs12934766
rs12920626
rs117826788
rs12931179
rs11862875
rs11645629
rs11647013
rs9921637
rs9921653
rs9929697
rs9936336
rs6500516
rs6500517
rs6500518
rs3934813
rs80094026
rs3934812
rs4072578
rs9932527
rs7187116
rs9932699
rs6500519
rs6500520
rs6500521
rs7498224
rs9935216
rs7198087
rs7193356
rs188239025
rs7193715
rs7185616
rs6500522
rs6500523
rs6500524
rs6500525
rs8050042
rs8061746
rs8057674
rs4782337
rs4782336
rs4782477
rs62047770
rs35470237
rs34409592
rs11860156
rs34518280
rs55848941
rs146204450
rs11076757
rs11076758
rs11076759
rs11076760
rs75358427
rs4782335
rs12444342
rs4782476
rs79565886
rs62047774
rs62047775
rs55702834
rs55885011
rs55739484
rs56002703
rs11862277
rs11862309
rs11862347
rs58263117
rs60563677
rs28729715
rs12921208
rs60640544
rs60830392
rs76099496
rs4782475
rs4782474
rs7499525
rs7499589
rs9930014
rs9928477
rs10163428
rs35722116
rs9938075
rs9940871
rs4782472
rs78694475
rs9928756
rs4782334
rs4782471
rs4782333
rs4782470
rs10163422
rs4782469
rs575086310
rs72817429
rs72817430
rs11076761
rs11076762
rs4782468
rs4782467
rs77749279
rs4782466
rs4782465
rs62047785
rs72817431
rs112196155
rs11863384
rs11863385
rs11076763
rs11076764
rs11076765
rs4782464
rs4782331
rs4782463
rs4782462
rs36099289
rs7499425
rs59788479
rs12933826
rs8053006
rs8061360
rs8046141
rs12447799
rs56386090
rs12449019
rs12445614
rs7195892
rs72817434
rs145819902
rs57558972
rs7188200
rs11547019
rs7201122
rs59213357
rs7193255
rs6500527
rs6500529
rs8060043
rs6500530
rs7194257
rs72817435
rs4782461
rs4782460
rs71387680
rs7194635
rs7200676
rs4782458
rs4782457
rs72817437
rs4782456
rs78898590
rs72817438
rs4782455
rs6500531
rs4782454
rs4782453
rs4782330
rs7184784
rs72817441
rs7202765
rs7202996
rs8044145
rs77687230
rs8044192
rs8056878
rs8056882
rs8061488
rs8057217
rs12446046
rs12443768
rs11640002
rs12447910
rs12446096
rs118072370
rs7190776
rs11076766
rs116891340
rs7405366
rs79195040
rs11648364
rs7187583
rs28538054
rs28542844
rs6500532
rs72817445
rs72817447
rs72817448
rs9935801
rs8044701
rs12918883
rs74637657
rs4782450
rs72817450
rs80219324
rs72817452
rs4782449
rs4782329
rs72817455
rs55756754
rs7204124
rs7186059
rs9940965
rs8182228
rs75591977
rs3743979
rs3743980
rs3743981
rs3743982
rs55974015
rs4782448
rs4782447
rs4782446
rs4782328
rs4782445
rs8052780
rs58188939
rs8053537
rs8057399
rs117009118
rs9938463
rs9938518
rs4782444
rs4782327
rs117221405
rs184970349
rs72817464
rs11865614
rs72817465
rs79190734
rs74843509
rs12443551
rs36075163
rs117088049
rs35561531
rs4782443
rs4782442
rs11860237
rs117785977
rs4782441
rs72817472
rs3743983
rs34573246
rs11645063
rs7500326
rs35118496
rs8058601
rs55797131
rs7498787
rs7501421
rs7184755
rs6500533
rs75592427
rs7189805
rs6500534
rs60626045
rs8059060
rs59501746
rs4782437
rs4782326
rs4782325
rs4782436
rs55727237
rs8050311
rs12931140
rs60524679
rs56260132
rs11076767
rs56291251
rs59346323
rs74036125
rs61148701
rs8056427
rs58210325
rs4782435
rs4782434
rs117658388
rs7186287
rs8049456
rs76924932
rs12103007
rs7197055
rs7197285
rs12102355
rs12446954
rs12444649
rs6416805
rs74036126
rs57137022
rs6500536
rs6500537
rs71395385
rs74484101
rs117939309
rs56339509
rs55710626
rs55889568
rs12918372
rs78579751
rs11646135
rs12447947
rs111644287
rs11647590
rs71395387
rs11076768
rs34007589
rs4530136
rs12934720
rs149167879
rs80333640
rs12930806
rs76532675
rs188764446
rs72817491
rs59578612
rs12922653
rs75030790
rs11648312
rs11076770
rs10852635
rs11649694
rs12599126
rs11647054
rs77793532
rs79260508
rs12325583
rs12931350
rs12325574
rs12917851
rs12595941
rs144040443
rs117940973
rs117575913
rs59511017
rs72817498
rs73256062
rs80114557
rs57688577
rs72817499
rs75042359
rs72817500
rs11076771
rs73256070
rs140859425
rs72817501
rs4302032
rs117461104
rs79683649
rs72817502
rs34387772
rs374924187
rs73256075
rs72819303
rs111373667
rs12931470
rs72819306
rs75633651
rs12935839
rs12917772
rs8048651
rs111459991
rs72819311
rs72819312
rs76729187
rs61501852
rs72819313
rs28371980
rs117928581
rs34695247
rs111243767
rs78406340
rs74486778
rs148126867
rs11640513
rs12599577
rs112393984
rs74659525
rs117877906
rs117117251
rs72819316
rs1054747
rs72819317
rs140883127
rs76940692
rs34208235
rs78403542
rs75531939
rs61507207
rs12597637
rs57609335
rs61704196
rs72819318
rs144327893
rs112924269
rs34394329
rs12931681
rs76148780
rs12598678
rs77873484
rs56866896
rs117197610
rs73256093
rs72819319
rs75040820
rs151201822
rs28690424
rs28373319
rs140950928
rs113199621
rs77218881
rs76849030
rs72819322
rs72819323
rs117523575
rs72819325
rs75025772
rs76594781
rs72819326
rs883941
rs72819328
rs78853072
rs11644528
rs11640375
rs72819330
rs138528467
rs151194255
rs145430616
rs72819331
rs72819332
rs4352046
rs34450472
rs34022105
rs4310853
rs12598652
rs4277343
rs4474680
rs72819334
rs4581700
rs12600036
rs12918431
rs12598250
rs77797587
rs35635608
rs72819337
rs34303789
rs372581049
rs113591515
rs77193977
rs7498590
rs59942366
rs3903052
rs4076384
rs72819340
rs2002259
rs76082320
rs144448531
rs75234870
rs12597281
rs72819343
rs78538583
rs12922670
rs12598446
rs72819344
rs117156175
rs75531100
rs12599804
rs74912344
rs12599826
rs72819348
rs112982292
rs72819349
rs12599862
rs72819350
rs74361671
rs75813972
rs78402757
rs76229135
rs12596439
rs143684305
rs4638573
rs12927793
rs139759411
rs117058444
rs117273249
rs1109821
rs882650
rs7197788
rs140113856
rs113693994
rs729201
rs729202
rs3887583
rs78799390
rs12444102
rs729200
rs4785696
rs79652312
rs72819352
rs72819354
rs72819355
rs77612535
rs72819356
rs8049644
rs77698824
rs4785578
rs4785579
rs72819358
rs79341274
rs4592657
rs78814758
rs77727600
rs80024341
rs66754614
rs73261990
rs71395390
rs2287359
rs2287358
rs140391710
rs59865771
rs116889318
rs140843686
rs80264718
rs77949271
rs58125965
rs34284163
rs12599774
rs7404994
rs7405436
rs34013220
rs112282484
rs2287357
rs3785414
rs9635539
rs9635533
rs9635540
rs58079876
rs2287356
rs2287355
rs2287354
rs117874795
rs73264003
rs74187036
rs183449783
rs368567018
rs55971619
rs373446198
rs112120867
rs55694921
rs139402478
rs565413685
rs66682219
rs12929648
rs117607956
rs28504541
rs72819363
rs4785719
rs72819365
rs72819366
rs72819368
rs80175346
rs75791347
rs12920277
rs3815615
rs3785415
rs3826267
rs150595651
rs10438575
rs72819370
rs149307887
rs2270416
rs117621530
rs2287353
rs117234471
rs117169628
rs72819371
rs72819372
rs7188277
rs3826268
rs3743986
rs3826269
rs116972316
rs35379058
rs7202874
rs61732365
rs4785728
rs61732366
rs78845109
rs12926888
rs34094455
rs74899331
rs79031198
rs112083449
rs139720399
rs150967658
rs8051874
rs8043697
rs8052423
rs75636404
rs80330700
rs78866836
rs74317708
rs77833489
rs76250195
rs4785597
rs4785598
rs77407683
rs12920831
rs1112463
rs1112462
rs75446770
rs12709109
rs72819380
rs139751600
rs12595995
rs9937089
rs77792426
rs59356144
rs147653711
rs142225127
rs4785737
rs4785738
rs56887356
rs4785602
rs79508627
rs4785739
rs4785740
rs78887084
rs4785603
rs8045472
rs8046156
rs35229428
rs72819383
rs4785604
rs9922963
rs12925007
rs13331879
rs13331880
rs369982361
rs62068511
rs117107393
rs78801072
rs4998656
rs882324
rs882323
rs8051810
rs8063987
rs138455787
rs12596287
rs12596323
rs12598213
rs12446503
rs12598239
rs79222950
rs181361972
rs35430883
rs76326635
rs79766350
rs79743510
rs78386703
rs74816654
rs78670061
rs72819392
rs78779486
rs75275299
rs8054959
rs75219687
rs78634139
rs7201378
rs7187328
rs80263718
rs79831785
rs12709110
rs141578504
rs78349714
rs8063641
rs9933428
rs9925542
rs3803722
rs142403897
rs141817197
rs9928631
rs4785769
rs7202536
rs4785613
rs117567261
rs4785770
rs13332037
rs56051960
rs141509427
rs4785771
rs72819395
rs4785772
rs117976521
rs11076775
rs8059397
rs9931258
rs4785619
rs4785620
rs35492505
rs62068534
rs12920028
rs144657005
rs78195243
rs9930572
rs9932828
rs538584489
rs9924865
rs9936926
rs9924954
rs4785623
rs72819399
rs72819400
rs28444583
rs11642976
rs28417933
rs80231842
rs4785626
rs72819401
rs4785627
rs28415940
rs9921361
rs28638280
rs74466939
rs60437616
rs118093429
rs55974122
rs12927047
rs12926572
rs78867772
rs28667869
rs28577998
rs66697325
rs12102609
rs28399767
rs4785628
rs10400923
rs10400977
rs4785629
rs10400958
rs9972663
rs12934482
rs9972734
rs77807554
rs61078268
rs62068537
rs62068538
rs72821305
rs199697753
rs62068540
rs34175485
rs56381797
rs56135239
rs56207237
rs56079143
rs72821306
rs72821307
rs9939155
rs9941250
rs9941273
rs8044374
rs72821312
rs111882797
rs71395400
rs71395401
rs4785630
rs9929579
rs4785631
rs4785632
rs4566167
rs59529988
rs4294815
rs9926404
rs9922889
rs62070764
rs143894851
rs111453547
rs74035766
rs117353460
rs144411358
rs12597503
rs12930922
rs72821319
rs72821321
rs34422843
rs12927572
rs7200693
rs78770252
rs4785634
rs72821327
rs4785635
rs117553762
rs144518422
rs72821328
rs12325600
rs140631775
rs61096459
rs145651407
rs12447482
rs117587601
rs35085227
rs2170838
rs9783776
rs9783777
rs28627551
rs9783753
rs1531884
rs3859130
rs147160524
rs9937816
rs34509231
rs190774428
rs118185745
rs12926091
rs118105791
rs28584716
rs77549524
rs60279839
rs75132468
rs117350523
rs77253230
rs76701102
rs9922876
rs8046438
rs146575144
rs141262170
rs138948557
rs188020180
rs2883067
rs4785637
rs4785638
rs4785639
rs117711620
rs4785641
rs146577374
rs11646117
rs4785642
rs4785643
rs72821332
rs6500541
rs6500542
rs9927242
rs188790004
rs7186972
rs142793067
rs2086823
rs4785556
rs4785644
rs79994325
rs8048460
rs11640786
rs117844811
rs4785645
rs3096314
rs3096315
rs117855868
rs3114861
rs74746488
rs77681270
rs77673273
rs149510964
rs7192049
rs117674629
rs76333753
rs149186223
rs11076776
rs3114859
rs4785648
rs55850916
rs3114857
rs3114856
rs117450775
rs56032683
rs55975421
rs2003152
rs72821339
rs79205893
rs1994188
rs12934299
rs900726
rs900728
rs900729
rs4541078
rs60735953
rs77817138
rs4785649
rs11076778
rs12928649
rs4785650
rs117652610
rs4785558
rs59204820
rs4238828
rs6500544
rs17783319
rs113843083
rs142218980
rs2883069
rs4290474
rs60733936
rs58718372
rs56359909
rs2353026
rs1542633
rs1542634
rs6500545
rs55663028
rs4785651
rs7206646
rs76883380
rs12709112
rs80169733
rs7192878
rs62070780
rs1466539
rs1466540
rs77150903
rs72821355
rs3102367
rs144104266
rs75885503
rs3096305
rs374668457
rs117997391
rs60520302
rs72821356
rs113527563
rs61741725
rs62000377
rs137894790
rs2279348
rs2279349
rs117052164
rs2353028
rs75029092
rs3114919
rs2306633
rs72803306
rs56013820
rs55670800
rs60431652
rs731135
rs1979504
rs731136
rs72803310
rs3114917
rs3102368
rs62070781
rs72803311
rs3114916
rs2279350
rs12598972
rs12600234
rs3096294
rs77824337
rs72803313
rs139089952
rs3114915
rs4785656
rs145188932
rs72803317
rs3114914
rs117254779
rs3803694
rs3102345
rs3803692
rs3102346
rs75947468
rs74393563
rs3102347
rs74781618
rs3096311
rs3096312
rs3114913
rs3114912
rs2277908
rs2277907
rs3829499
rs62070784
rs72803323
rs146953871
rs77560414
rs3096304
rs62070788
rs149302219
rs3102348
rs3096303
rs3096302
rs137963949
rs3096301
rs3096300
rs3102349
rs3114911
rs61303935
rs77151370
rs75167441
rs56136715
rs55857430
rs3114910
rs16965550
rs3102350
rs3102351
rs10454069
rs145204723
rs3102352
rs3114908
rs3102356
rs74808187
rs3102357
rs2353032
rs75673833
rs72803338
rs2353033
rs73253776
rs150185788
rs889574
rs181213869
rs1078578
rs1078577
rs3114906
rs3114901
rs71374109
rs3102380
rs6500546
rs3114898
rs3114896
rs3114895
rs35940339
rs3114892
rs149497497
rs143714493
rs11076780
rs117111698
rs3102372
rs3102373
rs3114891
rs376784204
rs74968519
rs117530819
rs3102376
rs3096319
rs3096320
rs56781321
rs3102378
rs2353030
rs3102379
rs7403817
rs2170839
rs3102381
rs3102382
rs3096296
rs3102383
rs116999413
rs117591482
rs142376008
rs76175380
rs918722
rs3114889
rs3114888
rs139593255
rs112144981
rs12921572
rs191047910
rs74354831
rs2035481
rs145643569
rs75263440
rs3096325
rs78194859
rs3114881
rs148317216
rs3096324
rs3114870
rs75802703
rs3114867
rs4785561
rs889576
rs3096309
rs3102387
rs111460975
rs187774857
rs4785663
rs4785664
rs889573
rs3114863
rs744327
rs3096322
rs3102335
rs3102336
rs3102337
rs3102338
rs2086822
rs3102339
rs78645182
rs2965822
rs147534401
rs753852
rs753853
rs140090043
rs889571
rs75261580
rs3096299
rs150669222
rs3114890
rs141128407
rs141512954
rs3102341
rs3114880
rs3102342
rs3114848
rs3096297
rs28608022
rs2965823
rs2911249
rs2965824
rs113940941
rs181018167
rs2965827
rs2965828
rs373931170
rs7205785
rs112107386
rs28689480
rs2965830
rs146537942
rs368210921
rs117128599
rs117442689
rs4238829
rs79387261
rs4785665
rs4785666
rs9927904
rs72803355
rs11648663
rs2965811
rs28575874
rs142072311
rs2086824
rs16965692
rs2086825
rs28644774
rs141589795
rs747485
rs747486
rs78912890
rs17177108
rs2930220
rs3111349
rs77655198
rs74586371
rs2965932
rs2911259
rs189912930
rs6416798
rs2911258
rs2965934
rs2965935
rs2911257
rs2911256
rs76982362
rs12597443
rs2911255
rs72803358
rs2911253
rs2965937
rs2911252
rs2965938
rs55660259
rs2930219
rs74620171
rs2965939
rs12929744
rs9933533
rs138721299
rs182163884
rs149441196
rs111461657
rs148566497
rs4785667
rs9923267
rs74590695
rs2911251
rs62068637
rs148945503
rs72803364
rs2911264
rs2965819
rs146749020
rs9931120
rs140499989
rs11076603
rs2965940
rs2911268
rs142991632
rs9302767
rs2911266
rs77569182
rs117939931
rs2965942
rs2965818
rs1011749
rs2911265
rs17783733
rs79860948
rs182352974
rs2965817
rs35637261
rs17783751
rs2965945
rs2965816
rs78150682
rs2911262
rs9929800
rs4785565
rs4785669
rs2965946
rs79230416
rs4594255
rs2965947
rs2353581
rs12922711
rs2965949
rs529699811
rs548021673
rs74613591
rs2911244
rs2965812
rs4785671
rs149417480
rs371990030
rs12934708
rs2965815
rs2965955
rs117744576
rs148398947
rs78948906
rs191666786
rs9929606
rs57552990
rs8055457
rs113016552
rs4785672
rs75344714
rs141615010
rs4572400
rs186689586
rs8052147
rs79802917
rs66461358
rs55637757
rs4785673
rs4785674
rs12924621
rs66477884
rs34373216
rs7196903
rs7197617
rs4399533
rs76131527
rs4785675
rs62070281
rs4238830
rs117928025
rs8052103
rs74622129
rs2965960
rs11643561
rs11647494
rs77754982
rs12446145
rs77279662
rs12935112
rs12935119
rs35025581
rs72803389
rs34590044
rs12935033
rs140729958
rs8051537
rs3803682
rs3803681
rs79229765
rs4785567
rs12443705
rs8043788
rs74251516
rs140901884
rs8050512
rs7185371
rs8044977
rs4785676
rs4785568
rs35737602
rs4785677
rs4785569
rs575438267
rs9940093
rs146484732
rs4575535
rs4260058
rs4329923
rs3934737
rs4291902
rs4072344
rs11642053
rs56066214
rs75441609
rs4129126
rs12443689
rs4600467
rs12929281
rs12929292
rs12927977
rs184917747
rs12920022
rs150594288
rs12149542
rs4785571
rs4785573
rs144713948
rs4785679
rs192984000
rs185278078
rs62070316
rs12919081
rs9931073
rs4785574
rs11645860
rs4785680
rs111837616
rs9937331
rs4347628
rs181462763
rs4785683
rs9922341
rs143593524
rs62070317
rs57696383
rs75746799
rs62070320
rs3809641
rs4785684
rs9935289
rs3923714
rs12103234
rs35987986
rs9931446
rs4499232
rs4238831
rs3922634
rs3922633
rs4347629
rs79159603
rs55653896
rs55952217
rs183349613
rs4785685
rs35463145
rs11076605
rs4505322
rs4513098
rs8045263
rs8043556
rs8043557
rs8043900
rs8046182
rs8050629
rs6500424
rs9928142
rs12596362
rs28887168
rs72805503
rs62070324
rs62070325
rs62070326
rs62070327
rs371559537
rs8052076
rs7192801
rs4511532
rs11076606
rs12050936
rs12919314
rs12924776
rs12924902
rs8048080
rs11864726
rs60997773
rs57654699
rs57505611
rs4785686
rs11862081
rs76895204
rs4785687
rs8059968
rs8060502
rs28643511
rs3803680
rs3803679
rs8051680
rs11643271
rs3935312
rs12933264
rs3935627
rs3935626
rs34607811
rs74960453
rs8063180
rs8043881
rs13336753
rs4785689
rs3803677
rs3803676
rs12448464
rs368184781
rs4785690
rs4785691
rs35696391
rs6500425
rs117914800
rs463701
rs595869
rs680716
rs607006
rs2946630
rs2914460
rs2460455
rs463930
rs463181
rs11649090
rs390849
rs11644192
rs11644193
rs7184655
rs12920340
rs2460456
rs36097004
rs11640186
rs35008606
rs2434868
rs11639901
rs382745
rs432936
rs7193472
rs2056310
rs2056309
rs364339
rs3751687
rs457372
rs12928752
rs11642231
rs12929254
rs56156927
rs2434866
rs369267475
rs141113296
rs2434865
rs2434864
rs75724594
rs35878298
rs11643662
rs2434863
rs79201073
rs138457252
rs467449
rs72805524
rs364343
rs462464
rs2292954
rs461405
rs2292952
rs462314
rs112121852
rs67643661
rs4325552
rs2019604
rs997212
rs2377056
rs2889543
rs2377057
rs1864155
rs7359417
rs71396923
rs71396924
rs66845605
rs3794632
rs17177403
rs17775174
rs4785577
rs183681527
rs2081982
rs730264
rs12960
rs370940264
rs12919215
rs77370233
rs11559075
rs8044125
rs67689854
rs2280370
rs174035
rs9930567
rs145267447
rs3751691
rs3751690
rs885268
rs34414057
rs72805539
rs186477476
rs3211567
rs3211568
rs3211569
rs57775530
rs13380730
rs12709088
rs12709089
rs115158949
rs12932337
rs34434037
rs59013041
rs17471624
rs67723215
rs12919518
rs12919536
rs12932628
rs8059629
rs3751688
rs35857091
rs34537363
rs171307
rs57707083
rs60724534
rs182579295
rs456311
rs466045
rs464972
rs12924133
rs12923145
rs456662
rs414998
rs458526
rs366576
rs377119
rs2437954
rs12933022
rs1078587
rs35264225
rs11859533
rs72805550
rs455527
rs2271914
rs369230
rs7404704
rs74037226
rs7404644
rs34652781
rs173290
rs62068674
rs372381010
rs183040
rs181295
rs352936
rs76751818
rs62068675
rs352935
rs402136
rs101151
rs440729
rs455868
rs754087
rs408800
rs141398937
rs62068676
rs2271913
rs62068677
rs452176
rs2292957
rs2292956
rs2292955
rs4968052
rs72805558
rs35251956
rs181117470
rs74037228
rs3794630
rs75032725
rs28444518
rs7199850
rs11862848
rs2271912
rs397564
rs464349
rs12927153
rs78152365
rs464274
rs2292951
rs2292950
rs9708822
rs9708848
rs150305534
rs9708920
rs2434862
rs142359440
rs77719348
rs56128121
rs7184767
rs74582467
rs144850146
rs421959
rs62068681
rs59806584
rs602001
rs117314342
rs76541212
rs141835168
rs379334
rs60939264
rs78182886
rs12445560
rs76970229
rs75696395
rs461227
rs12447806
rs3751684
rs694285
rs3751682
rs659974
rs3751681
rs377276539
rs112854838
rs77740744
rs191371110
rs78769349
rs154658
rs8048760
rs146681197
rs164737
rs62068684
rs154659
rs154660
rs164739
rs12933774
rs12935102
rs62068700
rs164740
rs75066267
rs62068701
rs12447525
rs352933
rs352934
rs140667571
rs441526
rs452726
rs431417
rs407984
rs1991508
rs8058428
rs8057288
rs391773
rs668009
rs8064126
rs149908136
rs56164821
rs62068703
rs78085008
rs664020
rs653429
rs35198968
rs147619250
rs376402
rs73263339
rs8059821
rs4785697
rs4785698
rs58830815
rs75959543
rs77282511
rs61286271
rs79844564
rs4519330
rs7191697
rs57407733
rs78691238
rs78599273
rs7200366
rs76498989
rs35859096
rs78668338
rs79604922
rs144196308
rs146644368
rs16965867
rs71396932
rs62068708
rs455344
rs28592184
rs460105
rs8044136
rs8063611
rs35078537
rs57856222
rs409170
rs72805578
rs459173
rs1968499
rs75790913
rs6416799
rs4968049
rs147723433
rs117817715
rs61408277
rs9673820
rs3764254
rs62068711
rs2280374
rs2280373
rs2280372
rs2280371
rs79172130
rs3794636
rs62068712
rs145536259
rs78021403
rs62068713
rs4968054
rs77924978
rs154665
rs144717234
rs75923656
rs79138604
rs34323930
rs258341
rs258340
rs76527868
rs12930346
rs164741
rs76317501
rs74251526
rs4248913
rs79068217
rs444964
rs112233725
rs62068714
rs383027
rs453528
rs79550794
rs145983790
rs9673694
rs194479
rs258342
rs75666264
rs74966740
rs75670182
rs3794635
rs3794633
rs908951
rs2460451
rs76878855
rs2250598
rs11649482
rs2434858
rs420332
rs79799075
rs78961851
rs12920969
rs4785580
rs4785581
rs382429
rs61217159
rs78426260
rs2460449
rs2460448
rs73265357
rs77117947
rs78306418
rs449882
rs74736114
rs463938
rs2070992
rs2070993
rs445537
rs34422500
rs1126464
rs76820443
rs79283723
rs138283357
rs137873456
rs181828361
rs72491952
rs75580672
rs2052868
rs2052867
rs2139455
rs58290281
rs154656
rs12921177
rs154657
rs164749
rs164748
rs74527172
rs74251528
rs164747
rs164746
rs12444912
rs34656869
rs164745
rs58860475
rs352939
rs6860
rs3751692
rs116954456
rs460879
rs460984
rs118148658
rs79284383
rs11648089
rs71374191
rs4968050
rs8061010
rs4968051
rs8055347
rs61482648
rs2437957
rs72805595
rs2303774
rs2303773
rs3815949
rs148889674
rs143538264
rs4785699
rs2437956
rs2437955
rs72805596
rs645019
rs2434872
rs150281343
rs467357
rs11643471
rs78987932
rs2162944
rs407863
rs12599306
rs76319088
rs190249647
rs76493153
rs76311593
rs77884786
rs56397046
rs2056311
rs258337
rs258336
rs11647958
rs258335
rs258334
rs113974432
rs78751799
rs79681023
rs164752
rs7203947
rs77936256
rs76762453
rs76607656
rs34878706
rs35415928
rs11545432
rs3803691
rs154663
rs78809963
rs7188458
rs164753
rs258332
rs34526810
rs258331
rs2010623
rs11645271
rs11640702
rs11645355
rs187283
rs258330
rs258329
rs4785701
rs11646741
rs78534595
rs258328
rs13332439
rs58208647
rs191551512
rs459920
rs166297
rs258319
rs258318
rs258317
rs8062346
rs4785702
rs258316
rs144803455
rs148855233
rs464586
rs460319
rs447735
rs16965913
rs2377058
rs59863025
rs9937322
rs17177773
rs2434871
rs17177787
rs3751680
rs34756295
rs149571996
rs190806694
rs60626519
rs12445808
rs2118193
rs467035
rs2115401
rs34344257
rs382045
rs12596604
rs142986722
rs59839010
rs12918773
rs12443954
rs12446791
rs12445225
rs12444609
rs60990680
rs35414122
rs57364768
rs34057012
rs437625
rs78125739
rs137928491
rs67632157
rs62067106
rs9673945
rs12922197
rs11641469
rs62067107
rs143414491
rs68092778
rs417323
rs12929965
rs62067108
rs2377233
rs62067109
rs9939860
rs74390593
rs12598543
rs60601085
rs56858519
rs60220118
rs57276429
rs12924572
rs181258982
rs11641963
rs648548
rs59210737
rs74913082
rs75019069
rs79912848
rs464873
rs457708
rs116920300
rs62067112
rs3751698
rs3751699
rs3751700
rs466001
rs2277905
rs2277906
rs62067113
rs62067158
rs62067159
rs397891
rs3794638
rs3794637
rs258324
rs17784285
rs12924138
rs3764256
rs258323
rs2075880
rs141989459
rs258322
rs58374338
rs61665209
rs62068362
rs142556882
rs11076612
rs116846145
rs258321
rs164744
rs62068364
rs164743
rs164742
rs74962884
rs12595968
rs2115400
rs2235129
rs1946482
rs79948219
rs74873294
rs1045814
rs74490382
rs4247353
rs462769
rs3803690
rs3751696
rs11866038
rs3751695
rs9972861
rs35432452
rs62068366
rs8047204
rs77389910
rs396742
rs13330285
rs13335097
rs419151
rs118174403
rs74412556
rs79240237
rs34265416
rs77528309
rs76037226
rs12599536
rs74924950
rs77198845
rs78259905
rs76042350
rs75542821
rs12934872
rs146189280
rs4785587
rs4785588
rs2016968
rs74033837
rs3751694
rs1110331
rs72807526
rs117570427
rs12920315
rs74251537
rs12149952
rs34133162
rs34714188
rs117952314
rs140019243
rs7206570
rs76378121
rs12597095
rs57119673
rs79871914
rs113661672
rs79957186
rs151091874
rs56283750
rs3809646
rs4785589
rs193027303
rs147792551
rs79631587
rs6500437
rs75986066
rs4516230
rs4785590
rs7189711
rs62068387
rs76393429
rs72807538
rs78630177
rs62068388
rs8059398
rs12051515
rs12925026
rs8048331
rs9934785
rs2099105
rs74795317
rs35034309
rs143250644
rs9941108
rs9941129
rs183463121
rs9933498
rs74606487
rs7204478
rs11640734
rs34120897
rs11640450
rs7185737
rs4785708
rs4785709
rs4785710
rs12709092
rs4785591
rs4785592
rs4785711
rs4785712
rs11643713
rs4785713
rs117712157
rs11649100
rs11639906
rs56296040
rs4785714
rs4785594
rs546100591
rs7206546
rs111443517
rs76023376
rs17177891
rs3803689
rs4785715
rs9935559
rs7189734
rs3764257
rs3764258
rs4785716
rs4785717
rs11649155
rs11649196
rs2077001
rs7202427
rs147607286
rs8054492
rs2003522
rs17233868
rs2077155
rs1961556
rs17227424
rs1230
rs1800359
rs9282682
rs9282681
rs1061646
rs1061647
rs11647746
rs7195906
rs11644967
rs55667823
rs11648689
rs11649162
rs11649210
rs11639788
rs11076618
rs11640188
rs11640198
rs11640209
rs75092208
rs6500439
rs62054599
rs34027607
rs34420680
rs1800358
rs2286392
rs2238525
rs17233678
rs12445480
rs12448600
rs62054600
rs12445695
rs17227270
rs17227263
rs17233664
rs6500440
rs12917681
rs12918575
rs9923733
rs17233623
rs2074904
rs2074903
rs62054601
rs4785718
rs12923751
rs12922302
rs12102290
rs12102297
rs1800355
rs11641147
rs17233567
rs1029673
rs2003520
rs17227149
rs2011925
rs4420527
rs45567439
rs17233497
rs1800345
rs17227085
rs2283564
rs8043882
rs8044026
rs45524643
rs17227064
rs17227057
rs1800344
rs17233455
rs17233448
rs62054609
rs142519821
rs62054611
rs12599002
rs2377043
rs17233441
rs9926296
rs3743861
rs3743860
rs12931267
rs12599846
rs17233392
rs17233385
rs111269812
rs7203255
rs7203281
rs7205519
rs7203511
rs11649642
rs7206120
rs7206308
rs7205604
rs7206721
rs7205993
rs12923946
rs62054638
rs62054639
rs7195752
rs7201028
rs12597296
rs12597299
rs76784033
rs62054640
rs7191144
rs3785281
rs4490003
rs3785280
rs3785279
rs12709093
rs17226980
rs55756185
rs17226973
rs17226966
rs7204328
rs17226953
rs3819567
rs3819568
rs3819569
rs3819570
rs3819571
rs3819572
rs3819573
rs3819574
rs2238526
rs4785720
rs2376885
rs2376884
rs2376883
rs2376882
rs2376881
rs2239356
rs2239357
rs2239358
rs12599473
rs2283565
rs2283566
rs11648879
rs78904586
rs12933317
rs17233253
rs17226841
rs6500441
rs6500442
rs12598276
rs9806894
rs62054643
rs12924011
rs117555146
rs116953717
rs12447465
rs12925427
rs12929831
rs11076619
rs11076620
rs12600151
rs12600047
rs2159115
rs2159114
rs2159113
rs2376880
rs17226757
rs17233176
rs8055825
rs8061447
rs7203907
rs6500443
rs77236990
rs6500444
rs6500445
rs76075456
rs11860203
rs1974583
rs1010356
rs11645916
rs3890534
rs17226666
rs4785595
rs7195066
rs886952
rs886951
rs886950
rs11645240
rs11644213
rs11645321
rs11076621
rs11076622
rs1800340
rs1007932
rs11646766
rs11641552
rs1007931
rs17226554
rs3785277
rs12599180
rs1800339
rs17232910
rs17226519
rs17226512
rs4785721
rs17232903
rs17226498
rs2238527
rs2190808
rs1974573
rs2190806
rs12596415
rs12596429
rs12598214
rs8046872
rs12596934
rs3785276
rs3785275
rs1558184
rs117013109
rs17232840
rs1974572
rs1974571
rs17226428
rs1558151
rs17232812
rs17232805
rs1006548
rs11076623
rs1006547
rs2016571
rs7187436
rs1800337
rs2302162
rs2302161
rs3743859
rs1800335
rs75570604
rs8058179
rs62052660
rs7198982
rs9939756
rs7201321
rs7206398
rs6500446
rs17232735
rs2239359
rs2239360
rs12448860
rs12928089
rs12929129
rs12928256
rs112225320
rs2283567
rs2239361
rs8054489
rs17226274
rs17232665
rs17232658
rs60828994
rs11649501
rs11649510
rs16966142
rs17232630
rs8046243
rs12709094
rs2238529
rs4522419
rs4785596
rs8047486
rs12709095
rs1968109
rs62052710
rs1476761
rs62052711
rs6500447
rs6500448
rs143030164
rs11076624
rs2238530
rs2238531
rs147003584
rs6500449
rs7200111
rs76924017
rs7205053
rs11076625
rs62052713
rs62052714
rs34665267
rs8044210
rs8045232
rs1057042
rs8049660
rs11646374
rs1800330
rs6500450
rs1800331
rs6500452
rs1800287
rs6500453
rs17232533
rs6500454
rs12600229
rs12921383
rs2159227
rs62053701
rs62053702
rs34689166
rs112992887
rs17232484
rs8051231
rs11648881
rs12924101
rs12709096
rs9933901
rs4785722
rs8051915
rs11076626
rs10852623
rs7190823
rs7186192
rs8051712
rs12599799
rs9938865
rs117750741
rs55857704
rs1800286
rs2238533
rs6500455
rs138098991
rs9927381
rs9927395
rs4313809
rs11076627
rs1800285
rs3743857
rs11076628
rs11076629
rs9928953
rs2074963
rs11859183
rs11076631
rs12709099
rs9937925
rs9927089
rs11076632
rs11640549
rs9925181
rs117449907
rs17232091
rs78004870
rs72631431
rs7186980
rs7204250
rs8047581
rs113234026
rs2079672
rs2079671
rs2376878
rs2376877
rs11076633
rs9932307
rs541931526
rs6500456
rs2293584
rs2293585
rs57071566
rs11076636
rs11639566
rs113271242
rs8051154
rs79905321
rs11641726
rs8050509
rs11648552
rs8050717
rs62054224
rs62054251
rs4785723
rs4785725
rs7187982
rs1108063
rs1108064
rs12599561
rs1109838
rs571363661
rs79244293
rs77847775
rs78001663
rs7186561
rs7185897
rs62054252
rs116848174
rs62054253
rs11641891
rs12444871
rs11643204
rs184446199
rs2376874
rs11644526
rs6500457
rs78530336
rs11864372
rs62054257
rs4785727
rs62054258
rs62054259
rs62056060
rs62056061
rs12598477
rs74251568
rs57267516
rs62056063
rs62056064
rs1558183
rs2108838
rs142382996
rs62056065
rs34562649
rs9928396
rs9935541
rs62056066
rs143106090
rs8055746
rs144766880
rs182251041
rs79284621
rs7205642
rs1079558
rs11639925
rs12599531
rs17177912
rs62056068
rs62056069
rs13331995
rs11645376
rs11076639
rs9745545
rs11076640
rs9746953
rs12051519
rs62056070
rs3743855
rs10775347
rs10852626
rs12448762
rs12932219
rs12598316
rs11644935
rs57027421
rs7190341
rs78331410
rs8060934
rs62056087
rs34552238
rs12598737
rs34688108
rs12598756
rs12599205
rs12598757
rs151083434
rs12596441
rs1105691
rs34033205
rs28670527
rs6500459
rs6500460
rs10852627
rs10459819
rs7200842
rs150169507
rs10459816
rs11641897
rs61607766
rs12446215
rs62056090
rs55999134
rs78659316
rs62056091
rs62056092
rs55911767
rs9939893
rs111374425
rs76846556
rs62056096
rs55749251
rs62056097
rs35360258
rs3803688
rs1109334
rs62056098
rs62056099
rs62056100
rs9939914
rs13333742
rs74542234
rs11640336
rs62056102
rs12446243
rs62056103
rs58384581
rs6500461
rs12919804
rs62056104
rs62056110
rs12930056
rs12930606
rs62052168
rs17784386
rs4257207
rs8061025
rs55703708
rs34604714
rs34272502
rs35994878
rs35285305
rs62052172
rs72477006
rs73276534
rs62052173
rs62052174
rs13335395
rs368565398
rs8058639
rs9806913
rs9922515
rs8046062
rs188505520
rs146114477
rs11643448
rs35769864
rs11639625
rs12596492
rs11642267
rs4287569
rs11645970
rs11642451
rs11647174
rs7196840
rs7199685
rs28661943
rs78908302
rs28630471
rs35518096
rs7186976
rs7191836
rs7184960
rs11641790
rs2293586
rs75110337
rs62052179
rs62052180
rs7194371
rs11648433
rs35542367
rs10153055
rs11646270
rs11646448
rs76885005
rs62052183
rs62052184
rs144168862
rs10153196
rs62052185
rs62052186
rs4785736
rs8044906
rs140032244
rs11642428
rs2270462
rs2270461
rs2270460
rs11862382
rs112597872
rs62052187
rs57940434
rs62052189
rs57492102
rs1137042
rs11644804
rs9931722
rs7190567
rs60862594
rs72813442
rs8045560
rs146380945
rs2270459
rs8060848
rs62052210
rs62052211
rs111155279
rs62052212
rs3212345
rs3212346
rs113769342
rs72813445
rs11641201
rs3212349
rs3212350
rs3212354
rs3212357
rs3212358
rs3212359
rs3212361
rs3212363
rs2228479
rs33932559
rs885479
rs2228478
rs3212369
rs3212371
rs58181634
rs61356367
rs62052213
rs12600051
rs12596146
rs117456609
rs7192242
rs7191759
rs7191944
rs60723967
rs12598500
rs4586434
rs4586435
rs12325120
rs7204569
rs142552064
rs62052214
rs2302898
rs12920483
rs1135425
rs4395073
rs4558416
rs187965336
rs4534840
rs11642080
rs56378598
rs4785741
rs4785742
rs80341634
rs4785745
rs4785746
rs7205758
rs11640500
rs7184956
rs62052216
rs4785749
rs62052217
rs62052218
rs80049853
rs78971867
rs77458649
rs11644157
rs7197627
rs74251586
rs79886664
rs34242253
rs79670441
rs62052219
rs13331218
rs13338472
rs12599929
rs77463543
rs62052220
rs73277907
rs13335091
rs62052221
rs73277914
rs11641286
rs4365287
rs77470350
rs76687783
rs75833538
rs77901106
rs139533955
rs144195940
rs62052222
rs62052223
rs9923654
rs3803687
rs3803686
rs7195043
rs62052225
rs12597913
rs62052226
rs12596182
rs12596206
rs62052238
rs147454049
rs11641639
rs12596872
rs8049897
rs8051733
rs76734820
rs77522907
rs62052239
rs7192275
rs7187431
rs62052240
rs62052241
rs8166
rs143798139
rs80220635
rs62052243
rs4268748
rs11643722
rs17784583
rs8063761
rs8062311
rs8062511
rs8048449
rs12596583
rs4785751
rs13330431
rs56219904
rs11645183
rs11641675
rs7192165
rs7192373
rs62052244
rs4785752
rs58766116
rs4785755
rs36114385
rs11643147
rs11649465
rs11649211
rs7203948
rs62052246
rs62052247
rs11643495
rs7195226
rs3923703
rs11639855
rs117469991
rs6500463
rs4350572
rs4365288
rs4408545
rs4371157
rs62052249
rs62052250
rs78517194
rs11648898
rs33969658
rs3803684
rs112001009
rs75570346
rs45456401
rs62052252
rs72813466
rs11648818
rs11645212
rs11649229
rs56244407
rs4328441
rs4238832
rs117116641
rs4238833
rs4785759
rs4785760
rs11643288
rs142125760
rs546980530
rs9939442
rs9939542
rs1004047
rs190034551
rs7404886
rs11866420
rs8063160
rs62052255
rs4597327
rs4785762
rs4238834
rs73283845
rs113178244
rs62054562
rs7189230
rs55671402
rs55939723
rs7201721
rs58827852
rs11076649
rs112153252
rs3803683
rs7192770
rs7198761
rs191028295
rs35176381
rs62054570
rs62054571
rs72813468
rs4442808
rs62054572
rs4785763
rs35991606
rs62054574
rs72813472
rs11076650
rs60030426
rs9923604
rs9936896
rs78260644
rs59721296
rs3809645
rs2241085
rs4785765
rs11076653
rs8056069
rs11076654
rs11647027
rs551510578
rs4362387
rs2241084
rs79690969
rs149716164
rs11644618
rs4461072
rs8059973
rs10852628
rs147899617
rs12925506
rs77733403
rs12920128
rs66701606
rs12921906
rs79432600
rs114165074
rs75163917
rs11647253
rs72813477
rs4293384
rs7500224
rs77632445
rs8057672
rs62054581
rs13334855
rs13334570
rs138372213
rs62054582
rs62054583
rs11648785
rs79277195
rs11076656
rs182134402
rs3809644
rs4567713
rs4427799
rs2241039
rs9635532
rs872010
rs2241038
rs59443037
rs870856
rs12598556
rs12444334
rs79975632
rs10153134
rs28582207
rs148781907
rs141239363
rs35601476
rs62054613
rs62054616
rs62054617
rs11076659
rs62054618
rs12922757
rs3743829
rs3743828
rs3743827
rs3743826
rs4530137
rs151130186
rs7191175
rs76688449
rs3785184
rs3785183
rs75909132
rs79367624
rs12926012
rs12925087
rs62054619
rs117499476
rs59108883
rs4608335
rs2302513
rs868371
rs868372
rs4433810
rs4627348
rs3826202
rs4324129
rs148760410
rs10431948
rs12931432
rs12932473
rs56338882
rs62054623
rs146732980
rs34467494
rs12446516
rs112601651
rs2241037
rs868045
rs4464078
rs7498985
rs4374173
rs62054624
rs17178299
rs2241036
rs11648422
rs62054625
rs3785181
rs7198372
rs9928084
rs7199280
rs184201838
rs45583731
rs4785767
rs61734731
rs555879252
rs9933627
rs28423043
rs28551107
rs55799444
rs9926774
rs73285483
rs144116818
rs13380736
rs2241035
rs2241034
rs2241033
rs2241032
rs3743825
rs3743824
rs3169375
rs3743821
rs1048148
rs3743818
rs3743817
rs3743816
rs62054627
rs1048149
rs1048150
rs8577
rs12596885
rs4280240
rs4628973
rs10468305
rs12445581
rs7203994
rs7196935
rs869048
rs4785612
rs11648775
rs35749740
rs74886016
rs9934403
rs9932312
rs9921920
rs11639655
rs11639747
rs59145894
rs76271610
rs11642999
rs72815359
rs56169792
rs11642131
rs11076662
rs11076663
rs75202722
rs74951428
rs113721022
rs3809643
rs3826201
rs180980492
rs7206111
rs9935461
rs62054652
rs9927964
rs56864106
rs28667468
rs11647734
rs3826200
rs2077426
rs4493039
rs2078478
rs4264393
rs180735282
rs55745223
rs11642823
rs11646697
rs12445466
rs11648039
rs7198289
rs7197795
rs7198471
rs11641713
rs35366867
rs12447902
rs62054655
rs7200083
rs62054656
rs4636910
rs74768667
rs12923514
rs4785625
rs12709101
rs76897509
rs62054657
rs12925933
rs35256427
rs11642820
rs7500106
rs4785780
rs35986951
rs7187797
rs12923367
rs2078569
rs72815368
rs11642964
rs72815369
rs72815370
rs57932945
rs7203440
rs7501099
rs7498524
rs11643231
rs75811316
rs62054659
rs34101249
rs62056560
rs79613113
rs112089506
rs8062369
rs12446019
rs6500464
rs8047873
rs75709414
rs62052661
rs76346339
rs7191467
rs6500465
rs7202160
rs62052663
rs7203035
rs62052664
rs79540509
rs148009429
rs12598121
rs12922047
rs34505755
rs8047319
rs77557423
rs7186130
rs9935835
rs138169571
rs3889353
rs4785774
rs4785775
rs6500472
rs12444311
rs200407406
rs62052679
rs56407236
rs62052683
rs117184430
rs537359387
rs372428858
rs9302777
```
