## Supplementary material for "Characterization of shared and ancestry-specific signals driving complex traits using multi-ancestry fine-mapping": susiex_nc3.cs80.cs

```
CS_ID	SNP	BP	REF_ALLELE	ALT_ALLELE	REF_FRQ	BETA	SE	-LOG10P	CS_PIP	OVRL_PIP
1	rs9927395	89873413	A,A	G,G	0.614314,0.019841	-0.0231836,-0.0613701	0.00406188,0.030653	7.9409,1.34414	0.0634752	0.0635095
1	rs11076631	89877975	G,G	A,A	0.612326,0.018849	-0.0232526,-0.0571527	0.00405803,0.0314334	7.99821,1.16096	0.0477746	0.0478063
1	rs9927381	89873377	A,A	G,G	0.612326,0.018849	-0.0229796,-0.0628672	0.00405803,0.0314334	7.82689,1.342	0.047492	0.0475247
1	rs11076627	89874559	C,C	A,A	0.612326,0.017857	-0.0230272,-0.0599521	0.00405803,0.0322784	7.85667,1.19886	0.0384515	0.0384822
1	rs4313809	89874001	C,C	T,T	0.612326,0.019841	-0.0228451,-0.0596525	0.00405803,0.030653	7.74326,1.28695	0.0366945	0.0367265
1	rs7190823	89866043	C,C	T,T	0.604374,0.012897	-0.0232048,-0.058225	0.00404338,0.0378859	8.02113,0.905424	0.0339474	0.033977
1	rs10852623	89865242	C,C	T,T	0.602386,0.011905	-0.0230452,-0.0618546	0.00403991,0.039413	7.93272,0.933468	0.0301348	0.0301642
1	rs11076626	89865103	A,A	T,T	0.60338,0.011905	-0.0230114,-0.0624035	0.00404163,0.039413	7.90519,0.945589	0.0284212	0.0284502
1	rs11859183	89877720	T,T	C,C	0.615308,0.018849	-0.0228779,-0.0565696	0.00406384,0.0314334	7.74326,1.14319	0.0273389	0.027369
1	rs11076628	89875246	C,C	T,T	0.602386,0.012897	-0.0229244,-0.0570907	0.00403991,0.0378859	7.85667,0.879974	0.0237668	0.0237949
1	rs4785721	89839997	A,A	G,G	0.620278,0.017857	-0.0221547,-0.0715283	0.00407393,0.0322784	7.26894,1.57361	0.0226662	0.0226991
1	rs9927089	89880258	C,C	G,G	0.612326,0.018849	-0.0227974,-0.0532358	0.00405803,0.0314334	7.71369,1.04412	0.0220484	0.022077
1	rs9928953	89876330	G,G	T,T	0.600398,0.012897	-0.0228577,-0.0558971	0.00403651,0.0378859	7.82689,0.853552	0.0217608	0.0217891
1	rs11640549	89881486	C,C	T,T	0.612326,0.018849	-0.022663,-0.0551026	0.00405803,0.0314334	7.63065,1.09907	0.0206332	0.0206618
1	rs886952	89836781	A,A	G,G	0.610338,0.012897	-0.0221138,-0.0772384	0.00405425,0.0378859	7.30876,1.38217	0.0197452	0.019774
1	rs6500455	89872445	C,C	A,A	0.602386,0.012897	-0.0226524,-0.0608549	0.00403991,0.0378859	7.68685,0.965712	0.0197162	0.0197434
1	rs9925181	89881612	C,C	T,T	0.612326,0.018849	-0.0227063,-0.0525645	0.00405803,0.0314334	7.65739,1.02468	0.0190571	0.0190852
1	rs4785595	89835521	G,G	A,A	0.610338,0.011905	-0.0221621,-0.0770598	0.00405425,0.039413	7.33791,1.29619	0.0179238	0.0179519
1	rs1800285	89874628	T,T	C,C	0.602386,0.012897	-0.0226524,-0.0580935	0.00403991,0.0378859	7.68685,0.902459	0.0176443	0.0176713
1	rs6500443	89833881	T,T	G,G	0.612326,0.011905	-0.0220904,-0.0785971	0.00405803,0.039413	7.28231,1.33601	0.0167269	0.0167553
1	rs8055825	89832848	T,T	C,C	0.614314,0.011905	-0.022019,-0.0803605	0.00406188,0.039413	7.22693,1.38241	0.0158313	0.0158599
1	rs886950	89836872	C,C	T,T	0.609344,0.011905	-0.0219676,-0.0784448	0.00405239,0.039413	7.22693,1.33204	0.015322	0.01535
1	rs7203907	89833774	G,G	C,C	0.611332,0.011905	-0.0220801,-0.0751568	0.00405613,0.039413	7.28231,1.2477	0.0146776	0.014705
1	rs886951	89836865	G,G	A,A	0.610338,0.013889	-0.0218854,-0.0739106	0.00405425,0.0365262	7.17175,1.36631	0.0143803	0.0144102
1	rs12599180	89839306	G,G	A,A	0.610338,0.013889	-0.0220699,-0.067624	0.00405425,0.0365262	7.28231,1.19304	0.0132671	0.0132943
1	rs6500445	89834076	C,C	T,T	0.612326,0.012897	-0.0219498,-0.0742296	0.00405803,0.0378859	7.198,1.30035	0.0131484	0.0131767
1	rs4420527	89814188	G,G	A,A	0.605368,0.011905	-0.0219721,-0.0777529	0.00404514,0.039413	7.25328,1.31407	0.0124155	0.0124443
1	rs12709099	89879713	G,G	T,T	0.601392,0.012897	-0.0225954,-0.0497901	0.0040382,0.0378859	7.65739,0.724055	0.0120058	0.0120331
1	rs9938865	89867797	G,G	A,A	0.610338,0.012897	-0.0226229,-0.0531461	0.00405425,0.0378859	7.61896,0.794042	0.011956	0.0119828
1	rs11076632	89880537	T,T	A,A	0.602386,0.012897	-0.0226049,-0.0487647	0.00403991,0.0378859	7.65739,0.70324	0.0118658	0.0118932
1	rs8043882	89815781	C,C	T,T	0.60338,0.011905	-0.0218611,-0.0791287	0.00404163,0.039413	7.198,1.34991	0.0117457	0.0117749
1	rs12599799	89867368	G,G	T,T	0.609344,0.012897	-0.0226125,-0.0526206	0.00405239,0.0378859	7.61896,0.782894	0.011593	0.0116198
1	rs1974573	89840965	C,C	T,T	0.610338,0.011905	-0.0219293,-0.0728341	0.00405425,0.039413	7.198,1.18972	0.0106264	0.0106524
1	rs6500450	89858024	G,G	A,A	0.610338,0.011905	-0.022206,-0.0661349	0.00405425,0.039413	7.36445,1.0299	0.0104997	0.0105254
1	rs6500441	89828669	G,G	C,C	0.614314,0.011905	-0.022019,-0.0703948	0.00406188,0.039413	7.22693,1.13026	0.00969023	0.00971623
1	rs1558184	89842374	G,G	T,T	0.610338,0.011905	-0.0217448,-0.0748463	0.00405425,0.039413	7.08808,1.23987	0.0093911	0.00941713
1	rs12596415	89841239	C,C	T,T	0.610338,0.011905	-0.0217008,-0.0733719	0.00405425,0.039413	7.06202,1.20303	0.00833656	0.00836212
1	rs7195906	89806347	T,T	A,A	0.607356,0.012897	-0.022316,-0.054231	0.00404873,0.0378859	7.44971,0.817279	0.00813773	0.00816447
1	rs8046243	89852133	G,G	A,A	0.610338,0.011905	-0.0220699,-0.0636884	0.00405425,0.039413	7.28231,0.974242	0.00809059	0.00811567
1	rs12447465	89829895	T,T	C,C	0.61332,0.011905	-0.0218677,-0.0697929	0.00405994,0.039413	7.14294,1.11582	0.0079656	0.00799104
2	rs8062606	89399744	T,NA	C,NA	0.969185,NA	0.0364152,NA	0.0114407,NA	2.83627,NA	0.02912	0.0350257
2	rs146032762	89576598	C,NA	G,NA	0.978131,NA	0.0393536,NA	0.0135185,NA	2.4435,NA	0.0251218	0.0297976
2	rs7193442	89570148	C,NA	G,NA	0.978131,NA	0.0393117,NA	0.0135185,NA	2.43918,NA	0.0248455	0.0294794
2	rs12932628	89632725	T,T	G,G	0.543738,0.889881	0.0181096,0.030774	0.00396952,0.0136555	5.2956,1.61581	0.0148229	0.0196975
2	rs67643661	89615333	T,T	C,C	0.840954,0.869048	0.0215787,0.028116	0.0054062,0.0126714	4.18268,1.5768	0.0126965	0.0132151
2	rs72819315	89219366	T,NA	G,NA	0.961233,NA	0.0232746,NA	0.0102422,NA	1.63713,NA	0.0113653	0.0150616
2	rs11643561	89542126	C,C	T,T	0.833002,0.874008	0.0215939,0.0243625	0.00530104,0.0128817	4.33434,1.23217	0.0105394	0.0109456
2	rs11643662	89609853	A,A	G,G	0.864811,0.867063	0.022375,0.0245277	0.0057824,0.0125908	3.96234,1.28897	0.00992251	0.010368
2	rs11647494	89542284	T,T	C,C	0.833002,0.891865	0.0216905,0.0245095	0.00530104,0.0137648	4.3684,1.12506	0.00909757	0.00947445
2	rs12919215	89622524	G,G	T,T	0.822068,0.867063	0.0213486,0.0227767	0.00516962,0.0125908	4.43967,1.1521	0.00892462	0.00933041
2	rs17471624	89631665	C,C	T,T	0.841948,0.880952	0.0226689,0.0259008	0.00541997,0.0131998	4.54007,1.30332	0.00876015	0.00923614
2	rs35463145	89579076	G,G	A,A	0.83002,0.883929	0.0220684,0.0194057	0.00526376,0.0133454	4.55929,0.835893	0.00852344	0.00888706
2	rs8045263	89580684	T,T	A,A	0.832008,0.890873	0.0220208,0.0227591	0.00528849,0.0137097	4.50469,1.01367	0.00812804	0.00849081
2	rs4325552	89615453	C,C	A,A	0.83499,0.864087	0.0207265,0.0271844	0.00532652,0.0124737	4.00108,1.53305	0.0077803	0.00812783
2	rs2889543	89616167	C,C	T,T	0.833002,0.872024	0.0208205,0.0265989	0.00530104,0.012796	4.06658,1.42428	0.0071816	0.00750783
2	rs7359417	89616558	C,C	T,T	0.832008,0.87004	0.0208646,0.0258952	0.00528849,0.0127124	4.09853,1.38038	0.00713364	0.00745987
2	rs2377056	89616155	T,T	G,G	0.832008,0.872024	0.0207712,0.0263877	0.00528849,0.012796	4.06658,1.40682	0.00712634	0.00745217
2	rs66461358	89535257	C,C	T,T	0.878728,0.863095	0.0235395,0.0204923	0.00605664,0.0124355	3.99278,1.00272	0.00689115	0.00732086
2	rs2377057	89616178	A,A	G,G	0.833002,0.872024	0.0206808,0.026649	0.00530104,0.012796	4.01916,1.42844	0.00669104	0.00700196
2	rs60724534	89636788	A,A	G,G	0.708748,0.917659	-0.0210257,0.0142469	0.0043517,0.0155508	5.86827,0.444193	0.00664619	0.0141887
2	rs3794632	89617064	C,C	G,G	0.832008,0.87004	0.02096,0.0250006	0.00528849,0.0127124	4.1313,1.3078	0.00659697	0.00690514
2	rs71396923	89616725	T,T	C,C	0.832008,0.872024	0.020719,0.0258044	0.00528849,0.012796	4.04879,1.35915	0.00630572	0.00660327
2	rs8048080	89586995	A,A	G,G	0.831014,0.889881	0.0210561,0.0199407	0.00527606,0.0136555	4.18158,0.840988	0.00625099	0.00654782
2	rs1864155	89616232	A,A	G,G	0.833002,0.872024	0.0205318,0.026649	0.00530104,0.012796	3.96887,1.42844	0.00615847	0.00645232
2	rs35878298	89609694	G,G	A,A	0.83996,0.864087	0.0209909,0.024949	0.00539257,0.0124737	4.00352,1.34213	0.00594291	0.00623067
2	rs3211568	89629780	A,A	G,G	0.83996,0.873016	0.0221553,0.0207212	0.00539257,0.0128386	4.39984,0.972515	0.00541297	0.00570195
2	rs17775174	89617518	T,T	C,C	0.832008,0.872024	0.0201923,0.0267046	0.00528849,0.012796	3.87144,1.43306	0.00539125	0.00566008
2	rs4782469	89162252	A,A	G,G	0.832008,0.637897	0.00152035,0.0337893	0.00528849,0.0088943	0.111403,3.83777	0.00525535	0.0099614
2	rs7185371	89552560	C,C	G,G	0.835984,0.880952	0.0215983,0.02051	0.00533946,0.0131998	4.28137,0.919992	0.00524698	0.00549575
2	rs2292954	89613123	G,G	A,A	0.832008,0.869048	0.0202424,0.0265039	0.00528849,0.0126714	3.88814,1.43805	0.00523414	0.00550071
2	rs730264	89620148	G,G	A,A	0.831014,0.864087	0.020572,0.0241702	0.00527606,0.0124737	4.01529,1.27852	0.00511083	0.00536799
2	rs7192801	89584185	T,T	G,G	0.833996,0.890873	0.0212569,0.0201272	0.00531372,0.0137097	4.19899,0.847472	0.00498132	0.00523337
2	rs66845605	89616790	A,A	G,G	0.833996,0.872024	0.0203843,0.0259099	0.00531372,0.012796	3.90321,1.36771	0.00494688	0.00519424
2	rs117075095	89730387	G,NA	T,NA	0.991054,NA	0.0493038,NA	0.0209976,NA	1.72421,NA	0.00476727	0.00683835
2	rs72805503	89582942	C,C	G,G	0.840954,0.890873	0.021329,0.0238453	0.0054062,0.0137097	4.09853,1.08628	0.00475144	0.00498975
2	rs12924621	89537010	C,C	T,T	0.83499,0.863095	0.0208681,0.0213867	0.00532652,0.0124355	4.04879,1.06819	0.00473217	0.00496386
2	rs12960	89620328	A,A	G,G	0.833996,0.869048	0.0205305,0.0247126	0.00531372,0.0126714	3.95198,1.2912	0.00472587	0.00496739
2	rs34434037	89631008	C,C	G,G	0.849901,0.875	0.0223835,0.0224117	0.00553562,0.0129254	4.27859,1.08129	0.00471758	0.00501791
2	rs885268	89628870	G,G	C,C	0.838966,0.872024	0.0216132,0.0212052	0.00537909,0.012796	4.23143,1.01106	0.00459975	0.00485482
2	rs12919314	89586488	A,A	G,G	0.833996,0.889881	0.0211105,0.0199969	0.00531372,0.0136555	4.1486,0.844398	0.00454214	0.00477934
2	rs3923714	89575608	A,A	T,T	0.837972,0.883929	0.0218525,0.0186066	0.00536574,0.0133454	4.33264,0.787154	0.00450285	0.00472958
2	rs66477884	89537487	A,A	G,G	0.83499,0.863095	0.020772,0.0213867	0.00532652,0.0124355	4.01638,1.06819	0.00447734	0.00470041
2	rs12924776	89586592	T,T	A,A	0.833996,0.889881	0.0211105,0.0198339	0.00531372,0.0136555	4.1486,0.834529	0.00447111	0.00470603
2	rs11645860	89569215	A,A	G,G	0.836978,0.882937	0.0215545,0.0180514	0.00535253,0.0132962	4.24797,0.758003	0.00437217	0.00459341
2	rs7196903	89538759	T,T	C,C	0.835984,0.865079	0.0209188,0.0198956	0.00533946,0.0125123	4.04879,0.951498	0.00430042	0.0045211
2	rs35987986	89576016	T,T	A,A	0.837972,0.883929	0.0217556,0.0186617	0.00536574,0.0133454	4.29901,0.790471	0.00427194	0.00449043
2	rs71396924	89616772	T,T	G,G	0.833996,0.875	0.0206263,0.0241025	0.00531372,0.0129254	3.98411,1.20608	0.0042198	0.00444306
2	rs56002703	89154332	A,A	G,G	0.430417,0.548611	0.00889423,-0.0289675	0.00399316,0.00859004	1.58632,3.12746	0.004128	0.0071327
2	rs12709088	89630212	A,A	T,T	0.83996,0.874008	0.021378,0.0221818	0.00539257,0.0128817	4.13312,1.07019	0.00412628	0.00436335
2	rs352935	89648580	T,T	C,C	0.481113,0.87004	0.0217436,0.0107515	0.00395712,0.0127124	7.40762,0.400449	0.00402687	0.00775058
2	rs2911268	89507995	G,G	A,A	0.194831,0.170635	0.0252211,0.00881189	0.00499191,0.0113631	6.36022,0.358472	0.00402512	0.0126374
2	rs3751691	89628381	T,T	C,C	0.842942,0.871032	0.0214914,0.0207132	0.00543389,0.012754	4.11627,0.981456	0.00402284	0.00424688
2	rs34414057	89629070	G,G	C,C	0.837972,0.871032	0.0213676,0.0209588	0.00536574,0.012754	4.16575,0.998626	0.00396559	0.00419275
2	rs3211569	89629819	A,A	G,G	0.83996,0.873016	0.0215201,0.0211478	0.00539257,0.0128386	4.18126,1.00211	0.00395548	0.00418644
2	rs3211567	89629736	T,T	C,C	0.83996,0.872024	0.0215201,0.0209727	0.00539257,0.012796	4.18126,0.994765	0.00389741	0.00412566
2	rs185577377	89108223	NA,G	NA,C	NA,0.980159	NA,-0.0906595	NA,0.0306528	NA,2.50861	0.00387809	0.00883178
2	rs13380730	89630092	G,G	C,C	0.83996,0.874008	0.0212764,0.0221261	0.00539257,0.0128817	4.09892,1.0662	0.00387199	0.0040988
2	rs8051680	89590825	T,T	C,C	0.840954,0.889881	0.0219197,0.0177895	0.0054062,0.0136555	4.29901,0.715202	0.00385901	0.004068
2	rs11642053	89560567	T,T	C,C	0.836978,0.87996	0.0214579,0.0181006	0.00535253,0.0131525	4.2147,0.772735	0.00383266	0.00403475
2	rs2241033	90109372	T,T	C,C	0.335984,0.818452	0.0233145,0.00744673	0.00418592,0.0110895	7.59328,0.299388	0.00380554	0.151185
2	rs12709089	89630311	A,A	G,G	0.83996,0.874008	0.02118,0.0223435	0.00539257,0.0128817	4.06658,1.08182	0.00377293	0.00399555
2	rs3751690	89628621	G,G	A,A	0.836978,0.871032	0.0215066,0.0203755	0.00535253,0.012754	4.23143,0.958072	0.00376523	0.00398976
2	rs55739484	89154268	G,G	A,A	0.430417,0.550595	0.00889423,-0.0286914	0.00399316,0.00859346	1.58632,3.07491	0.00374233	0.00648754
2	rs35737602	89555099	G,G	A,A	0.835984,0.876984	0.0206806,0.0216744	0.00533946,0.0130145	3.96887,1.01849	0.00363564	0.0038295
2	rs144012718	89750733	C,NA	T,NA	0.976143,NA	0.0258619,NA	0.0129561,NA	1.33798,NA	0.00361143	0.00525787
2	rs12932337	89630630	T,T	C,C	0.83996,0.874008	0.0209365,0.0224249	0.00539257,0.0128817	3.98548,1.08771	0.00347029	0.00368895
2	rs34373216	89537697	T,T	C,C	0.836978,0.865079	0.0202897,0.021842	0.00535253,0.0125123	3.82321,1.0922	0.0034299	0.00361947
2	rs36075163	89185117	C,C	T,T	0.586481,0.37004	-0.00170297,-0.0320923	0.00401481,0.00885365	0.172992,3.53876	0.00337941	0.00529374
2	rs57775530	89629928	G,G	C,C	0.83996,0.873016	0.0212308,0.0211478	0.00539257,0.0128386	4.08358,1.00211	0.00336476	0.00357104
2	rs7197617	89538803	C,C	A,A	0.835984,0.863095	0.0201946,0.0211265	0.00533946,0.0124355	3.80831,1.04895	0.00336118	0.00354672
2	rs12933264	89592338	C,C	A,A	0.840954,0.889881	0.0215241,0.0184983	0.0054062,0.0136555	4.1642,0.755646	0.00325676	0.00344122
2	rs2965960	89541795	A,A	G,G	0.285288,0.195437	0.0252664,0.00127885	0.00437857,0.01078	8.10207,0.0430794	0.0032183	0.00889797
2	rs74035766	89306641	A,A	G,G	0.982107,0.820437	0.0358837,-0.0161155	0.014915,0.0111371	1.79227,0.830046	0.00305021	0.00478401
2	rs72817496	89209145	G,NA	A,NA	0.989066,NA	0.0518784,NA	0.0190121,NA	2.19666,NA	0.00301272	0.00455969
2	rs8044125	89624574	T,T	A,A	0.831014,0.868056	0.0207205,0.0203859	0.00527606,0.0126309	4.0659,0.972515	0.00290504	0.00308089
2	rs4575535	89559297	G,G	A,A	0.286282,0.199405	0.0254231,0.00238931	0.004374,0.0106986	8.2103,0.0844525	0.00277851	0.00794784
2	rs9938518	89183780	G,G	A,A	0.193837,0.358135	-0.00495654,-0.0330051	0.00500161,0.00891575	0.492561,3.66959	0.00276625	0.00441192
2	rs4782328	89182218	G,G	A,A	0.189861,0.357143	-0.0051357,-0.0329586	0.00504129,0.00892123	0.51098,3.65677	0.00274349	0.00438554
2	rs8053537	89183197	A,A	G,G	0.191849,0.357143	-0.00502245,-0.0329586	0.00502127,0.00892123	0.498672,3.65677	0.002738	0.00436884
2	rs11643271	89592053	A,A	G,G	0.842942,0.889881	0.0211907,0.0190952	0.00543389,0.0136555	4.01638,0.790471	0.00273025	0.00289604
2	rs4782337	89151436	A,A	C,C	0.426441,0.539683	0.00922436,-0.0269612	0.0039978,0.0085764	1.67706,2.77766	0.00272981	0.00490596
2	rs4782477	89151733	T,T	C,C	0.437376,0.53869	0.00842517,-0.0273249	0.00398568,0.00857506	1.46184,2.8417	0.00271433	0.00485814
2	rs4782446	89182104	G,G	A,A	0.189861,0.357143	-0.0051357,-0.0329075	0.00504129,0.00892123	0.51098,3.647	0.00269328	0.00430742
2	rs3935626	89592690	A,A	G,G	0.842942,0.887897	0.0211443,0.0180863	0.00543389,0.0135492	4.00108,0.740117	0.00268095	0.00284862
2	rs34607811	89593198	T,T	C,C	0.842942,0.889881	0.0210927,0.0194785	0.00543389,0.0136555	3.98411,0.8132	0.00267835	0.0028415
2	rs8052780	89182926	G,G	A,A	0.193837,0.356151	-0.00491029,-0.032979	0.00500161,0.00892676	0.48648,3.65677	0.00267265	0.00427577
2	rs9938463	89183772	G,G	A,A	0.06163,0.330357	-0.0137889,-0.0320038	0.0082216,0.00908845	1.02913,3.36721	0.00267207	0.00405749
2	rs3743982	89181139	G,G	T,T	0.06163,0.327381	-0.0136348,-0.0321282	0.0082216,0.00910944	1.01218,3.37629	0.0026579	0.00406184
2	rs8052103	89541243	A,A	T,T	0.287276,0.193452	0.0250311,0.00102679	0.00436947,0.0108218	7.99463,0.0341359	0.00263605	0.00731076
2	rs17783751	89513984	A,A	C,C	0.824056,0.864087	0.0204336,0.0194925	0.00519247,0.0124737	4.08031,0.927657	0.00262498	0.00279885
2	rs8057399	89183217	G,G	A,A	0.191849,0.358135	-0.00502245,-0.03279	0.00502127,0.00891575	0.498672,3.62839	0.00261097	0.00417162
2	rs2965955	89524923	C,C	T,T	0.296223,0.195437	0.0243842,0.0031607	0.00433025,0.01078	7.74706,0.113865	0.00260518	0.00662617
2	rs35637261	89513782	A,A	G,G	0.824056,0.864087	0.0203834,0.019595	0.00519247,0.0124737	4.06286,0.934782	0.00258139	0.00275315
2	rs4782447	89181890	C,C	T,T	0.189861,0.357143	-0.00508909,-0.0327591	0.00504129,0.00892123	0.504811,3.61866	0.00254267	0.00407445
2	rs2280370	89627460	G,G	T,T	0.83002,0.854167	0.0204284,0.0187795	0.00526376,0.0121117	3.98274,0.917163	0.0025103	0.00267512
2	rs3751688	89634439	A,A	G,G	0.848907,0.884921	0.0211312,0.0280816	0.00552061,0.0133953	3.88824,1.44311	0.0025102	0.00276502
2	rs4785573	89565403	G,G	A,A	0.285288,0.197421	0.0253146,0.00388991	0.00437857,0.010739	8.13048,0.144369	0.00247949	0.00702768
2	rs4129126	89561475	C,C	A,A	0.28827,0.204365	0.0251447,0.00221241	0.00436498,0.0106009	8.07656,0.0784789	0.00247427	0.00705261
2	rs55848941	89152444	A,A	G,G	0.429423,0.53869	0.00894305,-0.0271562	0.00399429,0.00857506	1.59931,2.81225	0.00240167	0.00433152
2	rs35857091	89634591	C,C	A,A	0.850895,0.881944	0.021487,0.0279174	0.0055508,0.0132476	3.96495,1.45485	0.00237467	0.00261519
2	rs35470237	89152068	T,T	C,C	0.427435,0.537698	0.00885562,-0.0271408	0.00399661,0.00857375	1.57338,2.81028	0.00237299	0.00426659
2	rs12443551	89185019	G,G	A,A	0.193837,0.359127	-0.00495654,-0.0325707	0.00500161,0.00891032	0.492561,3.59043	0.00236947	0.00381688
2	rs12920022	89564055	A,A	T,T	0.874751,0.875992	0.0236485,0.0154471	0.00597324,0.0129696	4.12355,0.631444	0.00236323	0.00259742
2	rs4782444	89183973	G,G	A,A	0.06163,0.332341	-0.0138386,-0.0315669	0.0082216,0.00907473	1.03462,3.29745	0.00236065	0.00360793
2	rs4782336	89151518	A,A	C,C	0.43837,0.540675	0.00837693,-0.0268663	0.00398468,0.00857778	1.44942,2.76053	0.00235694	0.00423553
2	rs4782327	89184135	C,C	G,G	0.197813,0.359127	-0.00402822,-0.0326727	0.00496334,0.00891032	0.379838,3.60983	0.00232579	0.00379021
2	rs9940965	89180664	G,G	C,C	0.065606,0.335317	-0.0105308,-0.0323043	0.00798551,0.00905458	0.727562,3.4436	0.00230131	0.00357979
2	rs34409592	89152073	C,C	T,T	0.427435,0.537698	0.00876301,-0.0271408	0.00399661,0.00857375	1.54767,2.81028	0.00228431	0.00411175
2	rs11860156	89152108	T,T	C,C	0.428429,0.537698	0.00885303,-0.02719	0.00399544,0.00857375	1.57338,2.81885	0.00227891	0.00411891
2	rs11076758	89152800	A,A	C,C	0.430417,0.537698	0.00866754,-0.0274355	0.00399316,0.00857375	1.52344,2.86183	0.00227729	0.00410204
2	rs34537363	89635400	C,C	G,G	0.848907,0.880952	0.0217486,0.0265904	0.00552061,0.0131998	4.08807,1.35693	0.00224726	0.00248593
2	rs149158981	89648503	C,NA	T,NA	0.99006,NA	0.0646097,NA	0.01993,NA	2.92531,NA	0.00223312	0.0070523
2	rs12444342	89153169	A,A	G,G	0.430417,0.539683	0.00884796,-0.0270615	0.00399316,0.0085764	1.57338,2.79504	0.00217175	0.00392282
2	rs11862277	89154393	C,C	G,G	0.430417,0.53869	0.00912104,-0.026679	0.00399316,0.00857506	1.6505,2.72977	0.00215419	0.00387794
2	rs4782443	89185454	C,C	G,G	0.193837,0.359127	-0.00448917,-0.0323908	0.00500161,0.00891032	0.43247,3.55632	0.00215286	0.00349543
2	rs11076760	89152827	G,G	A,A	0.430417,0.537698	0.00862129,-0.0272916	0.00399316,0.00857375	1.51076,2.8366	0.00213355	0.00384874
2	rs11860237	89186138	G,G	A,A	0.193837,0.358135	-0.00481314,-0.0323137	0.00500161,0.00891575	0.473803,3.53804	0.00212308	0.00343385
2	rs4785751	90029417	A,A	G,G	0.481113,0.905754	0.0190644,0.0114158	0.00395712,0.0146307	5.83806,0.361273	0.00211991	0.0165511
2	rs34518280	89152410	T,T	C,C	0.428429,0.53869	0.00876044,-0.027051	0.00399544,0.00857506	1.54767,2.79395	0.002102	0.00380607
2	rs11076759	89152813	C,C	T,T	0.430417,0.537698	0.00857505,-0.0272916	0.00399316,0.00857375	1.49814,2.8366	0.00209546	0.00378213
2	rs4785674	89536613	G,G	A,A	0.289264,0.201389	0.0248023,0.00468652	0.00436052,0.010659	7.89077,0.180343	0.00206749	0.00556827
2	rs4782329	89178839	C,C	T,T	0.181909,0.356151	-0.00368837,-0.0324044	0.00512521,0.00892676	0.326298,3.54761	0.002064	0.00337445
2	rs11076757	89152646	A,A	G,G	0.442346,0.53869	0.00809707,-0.0271002	0.00398085,0.00857506	1.37726,2.8025	0.00204386	0.00367533
2	rs117666384	89749120	C,NA	T,NA	0.988072,NA	0.0396616,NA	0.0182119,NA	1.53133,NA	0.00201562	0.00308601
2	rs12923145	89638370	T,T	G,G	0.848907,0.864087	0.0218931,0.023376	0.00552061,0.0124737	4.13559,1.21519	0.00199131	0.00222841
2	rs4782476	89153198	T,T	A,A	0.430417,0.537698	0.00880169,-0.026819	0.00399316,0.00857375	1.5605,2.75455	0.00197427	0.00355774
2	rs12922711	89518942	C,C	T,T	0.824056,0.861111	0.019857,0.0188989	0.00519247,0.0123606	3.88206,0.898687	0.00190585	0.00204856
2	rs62047775	89154007	G,G	A,A	0.430417,0.537698	0.00889423,-0.0265804	0.00399316,0.00857375	1.58632,2.71357	0.00189951	0.00342438
2	rs62047774	89153897	C,C	T,T	0.430417,0.537698	0.00884796,-0.0266254	0.00399316,0.00857375	1.57338,2.72128	0.00189099	0.00340994
2	rs55702834	89154099	C,C	T,T	0.430417,0.537698	0.00884796,-0.0265804	0.00399316,0.00857375	1.57338,2.71357	0.00186414	0.00336249
2	rs35008606	89602028	G,G	T,T	0.838966,0.889881	0.0200998,0.0214044	0.00537909,0.0136555	3.72937,0.931786	0.00183801	0.00196082
2	rs36097004	89601990	A,A	G,G	0.838966,0.889881	0.0200998,0.0212973	0.00537909,0.0136555	3.72937,0.924998	0.00181768	0.00193961
2	rs60563677	89154902	G,G	A,A	0.430417,0.53869	0.00898679,-0.026296	0.00399316,0.00857506	1.61236,2.66447	0.00181158	0.00325555
2	rs58263117	89154869	G,G	A,A	0.430417,0.537698	0.00898679,-0.026292	0.00399316,0.00857375	1.61236,2.66447	0.00180156	0.00325011
2	rs4638573	89237729	G,G	A,A	0.907555,0.694444	-0.019907,-0.0278882	0.00682591,0.00927981	2.45086,2.57616	0.00179762	0.0055502
2	rs2965949	89520452	G,G	A,A	0.28827,0.195437	0.0246452,0.00409492	0.00436498,0.01078	7.78488,0.152398	0.00177657	0.00481688
2	rs34573246	89187764	G,G	T,T	0.193837,0.365079	-0.00462804,-0.0316416	0.00500161,0.00887871	0.450011,3.43703	0.00177063	0.00290851
2	rs11862347	89154654	T,T	G,G	0.430417,0.539683	0.00894051,-0.026255	0.00399316,0.0085764	1.59931,2.65684	0.00175473	0.00317524
2	rs72821345	89338077	A,NA	G,NA	0.962227,NA	0.017652,NA	0.0103707,NA	1.0519,NA	0.00174744	0.00242271
2	rs17226026	89865311	C,NA	T,NA	0.977137,NA	0.0459754,NA	0.0132281,NA	3.29265,NA	0.00174206	0.00412515
2	rs4782436	89191707	T,T	C,C	0.063618,0.333333	-0.0152898,-0.0301446	0.00810071,0.00906796	1.22842,3.05236	0.00172307	0.00263062
2	rs12924133	89638290	A,A	C,C	0.848907,0.864087	0.0216539,0.0231477	0.00552061,0.0124737	4.0571,1.19727	0.00171819	0.00193094
2	rs4499232	89576507	C,C	T,T	0.348907,0.197421	0.0219855,0.00482638	0.00414823,0.010739	6.93622,0.185005	0.00170526	0.00415517
2	rs11645063	89187809	C,C	T,T	0.193837,0.364087	-0.00416035,-0.0316094	0.00500161,0.00888386	0.391987,3.4276	0.00169494	0.00280183
2	rs11649090	89601234	T,T	C,C	0.838966,0.889881	0.0200998,0.0205932	0.00537909,0.0136555	3.72937,0.880943	0.0016919	0.0018084
2	rs11642231	89608702	A,A	G,G	0.649105,0.798611	-0.0217607,-0.00474131	0.0041428,0.010659	6.82414,0.182796	0.00165203	0.00378763
2	rs12934720	89202041	T,T	C,C	0.846918,0.643849	-0.00184665,0.0310484	0.00549107,0.00892676	0.132742,3.29677	0.00159693	0.00272092
2	rs11644193	89601492	G,G	A,A	0.838966,0.889881	0.0199979,0.0203737	0.00537909,0.0136555	3.69674,0.867411	0.0015684	0.0016793
2	rs8063877	90131024	G,NA	T,NA	0.088469,NA	0.0172625,NA	0.00696239,NA	1.88073,NA	0.00155607	0.00657102
2	rs3826269	89264046	T,T	C,C	0.87674,0.610119	0.0136575,0.015878	0.00601441,0.00876455	1.63527,1.15462	0.00153097	0.00243252
2	rs6500533	89190065	A,A	G,G	0.063618,0.338294	-0.0152327,-0.0295936	0.00810071,0.0090349	1.22147,2.97682	0.00150345	0.00231816
2	rs12445614	89166832	A,A	G,G	0.186879,0.373016	-0.00720694,-0.0297899	0.00507203,0.00883916	0.808716,3.12432	0.00148404	0.0023902
2	rs11076768	89200812	A,A	G,G	0.847913,0.668651	-0.00180551,0.0312978	0.00550577,0.00908156	0.129032,3.24542	0.00147126	0.00253763
2	rs149167879	89202222	NA,A	NA,G	NA,0.733135	NA,-0.0262041	NA,0.00966419	NA,2.17402	0.00146543	0.00286526
2	rs11644192	89601484	G,G	A,A	0.838966,0.889881	0.0199979,0.0195857	0.00537909,0.0136555	3.69674,0.819605	0.00145297	0.00155875
2	rs7184655	89601554	C,C	T,T	0.827038,0.889881	0.019069,0.021348	0.00522759,0.0136555	3.57753,0.92821	0.00143737	0.00154767
2	rs72819344	89235258	A,A	C,C	0.923459,0.699405	-0.0213938,-0.0290881	0.00743677,0.00932283	2.396,2.74282	0.00142552	0.00397154
2	rs12929292	89563130	C,C	A,A	0.299205,0.204365	0.0241318,0.00113338	0.00431777,0.0106009	7.64119,0.0386466	0.00141564	0.0045187
2	rs72817429	89162348	G,G	A,A	0.941352,0.781746	-0.0274258,-0.025784	0.00841466,0.0103488	2.95197,1.8955	0.00138495	0.00443582
2	rs12448464	89596714	G,G	A,A	0.349901,0.200397	0.0216475,0.00264532	0.0041455,0.0106787	6.75183,0.0945537	0.00137601	0.00339205
2	rs6500534	89190313	T,T	C,C	0.063618,0.337302	-0.0150392,-0.0296655	0.00810071,0.0090414	1.19806,2.98543	0.00136108	0.00210674
2	rs72819343	89234723	G,G	A,A	0.905567,0.698413	-0.0184997,-0.0282261	0.00676109,0.0093141	2.20654,2.6123	0.001354	0.00407389
2	rs174035	89627671	T,T	C,C	0.816103,0.87004	0.0169192,0.02094	0.00510364,0.0127124	3.0381,1.00211	0.0012106	0.00132701
2	rs2965946	89516612	C,C	T,T	0.28827,0.186508	0.0241415,0.00138691	0.00436498,0.0109743	7.49632,0.0460313	0.00117972	0.00322084
2	rs35696391	89597844	A,A	C,C	0.838966,0.889881	0.0192191,0.0210268	0.00537909,0.0136555	3.45223,0.907958	0.00117099	0.0012648
2	rs3826268	89263565	G,G	A,A	0.875746,0.611111	0.0135176,0.0151493	0.0059937,0.0087686	1.61771,1.07548	0.00116412	0.00186646
2	rs72819372	89263402	T,T	C,C	0.877734,0.612103	0.0134682,0.0151088	0.00603539,0.00877269	1.59099,1.07047	0.00113959	0.00181376
2	rs4785669	89516155	C,C	T,T	0.287276,0.189484	0.0241231,0.00201063	0.00436947,0.0109078	7.47186,0.068667	0.00112773	0.00309216
2	rs8059629	89633451	C,C	G,G	0.866799,0.880952	0.0220117,0.025836	0.00581871,0.0131998	3.80966,1.29834	0.00111973	0.00128396
2	rs62052238	90022897	G,G	T,T	0.516899,0.166667	-0.0174005,-0.00406276	0.00395656,0.0114701	4.96133,0.140749	0.00111924	0.00762333
2	rs147454049	90022974	NA,T	NA,C	NA,0.952381	NA,-0.0480784	NA,0.0200728	NA,1.7796	0.0011006	0.00249632
2	rs61732366	89265100	A,A	G,G	0.87674,0.611111	0.0130706,0.0155622	0.00601441,0.0087686	1.5263,1.11955	0.00109652	0.00176402
2	rs16964680	89333575	T,NA	C,NA	0.986084,NA	-0.0433243,NA	0.0168779,NA	1.98883,NA	0.00107666	0.00247783
2	rs72819371	89263386	G,G	A,A	0.875746,0.612103	0.0133752,0.0150661	0.0059937,0.00877269	1.59099,1.06597	0.00107606	0.00172915
2	rs72817430	89162528	A,A	G,G	0.942346,0.844246	-0.0270487,-0.0297716	0.00848241,0.0117882	2.84508,1.93733	0.00106719	0.00323553
2	rs7195043	90020861	T,T	C,C	0.555666,0.170635	-0.0188227,-0.00543088	0.00397904,0.0113631	5.64975,0.198807	0.00104612	0.00739789
2	rs72803332	89381740	C,NA	G,NA	0.988072,NA	-0.0475291,NA	0.0182119,NA	2.04288,NA	0.0010449	0.00244927
2	rs17233350	89825519	A,NA	G,NA	0.976143,NA	0.0431047,NA	0.0129561,NA	3.05653,NA	0.00104254	0.00253167
2	rs35264225	89643464	G,G	C,C	0.843936,0.878968	0.022028,0.0152649	0.00544795,0.0131059	4.27826,0.612384	0.00103837	0.00120183
2	rs8061746	89149439	C,C	G,G	0.418489,0.50496	0.00783593,-0.0251784	0.00400792,0.00854977	1.29611,2.49075	0.00102854	0.00194045
2	rs59356144	89272444	T,T	G,G	0.819085,0.615079	0.0114034,0.015692	0.00513615,0.0087852	1.57834,1.13036	0.00102671	0.00188419
2	rs12924902	89586659	C,C	A,A	0.33996,0.196429	0.0214216,0.00473065	0.00417389,0.0107594	6.54327,0.180343	0.00102659	0.00243643
2	rs4785781	90148979	A,NA	G,NA	0.080517,NA	0.0161682,NA	0.00726648,NA	1.58372,NA	0.00100102	0.00377736
2	rs72803305	89352149	A,NA	G,NA	0.963221,NA	0.0156268,NA	0.0105045,NA	0.863763,NA	0.000998409	0.00143316
2	rs67723215	89631998	C,C	A,A	0.849901,0.877976	0.0205207,0.0234388	0.00553562,0.0130599	3.67838,1.13847	0.000991064	0.00111015
2	rs8050042	89149432	C,C	T,T	0.418489,0.503968	0.00783593,-0.025178	0.00400792,0.00854962	1.29611,2.49075	0.000989139	0.00186628
2	rs1048148	90110289	A,A	C,C	0.700795,0.175595	-0.0232133,-0.00998658	0.00431777,0.0112351	7.11884,0.427046	0.000975983	0.0228963
2	rs8057674	89149593	T,T	C,C	0.419483,0.503968	0.00783334,-0.0250845	0.00400659,0.00854962	1.29611,2.47543	0.000966011	0.00181809
2	rs11076770	89205510	C,C	T,T	0.847913,0.641865	-0.00100828,0.0295874	0.00550577,0.00891575	0.0681891,3.04343	0.000934015	0.00160226
2	rs11859533	89643532	C,C	T,T	0.841948,0.864087	0.0215869,0.0135184	0.00541997,0.0124737	4.16689,0.555217	0.000931821	0.00108778
2	rs144657005	89289808	NA,G	NA,A	NA,0.972222	NA,0.064899	NA,0.0260119	NA,1.89975	0.000931672	0.00180553
2	rs11648312	89205393	C,C	G,G	0.847913,0.642857	-0.000962499,0.0296056	0.00550577,0.00892123	0.064884,3.04343	0.000929177	0.00159149
2	rs61754918	89300425	T,NA	C,NA	0.918489,NA	0.0147591,NA	0.00722595,NA	1.38616,NA	0.000923622	0.00153336
2	rs17226960	89825651	A,NA	C,NA	0.977137,NA	0.0426547,NA	0.0132281,NA	2.89904,NA	0.000903092	0.00213559
2	rs72821337	89328346	G,NA	C,NA	0.988072,NA	-0.0462629,NA	0.0182119,NA	1.95558,NA	0.000877113	0.00205573
2	rs4782462	89164844	A,A	G,G	0.200795,0.337302	-0.00717086,-0.0288657	0.00493553,0.0090414	0.834904,2.8508	0.00087425	0.00141095
2	rs3743824	90110027	A,A	G,G	0.703777,0.177579	-0.0229407,-0.00988955	0.00433025,0.0111856	6.93101,0.42409	0.000871805	0.0193262
2	rs4785736	89969593	C,C	T,T	0.499006,0.070437	-0.0135754,-0.0365916	0.00395431,0.0167056	3.22419,1.5452	0.000867811	0.00340092
2	rs55660259	89491736	T,T	C,C	0.960239,0.953373	-0.0297735,-0.0557069	0.0101186,0.0202746	2.48729,2.22163	0.000863977	0.00238222
2	rs72819388	89278727	C,NA	T,NA	0.860835,NA	0.0124754,NA	0.00571235,NA	1.5381,NA	0.000838793	0.0016794
2	rs4785739	89273376	A,A	G,G	0.816103,0.617063	0.0110052,0.0156101	0.00510364,0.00879376	1.50784,1.11989	0.000838452	0.00155298
2	rs72803358	89488261	A,A	C,C	0.960239,0.953373	-0.0296067,-0.0556176	0.0101186,0.0202746	2.46423,2.2158	0.000834772	0.00229614
2	rs72819368	89257515	C,C	T,T	0.809145,0.618056	0.0124633,0.0126362	0.00503123,0.00879811	1.87803,0.821211	0.00081393	0.00151846
2	rs72819384	89277405	A,NA	G,NA	0.986084,NA	-0.0416431,NA	0.0168779,NA	1.86605,NA	0.000812145	0.00172654
2	rs4785603	89273515	T,T	C,C	0.816103,0.617063	0.0110483,0.0153282	0.00510364,0.00879376	1.51707,1.0898	0.000810706	0.00150385
2	rs10852635	89205873	C,C	T,T	0.847913,0.638889	-0.00105406,0.029008	0.00550577,0.00889959	0.0715142,2.95227	0.000797249	0.00138085
2	rs117032784	89437983	T,NA	C,NA	0.921471,NA	-0.018035,NA	0.00734995,NA	1.84964,NA	0.000793798	0.00194726
2	rs74899331	89267096	A,A	C,C	0.880716,0.617063	0.012563,0.0150072	0.00610001,0.00879376	1.404,1.056	0.000792171	0.00128311
2	rs12931350	89208315	G,G	A,A	0.845924,0.636905	-0.00136709,0.028781	0.00547654,0.00888906	0.0953511,2.91917	0.000785334	0.00136557
2	rs72817431	89163788	T,T	G,G	0.942346,0.844246	-0.0271272,-0.0277997	0.00848241,0.0117882	2.859,1.7361	0.000781085	0.00236527
2	rs11649694	89206256	C,C	G,G	0.847913,0.637897	-0.00105406,0.0288918	0.00550577,0.0088943	0.0715142,2.93525	0.000772997	0.00134196
2	rs66682219	89253610	G,G	A,A	0.811133,0.611111	0.012561,0.0114739	0.00505144,0.0087686	1.88952,0.719654	0.000772931	0.00144977
2	rs140499892	89768506	G,NA	A,NA	0.984095,NA	0.0243223,NA	0.0158037,NA	0.907282,NA	0.000767181	0.00134364
2	rs869048	90112948	A,A	G,G	0.700795,0.174603	-0.0229664,-0.00909375	0.00431777,0.0112602	6.98164,0.377455	0.000767165	0.0166625
2	rs4785687	89588896	G,G	A,A	0.33996,0.198413	0.0210526,0.00343506	0.00417389,0.0107187	6.34086,0.125744	0.000766511	0.00180539
2	rs7200083	90136278	G,G	A,A	0.141153,0.178571	0.0204526,0.00443708	0.00567854,0.0111612	3.50018,0.160543	0.000759425	0.00569578
2	rs8060230	90140210	T,NA	C,NA	0.968191,NA	-0.0330777,NA	0.0112664,NA	2.4782,NA	0.000754896	0.00183007
2	rs2287357	89250145	A,A	G,G	0.874751,0.611111	0.0134714,0.0125614	0.00597324,0.0087686	1.61771,0.818189	0.00074726	0.00119123
2	rs35176381	90062479	A,A	G,G	0.316103,0.296627	0.0169147,0.00181306	0.00425236,0.00935847	4.15753,0.0724328	0.000746682	0.00334931
2	rs117568059	89766666	A,NA	C,NA	0.975149,NA	0.021683,NA	0.0127009,NA	1.05659,NA	0.000742052	0.00146472
2	rs12935365	89450485	A,NA	G,NA	0.94831,NA	0.0304243,NA	0.00893021,NA	3.18239,NA	0.000732535	0.00121079
2	rs77807554	89298818	A,A	G,G	0.878728,0.626984	0.0119341,0.017324	0.00605664,0.00883916	1.31167,1.30098	0.000732101	0.00118665
2	rs56887356	89272933	C,C	T,T	0.816103,0.616071	0.0107703,0.0154615	0.00510364,0.00878946	1.45804,1.1048	0.000731993	0.00136106
2	rs112196155	89163829	T,T	C,C	0.942346,0.844246	-0.0268093,-0.0278915	0.00848241,0.0117882	2.80284,1.74522	0.00073069	0.00220397
2	rs7198289	90134174	C,C	A,A	0.143141,0.183532	0.0200243,0.00387285	0.00564551,0.0110428	3.40925,0.139181	0.000729788	0.00509446
2	rs78867772	89295559	NA,T	NA,C	NA,0.780754	NA,0.0248963	NA,0.0103319	NA,1.79676	0.000723272	0.00128807
2	rs12445466	90133035	G,G	T,T	0.144135,0.181548	0.0201122,0.00462565	0.00562927,0.0110895	3.45198,0.169675	0.00072272	0.00523823
2	rs78579751	89198762	T,T	C,C	0.979125,0.694444	0.000158985,0.0304753	0.0138296,0.00927981	0.00400184,2.99	0.000722398	0.00122573
2	rs11547019	89167138	C,C	G,G	0.942346,0.840278	-0.0260023,-0.0286341	0.00848241,0.0116683	2.66284,1.84992	0.000707351	0.00210952
2	rs7198471	90134260	C,C	A,A	0.141153,0.1875	0.0201415,0.00340021	0.00567854,0.0109519	3.40925,0.12136	0.000703724	0.00478702
2	rs74843509	89184953	NA,T	NA,C	NA,0.864087	NA,-0.0290745	NA,0.0124737	NA,1.70421	0.000695071	0.00146592
2	rs79190734	89184952	NA,T	NA,G	NA,0.864087	NA,-0.0290745	NA,0.0124737	NA,1.70421	0.000695071	0.00146592
2	rs4785597	89270193	T,T	G,G	0.816103,0.611111	0.0110052,0.014784	0.00510364,0.0087686	1.50784,1.03719	0.000667945	0.00125004
2	rs74187036	89252892	A,A	G,G	0.812127,0.636905	0.0122191,0.012157	0.00506169,0.00888906	1.80198,0.765921	0.000662651	0.00126351
2	rs577771451	89678484	A,NA	G,NA	0.988072,NA	0.0256132,NA	0.0182119,NA	0.796954,NA	0.000658066	0.00108458
2	rs148398947	89527067	NA,T	NA,C	NA,0.960318	NA,-0.0534567	NA,0.0218976	NA,1.83452	0.000656169	0.00141885
2	rs72819380	89271578	G,G	T,T	0.816103,0.612103	0.0107703,0.0148391	0.00510364,0.00877269	1.45804,1.0422	0.000653577	0.00120947
2	rs7201122	89167140	C,C	G,G	0.065606,0.300595	-0.0130418,-0.0280651	0.00798551,0.00932283	0.989565,2.58346	0.000646581	0.00105625
2	rs146695588	89820969	C,NA	G,NA	0.989066,NA	0.0376399,NA	0.0190121,NA	1.32123,NA	0.000634403	0.00115468
2	rs11643796	90149733	G,NA	A,NA	0.077535,NA	0.0152611,NA	0.00739291,NA	1.40904,NA	0.000631572	0.00231443
2	rs72817434	89166988	A,A	G,G	0.942346,0.845238	-0.0260432,-0.0282156	0.00848241,0.011819	2.66984,1.77025	0.000628897	0.0018774
2	rs80264718	89247662	A,A	G,G	0.814115,0.630952	0.0130035,0.00885895	0.00508247,0.00885857	1.97831,0.498544	0.000618985	0.00116091
2	rs117896335	89596183	T,NA	C,NA	0.985089,NA	-0.0455845,NA	0.0163138,NA	2.2838,NA	0.000613423	0.00157587
2	rs8056427	89193390	T,T	C,C	0.016899,0.33631	-0.00796287,-0.0289457	0.0153395,0.00904796	0.21919,2.86063	0.000611418	0.00104805
2	rs72817491	89203619	A,A	C,C	0.934394,0.849206	-0.0283942,-0.0253891	0.00798549,0.0119455	3.42373,1.47427	0.000603851	0.00199624
2	rs8060502	89589408	A,A	G,G	0.351889,0.198413	0.0205165,0.00312089	0.00414011,0.0107187	6.14191,0.112987	0.000603575	0.00147718
2	rs12448045	90157057	A,NA	T,NA	0.971173,NA	-0.0340587,NA	0.0118166,NA	2.40362,NA	0.000603306	0.00148432
2	rs462314	89613530	A,A	G,G	0.801193,0.850198	0.0150524,0.0164695	0.00495399,0.011978	2.62377,0.771757	0.000594483	0.000665988
2	rs364343	89612638	A,A	G,G	0.801193,0.848214	0.0149111,0.0170172	0.00495399,0.0119134	2.58284,0.814818	0.000594203	0.000665548
2	rs7192242	89993691	G,G	A,A	0.555666,0.087302	-0.01292,-0.0286083	0.00397904,0.0151435	2.93321,1.23009	0.00058622	0.00225662
2	rs34303789	89231840	C,C	T,T	0.841948,0.649802	-0.00259781,0.0275143	0.00541997,0.00896099	0.199473,2.67012	0.00058463	0.00104748
2	rs9302777	90269854	G,G	A,A	0.538767,0.998016	0.0107086,0.178845	0.00396624,0.0960615	2.15894,1.20318	0.0005807	0.00190261
2	rs6500532	89174133	C,C	A,A	0.062624,0.302579	-0.0147576,-0.0270456	0.00816041,0.00930543	1.15157,2.43703	0.000578119	0.000941931
2	rs141512954	89450507	T,T	A,A	0.959245,0.953373	-0.0306509,-0.0500338	0.00999958,0.0202746	2.66251,1.86663	0.000577595	0.00168196
2	rs461405	89613233	C,C	A,A	0.801193,0.848214	0.014955,0.0164848	0.00495399,0.0119134	2.5955,0.778735	0.000574378	0.000644176
2	rs11644618	90076846	C,C	G,G	0.428429,0.847222	0.0196608,0.00769292	0.00399544,0.0118816	6.06455,0.286232	0.000573365	0.00463407
2	rs112451628	89366661	A,NA	G,NA	0.952286,NA	0.028336,NA	0.00927543,NA	2.64764,NA	0.000571016	0.00100285
2	rs11866420	90054704	G,G	C,C	0.33996,0.289683	0.0140972,-0.00105122	0.00417389,0.00942357	3.13577,0.0403966	0.000567588	0.0026956
2	rs35657869	89374637	T,NA	C,NA	0.955268,NA	0.0290287,NA	0.00956466,NA	2.61882,NA	0.000560421	0.00098596
2	rs462464	89613037	A,A	G,G	0.804175,0.849206	0.0149474,0.0169585	0.0049823,0.0119455	2.5688,0.80769	0.000556816	0.000624961
2	rs112120867	89253235	T,T	C,C	0.813121,0.630952	0.0125401,0.00941733	0.00507203,0.00885857	1.87223,0.540989	0.000553408	0.00108113
2	rs72813449	89999855	G,NA	C,NA	0.989066,NA	0.0364444,NA	0.0190121,NA	1.25767,NA	0.000548179	0.00100368
2	rs4785621	90130735	G,NA	A,NA	0.084493,NA	0.0143146,NA	0.00710883,NA	1.35608,NA	0.000543098	0.00215022
2	rs1078587	89643247	T,T	C,C	0.843936,0.872024	0.0206175,0.0153939	0.00544795,0.012796	3.81234,0.640228	0.000537827	0.000635982
2	rs74912344	89235746	A,A	G,G	0.9334,0.829365	-0.0271371,-0.0256718	0.00792989,0.0113631	3.20667,1.62217	0.000532086	0.0017196
2	rs144562547	89065455	NA,A	NA,G	NA,0.978175	NA,0.0633345	NA,0.0292559	NA,1.51713	0.000530953	0.00123804
2	rs12919081	89568404	C,C	A,A	0.810139,0.715278	0.0160866,0.00258059	0.00504129,0.00947229	2.84832,0.104971	0.000530802	0.000605718
2	rs12447902	90135057	G,G	A,A	0.16501,0.218254	0.01846,0.00354529	0.00532652,0.0103488	3.27662,0.13554	0.000528468	0.00363356
2	rs4785612	90113107	A,A	C,C	0.192843,0.198413	0.0160653,0.00358872	0.00501139,0.0107187	2.87061,0.132079	0.000527325	0.002799
2	rs8044374	89302446	A,A	G,G	0.979125,0.829365	0.026982,-0.0153189	0.0138296,0.0113631	1.29198,0.750514	0.000527155	0.000909532
2	rs72819349	89235915	T,T	C,C	0.9334,0.834325	-0.0271012,-0.0257722	0.00792989,0.0114976	3.19945,1.6022	0.000520222	0.00168801
2	rs72813455	90019789	T,NA	C,NA	0.987078,NA	0.0319915,NA	0.0175062,NA	1.16984,NA	0.000516563	0.00100649
2	rs74548542	90132357	G,NA	A,NA	0.969185,NA	-0.0322977,NA	0.0114407,NA	2.32267,NA	0.000513274	0.00126475
2	rs181678098	90085816	G,NA	C,NA	0.987078,NA	-0.0478401,NA	0.0175062,NA	2.202,NA	0.000512664	0.00122813
2	rs72817435	89168115	A,A	G,G	0.950298,0.840278	-0.0291135,-0.0287266	0.00909753,0.0116683	2.86216,1.85952	0.000504925	0.00155237
2	rs3114891	89399455	G,G	A,A	0.484095,0.956349	0.0172346,0.0223379	0.0039563,0.0209218	4.87837,0.544146	0.000503728	0.0021478
2	rs11862309	89154499	C,C	G,G	0.740557,0.691468	0.0046715,-0.0259585	0.00451065,0.0092548	0.522357,2.29811	0.00049956	0.000999111
2	rs72819366	89256695	A,A	G,G	0.810139,0.64881	0.0123932,0.0092315	0.00504129,0.00895516	1.85516,0.51912	0.00049929	0.000933613
2	rs72817452	89178448	T,T	C,C	0.951292,0.84127	-0.0292015,-0.0288642	0.00918509,0.0116978	2.83071,1.86624	0.000498538	0.00153442
2	rs72819332	89228929	G,G	C,C	0.9334,0.8125	-0.0276784,-0.0231695	0.00792989,0.0109519	3.31666,1.46367	0.000494297	0.00163396
2	rs117963037	89766638	G,NA	C,NA	0.974155,NA	0.0199287,NA	0.0124606,NA	0.959618,NA	0.000492688	0.0010037
2	rs75030790	89204882	T,T	C,C	0.983101,0.668651	0.00955792,0.0279775	0.0153396,0.00908156	0.273087,2.68503	0.000489078	0.000843889
2	rs72819331	89228784	T,T	C,C	0.9334,0.816468	-0.0276784,-0.0232572	0.00792989,0.0110428	3.31666,1.45351	0.000487531	0.00162143
2	rs16966444	90133137	T,NA	G,NA	0.092445,NA	0.0134099,NA	0.00682592,NA	1.30569,NA	0.000483778	0.00200772
2	rs12444840	90133064	C,NA	A,NA	0.969185,NA	-0.031954,NA	0.0114407,NA	2.28215,NA	0.000479722	0.00118121
2	rs10083802	90099478	T,NA	A,NA	0.10835,NA	0.0140725,NA	0.00636104,NA	1.5695,NA	0.000479363	0.00194622
2	rs72819330	89227852	T,T	C,C	0.9334,0.816468	-0.0275839,-0.0232965	0.00792989,0.0110428	3.29732,1.45733	0.000477849	0.0015867
2	rs72817450	89177614	A,A	G,G	0.951292,0.84127	-0.0290784,-0.0287702	0.00918509,0.0116978	2.81067,1.85651	0.000476084	0.00146173
2	rs2292956	89653184	NA,A	NA,G	NA,0.983135	NA,-0.063659	NA,0.0331973	NA,1.25836	0.000475579	0.00106439
2	rs3785414	89250399	NA,T	NA,C	NA,0.768849	NA,0.0226881	NA,0.0101399	NA,1.59767	0.000474821	0.000868496
2	rs72817465	89184942	A,A	G,G	0.951292,0.838294	-0.0290411,-0.0285776	0.00918509,0.0116103	2.80461,1.85889	0.000473758	0.00144764
2	rs34422500	89703797	T,T	C,C	0.898608,0.998016	-0.0227186,-0.181302	0.00655017,0.0960615	3.28103,1.22832	0.000472441	0.00114885
2	rs116043605	89663059	C,NA	G,NA	0.987078,NA	0.033323,NA	0.0175062,NA	1.24431,NA	0.00047024	0.000752022
2	rs72819334	89230414	A,A	T,T	0.9334,0.811508	-0.0275637,-0.0229803	0.00792989,0.0109298	3.29321,1.44971	0.000469018	0.00154435
2	rs397564	89656163	G,G	A,A	0.49006,0.269841	-0.0193699,-0.00090203	0.00395508,0.00963031	6.01289,0.0336824	0.000466463	0.00152499
2	rs55885011	89154265	C,C	T,T	0.182903,0.52381	0.0111304,-0.024654	0.00511437,0.00855906	1.5297,2.4011	0.000465539	0.000913322
2	rs147394430	89507978	G,NA	A,NA	0.985089,NA	-0.0447343,NA	0.0163138,NA	2.21435,NA	0.000461325	0.00119004
2	rs112557149	90018090	C,NA	T,NA	0.849901,NA	0.0191858,NA	0.00553562,NA	3.27697,NA	0.000459349	0.00105914
2	rs7196459	90141477	G,NA	T,NA	0.071571,NA	0.0138813,NA	0.00767002,NA	1.15289,NA	0.000459245	0.00166645
2	rs4408545	90044028	T,T	C,C	0.484095,0.831349	0.0162736,0.00675581	0.0039563,0.0114161	4.40894,0.256492	0.000458894	0.00339355
2	rs77193977	89233211	C,C	T,T	0.9334,0.815476	-0.0274096,-0.023302	0.00792989,0.0110197	3.26181,1.4626	0.000458052	0.00151452
2	rs76532675	89203466	T,T	C,C	0.983101,0.66369	0.00842213,0.0277295	0.0153396,0.00904796	0.23435,2.6618	0.000456857	0.000794527
2	rs464349	89656251	C,C	T,T	0.491054,0.268849	-0.0194165,-0.00090308	0.00395493,0.00964152	6.03938,0.0336824	0.000454842	0.00150365
2	rs3102379	89406914	C,C	T,T	0.460239,0.580357	0.017006,-0.00333411	0.00396686,0.00866195	4.74209,0.154716	0.000449944	0.00158075
2	rs72819337	89231593	G,G	A,A	0.9334,0.816468	-0.0274096,-0.0231637	0.00792989,0.0110428	3.26181,1.44445	0.000447154	0.00147191
2	rs464274	89656631	G,G	A,A	0.49006,0.270833	-0.0194173,-0.000654285	0.00395508,0.0096192	6.03938,0.0242141	0.000446753	0.00147033
2	rs72805563	89663448	G,NA	C,NA	0.987078,NA	0.0329028,NA	0.0175062,NA	1.22057,NA	0.000445891	0.000715529
2	rs2434863	89610021	T,T	C,C	0.802187,0.847222	0.0147003,0.0152221	0.00496334,0.0118816	2.51445,0.698668	0.000443754	0.000499975
2	rs3114896	89393562	C,C	T,T	0.484095,0.954365	0.0174613,0.0192031	0.0039563,0.0204832	4.99272,0.457801	0.00043965	0.00182162
2	rs150909008	90004693	A,NA	G,NA	0.858847,NA	0.0200449,NA	0.00567854,NA	3.38128,NA	0.000438644	0.00101697
2	rs4785752	90035141	G,G	A,A	0.432406,0.819444	0.0189104,-0.000967659	0.00399094,0.0111132	5.6666,0.0312308	0.000437664	0.00339428
2	rs55756754	89179363	T,T	C,C	0.951292,0.840278	-0.0290411,-0.0282241	0.00918509,0.0116683	2.80461,1.80773	0.000437646	0.00133929
2	rs11861996	90105281	G,NA	C,NA	0.140159,NA	0.0133971,NA	0.00569534,NA	1.72912,NA	0.000437246	0.00219836
2	rs72817464	89184625	T,T	A,A	0.951292,0.838294	-0.0286379,-0.0285776	0.00918509,0.0116103	2.73954,1.85889	0.000437005	0.00132757
2	rs7403817	89406943	C,C	A,A	0.460239,0.581349	0.0169634,-0.00323627	0.00396686,0.0086648	4.72113,0.149489	0.000434927	0.00152529
2	rs3212345	89982272	C,C	T,T	0.575547,0.078373	-0.0141139,-0.0347375	0.00400022,0.0159053	3.37856,1.53819	0.000434657	0.001542
2	rs56260132	89192621	T,T	C,C	0.944334,0.837302	-0.0304711,-0.0276713	0.00862346,0.0115817	3.38714,1.77253	0.000430969	0.00139946
2	rs12930631	90084157	A,NA	G,NA	0.752485,NA	0.0175008,NA	0.00458131,NA	3.87475,NA	0.000430001	0.00166268
2	rs117417690	90158005	T,NA	C,NA	0.941352,NA	-0.0172852,NA	0.00841466,NA	1.39839,NA	0.000426886	0.00150873
2	rs72817472	89186868	T,T	C,C	0.951292,0.839286	-0.0291604,-0.0278878	0.00918509,0.0116392	2.82402,1.78058	0.00042657	0.00130567
2	rs77749279	89163328	T,T	C,C	0.950298,0.844246	-0.0288667,-0.0278477	0.00909753,0.0117882	2.82143,1.74088	0.000426535	0.00130536
2	rs113591515	89233118	A,A	G,G	0.9334,0.815476	-0.0267925,-0.0239057	0.00792989,0.0110197	3.13765,1.52207	0.000426435	0.00139673
2	rs72817455	89179040	A,A	C,C	0.951292,0.840278	-0.0287574,-0.0283393	0.00918509,0.0116683	2.75875,1.81954	0.000420024	0.00128215
2	rs117221405	89184560	G,G	A,A	0.951292,0.838294	-0.0284773,-0.0285285	0.00918509,0.0116103	2.71384,1.85378	0.000419823	0.00127236
2	rs4785624	90138740	T,NA	C,NA	0.102386,NA	0.0116462,NA	0.0065219,NA	1.12991,NA	0.000416184	0.00149957
2	rs11076650	90067941	A,A	G,G	0.40159,0.397817	0.0167605,-0.00214962	0.00403319,0.00873368	4.48895,0.0938904	0.000410474	0.00228489
2	rs3212357	89984604	C,C	T,T	0.574553,0.078373	-0.0140617,-0.0340213	0.003999,0.0159053	3.35893,1.48897	0.000404479	0.00145028
2	rs56339509	89197267	A,A	G,G	0.944334,0.840278	-0.0305844,-0.0273525	0.00862346,0.0116683	3.40875,1.71966	0.000403714	0.00132023
2	rs72819340	89233698	A,A	G,G	0.9334,0.816468	-0.0268679,-0.0234441	0.00792989,0.0110428	3.15269,1.47171	0.000402385	0.00130638
2	rs72819348	89235892	C,C	T,T	0.932406,0.834325	-0.0261345,-0.0249217	0.00787557,0.0114976	3.04324,1.5201	0.000402047	0.00130537
2	rs3212358	89984739	G,G	A,A	0.574553,0.078373	-0.0140617,-0.0339642	0.003999,0.0159053	3.35893,1.48508	0.00040182	0.00144068
2	rs113690812	89588328	G,NA	A,NA	0.968191,NA	0.0345587,NA	0.0112664,NA	2.66572,NA	0.000401107	0.000702328
2	rs55797131	89189194	A,A	G,G	0.951292,0.84127	-0.0293991,-0.0273433	0.00918509,0.0116978	2.86304,1.71186	0.000401079	0.00123704
2	rs62047786	89164805	T,NA	G,NA	0.966203,NA	0.0240427,NA	0.0109412,NA	1.55302,NA	0.000400915	0.00103486
2	rs147032741	89228603	T,NA	C,NA	0.976143,NA	0.0295524,NA	0.0129561,NA	1.64684,NA	0.000398921	0.00095756
2	rs137879272	89948851	A,NA	C,NA	0.976143,NA	0.0409493,NA	0.0129561,NA	2.80289,NA	0.000394822	0.00118448
2	rs3114881	89422632	C,C	T,T	0.457256,0.518849	0.0170144,0.00257331	0.00396883,0.00855543	4.74209,0.117145	0.000390762	0.00147753
2	rs113693994	89239206	T,T	C,C	0.934394,0.831349	-0.0277773,-0.0234052	0.00798549,0.0114161	3.29732,1.39421	0.000389273	0.00124182
2	rs55710626	89197311	C,C	G,G	0.944334,0.84127	-0.0305065,-0.0271848	0.00862346,0.0116978	3.39389,1.69615	0.000384114	0.00125609
2	rs11076664	90122562	G,NA	A,NA	0.175944,NA	0.0147436,NA	0.00519247,NA	2.34489,NA	0.000379382	0.00123242
2	rs7192770	90061266	A,A	G,G	0.450298,0.843254	0.0190561,0.00768406	0.00397398,0.0117578	5.78916,0.289531	0.000377421	0.00292404
2	rs3114898	89392315	T,T	C,C	0.460239,0.59623	0.0168687,-0.00440575	0.00396686,0.00871223	4.67473,0.212491	0.000377057	0.0014833
2	rs9939893	89931974	G,G	C,C	0.347913,0.003968	-0.0168763,-0.181756	0.00415099,0.0679956	4.31961,2.124	0.000376317	0.00116557
2	rs7498590	89233356	A,A	G,G	0.932406,0.814484	-0.0265204,-0.0226949	0.00787557,0.0109969	3.11991,1.40847	0.00037607	0.00124398
2	rs117939309	89196729	G,G	C,C	0.944334,0.842262	-0.0305455,-0.0270657	0.00862346,0.0117277	3.40132,1.67763	0.00037588	0.0012307
2	rs113498028	90041440	C,NA	T,NA	0.989066,NA	-0.0523382,NA	0.0190121,NA	2.22862,NA	0.00037584	0.00101011
2	rs17227270	89810593	NA,A	NA,G	NA,0.96131	NA,-0.0472771	NA,0.0221651	NA,1.48243	0.000373886	0.000848198
2	rs74659525	89220160	G,G	C,C	0.9334,0.84127	-0.0275637,-0.0229095	0.00792989,0.0116978	3.29321,1.29948	0.000370654	0.00119708
2	rs150594288	89564588	NA,T	NA,C	NA,0.956349	NA,-0.0452209	NA,0.0209218	NA,1.51339	0.000370226	0.000797756
2	rs12933022	89643014	A,A	C,C	0.846918,0.875992	0.020069,0.0145394	0.00549107,0.0129696	3.58949,0.581244	0.000366276	0.000440424
2	rs72817502	89213403	G,G	A,A	0.9334,0.802579	-0.0276975,-0.0202786	0.00792989,0.010739	3.32058,1.22927	0.000361389	0.00118425
2	rs78948906	89527217	NA,T	NA,A	NA,0.986111	NA,-0.0716583	NA,0.0365264	NA,1.30292	0.000361194	0.000832577
2	rs3212350	89983554	A,A	G,G	0.575547,0.079365	-0.014066,-0.0331133	0.00400022,0.0158141	3.35893,1.44048	0.000360757	0.00126819
2	rs62052211	89980316	C,C	T,T	0.574553,0.093254	-0.0141096,-0.0298833	0.003999,0.0147003	3.37856,1.37603	0.000357944	0.00128349
2	rs72807524	89772734	C,NA	A,NA	0.988072,NA	0.0293903,NA	0.0182119,NA	0.972361,NA	0.000355511	0.000667504
2	rs72819316	89220473	T,T	C,C	0.9334,0.839286	-0.0274849,-0.0226011	0.00792989,0.0116392	3.27713,1.28267	0.000353462	0.00114259
2	rs3785415	89260563	A,A	G,G	0.364811,0.602183	0.0141714,0.010849	0.00410728,0.00873368	3.25185,0.669254	0.000353229	0.000986396
2	rs151201822	89223906	G,G	A,A	0.934394,0.826389	-0.027875,-0.020527	0.00798549,0.0112855	3.31718,1.16159	0.000349797	0.00115003
2	rs1054747	89220846	A,A	G,G	0.9334,0.840278	-0.0274849,-0.0225145	0.00792989,0.0116683	3.27713,1.27031	0.000347098	0.00111802
2	rs3212354	89984370	C,C	T,T	0.575547,0.079365	-0.0140225,-0.0329479	0.00400022,0.0158141	3.34114,1.42933	0.00034669	0.00121591
2	rs258340	89691384	G,G	C,C	0.506958,0.96627	0.0215256,-0.0208331	0.00395468,0.023678	7.28093,0.421431	0.000346225	0.00199734
2	rs35251956	89654800	T,T	C,C	0.782306,0.951389	-0.0230499,-0.00780701	0.00479102,0.0198773	5.82353,0.15833	0.000346167	0.000951219
2	rs72817498	89210165	G,G	C,C	0.9334,0.822421	-0.0267925,-0.0226552	0.00792989,0.0111856	3.13765,1.36828	0.000344806	0.00112668
2	rs4076384	89233650	C,C	T,T	0.932406,0.815476	-0.0259036,-0.0231598	0.00787557,0.0110197	2.99781,1.44876	0.000341915	0.00112144
2	rs2353030	89405827	C,C	T,T	0.461233,0.581349	0.0166391,-0.00388397	0.00396624,0.0086648	4.56438,0.184439	0.000339456	0.00117188
2	rs80094026	89147448	NA,A	NA,C	NA,0.842262	NA,-0.0229977	NA,0.0117277	NA,1.30206	0.000339438	0.000721085
2	rs111373667	89214164	G,G	C,C	0.9334,0.822421	-0.0267024,-0.0227049	0.00792989,0.0111856	3.11973,1.37291	0.000339192	0.0011067
2	rs3903052	89233498	G,G	A,A	0.932406,0.815476	-0.0258675,-0.0231598	0.00787557,0.0110197	2.99074,1.44876	0.000338752	0.00111032
2	rs13331975	90074187	T,NA	C,NA	0.980119,NA	0.0332819,NA	0.0141639,NA	1.72618,NA	0.000336771	0.000876296
2	rs72819355	89242767	C,C	T,T	0.94334,0.8125	-0.0299498,-0.0255386	0.00855199,0.0109519	3.33571,1.70538	0.000336714	0.00107444
2	rs72819319	89223505	C,C	T,T	0.9334,0.819444	-0.027793,-0.0202858	0.00792989,0.0111132	3.3402,1.16786	0.000331926	0.00109466
2	rs141250223	90042855	C,NA	A,NA	0.989066,NA	-0.0511779,NA	0.0190121,NA	2.14841,NA	0.000330688	0.000885139
2	rs72819317	89220986	A,A	G,G	0.9334,0.825397	-0.0275243,-0.0210494	0.00792989,0.0112602	3.28516,1.21062	0.000329555	0.00109012
2	rs113409845	90112525	A,NA	C,NA	0.973161,NA	-0.0356293,NA	0.0122339,NA	2.44524,NA	0.000327021	0.000965455
2	rs111645310	90044140	T,NA	C,NA	0.989066,NA	-0.0510736,NA	0.0190121,NA	2.14127,NA	0.000326966	0.000874856
2	rs79905321	89891456	NA,C	NA,G	NA,0.968254	NA,0.0481953	NA,0.0243817	NA,1.31808	0.000326525	0.000786779
2	rs7198761	90061344	T,T	C,C	0.435388,0.838294	0.0195761,0.00544343	0.00398773,0.0116103	6.03854,0.194377	0.000323346	0.00233695
2	rs113379717	90044517	T,NA	C,NA	0.989066,NA	-0.0508477,NA	0.0190121,NA	2.12586,NA	0.000319074	0.000853061
2	rs72817500	89211453	A,A	G,G	0.9334,0.839286	-0.0262412,-0.0241937	0.00792989,0.0116392	3.02882,1.42424	0.000316546	0.0010101
2	rs72817499	89211117	T,T	C,C	0.9334,0.839286	-0.0262412,-0.0241937	0.00792989,0.0116392	3.02882,1.42424	0.000316546	0.0010101
2	rs73256070	89211492	A,A	G,G	0.982107,0.665675	0.009117,0.0264966	0.014915,0.00906124	0.266783,2.46171	0.000315203	0.000553346
2	rs4268748	90026512	C,C	T,T	0.772366,0.715278	-0.0200172,0.00438809	0.0047153,0.00947229	4.66066,0.191666	0.000312874	0.00124665
2	rs58125965	89248088	NA,T	NA,C	NA,0.858135	NA,-0.0212062	NA,0.0122515	NA,1.07849	0.000312794	0.000667207
2	rs57688577	89210720	A,A	G,G	0.981113,0.664683	0.00898276,0.026379	0.0145245,0.00905458	0.270612,2.44661	0.000312136	0.000549424
2	rs3212349	89983537	T,T	C,C	0.577535,0.079365	-0.0133594,-0.0348888	0.00400272,0.0158141	3.07308,1.56271	0.000311492	0.00104656
2	rs142359440	89658913	NA,T	NA,C	NA,0.977182	NA,0.0538389	NA,0.0286274	NA,1.22174	0.000311371	0.000612042
2	rs13337911	90038896	C,NA	G,NA	0.989066,NA	-0.0506057,NA	0.0190121,NA	2.1094,NA	0.000310877	0.000830439
2	rs72819356	89242953	A,A	G,G	0.94334,0.8125	-0.0295628,-0.0255386	0.00855199,0.0109519	3.26236,1.70538	0.000310505	0.000983516
2	rs72819303	89214007	T,T	C,C	0.9334,0.826389	-0.0267024,-0.0222404	0.00792989,0.0112855	3.11973,1.31195	0.000309377	0.00101371
2	rs729201	89240783	G,G	A,A	0.94334,0.80754	-0.0296023,-0.0252025	0.00855199,0.010843	3.2698,1.6966	0.00030883	0.000971496
2	rs145819902	89167049	NA,A	NA,C	NA,0.960318	NA,0.0432336	NA,0.0218976	NA,1.31568	0.00030858	0.000665034
2	rs61148701	89193376	NA,G	NA,A	NA,0.950397	NA,-0.0369214	NA,0.0196877	NA,1.21649	0.000307113	0.000673659
2	rs72815585	89106026	T,NA	C,NA	0.920477,NA	-0.0168592,NA	0.0073078,NA	1.67666,NA	0.000306213	0.000703587
2	rs13334308	90038522	C,NA	T,NA	0.989066,NA	-0.0504261,NA	0.0190121,NA	2.09723,NA	0.000304963	0.000814127
2	rs73256062	89210514	T,T	C,C	0.982107,0.66369	0.00866294,0.0263597	0.014915,0.00904796	0.250757,2.44661	0.00030434	0.000535529
2	rs3114915	89366932	A,A	G,G	0.323062,0.81746	0.014303,0.00720587	0.00422788,0.011066	3.14451,0.288247	0.000303563	0.000913707
2	rs3096324	89422823	A,A	G,G	0.45825,0.518849	0.0165099,0.00248828	0.00396816,0.00855543	4.49839,0.112849	0.000302433	0.0011209
2	rs7499589	89157819	A,A	C,C	0.808151,0.525794	-0.00989984,0.0231205	0.00502127,0.00856075	1.31285,2.16001	0.000301227	0.000615839
2	rs455868	89649675	A,A	G,G	0.245527,0.420635	0.0145756,0.0116734	0.00459376,0.00865913	2.82126,0.750496	0.000300517	0.000766301
2	rs2287358	89245955	T,T	C,C	0.94831,0.811508	-0.0324367,-0.0249532	0.00893021,0.0109298	3.55135,1.64923	0.000300384	0.000946891
2	rs72819306	89214601	G,G	C,C	0.9334,0.826389	-0.0265845,-0.0222404	0.00792989,0.0112855	3.09635,1.31195	0.000300037	0.000981038
2	rs72819322	89225454	G,G	C,C	0.9334,0.823413	-0.0275996,-0.0200547	0.00792989,0.0112102	3.30053,1.133	0.000299473	0.000988466
2	rs72819323	89225495	T,T	C,C	0.9334,0.823413	-0.0275996,-0.0200547	0.00792989,0.0112102	3.30053,1.133	0.000299473	0.000988466
2	rs72819328	89226631	G,G	C,C	0.9334,0.824405	-0.0275243,-0.02024	0.00792989,0.0112351	3.28516,1.14494	0.000299465	0.00098924
2	rs118168490	89610382	T,NA	A,NA	0.959245,NA	0.0237844,NA	0.00999958,NA	1.75992,NA	0.00029878	0.000861086
2	rs72819358	89243832	G,G	T,T	0.94334,0.8125	-0.0293333,-0.0255859	0.00855199,0.0109519	3.21926,1.71039	0.000298634	0.000941829
2	rs7199291	89964383	C,NA	T,NA	0.805169,NA	-0.00481316,NA	0.00499191,NA	0.47502,NA	0.000296734	0.000810987
2	rs72819312	89216124	C,C	T,T	0.9334,0.825397	-0.0266381,-0.0220008	0.00792989,0.0112602	3.10697,1.29484	0.000295366	0.000964286
2	rs12919536	89632423	T,T	G,G	0.868787,0.881944	0.0184738,0.0241205	0.00585591,0.0132476	2.79413,1.16338	0.000294755	0.000357678
2	rs73261990	89245248	A,A	G,G	0.970179,0.662698	0.00360165,0.0254427	0.0116239,0.0090414	0.12109,2.31046	0.000294085	0.000546688
2	rs72819325	89225609	G,G	T,T	0.9334,0.823413	-0.0275243,-0.0200547	0.00792989,0.0112102	3.28516,1.133	0.000293358	0.000966975
2	rs72819352	89242148	A,A	G,G	0.94334,0.8125	-0.0294086,-0.0253872	0.00855199,0.0109519	3.23337,1.68939	0.000293108	0.000925569
2	rs72817501	89212019	G,G	A,A	0.9334,0.814484	-0.0265986,-0.0216178	0.00792989,0.0109969	3.09914,1.30696	0.000293076	0.000920709
2	rs112452090	89558199	T,NA	C,NA	0.970179,NA	0.0336451,NA	0.0116239,NA	2.42045,NA	0.000290332	0.000521263
2	rs113186951	90040044	C,NA	G,NA	0.989066,NA	-0.0499617,NA	0.0190121,NA	2.06593,NA	0.000290303	0.000773725
2	rs112071725	90039981	G,NA	C,NA	0.989066,NA	-0.0499617,NA	0.0190121,NA	2.06593,NA	0.000290303	0.000773725
2	rs78402757	89236913	NA,A	NA,G	NA,0.765873	NA,0.0208146	NA,0.0100948	NA,1.40653	0.00029012	0.000539766
2	rs76940692	89221054	A,A	G,G	0.978131,0.673611	0.000208019,0.0266651	0.0135185,0.00911656	0.00536489,2.46275	0.000288562	0.000512039
2	rs149497497	89397038	NA,T	NA,G	NA,0.945437	NA,0.0347346	NA,0.0188207	NA,1.18737	0.000288304	0.000527185
2	rs117078447	90066440	C,NA	T,NA	0.884692,NA	-0.0134204,NA	0.00619033,NA	1.52054,NA	0.000287883	0.00090973
2	rs78403542	89221287	C,C	G,G	0.978131,0.673611	0.00135361,0.0266651	0.0135185,0.00911656	0.0360984,2.46275	0.000287228	0.000509333
2	rs9929643	89327824	C,NA	G,NA	0.945328,NA	-0.0171443,NA	0.00869693,NA	1.31257,NA	0.000286838	0.000557316
2	rs9936896	90069059	C,C	T,T	0.83996,0.815476	-0.01786,-0.00917515	0.00539257,0.0110197	3.03319,0.392476	0.000286317	0.0012212
2	rs74966740	89695046	NA,A	NA,G	NA,0.75496	NA,0.0171206	NA,0.00993854	NA,1.07083	0.000285727	0.000668924
2	rs72819354	89242366	A,A	G,G	0.94334,0.8125	-0.0293154,-0.0253399	0.00855199,0.0109519	3.21592,1.6844	0.000285273	0.000899196
2	rs149082870	89772265	A,NA	G,NA	0.911531,NA	-0.023176,NA	0.00696238,NA	3.05929,NA	0.000285114	0.000727707
2	rs72819311	89215535	G,G	A,A	0.9334,0.825397	-0.0264701,-0.022046	0.00792989,0.0112602	3.07376,1.2989	0.000284564	0.000926358
2	rs111459991	89215505	G,G	A,A	0.9334,0.825397	-0.0264701,-0.022046	0.00792989,0.0112602	3.07376,1.2989	0.000284564	0.000926358
2	rs28371980	89217094	C,C	T,T	0.932406,0.825397	-0.0264414,-0.0215761	0.00787557,0.0112602	3.10413,1.2569	0.000282155	0.00089836
2	rs113934333	89552942	A,NA	G,NA	0.968191,NA	0.0326468,NA	0.0112664,NA	2.42495,NA	0.000280795	0.000503917
2	rs75633651	89214753	A,A	C,C	0.982107,0.675595	0.00924522,0.0261727	0.014915,0.00913095	0.271363,2.38174	0.000280631	0.000502764
2	rs4785579	89243584	G,G	A,A	0.94334,0.8125	-0.0290211,-0.0255386	0.00855199,0.0109519	3.1611,1.70538	0.000278136	0.000871961
2	rs72819318	89222666	G,G	C,C	0.9334,0.823413	-0.0267925,-0.0210963	0.00792989,0.0112102	3.13765,1.22291	0.000275363	0.000898513
2	rs9927525	90048558	G,NA	A,NA	0.989066,NA	-0.0494494,NA	0.0190121,NA	2.03167,NA	0.00027513	0.000731968
2	rs72819313	89217066	G,G	A,A	0.9334,0.825397	-0.0264343,-0.0218563	0.00792989,0.0112602	3.06672,1.28187	0.000274756	0.000893368
2	rs77698824	89243304	C,C	G,G	0.94334,0.8125	-0.0289062,-0.0255859	0.00855199,0.0109519	3.13983,1.71039	0.000274074	0.000857392
2	rs76148780	89222961	A,A	C,C	0.978131,0.676587	0.00145788,0.0268282	0.0135185,0.00913824	0.0389968,2.47799	0.000272392	0.000482011
2	rs111320705	89512170	A,NA	G,NA	0.967197,NA	0.0322278,NA	0.0111,NA	2.43281,NA	0.000272107	0.000484729
2	rs73270216	90034943	C,NA	T,NA	0.989066,NA	-0.0492322,NA	0.0190121,NA	2.01723,NA	0.000268994	0.000715099
2	rs73270217	90035167	T,NA	C,NA	0.989066,NA	-0.0492322,NA	0.0190121,NA	2.01723,NA	0.000268994	0.000715099
2	rs117711828	90107861	C,NA	G,NA	0.922465,NA	-0.0155103,NA	0.00739292,NA	1.44483,NA	0.000268882	0.000995373
3	rs2241033	90109372	T,T	C,C	0.335984,0.818452	0.0233145,0.00744673	0.00418592,0.0110895	7.59328,0.299388	0.147869	0.151185
3	rs1048148	90110289	A,A	C,C	0.700795,0.175595	-0.0232133,-0.00998658	0.00431777,0.0112351	7.11884,0.427046	0.0218937	0.0228963
3	rs3743824	90110027	A,A	G,G	0.703777,0.177579	-0.0229407,-0.00988955	0.00433025,0.0111856	6.93101,0.42409	0.018433	0.0193262
3	rs869048	90112948	A,A	G,G	0.700795,0.174603	-0.0229664,-0.00909375	0.00431777,0.0112602	6.98164,0.377455	0.0158703	0.0166625
3	rs4785751	90029417	A,A	G,G	0.481113,0.905754	0.0190644,0.0114158	0.00395712,0.0146307	5.83806,0.361273	0.0144335	0.0165511
3	rs2911268	89507995	G,G	A,A	0.194831,0.170635	0.0252211,0.00881189	0.00499191,0.0113631	6.36022,0.358472	0.00857359	0.0126374
3	rs60724534	89636788	A,A	G,G	0.708748,0.917659	-0.0210257,0.0142469	0.0043517,0.0155508	5.86827,0.444193	0.00755286	0.0141887
3	rs62052238	90022897	G,G	T,T	0.516899,0.166667	-0.0174005,-0.00406276	0.00395656,0.0114701	4.96133,0.140749	0.00650538	0.00762333
3	rs7195043	90020861	T,T	C,C	0.555666,0.170635	-0.0188227,-0.00543088	0.00397904,0.0113631	5.64975,0.198807	0.00633672	0.00739789
3	rs8062606	89399744	T,NA	C,NA	0.969185,NA	0.0364152,NA	0.0114407,NA	2.83627,NA	0.00608199	0.0350257
3	rs8063877	90131024	G,NA	T,NA	0.088469,NA	0.0172625,NA	0.00696239,NA	1.88073,NA	0.00502231	0.00657102
3	rs2965960	89541795	A,A	G,G	0.285288,0.195437	0.0252664,0.00127885	0.00437857,0.01078	8.10207,0.0430794	0.00501433	0.00889797
3	rs185577377	89108223	NA,G	NA,C	NA,0.980159	NA,-0.0906595	NA,0.0306528	NA,2.50861	0.00496952	0.00883178
3	rs7200083	90136278	G,G	A,A	0.141153,0.178571	0.0204526,0.00443708	0.00567854,0.0111612	3.50018,0.160543	0.00493934	0.00569578
3	rs12932628	89632725	T,T	G,G	0.543738,0.889881	0.0181096,0.030774	0.00396952,0.0136555	5.2956,1.61581	0.00493703	0.0196975
3	rs149158981	89648503	C,NA	T,NA	0.99006,NA	0.0646097,NA	0.01993,NA	2.92531,NA	0.00482052	0.0070523
3	rs146032762	89576598	C,NA	G,NA	0.978131,NA	0.0393536,NA	0.0135185,NA	2.4435,NA	0.00479579	0.0297976
3	rs7193442	89570148	C,NA	G,NA	0.978131,NA	0.0393117,NA	0.0135185,NA	2.43918,NA	0.00475152	0.0294794
3	rs4782469	89162252	A,A	G,G	0.832008,0.637897	0.00152035,0.0337893	0.00528849,0.0088943	0.111403,3.83777	0.0047283	0.0099614
3	rs12445466	90133035	G,G	T,T	0.144135,0.181548	0.0201122,0.00462565	0.00562927,0.0110895	3.45198,0.169675	0.00451808	0.00523823
3	rs4575535	89559297	G,G	A,A	0.286282,0.199405	0.0254231,0.00238931	0.004374,0.0106986	8.2103,0.0844525	0.00440297	0.00794784
3	rs7198289	90134174	C,C	A,A	0.143141,0.183532	0.0200243,0.00387285	0.00564551,0.0110428	3.40925,0.139181	0.00436725	0.00509446
3	rs8052103	89541243	A,A	T,T	0.287276,0.193452	0.0250311,0.00102679	0.00436947,0.0108218	7.99463,0.0341359	0.00415111	0.00731076
3	rs7198471	90134260	C,C	A,A	0.141153,0.1875	0.0201415,0.00340021	0.00567854,0.0109519	3.40925,0.12136	0.00408556	0.00478702
3	rs11644618	90076846	C,C	G,G	0.428429,0.847222	0.0196608,0.00769292	0.00399544,0.0118816	6.06455,0.286232	0.00403711	0.00463407
3	rs4129126	89561475	C,C	A,A	0.28827,0.204365	0.0251447,0.00221241	0.00436498,0.0106009	8.07656,0.0784789	0.00391767	0.00705261
3	rs4785573	89565403	G,G	A,A	0.285288,0.197421	0.0253146,0.00388991	0.00437857,0.010739	8.13048,0.144369	0.00386647	0.00702768
3	rs4638573	89237729	G,G	A,A	0.907555,0.694444	-0.019907,-0.0278882	0.00682591,0.00927981	2.45086,2.57616	0.00375671	0.0055502
3	rs72819315	89219366	T,NA	G,NA	0.961233,NA	0.0232746,NA	0.0102422,NA	1.63713,NA	0.00373841	0.0150616
3	rs2965955	89524923	C,C	T,T	0.296223,0.195437	0.0243842,0.0031607	0.00433025,0.01078	7.74706,0.113865	0.00365074	0.00662617
3	rs352935	89648580	T,T	C,C	0.481113,0.87004	0.0217436,0.0107515	0.00395712,0.0127124	7.40762,0.400449	0.00359702	0.00775058
3	rs12447902	90135057	G,G	A,A	0.16501,0.218254	0.01846,0.00354529	0.00532652,0.0103488	3.27662,0.13554	0.00310616	0.00363356
3	rs4785674	89536613	G,G	A,A	0.289264,0.201389	0.0248023,0.00468652	0.00436052,0.010659	7.89077,0.180343	0.00307553	0.00556827
3	rs72817429	89162348	G,G	A,A	0.941352,0.781746	-0.0274258,-0.025784	0.00841466,0.0103488	2.95197,1.8955	0.00305096	0.00443582
3	rs56002703	89154332	A,A	G,G	0.430417,0.548611	0.00889423,-0.0289675	0.00399316,0.00859004	1.58632,3.12746	0.0030149	0.0071327
3	rs4785752	90035141	G,G	A,A	0.432406,0.819444	0.0189104,-0.000967659	0.00399094,0.0111132	5.6666,0.0312308	0.00294463	0.00339428
3	rs4408545	90044028	T,T	C,C	0.484095,0.831349	0.0162736,0.00675581	0.0039563,0.0114161	4.40894,0.256492	0.00293376	0.00339355
3	rs4785781	90148979	A,NA	G,NA	0.080517,NA	0.0161682,NA	0.00726648,NA	1.58372,NA	0.00277887	0.00377736
3	rs55739484	89154268	G,G	A,A	0.430417,0.550595	0.00889423,-0.0286914	0.00399316,0.00859346	1.58632,3.07491	0.00275346	0.00648754
3	rs72819343	89234723	G,G	A,A	0.905567,0.698413	-0.0184997,-0.0282261	0.00676109,0.0093141	2.20654,2.6123	0.00272154	0.00407389
3	rs12929292	89563130	C,C	A,A	0.299205,0.204365	0.0241318,0.00113338	0.00431777,0.0106009	7.64119,0.0386466	0.00268087	0.0045187
3	rs2965949	89520452	G,G	A,A	0.28827,0.195437	0.0246452,0.00409492	0.00436498,0.01078	7.78488,0.152398	0.00266341	0.00481688
3	rs35176381	90062479	A,A	G,G	0.316103,0.296627	0.0169147,0.00181306	0.00425236,0.00935847	4.15753,0.0724328	0.00260104	0.00334931
3	rs72819344	89235258	A,A	C,C	0.923459,0.699405	-0.0213938,-0.0290881	0.00743677,0.00932283	2.396,2.74282	0.00254606	0.00397154
3	rs4785736	89969593	C,C	T,T	0.499006,0.070437	-0.0135754,-0.0365916	0.00395431,0.0167056	3.22419,1.5452	0.00253304	0.00340092
3	rs4628973	90112226	G,G	A,A	0.715706,0.177579	-0.0210487,-0.00945431	0.00438317,0.0111856	5.80422,0.40013	0.00253243	0.00272673
3	rs7192770	90061266	A,A	G,G	0.450298,0.843254	0.0190561,0.00768406	0.00397398,0.0117578	5.78916,0.289531	0.00253148	0.00292404
3	rs4499232	89576507	C,C	T,T	0.348907,0.197421	0.0219855,0.00482638	0.00414823,0.010739	6.93622,0.185005	0.0024035	0.00415517
3	rs17226026	89865311	C,NA	T,NA	0.977137,NA	0.0459754,NA	0.0132281,NA	3.29265,NA	0.00237204	0.00412515
3	rs4785612	90113107	A,A	C,C	0.192843,0.198413	0.0160653,0.00358872	0.00501139,0.0107187	2.87061,0.132079	0.00227254	0.002799
3	rs4782337	89151436	A,A	C,C	0.426441,0.539683	0.00922436,-0.0269612	0.0039978,0.0085764	1.67706,2.77766	0.00218041	0.00490596
3	rs72817430	89162528	A,A	G,G	0.942346,0.844246	-0.0270487,-0.0297716	0.00848241,0.0117882	2.84508,1.93733	0.00216766	0.00323553
3	rs4782477	89151733	T,T	C,C	0.437376,0.53869	0.00842517,-0.0273249	0.00398568,0.00857506	1.46184,2.8417	0.00214813	0.00485814
3	rs11866420	90054704	G,G	C,C	0.33996,0.289683	0.0140972,-0.00105122	0.00417389,0.00942357	3.13577,0.0403966	0.00212844	0.0026956
3	rs11642231	89608702	A,A	G,G	0.649105,0.798611	-0.0217607,-0.00474131	0.0041428,0.010659	6.82414,0.182796	0.00209413	0.00378763
3	rs117075095	89730387	G,NA	T,NA	0.991054,NA	0.0493038,NA	0.0209976,NA	1.72421,NA	0.0020807	0.00683835
3	rs7198761	90061344	T,T	C,C	0.435388,0.838294	0.0195761,0.00544343	0.00398773,0.0116103	6.03854,0.194377	0.00199296	0.00233695
3	rs12448464	89596714	G,G	A,A	0.349901,0.200397	0.0216475,0.00264532	0.0041455,0.0106787	6.75183,0.0945537	0.00197861	0.00339205
3	rs55848941	89152444	A,A	G,G	0.429423,0.53869	0.00894305,-0.0271562	0.00399429,0.00857506	1.59931,2.81225	0.00193297	0.00433152
3	rs36075163	89185117	C,C	T,T	0.586481,0.37004	-0.00170297,-0.0320923	0.00401481,0.00885365	0.172992,3.53876	0.00192009	0.00529374
3	rs35470237	89152068	T,T	C,C	0.427435,0.537698	0.00885562,-0.0271408	0.00399661,0.00857375	1.57338,2.81028	0.0018966	0.00426659
3	rs4782336	89151518	A,A	C,C	0.43837,0.540675	0.00837693,-0.0268663	0.00398468,0.00857778	1.44942,2.76053	0.00188171	0.00423553
3	rs11076650	90067941	A,A	G,G	0.40159,0.397817	0.0167605,-0.00214962	0.00403319,0.00873368	4.48895,0.0938904	0.00187251	0.00228489
3	rs11860156	89152108	T,T	C,C	0.428429,0.537698	0.00885303,-0.02719	0.00399544,0.00857375	1.57338,2.81885	0.00184272	0.00411891
3	rs34409592	89152073	C,C	T,T	0.427435,0.537698	0.00876301,-0.0271408	0.00399661,0.00857375	1.54767,2.81028	0.00183018	0.00411175
3	rs11076758	89152800	A,A	C,C	0.430417,0.537698	0.00866754,-0.0274355	0.00399316,0.00857375	1.52344,2.86183	0.00182745	0.00410204
3	rs2965946	89516612	C,C	T,T	0.28827,0.186508	0.0241415,0.00138691	0.00436498,0.0109743	7.49632,0.0460313	0.00181444	0.00322084
3	rs11861996	90105281	G,NA	C,NA	0.140159,NA	0.0133971,NA	0.00569534,NA	1.72912,NA	0.00176165	0.00219836
3	rs12444342	89153169	A,A	G,G	0.430417,0.539683	0.00884796,-0.0270615	0.00399316,0.0085764	1.57338,2.79504	0.00175345	0.00392282
3	rs4785669	89516155	C,C	T,T	0.287276,0.189484	0.0241231,0.00201063	0.00436947,0.0109078	7.47186,0.068667	0.00174963	0.00309216
3	rs74035766	89306641	A,A	G,G	0.982107,0.820437	0.0358837,-0.0161155	0.014915,0.0111371	1.79227,0.830046	0.00173828	0.00478401
3	rs11862277	89154393	C,C	G,G	0.430417,0.53869	0.00912104,-0.026679	0.00399316,0.00857506	1.6505,2.72977	0.00172602	0.00387794
3	rs11076760	89152827	G,G	A,A	0.430417,0.537698	0.00862129,-0.0272916	0.00399316,0.00857375	1.51076,2.8366	0.00171748	0.00384874
3	rs34518280	89152410	T,T	C,C	0.428429,0.53869	0.00876044,-0.027051	0.00399544,0.00857506	1.54767,2.79395	0.00170628	0.00380607
3	rs11076759	89152813	C,C	T,T	0.430417,0.537698	0.00857505,-0.0272916	0.00399316,0.00857375	1.49814,2.8366	0.00168886	0.00378213
3	rs11643796	90149733	G,NA	A,NA	0.077535,NA	0.0152611,NA	0.00739291,NA	1.40904,NA	0.00168372	0.00231443
3	rs7192242	89993691	G,G	A,A	0.555666,0.087302	-0.01292,-0.0286083	0.00397904,0.0151435	2.93321,1.23009	0.00167042	0.00225662
3	rs144012718	89750733	C,NA	T,NA	0.976143,NA	0.0258619,NA	0.0129561,NA	1.33798,NA	0.00165225	0.00525787
3	rs9938518	89183780	G,G	A,A	0.193837,0.358135	-0.00495654,-0.0330051	0.00500161,0.00891575	0.492561,3.66959	0.00164925	0.00441192
3	rs4782328	89182218	G,G	A,A	0.189861,0.357143	-0.0051357,-0.0329586	0.00504129,0.00892123	0.51098,3.65677	0.00164557	0.00438554
3	rs8053537	89183197	A,A	G,G	0.191849,0.357143	-0.00502245,-0.0329586	0.00502127,0.00892123	0.498672,3.65677	0.00163434	0.00436884
3	rs11076757	89152646	A,A	G,G	0.442346,0.53869	0.00809707,-0.0271002	0.00398085,0.00857506	1.37726,2.8025	0.00163361	0.00367533
3	rs3114891	89399455	G,G	A,A	0.484095,0.956349	0.0172346,0.0223379	0.0039563,0.0209218	4.87837,0.544146	0.00161904	0.0021478
3	rs4782446	89182104	G,G	A,A	0.189861,0.357143	-0.0051357,-0.0329075	0.00504129,0.00892123	0.51098,3.647	0.00161751	0.00430742
3	rs4785621	90130735	G,NA	A,NA	0.084493,NA	0.0143146,NA	0.00710883,NA	1.35608,NA	0.0016078	0.00215022
3	rs8052780	89182926	G,G	A,A	0.193837,0.356151	-0.00491029,-0.032979	0.00500161,0.00892676	0.48648,3.65677	0.00160645	0.00427577
3	rs4782476	89153198	T,T	A,A	0.430417,0.537698	0.00880169,-0.026819	0.00399316,0.00857375	1.5605,2.75455	0.00158528	0.00355774
3	rs72817431	89163788	T,T	G,G	0.942346,0.844246	-0.0271272,-0.0277997	0.00848241,0.0117882	2.859,1.7361	0.00158319	0.00236527
3	rs4280240	90112156	G,G	A,A	0.828032,0.779762	-0.0186071,0.00163662	0.00523953,0.0103152	3.41641,0.0585208	0.00158203	0.00183034
3	rs8057399	89183217	G,G	A,A	0.191849,0.358135	-0.00502245,-0.03279	0.00502127,0.00891575	0.498672,3.62839	0.00156379	0.00417162
3	rs72817496	89209145	G,NA	A,NA	0.989066,NA	0.0518784,NA	0.0190121,NA	2.19666,NA	0.00155105	0.00455969
3	rs4782447	89181890	C,C	T,T	0.189861,0.357143	-0.00508909,-0.0327591	0.00504129,0.00892123	0.504811,3.61866	0.00153475	0.00407445
3	rs62047775	89154007	G,G	A,A	0.430417,0.537698	0.00889423,-0.0265804	0.00399316,0.00857375	1.58632,2.71357	0.00152649	0.00342438
3	rs16966444	90133137	T,NA	G,NA	0.092445,NA	0.0134099,NA	0.00682592,NA	1.30569,NA	0.00152449	0.00200772
3	rs62047774	89153897	C,C	T,T	0.430417,0.537698	0.00884796,-0.0266254	0.00399316,0.00857375	1.57338,2.72128	0.00152056	0.00340994
3	rs55660259	89491736	T,T	C,C	0.960239,0.953373	-0.0297735,-0.0557069	0.0101186,0.0202746	2.48729,2.22163	0.00151573	0.00238222
3	rs55702834	89154099	C,C	T,T	0.430417,0.537698	0.00884796,-0.0265804	0.00399316,0.00857375	1.57338,2.71357	0.00149989	0.00336249
3	rs17233350	89825519	A,NA	G,NA	0.976143,NA	0.0431047,NA	0.0129561,NA	3.05653,NA	0.00148128	0.00253167
3	rs112196155	89163829	T,T	C,C	0.942346,0.844246	-0.0268093,-0.0278915	0.00848241,0.0117882	2.80284,1.74522	0.00147229	0.00220397
3	rs10083802	90099478	T,NA	A,NA	0.10835,NA	0.0140725,NA	0.00636104,NA	1.5695,NA	0.0014673	0.00194622
3	rs4782327	89184135	C,C	G,G	0.197813,0.359127	-0.00402822,-0.0326727	0.00496334,0.00891032	0.379838,3.60983	0.00146699	0.00379021
3	rs72803358	89488261	A,A	C,C	0.960239,0.953373	-0.0296067,-0.0556176	0.0101186,0.0202746	2.46423,2.2158	0.00145894	0.00229614
3	rs12443551	89185019	G,G	A,A	0.193837,0.359127	-0.00495654,-0.0325707	0.00500161,0.00891032	0.492561,3.59043	0.00144997	0.00381688
3	rs58263117	89154869	G,G	A,A	0.430417,0.537698	0.00898679,-0.026292	0.00399316,0.00857375	1.61236,2.66447	0.00144993	0.00325011
3	rs60563677	89154902	G,G	A,A	0.430417,0.53869	0.00898679,-0.026296	0.00399316,0.00857506	1.61236,2.66447	0.00144536	0.00325555
3	rs11862347	89154654	T,T	G,G	0.430417,0.539683	0.00894051,-0.026255	0.00399316,0.0085764	1.59931,2.65684	0.0014218	0.00317524
3	rs3743982	89181139	G,G	T,T	0.06163,0.327381	-0.0136348,-0.0321282	0.0082216,0.00910944	1.01218,3.37629	0.00140673	0.00406184
3	rs72803332	89381740	C,NA	G,NA	0.988072,NA	-0.0475291,NA	0.0182119,NA	2.04288,NA	0.00140478	0.00244927
3	rs16964680	89333575	T,NA	C,NA	0.986084,NA	-0.0433243,NA	0.0168779,NA	1.98883,NA	0.00140167	0.00247783
3	rs11547019	89167138	C,C	G,G	0.942346,0.840278	-0.0260023,-0.0286341	0.00848241,0.0116683	2.66284,1.84992	0.00140122	0.00210952
3	rs149167879	89202222	NA,A	NA,G	NA,0.733135	NA,-0.0262041	NA,0.00966419	NA,2.17402	0.00140082	0.00286526
3	rs147454049	90022974	NA,T	NA,C	NA,0.952381	NA,-0.0480784	NA,0.0200728	NA,1.7796	0.00139613	0.00249632
3	rs72817491	89203619	A,A	C,C	0.934394,0.849206	-0.0283942,-0.0253891	0.00798549,0.0119455	3.42373,1.47427	0.00138942	0.00199624
3	rs9938463	89183772	G,G	A,A	0.06163,0.330357	-0.0137889,-0.0320038	0.0082216,0.00908845	1.02913,3.36721	0.0013882	0.00405749
3	rs12924902	89586659	C,C	A,A	0.33996,0.196429	0.0214216,0.00473065	0.00417389,0.0107594	6.54327,0.180343	0.00138318	0.00243643
3	rs3114896	89393562	C,C	T,T	0.484095,0.954365	0.0174613,0.0192031	0.0039563,0.0204832	4.99272,0.457801	0.00135836	0.00182162
3	rs4782443	89185454	C,C	G,G	0.193837,0.359127	-0.00448917,-0.0323908	0.00500161,0.00891032	0.43247,3.55632	0.00134467	0.00349543
3	rs9302777	90269854	G,G	A,A	0.538767,0.998016	0.0107086,0.178845	0.00396624,0.0960615	2.15894,1.20318	0.00132202	0.00190261
3	rs11860237	89186138	G,G	A,A	0.193837,0.358135	-0.00481314,-0.0323137	0.00500161,0.00891575	0.473803,3.53804	0.00131277	0.00343385
3	rs4782329	89178839	C,C	T,T	0.181909,0.356151	-0.00368837,-0.0324044	0.00512521,0.00892676	0.326298,3.54761	0.00131239	0.00337445
3	rs9940965	89180664	G,G	C,C	0.065606,0.335317	-0.0105308,-0.0323043	0.00798551,0.00905458	0.727562,3.4436	0.00128064	0.00357979
3	rs4782444	89183973	G,G	A,A	0.06163,0.332341	-0.0138386,-0.0315669	0.0082216,0.00907473	1.03462,3.29745	0.00124939	0.00360793
3	rs72817434	89166988	A,A	G,G	0.942346,0.845238	-0.0260432,-0.0282156	0.00848241,0.011819	2.66984,1.77025	0.00124757	0.0018774
3	rs12930631	90084157	A,NA	G,NA	0.752485,NA	0.0175008,NA	0.00458131,NA	3.87475,NA	0.00122852	0.00166268
3	rs17226960	89825651	A,NA	C,NA	0.977137,NA	0.0426547,NA	0.0132281,NA	2.89904,NA	0.0012267	0.00213559
3	rs7196459	90141477	G,NA	T,NA	0.071571,NA	0.0138813,NA	0.00767002,NA	1.15289,NA	0.00120762	0.00166645
3	rs74912344	89235746	A,A	G,G	0.9334,0.829365	-0.0271371,-0.0256718	0.00792989,0.0113631	3.20667,1.62217	0.00118506	0.0017196
3	rs72821337	89328346	G,NA	C,NA	0.988072,NA	-0.0462629,NA	0.0182119,NA	1.95558,NA	0.00117875	0.00205573
3	rs72819349	89235915	T,T	C,C	0.9334,0.834325	-0.0271012,-0.0257722	0.00792989,0.0114976	3.19945,1.6022	0.00116535	0.00168801
3	rs117032784	89437983	T,NA	C,NA	0.921471,NA	-0.018035,NA	0.00734995,NA	1.84964,NA	0.00115397	0.00194726
3	rs34573246	89187764	G,G	T,T	0.193837,0.365079	-0.00462804,-0.0316416	0.00500161,0.00887871	0.450011,3.43703	0.00113921	0.00290851
3	rs72819332	89228929	G,G	C,C	0.9334,0.8125	-0.0276784,-0.0231695	0.00792989,0.0109519	3.31666,1.46367	0.00113704	0.00163396
3	rs72819331	89228784	T,T	C,C	0.9334,0.816468	-0.0276784,-0.0232572	0.00792989,0.0110428	3.31666,1.45351	0.00113131	0.00162143
3	rs12934720	89202041	T,T	C,C	0.846918,0.643849	-0.00184665,0.0310484	0.00549107,0.00892676	0.132742,3.29677	0.00112525	0.00272092
3	rs3102379	89406914	C,C	T,T	0.460239,0.580357	0.017006,-0.00333411	0.00396686,0.00866195	4.74209,0.154716	0.00111878	0.00158075
3	rs11645063	89187809	C,C	T,T	0.193837,0.364087	-0.00416035,-0.0316094	0.00500161,0.00888386	0.391987,3.4276	0.00110812	0.00280183
3	rs72819330	89227852	T,T	C,C	0.9334,0.816468	-0.0275839,-0.0232965	0.00792989,0.0110428	3.29732,1.45733	0.00110633	0.0015867
3	rs3212345	89982272	C,C	T,T	0.575547,0.078373	-0.0141139,-0.0347375	0.00400022,0.0159053	3.37856,1.53819	0.00110509	0.001542
3	rs141512954	89450507	T,T	A,A	0.959245,0.953373	-0.0306509,-0.0500338	0.00999958,0.0202746	2.66251,1.86663	0.00110211	0.00168196
3	rs3114898	89392315	T,T	C,C	0.460239,0.59623	0.0168687,-0.00440575	0.00396686,0.00871223	4.67473,0.212491	0.00109335	0.0014833
3	rs4785624	90138740	T,NA	C,NA	0.102386,NA	0.0116462,NA	0.0065219,NA	1.12991,NA	0.00108369	0.00149957
3	rs117417690	90158005	T,NA	C,NA	0.941352,NA	-0.0172852,NA	0.00841466,NA	1.39839,NA	0.00108212	0.00150873
3	rs7403817	89406943	C,C	A,A	0.460239,0.581349	0.0169634,-0.00323627	0.00396686,0.0086648	4.72113,0.149489	0.00107882	0.00152529
3	rs8060230	90140210	T,NA	C,NA	0.968191,NA	-0.0330777,NA	0.0112664,NA	2.4782,NA	0.00107459	0.00183007
3	rs3114881	89422632	C,C	T,T	0.457256,0.518849	0.0170144,0.00257331	0.00396883,0.00855543	4.74209,0.117145	0.00107457	0.00147753
3	rs72819334	89230414	A,A	T,T	0.9334,0.811508	-0.0275637,-0.0229803	0.00792989,0.0109298	3.29321,1.44971	0.00107284	0.00154435
3	rs117666384	89749120	C,NA	T,NA	0.988072,NA	0.0396616,NA	0.0182119,NA	1.53133,NA	0.00107231	0.00308601
3	rs11076768	89200812	A,A	G,G	0.847913,0.668651	-0.00180551,0.0312978	0.00550577,0.00908156	0.129032,3.24542	0.0010674	0.00253763
3	rs1048149	90110950	T,T	C,C	0.852883,0.970238	-0.0170895,0.0222498	0.00558166,0.0251555	2.65745,0.424313	0.00106007	0.00126752
3	rs77193977	89233211	C,C	T,T	0.9334,0.815476	-0.0274096,-0.023302	0.00792989,0.0110197	3.26181,1.4626	0.00105406	0.00151452
3	rs72817435	89168115	A,A	G,G	0.950298,0.840278	-0.0291135,-0.0287266	0.00909753,0.0116683	2.86216,1.85952	0.00104584	0.00155237
3	rs3212357	89984604	C,C	T,T	0.574553,0.078373	-0.0140617,-0.0340213	0.003999,0.0159053	3.35893,1.48897	0.00104371	0.00145028
3	rs3212358	89984739	G,G	A,A	0.574553,0.078373	-0.0140617,-0.0339642	0.003999,0.0159053	3.35893,1.48508	0.00103678	0.00144068
3	rs72817452	89178448	T,T	C,C	0.951292,0.84127	-0.0292015,-0.0288642	0.00918509,0.0116978	2.83071,1.86624	0.0010343	0.00153442
3	rs72819337	89231593	G,G	A,A	0.9334,0.816468	-0.0274096,-0.0231637	0.00792989,0.0110428	3.26181,1.44445	0.0010224	0.00147191
3	rs4785687	89588896	G,G	A,A	0.33996,0.198413	0.0210526,0.00343506	0.00417389,0.0107187	6.34086,0.125744	0.00101901	0.00180539
3	rs397564	89656163	G,G	A,A	0.49006,0.269841	-0.0193699,-0.00090203	0.00395508,0.00963031	6.01289,0.0336824	0.0009907	0.00152499
3	rs72817450	89177614	A,A	G,G	0.951292,0.84127	-0.0290784,-0.0287702	0.00918509,0.0116978	2.81067,1.85651	0.000984128	0.00146173
3	rs464349	89656251	C,C	T,T	0.491054,0.268849	-0.0194165,-0.00090308	0.00395493,0.00964152	6.03938,0.0336824	0.000978156	0.00150365
3	rs72817465	89184942	A,A	G,G	0.951292,0.838294	-0.0290411,-0.0285776	0.00918509,0.0116103	2.80461,1.85889	0.000972374	0.00144764
3	rs113591515	89233118	A,A	G,G	0.9334,0.815476	-0.0267925,-0.0239057	0.00792989,0.0110197	3.13765,1.52207	0.000968135	0.00139673
3	rs56260132	89192621	T,T	C,C	0.944334,0.837302	-0.0304711,-0.0276713	0.00862346,0.0115817	3.38714,1.77253	0.000965185	0.00139946
3	rs117896335	89596183	T,NA	C,NA	0.985089,NA	-0.0455845,NA	0.0163138,NA	2.2838,NA	0.000961829	0.00157587
3	rs464274	89656631	G,G	A,A	0.49006,0.270833	-0.0194173,-0.000654285	0.00395508,0.0096192	6.03938,0.0242141	0.000952697	0.00147033
3	rs4636910	90137134	C,C	T,T	0.247515,0.779762	0.0185062,0.0100043	0.00458131,0.0103152	4.27112,0.478709	0.000951938	0.00106943
3	rs11639747	90115921	A,A	G,G	0.318091,0.828373	0.0160873,0.0129044	0.00424522,0.011337	3.82117,0.593438	0.000950568	0.00107885
3	rs9936896	90069059	C,C	T,T	0.83996,0.815476	-0.01786,-0.00917515	0.00539257,0.0110197	3.03319,0.392476	0.000934791	0.0012212
3	rs4268748	90026512	C,C	T,T	0.772366,0.715278	-0.0200172,0.00438809	0.0047153,0.00947229	4.66066,0.191666	0.000927276	0.00124665
3	rs62052211	89980316	C,C	T,T	0.574553,0.093254	-0.0141096,-0.0298833	0.003999,0.0147003	3.37856,1.37603	0.000923754	0.00128349
3	rs72819384	89277405	A,NA	G,NA	0.986084,NA	-0.0416431,NA	0.0168779,NA	1.86605,NA	0.000914299	0.00172654
3	rs56339509	89197267	A,A	G,G	0.944334,0.840278	-0.0305844,-0.0273525	0.00862346,0.0116683	3.40875,1.71966	0.000913365	0.00132023
3	rs8061746	89149439	C,C	G,G	0.418489,0.50496	0.00783593,-0.0251784	0.00400792,0.00854977	1.29611,2.49075	0.0009122	0.00194045
3	rs4782436	89191707	T,T	C,C	0.063618,0.333333	-0.0152898,-0.0301446	0.00810071,0.00906796	1.22842,3.05236	0.000908383	0.00263062
3	rs12445614	89166832	A,A	G,G	0.186879,0.373016	-0.00720694,-0.0297899	0.00507203,0.00883916	0.808716,3.12432	0.000906917	0.0023902
3	rs3212350	89983554	A,A	G,G	0.575547,0.079365	-0.014066,-0.0331133	0.00400022,0.0158141	3.35893,1.44048	0.000905538	0.00126819
3	rs3826269	89264046	T,T	C,C	0.87674,0.610119	0.0136575,0.015878	0.00601441,0.00876455	1.63527,1.15462	0.00090274	0.00243252
3	rs72819340	89233698	A,A	G,G	0.9334,0.816468	-0.0268679,-0.0234441	0.00792989,0.0110428	3.15269,1.47171	0.000901944	0.00130638
3	rs72819348	89235892	C,C	T,T	0.932406,0.834325	-0.0261345,-0.0249217	0.00787557,0.0114976	3.04324,1.5201	0.00090153	0.00130537
3	rs55756754	89179363	T,T	C,C	0.951292,0.840278	-0.0290411,-0.0282241	0.00918509,0.0116683	2.80461,1.80773	0.000900207	0.00133929
3	rs4785759	90050880	C,C	A,A	0.422465,0.818452	0.0164725,-0.0064708	0.00400272,0.0110895	4.41271,0.25216	0.000892243	0.00107447
3	rs72817464	89184625	T,T	A,A	0.951292,0.838294	-0.0286379,-0.0285776	0.00918509,0.0116103	2.73954,1.85889	0.000889172	0.00132757
3	rs11639655	90115731	A,A	G,G	0.318091,0.827381	0.016041,0.0123898	0.00424522,0.0113111	3.80212,0.563266	0.000887382	0.0010089
3	rs12448045	90157057	A,NA	T,NA	0.971173,NA	-0.0340587,NA	0.0118166,NA	2.40362,NA	0.00088036	0.00148432
3	rs72817472	89186868	T,T	C,C	0.951292,0.839286	-0.0291604,-0.0278878	0.00918509,0.0116392	2.82402,1.78058	0.000877673	0.00130567
3	rs77749279	89163328	T,T	C,C	0.950298,0.844246	-0.0288667,-0.0278477	0.00909753,0.0117882	2.82143,1.74088	0.000877555	0.00130536
3	rs8050042	89149432	C,C	T,T	0.418489,0.503968	0.00783593,-0.025178	0.00400792,0.00854962	1.29611,2.49075	0.000877364	0.00186628
3	rs144657005	89289808	NA,G	NA,A	NA,0.972222	NA,0.064899	NA,0.0260119	NA,1.89975	0.000873711	0.00180553
3	rs55710626	89197311	C,C	G,G	0.944334,0.84127	-0.0305065,-0.0271848	0.00862346,0.0116978	3.39389,1.69615	0.000868966	0.00125609
3	rs3212354	89984370	C,C	T,T	0.575547,0.079365	-0.0140225,-0.0329479	0.00400022,0.0158141	3.34114,1.42933	0.000867402	0.00121591
3	rs7498590	89233356	A,A	G,G	0.932406,0.814484	-0.0265204,-0.0226949	0.00787557,0.0109969	3.11991,1.40847	0.000866065	0.00124398
3	rs72817455	89179040	A,A	C,C	0.951292,0.840278	-0.0287574,-0.0283393	0.00918509,0.0116683	2.75875,1.81954	0.000860756	0.00128215
3	rs8060502	89589408	A,A	G,G	0.351889,0.198413	0.0205165,0.00312089	0.00414011,0.0107187	6.14191,0.112987	0.000859621	0.00147718
3	rs59356144	89272444	T,T	G,G	0.819085,0.615079	0.0114034,0.015692	0.00513615,0.0087852	1.57834,1.13036	0.00085817	0.00188419
3	rs8057674	89149593	T,T	C,C	0.419483,0.503968	0.00783334,-0.0250845	0.00400659,0.00854962	1.29611,2.47543	0.000852274	0.00181809
3	rs11076664	90122562	G,NA	A,NA	0.175944,NA	0.0147436,NA	0.00519247,NA	2.34489,NA	0.000852067	0.00123242
3	rs117939309	89196729	G,G	C,C	0.944334,0.842262	-0.0305455,-0.0270657	0.00862346,0.0117277	3.40132,1.67763	0.000851853	0.0012307
3	rs117221405	89184560	G,G	A,A	0.951292,0.838294	-0.0284773,-0.0285285	0.00918509,0.0116103	2.71384,1.85378	0.000851195	0.00127236
3	rs113693994	89239206	T,T	C,C	0.934394,0.831349	-0.0277773,-0.0234052	0.00798549,0.0114161	3.29732,1.39421	0.000850439	0.00124182
3	rs72819388	89278727	C,NA	T,NA	0.860835,NA	0.0124754,NA	0.00571235,NA	1.5381,NA	0.000841017	0.0016794
3	rs55797131	89189194	A,A	G,G	0.951292,0.84127	-0.0293991,-0.0273433	0.00918509,0.0116978	2.86304,1.71186	0.000834572	0.00123704
3	rs74659525	89220160	G,G	C,C	0.9334,0.84127	-0.0275637,-0.0229095	0.00792989,0.0116978	3.29321,1.29948	0.000824503	0.00119708
3	rs2353030	89405827	C,C	T,T	0.461233,0.581349	0.0166391,-0.00388397	0.00396624,0.0086648	4.56438,0.184439	0.000823429	0.00117188
3	rs72817502	89213403	G,G	A,A	0.9334,0.802579	-0.0276975,-0.0202786	0.00792989,0.010739	3.32058,1.22927	0.000820693	0.00118425
3	rs6500533	89190065	A,A	G,G	0.063618,0.338294	-0.0152327,-0.0295936	0.00810071,0.0090349	1.22147,2.97682	0.000815278	0.00231816
3	rs3096324	89422823	A,A	G,G	0.45825,0.518849	0.0165099,0.00248828	0.00396816,0.00855543	4.49839,0.112849	0.000810689	0.0011209
3	rs3102339	89442711	T,T	C,C	0.408549,0.347222	0.0175502,-0.000856795	0.00402215,0.00897877	4.89258,0.0343385	0.000800148	0.00103219
3	rs151201822	89223906	G,G	A,A	0.934394,0.826389	-0.027875,-0.020527	0.00798549,0.0112855	3.31718,1.16159	0.000798335	0.00115003
3	rs72819316	89220473	T,T	C,C	0.9334,0.839286	-0.0274849,-0.0226011	0.00792989,0.0116392	3.27713,1.28267	0.000787267	0.00114259
3	rs137879272	89948851	A,NA	C,NA	0.976143,NA	0.0409493,NA	0.0129561,NA	2.80289,NA	0.000784001	0.00118448
3	rs3102337	89442034	G,G	A,A	0.410537,0.342262	0.0173996,0.000600989	0.00401916,0.00900943	4.82482,0.0237348	0.00078172	0.001003
3	rs72817498	89210165	G,G	C,C	0.9334,0.822421	-0.0267925,-0.0226552	0.00792989,0.0111856	3.13765,1.36828	0.000780044	0.00112668
3	rs2965822	89444677	T,T	A,A	0.410537,0.392857	0.0173569,-0.0008042	0.00401916,0.00875267	4.8039,0.0330173	0.00077964	0.00100395
3	rs4076384	89233650	C,C	T,T	0.932406,0.815476	-0.0259036,-0.0231598	0.00787557,0.0110197	2.99781,1.44876	0.000777898	0.00112144
3	rs4238833	90050689	T,T	G,G	0.322068,0.285714	0.0134437,-0.00357376	0.00423129,0.0094624	2.8277,0.1514	0.000777756	0.00103046
3	rs79190734	89184952	NA,T	NA,G	NA,0.864087	NA,-0.0290745	NA,0.0124737	NA,1.70421	0.000770789	0.00146592
3	rs74843509	89184953	NA,T	NA,C	NA,0.864087	NA,-0.0290745	NA,0.0124737	NA,1.70421	0.000770789	0.00146592
3	rs3903052	89233498	G,G	A,A	0.932406,0.815476	-0.0258675,-0.0231598	0.00787557,0.0110197	2.99074,1.44876	0.000769958	0.00111032
3	rs8577	90111279	T,T	G,G	0.751491,0.367063	-0.0184366,-0.00545615	0.00457516,0.00886855	4.253,0.26889	0.000769337	0.000865144
3	rs1054747	89220846	A,A	G,G	0.9334,0.840278	-0.0274849,-0.0225145	0.00792989,0.0116683	3.27713,1.27031	0.000769097	0.00111802
3	rs111373667	89214164	G,G	C,C	0.9334,0.822421	-0.0267024,-0.0227049	0.00792989,0.0111856	3.11973,1.37291	0.000765715	0.0011067
3	rs3102336	89442006	T,T	C,C	0.420477,0.358135	0.0167961,0.00460925	0.00400528,0.00891575	4.56113,0.218122	0.000765249	0.000979294
3	rs148398947	89527067	NA,T	NA,C	NA,0.960318	NA,-0.0534567	NA,0.0218976	NA,1.83452	0.000762134	0.00141885
3	rs4785760	90051438	A,A	G,G	0.323062,0.285714	0.0134329,-0.00357376	0.00422788,0.0094624	2.8277,0.1514	0.00076194	0.00100932
3	rs72819319	89223505	C,C	T,T	0.9334,0.819444	-0.027793,-0.0202858	0.00792989,0.0111132	3.3402,1.16786	0.000760801	0.00109466
3	rs72819317	89220986	A,A	G,G	0.9334,0.825397	-0.0275243,-0.0210494	0.00792989,0.0112602	3.28516,1.21062	0.000758689	0.00109012
3	rs74548542	90132357	G,NA	A,NA	0.969185,NA	-0.0322977,NA	0.0114407,NA	2.32267,NA	0.000750804	0.00126475
3	rs6500534	89190313	T,T	C,C	0.063618,0.337302	-0.0150392,-0.0296655	0.00810071,0.0090414	1.19806,2.98543	0.000746028	0.00210674
3	rs7204569	89996354	C,C	T,T	0.553678,0.083333	-0.0128709,-0.0253044	0.00397729,0.0154664	2.91658,0.992164	0.000738473	0.000993427
3	rs72819355	89242767	C,C	T,T	0.94334,0.8125	-0.0299498,-0.0255386	0.00855199,0.0109519	3.33571,1.70538	0.000734836	0.00107444
3	rs3212349	89983537	T,T	C,C	0.577535,0.079365	-0.0133594,-0.0348888	0.00400272,0.0158141	3.07308,1.56271	0.000733548	0.00104656
3	rs147394430	89507978	G,NA	A,NA	0.985089,NA	-0.0447343,NA	0.0163138,NA	2.21435,NA	0.000727942	0.00119004
3	rs117711828	90107861	C,NA	G,NA	0.922465,NA	-0.0155103,NA	0.00739292,NA	1.44483,NA	0.000726474	0.000995373
3	rs117568059	89766666	A,NA	C,NA	0.975149,NA	0.021683,NA	0.0127009,NA	1.05659,NA	0.000723036	0.00146472
3	rs4785739	89273376	A,A	G,G	0.816103,0.617063	0.0110052,0.0156101	0.00510364,0.00879376	1.50784,1.11989	0.000714956	0.00155298
3	rs181678098	90085816	G,NA	C,NA	0.987078,NA	-0.0478401,NA	0.0175062,NA	2.202,NA	0.000714707	0.00122813
3	rs144562547	89065455	NA,A	NA,G	NA,0.978175	NA,0.0633345	NA,0.0292559	NA,1.51713	0.000706685	0.00123804
3	rs72819368	89257515	C,C	T,T	0.809145,0.618056	0.0124633,0.0126362	0.00503123,0.00879811	1.87803,0.821211	0.00070491	0.00151846
3	rs3826268	89263565	G,G	A,A	0.875746,0.611111	0.0135176,0.0151493	0.0059937,0.0087686	1.61771,1.07548	0.000702986	0.00186646
3	rs72819303	89214007	T,T	C,C	0.9334,0.826389	-0.0267024,-0.0222404	0.00792989,0.0112855	3.11973,1.31195	0.000702678	0.00101371
3	rs12444840	90133064	C,NA	A,NA	0.969185,NA	-0.031954,NA	0.0114407,NA	2.28215,NA	0.000700838	0.00118121
3	rs4785603	89273515	T,T	C,C	0.816103,0.617063	0.0110483,0.0153282	0.00510364,0.00879376	1.51707,1.0898	0.000693537	0.00150385
3	rs72817500	89211453	A,A	G,G	0.9334,0.839286	-0.0262412,-0.0241937	0.00792989,0.0116392	3.02882,1.42424	0.000692021	0.0010101
3	rs72817499	89211117	T,T	C,C	0.9334,0.839286	-0.0262412,-0.0241937	0.00792989,0.0116392	3.02882,1.42424	0.000692021	0.0010101
3	rs72819328	89226631	G,G	C,C	0.9334,0.824405	-0.0275243,-0.02024	0.00792989,0.0112351	3.28516,1.14494	0.000688034	0.00098924
3	rs72819323	89225495	T,T	C,C	0.9334,0.823413	-0.0275996,-0.0200547	0.00792989,0.0112102	3.30053,1.133	0.000687245	0.000988466
3	rs72819322	89225454	G,G	C,C	0.9334,0.823413	-0.0275996,-0.0200547	0.00792989,0.0112102	3.30053,1.133	0.000687245	0.000988466
3	rs72819306	89214601	G,G	C,C	0.9334,0.826389	-0.0265845,-0.0222404	0.00792989,0.0112855	3.09635,1.31195	0.0006794	0.000981038
3	rs66682219	89253610	G,G	A,A	0.811133,0.611111	0.012561,0.0114739	0.00505144,0.0087686	1.88952,0.719654	0.000677179	0.00144977
3	rs72821345	89338077	A,NA	G,NA	0.962227,NA	0.017652,NA	0.0103707,NA	1.0519,NA	0.000676324	0.00242271
3	rs72819372	89263402	T,T	C,C	0.877734,0.612103	0.0134682,0.0151088	0.00603539,0.00877269	1.59099,1.07047	0.000674772	0.00181376
3	rs72819325	89225609	G,G	T,T	0.9334,0.823413	-0.0275243,-0.0200547	0.00792989,0.0112102	3.28516,1.133	0.00067191	0.000966975
3	rs9939893	89931974	G,G	C,C	0.347913,0.003968	-0.0168763,-0.181756	0.00415099,0.0679956	4.31961,2.124	0.000671646	0.00116557
3	rs72819356	89242953	A,A	G,G	0.94334,0.8125	-0.0295628,-0.0255386	0.00855199,0.0109519	3.26236,1.70538	0.000670431	0.000983516
3	rs11076770	89205510	C,C	T,T	0.847913,0.641865	-0.00100828,0.0295874	0.00550577,0.00891575	0.0681891,3.04343	0.000668531	0.00160226
3	rs61732366	89265100	A,A	G,G	0.87674,0.611111	0.0130706,0.0155622	0.00601441,0.0087686	1.5263,1.11955	0.000668073	0.00176402
3	rs72819312	89216124	C,C	T,T	0.9334,0.825397	-0.0266381,-0.0220008	0.00792989,0.0112602	3.10697,1.29484	0.000667337	0.000964286
3	rs34422500	89703797	T,T	C,C	0.898608,0.998016	-0.0227186,-0.181302	0.00655017,0.0960615	3.28103,1.22832	0.000666598	0.00114885
3	rs11648312	89205393	C,C	G,G	0.847913,0.642857	-0.000962499,0.0296056	0.00550577,0.00892123	0.064884,3.04343	0.000662595	0.00159149
3	rs729201	89240783	G,G	A,A	0.94334,0.80754	-0.0296023,-0.0252025	0.00855199,0.010843	3.2698,1.6966	0.00066008	0.000971496
3	rs3102338	89442250	G,G	C,C	0.420477,0.347222	0.0167488,0.00280681	0.00400528,0.00897877	4.53857,0.122294	0.000657188	0.000847715
3	rs72819371	89263386	G,G	A,A	0.875746,0.612103	0.0133752,0.0150661	0.0059937,0.00877269	1.59099,1.06597	0.000653631	0.00172915
3	rs8045560	89979494	C,C	T,T	0.574553,0.093254	-0.0140409,-0.0269707	0.003999,0.0147003	3.35042,1.17685	0.000653109	0.000905559
3	rs258340	89691384	G,G	C,C	0.506958,0.96627	0.0215256,-0.0208331	0.00395468,0.023678	7.28093,0.421431	0.00064409	0.00199734
3	rs2287358	89245955	T,T	C,C	0.94831,0.811508	-0.0324367,-0.0249532	0.00893021,0.0109298	3.55135,1.64923	0.000642863	0.000946891
3	rs72819358	89243832	G,G	T,T	0.94334,0.8125	-0.0293333,-0.0255859	0.00855199,0.0109519	3.21926,1.71039	0.000640764	0.000941829
3	rs72819311	89215535	G,G	A,A	0.9334,0.825397	-0.0264701,-0.022046	0.00792989,0.0112602	3.07376,1.2989	0.000640282	0.000926358
3	rs111459991	89215505	G,G	A,A	0.9334,0.825397	-0.0264701,-0.022046	0.00792989,0.0112602	3.07376,1.2989	0.000640282	0.000926358
3	rs113409845	90112525	A,NA	C,NA	0.973161,NA	-0.0356293,NA	0.0122339,NA	2.44524,NA	0.000637524	0.000965455
3	rs62047786	89164805	T,NA	G,NA	0.966203,NA	0.0240427,NA	0.0109412,NA	1.55302,NA	0.000633675	0.00103486
3	rs113498028	90041440	C,NA	T,NA	0.989066,NA	-0.0523382,NA	0.0190121,NA	2.22862,NA	0.00063308	0.00101011
3	rs3785415	89260563	A,A	G,G	0.364811,0.602183	0.0141714,0.010849	0.00410728,0.00873368	3.25185,0.669254	0.000632149	0.000986396
3	rs72819352	89242148	A,A	G,G	0.94334,0.8125	-0.0294086,-0.0253872	0.00855199,0.0109519	3.23337,1.68939	0.00063005	0.000925569
3	rs56887356	89272933	C,C	T,T	0.816103,0.616071	0.0107703,0.0154615	0.00510364,0.00878946	1.45804,1.1048	0.000629374	0.00136106
3	rs11076659	90093147	A,A	G,G	0.135189,0.007937	0.0103069,0.0663072	0.0057824,0.0481732	1.12683,0.772918	0.000628513	0.000883256
3	rs3114889	89415505	C,C	T,T	0.45328,0.592262	0.0164347,-0.00213777	0.00397168,0.00869873	4.45544,0.0937346	0.000626696	0.000875462
3	rs72817501	89212019	G,G	A,A	0.9334,0.814484	-0.0265986,-0.0216178	0.00792989,0.0109969	3.09914,1.30696	0.000626074	0.000920709
3	rs117078447	90066440	C,NA	T,NA	0.884692,NA	-0.0134204,NA	0.00619033,NA	1.52054,NA	0.000621828	0.00090973
3	rs72819318	89222666	G,G	C,C	0.9334,0.823413	-0.0267925,-0.0210963	0.00792989,0.0112102	3.13765,1.22291	0.000621633	0.000898513
3	rs918722	89415081	G,G	C,C	0.45825,0.612103	0.0163728,-0.00247692	0.00396816,0.00877269	4.43292,0.109199	0.000619601	0.00087675
3	rs72819313	89217066	G,G	A,A	0.9334,0.825397	-0.0264343,-0.0218563	0.00792989,0.0112602	3.06672,1.28187	0.000617148	0.000893368
3	rs28371980	89217094	C,C	T,T	0.932406,0.825397	-0.0264414,-0.0215761	0.00787557,0.0112602	3.10413,1.2569	0.000614675	0.00089836
3	rs72819354	89242366	A,A	G,G	0.94334,0.8125	-0.0293154,-0.0253399	0.00855199,0.0109519	3.21592,1.6844	0.000611592	0.000899196
3	rs61754918	89300425	T,NA	C,NA	0.918489,NA	0.0147591,NA	0.00722595,NA	1.38616,NA	0.00061009	0.00153336
3	rs3114915	89366932	A,A	G,G	0.323062,0.81746	0.014303,0.00720587	0.00422788,0.011066	3.14451,0.288247	0.000609343	0.000913707
3	rs74187036	89252892	A,A	G,G	0.812127,0.636905	0.0122191,0.012157	0.00506169,0.00888906	1.80198,0.765921	0.00060109	0.00126351
3	rs3096322	89441123	A,A	G,G	0.421471,0.363095	0.0165169,0.00333428	0.00400399,0.00888906	4.43115,0.15022	0.000600703	0.000771012
3	rs112557149	90018090	C,NA	T,NA	0.849901,NA	0.0191858,NA	0.00553562,NA	3.27697,NA	0.00059807	0.00105914
3	rs4328441	90050201	C,C	G,G	0.437376,0.821429	0.0159421,-0.00628684	0.00398568,0.0111612	4.19799,0.241657	0.000592086	0.000720579
3	rs4785579	89243584	G,G	A,A	0.94334,0.8125	-0.0290211,-0.0255386	0.00855199,0.0109519	3.1611,1.70538	0.000591617	0.000871961
3	rs2292956	89653184	NA,A	NA,G	NA,0.983135	NA,-0.063659	NA,0.0331973	NA,1.25836	0.000588643	0.00106439
3	rs55889568	89197682	C,C	G,G	0.944334,0.839286	-0.0296278,-0.0257506	0.00862346,0.0116392	3.22842,1.56963	0.000585867	0.000849585
3	rs10852635	89205873	C,C	T,T	0.847913,0.638889	-0.00105406,0.029008	0.00550577,0.00889959	0.0715142,2.95227	0.000583768	0.00138085
3	rs72819326	89226356	C,C	G,G	0.9334,0.824405	-0.0270223,-0.0201491	0.00792989,0.0112351	3.18359,1.13723	0.00058338	0.000842963
3	rs4785597	89270193	T,T	G,G	0.816103,0.611111	0.0110052,0.014784	0.00510364,0.0087686	1.50784,1.03719	0.00058234	0.00125004
3	rs154665	89690688	T,T	C,C	0.538767,0.998016	0.0219953,-0.041175	0.00396624,0.0960615	7.53332,0.175099	0.000582099	0.00266085
3	rs35251956	89654800	T,T	C,C	0.782306,0.951389	-0.0230499,-0.00780701	0.00479102,0.0198773	5.82353,0.15833	0.0005813	0.000951219
3	rs77698824	89243304	C,C	G,G	0.94334,0.8125	-0.0289062,-0.0255859	0.00855199,0.0109519	3.13983,1.71039	0.000581166	0.000857392
3	rs12931350	89208315	G,G	A,A	0.845924,0.636905	-0.00136709,0.028781	0.00547654,0.00888906	0.0953511,2.91917	0.000580399	0.00136557
3	rs140499892	89768506	G,NA	A,NA	0.984095,NA	0.0243223,NA	0.0158037,NA	0.907282,NA	0.000576785	0.00134364
3	rs150909008	90004693	A,NA	G,NA	0.858847,NA	0.0200449,NA	0.00567854,NA	3.38128,NA	0.00057557	0.00101697
3	rs4785741	90005453	C,C	T,T	0.631213,0.087302	-0.0138102,-0.0275	0.00409792,0.0151435	3.12403,1.15878	0.000572724	0.000781717
3	rs11649694	89206256	C,C	G,G	0.847913,0.637897	-0.00105406,0.0288918	0.00550577,0.0088943	0.0715142,2.93525	0.000569109	0.00134196
3	rs4785578	89243481	G,G	A,A	0.94334,0.8125	-0.0287913,-0.0255859	0.00855199,0.0109519	3.11863,1.71039	0.000566331	0.000836342
3	rs78867772	89295559	NA,T	NA,C	NA,0.780754	NA,0.0248963	NA,0.0103319	NA,1.79676	0.000564794	0.00128807
3	rs117273249	89238310	G,G	C,C	0.950298,0.97619	-0.0305613,-0.0602799	0.00909753,0.0280389	3.10712,1.50079	0.000562264	0.000830377
3	rs118168490	89610382	T,NA	A,NA	0.959245,NA	0.0237844,NA	0.00999958,NA	1.75992,NA	0.000561342	0.000861086
3	rs147032741	89228603	T,NA	C,NA	0.976143,NA	0.0295524,NA	0.0129561,NA	1.64684,NA	0.000558347	0.00095756
3	rs72819380	89271578	G,G	T,T	0.816103,0.612103	0.0107703,0.0148391	0.00510364,0.00877269	1.45804,1.0422	0.000556113	0.00120947
3	rs141250223	90042855	C,NA	A,NA	0.989066,NA	-0.0511779,NA	0.0190121,NA	2.14841,NA	0.0005534	0.000885139
3	rs729200	89241459	C,C	A,A	0.94334,0.808532	-0.0292938,-0.0245586	0.00855199,0.0108644	3.21188,1.62356	0.000547003	0.00080698
3	rs111645310	90044140	T,NA	C,NA	0.989066,NA	-0.0510736,NA	0.0190121,NA	2.14127,NA	0.00054685	0.000874856
3	rs8051733	90024206	G,G	A,A	0.724652,0.722222	-0.0153234,0.00359595	0.00442623,0.00954375	3.2706,0.150991	0.000546156	0.000742989
3	rs80264718	89247662	A,A	G,G	0.814115,0.630952	0.0130035,0.00885895	0.00508247,0.00885857	1.97831,0.498544	0.000542096	0.00116091
3	rs79341274	89243893	G,G	A,A	0.94334,0.811508	-0.0292938,-0.024594	0.00855199,0.0109298	3.21188,1.61195	0.000539376	0.000793815
3	rs13331975	90074187	T,NA	C,NA	0.980119,NA	0.0332819,NA	0.0141639,NA	1.72618,NA	0.000538975	0.000876296
3	rs4782462	89164844	A,A	G,G	0.200795,0.337302	-0.00717086,-0.0288657	0.00493553,0.0090414	0.834904,2.8508	0.000536724	0.00141095
3	rs4558416	90002767	G,G	A,A	0.54672,0.111111	-0.0121367,-0.0231862	0.00397168,0.0136019	2.64889,1.05421	0.000535803	0.000728297
3	rs113379717	90044517	T,NA	C,NA	0.989066,NA	-0.0508477,NA	0.0190121,NA	2.12586,NA	0.000532973	0.000853061
3	rs3887583	89240947	T,T	G,G	0.94334,0.8125	-0.0289062,-0.0250745	0.00855199,0.0109519	3.13983,1.65659	0.000532344	0.000785557
3	rs112120867	89253235	T,T	C,C	0.813121,0.630952	0.0125401,0.00941733	0.00507203,0.00885857	1.87223,0.540989	0.000527862	0.00108113
3	rs72819350	89236329	T,T	C,C	0.950298,0.97619	-0.0304447,-0.0596788	0.00909753,0.0280389	3.087,1.47754	0.000526993	0.00077908
3	rs67643661	89615333	T,T	C,C	0.840954,0.869048	0.0215787,0.028116	0.0054062,0.0126714	4.18268,1.5768	0.000524541	0.0132151
3	rs11076662	90120986	A,A	G,G	0.251491,0.62996	0.0162897,0.00534173	0.00455701,0.00885365	3.45507,0.262581	0.000523042	0.000601854
3	rs146695588	89820969	C,NA	G,NA	0.989066,NA	0.0376399,NA	0.0190121,NA	1.32123,NA	0.000520418	0.00115468
3	rs13337911	90038896	C,NA	G,NA	0.989066,NA	-0.0506057,NA	0.0190121,NA	2.1094,NA	0.000518575	0.000830439
3	rs7199291	89964383	C,NA	T,NA	0.805169,NA	-0.00481316,NA	0.00499191,NA	0.47502,NA	0.000514326	0.000810987
3	rs117963037	89766638	G,NA	C,NA	0.974155,NA	0.0199287,NA	0.0124606,NA	0.959618,NA	0.000511117	0.0010037
3	rs13334308	90038522	C,NA	T,NA	0.989066,NA	-0.0504261,NA	0.0190121,NA	2.09723,NA	0.000508196	0.000814127
3	rs78579751	89198762	T,T	C,C	0.979125,0.694444	0.000158985,0.0304753	0.0138296,0.00927981	0.00400184,2.99	0.000503351	0.00122573
3	rs11862309	89154499	C,C	G,G	0.740557,0.691468	0.0046715,-0.0259585	0.00451065,0.0092548	0.522357,2.29811	0.000499473	0.000999111
3	rs72819370	89260984	T,T	G,G	0.956262,0.952381	-0.0340875,-0.0419788	0.00966771,0.0200728	3.37466,1.43772	0.000499156	0.000751218
3	rs74899331	89267096	A,A	C,C	0.880716,0.617063	0.012563,0.0150072	0.00610001,0.00879376	1.404,1.056	0.000491213	0.00128311
3	rs72813455	90019789	T,NA	C,NA	0.987078,NA	0.0319915,NA	0.0175062,NA	1.16984,NA	0.00049002	0.00100649
3	rs113186951	90040044	C,NA	G,NA	0.989066,NA	-0.0499617,NA	0.0190121,NA	2.06593,NA	0.000482502	0.000773725
3	rs112071725	90039981	G,NA	C,NA	0.989066,NA	-0.0499617,NA	0.0190121,NA	2.06593,NA	0.000482502	0.000773725
3	rs17471624	89631665	C,C	T,T	0.841948,0.880952	0.0226689,0.0259008	0.00541997,0.0131998	4.54007,1.30332	0.000479262	0.00923614
3	rs12935365	89450485	A,NA	G,NA	0.94831,NA	0.0304243,NA	0.00893021,NA	3.18239,NA	0.000476925	0.00121079
3	rs12444780	90111562	T,NA	C,NA	0.973161,NA	-0.0339818,NA	0.0122339,NA	2.26162,NA	0.000475895	0.000726515
3	rs17227270	89810593	NA,A	NA,G	NA,0.96131	NA,-0.0472771	NA,0.0221651	NA,1.48243	0.000473815	0.000848198
3	rs8063761	90027626	T,T	A,A	0.72167,0.720238	-0.0149417,0.00507057	0.00441154,0.00952293	3.15074,0.225915	0.000471626	0.00064272
3	rs78948906	89527217	NA,T	NA,A	NA,0.986111	NA,-0.0716583	NA,0.0365264	NA,1.30292	0.00047104	0.000832577
3	rs8060848	89979959	A,A	G,G	0.599404,0.106151	-0.0144162,-0.0242458	0.00403484,0.0138774	3.4522,1.0936	0.000466233	0.000636291
3	rs12102606	89416783	C,NA	T,NA	0.969185,NA	0.0250144,NA	0.0114407,NA	1.54084,NA	0.000465796	0.000714902
3	rs455868	89649675	A,A	G,G	0.245527,0.420635	0.0145756,0.0116734	0.00459376,0.00865913	2.82126,0.750496	0.000465311	0.000766301
3	rs34303789	89231840	C,C	T,T	0.841948,0.649802	-0.00259781,0.0275143	0.00541997,0.00896099	0.199473,2.67012	0.000462888	0.00104748
3	rs79905321	89891456	NA,C	NA,G	NA,0.968254	NA,0.0481953	NA,0.0243817	NA,1.31808	0.000459826	0.000786779
3	rs9927525	90048558	G,NA	A,NA	0.989066,NA	-0.0494494,NA	0.0190121,NA	2.03167,NA	0.000455968	0.000731968
3	rs72813449	89999855	G,NA	C,NA	0.989066,NA	0.0364444,NA	0.0190121,NA	1.25767,NA	0.000455578	0.00100368
3	rs77807554	89298818	A,A	G,G	0.878728,0.626984	0.0119341,0.017324	0.00605664,0.00883916	1.31167,1.30098	0.000454744	0.00118665
3	rs11643662	89609853	A,A	G,G	0.864811,0.867063	0.022375,0.0245277	0.0057824,0.0125908	3.96234,1.28897	0.000449355	0.010368
3	rs117725187	89510024	C,NA	T,NA	0.988072,NA	0.0420689,NA	0.0182119,NA	1.68007,NA	0.000449157	0.000698309
3	rs55885011	89154265	C,C	T,T	0.182903,0.52381	0.0111304,-0.024654	0.00511437,0.00855906	1.5297,2.4011	0.000447456	0.000913322
3	rs72817447	89175801	C,C	T,T	0.951292,0.827381	-0.0301004,-0.0207116	0.00918509,0.0113111	2.97931,1.17335	0.00044675	0.000650731
3	rs73270216	90034943	C,NA	T,NA	0.989066,NA	-0.0492322,NA	0.0190121,NA	2.01723,NA	0.000445255	0.000715099
3	rs73270217	90035167	T,NA	C,NA	0.989066,NA	-0.0492322,NA	0.0190121,NA	2.01723,NA	0.000445255	0.000715099
3	rs2287357	89250145	A,A	G,G	0.874751,0.611111	0.0134714,0.0125614	0.00597324,0.0087686	1.61771,0.818189	0.000444182	0.00119123
3	rs149082870	89772265	A,NA	G,NA	0.911531,NA	-0.023176,NA	0.00696238,NA	3.05929,NA	0.000439239	0.000727707
3	rs8056427	89193390	T,T	C,C	0.016899,0.33631	-0.00796287,-0.0289457	0.0153395,0.00904796	0.21919,2.86063	0.000436606	0.00104805
3	rs78321617	89712260	C,NA	T,NA	0.976143,NA	0.0299705,NA	0.0129561,NA	1.68382,NA	0.000436072	0.000670951
3	rs72803305	89352149	A,NA	G,NA	0.963221,NA	0.0156268,NA	0.0105045,NA	0.863763,NA	0.00043508	0.00143316
3	rs72819366	89256695	A,A	G,G	0.810139,0.64881	0.0123932,0.0092315	0.00504129,0.00895516	1.85516,0.51912	0.000434403	0.000933613
3	rs66461358	89535257	C,C	T,T	0.878728,0.863095	0.0235395,0.0204923	0.00605664,0.0124355	3.99278,1.00272	0.000432242	0.00732086
3	rs112451628	89366661	A,NA	G,NA	0.952286,NA	0.028336,NA	0.00927543,NA	2.64764,NA	0.000431238	0.00100285
3	rs146633355	90109264	C,NA	T,NA	0.969185,NA	-0.0314523,NA	0.0114407,NA	2.22366,NA	0.000429847	0.000651991
3	rs7205758	90006675	A,A	G,G	0.640159,0.119048	-0.0145074,-0.0181763	0.00411946,0.0131998	3.36772,0.773384	0.000429005	0.000581412
3	rs150594288	89564588	NA,T	NA,C	NA,0.956349	NA,-0.0452209	NA,0.0209218	NA,1.51339	0.000427096	0.000797756
3	rs577771451	89678484	A,NA	G,NA	0.988072,NA	0.0256132,NA	0.0182119,NA	0.796954,NA	0.000426696	0.00108458
3	rs35657869	89374637	T,NA	C,NA	0.955268,NA	0.0290287,NA	0.00956466,NA	2.61882,NA	0.000424888	0.00098596
3	rs116654360	90101117	A,NA	T,NA	0.614314,NA	0.0118639,NA	0.00406188,NA	2.45698,NA	0.000422472	0.000585109
3	rs72817437	89169000	T,T	C,C	0.951292,0.827381	-0.0296246,-0.0204892	0.00918509,0.0113111	2.90017,1.15443	0.000417038	0.000612951
3	rs111821724	90039428	C,NA	G,NA	0.989066,NA	-0.0485983,NA	0.0190121,NA	1.9754,NA	0.00041572	0.000668562
3	rs72817441	89170296	T,T	C,C	0.941352,0.826389	-0.02442,-0.0213173	0.00841466,0.0112855	2.43098,1.22985	0.000415607	0.000628178
3	rs1135425	90002290	C,C	T,T	0.54175,0.087302	-0.0121737,-0.0202805	0.00396816,0.0151435	2.66634,0.743523	0.000415078	0.000562501
3	rs114684931	90101129	A,NA	C,NA	0.614314,NA	0.0118217,NA	0.00406188,NA	2.44254,NA	0.0004136	0.000573401
3	rs4785746	90006179	T,T	C,C	0.55666,0.110119	-0.0120749,-0.0178728	0.00397994,0.0136555	2.61731,0.719901	0.000413562	0.000548678
3	rs10468306	90112468	C,NA	T,NA	0.973161,NA	-0.0331268,NA	0.0122339,NA	2.1692,NA	0.000411742	0.000631238
3	rs11643561	89542126	C,C	T,T	0.833002,0.874008	0.0215939,0.0243625	0.00530104,0.0128817	4.33434,1.23217	0.000409716	0.0109456
3	rs7201122	89167140	C,C	G,G	0.065606,0.300595	-0.0130418,-0.0280651	0.00798551,0.00932283	0.989565,2.58346	0.000409616	0.00105625
3	rs12919215	89622524	G,G	T,T	0.822068,0.867063	0.0213486,0.0227767	0.00516962,0.0125908	4.43967,1.1521	0.000408741	0.00933041
3	rs72817438	89169284	A,A	G,G	0.951292,0.827381	-0.0295434,-0.0203961	0.00918509,0.0113111	2.88677,1.14655	0.000404328	0.000594668
3	rs72815585	89106026	T,NA	C,NA	0.920477,NA	-0.0168592,NA	0.0073078,NA	1.67666,NA	0.000396993	0.000703587
3	rs3785414	89250399	NA,T	NA,C	NA,0.768849	NA,0.0226881	NA,0.0101399	NA,1.59767	0.000393558	0.000868496
3	rs13380736	90108421	T,T	C,C	0.860835,0.956349	-0.0148318,0.0134579	0.00571235,0.0209218	2.02598,0.283943	0.000392476	0.000498943
3	rs117306165	90063600	A,NA	G,NA	0.900596,NA	-0.0119167,NA	0.00660805,NA	1.14672,NA	0.000387736	0.000576838
3	rs62068635	89485787	T,NA	C,NA	0.991054,NA	0.0410792,NA	0.0209976,NA	1.29739,NA	0.000383644	0.00059379
3	rs74966740	89695046	NA,A	NA,G	NA,0.75496	NA,0.0171206	NA,0.00993854	NA,1.07083	0.000382875	0.000668924
3	rs8044374	89302446	A,A	G,G	0.979125,0.829365	0.026982,-0.0153189	0.0138296,0.0113631	1.29198,0.750514	0.000382326	0.000909532
3	rs80094026	89147448	NA,A	NA,C	NA,0.842262	NA,-0.0229977	NA,0.0117277	NA,1.30206	0.000381431	0.000721085
3	rs11647494	89542284	T,T	C,C	0.833002,0.891865	0.0216905,0.0245095	0.00530104,0.0137648	4.3684,1.12506	0.000379642	0.00947445
3	rs2277907	89371953	T,T	G,G	0.298211,0.815476	0.0137312,0.00712304	0.0043219,0.0110197	2.82757,0.285648	0.000378238	0.000566071
3	rs3102346	89369627	G,G	A,A	0.319085,0.81746	0.0136643,0.00746527	0.0042417,0.011066	2.8943,0.301098	0.0003732	0.000566932
3	rs146944400	90044520	G,NA	A,NA	0.991054,NA	-0.054625,NA	0.0209976,NA	2.03236,NA	0.000372983	0.000601447
3	rs9922277	90158838	C,NA	T,NA	0.67495,NA	0.00979662,NA	0.00422113,NA	1.69262,NA	0.00036732	0.000535756
3	rs61148701	89193376	NA,G	NA,A	NA,0.950397	NA,-0.0369214	NA,0.0196877	NA,1.21649	0.000366304	0.000673659
3	rs35463145	89579076	G,G	A,A	0.83002,0.883929	0.0220684,0.0194057	0.00526376,0.0133454	4.55929,0.835893	0.000365927	0.00888706
3	rs72819383	89273991	G,G	C,C	0.955268,0.960318	-0.036666,-0.0312211	0.00956466,0.0218976	3.89846,0.812672	0.000365365	0.000540277
3	rs8045263	89580684	T,T	A,A	0.832008,0.890873	0.0220208,0.0227591	0.00528849,0.0137097	4.50469,1.01367	0.000364983	0.00849081
3	rs6500532	89174133	C,C	A,A	0.062624,0.302579	-0.0147576,-0.0270456	0.00816041,0.00930543	1.15157,2.43703	0.000363717	0.000941931
3	rs72817445	89174931	C,C	T,T	0.951292,0.827381	-0.0293991,-0.0203767	0.00918509,0.0113111	2.86304,1.14492	0.000363513	0.000532275
3	rs181054777	89595216	G,NA	C,NA	0.99006,NA	0.0437235,NA	0.01993,NA	1.54904,NA	0.000358461	0.000556017
3	rs7498369	90160064	G,NA	A,NA	0.668986,NA	0.00991355,NA	0.00420153,NA	1.73757,NA	0.000357093	0.000516196
3	rs145819902	89167049	NA,A	NA,C	NA,0.960318	NA,0.0432336	NA,0.0218976	NA,1.31568	0.000356159	0.000665034
3	rs444964	89693190	G,G	A,A	0.519881,0.97619	0.0216112,-0.0100308	0.00395743,0.0280389	7.32452,0.142346	0.000356017	0.00206606
3	rs75030790	89204882	T,T	C,C	0.983101,0.668651	0.00955792,0.0279775	0.0153396,0.00908156	0.273087,2.68503	0.000354746	0.000843889
3	rs58125965	89248088	NA,T	NA,C	NA,0.858135	NA,-0.0212062	NA,0.0122515	NA,1.07849	0.000354285	0.000667207
3	rs77017393	90018072	T,NA	C,NA	0.913519,NA	-0.00944002,NA	0.00703429,NA	0.745704,NA	0.000353788	0.000575453
3	rs8046635	90123493	A,NA	G,NA	0.931412,NA	-0.0117598,NA	0.00782246,NA	0.876958,NA	0.000350779	0.000491433
3	rs4325552	89615453	C,C	A,A	0.83499,0.864087	0.0207265,0.0271844	0.00532652,0.0124737	4.00108,1.53305	0.000349695	0.00812783
3	rs112126489	89770963	A,NA	G,NA	0.989066,NA	0.028778,NA	0.0190121,NA	0.885689,NA	0.000349373	0.000557583
3	rs4785628	89297405	T,T	C,C	0.94334,0.835317	-0.0318077,-0.0171631	0.00855199,0.0115253	3.69952,0.865045	0.000342363	0.000508501
3	rs76532675	89203466	T,T	C,C	0.983101,0.66369	0.00842213,0.0277295	0.0153396,0.00904796	0.23435,2.6618	0.000337598	0.000794527
3	rs101151	89649245	G,G	A,A	0.23161,0.411706	0.0153283,0.0125769	0.00468673,0.00868585	2.9693,0.830845	0.00033615	0.00057424
3	rs3096320	89403057	A,A	C,C	0.524851,0.957341	0.0138801,0.0288893	0.00395919,0.0211527	3.34176,0.764427	0.00033568	0.000438139
3	rs140843686	89247251	T,T	C,C	0.94831,0.809524	-0.0312169,-0.0224665	0.00893021,0.010886	3.32524,1.40852	0.000335332	0.000500994
3	rs62068684	89666961	T,T	C,C	0.905567,0.972222	-0.023686,0.038867	0.00676109,0.0260119	3.33766,0.869271	0.000334871	0.000559858
3	rs151130186	90095024	NA,T	NA,C	NA,0.99504	NA,-0.110445	NA,0.0608454	NA,1.15803	0.000333267	0.000575899
3	rs145163232	89960825	A,NA	G,NA	0.979125,NA	0.0364496,NA	0.0138296,NA	2.07581,NA	0.000328947	0.000551984
3	rs62070784	89372046	C,C	G,G	0.298211,0.81746	0.0134621,0.00746527	0.0043219,0.011066	2.73511,0.301098	0.000328557	0.000493055
3	rs2889543	89616167	C,C	T,T	0.833002,0.872024	0.0208205,0.0265989	0.00530104,0.012796	4.06658,1.42428	0.000328058	0.00750783
3	rs7359417	89616558	C,C	T,T	0.832008,0.87004	0.0208646,0.0258952	0.00528849,0.0127124	4.09853,1.38038	0.000328047	0.00745987
3	rs2377056	89616155	T,T	G,G	0.832008,0.872024	0.0207712,0.0263877	0.00528849,0.012796	4.06658,1.40682	0.000327644	0.00745217
3	rs62052243	90026152	G,G	A,A	0.718688,0.71627	-0.0144668,0.00438481	0.00439719,0.00948227	2.9992,0.191264	0.00032717	0.000451294
3	rs144411358	89306726	T,T	C,C	0.955268,0.975198	-0.035888,-0.0404042	0.00956466,0.0274863	3.75615,0.849032	0.000325516	0.000475871
3	rs45446001	89865332	T,NA	C,NA	0.991054,NA	0.0333276,NA	0.0209976,NA	0.948984,NA	0.000324352	0.000512038
3	rs183040	89647676	T,T	C,C	0.23161,0.510913	0.0156369,0.0115409	0.00468673,0.00855139	3.07128,0.751668	0.000321552	0.000544695
3	rs72803339	89387275	A,NA	G,NA	0.960239,NA	0.0194655,NA	0.0101186,NA	1.2645,NA	0.000319657	0.000497919
3	rs12596441	89921412	T,T	C,C	0.353877,0.003968	-0.0168587,-0.16005	0.00413481,0.0679956	4.34133,1.73092	0.000318851	0.000557888
3	rs440729	89649635	A,A	G,G	0.2167,0.416667	0.0151363,0.012298	0.00479895,0.00867062	2.79317,0.806627	0.000317279	0.000529439
3	rs7499589	89157819	A,A	C,C	0.808151,0.525794	-0.00989984,0.0231205	0.00502127,0.00856075	1.31285,2.16001	0.000314333	0.000615839
3	rs729202	89240938	A,A	G,G	0.94334,0.872024	-0.0280818,-0.0258356	0.00855199,0.012796	2.98941,1.36167	0.000312599	0.000470851
3	rs2377057	89616178	A,A	G,G	0.833002,0.872024	0.0206808,0.026649	0.00530104,0.012796	4.01916,1.42844	0.000312518	0.00700196
3	rs140580708	89594100	G,NA	C,NA	0.976143,NA	0.0268123,NA	0.0129561,NA	1.41451,NA	0.000312403	0.000486816
3	rs4620955	90094497	T,NA	C,NA	0.088469,NA	0.00974963,NA	0.00696239,NA	0.792056,NA	0.000312108	0.000438029
3	rs72807524	89772734	C,NA	A,NA	0.988072,NA	0.0293903,NA	0.0182119,NA	0.972361,NA	0.00031198	0.000667504
3	rs9925178	90166109	C,NA	A,NA	0.678926,NA	0.00983875,NA	0.00423473,NA	1.6955,NA	0.00030974	0.000456456
3	rs3794632	89617064	C,C	G,G	0.832008,0.87004	0.02096,0.0250006	0.00528849,0.0127124	4.1313,1.3078	0.000309707	0.00690514
3	rs181295	89647705	T,T	C,C	0.2167,0.509921	0.0155195,0.0111729	0.00479895,0.00855103	2.91329,0.718182	0.000309695	0.000511079
3	rs146575144	89316072	G,G	T,T	0.958251,0.97619	-0.0362448,-0.0398087	0.00988495,0.0280389	3.60954,0.80778	0.000307602	0.000453331
3	rs34652781	89646023	T,T	C,C	0.217694,0.519841	0.0154536,0.0113495	0.00479102,0.00855609	2.90052,0.733576	0.000306997	0.00050573
3	rs72817448	89176321	A,A	G,G	0.950298,0.828373	-0.0281652,-0.0208447	0.00909753,0.011337	2.70728,1.18067	0.000306882	0.000452312
3	rs28670527	89923412	T,T	C,C	0.377734,0.003968	-0.0153604,-0.165181	0.00407811,0.0679956	3.78114,1.8202	0.000306633	0.000528575
3	rs55799444	90107716	T,T	C,C	0.467197,0.75496	0.0113549,-0.00307631	0.00396284,0.00993854	2.38033,0.120952	0.000306492	0.000422596
3	rs188020180	89316100	A,A	G,G	0.958251,0.97619	-0.0362039,-0.0399081	0.00988495,0.0280389	3.60251,0.810663	0.000306186	0.000451381
3	rs77949271	89247764	NA,G	NA,A	NA,0.859127	NA,-0.0201508	NA,0.0122874	NA,0.995615	0.000305471	0.000572832
3	rs147819908	89653175	C,NA	G,NA	0.981113,NA	-0.0348101,NA	0.0145245,NA	1.78131,NA	0.000304542	0.000504795
3	rs34434037	89631008	C,C	G,G	0.849901,0.875	0.0223835,0.0224117	0.00553562,0.0129254	4.27859,1.08129	0.000301221	0.00501791
3	rs113690812	89588328	G,NA	A,NA	0.968191,NA	0.0345587,NA	0.0112664,NA	2.66572,NA	0.000300469	0.000702328
3	rs142359440	89658913	NA,T	NA,C	NA,0.977182	NA,0.0538389	NA,0.0286274	NA,1.22174	0.000300423	0.000612042
3	rs71396923	89616725	T,T	C,C	0.832008,0.872024	0.020719,0.0258044	0.00528849,0.012796	4.04879,1.35915	0.000298954	0.00660327
3	rs8048080	89586995	A,A	G,G	0.831014,0.889881	0.0210561,0.0199407	0.00527606,0.0136555	4.18158,0.840988	0.000298162	0.00654782
3	rs144717234	89690826	NA,G	NA,A	NA,0.953373	NA,-0.0389776	NA,0.0202746	NA,1.26324	0.000296059	0.000533214
3	rs1864155	89616232	A,A	G,G	0.833002,0.872024	0.0205318,0.026649	0.00530104,0.012796	3.96887,1.42844	0.000295206	0.00645232
3	rs147960110	89594096	A,NA	G,NA	0.99006,NA	0.0416934,NA	0.01993,NA	1.43843,NA	0.000294745	0.000459903
3	rs116889318	89246785	NA,A	NA,C	NA,0.860119	NA,-0.0198367	NA,0.0123238	NA,0.968676	0.000293237	0.000549305
3	rs3114913	89371407	A,A	G,G	0.302187,0.818452	0.0130972,0.00643152	0.00430558,0.0110895	2.62877,0.250312	0.000292665	0.000443551
3	rs4350572	90043840	G,G	A,A	0.313121,0.285714	0.0123227,-0.00120543	0.00426327,0.0094624	2.41486,0.046419	0.000291566	0.000392629
3	rs3211568	89629780	A,A	G,G	0.83996,0.873016	0.0221553,0.0207212	0.00539257,0.0128386	4.39984,0.972515	0.000290038	0.00570195
3	rs35878298	89609694	G,G	A,A	0.83996,0.864087	0.0209909,0.024949	0.00539257,0.0124737	4.00352,1.34213	0.000288995	0.00623067
3	rs144168862	89967345	NA,T	NA,C	NA,0.97123	NA,0.0450916	NA,0.0255725	NA,1.10873	0.000286425	0.000489658
3	rs200407406	90164266	NA,A	NA,C	NA,0.955357	NA,-0.037997	NA,0.0206987	NA,1.17783	0.000285216	0.000496831
3	rs9635533	89250951	A,A	T,T	0.762425,0.69246	-0.0125961,-0.00385558	0.00464559,0.00926307	2.17394,0.169257	0.000283922	0.000434757
3	rs35256427	90142087	A,A	G,G	0.326044,0.811508	0.0137988,0.0115623	0.0042178,0.0109298	2.97081,0.537434	0.00028348	0.000333833
3	rs61612201	90032776	G,NA	A,NA	0.989066,NA	-0.044843,NA	0.0190121,NA	1.73658,NA	0.000283021	0.000458815
3	rs116043605	89663059	C,NA	G,NA	0.987078,NA	0.033323,NA	0.0175062,NA	1.24431,NA	0.000281772	0.000752022
3	rs58086011	90033233	T,NA	C,NA	0.989066,NA	-0.0447835,NA	0.0190121,NA	1.73291,NA	0.000281387	0.000456223
3	rs117784048	89711552	T,NA	C,NA	0.984095,NA	-0.0418146,NA	0.0158037,NA	2.08894,NA	0.000279624	0.000440877
3	rs72819365	89256191	G,G	T,T	0.949304,0.80754	-0.031523,-0.0214358	0.00901262,0.010843	3.32847,1.3183	0.000278368	0.000414893
3	rs9635540	89251128	A,A	G,G	0.94831,0.811508	-0.030778,-0.0217086	0.00893021,0.0109298	3.24574,1.32779	0.000277367	0.000414952
3	rs455527	89644001	C,C	T,T	0.921471,0.785714	-0.0297981,-0.0120784	0.00734995,0.0104178	4.29836,0.608551	0.000273921	0.000409436
3	rs56919818	90032693	T,NA	C,NA	0.989066,NA	-0.0444638,NA	0.0190121,NA	1.71331,NA	0.000272816	0.000442631
3	rs2287355	89251832	T,T	C,C	0.94831,0.811508	-0.030675,-0.0217086	0.00893021,0.0109298	3.22723,1.32779	0.000271534	0.000406566
3	rs3114916	89361613	C,C	G,G	0.341948,0.823413	0.0119678,0.00851346	0.00416802,0.0112102	2.38855,0.349118	0.000271326	0.000413425
3	rs72821327	89310185	T,T	C,C	0.956262,0.975198	-0.0357333,-0.0388142	0.00966771,0.0274863	3.65976,0.801583	0.000270239	0.000396064
3	rs9929643	89327824	C,NA	G,NA	0.945328,NA	-0.0171443,NA	0.00869693,NA	1.31257,NA	0.000270137	0.000557316
3	rs17775174	89617518	T,T	C,C	0.832008,0.872024	0.0201923,0.0267046	0.00528849,0.012796	3.87144,1.43306	0.000269858	0.00566008
3	rs72805563	89663448	G,NA	C,NA	0.987078,NA	0.0329028,NA	0.0175062,NA	1.22057,NA	0.00026962	0.000715529
3	rs58290281	89707783	T,T	C,C	0.87674,0.991071	-0.0233892,-0.0422332	0.00601441,0.0454422	3.9969,0.452605	0.000268448	0.000472307
3	rs8046438	89315834	G,G	A,A	0.959245,0.97619	-0.0363849,-0.0395464	0.00999958,0.0280389	3.56212,0.800197	0.000268105	0.000397911
3	rs2292954	89613123	G,G	A,A	0.832008,0.869048	0.0202424,0.0265039	0.00528849,0.0126714	3.88814,1.43805	0.000267532	0.00550071
3	rs12925933	90141355	C,C	A,A	0.322068,0.809524	0.0140278,0.0115179	0.00423129,0.010886	3.03831,0.537553	0.00026735	0.000314179
3	rs183449783	89252918	C,C	A,A	0.94831,0.8125	-0.0305825,-0.0217526	0.00893021,0.0109519	3.21064,1.32779	0.000267244	0.000400363
3	rs140631775	89310941	C,C	T,T	0.956262,0.975198	-0.0358977,-0.0377314	0.00966771,0.0274863	3.6889,0.769973	0.000267173	0.000391083
3	rs4782335	89153099	C,C	T,T	0.181909,0.510913	0.0114845,-0.0223564	0.00512521,0.00855139	1.60137,2.04869	0.00026624	0.000522398
3	rs7499525	89157651	T,T	C,C	0.809145,0.517857	-0.0100162,0.0225374	0.00503123,0.00855481	1.33251,2.07434	0.000266182	0.000524646
3	rs3114917	89360965	A,A	G,G	0.340954,0.824405	0.0120176,0.00791308	0.00417094,0.0112351	2.40222,0.317643	0.000265903	0.00040674
3	rs77549524	89314997	C,C	T,T	0.959245,0.97619	-0.0365967,-0.0382887	0.00999958,0.0280389	3.59793,0.764275	0.000265784	0.000393838
3	rs12923367	90144305	C,C	G,G	0.313121,0.806548	0.0143034,0.011817	0.00426327,0.0108218	3.10041,0.560902	0.000264674	0.000309181
3	rs72821328	89310851	A,A	G,G	0.956262,0.975198	-0.0356922,-0.0382866	0.00966771,0.0274863	3.6525,0.786111	0.000261668	0.000383621
3	rs4625719	89991542	T,NA	A,NA	0.885686,NA	-0.00699793,NA	0.0062137,NA	0.584899,NA	0.000260545	0.000430101
3	rs4785629	89297864	T,T	C,C	0.94831,0.835317	-0.0333372,-0.0170609	0.00893021,0.0115253	3.7232,0.857632	0.000258801	0.000382515
3	rs730264	89620148	G,G	A,A	0.831014,0.864087	0.020572,0.0241702	0.00527606,0.0124737	4.01529,1.27852	0.000258042	0.00536799
3	rs77370233	89622762	NA,A	NA,C	NA,0.985119	NA,-0.056715	NA,0.0353055	NA,0.965834	0.000256398	0.000451079
3	rs62067101	89725002	T,NA	C,NA	0.984095,NA	-0.0410511,NA	0.0158037,NA	2.02739,NA	0.000256078	0.000404812
3	rs2287356	89251798	T,T	C,C	0.764414,0.693452	-0.0126327,-0.00345606	0.00465908,0.00927141	2.17394,0.149156	0.000256078	0.000392545
3	rs885268	89628870	G,G	C,C	0.838966,0.872024	0.0216132,0.0212052	0.00537909,0.012796	4.23143,1.01106	0.000255812	0.00485482
3	rs117234471	89262646	NA,A	NA,G	NA,0.944444	NA,-0.0271833	NA,0.0186617	NA,0.837985	0.000255583	0.000462872
3	rs3751688	89634439	A,A	G,G	0.848907,0.884921	0.0211312,0.0280816	0.00552061,0.0133953	3.88824,1.44311	0.000254704	0.00276502
3	rs140729958	89543510	NA,C	NA,T	NA,0.922619	NA,0.026532	NA,0.0159983	NA,1.01219	0.000254428	0.000426027
3	rs117927848	89361851	T,NA	C,NA	0.980119,NA	0.0221021,NA	0.0141639,NA	0.925717,NA	0.00025404	0.000405177
3	rs148638880	90164362	C,NA	T,NA	0.991054,NA	0.0319199,NA	0.0209976,NA	0.891207,NA	0.000252911	0.000518032
3	rs7192801	89584185	T,T	G,G	0.833996,0.890873	0.0212569,0.0201272	0.00531372,0.0137097	4.19899,0.847472	0.000252783	0.00523337
3	rs2139455	89707099	T,T	G,G	0.877734,0.992063	-0.0233358,-0.0472812	0.00603539,0.0481747	3.95698,0.486292	0.000252621	0.000445865
3	rs73261990	89245248	A,A	G,G	0.970179,0.662698	0.00360165,0.0254427	0.0116239,0.0090414	0.12109,2.31046	0.00025249	0.000546688
3	rs113050642	89823688	A,NA	G,NA	0.991054,NA	0.0277339,NA	0.0209976,NA	0.729175,NA	0.000251538	0.000393128
3	rs141989459	89755484	NA,A	NA,G	NA,0.996032	NA,0.111096	NA,0.0679934	NA,0.990231	0.00025097	0.000449569
3	rs28630471	89960814	G,G	A,A	0.730616,0.706349	-0.010716,0.00476366	0.00445666,0.00938594	1.79061,0.213403	0.000250941	0.000384257
3	rs7185371	89552560	C,C	G,G	0.835984,0.880952	0.0215983,0.02051	0.00533946,0.0131998	4.28137,0.919992	0.0002496	0.00549575
3	rs78402757	89236913	NA,A	NA,G	NA,0.765873	NA,0.0208146	NA,0.0100948	NA,1.40653	0.00024949	0.000539766
3	rs35986951	90143727	T,T	C,C	0.329026,0.814484	0.0135404,0.0118395	0.00420796,0.0109969	2.88884,0.550287	0.000249294	0.000295751
3	rs369230	89645437	T,T	G,G	0.284294,0.52381	0.0175784,0.0108095	0.00438317,0.00855906	4.21749,0.684837	0.000249046	0.000459533
3	rs117505012	89279909	A,NA	G,NA	0.976143,NA	0.0242455,NA	0.0129561,NA	1.21257,NA	0.000248746	0.000414843
3	rs66845605	89616790	A,A	G,G	0.833996,0.872024	0.0203843,0.0259099	0.00531372,0.012796	3.90321,1.36771	0.000248183	0.00519424
3	rs147619250	89674314	NA,A	NA,G	NA,0.993056	NA,-0.0837539	NA,0.0514752	NA,0.984132	0.000247326	0.000429731
3	rs145651407	89312320	G,G	C,C	0.959245,0.975198	-0.0362326,-0.0375064	0.00999958,0.0274863	3.5365,0.763475	0.000247292	0.000366273
3	rs79912848	89750671	NA,G	NA,T	NA,0.747024	NA,0.0140224	NA,0.00983323	NA,0.812869	0.000246904	0.000428442
3	rs3212359	89985177	T,T	C,C	0.646123,0.367063	-0.00822421,-0.0172168	0.00413481,0.00886855	1.33069,1.28218	0.000246358	0.000382859
3	rs11645553	89747878	G,NA	A,NA	0.915507,NA	-0.0240529,NA	0.00710883,NA	3.14532,NA	0.000245003	0.000410585
3	rs78319320	90109078	A,NA	G,NA	0.939364,NA	-0.0162238,NA	0.00828432,NA	1.29942,NA	0.000244401	0.000365274
3	rs118174802	90143567	T,NA	C,NA	0.951292,NA	-0.0116785,NA	0.00918509,NA	0.691297,NA	0.000243876	0.000359748
3	rs58079876	89251776	A,A	G,G	0.815109,0.882937	-0.00572976,0.0238485	0.005093,0.0132962	0.584062,1.13744	0.000243375	0.000416955
3	rs8058639	89953066	A,A	G,G	0.72664,0.707341	-0.0100151,0.00518474	0.00443621,0.00939524	1.62029,0.235785	0.000243161	0.000369178
3	rs117607956	89255032	G,G	A,A	0.949304,0.8125	-0.0313041,-0.0209434	0.00901262,0.0109519	3.28905,1.25307	0.00024315	0.000362176
3	rs3212361	89985222	A,A	G,G	0.736581,0.373016	-0.0100531,-0.0188726	0.00448855,0.00883916	1.60018,1.48476	0.000243078	0.000385198
3	rs3212363	89985441	T,T	A,A	0.734592,0.372024	-0.0107027,-0.0177372	0.00447775,0.00884395	1.77369,1.34774	0.000242593	0.000377173
3	rs12960	89620328	A,A	G,G	0.833996,0.869048	0.0205305,0.0247126	0.00531372,0.0126714	3.95198,1.2912	0.000242258	0.00496739
3	rs74484101	89196637	C,C	T,T	0.972167,0.859127	0.0156448,-0.0277351	0.0120196,0.0122874	0.714329,1.61986	0.000241289	0.000508196
3	rs62068680	89655626	A,NA	G,NA	0.983101,NA	-0.0392,NA	0.0153396,NA	1.97451,NA	0.000240981	0.000401359
3	rs35857091	89634591	C,C	A,A	0.850895,0.881944	0.021487,0.0279174	0.0055508,0.0132476	3.96495,1.45485	0.000240272	0.00261519
3	rs149432430	89197522	C,NA	T,NA	0.982107,NA	-0.0231476,NA	0.014915,NA	0.918399,NA	0.000240049	0.000450105
3	rs575866787	90052987	A,NA	G,NA	0.991054,NA	-0.0252824,NA	0.0209976,NA	0.640991,NA	0.000240004	0.000413122
3	rs147607286	89802659	NA,C	NA,T	NA,0.996032	NA,0.10706	NA,0.0679934	NA,0.93795	0.000239302	0.000416303
3	rs72805503	89582942	C,C	G,G	0.840954,0.890873	0.021329,0.0238453	0.0054062,0.0137097	4.09853,1.08628	0.000239014	0.00498975
3	rs149497497	89397038	NA,T	NA,G	NA,0.945437	NA,0.0347346	NA,0.0188207	NA,1.18737	0.000238705	0.000527185
3	rs75019069	89750381	NA,A	NA,G	NA,0.748016	NA,0.0138219	NA,0.00984603	NA,0.794861	0.000238493	0.000414053
3	rs34537363	89635400	C,C	G,G	0.848907,0.880952	0.0217486,0.0265904	0.00552061,0.0131998	4.08807,1.35693	0.000238369	0.00248593
3	rs72817412	89141490	T,T	C,C	0.949304,0.780754	-0.0314033,0.00197644	0.00901262,0.0103319	3.3069,0.0714534	0.00023826	0.000358073
3	rs466001	89752310	NA,G	NA,A	NA,0.256944	NA,-0.0135917	NA,0.00978302	NA,0.783206	0.000238235	0.000412342
3	rs73256070	89211492	A,A	G,G	0.982107,0.665675	0.009117,0.0264966	0.014915,0.00906124	0.266783,2.46171	0.000238048	0.000553346
3	rs4550447	89991599	C,NA	G,NA	0.885686,NA	-0.00690272,NA	0.0062137,NA	0.574113,NA	0.00023789	0.000393331
3	rs12919314	89586488	A,A	G,G	0.833996,0.889881	0.0211105,0.0199969	0.00531372,0.0136555	4.1486,0.844398	0.0002378	0.00477934
3	rs3096297	89453155	G,G	T,T	0.424453,0.388889	0.0156338,-0.00251845	0.00400022,0.0087686	4.03163,0.111287	0.000237706	0.000305579
3	rs12709088	89630212	A,A	T,T	0.83996,0.874008	0.021378,0.0221818	0.00539257,0.0128817	4.13312,1.07019	0.000237642	0.00436335
3	rs62052219	90010303	G,G	A,A	0.619284,0.117063	-0.0130138,-0.0166582	0.00407187,0.0132962	2.85594,0.677246	0.000237485	0.000308504
3	rs57688577	89210720	A,A	G,G	0.981113,0.664683	0.00898276,0.026379	0.0145245,0.00905458	0.270612,2.44661	0.000237193	0.000549424
3	rs1805005	89985844	T,NA	G,NA	0.887674,NA	0.022677,NA	0.00626142,NA	3.53362,NA	0.000236958	0.000435393
3	rs12923145	89638370	T,T	G,G	0.848907,0.864087	0.0218931,0.023376	0.00552061,0.0124737	4.13559,1.21519	0.000236736	0.00222841
3	rs8053979	89871168	G,NA	A,NA	0.188867,NA	-0.0208829,NA	0.00505144,NA	4.44803,NA	0.00023631	0.000408655
3	rs117696062	89455576	A,NA	G,NA	0.982107,NA	0.0231931,NA	0.014915,NA	0.921031,NA	0.000235939	0.000376677
3	rs12924776	89586592	T,T	A,A	0.833996,0.889881	0.0211105,0.0198339	0.00531372,0.0136555	4.1486,0.834529	0.000235495	0.00470603
3	rs34427386	89866177	A,NA	G,NA	0.987078,NA	0.0393119,NA	0.0175062,NA	1.60679,NA	0.000235435	0.000413345
3	rs142980741	90052235	G,NA	A,NA	0.988072,NA	0.0281804,NA	0.0182119,NA	0.914442,NA	0.000235072	0.00048426
3	rs9673694	89694169	C,C	A,A	0.73161,0.321429	-0.0201459,0.00811362	0.00446187,0.00915299	5.19875,0.425531	0.000235001	0.000552967
3	rs72821305	89299353	A,A	T,T	0.94831,0.821429	-0.0340659,-0.0138876	0.00893021,0.0111612	3.86531,0.670807	0.0002346	0.000345404
3	rs78845109	89265212	NA,G	NA,C	NA,0.85119	NA,-0.0179756	NA,0.0120109	NA,0.871296	0.000234582	0.000440444
3	rs74354831	89420345	NA,A	NA,G	NA,0.975198	NA,0.0440451	NA,0.0274863	NA,0.962338	0.000234273	0.000398637
3	rs12920022	89564055	A,A	T,T	0.874751,0.875992	0.0236485,0.0154471	0.00597324,0.0129696	4.12355,0.631444	0.000234112	0.00259742
3	rs72821307	89301562	T,T	C,C	0.94831,0.820437	-0.0337017,-0.0148176	0.00893021,0.0111371	3.79394,0.736689	0.000234081	0.000345138
3	rs11639855	90042756	C,C	T,T	0.941352,0.72619	-0.0310365,-0.00060752	0.00841466,0.00958635	3.64649,0.0225192	0.000234018	0.000328942
3	rs144127786	90074048	A,NA	G,NA	0.982107,NA	0.0303124,NA	0.014915,NA	1.37552,NA	0.000233298	0.000362767
3	rs117551185	89436162	G,NA	C,NA	0.986084,NA	0.0265821,NA	0.0168779,NA	0.938309,NA	0.000233155	0.000375605
3	rs4785755	90037828	A,A	G,G	0.258449,0.290675	0.00841249,-0.00371748	0.00451629,0.00941405	1.20409,0.159312	0.000232446	0.000316642
3	rs4395073	90002682	T,T	C,C	0.634195,0.104167	-0.0122694,-0.0242696	0.00410491,0.0139934	2.55295,1.08168	0.000232432	0.000335575
3	rs12924621	89537010	C,C	T,T	0.83499,0.863095	0.0208681,0.0213867	0.00532652,0.0124355	4.04879,1.06819	0.000232375	0.00496386
3	rs144713948	89565494	NA,A	NA,G	NA,0.983135	NA,0.0584561	NA,0.0331973	NA,1.10646	0.000231974	0.000468984
3	rs3211569	89629819	A,A	G,G	0.83996,0.873016	0.0215201,0.0211478	0.00539257,0.0128386	4.18126,1.00211	0.000231475	0.00418644
3	rs368567018	89252948	T,T	C,C	0.94831,0.813492	-0.0300944,-0.0214933	0.00893021,0.0109743	3.12389,1.29955	0.000231436	0.000347996
3	rs73256062	89210514	T,T	C,C	0.982107,0.66369	0.00866294,0.0263597	0.014915,0.00904796	0.250757,2.44661	0.000231094	0.000535529
3	rs112161276	89157046	A,NA	G,NA	0.895626,NA	-0.0109425,NA	0.00646666,NA	1.04278,NA	0.000230895	0.000464021
3	rs187774857	89434887	NA,T	NA,C	NA,0.989087	NA,-0.0627136	NA,0.0411453	NA,0.89463	0.000230741	0.000407138
3	rs118144846	90069525	G,NA	A,NA	0.988072,NA	-0.0395632,NA	0.0182119,NA	1.5254,NA	0.000230639	0.000382576
3	rs112452090	89558199	T,NA	C,NA	0.970179,NA	0.0336451,NA	0.0116239,NA	2.42045,NA	0.000230377	0.000521263
3	rs72821306	89301403	C,C	T,T	0.94831,0.820437	-0.0336608,-0.0147148	0.00893021,0.0111371	3.78597,0.729508	0.00022967	0.000338742
3	rs62052250	90044378	T,T	C,C	0.94334,0.727183	-0.031373,-0.00028081	0.00855199,0.00959722	3.61266,0.0102577	0.000229418	0.000319537
3	rs151233697	90026414	A,NA	G,NA	0.99006,NA	-0.0447159,NA	0.01993,NA	1.60458,NA	0.000228819	0.000379808
3	rs3211567	89629736	T,T	C,C	0.83996,0.872024	0.0215201,0.0209727	0.00539257,0.012796	4.18126,0.994765	0.000228753	0.00412566
3	rs9927904	89462847	A,A	G,G	0.415507,0.386905	0.0155912,-0.00140233	0.004012,0.00877682	3.99206,0.0589573	0.000227918	0.000291343
3	rs34414057	89629070	G,G	C,C	0.837972,0.871032	0.0213676,0.0209588	0.00536574,0.012754	4.16575,0.998626	0.000227651	0.00419275
3	rs13380730	89630092	G,G	C,C	0.83996,0.874008	0.0212764,0.0221261	0.00539257,0.0128817	4.09892,1.0662	0.000227311	0.0040988
3	rs3923714	89575608	A,A	T,T	0.837972,0.883929	0.0218525,0.0186066	0.00536574,0.0133454	4.33264,0.787154	0.000227293	0.00472958
3	rs4371157	90044113	G,G	C,C	0.94334,0.72619	-0.0313398,-0.00065422	0.00855199,0.00958635	3.60606,0.0242968	0.000226872	0.000316005
3	rs144020828	89198434	G,NA	C,NA	0.974155,NA	0.0230997,NA	0.0124606,NA	1.19542,NA	0.000225455	0.000385536
3	rs7190341	89917537	C,C	T,T	0.363817,0.003968	-0.0173998,-0.145546	0.00410967,0.0679956	4.63881,1.49063	0.00022502	0.000453205
3	rs79862391	90019398	T,NA	C,NA	0.898608,NA	-0.00795242,NA	0.00655017,NA	0.648362,NA	0.000225019	0.00036961
3	rs72821312	89302984	A,A	G,G	0.94831,0.820437	-0.0335381,-0.0148176	0.00893021,0.0111371	3.7621,0.736689	0.00022501	0.000332183
3	rs3751690	89628621	G,G	A,A	0.836978,0.871032	0.0215066,0.0203755	0.00535253,0.012754	4.23143,0.958072	0.000224938	0.00398976
3	rs3751691	89628381	T,T	C,C	0.842942,0.871032	0.0214914,0.0207132	0.00543389,0.012754	4.11627,0.981456	0.000224566	0.00424688
3	rs71396924	89616772	T,T	G,G	0.833996,0.875	0.0206263,0.0241025	0.00531372,0.0129254	3.98411,1.20608	0.000223817	0.00444306
3	rs66477884	89537487	A,A	G,G	0.83499,0.863095	0.020772,0.0213867	0.00532652,0.0124355	4.01638,1.06819	0.000223678	0.00470041
3	rs76940692	89221054	A,A	G,G	0.978131,0.673611	0.000208019,0.0266651	0.0135185,0.00911656	0.00536489,2.46275	0.000223389	0.000512039
3	rs12923514	90137660	G,G	C,C	0.311133,0.805556	0.0144657,0.00811273	0.0042707,0.0108009	3.15114,0.344304	0.000223336	0.000261391
3	rs78195243	89289839	NA,T	NA,C	NA,0.84623	NA,-0.0185786	NA,0.0118501	NA,0.932079	0.000223176	0.000418004
3	rs116920300	89751350	NA,C	NA,A	NA,0.744048	NA,0.0132082	NA,0.00979543	NA,0.750729	0.000223132	0.000386509
3	rs12709089	89630311	A,A	G,G	0.83996,0.874008	0.02118,0.0223435	0.00539257,0.0128817	4.06658,1.08182	0.000223089	0.00399555
3	rs113934333	89552942	A,NA	G,NA	0.968191,NA	0.0326468,NA	0.0112664,NA	2.42495,NA	0.000222555	0.000503917
3	rs4785728	89265095	T,T	C,C	0.94831,0.818452	-0.0311764,-0.0196994	0.00893021,0.0110895	3.31785,1.1211	0.000222358	0.000333971
3	rs75633651	89214753	A,A	C,C	0.982107,0.675595	0.00924522,0.0261727	0.014915,0.00913095	0.271363,2.38174	0.000222033	0.000502764
3	rs78403542	89221287	C,C	G,G	0.978131,0.673611	0.00135361,0.0266651	0.0135185,0.00911656	0.0360984,2.46275	0.000222017	0.000509333
3	rs11645860	89569215	A,A	G,G	0.836978,0.882937	0.0215545,0.0180514	0.00535253,0.0132962	4.24797,0.758003	0.000221739	0.00459341
3	rs187492937	89708682	G,NA	C,NA	0.967197,NA	0.0124373,NA	0.0111,NA	0.58085,NA	0.000221505	0.000461209
3	rs7196903	89538759	T,T	C,C	0.835984,0.865079	0.0209188,0.0198956	0.00533946,0.0125123	4.04879,0.951498	0.00022127	0.0045211
3	rs143393050	89091933	NA,A	NA,C	NA,0.945437	NA,-0.0280636	NA,0.0188207	NA,0.866668	0.000221063	0.000377196
3	rs72813432	89964952	G,NA	A,NA	0.814115,NA	-0.00187301,NA	0.00508247,NA	0.147225,NA	0.000219199	0.000359494
3	rs117015331	89439053	G,NA	A,NA	0.979125,NA	0.0250491,NA	0.0138296,NA	1.15429,NA	0.000219114	0.000335311
3	rs12932337	89630630	T,T	C,C	0.83996,0.874008	0.0209365,0.0224249	0.00539257,0.0128817	3.98548,1.08771	0.000219079	0.00368895
3	rs377119	89641246	G,G	T,T	0.915507,0.884921	-0.0265877,-0.0219333	0.00710883,0.0133953	3.73529,0.993323	0.000219046	0.000344038
3	rs35987986	89576016	T,T	A,A	0.837972,0.883929	0.0217556,0.0186617	0.00536574,0.0133454	4.29901,0.790471	0.000218981	0.00449043
3	rs117053233	90103716	A,NA	G,NA	0.989066,NA	0.0278611,NA	0.0190121,NA	0.845273,NA	0.000218274	0.000443688
3	rs73264003	89252488	T,T	C,C	0.818091,0.881944	-0.0057208,0.0234425	0.00512521,0.0132476	0.577848,1.11464	0.000218096	0.000373598
3	rs2270462	89972003	NA,A	NA,G	NA,0.964286	NA,-0.0351583	NA,0.0230345	NA,0.896445	0.00021798	0.000387828
3	rs4785561	89429052	A,A	G,G	0.460239,0.524802	0.0145468,0.00850971	0.00396686,0.00855989	3.61023,0.494638	0.000217749	0.000275798
3	rs3114906	89387597	C,C	T,T	0.387674,0.371032	0.0161406,-0.00349725	0.00405803,0.00884878	4.15701,0.159469	0.000217637	0.000290048
3	rs17177773	89735941	NA,A	NA,G	NA,0.875	NA,0.0183089	NA,0.0129254	NA,0.805132	0.000216147	0.000386521
3	rs59213357	89167386	NA,T	NA,C	NA,0.946429	NA,-0.0294181	NA,0.0189842	NA,0.916372	0.000215364	0.000392465
3	rs3102342	89451575	C,C	T,T	0.432406,0.389881	0.0150899,-0.00177513	0.00399094,0.00876455	3.80641,0.07598	0.00021532	0.000273239
3	rs62052244	90034117	G,G	A,A	0.941352,0.735119	-0.029994,0.00562973	0.00841466,0.00968721	3.43823,0.25093	0.00021531	0.000306348
3	rs731136	89359421	G,G	C,C	0.33996,0.821429	0.0118463,0.00793023	0.00417389,0.0111612	2.34325,0.321131	0.000215241	0.000328859
3	rs464972	89638178	C,C	T,T	0.917495,0.884921	-0.026363,-0.0229856	0.00718617,0.0133953	3.61279,1.06463	0.000214702	0.000339431
3	rs146626127	89163478	T,NA	C,NA	0.992048,NA	0.0491652,NA	0.0222601,NA	1.56547,NA	0.000214662	0.000415552
3	rs118068966	90111516	A,NA	G,NA	0.932406,NA	-0.0109725,NA	0.00787557,NA	0.786353,NA	0.00021457	0.000309797
3	rs2279348	89350038	A,A	G,G	0.318091,0.837302	0.00936457,0.0156198	0.00424522,0.0115817	1.5624,0.75094	0.000214181	0.000336363
3	rs147986347	90044714	A,NA	G,NA	0.991054,NA	-0.0482366,NA	0.0209976,NA	1.66545,NA	0.000212932	0.000347614
3	rs12924133	89638290	A,A	C,C	0.848907,0.864087	0.0216539,0.0231477	0.00552061,0.0124737	4.0571,1.19727	0.00021238	0.00193094
3	rs111320705	89512170	A,NA	G,NA	0.967197,NA	0.0322278,NA	0.0111,NA	2.43281,NA	0.000212033	0.000484729
3	rs6500546	89391092	G,G	A,A	0.390656,0.378968	0.016255,-0.00275598	0.00405239,0.0088114	4.21889,0.122368	0.00021059	0.000280974
3	rs74913082	89749707	NA,A	NA,G	NA,0.752976	NA,0.0131272	NA,0.00991158	NA,0.731982	0.000210194	0.000365275
3	rs76148780	89222961	A,A	C,C	0.978131,0.676587	0.00145788,0.0268282	0.0135185,0.00913824	0.0389968,2.47799	0.000209521	0.000482011
3	rs16966317	90028771	C,NA	T,NA	0.99006,NA	-0.0436808,NA	0.01993,NA	1.54667,NA	0.000209373	0.00034809
3	rs8051680	89590825	T,T	C,C	0.840954,0.889881	0.0219197,0.0177895	0.0054062,0.0136555	4.29901,0.715202	0.000209368	0.004068
3	rs3743857	89875054	NA,G	NA,C	NA,0.963294	NA,-0.0376992	NA,0.0227328	NA,1.01213	0.00020924	0.000379495
3	rs145694621	89350911	C,NA	G,NA	0.986084,NA	-0.039463,NA	0.0168779,NA	1.71266,NA	0.00020897	0.000337204
3	rs150196149	90126993	G,NA	A,NA	0.951292,NA	-0.0108562,NA	0.00918509,NA	0.624831,NA	0.000208937	0.000310698
3	rs12597637	89221795	A,A	G,G	0.978131,0.672619	0.00109303,0.0266443	0.0135185,0.00910944	0.0289293,2.46275	0.000208872	0.000476494
3	rs4785632	89304452	C,C	T,T	0.94831,0.820437	-0.0333372,-0.0145141	0.00893021,0.0111371	3.7232,0.715573	0.000208801	0.000308735
3	rs3803684	90046373	C,C	T,T	0.941352,0.724206	-0.0306212,-0.000281236	0.00841466,0.00956488	3.56277,0.0103085	0.000208646	0.000294447
3	rs148317216	89422731	NA,A	NA,G	NA,0.97619	NA,0.0429448	NA,0.0280389	NA,0.90095	0.000208407	0.0003563
3	rs11076645	90051307	A,NA	G,NA	0.198807,NA	0.00176096,NA	0.00495399,NA	0.141317,NA	0.000208282	0.000317773
3	rs144937287	89971469	T,NA	C,NA	0.972167,NA	0.033514,NA	0.0120196,NA	2.27582,NA	0.000208122	0.000368076
3	rs56207237	89300826	G,G	A,A	0.94831,0.821429	-0.0335906,-0.0138385	0.00893021,0.0111612	3.77231,0.667514	0.000208074	0.00030747
3	rs164743	89757431	NA,C	NA,T	NA,0.25496	NA,-0.0127819	NA,0.00980793	NA,0.715573	0.000207631	0.000360835
3	rs147184161	89480276	G,NA	C,NA	0.994036,NA	0.0585593,NA	0.0256781,NA	1.64633,NA	0.000207542	0.000420363
3	rs2241035	90108832	T,T	C,C	0.343936,0.655754	0.0117401,0.00616854	0.00416224,0.00899701	2.31937,0.307196	0.00020746	0.000253687
3	rs118149792	90077264	C,NA	G,NA	0.989066,NA	0.0301108,NA	0.0190121,NA	0.945979,NA	0.000207097	0.000428308
3	rs72821319	89307689	G,G	T,T	0.94831,0.827381	-0.0334484,-0.0144227	0.00893021,0.0113111	3.7447,0.694051	0.000206906	0.000305445
3	rs57775530	89629928	G,G	C,C	0.83996,0.873016	0.0212308,0.0211478	0.00539257,0.0128386	4.08358,1.00211	0.000206616	0.00357104
3	rs77279662	89542842	NA,C	NA,A	NA,0.825397	NA,0.0153497	NA,0.0112602	NA,0.762392	0.000206488	0.000346285
3	rs6500451	89858184	G,NA	A,NA	0.04175,NA	-0.0219265,NA	0.00988489,NA	1.57606,NA	0.000206357	0.000325959
3	rs61732365	89265087	G,G	A,A	0.690855,0.491071	0.00283706,0.0220983	0.00427824,0.00855071	0.294784,2.01076	0.000205702	0.000438269
3	rs34688108	89921117	NA,A	NA,G	NA,0.855159	NA,0.0177837	NA,0.012146	NA,0.844208	0.00020548	0.000366613
3	rs113335025	89532310	A,NA	G,NA	0.966203,NA	0.0312985,NA	0.0109412,NA	2.37384,NA	0.000205228	0.000461631
3	rs2235129	89761591	NA,A	NA,G	NA,0.74504	NA,0.0126904	NA,0.00980793	NA,0.708402	0.000205018	0.000356408
3	rs2241034	90109144	G,G	A,A	0.838966,0.18254	-0.0215159,-0.0124926	0.00537909,0.011066	4.19815,0.586812	0.000204461	0.000257768
3	rs3114895	89394810	T,T	C,C	0.39165,0.383929	0.0161108,-0.00329514	0.00405055,0.00878946	4.15701,0.150128	0.000203501	0.000272462
3	rs76729187	89216194	A,A	G,G	0.977137,0.674603	-0.00147331,0.026152	0.0132281,0.00912373	0.0403304,2.38174	0.00020273	0.000460194
3	rs3102373	89398622	C,C	T,T	0.389662,0.389881	0.0162152,-0.00140037	0.00405425,0.00876455	4.1975,0.0589573	0.000202622	0.000270155
3	rs117061705	89328317	G,NA	C,NA	0.944334,NA	-0.0155595,NA	0.00862346,NA	1.14763,NA	0.000202606	0.000410783
3	rs11642053	89560567	T,T	C,C	0.836978,0.87996	0.0214579,0.0181006	0.00535253,0.0131525	4.2147,0.772735	0.000202451	0.00403475
3	rs55974122	89294827	G,G	A,A	0.94831,0.81746	-0.0332963,-0.0142153	0.00893021,0.011066	3.7153,0.701292	0.000202382	0.000299169
3	rs1979504	89359010	T,T	C,C	0.350895,0.821429	0.0117581,0.00581554	0.0041428,0.0111612	2.34325,0.220163	0.000201712	0.00031343
3	rs141589795	89472947	NA,A	NA,C	NA,0.973214	NA,0.0394529	NA,0.0264757	NA,0.865876	0.000201622	0.000343639
3	rs33969658	90046121	G,G	A,A	0.941352,0.724206	-0.0304922,-0.000281236	0.00841466,0.00956488	3.53698,0.0103085	0.000201315	0.000284436
3	rs78517194	90045280	C,C	A,A	0.941352,0.725198	-0.0304922,-0.00028155	0.00841466,0.00957558	3.53698,0.0103085	0.000201301	0.000284421
3	rs8052423	89269178	T,T	G,G	0.837972,0.975198	-0.00703761,0.0385003	0.00536574,0.0274863	0.722021,0.792362	0.00020089	0.000332263
3	rs4785666	89462771	G,G	C,C	0.415507,0.385913	0.0153648,-0.000902376	0.004012,0.00878099	3.89182,0.0370865	0.000200837	0.0002572
3	rs12709101	90139772	T,T	A,A	0.32505,0.808532	0.0137624,0.00891412	0.00422113,0.0108644	2.95363,0.385168	0.000200779	0.00023875
3	rs113628579	89530609	G,NA	T,NA	0.966203,NA	0.0311416,NA	0.0109412,NA	2.35424,NA	0.000200381	0.000449763
3	rs146189280	89772578	NA,C	NA,G	NA,0.992063	NA,0.0756068	NA,0.0481747	NA,0.933497	0.00019974	0.000344136
3	rs56135239	89300764	T,T	C,C	0.94831,0.821429	-0.0334278,-0.0137894	0.00893021,0.0111612	3.74071,0.664228	0.0001993	0.000294875
3	rs7200990	89836507	C,NA	T,NA	0.04175,NA	-0.0220705,NA	0.00988489,NA	1.59235,NA	0.000199138	0.000312298
3	rs79378229	90024714	G,NA	C,NA	0.99006,NA	-0.043024,NA	0.01993,NA	1.51047,NA	0.000198168	0.0003298
3	rs28689480	89460093	C,C	T,T	0.428429,0.385913	0.0150643,-0.00115937	0.00399544,0.00878099	3.78778,0.0481969	0.000198141	0.000251129
3	rs190774428	89314798	C,C	G,G	0.959245,0.974206	-0.0352931,-0.0363218	0.00999958,0.0269663	3.38047,0.749576	0.000198058	0.00029573
3	rs144098483	90023369	G,NA	C,NA	0.99006,NA	-0.0430097,NA	0.01993,NA	1.50969,NA	0.000197933	0.000329417
3	rs76229135	89236959	NA,T	NA,C	NA,0.768849	NA,0.0190371	NA,0.0101399	NA,1.21855	0.000197596	0.000421355
3	rs4782333	89161684	T,T	C,C	0.747515,0.543651	-0.00546023,0.0210957	0.00455105,0.00858212	0.637843,1.85488	0.000197453	0.000375365
3	rs17232091	89882359	NA,G	NA,T	NA,0.959325	NA,-0.0312441	NA,0.0216401	NA,0.827416	0.000197227	0.00034807
3	rs4785763	90066936	C,C	A,A	0.299205,0.272817	0.0129086,0.00231368	0.00431777,0.00959722	2.55394,0.0917863	0.00019711	0.000276043
3	rs113732151	90069207	T,NA	C,NA	0.991054,NA	0.042847,NA	0.0209976,NA	1.38412,NA	0.000197078	0.0003363
3	rs4238829	89462262	A,A	G,G	0.427435,0.394841	0.0149397,0.000905465	0.00399661,0.00874495	3.73183,0.0373782	0.000196586	0.000250468
3	rs12929648	89254064	G,G	A,A	0.813121,0.878968	-0.00525427,0.0229762	0.00507203,0.0131059	0.52254,1.09919	0.000196173	0.000338076
3	rs78853072	89227079	NA,T	NA,G	NA,0.774802	NA,0.0192258	NA,0.0102335	NA,1.2198	0.000195601	0.000406894
3	rs72819399	89291662	G,G	T,T	0.94831,0.826389	-0.03344,-0.0136414	0.00893021,0.0112855	3.74307,0.644433	0.000195129	0.000287814
3	rs117107393	89275829	NA,A	NA,G	NA,0.831349	NA,-0.0159297	NA,0.0114161	NA,0.78807	0.000195057	0.000363706
3	rs3102380	89390416	C,C	T,T	0.390656,0.378968	0.0161181,-0.0027012	0.00405239,0.0088114	4.15701,0.119655	0.000194651	0.000260298
3	rs35737602	89555099	G,G	A,A	0.835984,0.876984	0.0206806,0.0216744	0.00533946,0.0130145	3.96887,1.01849	0.000194214	0.0038295
3	rs9746209	89306319	G,NA	T,NA	0.991054,NA	0.0374822,NA	0.0209976,NA	1.12931,NA	0.000194066	0.000376577
3	rs4785762	90054998	A,A	G,G	0.383698,0.830357	0.0106799,-0.00158703	0.00406582,0.0113894	2.06447,0.0510102	0.000193907	0.000241419
3	rs35198968	89674269	A,A	G,G	0.930418,0.946429	0.0189538,-0.0229585	0.00777053,0.0189842	1.83208,0.644876	0.000193472	0.000399792
3	rs12599774	89248821	G,G	A,A	0.759443,0.69246	-0.0116983,-0.00473347	0.00462576,0.00926307	1.94156,0.215135	0.000193155	0.000299724
3	rs116972316	89264069	NA,A	NA,G	NA,0.970238	NA,0.0390943	NA,0.0251555	NA,0.920241	0.00019307	0.000360447
3	rs12921572	89419615	C,C	T,T	0.514911,0.958333	0.0140268,0.0244172	0.00395606,0.0213919	3.40711,0.595689	0.000192992	0.00025764
3	rs366576	89641181	A,A	C,C	0.915507,0.884921	-0.0264336,-0.0210816	0.00710883,0.0133953	3.69795,0.937296	0.00019269	0.000302771
3	rs3102372	89398271	T,T	A,A	0.389662,0.390873	0.0161255,-0.00180392	0.00405425,0.00876055	4.15701,0.0773483	0.000192308	0.000257043
3	rs731135	89359004	A,A	G,G	0.343936,0.821429	0.011726,0.00493432	0.00416224,0.0111612	2.3148,0.181496	0.000192266	0.000295736
3	rs9929107	90020233	C,NA	T,NA	0.99006,NA	-0.042656,NA	0.01993,NA	1.49038,NA	0.000192243	0.000320123
3	rs72819400	89291779	C,C	T,T	0.94831,0.825397	-0.0333995,-0.0135133	0.00893021,0.0112602	3.73523,0.638079	0.000191462	0.000282558
3	rs112201412	89540028	T,NA	C,NA	0.966203,NA	0.0308387,NA	0.0109412,NA	2.31663,NA	0.000191455	0.000427957
3	rs117817715	89684864	NA,A	NA,G	NA,0.835317	NA,-0.0153038	NA,0.0115253	NA,0.734641	0.000191408	0.00032529
3	rs72813442	89979052	T,T	C,C	0.667992,0.394841	-0.00714672,-0.0162159	0.00419836,0.00874495	1.05205,1.1959	0.000190456	0.000296979
3	rs13330431	90030355	C,C	T,T	0.682903,0.705357	-0.0119069,0.00118541	0.00424878,0.00937671	2.29482,0.0460476	0.000190276	0.000271792
3	rs74637657	89176971	NA,T	NA,A	NA,0.872024	NA,-0.021343	NA,0.012796	NA,1.02078	0.000189979	0.00032858
3	rs34373216	89537697	T,T	C,C	0.836978,0.865079	0.0202897,0.021842	0.00535253,0.0125123	3.82321,1.0922	0.000189913	0.00361947
3	rs9926404	89304949	G,G	A,A	0.885686,0.723214	-0.0170235,-0.0100072	0.0062137,0.00955427	2.21112,0.530305	0.000189828	0.00030393
3	rs9926774	90107735	C,C	T,T	0.275348,0.236111	0.0083987,-0.000587289	0.00442623,0.0100654	1.23834,0.0206921	0.000189501	0.000297185
3	rs11649482	89698078	G,G	A,A	0.841948,0.983135	-0.0196525,0.027678	0.00541997,0.0331973	3.54075,0.393162	0.000188926	0.000341418
3	rs74962884	89760250	NA,G	NA,C	NA,0.748016	NA,0.0120899	NA,0.00984603	NA,0.658591	0.000188003	0.000326425
3	rs3794633	89696438	G,G	A,A	0.743539,0.83631	-0.0197744,0.000337091	0.00452769,0.0115534	4.90061,0.0102284	0.0001873	0.000360055
3	rs72819401	89293730	T,T	C,C	0.94831,0.819444	-0.0331735,-0.0137022	0.00893021,0.0111132	3.69164,0.66237	0.000187222	0.000277319
3	rs62068674	89647240	A,A	G,G	0.916501,0.887897	-0.027215,-0.0210429	0.00714714,0.0135492	3.85324,0.919356	0.000186986	0.000290443
3	rs77282511	89677152	NA,C	NA,G	NA,0.944444	NA,-0.0210913	NA,0.0186617	NA,0.587714	0.000186918	0.000313438
3	rs17227424	89804624	C,C	G,G	0.956262,0.864087	-0.0317965,-0.0230117	0.00966771,0.0124737	2.99755,1.18667	0.000186841	0.000272113
3	rs55694921	89253269	A,A	G,G	0.814115,0.883929	-0.00485823,0.0239084	0.00508247,0.0133454	0.469631,1.13542	0.000186478	0.00031884
3	rs145888057	90058736	G,NA	A,NA	0.989066,NA	-0.0402591,NA	0.0190121,NA	1.46581,NA	0.000186339	0.000305085
3	rs12598446	89235184	G,G	T,T	0.978131,0.664683	-0.000665251,0.0258982	0.0135185,0.00905458	0.0173889,2.37332	0.000186194	0.000435955
3	rs7197617	89538803	C,C	A,A	0.835984,0.863095	0.0201946,0.0211265	0.00533946,0.0124355	3.80831,1.04895	0.000185871	0.00354672
3	rs117658388	89194030	G,G	T,T	0.972167,0.864087	0.015403,-0.026699	0.0120196,0.0124737	0.698924,1.49053	0.000185797	0.000389304
3	rs78898590	89169273	NA,C	NA,T	NA,0.951389	NA,-0.0282898	NA,0.0198773	NA,0.810589	0.000185012	0.000334476
3	rs9929579	89303642	A,A	G,G	0.885686,0.723214	-0.0169351,-0.0100565	0.0062137,0.00955427	2.19237,0.533812	0.000184894	0.000296201
3	rs12933264	89592338	C,C	A,A	0.840954,0.889881	0.0215241,0.0184983	0.0054062,0.0136555	4.1642,0.755646	0.000184684	0.00344122
3	rs452176	89653032	A,A	G,G	0.406561,0.689484	0.0127476,-0.00192346	0.00402521,0.00923845	2.81232,0.0782764	0.000184193	0.000304442
3	rs2377061	89651818	G,NA	C,NA	0.993042,NA	0.0374755,NA	0.0237851,NA	0.938843,NA	0.000183007	0.000321148
3	rs7193715	89148894	T,T	C,C	0.181909,0.477183	0.00992178,-0.0214655	0.00512521,0.00855827	1.27669,1.91592	0.000182586	0.000359587
3	rs117186138	89822580	C,NA	G,NA	0.985089,NA	0.0164373,NA	0.0163138,NA	0.503539,NA	0.000181811	0.000398605
3	rs11076780	89397954	C,C	A,A	0.390656,0.393849	0.0159814,-0.00190112	0.00405239,0.00874879	4.09562,0.0819832	0.000181808	0.000242808
3	rs62068368	89781043	C,NA	T,NA	0.983101,NA	-0.0379644,NA	0.0153396,NA	1.87528,NA	0.000181256	0.000289844
3	rs76326635	89278538	NA,G	NA,A	NA,0.831349	NA,-0.0152085	NA,0.0114161	NA,0.738039	0.000180859	0.000336162
3	rs117567261	89286006	NA,G	NA,A	NA,0.831349	NA,-0.0151941	NA,0.0114161	NA,0.73705	0.000180068	0.000336477
3	rs4474680	89230367	A,A	G,G	0.978131,0.681548	-0.0013347,0.0259651	0.0135185,0.00917557	0.0355745,2.33184	0.0001793	0.000408665
3	rs55839877	89707493	C,NA	T,NA	0.904573,NA	0.0238044,NA	0.00672948,NA	3.39342,NA	0.000179165	0.000364361
3	rs2965812	89522747	G,G	A,A	0.104374,0.001984	0.0134456,-0.176093	0.00646666,0.0960646	1.42485,1.17527	0.000179083	0.000306117
3	rs186493880	89659773	C,NA	T,NA	0.982107,NA	-0.0356373,NA	0.014915,NA	1.77268,NA	0.000178909	0.0002966
3	rs111155279	89980726	C,C	T,T	0.657058,0.389881	-0.0061645,-0.0167958	0.00416512,0.00876455	0.857407,1.25709	0.000178901	0.000278337
3	rs186650642	89513306	T,NA	C,NA	0.988072,NA	-0.0393617,NA	0.0182119,NA	1.51328,NA	0.000178677	0.0002954
3	rs111374425	89932576	NA,C	NA,T	NA,0.956349	NA,0.0298341	NA,0.0209218	NA,0.812834	0.000178467	0.000309126
3	rs147634472	89602780	C,NA	T,NA	0.956262,NA	0.0177092,NA	0.00966771,NA	1.17404,NA	0.000178436	0.00028193
3	rs74781618	89369894	NA,T	NA,C	NA,0.931548	NA,0.0279909	NA,0.016928	NA,1.00778	0.00017805	0.000397037
3	rs456662	89638380	A,A	G,G	0.917495,0.885913	-0.0258852,-0.0225214	0.00718617,0.0134459	3.50075,1.02715	0.000177941	0.000283174
3	rs72819395	89287163	C,C	T,T	0.94831,0.826389	-0.0331562,-0.0132898	0.00893021,0.0112855	3.68832,0.621677	0.000177784	0.000262879
3	rs72821321	89307728	T,T	C,C	0.94831,0.828373	-0.0329961,-0.0138393	0.00893021,0.011337	3.6576,0.653272	0.00017762	0.000263073
3	rs2270416	89261482	A,A	C,C	0.949304,0.81746	-0.0301373,-0.0205497	0.00901262,0.011066	3.08297,1.19853	0.000177056	0.000267944
3	rs79565886	89153381	NA,T	NA,A	NA,0.875992	NA,-0.0200853	NA,0.0129696	NA,0.915539	0.000176694	0.000321895
3	rs35749740	90114833	C,C	T,T	0.670974,0.827381	0.0134059,0.00805242	0.00420796,0.0113111	2.84062,0.321914	0.000176532	0.000227459
3	rs8044125	89624574	T,T	A,A	0.831014,0.868056	0.0207205,0.0203859	0.00527606,0.0126309	4.0659,0.972515	0.000176015	0.00308089
3	rs80333640	89202483	A,A	G,G	0.972167,0.728175	0.00780687,-0.0238777	0.0120196,0.00960817	0.287345,1.88774	0.000175614	0.000380312
3	rs111499484	90059938	C,NA	T,NA	0.989066,NA	-0.0395021,NA	0.0190121,NA	1.42327,NA	0.000174859	0.000286761
3	rs4566167	89304656	A,A	G,G	0.115308,0.276786	0.0169566,0.0100052	0.00619033,0.00955427	2.21051,0.530161	0.000174827	0.000279193
3	rs8049897	90024202	A,A	G,G	0.872763,0.725198	-0.0257406,0.00636983	0.00593314,0.00957558	4.84316,0.295925	0.000174532	0.00029228
3	rs76180276	90040516	T,NA	C,NA	0.962227,NA	0.00973742,NA	0.0103707,NA	0.458716,NA	0.000174433	0.000301021
3	rs142072311	89470636	NA,A	NA,G	NA,0.973214	NA,0.0365209	NA,0.0264757	NA,0.775291	0.000174059	0.000297328
3	rs17783751	89513984	A,A	C,C	0.824056,0.864087	0.0204336,0.0194925	0.00519247,0.0124737	4.08031,0.927657	0.000173941	0.00279885
3	rs117752866	89135042	NA,T	NA,C	NA,0.9375	NA,-0.0253161	NA,0.0176595	NA,0.819028	0.000173931	0.000302952
3	rs79871914	89785235	NA,T	NA,C	NA,0.742063	NA,0.0114927	NA,0.00977071	NA,0.620698	0.000173712	0.000304198
3	rs34656869	89709516	T,T	C,C	0.893638,0.992063	-0.0241481,-0.0291883	0.00641306,0.0481747	3.77925,0.263929	0.000173516	0.000288903
3	rs199697753	89299432	NA,T	NA,G	NA,0.840278	NA,-0.0152385	NA,0.0116683	NA,0.717686	0.000173427	0.000322887
3	rs2434864	89609646	NA,T	NA,C	NA,0.980159	NA,-0.0415437	NA,0.0306528	NA,0.756164	0.000172888	0.000305249
3	rs117750741	89868291	NA,A	NA,G	NA,0.97619	NA,0.039097	NA,0.0280389	NA,0.787278	0.000172535	0.000302987
3	rs118161768	89751433	A,NA	G,NA	0.951292,NA	-0.0274125,NA	0.00918509,NA	2.54655,NA	0.000172184	0.000299488
3	rs72819363	89256040	C,C	A,A	0.819085,0.847222	0.011051,-0.00558069	0.00513615,0.0118816	1.50268,0.194788	0.000172135	0.000326412
3	rs11649211	90039450	C,C	G,G	0.255467,0.287698	0.00801723,-0.00110682	0.00453346,0.00944284	1.1136,0.0425403	0.000172078	0.00023412
3	rs35637261	89513782	A,A	G,G	0.824056,0.864087	0.0203834,0.019595	0.00519247,0.0124737	4.06286,0.934782	0.000171826	0.00275315
3	rs4386139	90135037	T,NA	C,NA	0.970179,NA	0.0185662,NA	0.0116239,NA	0.957773,NA	0.000171587	0.00026284
3	rs4310853	89229984	A,A	G,G	0.775348,0.47123	-0.0110232,0.011825	0.00473736,0.00856354	1.69957,0.776438	0.000171046	0.00029802
3	rs117621530	89262127	NA,A	NA,C	NA,0.949405	NA,-0.0225544	NA,0.019504	NA,0.606394	0.000170967	0.00030807
3	rs16965550	89379900	NA,A	NA,G	NA,0.973214	NA,-0.039714	NA,0.0264757	NA,0.87416	0.000170674	0.000310341
3	rs72803369	89512749	G,NA	C,NA	0.969185,NA	-0.0297448,NA	0.0114407,NA	2.03035,NA	0.000170026	0.000269184
3	rs2965830	89460290	C,C	T,T	0.430417,0.386905	0.0148707,-0.00105816	0.00399316,0.00877682	3.70763,0.0438138	0.000169841	0.000215994
3	rs12444912	89709277	NA,C	NA,G	NA,0.997024	NA,0.104561	NA,0.078473	NA,0.738232	0.000169206	0.00029869
3	rs79957186	89785603	NA,C	NA,A	NA,0.740079	NA,0.0112469	NA,0.00974638	NA,0.604642	0.000168758	0.000295915
3	rs4785625	90138844	C,C	G,G	0.323062,0.809524	0.0134199,0.00861482	0.00422788,0.010886	2.82312,0.367816	0.000168659	0.000201899
3	rs4785634	89310031	T,T	C,C	0.132207,0.46131	0.0108903,0.0176246	0.0058372,0.00857506	1.20699,1.39961	0.00016821	0.000289345
3	rs3751694	89773886	NA,T	NA,C	NA,0.743056	NA,0.0108407	NA,0.00978302	NA,0.572169	0.000168111	0.000291132
3	rs79948219	89762432	NA,G	NA,C	NA,0.735119	NA,0.0110482	NA,0.00968721	NA,0.595031	0.000167859	0.000293471
3	rs3935626	89592690	A,A	G,G	0.842942,0.887897	0.0211443,0.0180863	0.00543389,0.0135492	4.00108,0.740117	0.000167808	0.00284862
3	rs3826267	89260826	T,T	C,C	0.813121,0.878968	-0.00575088,0.0207613	0.00507203,0.0131059	0.590302,0.94628	0.000167693	0.000291781
3	rs117928581	89217119	T,T	C,C	0.981113,0.673611	0.00507842,0.0254016	0.0145245,0.00911656	0.138701,2.27319	0.000167671	0.000375354
3	rs142225127	89272603	NA,A	NA,C	NA,0.845238	NA,-0.0147739	NA,0.011819	NA,0.675109	0.000167052	0.000310054
3	rs7203947	89722511	C,C	T,T	0.685885,0.934524	-0.00964096,-0.020975	0.00425961,0.0172809	1.62682,0.648133	0.000166645	0.000258185
3	rs151083434	89921143	NA,A	NA,G	NA,0.993056	NA,0.0668567	NA,0.0514752	NA,0.712182	0.000166262	0.000292431
3	rs45583731	90106364	A,A	C,C	0.602386,0.987103	0.012485,0.0379526	0.00403991,0.0378862	2.69926,0.499677	0.000165969	0.000226488
3	rs11643271	89592053	A,A	G,G	0.842942,0.889881	0.0211907,0.0190952	0.00543389,0.0136555	4.01638,0.790471	0.00016593	0.00289604
3	rs12599826	89235776	A,A	G,G	0.978131,0.665675	-0.00086977,0.0254415	0.0135185,0.00906124	0.0228711,2.30197	0.000165812	0.000385769
3	rs6500461	89943629	A,A	G,G	0.594433,0.099206	-0.0126601,-0.0185751	0.00402677,0.0142995	2.77816,0.712328	0.000165809	0.000224841
3	rs74033837	89773386	NA,T	NA,C	NA,0.741071	NA,0.0106829	NA,0.0097585	NA,0.562826	0.00016551	0.000286433
3	rs12596439	89237286	C,C	G,G	0.978131,0.668651	-0.00102311,0.0254013	0.0135185,0.00908156	0.0270236,2.28755	0.000165143	0.00037886
3	rs2280370	89627460	G,G	T,T	0.83002,0.854167	0.0204284,0.0187795	0.00526376,0.0121117	3.98274,0.917163	0.000164913	0.00267512
3	rs460105	89682006	C,C	T,T	0.503976,0.978175	0.0203511,-0.00474847	0.00395442,0.0292559	6.57593,0.0599503	0.000164864	0.000633438
3	rs7185616	89148928	A,A	T,T	0.181909,0.47619	0.0101091,-0.020965	0.00512521,0.00855906	1.31371,1.84444	0.00016484	0.000323622
3	rs181536591	89934845	A,NA	C,NA	0.975149,NA	0.0287987,NA	0.0127009,NA	1.63149,NA	0.000164682	0.000273875
3	rs149878561	90152524	A,NA	G,NA	0.977137,NA	-0.0309176,NA	0.0132281,NA	1.71164,NA	0.000164171	0.000252223
3	rs137938320	90135457	T,NA	C,NA	0.991054,NA	-0.0225302,NA	0.0209976,NA	0.547792,NA	0.000163926	0.000276202
3	rs8059629	89633451	C,C	G,G	0.866799,0.880952	0.0220117,0.025836	0.00581871,0.0131998	3.80966,1.29834	0.000163809	0.00128396
3	rs78406340	89217686	T,T	C,C	0.981113,0.673611	0.0049933,0.0253041	0.0145245,0.00911656	0.136077,2.25887	0.000163582	0.000365799
3	rs9928084	90105726	A,A	G,G	0.60338,0.987103	0.0124437,0.0367269	0.00404163,0.0378862	2.6824,0.47841	0.000163467	0.000222815
3	rs75592427	89190166	G,G	C,C	0.967197,0.863095	0.00802281,-0.026409	0.0111,0.0124355	0.32807,1.4724	0.0001634	0.000354342
3	rs74873294	89762691	NA,G	NA,C	NA,0.742063	NA,0.0109173	NA,0.00977071	NA,0.57865	0.000163295	0.000283806
3	rs34607811	89593198	T,T	C,C	0.842942,0.889881	0.0210927,0.0194785	0.00543389,0.0136555	3.98411,0.8132	0.00016327	0.0028415
3	rs9922876	89315664	G,G	T,T	0.267396,0.522817	0.00735593,-0.0160976	0.00446712,0.00855827	1.00164,1.222	0.000163243	0.000287905
3	rs12599804	89235655	A,A	G,G	0.978131,0.665675	-0.000614109,0.0253904	0.0135185,0.00906124	0.0160281,2.29438	0.000163213	0.000379516
3	rs35264225	89643464	G,G	C,C	0.843936,0.878968	0.022028,0.0152649	0.00544795,0.0131059	4.27826,0.612384	0.000162983	0.00120183
3	rs117052164	89352076	NA,A	NA,G	NA,0.987103	NA,-0.0529861	NA,0.0378862	NA,0.790632	0.000162955	0.000286771
3	rs74486778	89217754	G,G	A,A	0.981113,0.672619	0.0056061,0.025233	0.0145245,0.00910944	0.155203,2.25135	0.000162896	0.00036528
3	rs3096319	89402634	G,G	C,C	0.497018,0.584325	0.0134979,-0.00272838	0.00395437,0.00867359	3.19276,0.12315	0.000162562	0.000215593
3	rs59529988	89304669	NA,C	NA,T	NA,0.936508	NA,-0.0201834	NA,0.0175302	NA,0.602773	0.000162459	0.000296963
3	rs144270343	89253151	T,NA	C,NA	0.967197,NA	0.0181188,NA	0.0111,NA	0.988801,NA	0.000162445	0.000256913
3	rs13332923	89321784	C,NA	G,NA	0.927435,NA	-0.0125414,NA	0.00762141,NA	1.00062,NA	0.000161706	0.000318049
3	rs12599862	89235935	T,T	G,G	0.978131,0.665675	-0.000716389,0.0253445	0.0135185,0.00906124	0.0187536,2.28755	0.000161627	0.000375552
3	rs143684305	89237340	NA,T	NA,G	NA,0.955357	NA,0.0297604	NA,0.0206987	NA,0.82248	0.000161384	0.000306542
3	rs80219324	89177922	NA,T	NA,C	NA,0.864087	NA,-0.0194482	NA,0.0124737	NA,0.924587	0.000161114	0.000279702
3	rs76762453	89723602	A,A	G,G	0.683897,0.933532	-0.00957877,-0.020583	0.00425236,0.0171606	1.61465,0.637597	0.000161081	0.000249605
3	rs111548255	89829518	A,NA	G,NA	0.99006,NA	0.0245142,NA	0.01993,NA	0.660165,NA	0.000161078	0.000269571
3	rs28729715	89155020	G,G	A,A	0.044732,0.083333	0.0301756,0.0114406	0.00956462,0.0154664	2.79442,0.337735	0.000161057	0.000238417
3	rs7205785	89458984	G,G	A,A	0.428429,0.383929	0.0146943,-0.00100927	0.00399544,0.00878946	3.62839,0.041636	0.000160792	0.000205184
3	rs12921208	89156969	G,G	C,C	0.455268,0.677579	0.0079393,-0.020224	0.00397022,0.00914559	1.34169,1.56843	0.000160681	0.000292627
3	rs908951	89697625	T,T	C,C	0.519881,0.474206	0.0201463,0.00846231	0.00395743,0.00856075	6.44777,0.490922	0.000160654	0.000619332
3	rs2086825	89471542	T,T	C,C	0.532803,0.958333	0.0125705,0.0281927	0.00396284,0.0213919	2.82005,0.726922	0.000160038	0.000216924
3	rs61078268	89299200	A,A	C,C	0.116302,0.277778	0.0164602,0.010047	0.00616728,0.00954375	2.11869,0.533928	0.000160023	0.000256669
3	rs77797587	89231185	A,A	G,G	0.978131,0.679563	-0.000102792,0.0254723	0.0135185,0.00916045	0.00264285,2.26565	0.000159997	0.000361432
3	rs2965827	89457350	A,A	C,C	0.429423,0.385913	0.0147848,-0.00116607	0.00399429,0.00878099	3.66891,0.0484899	0.000159582	0.000203807
```
