## Supplementary material for "Characterization of shared and ancestry-specific signals driving complex traits using multi-ancestry fine-mapping": susiex_nc3.cs80.snp

```
BP	SNP	PIP(CS1)	LogBF(CS1,Pop1)	LogBF(CS1,Pop2)	PIP(CS2)	LogBF(CS2,Pop1)	LogBF(CS2,Pop2)	PIP(CS3)	LogBF(CS3,Pop1)	LogBF(CS3,Pop2)
89059385	rs11644990	2.76831e-08	-1.641	-0.955189	1.18415e-05	-1.71238	-1.19231	1.58458e-05	-1.73904	-1.15575
89059540	rs189465961	9.76478e-08	-1.32062e-10	-1.33565	5.66785e-05	-1.32062e-10	-1.33891	7.52159e-05	-1.32062e-10	-1.33733
89059879	rs16965228	9.23173e-08	-1.39178	-2.63719e-10	4.2021e-05	-1.63814	-2.63719e-10	5.75735e-05	-1.60464	-2.63719e-10
89060121	rs143620126	1.16251e-07	-1.32062e-10	-1.16126	6.44204e-05	-1.32062e-10	-1.21087	8.87214e-05	-1.32062e-10	-1.1722
89060486	rs8051406	1.89766e-08	-1.60601	-1.3678	9.66539e-06	-1.7495	-1.35826	1.30995e-05	-1.71972	-1.3654
89060611	rs4782339	2.02972e-08	-1.65837	-1.24816	9.86257e-06	-1.75666	-1.3309	1.34667e-05	-1.74807	-1.30941
89060776	rs144213036	6.54661e-08	-1.73548	-2.63719e-10	3.66566e-05	-1.77471	-2.63719e-10	4.86383e-05	-1.77329	-2.63719e-10
89061253	rs8056679	4.58817e-08	-1.53286	-0.558089	1.77872e-05	-1.62762	-0.870205	2.41438e-05	-1.65341	-0.820257
89061556	rs369259726	1.11882e-07	-1.32062e-10	-1.19957	6.03649e-05	-1.32062e-10	-1.2759	8.16252e-05	-1.32062e-10	-1.25556
89061658	rs56331811	1.51932e-07	0.389147	-1.28273	1.54438e-05	-1.37326	-1.26584	2.55416e-05	-1.15603	-1.26136
89062133	rs4782483	2.23477e-08	-1.66558	-1.14471	1.04533e-05	-1.76573	-1.26366	1.43638e-05	-1.7607	-1.23228
89062426	rs117461227	7.21634e-08	-1.63808	-2.63719e-10	4.13536e-05	-1.65414	-2.63719e-10	5.68254e-05	-1.61772	-2.63719e-10
89062733	rs10852633	2.33324e-08	-1.41231	-1.35486	1.07246e-05	-1.63572	-1.36805	1.402e-05	-1.65165	-1.36557
89062776	rs10852634	2.08609e-08	-1.66456	-1.21458	9.97791e-06	-1.76544	-1.31049	1.3624e-05	-1.76034	-1.28553
89062879	rs117882211	3.00184e-08	-1.1683	-1.3469	1.15548e-05	-1.59639	-1.33282	1.43483e-05	-1.64742	-1.34664
89062969	rs11076748	2.11933e-08	-1.68371	-1.17961	1.02253e-05	-1.76395	-1.28749	1.39656e-05	-1.7612	-1.25989
89063501	rs4782481	2.39009e-08	-1.38457	-1.35853	1.08927e-05	-1.61999	-1.36823	1.41714e-05	-1.63943	-1.36705
89063716	rs7187273	1.7955e-08	-1.71426	-1.31489	9.72826e-06	-1.73932	-1.36195	1.35854e-05	-1.69648	-1.35222
89064019	rs7193497	1.88543e-08	-1.65335	-1.32692	1.01805e-05	-1.69025	-1.36558	1.44485e-05	-1.62865	-1.35847
89064300	rs74919386	9.66583e-08	-1.32062e-10	-1.34583	5.68191e-05	-1.32062e-10	-1.33643	7.46043e-05	-1.32062e-10	-1.3455
89064420	rs9935191	2.008e-08	-1.65766	-1.25963	9.8438e-06	-1.75286	-1.3366	1.33473e-05	-1.74884	-1.31755
89064427	rs141330108	8.45173e-08	-1.48006	-2.63719e-10	5.87061e-05	-1.30376	-2.63719e-10	7.40055e-05	-1.35356	-2.63719e-10
89065057	rs8052850	1.82715e-08	-1.69359	-1.31808	9.87654e-06	-1.72315	-1.36299	1.38791e-05	-1.67318	-1.35413
89065140	rs8058241	1.75449e-08	-1.70184	-1.35042	9.76356e-06	-1.72968	-1.36797	1.35699e-05	-1.68243	-1.36741
89065316	rs8062694	1.82259e-08	-1.68277	-1.3314	9.92672e-06	-1.71446	-1.36662	1.39573e-05	-1.66112	-1.36058
89065379	rs8062839	1.83922e-08	-1.67114	-1.33394	1.00163e-05	-1.70497	-1.36712	1.41223e-05	-1.64823	-1.36171
89065386	rs118010021	2.91412e-08	-1.20171	-1.34315	1.13734e-05	-1.6186	-1.32643	1.41515e-05	-1.66772	-1.34016
89065455	rs144562547	7.81268e-07	-1.32062e-10	0.743904	0.000530953	-1.32062e-10	0.898369	0.000706685	-1.32062e-10	0.902886
89065641	rs8063176	1.95493e-08	-1.58862	-1.35545	1.12185e-05	-1.59199	-1.36675	1.58955e-05	-1.5235	-1.36816
89065649	rs8058043	1.95022e-08	-1.59026	-1.35623	1.12035e-05	-1.59361	-1.36647	1.58645e-05	-1.5254	-1.36821
89065694	rs78216988	1.03147e-07	-1.32062e-10	-1.28086	6.01632e-05	-1.32062e-10	-1.27924	7.91988e-05	-1.32062e-10	-1.28574
89066527	rs7498845	2.51869e-08	-1.33495	-1.35575	1.17039e-05	-1.54816	-1.36822	1.52473e-05	-1.56759	-1.3657
89066528	rs201759284	1.15664e-07	-1.32062e-10	-1.16633	7.0538e-05	-1.32062e-10	-1.12015	9.52624e-05	-1.32062e-10	-1.10106
89066693	rs117708391	9.99043e-08	-1.32062e-10	-1.3128	6.08314e-05	-1.32062e-10	-1.2682	7.9895e-05	-1.32062e-10	-1.27698
89066873	rs9921065	1.8781e-08	-1.62577	-1.3584	1.08125e-05	-1.62879	-1.36681	1.5218e-05	-1.567	-1.36822
89066988	rs9921232	1.94344e-08	-1.59487	-1.3551	1.06766e-05	-1.64051	-1.36774	1.52537e-05	-1.56504	-1.36784
89067036	rs12932723	1.11788e-07	-1.20041	-2.63719e-10	5.17521e-05	-1.42984	-2.63719e-10	6.55152e-05	-1.47542	-2.63719e-10
89067131	rs72815572	1.15571e-07	0.164096	-1.33123	1.75814e-05	-1.15831	-1.35115	3.26322e-05	-0.824542	-1.34786
89067671	rs113894462	6.40283e-08	-1.75769	-2.63719e-10	5.46729e-05	-1.37494	-2.63719e-10	7.33886e-05	-1.36193	-2.63719e-10
89070741	rs148152066	8.58851e-08	-1.464	-2.63719e-10	3.7514e-05	-1.75159	-2.63719e-10	5.07781e-05	-1.73023	-2.63719e-10
89071089	rs60040102	2.82867e-08	-1.25876	-1.31587	1.15629e-05	-1.56292	-1.36558	1.51929e-05	-1.57375	-1.36312
89072026	rs59491329	9.8749e-08	-1.32062e-10	-1.32443	5.72167e-05	-1.32062e-10	-1.32946	7.65925e-05	-1.32062e-10	-1.3192
89072328	rs115349622	6.67439e-08	-1.71615	-2.63719e-10	4.3099e-05	-1.61281	-2.63719e-10	5.84418e-05	-1.58967	-2.63719e-10
89072661	rs113487904	6.84297e-08	-1.69121	-2.63719e-10	4.0164e-05	-1.68333	-2.63719e-10	5.29222e-05	-1.68887	-2.63719e-10
89074141	rs141607654	1.10824e-07	-1.20907	-2.63719e-10	4.80768e-05	-1.50351	-2.63719e-10	6.61594e-05	-1.46563	-2.63719e-10
89076288	rs144910336	6.33162e-08	-1.76887	-2.63719e-10	3.66567e-05	-1.77471	-2.63719e-10	4.8708e-05	-1.77185	-2.63719e-10
89076447	rs58333036	2.80397e-08	-1.25715	-1.32625	1.18268e-05	-1.53846	-1.36748	1.56093e-05	-1.54386	-1.36597
89076610	rs28579462	2.82395e-08	-1.24619	-1.33011	1.19097e-05	-1.53103	-1.36792	1.57113e-05	-1.53652	-1.3668
89077548	rs139291694	1.14086e-07	-1.32062e-10	-1.18006	7.27606e-05	-1.32062e-10	-1.08913	9.49963e-05	-1.32062e-10	-1.10386
89078511	rs150109161	9.45583e-08	-1.32062e-10	-1.3678	5.51649e-05	-1.32062e-10	-1.36598	7.31446e-05	-1.32062e-10	-1.36526
89079047	rs13339243	3.55952e-08	-1.56629	-0.778509	2.2711e-05	-1.43397	-0.819479	2.64856e-05	-1.50982	-0.871273
89079238	rs58574269	1.14056e-07	-1.32062e-10	-1.18032	6.59023e-05	-1.32062e-10	-1.18813	8.51411e-05	-1.32062e-10	-1.21339
89079313	rs11076749	2.61756e-08	-1.31835	-1.33384	1.12049e-05	-1.59178	-1.36817	1.47511e-05	-1.59894	-1.36744
89079361	rs11076750	2.82438e-08	-1.32688	-1.24926	1.15863e-05	-1.58635	-1.34013	1.53046e-05	-1.59651	-1.33303
89079527	rs11076751	2.89488e-08	-1.30638	-1.24511	1.17662e-05	-1.57298	-1.3381	1.55405e-05	-1.5835	-1.33075
89079773	rs9939076	2.62726e-08	-1.37766	-1.27083	1.09975e-05	-1.62858	-1.35006	1.45627e-05	-1.63496	-1.34427
89080039	rs9931254	2.86418e-08	-1.31669	-1.24546	1.16851e-05	-1.57972	-1.33827	1.54358e-05	-1.59006	-1.33095
89080126	rs150638839	1.06766e-07	-1.24637	-2.63719e-10	7.70653e-05	-1.03165	-2.63719e-10	8.22217e-05	-1.24828	-2.63719e-10
89080918	rs13336078	2.6428e-08	-1.37766	-1.26494	1.10261e-05	-1.62858	-1.34747	1.4606e-05	-1.63496	-1.3413
89081075	rs13332145	3.47896e-08	-1.74337	-0.624326	2.37719e-05	-1.30909	-0.898712	2.87652e-05	-1.42762	-0.870909
89081437	rs13334511	2.94287e-08	-1.32688	-1.20816	1.18385e-05	-1.58635	-1.31859	1.56724e-05	-1.59651	-1.30928
89081522	rs148770202	9.74201e-08	-1.32062e-10	-1.33798	5.52126e-05	-1.32062e-10	-1.36511	7.31607e-05	-1.32062e-10	-1.36504
89081713	rs112389704	2.73511e-08	-1.358	-1.25026	1.13515e-05	-1.60633	-1.34062	1.50021e-05	-1.61594	-1.33357
89081944	rs9936918	2.93164e-08	-1.31669	-1.22218	1.18263e-05	-1.57972	-1.32626	1.56422e-05	-1.59006	-1.31766
89082451	rs72815580	2.81608e-08	-1.30638	-1.2727	1.16169e-05	-1.57298	-1.35087	1.53176e-05	-1.5835	-1.3452
89082834	rs35577949	2.75042e-08	-1.31343	-1.28925	1.14653e-05	-1.58085	-1.35613	1.51038e-05	-1.59067	-1.35209
89083136	rs369805468	8.33081e-08	-1.49447	-2.63719e-10	3.77695e-05	-1.7448	-2.63719e-10	4.91329e-05	-1.76317	-2.63719e-10
89083258	rs62045842	2.63846e-08	-1.34852	-1.29571	1.10877e-05	-1.6107	-1.35977	1.46515e-05	-1.61747	-1.35569
89083265	rs374657271	9.73978e-08	-1.32062e-10	-1.33821	5.53148e-05	-1.32062e-10	-1.36326	7.40916e-05	-1.32062e-10	-1.3524
89083297	rs368682426	1.08804e-07	-1.32062e-10	-1.22747	5.9313e-05	-1.32062e-10	-1.29348	8.11878e-05	-1.32062e-10	-1.26093
89084797	rs11639948	2.74293e-08	-1.30849	-1.29691	1.13873e-05	-1.58363	-1.36018	1.50911e-05	-1.5874	-1.35619
89084927	rs62045844	7.20199e-08	-1.64007	-2.63719e-10	3.87024e-05	-1.7204	-2.63719e-10	4.91221e-05	-1.76339	-2.63719e-10
89085515	rs12446899	2.71688e-08	-1.35897	-1.25597	1.11988e-05	-1.61716	-1.34335	1.48392e-05	-1.62379	-1.33664
89085743	rs112584165	7.1e-08	-1.65433	-2.63719e-10	7.09145e-05	-1.11483	-2.63719e-10	9.08208e-05	-1.14881	-2.63719e-10
89086168	rs11076752	2.66121e-08	-1.36317	-1.27248	1.10359e-05	-1.62438	-1.35077	1.45764e-05	-1.63321	-1.34509
89086726	rs62045845	2.54401e-08	-1.4652	-1.21549	1.09175e-05	-1.6633	-1.32263	1.44023e-05	-1.67662	-1.31369
89087382	rs11076753	3.17722e-08	-1.34051	-1.11791	1.20613e-05	-1.61167	-1.27463	1.62292e-05	-1.61859	-1.2523
89087705	rs78208831	5.9004e-08	-0.850859	-0.988549	3.46355e-05	-0.997946	-0.833477	5.26707e-05	-0.85649	-0.83715
89088055	rs113990817	1.82732e-07	-0.708994	-2.63719e-10	8.06342e-05	-0.986381	-2.63719e-10	9.38759e-05	-1.11572	-2.63719e-10
89089214	rs7194426	3.14808e-08	-1.72918	-0.738451	1.81178e-05	-1.7747	-0.704707	2.41531e-05	-1.76811	-0.705181
89089220	rs7200084	3.13294e-08	-1.73152	-0.740935	1.77973e-05	-1.7747	-0.72256	2.39194e-05	-1.76898	-0.714033
89089316	rs143278208	6.35512e-08	-1.76517	-2.63719e-10	3.66707e-05	-1.77432	-2.63719e-10	4.85777e-05	-1.77453	-2.63719e-10
89090141	rs142974136	9.79319e-08	-1.32062e-10	-1.33274	5.5741e-05	-1.32062e-10	-1.35559	7.3872e-05	-1.32062e-10	-1.35536
89091520	rs145740164	1.20363e-07	-1.32062e-10	-1.1265	7.00469e-05	-1.32062e-10	-1.12714	9.20042e-05	-1.32062e-10	-1.13586
89091933	rs143393050	2.2274e-07	-1.32062e-10	-0.511008	0.000155945	-1.32062e-10	-0.326804	0.000221063	-1.32062e-10	-0.259251
89092036	rs140531275	1.41075e-07	-1.32062e-10	-0.967722	8.89947e-05	-1.32062e-10	-0.887728	0.000110433	-1.32062e-10	-0.953288
89092585	rs62045847	3.2446e-08	-1.29408	-1.14336	1.302e-05	-1.52975	-1.28007	1.72736e-05	-1.54072	-1.2678
89092611	rs118074639	6.30486e-08	-1.77311	-2.63719e-10	3.71529e-05	-1.76126	-2.63719e-10	4.85963e-05	-1.77415	-2.63719e-10
89092653	rs72815584	2.406e-07	0.531067	-0.964944	3.18836e-05	-0.886615	-1.0276	6.55956e-05	-0.492903	-0.981287
89093471	rs148457865	8.63275e-08	-1.45887	-2.63719e-10	4.20722e-05	-1.63692	-2.63719e-10	6.11587e-05	-1.54423	-2.63719e-10
89094243	rs11647758	1.18805e-07	0.206944	-1.34648	1.39412e-05	-1.41575	-1.3257	2.39811e-05	-1.16071	-1.31973
89099473	rs35160841	6.61711e-08	-1.72477	-2.63719e-10	3.70382e-05	-1.76436	-2.63719e-10	4.85693e-05	-1.77471	-2.63719e-10
89099756	rs113710453	6.48255e-08	-1.74531	-2.63719e-10	5.59558e-05	-1.35174	-2.63719e-10	7.73766e-05	-1.30901	-2.63719e-10
89100212	rs117762810	6.53445e-08	-1.73734	-2.63719e-10	3.6788e-05	-1.77113	-2.63719e-10	4.87309e-05	-1.77139	-2.63719e-10
89100600	rs118176152	1.17894e-07	-1.32062e-10	-1.14723	7.23171e-05	-1.32062e-10	-1.09524	9.40034e-05	-1.32062e-10	-1.11437
89100632	rs142568703	9.51862e-08	-1.32062e-10	-1.36118	5.67476e-05	-1.32062e-10	-1.33769	7.42543e-05	-1.32062e-10	-1.3502
89101485	rs73258295	2.60214e-08	-1.42773	-1.23036	1.75e-05	-1.36076	-1.15334	2.45209e-05	-1.2977	-1.16048
89103272	rs113223613	2.02132e-08	-1.54421	-1.36647	1.08018e-05	-1.62982	-1.36678	1.36911e-05	-1.67412	-1.36684
89104344	rs117548180	5.01777e-08	-1.74557	-0.255871	3.22676e-05	-1.74743	-0.154812	4.07532e-05	-1.76333	-0.18683
89105007	rs62045849	1.15489e-07	-1.16784	-2.63719e-10	6.1047e-05	-1.26466	-2.63719e-10	6.737e-05	-1.4475	-2.63719e-10
89105687	rs78987829	9.96404e-08	-1.32062e-10	-1.31545	6.00413e-05	-1.32062e-10	-1.28127	7.7025e-05	-1.32062e-10	-1.31357
89106026	rs72815585	5.03721e-07	0.305009	-2.63719e-10	0.000306213	0.347976	-2.63719e-10	0.000396993	0.32622	-2.63719e-10
89106108	rs111616786	9.84992e-08	-1.32697	-2.63719e-10	3.88754e-05	-1.71594	-2.63719e-10	5.19378e-05	-1.70765	-2.63719e-10
89106289	rs113146030	9.157e-08	-1.39991	-2.63719e-10	4.70903e-05	-1.52424	-2.63719e-10	5.84207e-05	-1.59003	-2.63719e-10
89106321	rs7204237	1.3452e-07	-1.40336	0.388063	6.50068e-05	-1.6253	0.423487	8.91419e-05	-1.58997	0.422505
89108223	rs185577377	3.47292e-06	-1.32062e-10	2.23574	0.00387809	-1.32062e-10	2.88679	0.00496952	-1.32062e-10	2.85338
89108323	rs78674010	1.46936e-07	-1.32062e-10	-0.927014	8.30202e-05	-1.32062e-10	-0.95722	0.000114788	-1.32062e-10	-0.914615
89109367	rs79971402	9.45166e-08	-1.32062e-10	-1.36824	5.52169e-05	-1.32062e-10	-1.36503	7.32318e-05	-1.32062e-10	-1.36407
89110920	rs8058269	9.08158e-08	-1.40818	-2.63719e-10	4.68866e-05	-1.52857	-2.63719e-10	6.53513e-05	-1.47792	-2.63719e-10
89111809	rs73260393	7.68318e-08	-1.57539	-2.63719e-10	4.15325e-05	-1.64983	-2.63719e-10	5.75732e-05	-1.60464	-2.63719e-10
89111899	rs117693053	6.89312e-08	-1.68391	-2.63719e-10	3.67136e-05	-1.77316	-2.63719e-10	4.96265e-05	-1.75317	-2.63719e-10
89112232	rs112167500	6.56771e-08	-1.73226	-2.63719e-10	3.71539e-05	-1.76124	-2.63719e-10	4.99593e-05	-1.74649	-2.63719e-10
89112872	rs111609595	6.49941e-08	-1.74272	-2.63719e-10	3.69476e-05	-1.7668	-2.63719e-10	4.9542e-05	-1.75488	-2.63719e-10
89113316	rs112663181	6.32557e-08	-1.76983	-2.63719e-10	3.66714e-05	-1.77431	-2.63719e-10	4.86184e-05	-1.7737	-2.63719e-10
89113376	rs111563753	6.34899e-08	-1.76613	-2.63719e-10	3.7442e-05	-1.75351	-2.63719e-10	4.90653e-05	-1.76455	-2.63719e-10
89113583	rs73260400	7.95728e-08	-1.54034	-2.63719e-10	4.20242e-05	-1.63806	-2.63719e-10	5.8342e-05	-1.59138	-2.63719e-10
89113712	rs73262103	6.77836e-08	-1.70069	-2.63719e-10	3.78927e-05	-1.74155	-2.63719e-10	5.13032e-05	-1.71994	-2.63719e-10
89113779	rs73262105	7.1986e-08	-1.64054	-2.63719e-10	3.90568e-05	-1.71129	-2.63719e-10	5.34798e-05	-1.67839	-2.63719e-10
89114993	rs74034553	6.90397e-08	-1.68233	-2.63719e-10	3.79967e-05	-1.73881	-2.63719e-10	5.165e-05	-1.71321	-2.63719e-10
89115106	rs113656215	6.29604e-08	-1.77451	-2.63719e-10	3.69069e-05	-1.76791	-2.63719e-10	4.87455e-05	-1.77109	-2.63719e-10
89115688	rs9806827	7.26295e-08	-1.63164	-2.63719e-10	4.12585e-05	-1.65645	-2.63719e-10	5.64994e-05	-1.62347	-2.63719e-10
89115757	rs78647516	1.80505e-07	-1.32062e-10	-0.721253	0.000122583	-1.32062e-10	-0.567516	0.00015591	-1.32062e-10	-0.60842
89115822	rs7198060	6.99988e-08	-1.66854	-2.63719e-10	3.93633e-05	-1.70347	-2.63719e-10	4.97038e-05	-1.75162	-2.63719e-10
89116047	rs74034555	6.38434e-08	-1.76058	-2.63719e-10	3.6761e-05	-1.77187	-2.63719e-10	4.91023e-05	-1.76379	-2.63719e-10
89116584	rs61596186	6.40182e-08	-1.75785	-2.63719e-10	3.68322e-05	-1.76993	-2.63719e-10	4.92749e-05	-1.76028	-2.63719e-10
89116594	rs4782478	3.87675e-08	-1.44923	-0.810204	3.22204e-05	-1.1329	-0.770804	4.10339e-05	-1.10355	-0.839746
89116980	rs111390307	6.49303e-08	-1.7437	-2.63719e-10	3.69297e-05	-1.76729	-2.63719e-10	4.95038e-05	-1.75565	-2.63719e-10
89117342	rs112273493	6.40247e-08	-1.75775	-2.63719e-10	3.67162e-05	-1.77309	-2.63719e-10	4.89839e-05	-1.76621	-2.63719e-10
89117465	rs150645494	9.5467e-08	-1.32062e-10	-1.35823	5.5046e-05	-1.32062e-10	-1.36814	7.30168e-05	-1.32062e-10	-1.36701
89117633	rs183269881	6.35316e-08	-1.76548	-2.63719e-10	3.66848e-05	-1.77394	-2.63719e-10	4.90257e-05	-1.76535	-2.63719e-10
89117731	rs35160991	8.72964e-08	-1.44771	-2.63719e-10	5.73722e-05	-1.32674	-2.63719e-10	6.47453e-05	-1.48724	-2.63719e-10
89117836	rs6500515	6.63279e-08	-1.7224	-2.63719e-10	4.04117e-05	-1.67718	-2.63719e-10	4.99323e-05	-1.74703	-2.63719e-10
89118360	rs7206675	6.296e-08	-1.77451	-2.63719e-10	3.78033e-05	-1.74391	-2.63719e-10	4.87615e-05	-1.77076	-2.63719e-10
89118375	rs7193682	6.44125e-08	-1.75171	-2.63719e-10	3.67806e-05	-1.77133	-2.63719e-10	4.87965e-05	-1.77004	-2.63719e-10
89118417	rs7202014	6.32765e-08	-1.7695	-2.63719e-10	3.71427e-05	-1.76154	-2.63719e-10	4.85706e-05	-1.77468	-2.63719e-10
89118492	rs74034558	6.42006e-08	-1.755	-2.63719e-10	3.675e-05	-1.77217	-2.63719e-10	4.90806e-05	-1.76423	-2.63719e-10
89118495	rs7188394	6.30863e-08	-1.77251	-2.63719e-10	3.73827e-05	-1.7551	-2.63719e-10	4.86149e-05	-1.77377	-2.63719e-10
89118669	rs7184405	6.54471e-08	-1.73577	-2.63719e-10	3.68271e-05	-1.77007	-2.63719e-10	4.99379e-05	-1.74692	-2.63719e-10
89118981	rs35699181	6.44644e-08	-1.7509	-2.63719e-10	3.66707e-05	-1.77433	-2.63719e-10	4.92638e-05	-1.76051	-2.63719e-10
89119620	rs12930949	8.0491e-08	-1.52887	-2.63719e-10	4.06211e-05	-1.67202	-2.63719e-10	5.51816e-05	-1.64707	-2.63719e-10
89119829	rs67293718	7.84476e-08	-1.55458	-2.63719e-10	3.95366e-05	-1.69908	-2.63719e-10	5.37198e-05	-1.67392	-2.63719e-10
89120127	rs8046297	7.97316e-08	-1.53835	-2.63719e-10	4.03743e-05	-1.67811	-2.63719e-10	5.48074e-05	-1.65387	-2.63719e-10
89120629	rs8055556	7.89943e-08	-1.54764	-2.63719e-10	4.01365e-05	-1.68402	-2.63719e-10	5.44459e-05	-1.66049	-2.63719e-10
89120675	rs8043850	8.1603e-08	-1.51515	-2.63719e-10	4.04209e-05	-1.67696	-2.63719e-10	5.56852e-05	-1.63798	-2.63719e-10
89120943	rs8059972	8.21322e-08	-1.50868	-2.63719e-10	4.06902e-05	-1.67032	-2.63719e-10	5.61485e-05	-1.6297	-2.63719e-10
89121218	rs12922507	8.1273e-08	-1.5192	-2.63719e-10	4.0877e-05	-1.66574	-2.63719e-10	5.55688e-05	-1.64008	-2.63719e-10
89121342	rs12922678	1.17347e-07	-1.15188	-2.63719e-10	5.76486e-05	-1.32194	-2.63719e-10	7.27609e-05	-1.37052	-2.63719e-10
89121482	rs74034562	6.66036e-08	-1.71825	-2.63719e-10	3.75004e-05	-1.75195	-2.63719e-10	5.04335e-05	-1.73704	-2.63719e-10
89121657	rs34736667	8.2629e-08	-1.50265	-2.63719e-10	4.08447e-05	-1.66653	-2.63719e-10	5.63996e-05	-1.62524	-2.63719e-10
89121692	rs72815590	6.44901e-08	-1.7505	-2.63719e-10	4.43882e-05	-1.58333	-2.63719e-10	5.71196e-05	-1.61255	-2.63719e-10
89121910	rs12933800	7.83978e-08	-1.55522	-2.63719e-10	4.01562e-05	-1.68353	-2.63719e-10	5.45201e-05	-1.65913	-2.63719e-10
89121918	rs12933802	7.79632e-08	-1.56078	-2.63719e-10	3.98075e-05	-1.69225	-2.63719e-10	5.3944e-05	-1.66975	-2.63719e-10
89121933	rs12933807	7.99747e-08	-1.5353	-2.63719e-10	4.00922e-05	-1.68512	-2.63719e-10	5.51837e-05	-1.64703	-2.63719e-10
89122102	rs12930340	8.28646e-08	-1.49981	-2.63719e-10	4.14032e-05	-1.65295	-2.63719e-10	5.63621e-05	-1.6259	-2.63719e-10
89122369	rs112264279	6.29594e-08	-1.77452	-2.63719e-10	5.01754e-05	-1.46078	-2.63719e-10	6.82311e-05	-1.4348	-2.63719e-10
89122432	rs74034563	6.65692e-08	-1.71877	-2.63719e-10	3.74881e-05	-1.75228	-2.63719e-10	5.04122e-05	-1.73747	-2.63719e-10
89122739	rs7186136	8.40539e-08	-1.48556	-2.63719e-10	4.11744e-05	-1.65849	-2.63719e-10	5.69066e-05	-1.61629	-2.63719e-10
89123034	rs78296350	1.77622e-07	-1.32062e-10	-0.737354	0.000120709	-1.32062e-10	-0.582919	0.000158133	-1.32062e-10	-0.594264
89123539	rs74034564	6.45407e-08	-1.74972	-2.63719e-10	3.68437e-05	-1.76962	-2.63719e-10	4.92108e-05	-1.76159	-2.63719e-10
89123540	rs11863582	8.15445e-08	-1.51587	-2.63719e-10	4.05679e-05	-1.67333	-2.63719e-10	5.59766e-05	-1.63276	-2.63719e-10
89123872	rs11862059	2.02461e-08	-1.55059	-1.35846	1.03134e-05	-1.67702	-1.36584	1.39626e-05	-1.65632	-1.365
89124628	rs146336978	9.46871e-08	-1.32062e-10	-1.36644	5.50578e-05	-1.32062e-10	-1.36792	7.32487e-05	-1.32062e-10	-1.36384
89125341	rs11865782	8.22776e-08	-1.50692	-2.63719e-10	4.04555e-05	-1.6761	-2.63719e-10	5.50633e-05	-1.64922	-2.63719e-10
89125509	rs11076754	8.21521e-08	-1.50844	-2.63719e-10	4.07523e-05	-1.66879	-2.63719e-10	5.61286e-05	-1.63005	-2.63719e-10
89125669	rs11866889	9.12583e-08	-1.40332	-2.63719e-10	4.35653e-05	-1.60204	-2.63719e-10	5.9326e-05	-1.57465	-2.63719e-10
89125848	rs74719380	6.67715e-08	-1.71574	-2.63719e-10	3.79747e-05	-1.73938	-2.63719e-10	5.10903e-05	-1.7241	-2.63719e-10
89126035	rs185233462	6.30434e-08	-1.77319	-2.63719e-10	3.67019e-05	-1.77348	-2.63719e-10	4.85844e-05	-1.7744	-2.63719e-10
89126203	rs11649375	8.96235e-08	-1.4214	-2.63719e-10	4.27917e-05	-1.61996	-2.63719e-10	5.81099e-05	-1.59536	-2.63719e-10
89126310	rs12927664	8.08812e-08	-1.52403	-2.63719e-10	4.02174e-05	-1.682	-2.63719e-10	5.47942e-05	-1.65411	-2.63719e-10
89127124	rs79699874	1.0186e-07	-1.32062e-10	-1.29341	5.66079e-05	-1.32062e-10	-1.34016	7.60233e-05	-1.32062e-10	-1.32666
89127793	rs7203923	1.0532e-07	-1.26001	-2.63719e-10	4.48186e-05	-1.57368	-2.63719e-10	6.36697e-05	-1.50399	-2.63719e-10
89127961	rs34473463	1.05889e-07	-1.25462	-2.63719e-10	4.4856e-05	-1.57285	-2.63719e-10	6.36374e-05	-1.5045	-2.63719e-10
89128685	rs76643950	9.52471e-08	-1.32062e-10	-1.36054	5.5574e-05	-1.32062e-10	-1.35859	7.31229e-05	-1.32062e-10	-1.36556
89128776	rs34819935	9.20332e-08	-1.39487	-2.63719e-10	4.14094e-05	-1.6528	-2.63719e-10	5.86055e-05	-1.58687	-2.63719e-10
89128869	rs55907224	8.20485e-08	-1.5097	-2.63719e-10	4.00293e-05	-1.68669	-2.63719e-10	5.59054e-05	-1.63404	-2.63719e-10
89128940	rs12927884	1.03314e-07	-1.27924	-2.63719e-10	4.41782e-05	-1.58807	-2.63719e-10	6.25233e-05	-1.52216	-2.63719e-10
89129030	rs55784159	1.0074e-07	-1.30447	-2.63719e-10	4.36764e-05	-1.5995	-2.63719e-10	6.25412e-05	-1.52187	-2.63719e-10
89129314	rs12918353	1.32548e-07	-1.03007	-2.63719e-10	5.25736e-05	-1.41409	-2.63719e-10	7.75969e-05	-1.30617	-2.63719e-10
89129368	rs12931988	9.85585e-08	-1.32636	-2.63719e-10	4.3101e-05	-1.61276	-2.63719e-10	6.15495e-05	-1.53786	-2.63719e-10
89129427	rs12928869	7.11675e-08	-1.65198	-2.63719e-10	3.66635e-05	-1.77452	-2.63719e-10	4.8625e-05	-1.77356	-2.63719e-10
89129569	rs117769809	6.54314e-08	-1.73601	-2.63719e-10	3.71026e-05	-1.76262	-2.63719e-10	4.97225e-05	-1.75124	-2.63719e-10
89130022	rs112693041	6.49108e-08	-1.744	-2.63719e-10	3.69448e-05	-1.76688	-2.63719e-10	4.94192e-05	-1.75736	-2.63719e-10
89130246	rs35041518	9.19225e-08	-1.39607	-2.63719e-10	4.12461e-05	-1.65675	-2.63719e-10	5.7649e-05	-1.60332	-2.63719e-10
89131024	rs7200766	9.34034e-08	-1.38009	-2.63719e-10	4.16187e-05	-1.64775	-2.63719e-10	5.82754e-05	-1.59252	-2.63719e-10
89132011	rs117098882	6.59574e-08	-1.72801	-2.63719e-10	3.72753e-05	-1.75797	-2.63719e-10	5.00376e-05	-1.74492	-2.63719e-10
89132125	rs34449463	1.05751e-07	-1.25592	-2.63719e-10	4.57371e-05	-1.5534	-2.63719e-10	6.54001e-05	-1.47718	-2.63719e-10
89132194	rs35904179	2.75716e-08	-1.31182	-1.28841	1.19202e-05	-1.61339	-1.28468	1.70561e-05	-1.54481	-1.27638
89132364	rs141698217	6.29892e-08	-1.77405	-2.63719e-10	3.75546e-05	-1.75051	-2.63719e-10	5.11481e-05	-1.72297	-2.63719e-10
89132409	rs138305884	1.0826e-07	-1.32062e-10	-1.23248	5.86727e-05	-1.32062e-10	-1.30433	8.09243e-05	-1.32062e-10	-1.26418
89132534	rs11866163	3.44371e-08	-1.11841	-1.25947	1.41152e-05	-1.46078	-1.26827	2.07781e-05	-1.37108	-1.25272
89132559	rs11859627	3.37002e-08	-1.27249	-1.12702	1.42377e-05	-1.57864	-1.14177	2.0889e-05	-1.50195	-1.11652
89132772	rs9939105	3.65157e-08	-1.77455	-0.544724	3.08926e-05	-1.7409	-0.204893	3.95886e-05	-1.7509	-0.228252
89133302	rs12925392	8.56584e-08	-1.46665	-2.63719e-10	3.98136e-05	-1.6921	-2.63719e-10	5.49659e-05	-1.65098	-2.63719e-10
89133445	rs117016685	6.47999e-08	-1.74571	-2.63719e-10	3.70032e-05	-1.7653	-2.63719e-10	4.86615e-05	-1.77281	-2.63719e-10
89134743	rs67367739	7.76716e-08	-1.56452	-2.63719e-10	3.88852e-05	-1.71569	-2.63719e-10	5.23484e-05	-1.69978	-2.63719e-10
89135042	rs117752866	1.94244e-07	-1.32062e-10	-0.647898	0.00012885	-1.32062e-10	-0.517658	0.000173931	-1.32062e-10	-0.499041
89135078	rs35376512	7.96308e-08	-1.53961	-2.63719e-10	3.97319e-05	-1.69415	-2.63719e-10	5.36184e-05	-1.67581	-2.63719e-10
89136161	rs79190725	7.60315e-08	-1.58587	-2.63719e-10	3.87112e-05	-1.72018	-2.63719e-10	5.208e-05	-1.70492	-2.63719e-10
89136176	rs72815599	7.69952e-08	-1.57327	-2.63719e-10	3.89778e-05	-1.71331	-2.63719e-10	5.24845e-05	-1.69718	-2.63719e-10
89136182	rs72815600	7.85254e-08	-1.55359	-2.63719e-10	3.95333e-05	-1.69916	-2.63719e-10	5.33451e-05	-1.68092	-2.63719e-10
89136366	rs55828930	7.81941e-08	-1.55782	-2.63719e-10	3.93167e-05	-1.70466	-2.63719e-10	5.29958e-05	-1.68749	-2.63719e-10
89136829	rs112005261	6.3081e-08	-1.77259	-2.63719e-10	3.87176e-05	-1.72001	-2.63719e-10	4.95496e-05	-1.75472	-2.63719e-10
89137610	rs9937042	2.53743e-08	-1.54323	-1.14005	1.31116e-05	-1.69867	-1.10413	1.81147e-05	-1.68118	-1.07979
89138228	rs35894487	2.27702e-08	-1.53945	-1.25211	1.17657e-05	-1.685	-1.22611	1.62279e-05	-1.66285	-1.20811
89138438	rs72817404	8.5809e-08	-1.46489	-2.63719e-10	4.40649e-05	-1.59064	-2.63719e-10	6.12333e-05	-1.54301	-2.63719e-10
89138550	rs7199263	2.52772e-08	-1.52088	-1.16623	1.31184e-05	-1.66993	-1.13236	1.82249e-05	-1.64558	-1.10933
89138739	rs7199652	2.44907e-08	-1.47616	-1.24256	1.18539e-05	-1.64449	-1.25916	1.64698e-05	-1.61804	-1.23813
89139332	rs12448456	8.17834e-08	-1.51294	-2.63719e-10	4.95004e-05	-1.47432	-2.63719e-10	6.48021e-05	-1.48636	-2.63719e-10
89139380	rs34755047	2.41294e-08	-1.50129	-1.23229	1.2319e-05	-1.66089	-1.20427	1.70581e-05	-1.63609	-1.18498
89140383	rs35715701	2.64795e-08	-1.43938	-1.20126	1.33149e-05	-1.61165	-1.17577	1.85792e-05	-1.58609	-1.14957
89140457	rs67305132	2.65839e-08	-1.43461	-1.2021	1.31749e-05	-1.62131	-1.17667	1.85669e-05	-1.58579	-1.15053
89140766	rs72491944	8.11483e-08	-0.935976	-0.584759	8.83111e-05	-0.690699	-0.204739	7.4102e-05	-1.03565	-0.316605
89140952	rs182815479	1.35851e-07	-1.32062e-10	-1.00546	8.54577e-05	-1.32062e-10	-0.928283	0.000112564	-1.32062e-10	-0.93418
89141354	rs113383836	8.20197e-08	-1.51005	-2.63719e-10	4.34674e-05	-1.60429	-2.63719e-10	5.40085e-05	-1.66856	-2.63719e-10
89141460	rs55711955	2.41382e-08	-1.50903	-1.22419	1.22362e-05	-1.67146	-1.20045	1.70235e-05	-1.64718	-1.17593
89141490	rs72817412	1.04343e-06	2.36779	-1.33453	0.000118798	0.752728	-1.35161	0.00023826	1.1838	-1.36813
89141506	rs118014211	1.02922e-07	-1.28304	-2.63719e-10	5.63859e-05	-1.34408	-2.63719e-10	6.24161e-05	-1.52388	-2.63719e-10
89141723	rs55733613	2.41765e-08	-1.50407	-1.22756	1.22295e-05	-1.66836	-1.20409	1.70156e-05	-1.64373	-1.17983
89141729	rs56391274	2.3688e-08	-1.51536	-1.23668	1.17156e-05	-1.70143	-1.21395	1.63129e-05	-1.67533	-1.19041
89142176	rs373739047	6.3194e-08	-1.7708	-2.63719e-10	3.66792e-05	-1.77409	-2.63719e-10	4.86328e-05	-1.7734	-2.63719e-10
89143698	rs7206784	2.50146e-08	-1.44161	-1.25594	1.26226e-05	-1.60595	-1.23487	1.76559e-05	-1.5737	-1.21292
89143702	rs62045855	1.66284e-08	-1.77445	-1.33145	1.07838e-05	-1.73205	-1.26621	1.45283e-05	-1.73625	-1.24536
89144828	rs34697926	2.68205e-08	-1.45206	-1.17579	1.36126e-05	-1.61336	-1.15195	1.91372e-05	-1.5818	-1.12427
89144907	rs12934766	2.52425e-08	-1.40645	-1.28204	1.15496e-05	-1.5707	-1.35895	1.66121e-05	-1.51771	-1.32985
89145182	rs12920626	2.71074e-08	-1.58892	-1.02829	1.46941e-05	-1.69591	-0.99295	2.0499e-05	-1.67526	-0.96206
89145324	rs117826788	1.52598e-07	-1.32062e-10	-0.889208	8.75676e-05	-1.32062e-10	-0.903893	0.00012049	-1.32062e-10	-0.866135
89145392	rs12931179	2.62789e-08	-1.50812	-1.14012	1.38168e-05	-1.64582	-1.10459	1.91536e-05	-1.61996	-1.08525
89145541	rs11862875	2.91116e-08	-1.70266	-0.843221	1.53017e-05	-1.766	-0.882342	2.09872e-05	-1.76545	-0.848337
89146374	rs11645629	8.35687e-08	-1.73603	0.244687	5.62123e-05	-1.55215	0.204981	7.30812e-05	-1.61956	0.25343
89146523	rs11647013	8.90436e-08	-1.73923	0.311346	6.05919e-05	-1.54297	0.270823	7.84704e-05	-1.61524	0.320268
89146714	rs9921637	8.7251e-08	-1.73591	0.287682	6.04406e-05	-1.52209	0.247447	7.75734e-05	-1.60301	0.296541
89146775	rs9921653	8.94085e-08	-1.69191	0.268116	6.6791e-05	-1.42262	0.247886	8.36997e-05	-1.51956	0.289102
89146862	rs9929697	9.4546e-08	-1.74707	0.379139	6.38814e-05	-1.55708	0.337801	8.24768e-05	-1.63342	0.388239
89146969	rs9936336	7.45775e-08	-1.7535	0.148325	5.05941e-05	-1.5623	0.109831	6.52082e-05	-1.63692	0.156803
89147282	rs6500516	6.04337e-08	-0.926182	-0.889285	7.35747e-05	-0.638681	-0.439322	7.85275e-05	-0.668482	-0.625767
89147370	rs6500517	1.75257e-07	0.540314	-1.29108	5.3898e-05	-0.390118	-0.999094	9.26688e-05	-0.00351822	-1.12515
89147378	rs6500518	1.62584e-07	0.475143	-1.30096	5.0138e-05	-0.440413	-1.02111	8.59943e-05	-0.0604638	-1.14295
89147403	rs3934813	1.49317e-07	-1.57047	0.659526	0.000104479	-1.59538	0.868063	0.000125008	-1.51595	0.686626
89147448	rs80094026	3.45219e-07	-1.32062e-10	-0.0728342	0.000339438	-1.32062e-10	0.450987	0.000381431	-1.32062e-10	0.286232
89147455	rs3934812	6.5501e-08	-1.01467	-0.720284	9.0538e-05	-0.753657	-0.116878	9.39131e-05	-0.776032	-0.339296
89147524	rs4072578	5.29808e-08	-0.938615	-1.00847	6.95785e-05	-0.606056	-0.527792	7.41467e-05	-0.639212	-0.71244
89147801	rs9932527	1.10964e-07	-1.75929	0.551482	7.41208e-05	-1.57875	0.508142	9.65933e-05	-1.64821	0.56102
89147812	rs7187116	4.99581e-08	-0.991263	-1.01457	6.04944e-05	-0.699121	-0.574632	6.52227e-05	-0.725484	-0.754407
89147994	rs9932699	7.82749e-08	-1.76073	0.203943	5.22007e-05	-1.58211	0.160899	6.80578e-05	-1.64965	0.212313
89148271	rs6500519	1.1834e-07	0.18414	-1.32759	4.06845e-05	-0.556182	-1.11428	6.69827e-05	-0.228025	-1.22524
89148284	rs6500520	1.02568e-07	0.0306947	-1.31718	3.48013e-05	-0.737516	-1.08913	5.62354e-05	-0.421927	-1.20623
89148291	rs6500521	1.03684e-07	0.044162	-1.31983	3.49399e-05	-0.727303	-1.09537	5.66256e-05	-0.410266	-1.21097
89148524	rs7498224	4.66288e-08	-1.09605	-0.978741	5.4925e-05	-0.830002	-0.540333	5.87311e-05	-0.850479	-0.73425
89148643	rs9935216	4.27542e-08	-1.74636	-0.415184	2.94846e-05	-1.54679	-0.445648	3.77046e-05	-1.61946	-0.40846
89148711	rs7198087	1.01455e-07	0.0153504	-1.31275	3.48972e-05	-0.749139	-1.07476	5.60504e-05	-0.435205	-1.19624
89148765	rs7193356	1.1719e-07	0.163362	-1.31658	3.96089e-05	-0.572559	-1.12469	6.59063e-05	-0.246482	-1.22298
89148766	rs188239025	9.72154e-08	-1.32062e-10	-1.34008	5.5781e-05	-1.32062e-10	-1.35487	7.36852e-05	-1.32062e-10	-1.3579
89148894	rs7193715	2.12651e-07	-0.897627	0.340263	0.00017682	-1.53253	1.33136	0.000182586	-1.50803	1.05756
89148928	rs7185616	2.00425e-07	-0.849263	0.232687	0.000158609	-1.50681	1.19694	0.00016484	-1.48107	0.928346
89148953	rs6500522	1.78388e-07	-0.874229	0.141173	0.000139336	-1.52016	1.08074	0.000145636	-1.49506	0.818472
89149007	rs6500523	1.85942e-07	-0.861789	0.17021	0.000145265	-1.51353	1.11578	0.000152062	-1.48811	0.854699
89149080	rs6500524	1.92671e-07	-0.823949	0.167921	0.000148113	-1.49311	1.11478	0.000154718	-1.46674	0.850642
89149379	rs6500525	2.05685e-07	-0.787977	0.197311	0.000151226	-1.46593	1.1084	0.000159321	-1.44237	0.855595
89149432	rs8050042	6.42386e-07	-0.65799	1.20617	0.000989139	-0.849531	2.37006	0.000877364	-0.950864	2.07009
89149439	rs8061746	6.51925e-07	-0.651265	1.21418	0.00102854	-0.81529	2.37488	0.0009122	-0.919319	2.07748
89149497	rs111587659	8.48534e-08	-1.47609	-2.63719e-10	4.05139e-05	-1.67466	-2.63719e-10	5.4299e-05	-1.66319	-2.63719e-10
89149593	rs8057674	6.2967e-07	-0.654038	1.18222	0.000966011	-0.844325	2.3412	0.000852274	-0.952196	2.04241
89151035	rs11642779	6.78732e-08	-1.69937	-2.63719e-10	3.95515e-05	-1.6987	-2.63719e-10	5.12938e-05	-1.72013	-2.63719e-10
89151436	rs4782337	1.70344e-06	-0.0280251	1.55142	0.00272981	-0.169006	2.70469	0.00218041	-0.346655	2.37623
89151518	rs4782336	1.31646e-06	-0.262855	1.52854	0.00235694	-0.286987	2.6758	0.00188171	-0.468713	2.35095
89151601	rs111605729	1.48724e-07	-0.914919	-2.63719e-10	7.59753e-05	-1.0459	-2.63719e-10	0.00010547	-0.999274	-2.63719e-10
89151733	rs4782477	1.52357e-06	-0.241209	1.65301	0.00271433	-0.292506	2.8225	0.00214813	-0.472759	2.48741
89151751	rs62047770	4.19327e-08	-1.13827	-1.04267	2.49179e-05	-1.25348	-0.907241	2.74311e-05	-1.46152	-0.884496
89152068	rs35470237	1.50301e-06	-0.205101	1.60331	0.00237299	-0.365472	2.76107	0.0018966	-0.53859	2.42871
89152073	rs34409592	1.44377e-06	-0.245309	1.60331	0.00228431	-0.403556	2.76107	0.00183018	-0.574242	2.42871
89152108	rs11860156	1.4851e-06	-0.230629	1.61685	0.00227891	-0.421889	2.77704	0.00184272	-0.58272	2.44402
89152318	rs112821770	1.22333e-07	-1.11027	-2.63719e-10	5.34786e-05	-1.39702	-2.63719e-10	7.2869e-05	-1.36903	-2.63719e-10
89152359	rs112211377	1.22089e-07	-1.11226	-2.63719e-10	5.19568e-05	-1.42589	-2.63719e-10	6.94206e-05	-1.41751	-2.63719e-10
89152410	rs34518280	1.37204e-06	-0.270506	1.57754	0.002102	-0.459198	2.73354	0.00170628	-0.617725	2.4021
89152444	rs55848941	1.5273e-06	-0.192194	1.60644	0.00240167	-0.360005	2.76762	0.00193297	-0.525659	2.43478
89152555	rs146204450	9.77661e-08	-1.32062e-10	-1.33444	5.53572e-05	-1.32062e-10	-1.3625	7.34597e-05	-1.32062e-10	-1.36096
89152646	rs11076757	1.20388e-06	-0.414743	1.59103	0.00204386	-0.503163	2.74945	0.00163361	-0.67651	2.41736
89152800	rs11076758	1.46708e-06	-0.308457	1.68247	0.00227729	-0.502392	2.85683	0.00182745	-0.665783	2.51876
89152813	rs11076759	1.35591e-06	-0.347294	1.64251	0.00209546	-0.538552	2.80977	0.00168886	-0.699524	2.47363
89152827	rs11076760	1.38241e-06	-0.327941	1.64251	0.00213355	-0.520538	2.80977	0.00171748	-0.68272	2.47363
89152868	rs75358427	1.04703e-07	-1.32062e-10	-1.26589	6.29687e-05	-1.32062e-10	-1.23367	8.41286e-05	-1.32062e-10	-1.22535
89153099	rs4782335	3.74542e-07	-0.458869	0.467559	0.000255853	-1.23841	1.40671	0.00026624	-1.18883	1.11553
89153169	rs12444342	1.43453e-06	-0.231202	1.58278	0.00217175	-0.430359	2.73734	0.00175345	-0.598469	2.41011
89153198	rs4782476	1.3136e-06	-0.251203	1.51471	0.00197427	-0.449021	2.66067	0.00158528	-0.61592	2.32674
89153381	rs79565886	2.25895e-07	-1.32062e-10	-0.496944	0.000145001	-1.32062e-10	-0.399566	0.000176694	-1.32062e-10	-0.483279
89153897	rs62047774	1.27196e-06	-0.231202	1.4625	0.00189099	-0.430359	2.59891	0.00152056	-0.598469	2.2676
89154007	rs62047775	1.28225e-06	-0.211068	1.45043	0.00189951	-0.411565	2.58461	0.00152649	-0.580885	2.25392
89154099	rs55702834	1.2567e-06	-0.231202	1.45043	0.00186414	-0.430359	2.58461	0.00149989	-0.598469	2.25392
89154265	rs55885011	5.36706e-07	-0.548747	0.917183	0.000465539	-1.28227	2.04916	0.000447456	-1.2294	1.67528
89154268	rs55739484	2.06798e-06	-0.211068	1.92838	0.00374233	-0.411565	3.26272	0.00275346	-0.580885	2.8438
89154332	rs56002703	2.25564e-06	-0.211068	2.01524	0.004128	-0.411565	3.36081	0.0030149	-0.580885	2.93451
89154393	rs11862277	1.45945e-06	-0.110497	1.4793	0.00215419	-0.317559	2.61643	0.00172602	-0.49281	2.28868
89154499	rs11862309	3.27704e-07	-1.32621	1.20131	0.00049956	-1.30942	2.14684	0.000499473	-1.21291	1.76877
89154654	rs11862347	1.20921e-06	-0.190802	1.37151	0.00175473	-0.392639	2.48641	0.0014218	-0.563168	2.16515
89154788	rs113568059	1.20686e-07	-1.12382	-2.63719e-10	5.29357e-05	-1.40723	-2.63719e-10	7.21023e-05	-1.37961	-2.63719e-10
89154819	rs185223098	1.19856e-07	-1.13072	-2.63719e-10	5.26622e-05	-1.41241	-2.63719e-10	7.1716e-05	-1.38498	-2.63719e-10
89154869	rs58263117	1.23687e-06	-0.170403	1.37373	0.00180156	-0.37358	2.49368	0.00144993	-0.54532	2.16689
89154902	rs60563677	1.23506e-06	-0.170403	1.37226	0.00181158	-0.37358	2.49923	0.00144536	-0.54532	2.16374
89155020	rs28729715	4.23654e-07	1.18026	-1.04836	7.69482e-05	0.0407473	-1.07392	0.000161057	0.471485	-1.04742
89155370	rs112569214	1.19723e-07	-1.13183	-2.63719e-10	5.26185e-05	-1.41324	-2.63719e-10	7.16543e-05	-1.38584	-2.63719e-10
89155503	rs113108244	1.25957e-07	-1.08108	-2.63719e-10	6.00473e-05	-1.28117	-2.63719e-10	8.0661e-05	-1.26744	-2.63719e-10
89155545	rs80020772	1.18477e-07	-1.1423	-2.63719e-10	5.70377e-05	-1.33259	-2.63719e-10	7.65623e-05	-1.31959	-2.63719e-10
89155602	rs112671582	1.18477e-07	-1.1423	-2.63719e-10	5.70377e-05	-1.33259	-2.63719e-10	7.65623e-05	-1.31959	-2.63719e-10
89155877	rs113821042	1.2669e-07	-1.07527	-2.63719e-10	6.03422e-05	-1.27627	-2.63719e-10	8.10626e-05	-1.26248	-2.63719e-10
89155898	rs111520037	1.2669e-07	-1.07527	-2.63719e-10	6.03422e-05	-1.27627	-2.63719e-10	8.10626e-05	-1.26248	-2.63719e-10
89156056	rs113788749	1.18786e-07	-1.13969	-2.63719e-10	5.71621e-05	-1.33041	-2.63719e-10	7.67318e-05	-1.31738	-2.63719e-10
89156124	rs74607703	1.16358e-07	-1.16034	-2.63719e-10	5.42634e-05	-1.38245	-2.63719e-10	7.22598e-05	-1.37743	-2.63719e-10
89156236	rs76555687	1.18786e-07	-1.13969	-2.63719e-10	5.71621e-05	-1.33041	-2.63719e-10	7.67318e-05	-1.31738	-2.63719e-10
89156278	rs111559865	1.19723e-07	-1.13183	-2.63719e-10	5.26185e-05	-1.41324	-2.63719e-10	7.16543e-05	-1.38584	-2.63719e-10
89156487	rs111609108	1.20263e-07	-1.12733	-2.63719e-10	5.77568e-05	-1.32006	-2.63719e-10	7.75417e-05	-1.30688	-2.63719e-10
89156533	rs75200152	1.20263e-07	-1.12733	-2.63719e-10	5.77568e-05	-1.32006	-2.63719e-10	7.75417e-05	-1.30688	-2.63719e-10
89156556	rs77914528	1.19792e-07	-1.13126	-2.63719e-10	5.7567e-05	-1.32336	-2.63719e-10	7.72831e-05	-1.31022	-2.63719e-10
89156654	rs79844699	1.29659e-07	-1.05211	-2.63719e-10	6.15356e-05	-1.25669	-2.63719e-10	8.26878e-05	-1.24263	-2.63719e-10
89156693	rs112176277	1.23664e-07	-1.09945	-2.63719e-10	5.91252e-05	-1.29665	-2.63719e-10	7.94053e-05	-1.28313	-2.63719e-10
89156736	rs74355822	1.28935e-07	-1.0577	-2.63719e-10	6.12448e-05	-1.26142	-2.63719e-10	8.22918e-05	-1.24743	-2.63719e-10
89156860	rs112512306	1.23331e-07	-1.10214	-2.63719e-10	5.89913e-05	-1.29891	-2.63719e-10	7.92228e-05	-1.28543	-2.63719e-10
89156963	rs77675564	1.23664e-07	-1.09945	-2.63719e-10	5.91252e-05	-1.29665	-2.63719e-10	7.94053e-05	-1.28313	-2.63719e-10
89156969	rs12921208	2.22613e-07	-0.609406	0.0978278	0.000131745	-0.963392	0.467953	0.000160681	-0.954552	0.376275
89157040	rs60640544	5.21469e-08	-1.43744	-0.525512	3.71867e-05	-1.43681	-0.323538	5.00562e-05	-1.30407	-0.440479
89157046	rs112161276	2.42989e-07	-0.423999	-2.63719e-10	0.000232938	0.0744667	-2.63719e-10	0.000230895	-0.215737	-2.63719e-10
89157095	rs4074820	1.24174e-07	-1.09533	-2.63719e-10	5.93304e-05	-1.29318	-2.63719e-10	7.96847e-05	-1.27962	-2.63719e-10
89157228	rs60830392	1.43758e-07	-0.609812	-0.339068	8.3035e-05	-0.931335	-0.0257067	0.000102332	-0.922531	-0.106943
89157300	rs76099496	1.50883e-07	-1.32062e-10	-0.900511	0.00012132	-1.32062e-10	-0.577872	0.000140427	-1.32062e-10	-0.713012
89157347	rs4074821	1.21942e-07	-1.11347	-2.63719e-10	5.84326e-05	-1.30843	-2.63719e-10	7.8462e-05	-1.29508	-2.63719e-10
89157477	rs4782475	1.52538e-07	-0.574726	-0.314875	8.51359e-05	-0.934413	0.00235739	0.000104814	-0.925417	-0.0800912
89157547	rs4782474	1.27712e-07	-0.471289	-0.595945	6.58497e-05	-0.81925	-0.36968	8.27814e-05	-0.814954	-0.426541
89157651	rs7499525	3.37179e-07	-0.664197	0.567796	0.000258196	-1.26102	1.43843	0.000266182	-1.21997	1.14645
89157819	rs7499589	3.73083e-07	-0.706044	0.710831	0.000301227	-1.26816	1.59972	0.000314333	-1.22297	1.31573
89157884	rs74034601	1.38592e-07	-0.985482	-2.63719e-10	5.88318e-05	-1.30162	-2.63719e-10	8.04263e-05	-1.27036	-2.63719e-10
89158108	rs9930014	3.86858e-08	-1.74379	-0.517757	2.83579e-05	-1.49462	-0.536781	3.55466e-05	-1.58025	-0.506609
89158708	rs9928477	1.66212e-07	-0.70514	-0.0986127	0.00010953	-1.38265	0.702552	0.000117989	-1.33819	0.451086
89159917	rs118078959	6.48622e-08	-1.74475	-2.63719e-10	3.82891e-05	-1.73114	-2.63719e-10	4.88312e-05	-1.76933	-2.63719e-10
89159920	rs10163428	2.35803e-08	-1.66776	-1.08884	1.938e-05	-1.57692	-0.835144	2.26522e-05	-1.59728	-0.940155
89159939	rs35722116	2.73283e-08	-1.46926	-1.13983	1.71496e-05	-1.49896	-1.03536	2.19658e-05	-1.55077	-1.01744
89160452	rs9938075	2.00022e-08	-1.75674	-1.16444	1.56328e-05	-1.68925	-0.937677	1.86044e-05	-1.7043	-1.03001
89160747	rs9940871	7.46839e-08	-1.51737	-0.0863756	7.3098e-05	-1.7443	0.659793	8.07749e-05	-1.68336	0.417324
89160920	rs4782472	1.60506e-08	-1.77388	-1.36739	9.72686e-06	-1.75784	-1.34358	1.25128e-05	-1.77028	-1.36067
89161032	rs145855009	6.29513e-08	-1.77465	-2.63719e-10	3.69257e-05	-1.7674	-2.63719e-10	4.86639e-05	-1.77276	-2.63719e-10
89161103	rs78694475	1.00567e-07	-1.32062e-10	-1.30619	5.91661e-05	-1.32062e-10	-1.29596	7.66529e-05	-1.32062e-10	-1.31841
89161234	rs141335833	8.47212e-08	-1.47765	-2.63719e-10	4.0907e-05	-1.665	-2.63719e-10	5.47934e-05	-1.65413	-2.63719e-10
89161365	rs9928756	2.06333e-08	-1.77429	-1.11582	1.62273e-05	-1.74535	-0.844254	1.91825e-05	-1.75402	-0.949677
89161373	rs4782334	1.95517e-08	-1.76161	-1.18234	1.49285e-05	-1.70436	-0.968671	1.79008e-05	-1.7182	-1.05466
89161519	rs150118876	1.34612e-07	-1.01462	-2.63719e-10	5.7523e-05	-1.32412	-2.63719e-10	7.85789e-05	-1.2936	-2.63719e-10
89161610	rs4782471	1.96891e-08	-1.76228	-1.17466	1.50018e-05	-1.73943	-0.928703	1.79401e-05	-1.74705	-1.02361
89161684	rs4782333	1.5237e-07	-1.215	0.324297	0.000177795	-1.41812	1.22244	0.000197453	-1.31708	0.944877
89161690	rs4782470	1.03749e-07	-1.39728	0.122234	0.00010268	-1.65188	0.907189	0.000112939	-1.58009	0.649235
89161934	rs10163422	8.43e-08	-1.66488	0.182247	5.69587e-05	-1.74108	0.4071	7.53552e-05	-1.75227	0.416786
89162252	rs4782469	2.62576e-06	-1.7711	3.72721	0.00525535	-1.68329	4.87399	0.0047283	-1.71493	4.51855
89162304	rs575086310	1.06593e-07	-1.32062e-10	-1.248	6.3531e-05	-1.32062e-10	-1.22478	8.22501e-05	-1.32062e-10	-1.24793
89162348	rs72817429	4.1492e-06	1.58907	0.824589	0.00138495	0.827746	1.02937	0.00305096	1.24354	1.12197
89162528	rs72817430	2.99704e-06	1.38747	0.700902	0.00106719	0.684386	0.912097	0.00216766	1.06371	0.959993
89162738	rs11076761	1.75305e-08	-1.68483	-1.36824	9.47393e-06	-1.77188	-1.35588	1.35452e-05	-1.6835	-1.36816
89162790	rs11076762	2.04961e-08	-1.52954	-1.36724	1.00849e-05	-1.71758	-1.34769	1.5686e-05	-1.53826	-1.36667
89163265	rs4782468	1.71046e-08	-1.71032	-1.36735	9.39701e-06	-1.77467	-1.36124	1.31373e-05	-1.71447	-1.36777
89163313	rs4782467	1.70509e-08	-1.71304	-1.36777	9.41216e-06	-1.77471	-1.35959	1.31593e-05	-1.71251	-1.36807
89163328	rs77749279	1.64779e-06	1.104	0.386176	0.000426535	0.0181495	0.661241	0.000877555	0.416515	0.702926
89163356	rs4782466	1.69835e-08	-1.71654	-1.36823	9.4586e-06	-1.77467	-1.35471	1.31125e-05	-1.71601	-1.36812
89163478	rs146626127	4.3845e-07	0.166232	-2.63719e-10	0.000200495	-0.0755131	-2.63719e-10	0.000214662	-0.288634	-2.63719e-10
89163502	rs4782465	5.92573e-08	-1.37158	-0.463542	6.96166e-05	-1.15582	0.0225217	5.55964e-05	-1.43747	-0.202106
89163599	rs62047785	1.74413e-08	-1.68993	-1.36824	9.4719e-06	-1.77282	-1.35516	1.34667e-05	-1.6893	-1.36818
89163788	rs72817431	2.23585e-06	1.41045	0.384908	0.000781085	0.704663	0.579716	0.00158319	1.0855	0.624003
89163829	rs112196155	2.06718e-06	1.31789	0.399036	0.00073069	0.623078	0.594607	0.00147229	0.997818	0.639062
89163839	rs11863384	5.91736e-08	-1.32761	-0.508925	5.98185e-05	-1.10162	-0.183373	4.87799e-05	-1.39716	-0.373218
89163846	rs11863385	5.86784e-08	-1.33641	-0.508528	5.92169e-05	-1.11242	-0.182676	4.84656e-05	-1.40524	-0.371601
89164081	rs11076763	5.44243e-08	-1.4125	-0.507703	5.38748e-05	-1.20678	-0.18286	4.51753e-05	-1.4748	-0.372343
89164207	rs11076764	5.81768e-08	-1.33192	-0.521612	5.8304e-05	-1.11144	-0.199194	4.74759e-05	-1.41016	-0.38731
89164208	rs11076765	5.76696e-08	-1.34067	-0.521612	5.76819e-05	-1.12217	-0.199194	4.71004e-05	-1.41811	-0.38731
89164307	rs116981345	6.42344e-08	-1.75447	-2.63719e-10	4.03135e-05	-1.67962	-2.63719e-10	5.52857e-05	-1.64518	-2.63719e-10
89164429	rs4782464	5.94803e-08	-1.30976	-0.521612	6.01815e-05	-1.07975	-0.199194	4.88938e-05	-1.38074	-0.38731
89164540	rs4782331	5.84495e-08	-1.33641	-0.512438	5.92449e-05	-1.11242	-0.182203	4.82436e-05	-1.40524	-0.376192
89164805	rs62047786	5.23572e-07	0.34366	-2.63719e-10	0.000400915	0.617446	-2.63719e-10	0.000633675	0.793837	-2.63719e-10
89164841	rs4782463	1.64435e-08	-1.75072	-1.36637	9.81775e-06	-1.74838	-1.34374	1.2514e-05	-1.76504	-1.36581
89164844	rs4782462	4.41245e-07	-1.29622	1.4688	0.00087425	-1.406	2.80306	0.000536724	-1.5793	2.20709
89164974	rs36099289	2.26476e-08	-1.7262	-1.07076	1.25626e-05	-1.76589	-1.07969	1.68464e-05	-1.77448	-1.05908
89165575	rs7499425	5.378e-08	-1.47659	-0.455527	5.24911e-05	-1.3088	-0.106862	4.48556e-05	-1.54737	-0.306879
89165748	rs59788479	7.58979e-08	-1.46194	-0.125681	8.87608e-05	-1.29054	0.400181	7.11203e-05	-1.53456	0.141237
89165984	rs12933826	7.30434e-08	-1.32674	-0.299217	5.79798e-05	-1.25456	-0.0616457	6.03239e-05	-1.45311	-0.104859
89166048	rs8053006	6.34274e-08	-1.45449	-0.312626	6.40116e-05	-1.28128	0.0640387	5.34497e-05	-1.52803	-0.150929
89166262	rs8061360	1.779e-08	-1.68415	-1.35423	9.90312e-06	-1.77317	-1.31029	1.35775e-05	-1.69844	-1.35084
89166424	rs8046141	8.53973e-08	-1.45449	-0.015207	0.00010262	-1.28128	0.536012	8.1058e-05	-1.52803	0.265495
89166556	rs140205833	7.10794e-08	-1.65322	-2.63719e-10	4.19496e-05	-1.63984	-2.63719e-10	5.22983e-05	-1.70073	-2.63719e-10
89166607	rs12447799	1.77903e-08	-1.69628	-1.34208	1.01276e-05	-1.77258	-1.28846	1.38985e-05	-1.68775	-1.33816
89166669	rs56386090	6.50527e-08	-1.43162	-0.3102	6.62237e-05	-1.25298	0.0697113	5.47005e-05	-1.5079	-0.147925
89166807	rs12449019	6.57873e-08	-1.43933	-0.291259	6.66849e-05	-1.2625	0.0861724	5.54175e-05	-1.5147	-0.128106
89166832	rs12445614	5.98834e-07	-1.38563	1.8636	0.00148404	-1.36351	3.28973	0.000906917	-1.51989	2.67224
89166941	rs7195892	8.24407e-08	-1.42303	-0.0819025	8.67577e-05	-1.2424	0.329219	7.01116e-05	-1.50032	0.0927144
89166988	rs72817434	1.72083e-06	1.10044	0.433103	0.000628897	0.432081	0.635582	0.00124757	0.79214	0.679114
89167049	rs145819902	4.04756e-07	-1.32062e-10	0.0862709	0.00030858	-1.32062e-10	0.355678	0.000356159	-1.32062e-10	0.21768
89167066	rs57558972	8.39434e-08	-1.35978	-0.127089	8.96563e-05	-1.15656	0.276242	7.10386e-05	-1.43678	0.0423093
89167094	rs7188200	8.502e-08	-1.39909	-0.0750405	8.99785e-05	-1.21304	0.336302	7.18248e-05	-1.47913	0.09566
89167138	rs11547019	1.94103e-06	1.08908	0.564884	0.000707351	0.422125	0.763097	0.00140122	0.781401	0.806
89167140	rs7201122	3.18391e-07	-1.29984	1.14611	0.000646581	-1.24889	2.34428	0.000409616	-1.44847	1.80599
89167386	rs59213357	2.23717e-07	-1.32062e-10	-0.506631	0.000176915	-1.32062e-10	-0.200632	0.000215364	-1.32062e-10	-0.285367
89167404	rs7193255	6.88298e-08	-1.45568	-0.229696	7.19787e-05	-1.25234	0.152401	5.91946e-05	-1.50366	-0.0732065
89167431	rs6500527	8.2555e-08	-1.40534	-0.0982114	8.90879e-05	-1.19473	0.308053	7.09944e-05	-1.46934	0.0742456
89167458	rs6500529	8.49512e-08	-1.47159	-0.0033485	9.36126e-05	-1.25718	0.420041	7.51244e-05	-1.5149	0.176344
89167792	rs8060043	8.30381e-08	-1.68321	0.185495	7.51552e-05	-1.69515	0.638398	7.13225e-05	-1.76476	0.374273
89167828	rs61729367	7.35562e-08	-1.61896	-2.63719e-10	5.08934e-05	-1.44657	-2.63719e-10	5.6864e-05	-1.61704	-2.63719e-10
89167950	rs6500530	1.77761e-08	-1.71583	-1.32333	1.04869e-05	-1.77004	-1.25613	1.34875e-05	-1.73835	-1.31758
89167954	rs7194257	1.80252e-08	-1.69742	-1.32783	1.03748e-05	-1.77362	-1.2633	1.36225e-05	-1.72362	-1.32236
89168115	rs72817435	2.13352e-06	1.16851	0.579998	0.000504925	0.0691397	0.778966	0.00104584	0.472848	0.822028
89168323	rs4782461	8.00279e-08	-1.49859	-0.036046	8.30534e-05	-1.33642	0.379596	6.86816e-05	-1.56653	0.138318
89168360	rs116288786	1.24864e-07	-1.08979	-2.63719e-10	5.2185e-05	-1.42151	-2.63719e-10	7.38383e-05	-1.35582	-2.63719e-10
89168396	rs4782460	7.92731e-08	-1.66739	0.123272	7.29097e-05	-1.64851	0.561429	6.78172e-05	-1.74834	0.307457
89168723	rs71387680	2.40074e-08	-1.68032	-1.05834	1.55846e-05	-1.62429	-1.00574	2.04482e-05	-1.66087	-0.978937
89168725	rs7194635	4.77858e-08	-1.49088	-0.559407	4.30468e-05	-1.32671	-0.287304	3.85525e-05	-1.55983	-0.445846
89168911	rs7200676	4.36873e-08	-1.67617	-0.463782	3.40974e-05	-1.65806	-0.189027	3.50548e-05	-1.7526	-0.348184
89168935	rs4782458	4.74524e-08	-1.51235	-0.544941	4.26029e-05	-1.35379	-0.270591	3.84301e-05	-1.57845	-0.430402
89168981	rs4782457	4.47704e-08	-1.68043	-0.435038	3.54951e-05	-1.66269	-0.144223	3.62259e-05	-1.75459	-0.313335
89169000	rs72817437	8.75333e-07	1.22414	-0.366552	0.00019512	0.217032	-0.319723	0.000417038	0.611558	-0.236079
89169205	rs4782456	8.44086e-08	-1.51235	0.0310007	8.93822e-05	-1.35379	0.470407	7.32604e-05	-1.57845	0.214775
89169273	rs78898590	1.95267e-07	-1.32062e-10	-0.642646	0.000149296	-1.32062e-10	-0.370371	0.000185012	-1.32062e-10	-0.437279
89169284	rs72817438	8.47304e-07	1.20284	-0.377793	0.00018957	0.199678	-0.331224	0.000404328	0.592559	-0.248031
89169312	rs4782455	4.63833e-08	-1.67617	-0.4039	3.69531e-05	-1.65806	-0.108598	3.75192e-05	-1.7526	-0.280244
89169514	rs6500531	4.46082e-08	-1.69263	-0.42647	3.49461e-05	-1.67602	-0.146476	3.62021e-05	-1.76	-0.308583
89169644	rs113683739	9.9567e-08	-1.31618	-2.63719e-10	5.7723e-05	-1.32065	-2.63719e-10	8.23448e-05	-1.24678	-2.63719e-10
89169670	rs183863465	1.09449e-07	-1.22155	-2.63719e-10	9.32207e-05	-0.841335	-2.63719e-10	0.000106614	-0.988483	-2.63719e-10
89170027	rs4782454	4.55642e-08	-1.66285	-0.435038	3.61791e-05	-1.6436	-0.144223	3.65359e-05	-1.74607	-0.313335
89170047	rs4782453	4.57755e-08	-1.65823	-0.435038	3.63607e-05	-1.63859	-0.144223	3.66224e-05	-1.7437	-0.313335
89170064	rs4782330	4.57755e-08	-1.65823	-0.435038	3.63607e-05	-1.63859	-0.144223	3.66224e-05	-1.7437	-0.313335
89170171	rs7184784	4.54431e-08	-1.66552	-0.435038	3.56384e-05	-1.65866	-0.144223	3.62708e-05	-1.75335	-0.313335
89170296	rs72817441	5.99124e-07	0.734941	-0.256486	0.000212061	0.189138	-0.208569	0.000415607	0.494164	-0.122123
89170421	rs7202765	2.26668e-08	-1.50802	-1.28809	1.30044e-05	-1.61194	-1.19908	2.02556e-05	-1.36949	-1.27977
89170570	rs7202996	2.19457e-08	-1.5302	-1.29824	1.26111e-05	-1.62917	-1.21256	1.95168e-05	-1.39695	-1.28947
89170679	rs8044145	4.46934e-08	-1.65823	-0.45896	3.51537e-05	-1.63859	-0.177979	3.56748e-05	-1.7437	-0.33955
89170688	rs77687230	1.46263e-07	-1.32062e-10	-0.931605	9.38466e-05	-1.32062e-10	-0.834643	0.000114027	-1.32062e-10	-0.921266
89170777	rs8044192	4.415e-08	-1.65823	-0.471192	3.4884e-05	-1.63859	-0.185681	3.52405e-05	-1.7437	-0.351797
89170856	rs8056878	4.45005e-08	-1.65823	-0.463286	3.5202e-05	-1.63859	-0.176606	3.55383e-05	-1.7437	-0.343382
89170861	rs8056882	4.415e-08	-1.65823	-0.471192	3.4884e-05	-1.63859	-0.185681	3.52405e-05	-1.7437	-0.351797
89170974	rs8061488	4.29372e-08	-1.73393	-0.423349	3.40852e-05	-1.71569	-0.131753	3.60052e-05	-1.77287	-0.301166
89171018	rs8057217	4.18617e-08	-1.73662	-0.446018	3.3104e-05	-1.71894	-0.157705	3.5129e-05	-1.77341	-0.325265
89171228	rs12446046	4.45095e-08	-1.66804	-0.453273	3.53844e-05	-1.64401	-0.16602	3.57819e-05	-1.74727	-0.332982
89171267	rs12443768	4.51469e-08	-1.62874	-0.47835	3.59295e-05	-1.60085	-0.193901	3.56037e-05	-1.72583	-0.359417
89171384	rs11640002	2.23275e-08	-1.77203	-1.03916	1.41948e-05	-1.7384	-0.985026	1.95121e-05	-1.72918	-0.957483
89171389	rs12447910	4.5887e-08	-1.65989	-0.430944	3.61486e-05	-1.6451	-0.143561	3.66306e-05	-1.74638	-0.310433
89171442	rs12446096	5.01871e-08	-1.26389	-0.737368	3.83757e-05	-1.23412	-0.494756	3.41337e-05	-1.49077	-0.63664
89171494	rs118072370	3.87052e-08	-1.65881	-0.602235	3.16762e-05	-1.77204	-0.148696	3.76382e-05	-1.72877	-0.300911
89171544	rs7190776	4.10068e-08	-1.74721	-0.45607	3.21542e-05	-1.73743	-0.168327	3.47192e-05	-1.7747	-0.335704
89171646	rs11076766	4.11049e-08	-1.74721	-0.453681	3.22302e-05	-1.73743	-0.165969	3.47959e-05	-1.7747	-0.333498
89171661	rs116891340	4.18839e-08	-1.69295	-0.489159	3.65521e-05	-1.77376	-0.00381087	4.32214e-05	-1.73622	-0.155139
89172122	rs7405366	4.29096e-08	-1.65989	-0.498031	3.35925e-05	-1.6451	-0.216898	3.41449e-05	-1.74638	-0.380706
89172455	rs79195040	3.97518e-08	-1.70307	-0.531286	3.41065e-05	-1.77455	-0.0722654	4.03275e-05	-1.74306	-0.217602
89172617	rs34809756	1.26667e-07	-1.07546	-2.63719e-10	8.2229e-05	-0.966796	-2.63719e-10	8.09377e-05	-1.26402	-2.63719e-10
89172624	rs144841194	6.62024e-08	-1.7243	-2.63719e-10	4.37285e-05	-1.5983	-2.63719e-10	5.64115e-05	-1.62503	-2.63719e-10
89173085	rs11648364	1.8766e-08	-1.66008	-1.32489	9.53425e-06	-1.77431	-1.3471	1.30146e-05	-1.7718	-1.31982
89173260	rs7187583	2.52411e-08	-1.40849	-1.28005	1.32226e-05	-1.60773	-1.18664	2.10233e-05	-1.34136	-1.2707
89173583	rs28538054	3.80899e-08	-1.7393	-0.53777	3.04031e-05	-1.73224	-0.229522	3.19868e-05	-1.7744	-0.417975
89173704	rs28542844	2.0544e-08	-1.55334	-1.3411	9.52498e-06	-1.76004	-1.36235	1.34594e-05	-1.70838	-1.34964
89174133	rs6500532	3.05282e-07	-1.10587	0.910092	0.000578119	-1.09492	2.0784	0.000363717	-1.30636	1.54504
89174931	rs72817445	8.34199e-07	1.18755	-0.378091	0.000167989	0.0813426	-0.333747	0.000363513	0.488894	-0.250777
89174933	rs117405495	1.61449e-07	-0.832827	-2.63719e-10	6.80662e-05	-1.15582	-2.63719e-10	0.00010261	-1.02676	-2.63719e-10
89175801	rs72817447	1.04649e-06	1.37358	-0.337395	0.000203026	0.229188	-0.292159	0.00044675	0.651871	-0.207569
89176105	rs116996369	9.98156e-08	-1.31369	-2.63719e-10	6.11321e-05	-1.26327	-2.63719e-10	6.89767e-05	-1.42393	-2.63719e-10
89176321	rs72817448	6.7845e-07	0.924504	-0.321707	0.000144796	-0.122894	-0.278082	0.000306882	0.260282	-0.191516
89176458	rs9935801	2.05152e-08	-1.54393	-1.35192	1.06796e-05	-1.70785	-1.30013	1.66013e-05	-1.49927	-1.34895
89176878	rs8044701	4.11979e-08	-1.71347	-0.48516	3.28667e-05	-1.69625	-0.187589	3.34928e-05	-1.77218	-0.374186
89176957	rs12918883	2.36821e-08	-1.76471	-0.987585	1.40166e-05	-1.73576	-1.00031	1.97343e-05	-1.70499	-0.970349
89176971	rs74637657	2.08571e-07	-1.32062e-10	-0.576736	0.000138419	-1.32062e-10	-0.446017	0.000189979	-1.32062e-10	-0.410787
89177506	rs4782450	6.43472e-08	-1.75416	0.00143537	6.18971e-05	-1.73246	0.481631	5.88149e-05	-1.77447	0.191163
89177614	rs72817450	1.99094e-06	1.10438	0.57497	0.000476084	0.0156296	0.77366	0.000984128	0.416262	0.817796
89177922	rs80219324	1.80046e-07	-1.32062e-10	-0.723804	0.000118428	-1.32062e-10	-0.602001	0.000161114	-1.32062e-10	-0.575587
89177988	rs117435455	6.48071e-08	-1.7456	-2.63719e-10	3.94242e-05	-1.70192	-2.63719e-10	5.56934e-05	-1.63784	-2.63719e-10
89178448	rs72817452	2.10184e-06	1.13616	0.597394	0.000498538	0.0407112	0.794664	0.0010343	0.443999	0.839785
89178531	rs143793502	9.75056e-08	-1.3371	-2.63719e-10	6.37154e-05	-1.22188	-2.63719e-10	8.0907e-05	-1.2644	-2.63719e-10
89178773	rs4782449	2.10349e-08	-1.50801	-1.36283	1.0739e-05	-1.67752	-1.3249	1.71384e-05	-1.45537	-1.361
89178839	rs4782329	7.59191e-07	-1.72003	2.43527	0.002064	-1.75437	4.01047	0.00131239	-1.77456	3.29647
89179040	rs72817455	1.73105e-06	1.02232	0.517147	0.000420024	-0.0489502	0.712957	0.000860756	0.344758	0.755355
89179363	rs55756754	1.83097e-06	1.09478	0.500809	0.000437646	0.00806202	0.697044	0.000900207	0.40789	0.737036
89179567	rs7204124	1.67197e-08	-1.73322	-1.36721	2.76639e-05	-0.691198	-1.36498	2.32622e-05	-1.14264	-1.36823
89179874	rs7186059	5.29867e-08	-1.70861	-0.238364	4.72769e-05	-1.70928	0.188995	4.52659e-05	-1.76816	-0.0769887
89180664	rs9940965	7.84941e-07	-1.55386	2.30245	0.00230131	-1.51869	3.88362	0.00128064	-1.65079	3.14821
89180695	rs8182228	4.49146e-08	-1.52466	-0.587591	3.21846e-05	-1.51108	-0.393735	4.0337e-05	-1.43329	-0.527135
89180765	rs75591977	9.63332e-08	-1.69232	0.343117	0.000133699	-1.48085	1.00014	0.000128134	-1.63273	0.828112
89180883	rs3743979	4.90236e-08	-1.49975	-0.52496	5.06093e-05	-1.56292	0.11075	5.56631e-05	-1.38267	-0.255715
89180935	rs3743980	2.29611e-08	-1.44524	-1.33797	1.20178e-05	-1.61889	-1.27102	1.90973e-05	-1.37484	-1.33331
89181012	rs3743981	8.66738e-08	-1.71912	0.264257	0.000116272	-1.5338	0.913433	0.000113718	-1.66874	0.744765
89181139	rs3743982	9.46616e-07	-1.258	2.19388	0.0026579	-1.22815	3.73714	0.00140673	-1.41914	3.01046
89181220	rs117708030	1.18701e-07	-1.1404	-2.63719e-10	7.43858e-05	-1.06704	-2.63719e-10	7.47934e-05	-1.34297	-2.63719e-10
89181325	rs55974015	2.30417e-08	-1.72799	-1.05172	1.53571e-05	-1.64648	-0.998251	2.10858e-05	-1.63935	-0.969749
89181870	rs4782448	1.1211e-07	-1.32062e-10	-1.19753	6.57179e-05	-1.32062e-10	-1.19093	8.57413e-05	-1.32062e-10	-1.20636
89181890	rs4782447	9.3935e-07	-1.60789	2.53607	0.00254267	-1.68112	4.14579	0.00153475	-1.73412	3.41254
89182104	rs4782446	9.87903e-07	-1.60259	2.58116	0.00269328	-1.67714	4.19935	0.00161751	-1.73148	3.46243
89182218	rs4782328	1.00339e-06	-1.60259	2.59672	0.00274349	-1.67714	4.21782	0.00164557	-1.73148	3.47963
89182295	rs4782445	1.87652e-08	-1.64411	-1.3409	1.05078e-05	-1.74718	-1.277	1.4847e-05	-1.6233	-1.3366
89182872	rs116871557	8.52868e-08	-1.47099	-2.63719e-10	7.40145e-05	-1.07204	-2.63719e-10	9.31053e-05	-1.12397	-2.63719e-10
89182926	rs8052780	9.69512e-07	-1.63999	2.59977	0.00267265	-1.70287	4.21739	0.00160645	-1.75378	3.47786
89182938	rs58188939	7.2729e-08	-1.72097	0.0906959	9.42533e-05	-1.53767	0.707357	9.30403e-05	-1.6713	0.546635
89183197	rs8053537	9.83615e-07	-1.6225	2.59672	0.002738	-1.67914	4.21782	0.00163434	-1.73834	3.47963
89183217	rs8057399	9.45523e-07	-1.6225	2.55722	0.00261097	-1.67914	4.17032	0.00156379	-1.73834	3.4355
89183706	rs117009118	1.3487e-07	-1.32062e-10	-1.0127	0.000106992	-1.32062e-10	-0.703549	0.00012116	-1.32062e-10	-0.860583
89183772	rs9938463	9.2971e-07	-1.23905	2.15691	0.00267207	-1.20866	3.72297	0.0013882	-1.40338	2.98145
89183780	rs9938518	9.91228e-07	-1.63522	2.61715	0.00276625	-1.69938	4.24832	0.00164925	-1.75187	3.50225
89183973	rs4782444	8.41627e-07	-1.23286	2.05119	0.00236065	-1.20231	3.59269	0.00124939	-1.39823	2.87094
89184135	rs4782327	8.42492e-07	-1.7052	2.52455	0.00232579	-1.75462	4.13013	0.00146699	-1.77434	3.40761
89184560	rs117221405	1.69675e-06	0.951679	0.567779	0.000419823	-0.104343	0.767872	0.000851195	0.283323	0.80562
89184592	rs184970349	1.24453e-07	-1.32062e-10	-1.09308	9.50739e-05	-1.32062e-10	-0.82165	0.000110313	-1.32062e-10	-0.954381
89184625	rs72817464	1.78099e-06	0.992077	0.575831	0.000437005	-0.0726901	0.776331	0.000889172	0.31844	0.814152
89184910	rs11865614	4.39849e-08	-1.59054	-0.542629	4.48556e-05	-1.65895	0.0860896	4.87542e-05	-1.49904	-0.271866
89184942	rs72817465	1.97362e-06	1.09478	0.575831	0.000473758	0.00806202	0.776331	0.000972374	0.40789	0.814152
89184952	rs79190734	6.00276e-07	-1.32062e-10	0.480375	0.000695071	-1.32062e-10	1.16771	0.000770789	-1.32062e-10	0.989716
89184953	rs74843509	6.00276e-07	-1.32062e-10	0.480375	0.000695071	-1.32062e-10	1.16771	0.000770789	-1.32062e-10	0.989716
89185019	rs12443551	8.76143e-07	-1.63522	2.49374	0.00236947	-1.69938	4.09349	0.00144997	-1.75187	3.37348
89185117	rs36075163	7.36264e-07	-1.76978	2.45435	0.00337941	-1.20949	3.95864	0.00192009	-1.40134	3.30376
89185124	rs117088049	7.38919e-08	-1.7416	0.127189	8.92892e-05	-1.63526	0.75084	9.18981e-05	-1.72543	0.588411
89185175	rs35561531	4.01996e-08	-1.25171	-0.971451	2.21175e-05	-1.44977	-0.830161	3.00954e-05	-1.3253	-0.928026
89185454	rs4782443	7.93961e-07	-1.67963	2.43965	0.00215286	-1.73089	4.02913	0.00134467	-1.76732	3.31352
89185501	rs4782442	1.07683e-07	-1.32062e-10	-1.23782	6.17317e-05	-1.32062e-10	-1.25351	8.35303e-05	-1.32062e-10	-1.23249
89186100	rs143914431	1.0728e-07	-1.24157	-2.63719e-10	3.90321e-05	-1.71192	-2.63719e-10	5.14771e-05	-1.71656	-2.63719e-10
89186138	rs11860237	7.97081e-07	-1.64975	2.41369	0.00212308	-1.70995	3.99426	0.00131277	-1.75751	3.27971
89186430	rs117785977	1.45457e-07	-1.32062e-10	-0.937134	9.58732e-05	-1.32062e-10	-0.813278	0.00012218	-1.32062e-10	-0.852206
89186518	rs140781627	6.403e-08	-1.75766	-2.63719e-10	3.71158e-05	-1.76226	-2.63719e-10	4.87137e-05	-1.77174	-2.63719e-10
89186529	rs4782441	5.17251e-08	-1.55942	-0.411655	5.41434e-05	-1.63469	0.250026	5.95943e-05	-1.44405	-0.126093
89186868	rs72817472	1.79996e-06	1.12555	0.452958	0.00042657	0.0323321	0.64714	0.000877673	0.434735	0.68484
89187378	rs3743983	4.17845e-08	-1.57843	-0.606059	4.1375e-05	-1.64931	-0.00432094	4.58145e-05	-1.48427	-0.348826
89187764	rs34573246	6.86512e-07	-1.66732	2.28193	0.00177063	-1.72241	3.8252	0.00113921	-1.76361	3.14401
89187809	rs11645063	6.52784e-07	-1.70579	2.27002	0.00169494	-1.74797	3.80707	0.00110812	-1.7731	3.12582
89187954	rs7500326	2.37718e-08	-1.73313	-1.01539	1.56272e-05	-1.66515	-0.96214	2.1799e-05	-1.64226	-0.933576
89188302	rs35118496	4.78894e-08	-1.49101	-0.557113	4.77191e-05	-1.57782	0.0668442	5.40261e-05	-1.37966	-0.288568
89188588	rs77073268	6.30193e-08	-1.77357	-2.63719e-10	3.75394e-05	-1.75091	-2.63719e-10	4.89701e-05	-1.76649	-2.63719e-10
89188672	rs8058601	4.84953e-08	-1.48355	-0.551994	4.81838e-05	-1.5716	0.0703173	5.47542e-05	-1.37088	-0.283968
89189129	rs72817477	7.13328e-08	-1.64966	-2.63719e-10	3.87789e-05	-1.71843	-2.63719e-10	5.22336e-05	-1.70197	-2.63719e-10
89189194	rs55797131	1.72106e-06	1.18755	0.346132	0.000401079	0.0813426	0.536513	0.000834572	0.488894	0.580327
89189472	rs7498787	2.48414e-08	-1.67074	-1.03377	1.71203e-05	-1.55684	-0.979202	2.3972e-05	-1.52936	-0.951454
89189556	rs7501421	2.50374e-08	-1.67074	-1.02591	1.7266e-05	-1.55684	-0.970729	2.41831e-05	-1.52936	-0.942686
89189912	rs7184755	2.00518e-08	-1.56529	-1.35341	1.08487e-05	-1.69123	-1.30103	1.67398e-05	-1.49079	-1.34912
89190065	rs6500533	6.58726e-07	-1.00718	1.58047	0.00150345	-0.983481	2.9227	0.000815278	-1.23363	2.27946
89190166	rs75592427	1.21822e-07	-1.23737	0.122919	0.000190851	-0.860444	0.735633	0.0001634	-1.14506	0.583568
89190207	rs7189805	4.64435e-08	-1.49248	-0.586296	4.60126e-05	-1.56483	0.0174423	5.31164e-05	-1.36086	-0.324351
89190313	rs6500534	6.50004e-07	-1.03607	1.59604	0.00136108	-1.01282	2.85255	0.000746028	-1.25784	2.21491
89191071	rs60626045	1.6939e-07	-0.951277	0.166464	0.000158068	-1.09675	0.783472	0.000149383	-1.28285	0.631665
89191264	rs8059060	4.94103e-08	-1.43646	-0.580393	4.3602e-05	-1.62517	0.0239638	4.98753e-05	-1.42994	-0.318233
89191270	rs59501746	2.34581e-08	-1.72139	-1.04041	1.57191e-05	-1.63506	-0.986367	2.18958e-05	-1.61253	-0.958872
89191297	rs4782437	4.94103e-08	-1.43646	-0.580393	4.3602e-05	-1.62517	0.0239638	4.98753e-05	-1.42994	-0.318233
89191355	rs4782326	4.97448e-08	-1.43646	-0.573646	4.39945e-05	-1.62517	0.0329272	5.02651e-05	-1.42994	-0.310447
89191474	rs4782325	4.90143e-08	-1.44451	-0.580393	4.337e-05	-1.6305	0.0239638	4.94717e-05	-1.43806	-0.318233
89191707	rs4782436	7.33291e-07	-0.998546	1.67907	0.00172307	-0.974717	3.05028	0.000908383	-1.22637	2.38034
89192265	rs55727237	5.12112e-08	-1.4296	-0.551452	4.1961e-05	-1.6355	-0.00405973	4.79244e-05	-1.47161	-0.31646
89192278	rs8050311	4.94129e-08	-1.43034	-0.586459	4.07416e-05	-1.64078	-0.0282719	4.59275e-05	-1.46616	-0.364474
89192488	rs12931140	1.09852e-07	-0.62306	-0.594816	7.99278e-05	-1.00737	0.0121936	9.56781e-05	-0.762422	-0.334286
89192519	rs60524679	2.56815e-08	-1.74204	-0.929199	1.7182e-05	-1.66545	-0.866986	2.41474e-05	-1.63796	-0.835555
89192621	rs56260132	3.7256e-06	1.87612	0.429845	0.000430969	0.0607046	0.629027	0.000965185	0.55125	0.663372
89192715	rs11076767	1.9937e-08	-1.56344	-1.361	1.0754e-05	-1.68232	-1.31872	1.67842e-05	-1.47896	-1.3583
89192802	rs56291251	1.91508e-07	-0.266826	-0.395256	7.74206e-05	-0.730192	-0.29686	0.00013516	-0.458967	-0.292269
89192902	rs59346323	2.66866e-08	-1.72315	-0.909705	1.80538e-05	-1.63678	-0.846171	2.52506e-05	-1.61475	-0.814103
89193259	rs74036125	2.30633e-08	-1.69436	-1.08441	1.55173e-05	-1.60036	-1.03398	2.15422e-05	-1.57945	-1.00823
89193376	rs61148701	3.55124e-07	-1.32062e-10	-0.0445477	0.000307113	-1.32062e-10	0.350911	0.000366304	-1.32062e-10	0.245766
89193390	rs8056427	2.95329e-07	-1.6278	1.39888	0.000611418	-1.66352	2.703	0.000436606	-1.65233	2.07366
89193395	rs58210325	2.07156e-08	-1.73255	-1.15358	1.36309e-05	-1.65246	-1.11151	1.86881e-05	-1.63167	-1.09814
89193677	rs4782435	4.03843e-08	-0.854439	-1.36413	1.89896e-05	-1.10505	-1.32736	3.23411e-05	-0.819309	-1.36205
89193715	rs4782434	4.03874e-08	-0.854439	-1.36406	1.89815e-05	-1.10505	-1.32778	3.23439e-05	-0.819309	-1.36196
89194030	rs117658388	2.21796e-07	-0.675982	0.160727	0.000203322	-0.838189	0.776678	0.000185797	-1.05816	0.625115
89194212	rs7186287	1.94787e-08	-1.58834	-1.35935	1.06319e-05	-1.69852	-1.31393	1.63289e-05	-1.50857	-1.3562
89194250	rs8049456	1.99354e-07	-0.238415	-0.383518	8.02572e-05	-0.706523	-0.284544	0.00014052	-0.432418	-0.279927
89194594	rs76924932	2.60249e-08	-1.7347	-0.923256	1.74533e-05	-1.65614	-0.860637	2.43622e-05	-1.63565	-0.829011
89194630	rs12102787	1.29233e-07	-1.05539	-2.63719e-10	0.000144001	-0.406483	-2.63719e-10	0.000142379	-0.699205	-2.63719e-10
89194657	rs12103007	4.33542e-08	-1.58895	-0.558656	2.54196e-05	-1.75977	-0.381015	3.00927e-05	-1.73398	-0.519436
89194679	rs7197055	4.08994e-08	-0.841765	-1.36413	1.91962e-05	-1.09424	-1.32736	3.27615e-05	-0.806395	-1.36205
89194809	rs7197285	3.74549e-08	-1.60192	-0.691957	2.77121e-05	-1.67139	-0.383045	2.81334e-05	-1.72018	-0.60056
89195025	rs12102355	3.99105e-08	-0.865771	-1.3646	1.87788e-05	-1.11471	-1.32886	3.19514e-05	-0.830856	-1.36263
89195395	rs12446954	1.9217e-08	-1.59866	-1.36256	1.04706e-05	-1.70506	-1.32267	1.60647e-05	-1.52093	-1.36015
89195521	rs12444649	4.13871e-08	-0.829002	-1.36504	1.93489e-05	-1.08333	-1.33034	3.31528e-05	-0.793394	-1.36318
89195929	rs6416805	3.97752e-08	-0.865771	-1.368	1.83183e-05	-1.11471	-1.35369	3.1774e-05	-0.830856	-1.36819
89195932	rs74036126	2.3923e-08	-1.74461	-0.997562	1.57929e-05	-1.67371	-0.943031	2.19582e-05	-1.65474	-0.913814
89196093	rs57137022	2.22203e-08	-1.74274	-1.07327	1.46081e-05	-1.67031	-1.02442	2.02583e-05	-1.65104	-0.998098
89196204	rs6500536	4.02211e-08	-0.854439	-1.36818	1.84008e-05	-1.10505	-1.35885	3.21515e-05	-0.819309	-1.36793
89196208	rs6500537	4.12645e-08	-0.829002	-1.36801	1.87784e-05	-1.08333	-1.36027	3.30063e-05	-0.793394	-1.36761
89196279	rs71395385	8.58264e-08	-1.31435	-0.150336	6.25626e-05	-1.26389	0.0237525	6.49864e-05	-1.44784	-0.0356766
89196637	rs74484101	2.89679e-07	-0.646393	0.398154	0.000266682	-0.810856	1.02061	0.000241289	-1.03422	0.862521
89196729	rs117939309	3.29621e-06	1.89912	0.284397	0.00037588	0.077018	0.475947	0.000851853	0.569609	0.520106
89197267	rs56339509	3.52794e-06	1.91119	0.340267	0.000403714	0.0855906	0.538813	0.000913365	0.579254	0.580184
89197311	rs55710626	3.35135e-06	1.88706	0.313039	0.000384114	0.0684643	0.50617	0.000868966	0.559984	0.549622
89197522	rs149432430	2.27483e-07	-0.48994	-2.63719e-10	0.000209879	-0.0297722	-2.63719e-10	0.000240049	-0.176855	-2.63719e-10
89197682	rs55889568	2.20575e-06	1.62028	0.161527	0.000261667	-0.119346	0.310115	0.000585867	0.347978	0.367417
89198434	rs144020828	2.31462e-07	-0.472599	-2.63719e-10	0.000159885	-0.301847	-2.63719e-10	0.000225455	-0.239577	-2.63719e-10
89198449	rs12918372	4.29252e-08	-1.72924	-0.428313	3.77536e-05	-1.62813	-0.117093	4.4045e-05	-1.53993	-0.332552
89198762	rs78579751	3.4259e-07	-1.77455	1.69407	0.000722398	-1.77384	2.98011	0.000503351	-1.77311	2.3367
89199108	rs11646135	3.42995e-08	-1.74226	-0.639622	3.36595e-05	-1.65139	-0.208619	4.22581e-05	-1.56898	-0.344925
89199205	rs12927059	1.57854e-07	-0.855344	-2.63719e-10	0.00010332	-0.738471	-2.63719e-10	9.62167e-05	-1.0911	-2.63719e-10
89199522	rs118065221	6.75273e-08	-1.70448	-2.63719e-10	3.70898e-05	-1.76296	-2.63719e-10	4.85695e-05	-1.7747	-2.63719e-10
89199651	rs12447947	2.05657e-08	-1.52996	-1.36343	9.35998e-06	-1.77202	-1.36784	1.2958e-05	-1.72935	-1.36664
89199890	rs111644287	1.20246e-07	-1.30352	0.176046	0.000133044	-1.36565	0.880027	0.000126589	-1.52389	0.70714
89200157	rs11647590	2.47238e-08	-1.70138	-1.00787	1.70195e-05	-1.59063	-0.951316	2.41315e-05	-1.55157	-0.922608
89200228	rs71395387	2.49004e-08	-1.69843	-1.0037	1.71757e-05	-1.58598	-0.946822	2.43681e-05	-1.54646	-0.917963
89200812	rs11076768	5.4929e-07	-1.70094	2.09255	0.00147126	-1.58181	3.49938	0.0010674	-1.5446	2.85988
89201395	rs34007589	2.2884e-08	-1.68464	-1.10194	1.57012e-05	-1.56954	-1.05303	2.19976e-05	-1.53876	-1.02801
89201805	rs4530136	2.58332e-08	-1.75938	-0.90597	1.94565e-05	-1.69359	-0.714529	2.50611e-05	-1.6317	-0.804679
89201972	rs117900553	2.2265e-07	-0.511415	-2.63719e-10	8.3923e-05	-0.946404	-2.63719e-10	0.000127558	-0.809129	-2.63719e-10
89202041	rs12934720	5.31478e-07	-1.69918	2.05783	0.00159693	-1.60201	3.60155	0.00112525	-1.5648	2.93286
89202222	rs149167879	1.0636e-06	-1.32062e-10	1.0524	0.00146543	-1.32062e-10	1.9136	0.00140082	-1.32062e-10	1.58712
89202483	rs80333640	1.74362e-07	-1.37528	0.619399	0.000204559	-1.4323	1.37686	0.000175614	-1.57544	1.08603
89203073	rs12930806	2.35376e-08	-1.68704	-1.07138	1.67513e-05	-1.54845	-1.00938	2.35639e-05	-1.5051	-0.992884
89203466	rs76532675	2.26001e-07	-1.61137	1.1149	0.000456857	-1.64917	2.39724	0.000337598	-1.6373	1.80146
89203473	rs188764446	1.39536e-07	-1.32062e-10	-0.978692	9.92245e-05	-1.32062e-10	-0.778919	0.000125401	-1.32062e-10	-0.826185
89203619	rs72817491	3.80708e-06	2.30926	0.0183393	0.000603851	0.850647	0.176377	0.00138942	1.34815	0.230797
89204145	rs59578612	1.03584e-07	-1.36221	0.085578	0.00011139	-1.42682	0.763553	0.000107255	-1.58179	0.599299
89204563	rs190435997	6.34449e-08	-1.76684	-2.63719e-10	3.75231e-05	-1.75135	-2.63719e-10	4.86989e-05	-1.77204	-2.63719e-10
89204826	rs12922653	3.72874e-08	-1.77467	-0.52369	3.20267e-05	-1.74766	-0.162077	3.52026e-05	-1.71129	-0.385284
89204882	rs75030790	2.38953e-07	-1.56699	1.12625	0.000489078	-1.60994	2.42616	0.000354746	-1.59637	1.81008
89205393	rs11648312	3.36705e-07	-1.75216	1.65436	0.000929177	-1.6657	3.1237	0.000662595	-1.64883	2.4873
89205395	rs185385525	1.24495e-07	-1.09275	-2.63719e-10	6.15231e-05	-1.25689	-2.63719e-10	9.07632e-05	-1.14944	-2.63719e-10
89205510	rs11076770	3.37551e-07	-1.75039	1.65509	0.000934015	-1.66184	3.12503	0.000668531	-1.64469	2.49207
89205873	rs10852635	2.98404e-07	-1.74855	1.52998	0.000797249	-1.65791	2.96278	0.000583768	-1.64047	2.35228
89206256	rs11649694	2.91206e-07	-1.74855	1.50557	0.000772997	-1.65791	2.93188	0.000569109	-1.64047	2.32685
89206483	rs12599126	5.02232e-08	-0.635297	-1.36524	2.66933e-05	-0.761471	-1.33042	4.85569e-05	-0.411384	-1.36358
89206841	rs11647054	5.016e-08	-0.636669	-1.36513	2.73737e-05	-0.736401	-1.33032	4.98325e-05	-0.385537	-1.36349
89207005	rs77793532	9.47251e-08	-1.36703	0.000994108	9.97021e-05	-1.43125	0.65713	9.6701e-05	-1.58508	0.499006
89207085	rs79260508	1.01048e-07	-1.34295	0.0415304	0.000107078	-1.40911	0.706367	0.000103074	-1.56855	0.546294
89208178	rs12325583	5.11641e-08	-0.613772	-1.3682	2.71042e-05	-0.725565	-1.35105	4.9775e-05	-0.382025	-1.36816
89208315	rs12931350	2.91729e-07	-1.73047	1.48928	0.000785334	-1.61711	2.90692	0.000580399	-1.60075	2.30677
89208334	rs12325574	4.96963e-08	-0.643011	-1.36807	2.63322e-05	-0.753352	-1.35216	4.82019e-05	-0.414068	-1.36823
89208407	rs12917851	2.28462e-08	-1.68659	-1.10164	1.58667e-05	-1.55938	-1.0527	2.21034e-05	-1.5343	-1.02767
89208680	rs12595941	4.5001e-08	-0.742125	-1.3682	2.39492e-05	-0.849318	-1.35105	4.28109e-05	-0.532746	-1.36816
89208964	rs144040443	1.22704e-07	-1.35177	0.244532	0.000138041	-1.41311	0.964352	0.000130879	-1.56133	0.777901
89209145	rs72817496	5.9805e-07	0.47666	-2.63719e-10	0.00301272	2.63429	-2.63719e-10	0.00155105	1.68899	-2.63719e-10
89209429	rs117940973	1.45933e-07	-1.32062e-10	-0.933863	0.000105167	-1.32062e-10	-0.720758	0.000124038	-1.32062e-10	-0.837109
89209586	rs117575913	1.26527e-07	-1.32062e-10	-1.07656	9.76964e-05	-1.32062e-10	-0.79444	0.000122252	-1.32062e-10	-0.851616
89209639	rs59511017	9.96786e-08	-1.33328	0.0182133	0.000105925	-1.39599	0.682417	0.000103101	-1.54814	0.526151
89210165	rs72817498	2.10076e-06	1.80469	-0.0716464	0.000344806	0.451232	0.0154464	0.000780044	0.909214	0.0924375
89210514	rs73256062	1.65138e-07	-1.60842	0.798189	0.00030434	-1.66572	2.00756	0.000231094	-1.65696	1.44209
89210563	rs80114557	1.29066e-07	-1.32062e-10	-1.05669	8.08092e-05	-1.32062e-10	-0.984213	0.000110392	-1.32062e-10	-0.953657
89210720	rs57688577	1.69488e-07	-1.57619	0.791959	0.000312136	-1.63478	2.00191	0.000237193	-1.62463	1.4358
89211117	rs72817499	1.74945e-06	1.62368	-0.0736393	0.000316546	0.30899	0.0721726	0.000692021	0.752793	0.129126
89211233	rs75042359	2.19871e-08	-1.61466	-1.2119	1.05367e-05	-1.77056	-1.25088	1.47084e-05	-1.77352	-1.19576
89211411	rs142820005	1.11017e-07	-1.20733	-2.63719e-10	4.0465e-05	-1.67587	-2.63719e-10	5.27206e-05	-1.69269	-2.63719e-10
89211453	rs72817500	1.74945e-06	1.62368	-0.0736393	0.000316546	0.30899	0.0721726	0.000692021	0.752793	0.129126
89211480	rs11076771	9.58121e-08	-0.395271	-0.959354	9.46586e-05	-0.0155284	-0.810499	0.000117635	0.0237737	-0.913888
89211492	rs73256070	1.7049e-07	-1.59067	0.81233	0.000315203	-1.65126	2.02818	0.000238048	-1.64195	1.45672
89211662	rs140859425	9.1918e-08	-1.49041	0.0942885	0.000103407	-1.5079	0.770264	0.000102043	-1.64	0.607696
89212019	rs72817501	1.74464e-06	1.74048	-0.193185	0.000293076	0.400658	-0.0965317	0.000626074	0.853652	-0.0718823
89212200	rs4302032	1.89793e-08	-1.63141	-1.34225	1.14996e-05	-1.56727	-1.36673	1.58926e-05	-1.54732	-1.34452
89212759	rs117461104	1.08228e-07	-1.32062e-10	-1.23278	6.74797e-05	-1.32062e-10	-1.16448	8.86787e-05	-1.32062e-10	-1.17268
89213316	rs79683649	9.50246e-08	-1.32062e-10	-1.36288	5.51313e-05	-1.32062e-10	-1.36659	7.29473e-05	-1.32062e-10	-1.36796
89213403	rs72817502	2.46415e-06	2.11199	-0.219401	0.000361389	0.694907	-0.181255	0.000820693	1.17616	-0.123714
89213433	rs34387772	1.98121e-08	-1.56252	-1.3682	9.71476e-06	-1.73655	-1.36611	1.27653e-05	-1.7444	-1.36657
89213558	rs374924187	9.47498e-08	-1.32062e-10	-1.36577	5.51561e-05	-1.32062e-10	-1.36614	7.31993e-05	-1.32062e-10	-1.36451
89214002	rs73256075	1.62997e-07	0.260677	-1.08396	7.77328e-05	-0.347678	-0.675349	0.000108591	-0.0423691	-0.927742
89214007	rs72819303	1.87854e-06	1.77477	-0.153537	0.000309377	0.427657	-0.0694001	0.000702678	0.883321	0.0138793
89214164	rs111373667	2.05303e-06	1.77477	-0.0647177	0.000339192	0.427657	0.0226037	0.000765715	0.883321	0.099791
89214204	rs12931470	2.03213e-08	-1.66964	-1.23571	1.21228e-05	-1.68061	-1.2006	1.62016e-05	-1.69037	-1.18222
89214601	rs72819306	1.80679e-06	1.73583	-0.153537	0.000300037	0.397001	-0.0694001	0.0006794	0.849633	0.0138793
89214753	rs75633651	1.62682e-07	-1.58549	0.760271	0.000280631	-1.64702	1.90775	0.000222033	-1.63755	1.38268
89214856	rs12935839	2.01727e-08	-1.67843	-1.23425	1.22488e-05	-1.67192	-1.19896	1.63639e-05	-1.68212	-1.18049
89214972	rs12917772	1.85389e-08	-1.6625	-1.33464	1.60585e-05	-1.23445	-1.36562	2.57443e-05	-1.07059	-1.33889
89215404	rs8048651	2.12163e-08	-1.6651	-1.19715	1.26031e-05	-1.68482	-1.15754	1.68839e-05	-1.69435	-1.13699
89215505	rs111459991	1.6957e-06	1.69825	-0.17942	0.000284564	0.367471	-0.0928166	0.000640282	0.81716	-0.0129503
89215535	rs72819311	1.6957e-06	1.69825	-0.17942	0.000284564	0.367471	-0.0928166	0.000640282	0.81716	-0.0129503
89216124	rs72819312	1.78136e-06	1.75351	-0.185393	0.000295366	0.410915	-0.0990036	0.000667337	0.864925	-0.0193282
89216194	rs76729187	1.3707e-07	-1.76168	0.76516	0.00025738	-1.73637	1.91062	0.00020273	-1.73521	1.38939
89216941	rs61501852	1.13102e-07	-1.68409	0.495362	0.00018175	-1.72481	1.55114	0.000150856	-1.71883	1.07745
89217066	rs72819313	1.63461e-06	1.68655	-0.20441	0.000274756	0.358282	-0.118705	0.000617148	0.807052	-0.0396407
89217094	rs28371980	1.70421e-06	1.76856	-0.244718	0.000282155	0.420722	-0.15457	0.000614675	0.848035	-0.0846389
89217119	rs117928581	1.23274e-07	-1.71439	0.611786	0.000207595	-1.75865	1.71793	0.000167671	-1.7522	1.21651
89217173	rs34695247	3.47291e-08	-1.57275	-0.796689	2.5313e-05	-1.74228	-0.402704	3.02345e-05	-1.73005	-0.518663
89217507	rs111243767	8.27559e-08	-1.39688	-0.104241	8.91875e-05	-1.42575	0.540188	8.69482e-05	-1.58749	0.3951
89217686	rs78406340	1.20528e-07	-1.71638	0.591243	0.000202129	-1.75967	1.69227	0.000163582	-1.75341	1.19303
89217754	rs74486778	1.21058e-07	-1.70131	0.580563	0.000202296	-1.75159	1.68502	0.000162896	-1.74396	1.17937
89218310	rs148126867	9.61849e-08	-1.32062e-10	-1.35074	5.59087e-05	-1.32062e-10	-1.35258	7.44565e-05	-1.32062e-10	-1.34748
89219366	rs72819315	3.53575e-07	-0.0489196	-2.63719e-10	0.0113653	3.96202	-2.63719e-10	0.00373841	2.56872	-2.63719e-10
89219524	rs11640513	3.05965e-08	-1.72164	-0.774493	2.04118e-05	-1.64127	-0.71892	2.73522e-05	-1.67233	-0.67657
89219591	rs12599577	4.5205e-08	-1.31509	-0.790713	6.31438e-05	-0.705344	-0.525546	9.41314e-05	-0.537316	-0.57569
89219873	rs112393984	6.16234e-08	-1.76389	-0.0320848	4.41607e-05	-1.76983	0.18136	5.87362e-05	-1.75443	0.169792
89220160	rs74659525	2.23484e-06	2.06577	-0.270853	0.000370654	0.658088	-0.119124	0.000824503	1.13591	-0.0788232
89220177	rs117877906	9.84575e-08	-1.3208	-0.00658782	0.00010245	-1.38871	0.64179	9.94832e-05	-1.55316	0.495449
89220278	rs117117251	1.15939e-07	-1.25695	0.0930036	0.000122614	-1.32967	0.762413	0.000116915	-1.50792	0.611664
89220473	rs72819316	2.14078e-06	2.03865	-0.286742	0.000353462	0.636519	-0.145047	0.000787267	1.11231	-0.101439
89220846	rs1054747	2.09038e-06	2.03865	-0.310566	0.000347098	0.636519	-0.163216	0.000769097	1.11231	-0.124789
89220880	rs113165822	6.32932e-08	-1.76924	-2.63719e-10	4.67475e-05	-1.53154	-2.63719e-10	6.42832e-05	-1.4944	-2.63719e-10
89220986	rs72819317	2.12489e-06	2.0522	-0.307734	0.000329555	0.647292	-0.225853	0.000758689	1.1241	-0.150202
89221045	rs140883127	1.08287e-07	-1.32062e-10	-1.23222	6.90373e-05	-1.32062e-10	-1.14166	8.92812e-05	-1.32062e-10	-1.16591
89221054	rs76940692	1.51496e-07	-1.77405	0.877595	0.000288562	-1.76998	2.05859	0.000223389	-1.76804	1.51926
89221179	rs34208235	2.73173e-08	-1.54871	-1.06079	1.35925e-05	-1.74634	-1.02045	1.83964e-05	-1.75626	-0.989278
89221287	rs78403542	1.51565e-07	-1.77359	0.877595	0.000287228	-1.77462	2.05859	0.000222017	-1.7742	1.51926
89221628	rs75531939	9.45473e-08	-1.32062e-10	-1.36791	5.50881e-05	-1.32062e-10	-1.36737	7.30822e-05	-1.32062e-10	-1.36611
89221788	rs61507207	1.10885e-07	-1.26587	0.0573528	0.000116476	-1.33794	0.719319	0.000111444	-1.51431	0.57013
89221795	rs12597637	1.52599e-07	-1.77431	0.885114	0.000267526	-1.77417	1.98709	0.000208872	-1.77341	1.45743
89222028	rs116985242	1.42132e-07	-0.960256	-2.63719e-10	7.4206e-05	-1.06946	-2.63719e-10	7.43181e-05	-1.34934	-2.63719e-10
89222412	rs57609335	8.84517e-08	-0.0841751	-1.35038	2.78863e-05	-0.680017	-1.36815	5.81265e-05	-0.246705	-1.34837
89222444	rs61704196	2.57023e-08	-1.71336	-0.957076	1.79821e-05	-1.74196	-0.744965	1.99016e-05	-1.77098	-0.895917
89222666	rs72819318	1.69004e-06	1.80469	-0.289192	0.000275363	0.451232	-0.209446	0.000621633	0.909214	-0.134562
89222700	rs144327893	9.62655e-08	-1.32062e-10	-1.3499	5.54684e-05	-1.32062e-10	-1.36049	7.36033e-05	-1.32062e-10	-1.35901
89222751	rs112924269	3.08597e-08	-1.63388	-0.853684	1.73717e-05	-1.7196	-0.801865	2.41404e-05	-1.71154	-0.762268
89222924	rs34394329	2.58121e-08	-1.30519	-1.36098	3.06381e-05	-0.635096	-1.31896	4.85561e-05	-0.416146	-1.35883
89222944	rs12931681	2.01113e-08	-1.55024	-1.36549	2.19888e-05	-0.954577	-1.33119	3.47109e-05	-0.746655	-1.36399
89222961	rs76148780	1.54078e-07	-1.77321	0.893648	0.000272392	-1.77469	2.00563	0.000209521	-1.77441	1.46154
89223225	rs12598678	1.01834e-07	0.0579057	-1.35157	3.12797e-05	-0.565125	-1.36821	6.64811e-05	-0.111485	-1.3493
89223261	rs77873484	1.0547e-07	-1.30987	0.0512818	0.000111013	-1.37863	0.711971	0.000107259	-1.5455	0.56305
89223425	rs56866896	2.52215e-08	-1.7521	-0.937216	1.82838e-05	-1.5806	-0.889684	2.44751e-05	-1.60681	-0.853231
89223455	rs117197610	1.00591e-07	-1.29397	-0.011988	0.000104334	-1.36394	0.635228	0.000100739	-1.53429	0.489131
89223480	rs73256093	2.9641e-08	-1.66039	-0.867463	2.08735e-05	-1.5215	-0.816325	2.95234e-05	-1.49529	-0.777228
89223505	rs72819319	2.19174e-06	2.14515	-0.369716	0.000331926	0.721356	-0.29275	0.000760801	1.20507	-0.228396
89223883	rs75040820	2.59577e-08	-1.76204	-0.898504	1.95562e-05	-1.54884	-0.854177	2.61694e-05	-1.57713	-0.815973
89223906	rs151201822	2.18028e-06	2.14043	-0.370231	0.000349797	0.77522	-0.294172	0.000798335	1.25	-0.225172
89225157	rs28690424	3.99225e-08	-1.51632	-0.713756	2.96302e-05	-1.33204	-0.655473	4.27398e-05	-1.29143	-0.611133
89225163	rs28373319	7.86665e-08	-0.190547	-1.36125	4.215e-05	-0.316857	-1.31821	8.07449e-05	0.0925456	-1.35895
89225333	rs140950928	9.82961e-08	-1.32062e-10	-1.32903	5.58533e-05	-1.32062e-10	-1.35358	7.44634e-05	-1.32062e-10	-1.34739
89225345	rs113199621	7.03311e-08	-1.12583	-0.537968	6.5567e-05	-1.20757	0.0143375	6.17193e-05	-1.41171	-0.123391
89225364	rs77218881	7.88791e-08	-1.12263	-0.426465	7.59371e-05	-1.20458	0.158179	7.09378e-05	-1.40932	0.0134227
89225442	rs76849030	9.91184e-08	-1.12583	-0.194867	0.000100139	-1.20757	0.437826	9.29511e-05	-1.41171	0.286086
89225454	rs72819322	1.95467e-06	2.07812	-0.417157	0.000299473	0.667923	-0.342201	0.000687245	1.14666	-0.271668
89225495	rs72819323	1.95467e-06	2.07812	-0.417157	0.000299473	0.667923	-0.342201	0.000687245	1.14666	-0.271668
89225562	rs117523575	9.94726e-08	-1.34549	0.0283541	0.000104791	-1.41145	0.687115	0.00010169	-1.5703	0.534527
89225609	rs72819325	1.90465e-06	2.0522	-0.417157	0.000293358	0.647292	-0.342201	0.00067191	1.1241	-0.271668
89225652	rs75025772	7.92163e-08	-1.77419	0.229357	0.000125876	-1.77036	1.22936	0.000106736	-1.76849	0.781157
89225674	rs76594781	1.24259e-07	-1.12902	0.0343777	0.000129046	-1.21055	0.694421	0.00011972	-1.4141	0.541557
89226356	rs72819326	1.61391e-06	1.8815	-0.412094	0.000258121	0.51189	-0.334768	0.00058338	0.975781	-0.26464
89226511	rs883941	7.62933e-08	-0.225487	-1.35694	3.87575e-05	-0.411426	-1.30755	7.38573e-05	-0.00150091	-1.35406
89226631	rs72819328	1.94852e-06	2.0522	-0.394387	0.000299465	0.647292	-0.321597	0.000688034	1.1241	-0.247955
89227079	rs78853072	1.88593e-07	-1.32062e-10	-0.677425	0.000211146	-1.32062e-10	-0.023755	0.000195601	-1.32062e-10	-0.381621
89227806	rs11644528	6.80729e-08	-0.339131	-1.3573	3.46423e-05	-0.517898	-1.31333	6.53055e-05	-0.123234	-1.35539
89227817	rs11640375	6.49163e-08	-0.387416	-1.3565	3.31721e-05	-0.56305	-1.31154	6.20617e-05	-0.175052	-1.35452
89227852	rs72819330	3.06091e-06	2.07271	0.0367415	0.000477849	0.663618	0.129372	0.00110633	1.14195	0.209149
89227924	rs138528467	1.0273e-07	-1.32062e-10	-1.28491	5.8452e-05	-1.32062e-10	-1.3081	7.79406e-05	-1.32062e-10	-1.30175
89228315	rs34037619	7.67539e-08	-1.57641	-2.63719e-10	5.08808e-05	-1.44682	-2.63719e-10	5.95406e-05	-1.57104	-2.63719e-10
89228435	rs151194255	9.76971e-08	-1.32062e-10	-1.33514	5.69069e-05	-1.32062e-10	-1.33489	7.54247e-05	-1.32062e-10	-1.33456
89228603	rs147032741	5.15576e-07	0.32827	-2.63719e-10	0.000398921	0.612458	-2.63719e-10	0.000558347	0.667283	-2.63719e-10
89228637	rs145430616	1.02198e-07	-1.32062e-10	-1.2901	5.95164e-05	-1.32062e-10	-1.29005	8.02704e-05	-1.32062e-10	-1.2723
89228784	rs72819331	3.14434e-06	2.10536	0.0309802	0.000487531	0.689625	0.123424	0.00113131	1.17039	0.203044
89228929	rs72819332	3.18577e-06	2.10536	0.044071	0.000494297	0.689625	0.137206	0.00113704	1.17039	0.208096
89229088	rs4352046	7.66942e-08	-0.225487	-1.3517	3.91075e-05	-0.411426	-1.29856	7.4211e-05	-0.00150091	-1.34928
89229372	rs34450472	7.2136e-08	-0.290034	-1.34843	3.71297e-05	-0.471933	-1.28995	6.95299e-05	-0.0706046	-1.34534
89229598	rs34022105	3.2105e-08	-1.66339	-0.784616	2.23046e-05	-1.542	-0.729509	3.16634e-05	-1.51504	-0.687499
89229984	rs4310853	1.71704e-07	0.151194	-0.922438	0.000126824	-0.122761	-0.410741	0.000171046	0.182988	-0.698753
89230316	rs12598652	6.99517e-08	-0.307548	-1.36166	3.54481e-05	-0.488336	-1.3199	6.72676e-05	-0.0893721	-1.35965
89230366	rs4277343	7.12784e-08	-0.290034	-1.36039	3.61513e-05	-0.471933	-1.31666	6.86287e-05	-0.0706046	-1.35838
89230367	rs4474680	1.25909e-07	-1.76364	0.682187	0.00022928	-1.75272	1.81136	0.0001793	-1.74872	1.28008
89230414	rs72819334	2.99885e-06	2.06577	0.0232043	0.000469018	0.658088	0.116249	0.00107284	1.13591	0.184463
89230589	rs4581700	4.36903e-08	-1.73255	-0.407335	3.97206e-05	-1.63408	-0.0603584	4.55777e-05	-1.55521	-0.283066
89230985	rs12600036	1.68797e-07	0.559025	-1.34734	7.33503e-05	0.206575	-1.28763	0.000109022	0.378397	-1.34455
89231013	rs12918431	4.8204e-08	-1.71913	-0.322446	4.48968e-05	-1.61032	0.0383789	5.13656e-05	-1.52576	-0.192967
89231051	rs12598250	6.48147e-08	-0.387416	-1.35807	3.31566e-05	-0.56305	-1.31201	6.19813e-05	-0.175052	-1.35581
89231185	rs77797587	1.14472e-07	-1.77297	0.59629	0.000201353	-1.76752	1.69627	0.000159997	-1.76516	1.18262
89231549	rs35635608	4.2274e-08	-1.74623	-0.426615	3.78091e-05	-1.66015	-0.0835989	4.34249e-05	-1.58813	-0.298538
89231593	rs72819337	2.81558e-06	2.01286	0.013054	0.000447154	0.616015	0.110585	0.0010224	1.08987	0.182341
89231840	rs34303789	2.3703e-07	-1.62793	1.1791	0.00058463	-1.48144	2.47611	0.000462888	-1.44691	1.9267
89232613	rs372581049	1.34434e-07	-1.32062e-10	-1.01594	0.000114476	-1.32062e-10	-0.635942	0.000138252	-1.32062e-10	-0.728622
89233118	rs113591515	2.57264e-06	1.80469	0.130989	0.000426435	0.451232	0.227924	0.000968135	0.909214	0.308459
89233211	rs77193977	2.89436e-06	2.01286	0.0406483	0.000458052	0.616015	0.134664	0.00105406	1.08987	0.212841
89233356	rs7498590	2.16929e-06	1.81324	-0.0480919	0.00037607	0.507084	0.046387	0.000866065	0.986605	0.119658
89233387	rs59942366	1.45372e-07	-1.32062e-10	-0.937717	8.23631e-05	-1.32062e-10	-0.965167	0.000117069	-1.32062e-10	-0.894935
89233498	rs3903052	1.87145e-06	1.59767	0.0197831	0.000338752	0.335854	0.113111	0.000769958	0.797905	0.190732
89233650	rs4076384	1.89356e-06	1.60942	0.0197831	0.000341915	0.345147	0.113111	0.000777898	0.808165	0.190732
89233698	rs72819340	2.41301e-06	1.8298	0.0418107	0.000402385	0.471049	0.150055	0.000901944	0.930971	0.215884
89233754	rs2002259	7.81136e-08	-0.20399	-1.35486	2.59041e-05	-0.753673	-1.36823	5.35311e-05	-0.324775	-1.35266
89233798	rs76082320	6.12085e-08	-1.33474	-0.467984	5.91061e-05	-1.39529	0.0983165	5.89951e-05	-1.5461	-0.0341416
89234384	rs144448531	1.05504e-07	-1.32062e-10	-1.25826	7.59735e-05	-1.32062e-10	-1.04592	9.61921e-05	-1.32062e-10	-1.09135
89234554	rs75234870	6.04615e-08	-1.33368	-0.481332	5.78001e-05	-1.40058	0.0812667	5.7121e-05	-1.56213	-0.0504009
89234676	rs12597281	5.31577e-08	-0.580764	-1.36299	2.74492e-05	-0.740234	-1.32373	5.03402e-05	-0.377566	-1.36133
89234723	rs72819343	2.05175e-06	0.270424	1.43901	0.001354	-0.474377	2.30889	0.00272154	0.0442713	2.20698
89234760	rs78538583	7.55777e-08	-1.28809	-0.303765	7.53527e-05	-1.3585	0.304378	7.29225e-05	-1.53013	0.161832
89234948	rs12922670	2.68703e-08	-1.59629	-1.0297	1.87087e-05	-1.45988	-0.987435	2.62941e-05	-1.43351	-0.954846
89235184	rs12598446	1.25203e-07	-1.76971	0.682638	0.000249682	-1.76176	1.90564	0.000186194	-1.75866	1.32775
89235258	rs72819344	3.60468e-06	0.617514	1.65546	0.00142552	-0.713793	2.59978	0.00254606	-0.315375	2.49998
89235401	rs117156175	2.07013e-08	-1.77471	-1.11211	1.20217e-05	-1.65832	-1.23127	1.69491e-05	-1.60811	-1.21938
89235570	rs75531100	1.28908e-07	-0.638223	-0.419694	0.000108659	-0.847866	0.159776	0.000101406	-1.06307	0.0245063
89235655	rs12599804	1.11948e-07	-1.77008	0.571102	0.000216227	-1.76235	1.76238	0.000163213	-1.75932	1.19667
89235746	rs74912344	3.09079e-06	1.92019	0.198977	0.000532086	0.542511	0.357989	0.00118506	1.00935	0.410498
89235776	rs12599826	1.13381e-07	-1.76811	0.58185	0.00021988	-1.75925	1.77603	0.000165812	-1.75587	1.20903
89235892	rs72819348	2.15594e-06	1.68504	0.0739289	0.000402047	0.405087	0.215177	0.00090153	0.874285	0.272111
89235906	rs112982292	2.05486e-07	-0.134049	-0.457587	0.0001408	-0.54054	0.111578	0.000124601	-0.811092	-0.0214916
89235915	rs72819349	3.05051e-06	1.90808	0.197973	0.000520222	0.532921	0.345031	0.00116535	0.998842	0.404234
89235935	rs12599862	1.10956e-07	-1.76933	0.561455	0.000213848	-1.76115	1.75012	0.000161627	-1.75798	1.18558
89236329	rs72819350	2.51171e-06	1.46035	0.451351	0.00024971	-0.327686	0.471681	0.000526993	0.136579	0.47291
89236496	rs74361671	1.08885e-07	-1.77043	0.543707	0.000208603	-1.76293	1.72706	0.000158318	-1.75996	1.16687
89236737	rs75813972	9.67694e-08	-0.903489	-0.441195	7.71815e-05	-1.1626	0.132455	7.49404e-05	-1.33943	-0.00157264
89236913	rs78402757	2.28328e-07	-1.32062e-10	-0.486232	0.00029012	-1.32062e-10	0.29399	0.00024949	-1.32062e-10	-0.138278
89236959	rs76229135	1.81366e-07	-1.32062e-10	-0.716499	0.000223622	-1.32062e-10	0.0336511	0.000197596	-1.32062e-10	-0.371472
89237286	rs12596439	1.13731e-07	-1.76676	0.58359	0.000213638	-1.75722	1.7452	0.000165143	-1.75364	1.20276
89237340	rs143684305	1.71503e-07	-1.32062e-10	-0.772414	0.000145009	-1.32062e-10	-0.399507	0.000161384	-1.32062e-10	-0.57391
89237729	rs4638573	2.64393e-06	0.563884	1.39913	0.00179762	-0.112408	2.23032	0.00375671	0.419788	2.15381
89238146	rs181394351	7.04968e-08	-1.66145	-2.63719e-10	3.98828e-05	-1.69036	-2.63719e-10	5.31568e-05	-1.68445	-2.63719e-10
89238190	rs12927793	4.74315e-08	-0.689846	-1.36788	1.61721e-05	-1.22857	-1.36445	2.61327e-05	-1.02627	-1.36824
89238215	rs139759411	3.72224e-08	-1.49058	-0.809521	2.44508e-05	-1.51563	-0.664014	3.09061e-05	-1.54218	-0.684565
89238228	rs117058444	1.50138e-07	-0.910068	0.00460861	0.000132537	-1.16811	0.678667	0.000126074	-1.34408	0.523246
89238310	rs117273249	2.69919e-06	1.49258	0.491116	0.000265566	-0.306109	0.511666	0.000562264	0.161365	0.512908
89238727	rs1109821	3.737e-08	-1.23023	-1.06592	1.47078e-05	-1.55658	-1.13135	2.59412e-05	-1.37498	-1.02689
89238728	rs882650	3.7065e-08	-1.23091	-1.07343	1.46954e-05	-1.55078	-1.13799	2.59086e-05	-1.36825	-1.03487
89238874	rs7197788	1.12378e-07	-1.11255	-0.0825902	0.000100637	-1.33552	0.570733	9.89279e-05	-1.48301	0.419701
89238961	rs140113856	1.2546e-07	-0.972093	-0.112934	0.000108279	-1.21988	0.528281	0.000104183	-1.38751	0.375964
89239206	rs113693994	2.44075e-06	1.97617	-0.0931225	0.000389273	0.561775	0.0262007	0.000850439	1.00383	0.0842284
89240783	rs729201	2.79266e-06	1.66353	0.354203	0.00030883	-0.156501	0.512989	0.00066008	0.303534	0.531128
89240938	rs729202	1.1962e-06	1.21935	-0.0494648	0.000157106	-0.456405	0.137019	0.000312599	-0.0383814	0.125603
89240947	rs3887583	2.1286e-06	1.45637	0.289831	0.00025122	-0.297609	0.447635	0.000532344	0.143194	0.476398
89241079	rs78799390	2.02241e-08	-1.71358	-1.19656	1.13529e-05	-1.7314	-1.21543	1.60858e-05	-1.71833	-1.16143
89241415	rs12444102	2.56236e-08	-1.45	-1.2235	1.52826e-05	-1.49175	-1.15784	1.75261e-05	-1.57847	-1.21553
89241459	rs729200	2.27377e-06	1.57095	0.241231	0.000257846	-0.219817	0.395876	0.000547003	0.231697	0.415059
89241629	rs4785696	4.4852e-08	-0.751819	-1.36183	1.24123e-05	-1.52833	-1.32929	1.85633e-05	-1.37431	-1.3622
89241952	rs79652312	6.37323e-08	-1.39886	-0.363467	6.74797e-05	-1.56122	0.39674	7.05917e-05	-1.65949	0.258709
89242148	rs72819352	2.59871e-06	1.60526	0.340494	0.000293108	-0.196399	0.500636	0.00063005	0.258286	0.529815
89242366	rs72819354	2.50786e-06	1.57739	0.33278	0.000285273	-0.215427	0.492569	0.000611592	0.236684	0.521684
89242767	rs72819355	3.13908e-06	1.76938	0.36529	0.000336714	-0.0836337	0.526564	0.000734836	0.386006	0.555944
89242787	rs117217569	1.02201e-07	-1.29007	-2.63719e-10	6.2671e-05	-1.2384	-2.63719e-10	7.04153e-05	-1.40329	-2.63719e-10
89242872	rs77612535	5.83731e-08	-1.58769	-0.262468	7.9177e-05	-1.51762	0.513	7.75165e-05	-1.53378	0.226575
89242953	rs72819356	2.79037e-06	1.65162	0.36529	0.000310505	-0.164668	0.526564	0.000670431	0.294278	0.555944
89243027	rs8049644	1.65164e-07	0.557908	-1.36799	4.75241e-05	-0.146962	-1.3681	9.60489e-05	0.270692	-1.36353
89243304	rs77698824	2.31338e-06	1.45637	0.373074	0.000274074	-0.297609	0.534702	0.000581166	0.143194	0.564144
89243481	rs4785578	2.23697e-06	1.42279	0.373074	0.000267928	-0.32029	0.534702	0.000566331	0.117337	0.564144
89243584	rs4785579	2.37424e-06	1.49013	0.36529	0.000278136	-0.274759	0.526564	0.000591617	0.169218	0.555944
89243832	rs72819358	2.62494e-06	1.58273	0.373074	0.000298634	-0.211786	0.534702	0.000640764	0.240818	0.564144
89243893	rs79341274	2.22661e-06	1.57095	0.22027	0.000252351	-0.219817	0.374333	0.000539376	0.231697	0.401017
89244086	rs4592657	3.57347e-08	-0.972714	-1.36818	1.18507e-05	-1.61618	-1.28773	1.67728e-05	-1.49632	-1.34162
89244711	rs78814758	9.54162e-08	-1.32062e-10	-1.35877	5.54334e-05	-1.32062e-10	-1.36112	7.41989e-05	-1.32062e-10	-1.35095
89244737	rs77727600	6.26927e-08	-1.61635	-0.162418	8.85653e-05	-1.53473	0.642165	8.61528e-05	-1.54923	0.347654
89244774	rs80024341	7.12243e-08	-1.59589	-0.0552896	0.000105585	-1.50968	0.792894	9.96572e-05	-1.52494	0.468974
89245055	rs66754614	6.37848e-08	-0.435954	-1.32555	2.92888e-05	-0.660053	-1.33905	5.856e-05	-0.286572	-1.30107
89245248	rs73261990	1.86742e-07	-1.73454	1.04726	0.000294085	-1.68478	1.99234	0.00025249	-1.67324	1.54692
89245265	rs71395390	3.53888e-08	-1.74267	-0.607953	2.41075e-05	-1.67232	-0.521465	3.3714e-05	-1.65156	-0.488224
89245890	rs2287359	6.48599e-08	-1.61638	-0.128401	9.31088e-05	-1.53207	0.68953	8.82063e-05	-1.55574	0.377725
89245952	rs148798647	6.57662e-08	-1.73091	-2.63719e-10	4.22072e-05	-1.63371	-2.63719e-10	5.81615e-05	-1.59447	-2.63719e-10
89245955	rs2287358	3.84109e-06	2.05648	0.280019	0.000300384	-0.10518	0.433937	0.000642863	0.342906	0.465328
89246567	rs140391710	1.00323e-07	-1.32062e-10	-1.30862	5.66238e-05	-1.32062e-10	-1.33987	7.56823e-05	-1.32062e-10	-1.33115
89246670	rs59865771	1.449e-07	0.376618	-1.31759	6.04226e-05	0.0658954	-1.34084	0.000126163	0.48621	-1.30633
89246785	rs116889318	2.07064e-07	-1.32062e-10	-0.583986	0.000255936	-1.32062e-10	0.168623	0.000293237	-1.32062e-10	0.0232843
89247251	rs140843686	1.88269e-06	1.69286	-0.0694149	0.000163835	-0.342137	0.0646914	0.000335332	0.0748939	0.0825296
89247662	rs80264718	1.6202e-07	0.371832	-1.20112	0.000618985	1.94557	-0.893791	0.000542096	1.65921	-1.02147
89247764	rs77949271	2.13094e-07	-1.32062e-10	-0.55528	0.000267229	-1.32062e-10	0.211803	0.000305471	-1.32062e-10	0.0641577
89248088	rs58125965	2.39084e-07	-1.32062e-10	-0.4402	0.000312794	-1.32062e-10	0.36924	0.000354285	-1.32062e-10	0.212403
89248299	rs34284163	2.02415e-08	-1.58031	-1.32897	1.67273e-05	-1.19105	-1.36821	2.3632e-05	-1.12845	-1.36665
89248821	rs12599774	1.42156e-07	0.357186	-1.31727	0.000106448	0.617591	-1.32624	0.000193155	0.926845	-1.32105
89248851	rs7404994	2.00236e-08	-1.7718	-1.1483	1.87176e-05	-1.71462	-0.732216	1.98994e-05	-1.76281	-0.904204
89249041	rs7405436	1.97577e-08	-1.76823	-1.16524	1.79267e-05	-1.72875	-0.761263	1.92795e-05	-1.76969	-0.928965
89249075	rs34013220	6.15214e-08	-1.48391	-0.313718	9.62753e-05	-0.725864	-0.0832288	0.000132213	-0.678765	-0.0945195
89249301	rs112282484	6.83232e-08	-1.42204	-0.270724	0.000114778	-0.599354	-0.0339477	0.000157613	-0.551229	-0.046328
89250145	rs2287357	1.2197e-07	-0.234552	-0.878685	0.00074726	1.62833	-0.388218	0.000444182	1.01105	-0.572513
89250399	rs3785414	3.04918e-07	-1.32062e-10	-0.196972	0.000474821	-1.32062e-10	0.786633	0.000393558	-1.32062e-10	0.31753
89250882	rs9635539	2.00748e-08	-1.75951	-1.15804	1.78128e-05	-1.74721	-0.749172	1.94102e-05	-1.77418	-0.91772
89250951	rs9635533	1.97882e-07	0.712993	-1.34233	0.000150679	0.987454	-1.3486	0.000283922	1.33601	-1.34501
89251128	rs9635540	1.48195e-06	1.56645	-0.182345	0.000136142	-0.422968	-0.039636	0.000277367	-0.0171118	-0.0152461
89251776	rs58079876	9.35655e-08	-1.16503	-0.213322	0.000173529	-0.24175	0.0217917	0.000243375	-0.180588	0.0174925
89251798	rs2287356	1.92454e-07	0.694479	-1.35164	0.00013631	0.894586	-1.35596	0.000256078	1.24147	-1.35369
89251832	rs2287355	1.43912e-06	1.53712	-0.182345	0.000133629	-0.441598	-0.039636	0.000271534	-0.0383647	-0.0152461
89251851	rs2287354	1.66544e-08	-1.75168	-1.35266	9.9385e-06	-1.71516	-1.36473	1.26954e-05	-1.76896	-1.3475
89252329	rs117874795	9.47809e-08	-1.32062e-10	-1.36545	5.74526e-05	-1.32062e-10	-1.32534	7.63267e-05	-1.32062e-10	-1.32268
89252488	rs73264003	8.83014e-08	-1.16657	-0.269693	0.000155448	-0.310791	-0.0192023	0.000218096	-0.234724	-0.0380398
89252892	rs74187036	1.68426e-07	0.126218	-0.916733	0.000662651	1.61277	-0.492823	0.00060109	1.38736	-0.646313
89252894	rs78916326	1.80003e-07	-0.724042	-2.63719e-10	0.00010865	-0.688169	-2.63719e-10	9.83614e-05	-1.06905	-2.63719e-10
89252918	rs183449783	1.40781e-06	1.51088	-0.178105	0.000131747	-0.458227	-0.0371958	0.000267244	-0.0573491	-0.0121874
89252948	rs368567018	1.17245e-06	1.37424	-0.224407	0.000115415	-0.544187	-0.0835838	0.000231436	-0.155735	-0.0576606
89253136	rs55971619	1.92118e-08	-1.75782	-1.20367	1.58182e-05	-1.74169	-0.873452	1.78957e-05	-1.77338	-0.999761
89253151	rs144270343	2.35956e-07	-0.45337	-2.63719e-10	9.42474e-05	-0.83038	-2.63719e-10	0.000162445	-0.567359	-2.63719e-10
89253173	rs373446198	1.43903e-07	-1.32062e-10	-0.947873	9.17651e-05	-1.32062e-10	-0.857072	0.000120521	-1.32062e-10	-0.865873
89253235	rs112120867	1.52849e-07	0.247434	-1.135	0.000553408	1.7562	-0.816411	0.000527862	1.53857	-0.927437
89253269	rs55694921	7.83033e-08	-1.34355	-0.212876	0.000132308	-0.50989	0.0187153	0.000186478	-0.443142	0.0137592
89253337	rs139402478	1.36153e-07	-1.32062e-10	-1.00324	7.81946e-05	-1.32062e-10	-1.0171	9.80922e-05	-1.32062e-10	-1.07179
89253396	rs565413685	1.80215e-07	-1.32062e-10	-0.722866	0.000106342	-1.32062e-10	-0.709647	0.000133355	-1.32062e-10	-0.764686
89253610	rs66682219	1.80753e-07	0.262957	-0.982838	0.000772931	1.82071	-0.54683	0.000677179	1.5704	-0.710166
89254064	rs12929648	7.91191e-08	-1.27077	-0.275287	0.000141851	-0.388182	-0.0333434	0.000196173	-0.333115	-0.045585
89255032	rs117607956	1.42998e-06	1.63419	-0.285791	0.000117624	-0.457584	-0.151225	0.00024315	-0.0367107	-0.127307
89256008	rs28504541	1.65852e-08	-1.76843	-1.34007	1.14485e-05	-1.6708	-1.26764	1.33234e-05	-1.75192	-1.31625
89256040	rs72819363	6.90448e-08	-0.345892	-1.33637	0.000154234	0.973772	-1.31161	0.000172135	0.829101	-1.33852
89256131	rs4785719	1.66919e-08	-1.76497	-1.33712	1.13512e-05	-1.68409	-1.26289	1.32905e-05	-1.75784	-1.3128
89256191	rs72819365	1.66814e-06	1.69699	-0.194538	0.000134895	-0.418444	-0.0533638	0.000278368	0.00820768	-0.0369626
89256260	rs34126865	9.34999e-08	-1.37905	-2.63719e-10	5.70575e-05	-1.33225	-2.63719e-10	6.51748e-05	-1.48063	-2.63719e-10
89256695	rs72819366	1.36888e-07	0.192922	-1.19077	0.00049929	1.7077	-0.870821	0.000434403	1.42466	-1.00839
89257515	rs72819368	1.92758e-07	0.204557	-0.860136	0.00081393	1.70776	-0.382191	0.00070491	1.46295	-0.562582
89257915	rs80175346	1.48928e-07	-1.32062e-10	-0.913549	0.000110817	-1.32062e-10	-0.668426	0.000145154	-1.32062e-10	-0.6799
89258037	rs34314447	2.90658e-07	-0.244866	-2.63719e-10	0.000176737	-0.201641	-2.63719e-10	0.000146855	-0.668252	-2.63719e-10
89258747	rs75791347	1.95333e-08	-1.76775	-1.17715	1.53783e-05	-1.67797	-0.965371	1.73826e-05	-1.7545	-1.04773
89259693	rs12920277	2.32844e-08	-1.51192	-1.25731	2.0658e-05	-1.05647	-1.29173	3.04868e-05	-0.956264	-1.28414
89259993	rs3815615	1.62262e-08	-1.76242	-1.36797	1.01428e-05	-1.69499	-1.36455	1.25206e-05	-1.76234	-1.36799
89260563	rs3785415	1.24283e-06	2.22281	-1.01468	0.000353229	1.12756	-0.636752	0.000632149	1.55501	-0.763581
89260678	rs117716265	7.62597e-08	-1.58287	-2.63719e-10	4.53756e-05	-1.56133	-2.63719e-10	6.59281e-05	-1.46913	-2.63719e-10
89260826	rs3826267	6.83297e-08	-1.1891	-0.503567	0.00012404	-0.268666	-0.287032	0.000167693	-0.237517	-0.298047
89260886	rs150595651	1.03642e-07	-1.32062e-10	-1.27607	6.49089e-05	-1.32062e-10	-1.20332	8.42779e-05	-1.32062e-10	-1.22358
89260909	rs10438575	4.13525e-08	-0.868307	-1.32657	1.28934e-05	-1.47538	-1.34421	1.72216e-05	-1.4892	-1.32234
89260984	rs72819370	3.60795e-06	1.85374	0.420139	0.000248581	-0.381464	0.52093	0.000499156	0.0830467	0.472173
89261471	rs149307887	9.68351e-08	-1.32062e-10	-1.344	5.90904e-05	-1.32062e-10	-1.29724	7.78919e-05	-1.32062e-10	-1.30238
89261482	rs2270416	9.48289e-07	1.30915	-0.3715	8.9956e-05	-0.656551	-0.220432	0.000177056	-0.266477	-0.214756
89262127	rs117621530	1.51841e-07	-1.32062e-10	-0.894179	0.000136975	-1.32062e-10	-0.456502	0.000170967	-1.32062e-10	-0.51623
89262162	rs117382825	7.20559e-08	-1.63957	-2.63719e-10	3.66837e-05	-1.77397	-2.63719e-10	4.86463e-05	-1.77312	-2.63719e-10
89262431	rs2287353	4.1793e-08	-0.817026	-1.36726	1.13917e-05	-1.57529	-1.36813	1.51626e-05	-1.57255	-1.36632
89262646	rs117234471	2.09547e-07	-1.32062e-10	-0.572068	0.000207132	-1.32062e-10	-0.0429465	0.000255583	-1.32062e-10	-0.11415
89262657	rs117169628	6.99339e-08	-0.981887	-0.687577	0.000104326	-0.131371	-0.597408	0.000156391	-0.0317927	-0.573544
89263386	rs72819371	1.616e-07	-0.285211	-0.546681	0.00107606	1.53066	0.0740985	0.000653631	0.968234	-0.143389
89263402	rs72819372	1.61015e-07	-0.294883	-0.540633	0.00113959	1.58001	0.0821076	0.000674772	0.992684	-0.136007
89263454	rs7188277	1.63826e-08	-1.76095	-1.35984	2.81534e-05	-0.768529	-1.27011	2.36092e-05	-1.1776	-1.31846
89263565	rs3826268	1.70777e-07	-0.24453	-0.532124	0.00116412	1.59113	0.0922878	0.000702986	1.02334	-0.125702
89263851	rs3743986	3.33817e-08	-1.52432	-0.884685	2.66431e-05	-1.75935	-0.33442	3.17034e-05	-1.66674	-0.534531
89264046	rs3826269	2.00001e-07	-0.202114	-0.416579	0.00153097	1.71846	0.238889	0.00090274	1.1364	0.0113352
89264069	rs116972316	2.05656e-07	-1.32062e-10	-0.590807	0.000167203	-1.32062e-10	-0.257094	0.00019307	-1.32062e-10	-0.394646
89264167	rs35379058	4.4731e-08	-1.35925	-0.757096	6.84e-05	-0.589789	-0.561142	9.32109e-05	-0.540115	-0.582718
89264460	rs7202874	4.65494e-08	-1.35925	-0.71725	7.08436e-05	-0.589789	-0.526041	9.7429e-05	-0.540115	-0.538459
89264481	rs117296012	9.62597e-08	-1.34996	-2.63719e-10	4.91846e-05	-1.48072	-2.63719e-10	7.71682e-05	-1.31171	-2.63719e-10
89265087	rs61732365	1.19338e-07	-1.72533	0.590268	0.000232495	-1.68721	1.75977	0.000205702	-1.75101	1.41974
89265095	rs4785728	1.24483e-06	1.68108	-0.471341	0.000110394	-0.349704	-0.322548	0.000222358	0.066295	-0.319704
89265100	rs61732366	1.60271e-07	-0.367959	-0.472186	0.00109652	1.45242	0.171171	0.000668073	0.899561	-0.052862
89265212	rs78845109	1.82605e-07	-1.32062e-10	-0.709688	0.000205728	-1.32062e-10	-0.0497476	0.000234582	-1.32062e-10	-0.199894
89265466	rs12926888	2.19425e-08	-1.48506	-1.34353	9.89148e-06	-1.771	-1.31363	1.39103e-05	-1.68506	-1.34001
89266152	rs377066533	1.0779e-07	-1.23683	-2.63719e-10	7.24362e-05	-1.0936	-2.63719e-10	9.81698e-05	-1.071	-2.63719e-10
89266459	rs34094455	3.66785e-08	-1.15308	-1.16174	5.57316e-05	-0.298515	-1.05724	7.84185e-05	-0.231338	-1.0643
89267096	rs74899331	1.19546e-07	-0.585613	-0.547698	0.000792171	1.24643	0.0520468	0.000491213	0.689512	-0.150332
89267225	rs117336193	7.53102e-08	-1.5954	-2.63719e-10	4.08577e-05	-1.66621	-2.63719e-10	5.1044e-05	-1.72501	-2.63719e-10
89267241	rs79031198	1.07812e-07	-1.32062e-10	-1.23662	6.61194e-05	-1.32062e-10	-1.18484	8.76064e-05	-1.32062e-10	-1.18484
89267937	rs112083449	3.67474e-08	-1.10607	-1.20688	1.22758e-05	-1.68879	-1.17988	1.60227e-05	-1.69478	-1.18892
89268389	rs139720399	1.10067e-07	-1.32062e-10	-1.21592	6.77174e-05	-1.32062e-10	-1.16096	8.98056e-05	-1.32062e-10	-1.16005
89268769	rs150967658	1.09821e-07	-1.32062e-10	-1.21816	6.75411e-05	-1.32062e-10	-1.16357	8.95712e-05	-1.32062e-10	-1.16266
89269036	rs8051874	2.4469e-08	-1.40297	-1.31664	1.64269e-05	-1.3091	-1.26829	1.98562e-05	-1.36296	-1.30622
89269068	rs8043697	3.13095e-08	-1.30824	-1.16485	4.8797e-05	-0.426651	-1.06198	6.82866e-05	-0.36674	-1.06724
89269178	rs8052423	8.22457e-08	-0.993374	-0.513929	0.000131317	-0.0854396	-0.413248	0.00020089	0.0317635	-0.386706
89269267	rs75636404	1.08839e-07	-1.32062e-10	-1.22715	6.68344e-05	-1.32062e-10	-1.17409	8.86319e-05	-1.32062e-10	-1.17321
89269449	rs80330700	1.08839e-07	-1.32062e-10	-1.22715	6.68344e-05	-1.32062e-10	-1.17409	8.86319e-05	-1.32062e-10	-1.17321
89269501	rs78866836	1.08839e-07	-1.32062e-10	-1.22715	6.68344e-05	-1.32062e-10	-1.17409	8.86319e-05	-1.32062e-10	-1.17321
89269531	rs74317708	1.08839e-07	-1.32062e-10	-1.22715	6.68344e-05	-1.32062e-10	-1.17409	8.86319e-05	-1.32062e-10	-1.17321
89269545	rs77833489	1.08839e-07	-1.32062e-10	-1.22715	6.68344e-05	-1.32062e-10	-1.17409	8.86319e-05	-1.32062e-10	-1.17321
89269609	rs76250195	1.09337e-07	-1.32062e-10	-1.22258	6.71931e-05	-1.32062e-10	-1.16873	8.91087e-05	-1.32062e-10	-1.16784
89270193	rs4785597	1.4587e-07	-0.344381	-0.589917	0.000667945	1.10451	0.023388	0.00058234	0.903682	-0.194326
89270194	rs4785598	5.88724e-08	-1.65323	-0.188411	8.69501e-05	-1.64005	0.729081	8.33284e-05	-1.68639	0.451483
89270286	rs77407683	1.38306e-07	-1.32062e-10	-0.987546	0.000134352	-1.32062e-10	-0.475838	0.000157972	-1.32062e-10	-0.59528
89270486	rs12920831	3.59754e-08	-1.66796	-0.66622	4.05776e-05	-1.64843	-0.0246585	4.07087e-05	-1.69341	-0.257849
89270661	rs1112463	5.84194e-08	-1.67583	-0.173535	8.7201e-05	-1.66275	0.75466	8.30752e-05	-1.70522	0.467271
89270729	rs1112462	3.52563e-08	-1.66274	-0.691625	3.93953e-05	-1.64276	-0.0598947	3.96063e-05	-1.68885	-0.289861
89271261	rs75446770	1.08605e-07	-1.32062e-10	-1.2293	6.66659e-05	-1.32062e-10	-1.17661	8.84079e-05	-1.32062e-10	-1.17574
89271553	rs12709109	3.42477e-08	-1.66684	-0.716553	3.82105e-05	-1.63854	-0.0946489	3.84315e-05	-1.68743	-0.321392
89271578	rs72819380	1.38721e-07	-0.398452	-0.5861	0.000653577	1.07261	0.033547	0.000556113	0.854906	-0.191632
89271756	rs139751600	1.08839e-07	-1.32062e-10	-1.22715	6.68344e-05	-1.32062e-10	-1.17409	8.86319e-05	-1.32062e-10	-1.17321
89272058	rs12595995	5.88095e-08	-1.68363	-0.159081	8.60769e-05	-1.68658	0.765512	8.31184e-05	-1.72073	0.483301
89272340	rs9937089	2.52831e-08	-1.56533	-1.12154	1.77523e-05	-1.46337	-1.03642	2.01025e-05	-1.55499	-1.10186
89272429	rs77792426	1.09321e-07	-1.32062e-10	-1.22272	6.71817e-05	-1.32062e-10	-1.1689	8.90935e-05	-1.32062e-10	-1.16801
89272444	rs59356144	1.87675e-07	-0.24002	-0.44228	0.00102671	1.36506	0.192751	0.00085817	1.12293	-0.025831
89272599	rs147653711	1.39245e-07	-1.32062e-10	-0.980776	0.000134397	-1.32062e-10	-0.475507	0.000157798	-1.32062e-10	-0.596384
89272603	rs142225127	1.45026e-07	-1.32062e-10	-0.940102	0.000142881	-1.32062e-10	-0.414293	0.000167052	-1.32062e-10	-0.539394
89272644	rs4785737	1.0601e-07	-1.32062e-10	-1.25348	6.48105e-05	-1.32062e-10	-1.20484	8.58776e-05	-1.32062e-10	-1.20477
89272895	rs4785738	3.48875e-08	-1.69819	-0.666698	3.74481e-05	-1.69079	-0.0625578	3.88762e-05	-1.72397	-0.273344
89272933	rs56887356	1.55049e-07	-0.398452	-0.47482	0.000731993	1.07261	0.146857	0.000629374	0.854906	-0.0678788
89273092	rs4785602	3.37172e-08	-1.70032	-0.698687	3.57026e-05	-1.69474	-0.106335	3.71598e-05	-1.72907	-0.313401
89273147	rs79508627	1.05803e-07	-1.32062e-10	-1.25543	6.46598e-05	-1.32062e-10	-1.20717	8.56779e-05	-1.32062e-10	-1.2071
89273376	rs4785739	1.70853e-07	-0.32218	-0.454031	0.000838452	1.18186	0.173388	0.000714956	0.959941	-0.045418
89273426	rs4785740	3.551e-08	-1.69017	-0.65703	3.83679e-05	-1.6797	-0.049381	3.98167e-05	-1.71214	-0.261275
89273449	rs78887084	1.0419e-07	-1.32062e-10	-1.2708	6.34766e-05	-1.32062e-10	-1.22563	8.41099e-05	-1.32062e-10	-1.22557
89273515	rs4785603	1.66269e-07	-0.307943	-0.495466	0.000810706	1.20216	0.119439	0.000693537	0.979463	-0.0953566
89273554	rs8045472	3.25729e-08	-1.14509	-1.28845	5.95815e-05	-0.0657273	-1.22323	7.96644e-05	-0.0519185	-1.22796
89273675	rs11863547	6.32762e-08	-1.7695	-2.63719e-10	3.70978e-05	-1.76275	-2.63719e-10	4.92205e-05	-1.76139	-2.63719e-10
89273883	rs8046156	5.25556e-08	-1.08593	-0.869217	5.61625e-05	-1.01431	-0.333746	6.04112e-05	-1.03	-0.526523
89273974	rs35229428	5.56638e-08	-1.09797	-0.799712	6.16405e-05	-1.02697	-0.228017	6.54541e-05	-1.04253	-0.433821
89273991	rs72819383	3.09811e-06	2.71891	-0.597381	0.000171879	0.275187	-0.5047	0.000365365	0.804729	-0.561531
89274298	rs4785604	5.47258e-08	-1.06157	-0.853105	5.74506e-05	-1.01202	-0.313354	6.20474e-05	-1.02211	-0.507685
89274781	rs9922963	1.91769e-08	-1.61279	-1.35051	3.2335e-05	-0.587326	-1.31283	3.61208e-05	-0.753854	-1.31698
89274820	rs12925007	9.46663e-08	-1.32062e-10	-1.36666	5.53469e-05	-1.32062e-10	-1.36268	7.30429e-05	-1.32062e-10	-1.36665
89275300	rs13331879	2.83109e-08	-1.33515	-1.23861	6.69081e-05	-0.0210084	-1.15198	7.722e-05	-0.149638	-1.1614
89275306	rs13331880	2.21106e-08	-1.55495	-1.26601	4.00585e-05	-0.497654	-1.18831	4.71435e-05	-0.607061	-1.19744
89275325	rs369982361	1.2414e-07	-1.32062e-10	-1.09561	8.04986e-05	-1.32062e-10	-0.988064	0.000104047	-1.32062e-10	-1.01286
89275489	rs62068511	3.2215e-08	-1.72576	-0.718819	9.01957e-05	-0.702706	-0.171616	8.80422e-05	-0.879285	-0.300597
89275829	rs117107393	1.62541e-07	-1.32062e-10	-0.826085	0.000168519	-1.32062e-10	-0.249253	0.000195057	-1.32062e-10	-0.384407
89275848	rs78801072	9.80777e-08	-1.32062e-10	-1.33125	5.85787e-05	-1.32062e-10	-1.30593	7.78583e-05	-1.32062e-10	-1.30281
89275918	rs4998656	1.70581e-08	-1.7145	-1.36589	2.03406e-05	-0.998929	-1.36476	2.38384e-05	-1.12098	-1.36542
89276166	rs7200152	8.77781e-08	-1.4422	-2.63719e-10	4.57246e-05	-1.55367	-2.63719e-10	5.76057e-05	-1.60408	-2.63719e-10
89276585	rs882324	2.00843e-08	-1.56273	-1.35435	1.00876e-05	-1.73695	-1.32804	1.37106e-05	-1.70536	-1.33417
89276671	rs882323	1.63902e-08	-1.76777	-1.35256	1.25989e-05	-1.48877	-1.35392	1.60599e-05	-1.52726	-1.35411
89276831	rs8051810	1.73222e-08	-1.71248	-1.35254	2.32408e-05	-0.915908	-1.31449	2.68251e-05	-1.04882	-1.31954
89277116	rs8063987	1.72548e-08	-1.71248	-1.35644	2.31225e-05	-0.915908	-1.31959	2.66316e-05	-1.04882	-1.32678
89277133	rs138455787	9.66917e-08	-1.32062e-10	-1.34549	5.6489e-05	-1.32062e-10	-1.34226	7.55981e-05	-1.32062e-10	-1.33227
89277250	rs12596287	1.72331e-08	-1.71248	-1.3577	2.301e-05	-0.915908	-1.32447	2.65722e-05	-1.04882	-1.32901
89277405	rs72819384	8.35234e-07	0.810698	-2.63719e-10	0.000812145	1.32337	-2.63719e-10	0.000914299	1.16046	-2.63719e-10
89277435	rs12596323	1.71056e-08	-1.71862	-1.35899	2.24713e-05	-0.93914	-1.32493	2.59413e-05	-1.07017	-1.33169
89277746	rs12598213	1.72836e-08	-1.70836	-1.3589	2.33035e-05	-0.900755	-1.32695	2.68819e-05	-1.03488	-1.33136
89277828	rs12446503	2.48195e-08	-1.72464	-0.980742	2.08017e-05	-1.71705	-0.624221	2.54006e-05	-1.71561	-0.707314
89277834	rs12598239	1.70864e-08	-1.71862	-1.36011	2.2416e-05	-0.93914	-1.32739	2.58827e-05	-1.07017	-1.33396
89278102	rs79222950	9.53417e-08	-1.32062e-10	-1.35955	5.62709e-05	-1.32062e-10	-1.34613	7.45754e-05	-1.32062e-10	-1.34589
89278146	rs181361972	9.70706e-08	-1.32062e-10	-1.34158	5.66097e-05	-1.32062e-10	-1.34012	7.5838e-05	-1.32062e-10	-1.3291
89278524	rs35430883	1.70214e-08	-1.72676	-1.35579	2.18499e-05	-0.971451	-1.32066	2.53426e-05	-1.09981	-1.3254
89278538	rs76326635	1.54425e-07	-1.32062e-10	-0.877305	0.000155176	-1.32062e-10	-0.331743	0.000180859	-1.32062e-10	-0.45998
89278563	rs11642110	7.3053e-08	-1.62583	-2.63719e-10	4.30231e-05	-1.61457	-2.63719e-10	6.3109e-05	-1.51284	-2.63719e-10
89278631	rs35164440	8.84266e-08	-1.43484	-2.63719e-10	3.66577e-05	-1.77468	-2.63719e-10	5.01807e-05	-1.74207	-2.63719e-10
89278727	rs72819388	3.0022e-07	-0.212498	-2.63719e-10	0.000838793	1.35566	-2.63719e-10	0.000841017	1.07691	-2.63719e-10
89278885	rs79766350	9.57213e-08	-1.32062e-10	-1.35557	5.66596e-05	-1.32062e-10	-1.33924	7.51009e-05	-1.32062e-10	-1.33887
89279090	rs11861260	8.21498e-08	-1.50847	-2.63719e-10	4.20127e-05	-1.63833	-2.63719e-10	5.36815e-05	-1.67463	-2.63719e-10
89279595	rs79743510	9.55999e-08	-1.32062e-10	-1.35684	5.65499e-05	-1.32062e-10	-1.34118	7.49545e-05	-1.32062e-10	-1.34082
89279659	rs4785758	8.82378e-08	-1.43698	-2.63719e-10	4.62433e-05	-1.54239	-2.63719e-10	5.80157e-05	-1.59698	-2.63719e-10
89279661	rs72819389	8.58057e-08	-1.46493	-2.63719e-10	4.33628e-05	-1.6067	-2.63719e-10	5.5169e-05	-1.6473	-2.63719e-10
89279694	rs72819390	8.83665e-08	-1.43552	-2.63719e-10	4.43199e-05	-1.58487	-2.63719e-10	5.62328e-05	-1.6282	-2.63719e-10
89279727	rs78386703	9.55443e-08	-1.32062e-10	-1.35742	5.6499e-05	-1.32062e-10	-1.34208	7.48866e-05	-1.32062e-10	-1.34172
89279909	rs117505012	2.56965e-07	-0.368075	-2.63719e-10	0.000165881	-0.265031	-2.63719e-10	0.000248746	-0.141267	-2.63719e-10
89280232	rs74816654	9.55999e-08	-1.32062e-10	-1.35684	5.65499e-05	-1.32062e-10	-1.34118	7.49545e-05	-1.32062e-10	-1.34082
89280321	rs78670061	9.55052e-08	-1.32062e-10	-1.35783	5.64887e-05	-1.32062e-10	-1.34226	7.4841e-05	-1.32062e-10	-1.34233
89280390	rs138451645	8.95037e-08	-1.42273	-2.63719e-10	4.47473e-05	-1.57527	-2.63719e-10	5.67097e-05	-1.61975	-2.63719e-10
89280580	rs72819392	2.05232e-08	-1.59626	-1.29919	1.17226e-05	-1.6712	-1.24358	1.50198e-05	-1.69721	-1.25112
89280689	rs78779486	9.55052e-08	-1.32062e-10	-1.35783	5.64887e-05	-1.32062e-10	-1.34226	7.4841e-05	-1.32062e-10	-1.34233
89280896	rs7204428	9.1818e-08	-1.39721	-2.63719e-10	4.56205e-05	-1.55595	-2.63719e-10	5.76871e-05	-1.60266	-2.63719e-10
89280915	rs75275299	9.57296e-08	-1.32062e-10	-1.35549	5.66677e-05	-1.32062e-10	-1.3391	7.51328e-05	-1.32062e-10	-1.33844
89281017	rs8062253	8.82378e-08	-1.43698	-2.63719e-10	4.62433e-05	-1.54239	-2.63719e-10	5.80157e-05	-1.59698	-2.63719e-10
89281025	rs7196428	9.02768e-08	-1.41413	-2.63719e-10	4.50385e-05	-1.56879	-2.63719e-10	5.70352e-05	-1.61403	-2.63719e-10
89281093	rs8054959	2.47233e-08	-1.71414	-0.995125	1.90164e-05	-1.76746	-0.663542	2.34338e-05	-1.75413	-0.749388
89281125	rs75219687	9.54903e-08	-1.32062e-10	-1.35799	5.64491e-05	-1.32062e-10	-1.34296	7.482e-05	-1.32062e-10	-1.34261
89281131	rs7204825	8.44425e-08	-1.48094	-2.63719e-10	4.25744e-05	-1.62505	-2.63719e-10	5.44272e-05	-1.66083	-2.63719e-10
89281160	rs78634139	9.48704e-08	-1.32062e-10	-1.3645	5.58235e-05	-1.32062e-10	-1.35411	7.39843e-05	-1.32062e-10	-1.35385
89281197	rs7201378	1.61351e-08	-1.77418	-1.36184	1.52402e-05	-1.32009	-1.33228	1.90367e-05	-1.37491	-1.33642
89281572	rs7187328	1.63606e-08	-1.77428	-1.34786	1.47793e-05	-1.37908	-1.304	1.86187e-05	-1.42309	-1.31044
89281618	rs80263718	9.51924e-08	-1.32062e-10	-1.36111	5.61637e-05	-1.32062e-10	-1.34803	7.4439e-05	-1.32062e-10	-1.34772
89281933	rs79831785	9.5242e-08	-1.32062e-10	-1.36059	5.62128e-05	-1.32062e-10	-1.34716	7.45044e-05	-1.32062e-10	-1.34684
89282110	rs12709110	1.62788e-08	-1.77462	-1.35253	1.50409e-05	-1.35301	-1.31252	1.87524e-05	-1.40786	-1.31851
89282202	rs141578504	2.01704e-08	-1.5523	-1.3605	1.00231e-05	-1.73248	-1.33893	1.36636e-05	-1.69934	-1.34362
89282390	rs187427398	7.97118e-08	-1.5386	-2.63719e-10	5.56965e-05	-1.35639	-2.63719e-10	6.78654e-05	-1.44017	-2.63719e-10
89282645	rs78349714	9.49575e-08	-1.32062e-10	-1.36359	5.5915e-05	-1.32062e-10	-1.35247	7.41162e-05	-1.32062e-10	-1.35206
89283019	rs8063641	1.60738e-08	-1.77468	-1.36515	1.43783e-05	-1.35798	-1.3526	1.80503e-05	-1.4125	-1.35203
89283670	rs9933428	1.60628e-08	-1.77441	-1.3661	1.4563e-05	-1.34297	-1.35485	1.8263e-05	-1.3985	-1.35432
89283809	rs8056585	9.24382e-08	-1.39047	-2.63719e-10	4.80518e-05	-1.50402	-2.63719e-10	6.02971e-05	-1.55841	-2.63719e-10
89283864	rs9925542	1.60527e-08	-1.77462	-1.36652	1.4402e-05	-1.35301	-1.35593	1.80728e-05	-1.40786	-1.35543
89284230	rs117496293	8.2063e-08	-1.50953	-2.63719e-10	4.93869e-05	-1.47662	-2.63719e-10	7.46348e-05	-1.34509	-2.63719e-10
89284286	rs3803722	1.60382e-08	-1.77468	-1.36737	1.40853e-05	-1.37273	-1.35844	1.76983e-05	-1.42624	-1.35799
89284478	rs142403897	1.35982e-07	-1.32062e-10	-1.00449	8.90526e-05	-1.32062e-10	-0.887077	0.00011154	-1.32062e-10	-0.943315
89284838	rs141817197	9.80324e-08	-1.32062e-10	-1.33172	5.69132e-05	-1.32062e-10	-1.33478	7.53399e-05	-1.32062e-10	-1.33569
89284873	rs117159335	7.86293e-08	-1.55227	-2.63719e-10	4.52507e-05	-1.56409	-2.63719e-10	6.72724e-05	-1.44895	-2.63719e-10
89285085	rs9928631	1.60363e-08	-1.77408	-1.36807	1.37097e-05	-1.39673	-1.36147	1.7254e-05	-1.44856	-1.36109
89285319	rs4785768	1.41787e-07	-0.96269	-2.63719e-10	3.84922e-05	-1.72585	-2.63719e-10	6.21923e-05	-1.52747	-2.63719e-10
89285531	rs55959608	8.5744e-08	-1.46565	-2.63719e-10	4.4343e-05	-1.58435	-2.63719e-10	5.57737e-05	-1.6364	-2.63719e-10
89285567	rs61124015	8.59757e-08	-1.46295	-2.63719e-10	4.44371e-05	-1.58223	-2.63719e-10	5.58745e-05	-1.63459	-2.63719e-10
89285711	rs4785769	1.7561e-08	-1.72125	-1.33008	1.09947e-05	-1.63847	-1.34042	1.44941e-05	-1.63919	-1.34476
89285792	rs57330012	8.69876e-08	-1.45125	-2.63719e-10	4.48485e-05	-1.57301	-2.63719e-10	5.63165e-05	-1.62671	-2.63719e-10
89285921	rs7202536	1.60343e-08	-1.77406	-1.36823	1.46054e-05	-1.332	-1.36291	1.82994e-05	-1.38825	-1.36258
89285972	rs4785613	1.7612e-08	-1.72329	-1.32514	1.10781e-05	-1.63516	-1.33618	1.45991e-05	-1.63589	-1.34085
89286006	rs117567261	1.53851e-07	-1.32062e-10	-0.881027	0.000156283	-1.32062e-10	-0.324634	0.000180068	-1.32062e-10	-0.464363
89286360	rs4785770	1.71494e-08	-1.75582	-1.31923	1.20254e-05	-1.56046	-1.32882	1.58139e-05	-1.56137	-1.33544
89286562	rs13332037	1.60287e-08	-1.77453	-1.3681	1.43784e-05	-1.34801	-1.36257	1.80457e-05	-1.40319	-1.3616
89286697	rs56051960	1.60262e-08	-1.77468	-1.36811	1.40263e-05	-1.37273	-1.36264	1.76333e-05	-1.42624	-1.36167
89286945	rs141509427	1.11299e-06	2.26788	-1.17009	7.3802e-05	0.0353361	-1.11025	0.00015572	0.500801	-1.11044
89287083	rs4785771	7.6368e-08	-0.497938	-1.08351	5.54738e-05	-0.31901	-1.04138	9.3314e-05	-0.0669512	-1.05478
89287163	rs72819395	1.2597e-06	2.27946	-1.05784	8.38501e-05	0.0430863	-0.99036	0.000177784	0.509489	-0.986616
89287238	rs4785772	1.7781e-08	-1.72329	-1.31559	1.11704e-05	-1.63516	-1.32788	1.4712e-05	-1.63589	-1.33314
89287460	rs72819396	8.5744e-08	-1.46565	-2.63719e-10	4.4343e-05	-1.58435	-2.63719e-10	5.57737e-05	-1.6364	-2.63719e-10
89287481	rs117976521	1.94935e-08	-1.57898	-1.36795	9.62905e-06	-1.74362	-1.3679	1.31366e-05	-1.71451	-1.36778
89287857	rs11076775	4.04448e-08	-0.8489	-1.36818	0.000109563	0.686096	-1.3659	8.96303e-05	0.205986	-1.36799
89287865	rs8059397	1.6032e-08	-1.77451	-1.36791	1.44035e-05	-1.34728	-1.36156	1.80777e-05	-1.40252	-1.3605
89288418	rs9931258	1.78317e-08	-1.72125	-1.31478	1.11676e-05	-1.63847	-1.32482	1.46835e-05	-1.63919	-1.33178
89288960	rs4785619	1.78422e-08	-1.72329	-1.31215	1.12041e-05	-1.63516	-1.32486	1.47535e-05	-1.63589	-1.33033
89288983	rs4785620	8.42829e-08	-0.545806	-0.937029	6.08816e-05	-0.370153	-0.89722	0.000102487	-0.122383	-0.905576
89289059	rs35492505	1.60301e-08	-1.77462	-1.36793	1.3986e-05	-1.37759	-1.36066	1.75784e-05	-1.43076	-1.36026
89289197	rs62068534	1.78422e-08	-1.72329	-1.31215	1.12041e-05	-1.63516	-1.32486	1.47535e-05	-1.63589	-1.33033
89289624	rs12920028	1.60252e-08	-1.77462	-1.36824	1.42913e-05	-1.35301	-1.36364	1.79305e-05	-1.40786	-1.36333
89289808	rs144657005	9.66362e-07	-1.32062e-10	0.956524	0.000931672	-1.32062e-10	1.46068	0.000873711	-1.32062e-10	1.11505
89289839	rs78195243	1.99947e-07	-1.32062e-10	-0.618962	0.000194671	-1.32062e-10	-0.104992	0.000223176	-1.32062e-10	-0.249736
89289912	rs9922578	8.48548e-08	-1.47607	-2.63719e-10	4.59706e-05	-1.5483	-2.63719e-10	5.71767e-05	-1.61155	-2.63719e-10
89289963	rs9930572	1.74512e-08	-1.74315	-1.31445	1.16272e-05	-1.59607	-1.32688	1.53112e-05	-1.59689	-1.33222
89290215	rs9932828	1.78134e-08	-1.72726	-1.3098	1.13033e-05	-1.62841	-1.32279	1.48819e-05	-1.62916	-1.32839
89290292	rs538584489	1.23705e-07	-1.32062e-10	-1.09912	0.000112184	-1.32062e-10	-0.656165	0.000132776	-1.32062e-10	-0.769038
89290314	rs71395392	6.63227e-08	-1.72248	-2.63719e-10	3.95033e-05	-1.69992	-2.63719e-10	5.06433e-05	-1.73289	-2.63719e-10
89290330	rs9924865	1.77361e-08	-1.73291	-1.3085	1.1436e-05	-1.61799	-1.32154	1.5054e-05	-1.61877	-1.32729
89290332	rs9936926	1.7713e-08	-1.73291	-1.3098	1.14217e-05	-1.61799	-1.32279	1.50374e-05	-1.61877	-1.32839
89290402	rs9924954	1.60297e-08	-1.77441	-1.36816	1.44222e-05	-1.34297	-1.36456	1.8082e-05	-1.3985	-1.36428
89290589	rs146217635	7.31666e-08	-1.62428	-2.63719e-10	4.80941e-05	-1.50314	-2.63719e-10	5.71925e-05	-1.61128	-2.63719e-10
89290888	rs4785623	9.46279e-08	-0.420789	-0.946273	6.87283e-05	-0.270159	-0.875984	0.000116151	-0.0161188	-0.886687
89291662	rs72819399	1.40937e-06	2.36913	-1.03524	9.12935e-05	0.103293	-0.965518	0.000195129	0.57692	-0.960957
89291779	rs72819400	1.38048e-06	2.35626	-1.04309	8.97328e-05	0.0946349	-0.974103	0.000191462	0.56723	-0.970239
89292039	rs117884871	1.05202e-07	-1.26113	-2.63719e-10	8.76723e-05	-0.902699	-2.63719e-10	0.000130564	-0.785837	-2.63719e-10
89292892	rs28444583	1.87171e-08	-1.67259	-1.31499	1.04882e-05	-1.69861	-1.32744	1.3769e-05	-1.70277	-1.33251
89292920	rs11642976	1.83984e-08	-1.6932	-1.31155	1.0732e-05	-1.67866	-1.32442	1.4079e-05	-1.68333	-1.32968
89293271	rs28417933	8.48103e-08	-1.11865	-0.357951	8.30431e-05	-1.22928	0.272334	0.000116189	-1.02342	0.120934
89293281	rs74033442	1.66358e-07	-0.80287	-2.63719e-10	7.67151e-05	-1.03621	-2.63719e-10	8.91393e-05	-1.1675	-2.63719e-10
89293524	rs80231842	1.29017e-07	-1.32062e-10	-1.05707	7.7133e-05	-1.32062e-10	-1.03077	0.000100849	-1.32062e-10	-1.04408
89293525	rs7201172	2.1383e-07	-0.551834	-2.63719e-10	0.000119019	-0.59702	-2.63719e-10	0.000126581	-0.816819	-2.63719e-10
89293614	rs4785626	1.88206e-08	-1.66707	-1.31499	1.04398e-05	-1.70324	-1.32744	1.37073e-05	-1.70726	-1.33251
89293730	rs72819401	1.31648e-06	2.28488	-1.01918	8.87969e-05	0.0467201	-0.936673	0.000187222	0.513563	-0.938964
89293890	rs7197077	1.37456e-07	-0.993707	-2.63719e-10	6.50449e-05	-1.20123	-2.63719e-10	7.68256e-05	-1.31616	-2.63719e-10
89294044	rs74033443	2.00091e-07	-0.618243	-2.63719e-10	9.02037e-05	-0.874233	-2.63719e-10	0.000103319	-1.01988	-2.63719e-10
89294184	rs4785627	1.85471e-08	-1.68059	-1.31611	1.05537e-05	-1.6914	-1.32842	1.38532e-05	-1.69576	-1.33343
89294381	rs28415940	8.18406e-08	-0.633027	-0.879213	5.59326e-05	-0.522631	-0.829525	9.23144e-05	-0.29122	-0.841278
89294439	rs9921361	7.74921e-08	-0.654677	-0.912161	5.28974e-05	-0.545308	-0.862642	8.69787e-05	-0.315913	-0.876122
89294511	rs28638280	1.88599e-08	-1.65853	-1.32144	1.03123e-05	-1.7099	-1.33306	1.35476e-05	-1.71373	-1.33776
89294595	rs74466939	2.77854e-08	-1.35754	-1.23496	1.16507e-05	-1.68256	-1.23837	1.64588e-05	-1.65115	-1.20569
89294697	rs60437616	8.44569e-08	-0.601559	-0.879213	5.7806e-05	-0.489687	-0.829525	9.5683e-05	-0.25538	-0.841278
89294798	rs118093429	1.79336e-08	-1.66225	-1.36808	9.45034e-06	-1.76434	-1.36591	1.27629e-05	-1.74546	-1.36569
89294827	rs55974122	1.43234e-06	2.3236	-0.97355	9.53743e-05	0.0726856	-0.89118	0.000202382	0.542655	-0.890194
89295046	rs12927047	1.88107e-08	-1.67279	-1.3098	1.05472e-05	-1.69963	-1.32082	1.37817e-05	-1.70755	-1.32681
89295345	rs12926572	1.60243e-08	-1.77467	-1.36824	1.38262e-05	-1.3857	-1.36404	1.73759e-05	-1.43898	-1.36363
89295399	rs59423520	1.52981e-07	-0.886698	-2.63719e-10	7.13263e-05	-1.10904	-2.63719e-10	8.34573e-05	-1.23336	-2.63719e-10
89295559	rs78867772	4.11105e-07	-1.32062e-10	0.101834	0.000723272	-1.32062e-10	1.20748	0.000564794	-1.32062e-10	0.678763
89296096	rs28667869	1.76503e-08	-1.67853	-1.36774	1.01945e-05	-1.6943	-1.36015	1.33467e-05	-1.70622	-1.36021
89296339	rs28577998	1.60274e-08	-1.77453	-1.36818	1.35117e-05	-1.40969	-1.36306	1.70108e-05	-1.46124	-1.36261
89296455	rs66697325	5.25225e-08	-0.588819	-1.36695	0.000174233	1.1442	-1.3601	0.00013933	0.64662	-1.36748
89296539	rs117211912	7.38886e-08	-1.61446	-2.63719e-10	4.06536e-05	-1.67122	-2.63719e-10	5.1348e-05	-1.71907	-2.63719e-10
89296570	rs55885245	2.0753e-07	-0.581739	-2.63719e-10	9.31597e-05	-0.841989	-2.63719e-10	0.000106417	-0.990332	-2.63719e-10
89296650	rs57302772	2.0753e-07	-0.581739	-2.63719e-10	9.31597e-05	-0.841989	-2.63719e-10	0.000106417	-0.990332	-2.63719e-10
89296827	rs57713820	2.07215e-07	-0.583256	-2.63719e-10	9.30349e-05	-0.84333	-2.63719e-10	0.000106286	-0.991562	-2.63719e-10
89296884	rs12102609	1.60372e-08	-1.77387	-1.36823	1.32533e-05	-1.42834	-1.36372	1.67081e-05	-1.4785	-1.3633
89297031	rs74035754	2.05859e-07	-0.589824	-2.63719e-10	9.24962e-05	-0.849136	-2.63719e-10	0.000105722	-0.996886	-2.63719e-10
89297104	rs74035755	2.1203e-07	-0.560286	-2.63719e-10	9.49448e-05	-0.823009	-2.63719e-10	0.000108286	-0.972919	-2.63719e-10
89297134	rs74035756	2.05859e-07	-0.589824	-2.63719e-10	9.24962e-05	-0.849136	-2.63719e-10	0.000105722	-0.996886	-2.63719e-10
89297252	rs28399767	1.60347e-08	-1.77408	-1.36818	1.33234e-05	-1.42372	-1.36306	1.67912e-05	-1.47423	-1.36261
89297405	rs4785628	1.81093e-06	2.33478	-0.750194	0.000164384	0.363244	-0.637341	0.000342363	0.816367	-0.638194
89297450	rs10400923	2.08677e-08	-1.51661	-1.3622	9.61998e-06	-1.76272	-1.34974	1.26473e-05	-1.77046	-1.34979
89297483	rs10400977	1.60619e-08	-1.77235	-1.36821	1.29609e-05	-1.45097	-1.3634	1.63681e-05	-1.4994	-1.36296
89297516	rs74035757	2.23894e-07	-0.505843	-2.63719e-10	9.96396e-05	-0.774745	-2.63719e-10	0.000113197	-0.92857	-2.63719e-10
89297864	rs4785629	1.79614e-06	2.33654	-0.760166	0.00012195	0.0813798	-0.65407	0.000258801	0.552391	-0.654031
89297952	rs10400958	1.60751e-08	-1.77153	-1.36821	1.28468e-05	-1.45981	-1.3634	1.62353e-05	-1.50755	-1.36296
89298515	rs9972663	1.60512e-08	-1.77426	-1.36697	1.33272e-05	-1.41907	-1.36742	1.67858e-05	-1.46993	-1.36724
89298567	rs12934482	7.05805e-08	-1.07204	-0.588222	6.40515e-05	-1.18189	-0.0347284	9.16539e-05	-0.969478	-0.1702
89298616	rs9972734	1.60345e-08	-1.77426	-1.36801	1.33485e-05	-1.41907	-1.36582	1.68147e-05	-1.46993	-1.36551
89298818	rs77807554	1.41664e-07	-0.759254	-0.204302	0.000732101	0.705844	0.51377	0.000454744	0.21287	0.249166
89299200	rs61078268	1.56776e-07	0.165583	-1.02778	9.6505e-05	0.206	-1.01271	0.000160023	0.434542	-1.01692
89299227	rs62068537	7.84199e-08	-0.634744	-0.920192	5.41897e-05	-0.524429	-0.859384	8.85459e-05	-0.293177	-0.881
89299280	rs62068538	7.22497e-08	-0.678606	-0.958281	4.96952e-05	-0.570384	-0.900011	8.10437e-05	-0.34324	-0.91947
89299353	rs72821305	1.76584e-06	2.57039	-1.01102	0.000109064	0.239563	-0.923931	0.0002346	0.729124	-0.928939
89299432	rs199697753	1.48962e-07	-1.32062e-10	-0.913322	0.000149338	-1.32062e-10	-0.370095	0.000173427	-1.32062e-10	-0.501944
89299442	rs62068540	8.35498e-08	-0.996938	-0.494634	7.72552e-05	-1.11821	0.0890236	0.000109189	-0.912662	-0.0519543
89299899	rs34175485	1.97706e-08	-1.65951	-1.27331	1.06878e-05	-1.71924	-1.28796	1.4019e-05	-1.71998	-1.29731
89299964	rs74035761	1.88256e-07	-0.679212	-2.63719e-10	8.54873e-05	-0.927936	-2.63719e-10	9.83686e-05	-1.06898	-2.63719e-10
89299969	rs74035762	1.88256e-07	-0.679212	-2.63719e-10	8.54873e-05	-0.927936	-2.63719e-10	9.83686e-05	-1.06898	-2.63719e-10
89300088	rs74035763	1.87694e-07	-0.682201	-2.63719e-10	8.5263e-05	-0.930563	-2.63719e-10	9.8133e-05	-1.07137	-2.63719e-10
89300425	rs61754918	2.08427e-07	-0.577423	-2.63719e-10	0.000923622	1.452	-2.63719e-10	0.00061009	0.755908	-2.63719e-10
89300752	rs56381797	7.58429e-08	-0.684526	-0.903824	5.63609e-05	-0.501074	-0.843454	9.10225e-05	-0.284646	-0.861945
89300764	rs56135239	1.42806e-06	2.36525	-1.01818	9.41663e-05	0.100681	-0.931922	0.0001993	0.573997	-0.936885
89300826	rs56207237	1.50949e-06	2.41713	-1.01461	9.79074e-05	0.135653	-0.927936	0.000208074	0.613115	-0.932921
89300884	rs56079143	1.46288e-07	0.149844	-1.08128	9.6015e-05	0.250943	-1.06274	0.00015752	0.470415	-1.06856
89301403	rs72821306	1.66672e-06	2.4396	-0.937998	0.00010743	0.150831	-0.850292	0.00022967	0.63008	-0.851136
89301562	rs72821307	1.70283e-06	2.45271	-0.92968	0.000109381	0.159699	-0.841169	0.000234081	0.639989	-0.842021
89301737	rs9939155	1.47386e-07	0.124622	-1.04858	9.06313e-05	0.164612	-1.03412	0.000150126	0.390819	-1.03704
89301780	rs9941250	9.05023e-08	-0.613057	-0.798582	6.25366e-05	-0.501722	-0.73883	0.000102966	-0.268468	-0.75483
89301850	rs9941273	1.33754e-07	0.0317034	-1.05271	8.21599e-05	0.0707081	-1.03835	0.000135364	0.291524	-1.04125
89301987	rs56240058	8.00568e-08	-1.53428	-2.63719e-10	4.52084e-05	-1.56502	-2.63719e-10	5.71288e-05	-1.61239	-2.63719e-10
89302446	rs8044374	2.52653e-07	0.48969	-0.874687	0.000527155	1.1809	-0.289711	0.000382326	0.718694	-0.430118
89302984	rs72821312	1.61599e-06	2.40037	-0.92968	0.000105581	0.124344	-0.841169	0.00022501	0.600469	-0.842021
89303099	rs111882797	1.6029e-08	-1.7744	-1.36821	1.37696e-05	-1.38912	-1.36472	1.73486e-05	-1.43984	-1.36435
89303308	rs71395400	1.60347e-08	-1.77405	-1.36821	1.39106e-05	-1.37893	-1.36472	1.75142e-05	-1.43033	-1.36435
89303325	rs71395401	1.60343e-08	-1.77405	-1.36824	1.39187e-05	-1.37893	-1.36414	1.75249e-05	-1.43033	-1.36374
89303603	rs4785630	9.2681e-08	-0.976867	-0.410983	8.2027e-05	-1.12003	0.150771	0.0001183	-0.892632	0.00815365
89303642	rs9929579	1.76343e-07	0.283332	-1.02791	0.000111152	0.347589	-1.013	0.000184894	0.578098	-1.01602
89303844	rs4785631	1.12303e-07	-1.32062e-10	-1.19581	6.87662e-05	-1.32062e-10	-1.14559	9.24986e-05	-1.32062e-10	-1.1305
89304452	rs4785632	1.47963e-06	2.33654	-0.954013	9.84753e-05	0.0813798	-0.867878	0.000208801	0.552391	-0.868708
89304656	rs4566167	1.75981e-07	0.285546	-1.03219	0.000104209	0.287454	-1.01736	0.000174827	0.52646	-1.02036
89304669	rs59529988	1.48946e-07	-1.32062e-10	-0.913429	0.000134377	-1.32062e-10	-0.475653	0.000162459	-1.32062e-10	-0.567275
89304888	rs4294815	8.58617e-08	-0.605937	-0.858338	5.54625e-05	-0.560453	-0.800144	9.14765e-05	-0.32406	-0.817556
89304949	rs9926404	1.80707e-07	0.311879	-1.03202	0.000113942	0.376577	-1.01719	0.000189828	0.608614	-1.02019
89305409	rs9922889	1.60357e-08	-1.77453	-1.36767	1.32362e-05	-1.42674	-1.36661	1.67186e-05	-1.47483	-1.36635
89305582	rs62070764	8.30485e-08	-0.661231	-0.836358	5.37187e-05	-0.616825	-0.775718	8.79338e-05	-0.385738	-0.795376
89305618	rs143894851	9.6746e-08	-1.32062e-10	-1.34492	5.57597e-05	-1.32062e-10	-1.35525	7.38485e-05	-1.32062e-10	-1.35568
89305848	rs111982068	2.20478e-07	-0.521215	-2.63719e-10	0.00010958	-0.679647	-2.63719e-10	0.00012141	-0.858525	-2.63719e-10
89306189	rs111453547	2.61111e-08	-1.60828	-1.04637	1.44786e-05	-1.6686	-1.03503	1.87692e-05	-1.68544	-1.04005
89306319	rs9746209	3.78501e-07	0.019205	-2.63719e-10	0.000182168	-0.171377	-2.63719e-10	0.000194066	-0.389498	-2.63719e-10
89306386	rs118021633	6.54971e-08	-1.73501	-2.63719e-10	3.67954e-05	-1.77093	-2.63719e-10	4.86648e-05	-1.77274	-2.63719e-10
89306641	rs74035766	8.23728e-07	1.57142	-0.774596	0.00305021	2.79604	-0.149378	0.00173828	2.1078	-0.304842
89306703	rs117353460	1.79975e-08	-1.66209	-1.36469	9.43721e-06	-1.76429	-1.36735	1.27401e-05	-1.74538	-1.36757
89306726	rs144411358	2.59981e-06	2.48178	-0.535596	0.000147805	0.116064	-0.496474	0.000325516	0.625842	-0.498129
89307209	rs12597503	1.61274e-08	-1.7747	-1.36179	1.33942e-05	-1.4135	-1.36798	1.68963e-05	-1.46253	-1.36807
89307216	rs138076680	2.08859e-07	-0.575356	-2.63719e-10	8.2211e-05	-0.967016	-2.63719e-10	0.000137868	-0.731404	-2.63719e-10
89307255	rs12930922	6.80909e-08	-0.821368	-0.874803	5.11515e-05	-0.61605	-0.825462	8.2173e-05	-0.40935	-0.839521
89307689	rs72821319	1.48678e-06	2.37179	-0.984439	9.70727e-05	0.105086	-0.90593	0.000206906	0.578926	-0.90436
89307728	rs72821321	1.23836e-06	2.22928	-1.02475	8.42291e-05	0.0095395	-0.952303	0.00017762	0.471866	-0.949915
89309592	rs34422843	1.05649e-07	-0.521169	-0.735722	8.17576e-05	-0.3009	-0.671646	0.000132813	-0.0810764	-0.687681
89309655	rs12927572	1.81685e-08	-1.76074	-1.25659	1.70135e-05	-1.29179	-1.25051	2.08429e-05	-1.36599	-1.2547
89309708	rs7200693	1.45182e-07	0.087519	-1.02655	9.89987e-05	0.233804	-1.015	0.000156885	0.420232	-1.02242
89309970	rs78770252	1.01372e-07	-1.32062e-10	-1.29822	5.82555e-05	-1.32062e-10	-1.31147	7.69811e-05	-1.32062e-10	-1.31414
89310031	rs4785634	1.13054e-07	-1.09055	-0.0985988	0.000121042	-1.14907	0.568904	0.00016821	-0.942739	0.410257
89310185	rs72821327	2.10878e-06	2.34307	-0.606221	0.000123751	0.0107392	-0.568776	0.000270239	0.511969	-0.570361
89310581	rs4785635	2.08416e-08	-1.69479	-1.18527	1.27047e-05	-1.66842	-1.16591	1.63426e-05	-1.68286	-1.18106
89310685	rs117553762	9.55694e-08	-1.32062e-10	-1.35716	5.51875e-05	-1.32062e-10	-1.36557	7.32242e-05	-1.32062e-10	-1.36417
89310769	rs144518422	1.04197e-07	-1.32062e-10	-1.27073	5.81991e-05	-1.32062e-10	-1.31243	7.83775e-05	-1.32062e-10	-1.29616
89310851	rs72821328	2.03674e-06	2.33105	-0.628962	0.000119948	0.00282761	-0.592074	0.000261668	0.503015	-0.593635
89310872	rs12325600	7.69768e-08	-0.749543	-0.823968	5.69482e-05	-0.549494	-0.784669	9.02404e-05	-0.348392	-0.806829
89310941	rs140631775	2.11287e-06	2.39131	-0.652524	0.000121831	0.0425531	-0.616221	0.000267173	0.547954	-0.617758
89311002	rs61096459	2.20205e-08	-1.66577	-1.15927	1.26575e-05	-1.69706	-1.141	1.6336e-05	-1.70932	-1.155
89312320	rs145651407	1.87464e-06	2.28112	-0.661965	0.000117136	0.0129309	-0.625899	0.000247292	0.480297	-0.627426
89312558	rs12447482	9.16362e-08	-0.656769	-0.742418	6.89532e-05	-0.442548	-0.700328	0.000107879	-0.252636	-0.72405
89312578	rs117587601	3.23446e-08	-1.71973	-0.720835	1.69353e-05	-1.77051	-0.776396	2.34574e-05	-1.75145	-0.751066
89312663	rs35085227	2.25296e-08	-1.71472	-1.08746	1.37755e-05	-1.68884	-1.06458	1.76209e-05	-1.70535	-1.08326
89312739	rs2170838	9.23932e-08	-0.710287	-0.680673	6.77101e-05	-0.528953	-0.632116	0.000104577	-0.348245	-0.659526
89313325	rs117567292	7.83492e-08	-1.55584	-2.63719e-10	5.2719e-05	-1.41133	-2.63719e-10	8.05774e-05	-1.26848	-2.63719e-10
89313451	rs9783776	2.33167e-08	-1.64588	-1.12196	1.26216e-05	-1.73939	-1.10151	1.63699e-05	-1.74499	-1.11726
89313537	rs9783777	8.97771e-08	-0.679767	-0.739918	6.84753e-05	-0.45308	-0.696751	0.00010636	-0.269458	-0.721408
89313672	rs28627551	1.09571e-07	-1.11127	-0.109173	0.000100901	-1.37173	0.609558	0.000105494	-1.43317	0.434125
89313794	rs9783753	3.51301e-08	-1.17244	-1.18551	1.22968e-05	-1.69731	-1.16966	1.81994e-05	-1.57426	-1.18205
89313966	rs1531884	3.18229e-08	-1.2826	-1.17422	1.18535e-05	-1.74502	-1.15866	1.68969e-05	-1.66005	-1.17052
89314349	rs3859130	3.68969e-08	-1.15344	-1.15545	1.28144e-05	-1.68372	-1.14202	1.91539e-05	-1.55247	-1.15273
89314401	rs147160524	1.13226e-07	-1.32062e-10	-1.18762	9.58559e-05	-1.32062e-10	-0.813458	0.000115489	-1.32062e-10	-0.908525
89314701	rs9937816	2.97911e-08	-1.69209	-0.830719	1.98977e-05	-1.58616	-0.799538	2.44357e-05	-1.64463	-0.817024
89314706	rs34509231	3.71059e-08	-1.14396	-1.15927	1.2717e-05	-1.68734	-1.14603	1.88313e-05	-1.56508	-1.15709
89314798	rs190774428	1.40401e-06	2.02163	-0.69156	9.62882e-05	-0.1579	-0.651059	0.000198058	0.287902	-0.657043
89314808	rs118185745	9.93788e-08	-1.32062e-10	-1.31808	6.62039e-05	-1.32062e-10	-1.18357	8.37212e-05	-1.32062e-10	-1.23021
89314821	rs12926091	3.60727e-08	-1.18235	-1.14912	1.26861e-05	-1.70125	-1.13454	1.86043e-05	-1.58696	-1.14735
89314923	rs118105791	9.88111e-08	-1.32062e-10	-1.3238	6.54697e-05	-1.32062e-10	-1.19472	8.29198e-05	-1.32062e-10	-1.23982
89314960	rs28584716	3.26134e-08	-1.6554	-0.77689	2.25013e-05	-1.52121	-0.741524	2.7126e-05	-1.59363	-0.763572
89314997	rs77549524	2.06599e-06	2.38398	-0.667632	0.000126022	0.0814365	-0.621283	0.000265784	0.557159	-0.632172
89315417	rs60279839	1.23319e-07	-1.32062e-10	-1.10224	0.000110641	-1.32062e-10	-0.670015	0.000131695	-1.32062e-10	-0.777211
89315617	rs75132468	4.89559e-07	0.876012	-0.599521	7.90467e-05	-1.06076	0.0544987	0.000131753	-0.676731	-0.100036
89315624	rs117350523	3.32354e-08	-1.38703	-1.02636	1.40357e-05	-1.68522	-1.04948	1.90921e-05	-1.63708	-1.07134
89315640	rs77253230	4.42001e-07	0.778435	-0.604138	7.47056e-05	-1.11096	0.0482153	0.000123042	-0.739206	-0.105968
89315643	rs76701102	4.1747e-07	0.721742	-0.604544	7.34265e-05	-1.13287	0.0528499	0.000119889	-0.769564	-0.101565
89315664	rs9922876	1.7108e-07	-0.472125	-0.302756	0.000124511	-0.862132	0.31022	0.000163243	-0.728663	0.166207
89315834	rs8046438	2.0501e-06	2.32397	-0.615342	0.000127792	0.0414181	-0.567321	0.000268105	0.512278	-0.578598
89316072	rs146575144	2.21346e-06	2.3895	-0.604201	0.000143561	0.146287	-0.555832	0.000307602	0.6383	-0.56719
89316094	rs141262170	4.91345e-07	0.857891	-0.577758	8.32746e-05	-1.03731	0.0831461	0.000139814	-0.643181	-0.0742042
89316099	rs138948557	3.31283e-08	-1.37935	-1.03728	1.3942e-05	-1.6815	-1.05989	1.90041e-05	-1.63249	-1.08056
89316100	rs188020180	2.19686e-06	2.37773	-0.599957	0.000143043	0.138295	-0.551456	0.000306186	0.629341	-0.562845
89316109	rs2883067	5.80705e-08	-1.72147	-0.133888	6.72336e-05	-1.6863	0.518171	7.36739e-05	-1.70876	0.350714
89316315	rs148147436	9.29939e-08	-1.38448	-2.63719e-10	5.53397e-05	-1.36281	-2.63719e-10	8.68125e-05	-1.19395	-2.63719e-10
89316412	rs4785637	2.46589e-08	-1.75427	-0.957608	1.7616e-05	-1.5556	-0.951901	2.1214e-05	-1.63912	-0.963918
89316615	rs4785638	2.92226e-08	-1.75406	-0.788015	2.09161e-05	-1.55516	-0.780626	2.50689e-05	-1.64314	-0.792935
89316645	rs4785639	3.63911e-08	-1.67104	-0.651646	2.50221e-05	-1.5323	-0.624243	3.01697e-05	-1.60645	-0.644413
89317116	rs117711620	3.34728e-08	-1.51988	-0.8864	1.48589e-05	-1.76669	-0.911013	1.99697e-05	-1.73807	-0.925413
89317465	rs4785641	6.57949e-07	1.93645	-1.36433	7.23465e-05	0.268032	-1.36287	0.000145455	0.68546	-1.36329
89317585	rs146577374	1.09177e-07	-1.32062e-10	-1.22405	6.08632e-05	-1.32062e-10	-1.26768	8.17576e-05	-1.32062e-10	-1.25394
89317591	rs11646117	1.26214e-07	0.275182	-1.35422	5.88845e-05	0.0654507	-1.36618	0.000115059	0.440107	-1.35236
89318098	rs4785642	6.39446e-08	-0.496263	-1.26273	4.15722e-05	-0.40272	-1.24615	8.02166e-05	-0.0542439	-1.21872
89318203	rs4785643	6.1484e-08	-0.544096	-1.25414	3.99569e-05	-0.452289	-1.23621	7.66354e-05	-0.109807	-1.20883
89318271	rs72821332	2.63164e-07	0.180931	-0.52517	5.62487e-05	-1.33963	-0.00688807	9.35997e-05	-1.04424	-0.0744324
89318648	rs6500541	6.53802e-08	-0.462284	-1.27451	4.19847e-05	-0.367527	-1.27147	8.18504e-05	-0.0148615	-1.23794
89318904	rs6500542	6.16625e-08	-0.524666	-1.27067	3.93817e-05	-0.435388	-1.26761	7.54703e-05	-0.100138	-1.23382
89319139	rs9927242	5.30184e-08	-0.665766	-1.28061	3.42779e-05	-0.566565	-1.27524	6.44166e-05	-0.248356	-1.24397
89320219	rs188790004	1.6932e-07	-1.32062e-10	-0.785227	9.63534e-05	-1.32062e-10	-0.808282	0.000128413	-1.32062e-10	-0.802448
89320359	rs7186972	4.7351e-08	-1.02252	-1.03691	2.30716e-05	-1.1952	-1.0425	3.77221e-05	-1.0542	-0.973253
89320731	rs142793067	9.4712e-08	-1.32062e-10	-1.36617	5.50537e-05	-1.32062e-10	-1.368	7.29388e-05	-1.32062e-10	-1.36808
89320899	rs2086823	4.15509e-08	-0.929542	-1.26055	2.01779e-05	-1.10411	-1.26761	3.69718e-05	-0.821968	-1.22557
89321135	rs4785556	9.49606e-08	-0.208439	-1.15511	5.68669e-05	-0.161792	-1.1738	9.76465e-05	0.0489864	-1.12533
89321238	rs4785644	7.50821e-08	-0.30596	-1.29247	4.40079e-05	-0.294277	-1.29766	7.52436e-05	-0.0669732	-1.26999
89321373	rs79994325	1.08749e-07	-1.32062e-10	-1.22797	6.20115e-05	-1.32062e-10	-1.24898	8.21987e-05	-1.32062e-10	-1.24856
89321758	rs8048460	7.37683e-08	-0.284266	-1.33182	4.73594e-05	-0.177033	-1.3415	8.15124e-05	0.0628463	-1.31979
89321784	rs13332923	1.91849e-07	-0.660306	-2.63719e-10	0.000156177	-0.325316	-2.63719e-10	0.000161706	-0.571921	-2.63719e-10
89323073	rs11640786	2.1326e-08	-1.77045	-1.08663	1.54973e-05	-1.73012	-0.905519	2.00399e-05	-1.63147	-1.02851
89323466	rs117844811	1.24448e-07	0.0160827	-1.10921	2.6458e-05	-1.3769	-0.723845	4.47248e-05	-1.08507	-0.772098
89323925	rs4785645	2.61557e-08	-1.3408	-1.31215	1.65515e-05	-1.25449	-1.31534	2.57758e-05	-1.12199	-1.28627
89324513	rs3096314	1.62188e-08	-1.77199	-1.35886	1.16637e-05	-1.55819	-1.36163	1.54863e-05	-1.54965	-1.36809
89324852	rs3096315	1.84701e-08	-1.77082	-1.23004	1.50898e-05	-1.58689	-1.0754	2.16964e-05	-1.40678	-1.17377
89325170	rs34901677	6.41601e-08	-1.75563	-2.63719e-10	4.85526e-05	-1.49366	-2.63719e-10	6.11898e-05	-1.54372	-2.63719e-10
89325339	rs117855868	1.24372e-07	0.0532772	-1.14702	2.68004e-05	-1.24758	-0.840312	4.73907e-05	-0.918403	-0.880869
89325533	rs3114861	3.02361e-08	-1.21738	-1.2906	2.42782e-05	-0.892864	-1.29386	4.10742e-05	-0.684505	-1.25781
89325738	rs74746488	1.21884e-07	-0.122446	-0.991501	2.79034e-05	-1.43212	-0.615434	4.6421e-05	-1.15591	-0.664036
89325835	rs77681270	1.07588e-07	-0.138216	-1.10049	2.37957e-05	-1.43928	-0.767521	3.97457e-05	-1.16555	-0.809649
89326223	rs118124826	6.44493e-08	-1.75114	-2.63719e-10	4.82312e-05	-1.5003	-2.63719e-10	5.99908e-05	-1.56351	-2.63719e-10
89326399	rs77673273	1.03156e-07	-0.134057	-1.14672	2.22214e-05	-1.4374	-0.837851	3.72369e-05	-1.16301	-0.877391
89326453	rs149510964	9.88312e-08	-0.174811	-1.14879	2.1105e-05	-1.48573	-0.841061	3.49822e-05	-1.22238	-0.880479
89326593	rs3114860	6.31953e-08	-1.77078	-2.63719e-10	4.27712e-05	-1.62044	-2.63719e-10	6.36881e-05	-1.5037	-2.63719e-10
89326602	rs7192049	1.04028e-07	-0.162107	-1.11025	2.31981e-05	-1.45005	-0.782184	3.86221e-05	-1.18009	-0.823786
89326709	rs147268023	6.72662e-08	-1.70836	-2.63719e-10	3.71593e-05	-1.76109	-2.63719e-10	4.89456e-05	-1.76699	-2.63719e-10
89326857	rs117674629	9.45559e-08	-1.32062e-10	-1.36782	5.51182e-05	-1.32062e-10	-1.36682	7.31059e-05	-1.32062e-10	-1.36579
89327122	rs76333753	8.50919e-08	-0.305222	-1.16806	1.99395e-05	-1.51243	-0.871173	3.25437e-05	-1.26569	-0.909426
89327548	rs149186223	9.42077e-08	-0.227379	-1.14413	2.13164e-05	-1.48024	-0.836583	3.53958e-05	-1.2126	-0.878509
89327582	rs11076776	2.7048e-08	-1.64355	-0.97585	2.26071e-05	-1.76175	-0.496291	2.23085e-05	-1.7706	-0.78213
89327824	rs9929643	4.18675e-07	0.12008	-2.63719e-10	0.000286838	0.282612	-2.63719e-10	0.000270137	-0.0587678	-2.63719e-10
89327932	rs3114859	2.31593e-08	-1.60107	-1.17355	2.17428e-05	-1.27992	-1.0171	3.10226e-05	-1.08017	-1.14281
89328317	rs117061705	3.18508e-07	-0.153367	-2.63719e-10	0.000207901	-0.0392432	-2.63719e-10	0.000202606	-0.346434	-2.63719e-10
89328346	rs72821337	9.01582e-07	0.887137	-2.63719e-10	0.000877113	1.40033	-2.63719e-10	0.00117875	1.41452	-2.63719e-10
89328477	rs4785648	2.34794e-08	-1.41935	-1.34154	1.4013e-05	-1.47669	-1.25963	1.72085e-05	-1.47655	-1.33574
89328681	rs55850916	8.27637e-08	-0.331161	-1.16986	1.95406e-05	-1.5245	-0.879304	3.20166e-05	-1.27443	-0.917012
89329001	rs3114857	2.08235e-08	-1.72382	-1.15712	1.85281e-05	-1.48333	-0.973684	2.62028e-05	-1.2918	-1.10003
89329223	rs3114856	2.31188e-08	-1.59392	-1.18245	2.10923e-05	-1.33237	-0.995025	2.91346e-05	-1.17121	-1.11456
89329300	rs117450775	1.01271e-07	-1.32062e-10	-1.29922	5.81492e-05	-1.32062e-10	-1.31329	7.75345e-05	-1.32062e-10	-1.30697
89329541	rs56032683	8.8916e-08	-0.266133	-1.16319	2.04049e-05	-1.49701	-0.863515	3.37768e-05	-1.23586	-0.902067
89329605	rs55975421	2.44421e-08	-1.67875	-1.04196	2.05851e-05	-1.7516	-0.600135	2.03414e-05	-1.77471	-0.870332
89329912	rs2003152	9.11441e-08	-0.250103	-1.15447	2.08282e-05	-1.49011	-0.849885	3.45523e-05	-1.22626	-0.888965
89330153	rs72821339	8.8141e-08	-0.250103	-1.18797	1.97537e-05	-1.49011	-0.902851	3.28384e-05	-1.22626	-0.939841
89330244	rs79205893	1.45038e-07	-1.32062e-10	-0.94002	0.000107454	-1.32062e-10	-0.699244	0.000126342	-1.32062e-10	-0.818702
89330328	rs112027661	7.11887e-08	-1.65168	-2.63719e-10	5.08748e-05	-1.44694	-2.63719e-10	7.48888e-05	-1.34169	-2.63719e-10
89331085	rs1994188	2.16736e-08	-1.7483	-1.09262	1.97571e-05	-1.71607	-0.676724	1.91984e-05	-1.76845	-0.934419
89331127	rs116957042	6.31061e-08	-1.7722	-2.63719e-10	3.7014e-05	-1.76501	-2.63719e-10	5.01991e-05	-1.7417	-2.63719e-10
89331163	rs12934299	2.26482e-08	-1.74253	-1.0544	2.05317e-05	-1.72395	-0.630389	2.00075e-05	-1.77084	-0.890756
89331340	rs111748789	7.25643e-08	-1.63254	-2.63719e-10	3.81721e-05	-1.7342	-2.63719e-10	4.98939e-05	-1.7478	-2.63719e-10
89331774	rs900726	2.42183e-08	-1.4557	-1.27421	1.48527e-05	-1.5309	-1.14722	1.7256e-05	-1.54324	-1.2663
89331892	rs546325084	6.2986e-08	-1.7741	-2.63719e-10	3.68261e-05	-1.7701	-2.63719e-10	5.10974e-05	-1.72396	-2.63719e-10
89331987	rs900728	1.79162e-07	0.639036	-1.36776	2.10233e-05	-0.968594	-1.36208	2.77938e-05	-0.965067	-1.36782
89332050	rs900729	4.04999e-08	-0.983805	-1.23191	1.23511e-05	-1.61843	-1.24413	1.5814e-05	-1.62233	-1.27447
89332108	rs4541078	2.25857e-08	-1.67803	-1.12167	1.79507e-05	-1.7616	-0.727071	1.84658e-05	-1.77214	-0.969642
89332152	rs147478455	6.40813e-08	-1.75686	-2.63719e-10	3.72436e-05	-1.75882	-2.63719e-10	4.85697e-05	-1.7747	-2.63719e-10
89332294	rs60735953	1.64881e-08	-1.7602	-1.35417	1.0952e-05	-1.64227	-1.34052	1.54813e-05	-1.57815	-1.33992
89332359	rs77817138	9.64331e-08	-1.32062e-10	-1.34817	5.61149e-05	-1.32062e-10	-1.3489	7.55538e-05	-1.32062e-10	-1.33285
89332421	rs4785649	2.73226e-08	-1.60772	-1.00158	2.1533e-05	-1.77371	-0.533003	2.21011e-05	-1.75539	-0.806677
89332768	rs118121298	9.06902e-08	-1.40956	-2.63719e-10	6.04832e-05	-1.27394	-2.63719e-10	9.8632e-05	-1.0663	-2.63719e-10
89332894	rs11076778	9.45181e-08	-1.32062e-10	-1.36822	5.50881e-05	-1.32062e-10	-1.36737	7.29865e-05	-1.32062e-10	-1.36742
89333342	rs12928649	3.57589e-08	-1.32295	-1.01727	2.21009e-05	-1.71461	-0.566073	2.48427e-05	-1.60517	-0.839961
89333575	rs16964680	1.01153e-06	1.00221	-2.63719e-10	0.00107666	1.60532	-2.63719e-10	0.00140167	1.58772	-2.63719e-10
89333817	rs4785650	2.34396e-08	-1.72747	-1.03512	2.08229e-05	-1.74709	-0.593157	2.04696e-05	-1.77465	-0.864101
89333837	rs117652610	2.52519e-08	-1.60806	-1.08005	1.88533e-05	-1.77369	-0.66593	1.98116e-05	-1.75551	-0.915919
89333986	rs4785558	2.4326e-08	-1.66232	-1.06315	1.96413e-05	-1.7591	-0.639571	1.98559e-05	-1.77343	-0.895766
89335375	rs59204820	2.58894e-08	-1.63875	-1.02443	2.05341e-05	-1.76982	-0.584394	2.0909e-05	-1.76642	-0.851101
89335818	rs4238828	2.13096e-08	-1.73605	-1.1218	1.836e-05	-1.73852	-0.727614	1.83445e-05	-1.77459	-0.97378
89336344	rs6500544	2.0776e-08	-1.76	-1.12321	1.87964e-05	-1.70418	-0.738462	1.83689e-05	-1.76725	-0.979793
89336379	rs17783319	1.75808e-07	-1.32062e-10	-0.747621	0.000130279	-1.32062e-10	-0.506629	0.000150634	-1.32062e-10	-0.642845
89336644	rs142067587	1.64584e-07	-0.813595	-2.63719e-10	5.77599e-05	-1.32001	-2.63719e-10	9.0145e-05	-1.15628	-2.63719e-10
89336687	rs113194190	7.10798e-08	-1.65321	-2.63719e-10	3.73729e-05	-1.75536	-2.63719e-10	4.91119e-05	-1.7636	-2.63719e-10
89336906	rs113843083	1.20148e-07	-1.32062e-10	-1.12829	7.22763e-05	-1.32062e-10	-1.09581	9.23272e-05	-1.32062e-10	-1.13236
89337134	rs142218980	1.28206e-07	-1.32062e-10	-1.06338	6.53858e-05	-1.32062e-10	-1.196	9.065e-05	-1.32062e-10	-1.15069
89337526	rs56276510	1.29542e-07	-1.05301	-2.63719e-10	4.54066e-05	-1.56065	-2.63719e-10	6.35855e-05	-1.50531	-2.63719e-10
89337800	rs111804253	1.30435e-07	-1.04614	-2.63719e-10	4.63293e-05	-1.54053	-2.63719e-10	6.57148e-05	-1.47237	-2.63719e-10
89338077	rs72821345	1.26322e-07	-1.07818	-2.63719e-10	0.00174744	2.0896	-2.63719e-10	0.000676324	0.858974	-2.63719e-10
89338416	rs2883069	4.107e-08	-1.11826	-1.08348	4.35464e-05	-0.723565	-0.878912	6.22884e-05	-0.51217	-1.01375
89338420	rs4290474	3.02183e-08	-1.21003	-1.29853	1.62613e-05	-1.40039	-1.18713	1.90846e-05	-1.41431	-1.2945
89338596	rs60733936	9.1442e-08	-0.20774	-1.19357	1.99558e-05	-1.47164	-0.91114	3.34218e-05	-1.20073	-0.947756
89338625	rs58718372	9.58615e-08	-0.152774	-1.20134	2.01931e-05	-1.4472	-0.923758	3.41432e-05	-1.16728	-0.959855
89338717	rs56359909	9.36311e-08	-0.184083	-1.19357	2.01655e-05	-1.46119	-0.91114	3.39049e-05	-1.18638	-0.947756
89338726	rs2353026	3.73371e-08	-1.2032	-1.09382	3.90218e-05	-0.831778	-0.880406	5.47428e-05	-0.631305	-1.02375
89339499	rs1542633	2.74474e-08	-1.77448	-0.830265	3.02222e-05	-1.5704	-0.397326	2.83776e-05	-1.67011	-0.641986
89339571	rs1542634	2.03663e-08	-1.70651	-1.19662	1.42638e-05	-1.74041	-0.978168	1.57746e-05	-1.77471	-1.12459
89339836	rs6500545	1.90223e-08	-1.73996	-1.23144	1.54499e-05	-1.71807	-0.920633	1.5881e-05	-1.77244	-1.12014
89339847	rs55663028	9.37252e-08	-0.20774	-1.16891	2.07576e-05	-1.47164	-0.871746	3.47099e-05	-1.20073	-0.90994
89340222	rs4785651	2.01792e-08	-1.76417	-1.14819	1.87778e-05	-1.6712	-0.772432	1.7994e-05	-1.75745	-1.01022
89340296	rs113193563	9.35612e-08	-1.3784	-2.63719e-10	4.54276e-05	-1.56018	-2.63719e-10	5.772e-05	-1.60209	-2.63719e-10
89340504	rs7206646	3.14727e-08	-1.14881	-1.31909	1.73008e-05	-1.30488	-1.22068	2.02416e-05	-1.33429	-1.31567
89340756	rs76883380	1.3264e-07	-1.32062e-10	-1.02938	7.86898e-05	-1.32062e-10	-1.01079	0.00010073	-1.32062e-10	-1.04526
89341168	rs12709112	3.09049e-08	-1.15018	-1.33592	1.70205e-05	-1.29147	-1.25041	2.02259e-05	-1.3184	-1.33234
89342388	rs80169733	1.21669e-07	-1.32062e-10	-1.11571	7.59913e-05	-1.32062e-10	-1.04568	9.8336e-05	-1.32062e-10	-1.06931
89342733	rs7192878	7.95785e-08	-0.88274	-0.65753	2.29412e-05	-1.53997	-0.703399	3.4118e-05	-1.52523	-0.602641
89343038	rs112043543	7.59998e-08	-1.58628	-2.63719e-10	3.84862e-05	-1.72601	-2.63719e-10	5.00445e-05	-1.74478	-2.63719e-10
89344033	rs12932016	7.27455e-08	-1.63005	-2.63719e-10	3.85153e-05	-1.72525	-2.63719e-10	4.99184e-05	-1.74731	-2.63719e-10
89344201	rs62070780	1.64286e-08	-1.75226	-1.36573	1.125e-05	-1.69787	-1.25807	1.28667e-05	-1.76397	-1.33908
89344431	rs1466539	2.09879e-08	-1.50687	-1.3662	2.06785e-05	-0.981872	-1.36534	3.44096e-05	-0.751157	-1.36821
89344477	rs1466540	7.91784e-08	-0.380351	-1.16496	7.26496e-05	0.0685622	-1.15922	0.000104887	0.0995111	-1.10432
89344528	rs77150903	1.02991e-07	-1.32062e-10	-1.28237	6.84728e-05	-1.32062e-10	-1.14987	8.4604e-05	-1.32062e-10	-1.21972
89344603	rs72821355	1.00581e-07	-0.13839	-1.16766	2.03225e-05	-1.44579	-0.918781	3.39959e-05	-1.17082	-0.960635
89345122	rs3102367	5.29911e-08	-0.821932	-1.12496	4.34528e-05	-0.490246	-1.11438	7.33482e-05	-0.306351	-1.05613
89345127	rs144104266	1.83006e-08	-1.7735	-1.23658	1.46656e-05	-1.43314	-1.25766	2.20002e-05	-1.32248	-1.24417
89345231	rs75885503	1.01175e-07	-1.32062e-10	-1.30017	6.03225e-05	-1.32062e-10	-1.2766	7.86489e-05	-1.32062e-10	-1.2927
89345408	rs3096305	1.03273e-07	-0.1416	-1.13804	8.35171e-05	0.177631	-1.12888	0.000141912	0.36971	-1.0722
89346082	rs374668457	1.40097e-07	-1.32062e-10	-0.974682	7.58415e-05	-1.32062e-10	-1.04766	0.000105921	-1.32062e-10	-0.995003
89346774	rs117997391	1.00725e-07	-1.32062e-10	-1.30462	6.6141e-05	-1.32062e-10	-1.18452	8.22878e-05	-1.32062e-10	-1.24748
89346883	rs60520302	1.21482e-07	0.0403524	-1.1576	2.25354e-05	-1.35743	-0.903785	3.90313e-05	-1.04699	-0.946349
89348018	rs72821356	1.08459e-07	-0.0514224	-1.17922	2.0958e-05	-1.40082	-0.93297	3.58516e-05	-1.10466	-0.97365
89348038	rs113527563	1.02085e-07	-1.32062e-10	-1.29121	6.75937e-05	-1.32062e-10	-1.16279	8.34073e-05	-1.32062e-10	-1.23396
89348606	rs61744778	1.05958e-07	-1.25397	-2.63719e-10	4.78813e-05	-1.50758	-2.63719e-10	6.17728e-05	-1.53423	-2.63719e-10
89349128	rs61741725	1.0763e-07	-0.0761258	-1.16218	2.12577e-05	-1.41227	-0.907311	3.61785e-05	-1.12003	-0.949202
89349377	rs62000377	1.12326e-07	-0.0351179	-1.16049	2.17219e-05	-1.3932	-0.904782	3.72044e-05	-1.09448	-0.946791
89349519	rs137894790	9.63516e-08	-1.32062e-10	-1.34901	5.67289e-05	-1.32062e-10	-1.33802	7.47812e-05	-1.32062e-10	-1.34313
89350038	rs2279348	1.68375e-07	-0.266366	-0.524457	0.00012204	-0.0304936	-0.541462	0.000214181	0.137779	-0.428657
89350178	rs2279349	3.12553e-08	-1.38381	-1.09102	2.94405e-05	-1.11821	-0.875722	3.95748e-05	-0.957518	-1.02199
89350911	rs145694621	5.91219e-07	0.465172	-2.63719e-10	0.000127669	-0.526864	-2.63719e-10	0.00020897	-0.315505	-2.63719e-10
89351930	rs142539117	7.25222e-08	-1.63312	-2.63719e-10	3.72182e-05	-1.75951	-2.63719e-10	4.8943e-05	-1.76704	-2.63719e-10
89352076	rs117052164	2.14698e-07	-1.32062e-10	-0.547781	0.000123621	-1.32062e-10	-0.559083	0.000162955	-1.32062e-10	-0.564224
89352149	rs72803305	1.01371e-07	-1.29823	-2.63719e-10	0.000998409	1.52986	-2.63719e-10	0.00043508	0.417833	-2.63719e-10
89352678	rs2353028	8.73516e-08	-0.583564	-0.863508	6.13168e-05	-0.43986	-0.82039	9.58103e-05	-0.335129	-0.760199
89353187	rs75029092	9.45723e-08	-1.32062e-10	-1.36765	5.50459e-05	-1.32062e-10	-1.36814	7.29458e-05	-1.32062e-10	-1.36798
89354347	rs3114919	3.84121e-08	-1.10695	-1.16169	1.96856e-05	-1.23394	-1.16247	3.46453e-05	-1.01805	-1.09449
89355278	rs2306633	5.17288e-08	-1.03134	-0.93966	3.74355e-05	-0.819246	-0.934438	6.39456e-05	-0.647067	-0.852598
89355684	rs72803306	8.91948e-08	-0.262478	-1.16371	2.02139e-05	-1.49544	-0.874489	3.34628e-05	-1.23367	-0.913593
89355771	rs56013820	8.90435e-08	-0.262478	-1.16541	2.01606e-05	-1.49544	-0.87713	3.33781e-05	-1.23367	-0.916127
89355953	rs55670800	9.27455e-08	-0.207915	-1.17924	2.02024e-05	-1.47172	-0.898783	3.37832e-05	-1.20084	-0.936893
89358050	rs60431652	9.28879e-08	-0.175783	-1.20984	1.97095e-05	-1.4575	-0.937703	3.322e-05	-1.18133	-0.973216
89358517	rs113405971	7.04972e-08	-1.66144	-2.63719e-10	3.77339e-05	-1.74574	-2.63719e-10	4.93034e-05	-1.75971	-2.63719e-10
89359004	rs731135	2.30867e-07	0.812568	-1.28774	0.000103259	0.555889	-1.29496	0.000192266	0.8627	-1.26152
89359010	rs1979504	2.44355e-07	0.835798	-1.25419	0.000111497	0.6005	-1.26281	0.000201712	0.872468	-1.22333
89359421	rs731136	2.7012e-07	0.827832	-1.14598	0.000113372	0.492849	-1.13848	0.000215241	0.795668	-1.08161
89359736	rs72803310	9.17027e-08	-0.184033	-1.21443	1.95661e-05	-1.46117	-0.941339	3.29472e-05	-1.18635	-0.976441
89360965	rs3114917	2.98913e-07	0.937007	-1.15387	0.000140576	0.714512	-1.14507	0.000265903	1.01679	-1.09136
89361066	rs3102368	4.44253e-08	-0.80025	-1.32296	4.32811e-05	-0.245699	-1.36289	5.80652e-05	-0.247126	-1.34901
89361222	rs62070781	1.69855e-08	-1.77357	-1.31109	1.07081e-05	-1.64204	-1.36326	1.29087e-05	-1.7408	-1.35899
89361335	rs72803311	9.95086e-08	-0.0628016	-1.25397	1.91821e-05	-1.40611	-1.01622	3.30221e-05	-1.11175	-1.04877
89361613	rs3114916	3.08605e-07	0.931128	-1.11608	0.000141829	0.687002	-1.10868	0.000271326	0.992176	-1.04655
89361851	rs117927848	1.84272e-07	-0.7006	-2.63719e-10	0.000150992	-0.359079	-2.63719e-10	0.00025404	-0.120207	-2.63719e-10
89364165	rs2279350	2.01505e-08	-1.69584	-1.21795	1.06734e-05	-1.77201	-1.23654	1.4798e-05	-1.77392	-1.18929
89364961	rs12598972	9.46007e-08	-1.32062e-10	-1.36735	5.7131e-05	-1.32062e-10	-1.33096	7.4009e-05	-1.32062e-10	-1.35351
89365082	rs12600234	9.51019e-08	-1.32062e-10	-1.36206	5.82893e-05	-1.32062e-10	-1.31089	7.50311e-05	-1.32062e-10	-1.3398
89365286	rs3096294	6.96472e-08	-0.694817	-0.978756	6.07963e-05	-0.30242	-0.966354	0.000109845	-0.0718863	-0.886737
89365374	rs77824337	9.51523e-08	-1.32062e-10	-1.36153	5.83822e-05	-1.32062e-10	-1.30929	7.51156e-05	-1.32062e-10	-1.33867
89365581	rs72803313	9.39178e-08	-0.0838106	-1.29078	1.77601e-05	-1.41582	-1.08353	3.05747e-05	-1.1248	-1.11273
89365666	rs139089952	9.90882e-08	-1.32062e-10	-1.321	6.16201e-05	-1.32062e-10	-1.25532	8.05055e-05	-1.32062e-10	-1.26937
89366661	rs112451628	8.3888e-07	0.815054	-2.63719e-10	0.000571016	0.971112	-2.63719e-10	0.000431238	0.408963	-2.63719e-10
89366932	rs3114915	9.8635e-07	2.15742	-1.18042	0.000303563	1.53251	-1.19322	0.000609343	1.89429	-1.13961
89367498	rs4785656	2.25901e-08	-1.57469	-1.22481	1.39473e-05	-1.38122	-1.3598	1.62802e-05	-1.56666	-1.30109
89367588	rs145188932	7.99303e-08	-0.234727	-1.30113	1.62672e-05	-1.48345	-1.10371	2.73537e-05	-1.21702	-1.13182
89367902	rs72803317	8.30395e-08	-0.19559	-1.30211	1.65166e-05	-1.46629	-1.10565	2.7957e-05	-1.19337	-1.13366
89368030	rs3114914	9.82219e-08	-0.00129956	-1.32849	8.59456e-05	0.440849	-1.36344	0.000108469	0.393622	-1.36486
89368243	rs117254779	9.51369e-08	-1.32062e-10	-1.3617	5.78107e-05	-1.32062e-10	-1.31913	7.45461e-05	-1.32062e-10	-1.34628
89368895	rs149610032	1.55034e-07	-0.873371	-2.63719e-10	6.28975e-05	-1.2348	-2.63719e-10	0.000102313	-1.02966	-2.63719e-10
89369178	rs3803694	2.37239e-08	-1.49331	-1.25722	1.54791e-05	-1.27065	-1.36616	1.72486e-05	-1.48806	-1.32191
89369295	rs3102345	1.05139e-07	0.0939731	-1.3557	9.57058e-05	0.52868	-1.34371	0.000123676	0.527389	-1.36742
89369430	rs3803692	2.34529e-08	-1.49628	-1.26574	1.51551e-05	-1.29083	-1.36713	1.68405e-05	-1.50628	-1.32763
89369627	rs3102346	6.1448e-07	1.67004	-1.16627	0.000193189	1.06692	-1.17955	0.0003732	1.38844	-1.12402
89369644	rs75947468	9.72619e-08	-1.32062e-10	-1.33961	6.05395e-05	-1.32062e-10	-1.27301	7.71227e-05	-1.32062e-10	-1.3123
89369797	rs74393563	9.64995e-08	-1.32062e-10	-1.34748	5.96935e-05	-1.32062e-10	-1.28708	7.6245e-05	-1.32062e-10	-1.32375
89369869	rs3102347	5.94776e-08	-0.558415	-1.273	3.92021e-05	-0.430971	-1.2766	7.29101e-05	-0.127017	-1.24145
89369894	rs74781618	1.88912e-07	-1.32062e-10	-0.675733	0.000218837	-1.32062e-10	0.0120231	0.00017805	-1.32062e-10	-0.475632
89370552	rs140822112	9.58798e-08	-1.35392	-2.63719e-10	4.42097e-05	-1.58736	-2.63719e-10	6.29972e-05	-1.51461	-2.63719e-10
89370630	rs150020387	6.3082e-08	-1.77258	-2.63719e-10	3.72405e-05	-1.75891	-2.63719e-10	4.99104e-05	-1.74747	-2.63719e-10
89370677	rs3096311	9.97877e-08	-0.302992	-1.01098	7.37709e-05	-0.047174	-1.02817	0.000126516	0.135958	-0.953287
89370763	rs3096312	9.37425e-08	-0.413178	-0.963284	6.41659e-05	-0.232543	-0.982289	0.000112547	-0.031499	-0.902824
89371407	rs3114913	3.36315e-07	1.11855	-1.21752	0.000150594	0.885562	-1.24728	0.000292665	1.22208	-1.20075
89371827	rs3114912	7.94877e-08	-0.258488	-1.28292	8.24758e-05	0.404439	-1.36824	0.000114935	0.437801	-1.35113
89371839	rs2277908	8.167e-08	-0.23478	-1.27955	8.8044e-05	0.469697	-1.36816	0.000121391	0.490747	-1.34943
89371953	rs2277907	4.68348e-07	1.41077	-1.17857	0.000187436	1.06846	-1.21132	0.000378238	1.4369	-1.15907
89372039	rs3829499	8.14901e-08	-0.230112	-1.28642	8.53316e-05	0.43847	-1.36823	0.000117716	0.463092	-1.35252
89372046	rs62070784	4.06198e-07	1.25773	-1.16791	0.000164146	0.923981	-1.19953	0.000328557	1.28323	-1.14621
89373324	rs72803323	4.59065e-07	0.818251	-0.606073	8.56199e-05	-0.608683	-0.317704	0.000153596	-0.251879	-0.371494
89373370	rs146953871	1.10457e-07	-1.32062e-10	-1.21239	6.55643e-05	-1.32062e-10	-1.19327	8.51313e-05	-1.32062e-10	-1.2135
89373416	rs77560414	2.23701e-08	-1.65579	-1.1535	1.44615e-05	-1.36346	-1.34136	1.74602e-05	-1.53901	-1.25876
89373707	rs3096304	2.3859e-08	-1.64511	-1.09974	2.09145e-05	-1.02122	-1.31464	3.04682e-05	-1.00145	-1.23956
89374010	rs62070788	2.2351e-08	-1.68745	-1.12269	1.40931e-05	-1.40122	-1.3294	1.7394e-05	-1.56729	-1.23429
89374349	rs149302219	9.61354e-08	-1.32062e-10	-1.35126	5.68387e-05	-1.32062e-10	-1.33609	7.59106e-05	-1.32062e-10	-1.32814
89374410	rs3102348	5.99772e-08	-1.0097	-0.813346	4.33645e-05	-0.722623	-0.88404	8.43255e-05	-0.428467	-0.794547
89374637	rs35657869	8.89524e-07	0.873673	-2.63719e-10	0.000560421	0.952385	-2.63719e-10	0.000424888	0.394128	-2.63719e-10
89374889	rs3096303	2.0407e-08	-1.65745	-1.24369	1.95679e-05	-1.03731	-1.36511	2.69541e-05	-1.02953	-1.33404
89375239	rs3096302	1.63425e-08	-1.75636	-1.36688	1.16814e-05	-1.5506	-1.36771	1.79223e-05	-1.41	-1.36165
89375674	rs137963949	9.65815e-08	-1.32062e-10	-1.34663	5.71524e-05	-1.32062e-10	-1.33058	7.4891e-05	-1.32062e-10	-1.34166
89376330	rs3096301	6.45274e-08	-1.05888	-0.691044	5.5709e-05	-0.595371	-0.760791	0.000116952	-0.254607	-0.641326
89376470	rs3096300	7.29258e-08	-0.359244	-1.26833	0.000102165	0.617868	-1.36758	0.000152956	0.727913	-1.35546
89376945	rs3102349	4.55318e-08	-1.6137	-0.484906	2.69513e-05	-1.48736	-0.594918	4.63317e-05	-1.3574	-0.464468
89377521	rs3114911	2.35173e-08	-1.39182	-1.36746	9.84626e-06	-1.72112	-1.36809	1.25723e-05	-1.76309	-1.36311
89378219	rs61303935	2.02359e-08	-1.59463	-1.31493	1.53881e-05	-1.28571	-1.357	1.63545e-05	-1.50118	-1.36201
89378631	rs77151370	1.01142e-07	-1.32062e-10	-1.30049	6.70425e-05	-1.32062e-10	-1.17098	8.32608e-05	-1.32062e-10	-1.23572
89378653	rs75167441	2.66501e-08	-1.26605	-1.36817	2.02767e-05	-0.998923	-1.36791	2.58743e-05	-1.03624	-1.36821
89378942	rs56136715	1.48245e-07	0.0413077	-0.959455	2.70629e-05	-1.35697	-0.721167	4.72973e-05	-1.04638	-0.754864
89379071	rs55857430	1.46132e-07	-0.0415663	-0.890941	2.83446e-05	-1.39622	-0.635651	4.87963e-05	-1.09851	-0.671535
89379427	rs3114910	3.48043e-08	-1.11855	-1.24873	2.09388e-05	-1.36759	-0.967109	2.02254e-05	-1.54578	-1.10497
89379900	rs16965550	2.34006e-07	-1.32062e-10	-0.461668	0.000139457	-1.32062e-10	-0.438551	0.000170674	-1.32062e-10	-0.517942
89379936	rs3102350	1.27331e-07	-0.579309	-0.490919	8.72535e-05	-0.415764	-0.491722	8.34745e-05	-0.666526	-0.566632
89380540	rs3102351	1.87144e-08	-1.72036	-1.26737	1.10367e-05	-1.72064	-1.25443	1.40731e-05	-1.74805	-1.26538
89380666	rs10454069	4.90789e-08	-0.681621	-1.34196	1.88047e-05	-1.0861	-1.3561	3.20612e-05	-0.831971	-1.35808
89381018	rs145204723	1.03656e-07	-1.32062e-10	-1.27594	6.00603e-05	-1.32062e-10	-1.28096	8.15726e-05	-1.32062e-10	-1.25621
89381305	rs3102352	1.6104e-08	-1.77058	-1.36736	1.02768e-05	-1.68505	-1.36137	1.23645e-05	-1.77463	-1.36824
89381740	rs72803332	1.05851e-06	1.04761	-2.63719e-10	0.0010449	1.57537	-2.63719e-10	0.00140478	1.58994	-2.63719e-10
89382880	rs72803334	3.78374e-07	0.0188687	-2.63719e-10	7.56488e-05	-1.0502	-2.63719e-10	0.000141377	-0.706266	-2.63719e-10
89383725	rs3114908	6.686e-08	-0.841568	-0.872844	3.34796e-05	-1.63571	-0.229656	3.39583e-05	-1.46943	-0.663139
89383884	rs72803335	3.8401e-07	0.0336541	-2.63719e-10	7.63638e-05	-1.04079	-2.63719e-10	0.000143001	-0.694848	-2.63719e-10
89384042	rs3102356	1.9426e-08	-1.74461	-1.2058	1.07997e-05	-1.77411	-1.22267	1.38775e-05	-1.76953	-1.2579
89384551	rs74808187	9.45359e-08	-1.32062e-10	-1.36803	5.65044e-05	-1.32062e-10	-1.34199	7.33392e-05	-1.32062e-10	-1.3626
89384555	rs3102357	3.08336e-07	1.16581	-1.35163	2.079e-05	-0.979442	-1.36239	5.01708e-05	-0.399182	-1.34308
89385251	rs117158547	6.72253e-08	-1.70896	-2.63719e-10	3.69e-05	-1.76809	-2.63719e-10	4.85817e-05	-1.77445	-2.63719e-10
89385510	rs2353032	5.63977e-07	1.74804	-1.33004	2.44917e-05	-0.831224	-1.34675	6.51415e-05	-0.164336	-1.3168
89385531	rs75673833	1.00566e-07	-1.32062e-10	-1.3062	5.70146e-05	-1.32062e-10	-1.333	7.66742e-05	-1.32062e-10	-1.31813
89385551	rs72803338	4.57242e-07	0.908492	-0.700294	4.922e-05	-0.976179	-0.503826	8.73828e-05	-0.584683	-0.602717
89385561	rs2353033	1.87261e-07	0.671199	-1.35571	1.4753e-05	-1.31932	-1.36554	2.98516e-05	-0.907657	-1.3538
89385582	rs73253776	3.7732e-07	1.06774	-1.05166	1.95157e-05	-1.27244	-1.13264	2.36805e-05	-1.40406	-1.08899
89385622	rs117872084	6.32445e-08	-1.77001	-2.63719e-10	3.99142e-05	-1.68957	-2.63719e-10	5.17756e-05	-1.71078	-2.63719e-10
89385954	rs150185788	1.23239e-07	-1.32062e-10	-1.10288	6.74238e-05	-1.32062e-10	-1.16531	8.83491e-05	-1.32062e-10	-1.1764
89386808	rs889574	5.59331e-07	1.76715	-1.35742	1.36588e-05	-1.40934	-1.35258	2.84367e-05	-0.942772	-1.36725
89386885	rs181213869	1.18881e-07	-1.32062e-10	-1.13889	8.01825e-05	-1.32062e-10	-0.991999	9.79552e-05	-1.32062e-10	-1.07319
89386934	rs1078578	5.98727e-07	1.82308	-1.34529	1.37779e-05	-1.39123	-1.36201	2.93669e-05	-0.915552	-1.36228
89387088	rs1078577	6.10888e-07	1.85269	-1.3548	1.40058e-05	-1.38152	-1.35532	2.96729e-05	-0.901048	-1.36641
89387275	rs72803339	4.22536e-07	0.129261	-2.63719e-10	0.000177896	-0.195104	-2.63719e-10	0.000319657	0.10955	-2.63719e-10
89387597	rs3114906	4.86702e-06	3.93961	-1.36639	6.75603e-05	0.132592	-1.29588	0.000217637	1.08017	-1.35504
89388550	rs146114302	9.02296e-08	-1.41466	-2.63719e-10	6.0395e-05	-1.2754	-2.63719e-10	8.53984e-05	-1.21037	-2.63719e-10
89389632	rs3114901	1.95208e-08	-1.71555	-1.22999	1.9882e-05	-1.35646	-1.03003	1.85792e-05	-1.5623	-1.17335
89389645	rs3114900	7.94138e-08	-1.54234	-2.63719e-10	4.85724e-05	-1.49325	-2.63719e-10	5.2107e-05	-1.7044	-2.63719e-10
89389987	rs71374109	3.10256e-08	-1.19774	-1.28446	1.02833e-05	-1.68409	-1.3617	1.28531e-05	-1.77251	-1.3316
89390416	rs3102380	4.55376e-06	3.87457	-1.36787	6.11065e-05	0.0625944	-1.32628	0.000194651	0.979105	-1.36559
89391092	rs6500546	5.09534e-06	3.98699	-1.36792	6.53034e-05	0.126943	-1.3242	0.00021059	1.05776	-1.36554
89392315	rs3114898	1.33179e-05	4.90427	-1.32442	0.000377057	1.78469	-1.2286	0.00109335	2.64833	-1.30902
89393021	rs145873182	1.10377e-07	-1.21311	-2.63719e-10	6.82534e-05	-1.15308	-2.63719e-10	9.83251e-05	-1.06942	-2.63719e-10
89393394	rs12444066	8.21336e-08	-1.50867	-2.63719e-10	3.69552e-05	-1.7666	-2.63719e-10	5.13207e-05	-1.7196	-2.63719e-10
89393562	rs3114896	2.42521e-05	5.19955	-1.02031	0.00043965	1.72951	-1.01984	0.00135836	2.56355	-1.00722
89394810	rs3114895	4.6438e-06	3.89383	-1.36755	6.43322e-05	0.0907921	-1.30304	0.000203501	1.01662	-1.35865
89395018	rs35940339	2.68139e-08	-1.62808	-1.00002	1.33692e-05	-1.74602	-1.03732	1.66863e-05	-1.75559	-1.08753
89395417	rs3114892	1.155e-06	2.50287	-1.36803	1.7248e-05	-1.22313	-1.30548	4.93488e-05	-0.398496	-1.36029
89397038	rs149497497	2.4573e-07	-1.32062e-10	-0.41278	0.000288304	-1.32062e-10	0.28771	0.000238705	-1.32062e-10	-0.18247
89397340	rs143714493	1.28382e-07	-1.32062e-10	-1.06201	7.55108e-05	-1.32062e-10	-1.05203	0.000104025	-1.32062e-10	-1.01307
89397954	rs11076780	4.249e-06	3.80104	-1.36362	5.67624e-05	0.0104388	-1.34787	0.000181808	0.913099	-1.36784
89397996	rs117111698	1.047e-07	-1.32062e-10	-1.26592	5.81737e-05	-1.32062e-10	-1.31287	7.7227e-05	-1.32062e-10	-1.31095
89398040	rs140699247	1.01093e-07	-1.30097	-2.63719e-10	4.10361e-05	-1.66185	-2.63719e-10	5.95204e-05	-1.57138	-2.63719e-10
89398271	rs3102372	4.93603e-06	3.95037	-1.36307	5.98121e-05	0.0654411	-1.35054	0.000192308	0.969014	-1.36761
89398562	rs142105245	9.88703e-08	-1.32321	-2.63719e-10	6.72006e-05	-1.16862	-2.63719e-10	9.56329e-05	-1.09718	-2.63719e-10
89398622	rs3102373	5.34437e-06	4.02438	-1.3576	6.2203e-05	0.107506	-1.35341	0.000202622	1.02033	-1.36668
89399455	rs3114891	2.59105e-05	5.12797	-0.882575	0.000503728	1.75587	-0.910138	0.00161904	2.60453	-0.872642
89399744	rs8062606	8.41696e-07	0.818405	-2.63719e-10	0.02912	4.90288	-2.63719e-10	0.00608199	3.05539	-2.63719e-10
89399825	rs376784204	1.27785e-07	-1.32062e-10	-1.06667	7.48263e-05	-1.32062e-10	-1.06113	9.77471e-05	-1.32062e-10	-1.07531
89399982	rs74968519	2.08923e-08	-1.59094	-1.2867	2.83216e-05	-0.705827	-1.32685	2.86642e-05	-0.988696	-1.31335
89400012	rs117530819	1.15202e-07	-1.32062e-10	-1.17033	6.36783e-05	-1.32062e-10	-1.22246	8.63441e-05	-1.32062e-10	-1.19936
89402473	rs3102376	1.84979e-06	2.94466	-1.33885	4.75022e-05	-0.260886	-1.25464	0.000134668	0.566634	-1.32152
89402634	rs3096319	2.03539e-06	3.06177	-1.36034	5.10048e-05	-0.141285	-1.3031	0.000162562	0.783232	-1.34987
89403057	rs3096320	5.01982e-06	3.1453	-0.541164	9.7474e-05	-0.205399	-0.591319	0.00033568	0.694059	-0.535598
89403085	rs56781321	2.50006e-08	-1.75899	-0.939124	1.34195e-05	-1.7738	-1.0058	1.70633e-05	-1.7737	-1.04707
89404038	rs3102378	1.13626e-06	2.48603	-1.36755	2.1339e-05	-1.00984	-1.30593	6.38535e-05	-0.141395	-1.35971
89405827	rs2353030	9.28525e-06	4.55307	-1.3339	0.000339456	1.69961	-1.24857	0.000823429	2.3714	-1.31562
89406914	rs3102379	1.2552e-05	4.86671	-1.34608	0.000449944	2.00926	-1.27644	0.00111878	2.69397	-1.33168
89406943	rs7403817	1.20278e-05	4.82819	-1.35023	0.000434927	1.9802	-1.28133	0.00107882	2.66238	-1.33646
89409237	rs186706125	8.8321e-08	-1.43604	-2.63719e-10	7.23405e-05	-1.09492	-2.63719e-10	9.01743e-05	-1.15595	-2.63719e-10
89409452	rs2170839	1.28743e-06	2.61036	-1.36697	4.47404e-05	-0.223494	-1.35193	0.000138723	0.642392	-1.36761
89409720	rs3102381	1.47347e-06	2.7426	-1.36424	4.87014e-05	-0.144441	-1.34615	0.000153385	0.740827	-1.36558
89409742	rs3102382	1.3382e-06	2.64149	-1.35942	4.63043e-05	-0.204951	-1.33612	0.000142842	0.665524	-1.36148
89411010	rs3096296	6.09865e-07	1.86114	-1.36492	3.09533e-05	-0.602467	-1.34136	8.18431e-05	0.11248	-1.36537
89411295	rs3102383	1.02423e-06	2.33381	-1.31913	1.84183e-05	-1.09537	-1.36758	5.32989e-05	-0.34593	-1.33585
89411633	rs116999413	1.91083e-08	-1.64288	-1.32401	1.55955e-05	-1.29507	-1.33425	2.22106e-05	-1.24214	-1.31499
89412426	rs918723	1.00571e-07	-1.30615	-2.63719e-10	0.000128283	-0.522063	-2.63719e-10	0.00014335	-0.692412	-2.63719e-10
89413262	rs117591482	1.01462e-07	-1.32062e-10	-1.29733	5.56868e-05	-1.32062e-10	-1.35656	7.45858e-05	-1.32062e-10	-1.34575
89413892	rs142376008	1.08787e-07	-1.32062e-10	-1.22762	6.04608e-05	-1.32062e-10	-1.27431	8.00238e-05	-1.32062e-10	-1.27537
89414091	rs117659932	1.33181e-07	-1.02531	-2.63719e-10	7.73684e-05	-1.02773	-2.63719e-10	0.000124182	-0.835946	-2.63719e-10
89414355	rs76175380	1.29722e-07	-1.32062e-10	-1.05162	7.60146e-05	-1.32062e-10	-1.04538	0.000104272	-1.32062e-10	-1.0107
89415081	rs918722	6.98046e-06	4.28766	-1.3538	0.00025033	1.4798	-1.33332	0.000619601	2.13188	-1.3605
89415505	rs3114889	7.14304e-06	4.32091	-1.36403	0.000241781	1.45442	-1.34269	0.000626696	2.14838	-1.36562
89415953	rs117738771	7.7819e-08	-1.56263	-2.63719e-10	4.07531e-05	-1.66877	-2.63719e-10	5.69008e-05	-1.61639	-2.63719e-10
89416321	rs3114888	2.40501e-08	-1.48551	-1.25136	1.16155e-05	-1.59497	-1.329	1.39363e-05	-1.75555	-1.26765
89416783	rs12102606	7.73379e-07	0.733755	-2.63719e-10	0.000248449	0.138931	-2.63719e-10	0.000465796	0.48605	-2.63719e-10
89417325	rs139593255	1.09192e-07	-1.32062e-10	-1.22391	6.86212e-05	-1.32062e-10	-1.1477	9.11679e-05	-1.32062e-10	-1.145
89418705	rs112144981	6.23739e-07	1.34234	-0.823627	2.43085e-05	-1.22307	-0.96241	3.01467e-05	-1.35854	-0.893078
89419615	rs12921572	3.62045e-06	3.07617	-0.798828	6.10409e-05	-0.423862	-0.840898	0.000192992	0.401154	-0.796204
89419726	rs191047910	1.05711e-07	-1.32062e-10	-1.2563	6.82831e-05	-1.32062e-10	-1.15264	8.55603e-05	-1.32062e-10	-1.20848
89420230	rs3114885	8.10833e-08	-1.52154	-2.63719e-10	4.96952e-05	-1.4704	-2.63719e-10	5.27173e-05	-1.69275	-2.63719e-10
89420345	rs74354831	3.19369e-07	-1.32062e-10	-0.150667	0.000164084	-1.32062e-10	-0.275925	0.000234273	-1.32062e-10	-0.201213
89420356	rs2035481	1.80085e-06	2.94023	-1.36123	3.92185e-05	-0.357877	-1.34928	0.000117584	0.475907	-1.36645
89420625	rs145643569	1.18923e-07	-1.32062e-10	-1.13854	7.79843e-05	-1.32062e-10	-1.0198	0.000100658	-1.32062e-10	-1.04597
89421388	rs75263440	1.89762e-08	-1.74019	-1.23364	1.03739e-05	-1.72618	-1.31083	1.34989e-05	-1.77111	-1.28398
89421678	rs3096325	1.4766e-06	2.67134	-1.29086	3.90074e-05	-0.49717	-1.21538	0.00010693	0.303768	-1.28929
89422123	rs78194859	1.1644e-07	-1.32062e-10	-1.15964	6.83619e-05	-1.32062e-10	-1.15149	9.31917e-05	-1.32062e-10	-1.12304
89422632	rs3114881	1.26393e-05	4.85876	-1.3312	0.000390762	1.90938	-1.31758	0.00107457	2.63385	-1.31187
89422731	rs148317216	2.84452e-07	-1.32062e-10	-0.266449	0.000147639	-1.32062e-10	-0.381531	0.000208407	-1.32062e-10	-0.318206
89422823	rs3096324	8.02754e-06	4.40739	-1.33377	0.000302433	1.65615	-1.3206	0.000810689	2.35524	-1.31505
89427010	rs117876540	6.45215e-08	-1.75002	-2.63719e-10	3.66707e-05	-1.77432	-2.63719e-10	4.88308e-05	-1.76934	-2.63719e-10
89427549	rs3114870	2.82781e-08	-1.35683	-1.21809	1.8287e-05	-1.11282	-1.3573	1.81243e-05	-1.53004	-1.23041
89427971	rs75802703	1.03071e-07	-1.32062e-10	-1.28159	6.07977e-05	-1.32062e-10	-1.26875	8.20091e-05	-1.32062e-10	-1.25087
89428967	rs3114867	2.60777e-06	3.23974	-1.2905	3.0317e-05	-0.629801	-1.33479	0.000118835	0.385905	-1.26587
89429052	rs4785561	6.84243e-06	3.61855	-0.704667	5.12199e-05	-0.536036	-0.90414	0.000217749	0.48561	-0.759966
89429653	rs889576	2.63354e-06	3.32691	-1.36784	3.20247e-05	-0.54365	-1.36615	0.000120602	0.49645	-1.36165
89430337	rs138317433	6.32792e-08	-1.76946	-2.63719e-10	3.67726e-05	-1.77155	-2.63719e-10	4.91642e-05	-1.76253	-2.63719e-10
89431603	rs3096309	4.85017e-08	-0.673354	-1.36206	0.00013131	0.838991	-1.33773	4.63975e-05	-0.459852	-1.3606
89432276	rs3102387	3.2177e-06	3.52764	-1.36823	3.42597e-05	-0.477204	-1.36513	0.000131566	0.585599	-1.36378
89432465	rs3114866	1.29305e-07	-1.05484	-2.63719e-10	7.65204e-05	-1.03875	-2.63719e-10	7.41334e-05	-1.35183	-2.63719e-10
89434541	rs111460975	8.07162e-07	1.98744	-1.21093	2.57378e-05	-0.92218	-1.20616	3.02669e-05	-1.06276	-1.18488
89434887	rs187774857	2.49873e-07	-1.32062e-10	-0.396062	0.000176188	-1.32062e-10	-0.204753	0.000230741	-1.32062e-10	-0.216403
89434888	rs4785663	3.52682e-06	3.60275	-1.35162	3.55411e-05	-0.440084	-1.36553	0.00014306	0.6391	-1.33353
89435071	rs4785664	9.92768e-08	-1.32062e-10	-1.3191	6.27786e-05	-1.32062e-10	-1.23669	7.86953e-05	-1.32062e-10	-1.29211
89436030	rs11860332	9.86466e-08	-1.32547	-2.63719e-10	4.06179e-05	-1.67209	-2.63719e-10	5.71781e-05	-1.61153	-2.63719e-10
89436162	rs117551185	2.08958e-07	-0.57488	-2.63719e-10	0.000142274	-0.418547	-2.63719e-10	0.000233155	-0.205994	-2.63719e-10
89436712	rs117254086	6.37625e-08	-1.76185	-2.63719e-10	3.66652e-05	-1.77448	-2.63719e-10	4.88037e-05	-1.76989	-2.63719e-10
89437560	rs889573	8.73473e-08	-0.251686	-1.19544	1.5635e-05	-1.6486	-0.978188	2.39435e-05	-1.31093	-1.17107
89437983	rs117032784	4.07422e-07	0.092835	-2.63719e-10	0.000793798	1.30053	-2.63719e-10	0.00115397	1.39326	-2.63719e-10
89438667	rs3114863	2.55583e-07	0.853722	-1.22719	3.96914e-05	-0.672089	-1.02308	6.93205e-05	-0.212632	-1.20632
89439053	rs117015331	2.90096e-07	-0.246801	-2.63719e-10	0.000115933	-0.623289	-2.63719e-10	0.000219114	-0.268108	-2.63719e-10
89439270	rs744327	2.99398e-06	3.31876	-1.23141	3.61915e-05	-0.473517	-1.31396	0.000145648	0.558734	-1.23524
89440544	rs140088599	7.44208e-08	-1.60728	-2.63719e-10	3.72344e-05	-1.75907	-2.63719e-10	4.98175e-05	-1.74933	-2.63719e-10
89441123	rs3096322	8.40971e-06	4.31366	-1.19354	0.000162003	1.00091	-1.2896	0.000600703	1.93811	-1.19771
89441492	rs3102335	2.01236e-08	-1.77316	-1.14196	1.06301e-05	-1.7613	-1.25131	1.41993e-05	-1.75136	-1.25315
89442006	rs3102336	1.08087e-05	4.50294	-1.13185	0.000203402	1.16651	-1.22763	0.000765249	2.11086	-1.12836
89442034	rs3102337	1.57863e-05	5.07837	-1.32849	0.000205674	1.31404	-1.36405	0.00078172	2.33849	-1.33469
89442250	rs3102338	9.36947e-06	4.46183	-1.23363	0.000181284	1.13839	-1.31463	0.000657188	2.07853	-1.24826
89442421	rs2086822	1.6661e-08	-1.77447	-1.32947	9.56759e-06	-1.75518	-1.36274	1.28417e-05	-1.74347	-1.36154
89442711	rs3102339	1.64134e-05	5.14545	-1.35661	0.000215821	1.36432	-1.36618	0.000800148	2.38811	-1.36101
89443335	rs78645182	9.95316e-08	-1.32062e-10	-1.31654	5.69933e-05	-1.32062e-10	-1.33337	7.60668e-05	-1.32062e-10	-1.32609
89443904	rs140738024	2.0883e-07	-0.575493	-2.63719e-10	6.97718e-05	-1.13107	-2.63719e-10	0.000101877	-1.03393	-2.63719e-10
89444677	rs2965822	1.43825e-05	5.00352	-1.34676	0.000210107	1.33733	-1.36602	0.00077964	2.35613	-1.355
89446098	rs147534401	1.13494e-07	-1.32062e-10	-1.18527	8.37143e-05	-1.32062e-10	-0.948894	0.000106991	-1.32062e-10	-0.984956
89446419	rs753852	3.99977e-06	3.74019	-1.36322	3.89641e-05	-0.360504	-1.35316	0.000142787	0.670343	-1.36669
89446525	rs753853	4.29381e-06	3.81428	-1.36636	4.07644e-05	-0.322866	-1.34563	0.000149808	0.719755	-1.3681
89446937	rs140090043	1.79897e-07	-1.32062e-10	-0.724629	9.82352e-05	-1.32062e-10	-0.78894	0.000127131	-1.32062e-10	-0.812479
89448045	rs889571	2.25832e-08	-1.68392	-1.11588	1.48692e-05	-1.73909	-0.937919	1.71315e-05	-1.73762	-1.07916
89448314	rs75261580	1.03605e-07	-1.32062e-10	-1.27643	8.78006e-05	-1.32062e-10	-0.901236	8.64034e-05	-1.32062e-10	-1.19867
89448663	rs3096299	3.96229e-06	3.72956	-1.36199	3.6305e-05	-0.433912	-1.35044	0.000133672	0.605029	-1.36734
89448802	rs150669222	9.82809e-08	-1.32062e-10	-1.32918	5.64134e-05	-1.32062e-10	-1.3436	7.52096e-05	-1.32062e-10	-1.33742
89449546	rs3114890	2.85396e-06	3.35675	-1.3173	3.63102e-05	-0.416149	-1.36806	0.000141494	0.632709	-1.33815
89449613	rs141128407	1.03868e-07	-1.32062e-10	-1.27389	5.91557e-05	-1.32062e-10	-1.29613	7.92468e-05	-1.32062e-10	-1.28513
89450485	rs12935365	1.67983e-06	1.50944	-2.63719e-10	0.000732535	1.22021	-2.63719e-10	0.000476925	0.509662	-2.63719e-10
89450507	rs141512954	2.9011e-06	0.960091	1.09574	0.000577595	-0.480025	1.46259	0.00110211	-0.0451225	1.3924
89450529	rs150751968	7.25039e-08	-1.63337	-2.63719e-10	3.77431e-05	-1.7455	-2.63719e-10	5.14901e-05	-1.71631	-2.63719e-10
89450744	rs3102341	4.3077e-06	3.81032	-1.35918	4.01046e-05	-0.330327	-1.35449	0.000159256	0.778928	-1.36611
89450747	rs3114880	2.22528e-08	-1.73414	-1.08041	1.19898e-05	-1.7726	-1.11965	1.52097e-05	-1.774	-1.16177
89451575	rs3102342	6.22536e-06	4.18255	-1.36318	5.17068e-05	-0.0824438	-1.34827	0.00021532	1.08218	-1.36775
89452771	rs3114848	4.1468e-06	3.76934	-1.35626	3.77486e-05	-0.387582	-1.35777	0.00015046	0.720621	-1.36462
89453155	rs3096297	8.7974e-06	4.53329	-1.36809	5.9093e-05	0.0233494	-1.32054	0.000237706	1.17851	-1.36517
89454292	rs28608022	4.22962e-06	3.79919	-1.36634	3.99239e-05	-0.349607	-1.33972	0.000157506	0.769976	-1.36821
89454924	rs2965823	3.80362e-06	3.68653	-1.35983	3.72124e-05	-0.40629	-1.35337	0.000146266	0.694038	-1.36631
89454931	rs2911249	2.47551e-08	-1.74379	-0.964195	1.30896e-05	-1.77436	-1.03013	1.64617e-05	-1.77391	-1.08275
89454991	rs117984432	6.59473e-08	-1.72816	-2.63719e-10	3.67991e-05	-1.77083	-2.63719e-10	4.89944e-05	-1.76599	-2.63719e-10
89455306	rs2965824	2.84146e-06	3.38812	-1.35306	3.44877e-05	-0.475634	-1.36007	0.000130718	0.577885	-1.36254
89455363	rs113940941	1.98419e-08	-1.70892	-1.22029	1.4827e-05	-1.48294	-1.19691	1.96514e-05	-1.45007	-1.22949
89455482	rs111258579	9.48635e-08	-1.36457	-2.63719e-10	4.17844e-05	-1.64378	-2.63719e-10	5.75155e-05	-1.60564	-2.63719e-10
89455576	rs117696062	1.88624e-07	-0.67726	-2.63719e-10	0.000140582	-0.430515	-2.63719e-10	0.000235939	-0.194123	-2.63719e-10
89455664	rs181018167	1.05219e-07	-1.32062e-10	-1.26097	6.10536e-05	-1.32062e-10	-1.26455	8.0112e-05	-1.32062e-10	-1.27427
89457350	rs2965827	4.63378e-06	3.87722	-1.3531	3.95979e-05	-0.337289	-1.36024	0.000159582	0.7776	-1.36274
89457432	rs2965828	4.11823e-06	3.76373	-1.35756	3.75526e-05	-0.394236	-1.35633	0.000147518	0.701525	-1.36527
89458528	rs373931170	1.16994e-07	-1.32062e-10	-1.15489	6.29572e-05	-1.32062e-10	-1.23385	8.54074e-05	-1.32062e-10	-1.21027
89458984	rs7205785	4.42878e-06	3.82931	-1.35044	3.99702e-05	-0.325933	-1.36224	0.000160792	0.78305	-1.36064
89458990	rs142853397	1.15345e-07	-1.16908	-2.63719e-10	4.78546e-05	-1.50814	-2.63719e-10	6.23071e-05	-1.52562	-2.63719e-10
89459643	rs117052270	6.67488e-08	-1.71608	-2.63719e-10	3.66887e-05	-1.77383	-2.63719e-10	4.86039e-05	-1.77399	-2.63719e-10
89459728	rs112107386	1.13418e-07	-1.32062e-10	-1.18594	7.04663e-05	-1.32062e-10	-1.12117	8.92403e-05	-1.32062e-10	-1.16637
89460093	rs28689480	6.02366e-06	4.13907	-1.35263	4.69753e-05	-0.166387	-1.36029	0.000198141	0.99367	-1.36239
89460290	rs2965830	5.24558e-06	3.99864	-1.35051	4.0916e-05	-0.303186	-1.3616	0.000169841	0.838397	-1.36123
89460506	rs146537942	1.53117e-07	-1.32062e-10	-0.885814	8.43554e-05	-1.32062e-10	-0.941265	0.000109537	-1.32062e-10	-0.961439
89460821	rs368210921	1.0722e-07	-1.32062e-10	-1.24213	6.26475e-05	-1.32062e-10	-1.23878	8.17391e-05	-1.32062e-10	-1.25417
89461469	rs117128599	1.05766e-07	-1.32062e-10	-1.25578	5.70703e-05	-1.32062e-10	-1.33202	7.83614e-05	-1.32062e-10	-1.29637
89461832	rs117442689	1.09558e-07	-1.32062e-10	-1.22056	5.80393e-05	-1.32062e-10	-1.31518	7.89018e-05	-1.32062e-10	-1.28949
89462262	rs4238829	4.2165e-06	3.71881	-1.28907	4.96761e-05	-0.107008	-1.36377	0.000196586	0.93969	-1.31629
89462393	rs79387261	2.31926e-08	-1.56223	-1.21095	1.11242e-05	-1.71211	-1.25507	1.56128e-05	-1.67957	-1.23004
89462678	rs4785665	2.36366e-08	-1.69552	-1.05869	1.23875e-05	-1.75842	-1.1012	1.55408e-05	-1.77038	-1.14385
89462771	rs4785666	5.60902e-06	4.06235	-1.34723	5.07654e-05	-0.085627	-1.36346	0.000200837	1.00373	-1.35893
89462847	rs9927904	6.72637e-06	4.25394	-1.35716	5.67131e-05	0.0181494	-1.35645	0.000227918	1.13639	-1.3651
89463132	rs72803355	5.17817e-08	-0.680789	-1.28919	1.30358e-05	-1.4768	-1.3318	1.92456e-05	-1.39076	-1.30965
89464324	rs3890012	9.01059e-08	-1.41603	-2.63719e-10	5.41396e-05	-1.38474	-2.63719e-10	5.55781e-05	-1.63991	-2.63719e-10
89466307	rs11648663	3.12112e-06	3.47319	-1.34425	3.15213e-05	-0.55872	-1.36692	0.000119504	0.48079	-1.35513
89469498	rs2965811	2.4234e-08	-1.74442	-0.984833	1.34103e-05	-1.7743	-1.00598	1.67802e-05	-1.77298	-1.06451
89469890	rs28575874	1.98751e-06	3.00724	-1.32961	2.53048e-05	-0.777394	-1.36792	8.90977e-05	0.179051	-1.34702
89470636	rs142072311	2.33366e-07	-1.32062e-10	-0.464406	0.000123058	-1.32062e-10	-0.563652	0.000174059	-1.32062e-10	-0.498305
89471246	rs2086824	1.25918e-06	1.93599	-0.714788	4.35619e-05	-0.837967	-0.764154	0.000121932	-0.13651	-0.717724
89471482	rs16965692	1.89379e-06	2.96689	-1.33757	2.51025e-05	-0.786198	-1.36714	8.7795e-05	0.168308	-1.351
89471542	rs2086825	1.58725e-06	2.04381	-0.591066	5.53083e-05	-0.71839	-0.644992	0.000160038	0.0119817	-0.594269
89471731	rs111774585	1.44127e-07	-0.946317	-2.63719e-10	6.3316e-05	-1.22817	-2.63719e-10	9.80186e-05	-1.07254	-2.63719e-10
89472181	rs28644774	1.57265e-06	2.76501	-1.3215	2.26864e-05	-0.886304	-1.36824	7.68726e-05	0.025356	-1.34091
89472947	rs141589795	2.71058e-07	-1.32062e-10	-0.31468	0.000141775	-1.32062e-10	-0.422062	0.000201622	-1.32062e-10	-0.351306
89474094	rs747485	1.43776e-06	2.69848	-1.34466	2.21869e-05	-0.915597	-1.36121	7.22921e-05	-0.0164441	-1.36054
89474393	rs747486	2.40431e-08	-1.52308	-1.21409	1.01769e-05	-1.77144	-1.28474	1.44052e-05	-1.72908	-1.26103
89475614	rs78912890	2.0033e-08	-1.70223	-1.21741	1.0378e-05	-1.76133	-1.27529	1.39105e-05	-1.77277	-1.25229
89475817	rs17177108	2.2121e-08	-1.71919	-1.10129	1.19986e-05	-1.74525	-1.14627	1.58509e-05	-1.77469	-1.11978
89476075	rs2930220	2.50106e-08	-1.71183	-0.985884	1.32604e-05	-1.7653	-1.02622	1.65276e-05	-1.77347	-1.07919
89476302	rs3111349	1.73186e-06	2.85145	-1.31151	2.33751e-05	-0.857403	-1.36723	8.0563e-05	0.0581999	-1.32686
89476494	rs77655198	2.27228e-08	-1.71027	-1.08337	1.19654e-05	-1.75117	-1.14311	1.60556e-05	-1.77452	-1.10712
89477034	rs74586371	2.38477e-08	-1.68593	-1.0594	1.20808e-05	-1.76276	-1.12192	1.64469e-05	-1.77136	-1.0862
89477051	rs2965932	1.741e-06	2.85029	-1.30509	2.3481e-05	-0.85417	-1.36594	8.04599e-05	0.051498	-1.32144
89479773	rs2911259	1.42977e-06	2.65418	-1.30592	2.13279e-05	-0.950228	-1.36606	7.04585e-05	-0.0817158	-1.32096
89479942	rs189912930	1.05139e-07	-1.32062e-10	-1.26173	5.65612e-05	-1.32062e-10	-1.34098	7.62839e-05	-1.32062e-10	-1.32324
89480276	rs147184161	4.51095e-07	0.194663	-2.63719e-10	0.000212414	-0.0177655	-2.63719e-10	0.000207542	-0.322366	-2.63719e-10
89480633	rs6416798	2.93497e-08	-1.61153	-0.926204	1.47016e-05	-1.71211	-0.976236	1.79127e-05	-1.73922	-1.03296
89480760	rs2911258	1.99954e-06	3.02624	-1.34258	2.46138e-05	-0.810494	-1.3625	8.34504e-05	0.12574	-1.35919
89481229	rs2965934	2.01296e-06	3.02836	-1.33802	2.51067e-05	-0.789038	-1.36413	8.49435e-05	0.140896	-1.35661
89481274	rs2965935	1.29557e-06	2.54929	-1.29959	2.03096e-05	-0.999182	-1.36603	6.53931e-05	-0.15702	-1.32026
89483663	rs117778271	9.19615e-08	-1.39564	-2.63719e-10	4.60142e-05	-1.54735	-2.63719e-10	7.52076e-05	-1.33745	-2.63719e-10
89484134	rs2911257	2.02023e-06	2.99027	-1.29632	2.56148e-05	-0.769864	-1.36327	9.20599e-05	0.176181	-1.31144
89485096	rs2911256	1.35851e-06	2.62566	-1.32853	2.06091e-05	-0.982812	-1.36776	6.63785e-05	-0.116239	-1.34609
89485787	rs62068635	3.92825e-07	0.056351	-2.63719e-10	0.000209834	-0.029987	-2.63719e-10	0.000383644	0.292017	-2.63719e-10
89486240	rs76982362	1.2429e-07	-1.32062e-10	-1.09439	6.15833e-05	-1.32062e-10	-1.25591	9.01541e-05	-1.32062e-10	-1.15618
89486872	rs12597443	9.98321e-08	-1.32062e-10	-1.31352	6.48889e-05	-1.32062e-10	-1.20363	8.00405e-05	-1.32062e-10	-1.27517
89487137	rs2911255	1.42868e-06	2.68137	-1.33388	2.08465e-05	-0.97104	-1.36808	6.77317e-05	-0.0988787	-1.34326
89487341	rs17702309	3.36022e-07	-0.0998381	-2.63719e-10	8.52743e-05	-0.930431	-2.63719e-10	0.000143951	-0.688223	-2.63719e-10
89488261	rs72803358	3.6584e-06	0.597596	1.69017	0.000834772	-0.773579	2.12443	0.00145894	-0.398818	2.02659
89488587	rs2911253	1.1678e-06	2.51048	-1.36462	1.94768e-05	-1.0643	-1.34279	5.77608e-05	-0.233291	-1.3681
89488779	rs2965937	9.62251e-07	2.30158	-1.34932	1.8655e-05	-1.08552	-1.36467	5.65314e-05	-0.26657	-1.35633
89489061	rs75300484	6.29623e-08	-1.77448	-2.63719e-10	3.66599e-05	-1.77462	-2.63719e-10	5.16607e-05	-1.713	-2.63719e-10
89490759	rs2911252	1.04935e-06	2.37943	-1.34052	1.81394e-05	-1.11054	-1.36768	5.49532e-05	-0.30517	-1.34605
89491336	rs2965938	1.17592e-06	2.51144	-1.35865	1.93102e-05	-1.05714	-1.35853	5.84721e-05	-0.226237	-1.36291
89491736	rs55660259	3.83085e-06	0.633106	1.70072	0.000863977	-0.750465	2.13571	0.00151573	-0.371744	2.0377
89492049	rs2930219	1.14824e-06	2.47739	-1.34842	1.89183e-05	-1.07103	-1.36514	5.77549e-05	-0.246676	-1.35481
89492322	rs74620171	2.41337e-08	-1.66355	-1.06986	1.20679e-05	-1.75578	-1.12998	1.63361e-05	-1.77371	-1.09061
89493043	rs2965939	1.30148e-06	2.59388	-1.33963	2.01382e-05	-1.00654	-1.36715	6.40277e-05	-0.150457	-1.34793
89493234	rs17774983	1.32829e-07	-1.02795	-2.63719e-10	6.46298e-05	-1.20763	-2.63719e-10	7.73967e-05	-1.30875	-2.63719e-10
89493580	rs12929744	8.41722e-07	1.73307	-0.914635	3.33699e-05	-0.918481	-0.950168	8.85423e-05	-0.257199	-0.917019
89494331	rs9933533	5.97757e-07	1.83574	-1.35957	1.94815e-05	-1.05825	-1.34859	4.15279e-05	-0.564302	-1.36703
89494667	rs138721299	3.9014e-08	-1.73869	-0.514405	2.20657e-05	-1.77342	-0.508865	2.95389e-05	-1.77385	-0.498142
89494676	rs182163884	3.28922e-08	-1.25369	-1.17009	2.43509e-05	-0.986643	-1.19709	3.53433e-05	-0.896331	-1.19626
89494699	rs149441196	1.60875e-08	-1.77451	-1.36446	9.44528e-06	-1.76909	-1.3617	1.23961e-05	-1.77274	-1.36758
89494700	rs111461657	1.80752e-08	-1.67039	-1.35209	1.42997e-05	-1.36817	-1.3479	1.85159e-05	-1.379	-1.36007
89494701	rs148566497	1.69621e-08	-1.77386	-1.31217	9.95627e-06	-1.77114	-1.30696	1.2785e-05	-1.77386	-1.33557
89494746	rs4785667	5.28028e-08	-0.675623	-1.27483	1.85017e-05	-1.24484	-1.2136	2.84073e-05	-1.03679	-1.27426
89494760	rs9923267	2.00207e-08	-1.58018	-1.34007	1.05813e-05	-1.64901	-1.36821	1.36401e-05	-1.69929	-1.3454
89494761	rs140078198	2.06974e-07	-0.584419	-2.63719e-10	0.000136435	-0.460454	-2.63719e-10	0.000134161	-0.75866	-2.63719e-10
89494762	rs188357025	1.90294e-07	-0.668443	-2.63719e-10	0.000124896	-0.548823	-2.63719e-10	0.000124154	-0.836174	-2.63719e-10
89494811	rs149964778	1.82708e-07	-0.709122	-2.63719e-10	9.56973e-05	-0.815114	-2.63719e-10	8.48905e-05	-1.21634	-2.63719e-10
89494873	rs74590695	1.49106e-07	-1.32062e-10	-0.912356	8.65632e-05	-1.32062e-10	-0.915429	0.000108092	-1.32062e-10	-0.974713
89495160	rs2911251	1.02108e-06	2.34062	-1.32901	1.81337e-05	-1.11045	-1.36808	5.52509e-05	-0.304697	-1.34112
89495519	rs62068637	1.79337e-08	-1.70179	-1.32854	1.0163e-05	-1.73016	-1.32739	1.28874e-05	-1.75568	-1.34577
89498764	rs148945503	1.52203e-07	-1.32062e-10	-0.891797	0.000114138	-1.32062e-10	-0.638895	0.00014588	-1.32062e-10	-0.674912
89499232	rs72803364	3.1319e-08	-1.19097	-1.28182	9.88845e-06	-1.75117	-1.33377	1.43114e-05	-1.68501	-1.31164
89499272	rs2911264	1.02917e-06	2.37733	-1.35784	1.98916e-05	-1.03637	-1.34964	5.83588e-05	-0.224867	-1.36622
89501030	rs2965819	1.18263e-07	0.16415	-1.30825	9.82949e-06	-1.7227	-1.36822	2.12625e-05	-1.26798	-1.33278
89501355	rs146749020	1.24249e-07	-1.32062e-10	-1.09473	8.90307e-05	-1.32062e-10	-0.887323	0.000104423	-1.32062e-10	-1.00925
89501357	rs9931120	9.1699e-08	-0.0863867	-1.31212	9.41423e-06	-1.76586	-1.36822	1.78605e-05	-1.44047	-1.33463
89501992	rs140499989	1.30451e-07	-1.32062e-10	-1.04602	9.49093e-05	-1.32062e-10	-0.823383	0.000110384	-1.32062e-10	-0.953736
89502000	rs150428007	6.92064e-08	-1.67992	-2.63719e-10	4.49168e-05	-1.57149	-2.63719e-10	6.89511e-05	-1.4243	-2.63719e-10
89502736	rs11076603	1.1506e-07	0.143445	-1.31501	9.80813e-06	-1.72487	-1.36822	2.14519e-05	-1.25323	-1.33866
89504780	rs144085413	7.0028e-08	-1.66812	-2.63719e-10	3.73471e-05	-1.75605	-2.63719e-10	4.90629e-05	-1.76459	-2.63719e-10
89506440	rs2965940	8.66189e-08	-0.130687	-1.32481	9.4513e-06	-1.7631	-1.36706	1.84298e-05	-1.39449	-1.34924
89507330	rs74836424	1.48612e-07	-0.915675	-2.63719e-10	3.77876e-05	-1.74432	-2.63719e-10	4.89218e-05	-1.76747	-2.63719e-10
89507561	rs4785564	6.62518e-08	-1.72355	-2.63719e-10	3.83884e-05	-1.72855	-2.63719e-10	5.53711e-05	-1.64364	-2.63719e-10
89507978	rs147394430	1.10641e-06	1.09186	-2.63719e-10	0.000461325	0.757799	-2.63719e-10	0.000727942	0.932523	-2.63719e-10
89507995	rs2911268	7.41233e-05	6.51426	-1.21779	0.00402512	3.9523	-1.0283	0.00857359	4.52171	-1.12297
89508541	rs142991632	9.53522e-08	-1.32062e-10	-1.35944	5.54846e-05	-1.32062e-10	-1.3602	7.30158e-05	-1.32062e-10	-1.36702
89508862	rs9302767	2.26565e-07	0.797056	-1.29104	1.55111e-05	-1.39346	-1.24129	2.16755e-05	-1.29335	-1.28817
89509001	rs2911266	1.88809e-08	-1.63203	-1.34683	1.94914e-05	-1.20583	-1.2005	2.42421e-05	-1.18542	-1.28419
89509091	rs77569182	1.37552e-07	-1.32062e-10	-0.993009	7.88474e-05	-1.32062e-10	-1.00879	0.000102878	-1.32062e-10	-1.02415
89509231	rs11642871	1.23077e-07	-1.10421	-2.63719e-10	8.61145e-05	-0.920627	-2.63719e-10	7.81383e-05	-1.29922	-2.63719e-10
89509976	rs117939931	1.04762e-07	-1.32062e-10	-1.26533	5.88258e-05	-1.32062e-10	-1.30172	7.86104e-05	-1.32062e-10	-1.29319
89510024	rs117725187	8.89856e-07	0.874045	-2.63719e-10	0.000248374	0.138632	-2.63719e-10	0.000449157	0.449674	-2.63719e-10
89510327	rs2965942	7.99633e-08	-0.167598	-1.36785	1.07558e-05	-1.72056	-1.2803	2.10744e-05	-1.25195	-1.35769
89510494	rs2965818	1.59718e-07	0.510369	-1.35397	1.29646e-05	-1.58505	-1.22903	3.09069e-05	-0.887217	-1.3395
89510869	rs1011749	1.36562e-07	0.355122	-1.35536	1.21912e-05	-1.65687	-1.21873	2.67232e-05	-1.0376	-1.33457
89511328	rs2911265	1.68843e-07	0.549063	-1.33711	1.35611e-05	-1.60741	-1.16168	3.07126e-05	-0.926784	-1.30624
89512170	rs111320705	6.47146e-07	0.555558	-2.63719e-10	0.000272107	0.22989	-2.63719e-10	0.000212033	-0.300957	-2.63719e-10
89512498	rs17783733	3.85892e-08	-1.67495	-0.589092	1.77325e-05	-1.74998	-0.750928	2.54438e-05	-1.77467	-0.646562
89512749	rs72803369	4.44941e-07	0.180928	-2.63719e-10	9.87304e-05	-0.783912	-2.63719e-10	0.000170026	-0.521747	-2.63719e-10
89512810	rs79860948	3.97999e-08	-1.62401	-0.60914	1.70865e-05	-1.7675	-0.770518	2.5075e-05	-1.76847	-0.66736
89513200	rs182352974	1.25344e-07	-1.32062e-10	-1.08595	8.06823e-05	-1.32062e-10	-0.985785	0.000102766	-1.32062e-10	-1.02524
89513234	rs2965817	1.45322e-07	0.409916	-1.34798	1.25491e-05	-1.6499	-1.19676	2.72956e-05	-1.02705	-1.32393
89513306	rs186650642	4.44637e-07	0.180244	-2.63719e-10	0.000116299	-0.620137	-2.63719e-10	0.000178677	-0.472116	-2.63719e-10
89513782	rs35637261	3.81639e-07	1.08406	-1.0566	0.00258139	2.72685	-0.247069	0.000171826	0.391682	-0.902895
89513984	rs17783751	3.88016e-07	1.10688	-1.06284	0.00262498	2.75546	-0.258941	0.000173941	0.411548	-0.910533
89514017	rs2965945	1.77541e-07	0.579379	-1.31719	1.41409e-05	-1.60699	-1.12025	3.1463e-05	-0.926598	-1.28229
89514183	rs2965816	1.50506e-07	0.434076	-1.33708	1.30031e-05	-1.64407	-1.16704	2.81059e-05	-1.01289	-1.30883
89514364	rs78150682	4.98391e-08	-1.23101	-0.777206	1.46105e-05	-1.74882	-0.945747	2.26355e-05	-1.69396	-0.84422
89515041	rs2911262	1.35995e-07	0.316983	-1.32138	1.31478e-05	-1.67134	-1.12871	2.6833e-05	-1.081	-1.28707
89515253	rs9929800	4.531e-07	1.41566	-1.21656	1.78983e-05	-1.25738	-1.23421	5.35451e-05	-0.461353	-1.21582
89515759	rs4785565	1.52512e-07	0.369464	-1.25923	1.52005e-05	-1.65298	-1.002	3.02036e-05	-1.03929	-1.21044
89516155	rs4785669	0.000217393	7.74027	-1.36782	0.00112773	3.00849	-1.35683	0.00174963	3.17756	-1.36809
89516441	rs147804357	6.39982e-08	-1.75816	-2.63719e-10	3.70471e-05	-1.76411	-2.63719e-10	5.01878e-05	-1.74193	-2.63719e-10
89516612	rs2965946	0.000229513	7.79285	-1.36615	0.00117972	3.0595	-1.36277	0.00181444	3.21383	-1.368
89517502	rs79230416	2.4811e-08	-1.68572	-1.02001	1.18603e-05	-1.75593	-1.14717	1.66669e-05	-1.77324	-1.07104
89518484	rs4594255	1.75498e-07	0.490259	-1.23965	1.59787e-05	-1.63441	-0.970637	3.24149e-05	-0.991836	-1.18724
89518670	rs2965947	2.12062e-07	0.612128	-1.17226	1.84657e-05	-1.60288	-0.857508	3.76959e-05	-0.919529	-1.10862
89518908	rs2353581	1.62237e-07	0.417251	-1.24521	1.54746e-05	-1.65213	-0.984972	3.08738e-05	-1.03451	-1.19328
89518942	rs12922711	2.90407e-07	0.84522	-1.09095	0.00190585	2.47785	-0.301473	0.00014269	0.24609	-0.943112
89518956	rs146316513	7.43149e-08	-1.6087	-2.63719e-10	4.2946e-05	-1.61636	-2.63719e-10	5.45935e-05	-1.65778	-2.63719e-10
89519054	rs2011652	1.06602e-07	-1.24791	-2.63719e-10	5.08855e-05	-1.44673	-2.63719e-10	6.33596e-05	-1.50887	-2.63719e-10
89520152	rs4785670	8.72037e-08	-1.44877	-2.63719e-10	5.0448e-05	-1.45536	-2.63719e-10	8.07336e-05	-1.26654	-2.63719e-10
89520316	rs139559418	6.29963e-08	-1.77394	-2.63719e-10	4.15245e-05	-1.65002	-2.63719e-10	5.68368e-05	-1.61751	-2.63719e-10
89520452	rs2965949	0.00038333	8.2969	-1.35726	0.00177657	3.41966	-1.31352	0.00266341	3.57959	-1.34993
89521275	rs529699811	1.36917e-07	-1.32062e-10	-0.997639	7.30908e-05	-1.32062e-10	-1.0846	9.48029e-05	-1.32062e-10	-1.1059
89521374	rs548021673	1.00208e-07	-1.32062e-10	-1.30977	5.66997e-05	-1.32062e-10	-1.33853	7.48234e-05	-1.32062e-10	-1.34257
89521710	rs74613591	1.24666e-07	-1.32062e-10	-1.09137	0.000116326	-1.32062e-10	-0.619911	0.000107339	-1.32062e-10	-0.981702
89521860	rs2911244	2.1005e-07	0.66728	-1.23695	1.69869e-05	-1.57336	-0.970502	3.75036e-05	-0.849803	-1.18346
89522411	rs116902829	1.00145e-07	-1.3104	-2.63719e-10	4.66897e-05	-1.53278	-2.63719e-10	5.97278e-05	-1.5679	-2.63719e-10
89522516	rs118013399	1.13364e-07	-1.18641	-2.63719e-10	7.72219e-05	-1.02962	-2.63719e-10	0.00012907	-0.797343	-2.63719e-10
89522747	rs2965812	2.58524e-07	-0.537215	0.17519	0.000126798	-0.722809	0.189104	0.000179083	-0.723399	0.253548
89522755	rs4785671	2.66643e-07	0.967019	-1.29812	1.6494e-05	-1.48908	-1.08423	4.04404e-05	-0.70018	-1.25769
89522904	rs62070273	1.08977e-07	-1.22588	-2.63719e-10	5.17802e-05	-1.4293	-2.63719e-10	6.43631e-05	-1.49316	-2.63719e-10
89522985	rs149417480	1.71248e-07	-1.32062e-10	-0.773903	0.000166055	-1.32062e-10	-0.263985	0.000148499	-1.32062e-10	-0.657122
89523614	rs371990030	9.62162e-08	-1.32062e-10	-1.35042	5.52367e-05	-1.32062e-10	-1.36468	7.31888e-05	-1.32062e-10	-1.36466
89523790	rs12934708	1.48746e-07	0.393185	-1.30796	1.36528e-05	-1.65777	-1.10459	2.82284e-05	-1.04847	-1.2689
89524308	rs2965815	9.01013e-08	-0.688376	-0.727704	3.16865e-05	-1.34516	-0.57525	3.75613e-05	-1.35538	-0.676347
89524923	rs2965955	0.000382143	8.30271	-1.36617	0.00260518	3.82669	-1.33774	0.00365074	3.90744	-1.36246
89526296	rs62070274	1.05182e-07	-1.26132	-2.63719e-10	5.03507e-05	-1.45729	-2.63719e-10	6.27603e-05	-1.51838	-2.63719e-10
89526738	rs117744576	9.84852e-08	-1.32062e-10	-1.32711	5.6174e-05	-1.32062e-10	-1.34785	7.49354e-05	-1.32062e-10	-1.34107
89527067	rs148398947	1.05205e-06	-1.32062e-10	1.04148	0.000656169	-1.32062e-10	1.11011	0.000762134	-1.32062e-10	0.978425
89527217	rs78948906	5.13323e-07	-1.32062e-10	0.323891	0.000361194	-1.32062e-10	0.513111	0.00047104	-1.32062e-10	0.497246
89527379	rs191666786	1.57398e-07	-1.32062e-10	-0.858235	0.000133038	-1.32062e-10	-0.485667	0.000136733	-1.32062e-10	-0.739669
89527537	rs9929606	2.487e-07	0.927701	-1.32847	1.48899e-05	-1.5256	-1.15002	2.95775e-05	-0.974219	-1.29647
89527693	rs57552990	3.76849e-07	1.31019	-1.29536	2.10881e-05	-1.02165	-1.30594	6.75331e-05	-0.153448	-1.29163
89530087	rs8055457	2.87162e-07	1.05596	-1.31292	1.61986e-05	-1.47381	-1.11757	3.31271e-05	-0.880967	-1.27638
89530609	rs113628579	5.69897e-07	0.428441	-2.63719e-10	0.000248862	0.140596	-2.63719e-10	0.000200381	-0.357478	-2.63719e-10
89530742	rs113016552	1.83779e-08	-1.67823	-1.32764	9.86489e-06	-1.77387	-1.31346	1.28087e-05	-1.77094	-1.33664
89530761	rs4785672	4.31157e-07	1.50227	-1.35281	1.90258e-05	-1.10606	-1.32445	5.78872e-05	-0.245617	-1.35358
89530807	rs150739624	2.01723e-07	-0.610121	-2.63719e-10	6.14608e-05	-1.2579	-2.63719e-10	9.83482e-05	-1.06918	-2.63719e-10
89531309	rs74829481	1.25595e-07	-1.08395	-2.63719e-10	4.50853e-05	-1.56775	-2.63719e-10	6.52973e-05	-1.47875	-2.63719e-10
89531368	rs75344714	1.82248e-07	-1.32062e-10	-0.711644	0.000121134	-1.32062e-10	-0.57941	0.000159524	-1.32062e-10	-0.585506
89532310	rs113335025	5.8712e-07	0.458214	-2.63719e-10	0.00025587	0.168363	-2.63719e-10	0.000205228	-0.333578	-2.63719e-10
89533246	rs141615010	9.99614e-08	-1.32062e-10	-1.31223	6.01439e-05	-1.32062e-10	-1.27956	8.01267e-05	-1.32062e-10	-1.27409
89533516	rs4572400	4.06523e-07	1.39276	-1.30213	1.71753e-05	-1.43693	-1.0959	3.77542e-05	-0.764743	-1.26186
89533650	rs186689586	1.02285e-07	-1.32062e-10	-1.28925	5.69846e-05	-1.32062e-10	-1.33352	7.66775e-05	-1.32062e-10	-1.31809
89534004	rs8052147	3.29282e-08	-1.50793	-0.914754	1.28188e-05	-1.76781	-1.05759	1.84549e-05	-1.77027	-0.972095
89535189	rs79802917	1.14555e-07	-1.32062e-10	-1.17596	7.92439e-05	-1.32062e-10	-1.00377	9.34607e-05	-1.32062e-10	-1.12016
89535257	rs66461358	4.44714e-07	1.17927	-0.998856	0.00689115	3.59086	-0.129172	0.000432242	1.24254	-0.831254
89535888	rs55637757	3.01428e-07	0.741559	-0.950042	2.05736e-05	-1.58252	-0.769779	2.59088e-05	-1.52613	-0.876983
89536474	rs147981183	1.23067e-07	-1.10428	-2.63719e-10	5.28497e-05	-1.40885	-2.63719e-10	9.35888e-05	-1.11879	-2.63719e-10
89536545	rs4785673	7.99598e-07	1.97609	-1.20899	1.44115e-05	-1.38622	-1.32206	4.03691e-05	-0.719484	-1.24015
89536613	rs4785674	0.000433833	8.41007	-1.34667	0.00206749	3.55317	-1.29538	0.00307553	3.71131	-1.33778
89537010	rs12924621	4.08485e-07	1.0321	-0.936657	0.00473217	3.1031	-0.0172648	0.000232375	0.54741	-0.756757
89537487	rs66477884	3.91703e-07	0.990145	-0.936657	0.00447734	3.04775	-0.0172648	0.000223678	0.509266	-0.756757
89537697	rs34373216	3.1276e-07	0.741111	-0.91269	0.0034299	2.74131	0.0226674	0.000189913	0.31911	-0.730243
89538759	rs7196903	3.64639e-07	1.02686	-1.04497	0.00430042	3.20709	-0.216926	0.00022127	0.630544	-0.88886
89538803	rs7197617	2.9328e-07	0.719362	-0.955249	0.00336118	2.79406	-0.050317	0.000185871	0.34628	-0.778927
89539382	rs4399533	1.83158e-07	0.528724	-1.23539	1.53339e-05	-1.67303	-0.973202	3.09515e-05	-1.04191	-1.18337
89539615	rs76131527	1.44381e-07	-1.32062e-10	-0.944559	0.00014442	-1.32062e-10	-0.403582	0.000126932	-1.32062e-10	-0.814048
89539755	rs34033440	6.5505e-08	-1.73489	-2.63719e-10	4.00234e-05	-1.68684	-2.63719e-10	4.87261e-05	-1.77148	-2.63719e-10
89539974	rs4785675	1.91506e-07	0.433204	-1.0953	1.88457e-05	-1.6923	-0.747716	3.45171e-05	-1.09535	-1.0209
89540028	rs112201412	5.38373e-07	0.371538	-2.63719e-10	0.000236009	0.0875655	-2.63719e-10	0.000191455	-0.403043	-2.63719e-10
89540121	rs62070281	9.04561e-08	-0.791881	-0.620269	3.41436e-05	-1.40696	-0.438769	3.9791e-05	-1.42235	-0.551703
89540241	rs4238830	1.86035e-07	0.504387	-1.19547	1.63862e-05	-1.67444	-0.905429	3.26921e-05	-1.03844	-1.13212
89540833	rs117928025	9.93468e-08	-1.32062e-10	-1.3184	5.52501e-05	-1.32062e-10	-1.36443	7.37488e-05	-1.32062e-10	-1.35703
89541243	rs8052103	0.000538197	8.63842	-1.35945	0.00263605	3.86879	-1.36806	0.00415111	4.03507	-1.36164
89541473	rs74622129	1.01064e-07	-0.7827	-0.518562	3.62733e-05	-1.40134	-0.383886	4.21587e-05	-1.41685	-0.499409
89541795	rs2965960	0.000687123	8.88547	-1.36222	0.0032183	4.06774	-1.36744	0.00501433	4.22619	-1.36384
89542126	rs11643561	7.19746e-07	1.39338	-0.731496	0.0105394	3.62454	0.262032	0.000409716	0.895496	-0.53773
89542284	rs11647494	6.96454e-07	1.43876	-0.809769	0.00909757	3.68373	0.0557242	0.000379642	0.937169	-0.655638
89542532	rs77754982	8.25156e-08	-0.835698	-0.668328	3.1413e-05	-1.43357	-0.495514	3.68798e-05	-1.44839	-0.601645
89542695	rs12446145	1.90828e-07	0.461348	-1.12699	1.86368e-05	-1.66348	-0.787693	3.68323e-05	-1.01856	-1.03276
89542806	rs146160507	1.79212e-07	-0.728446	-2.63719e-10	0.000135059	-0.470589	-2.63719e-10	0.000122783	-0.84728	-2.63719e-10
89542842	rs77279662	3.03914e-07	-1.32062e-10	-0.200268	0.000139522	-1.32062e-10	-0.438084	0.000206488	-1.32062e-10	-0.327456
89542858	rs12935112	2.59392e-07	0.718794	-1.07747	2.1297e-05	-1.60611	-0.711623	4.49022e-05	-0.877428	-0.975782
89542874	rs12935119	4.8338e-07	1.63001	-1.36622	1.28118e-05	-1.47622	-1.34972	3.98038e-05	-0.605617	-1.36812
89543073	rs35025581	1.65874e-07	0.143826	-0.94961	1.64746e-05	-1.3972	-1.17728	4.18951e-05	-0.761105	-1.16142
89543154	rs72803389	2.95684e-08	-1.5076	-1.02271	1.17713e-05	-1.76359	-1.14705	1.65631e-05	-1.7738	-1.07673
89543157	rs34590044	2.21395e-07	0.619321	-1.13639	1.7821e-05	-1.63123	-0.864697	3.88477e-05	-0.936694	-1.06136
89543188	rs12935033	1.80612e-07	0.45414	-1.1748	1.59839e-05	-1.4056	-1.19911	4.48198e-05	-0.683721	-1.17133
89543510	rs140729958	4.6803e-07	-1.32062e-10	0.231518	0.000171175	-1.32062e-10	-0.233617	0.000254428	-1.32062e-10	-0.118681
89544384	rs8051537	3.21466e-07	0.88983	-1.03395	2.22815e-05	-1.55346	-0.719088	5.20952e-05	-0.762315	-0.942311
89544636	rs3803682	2.33062e-07	0.640083	-1.10579	1.89901e-05	-1.60965	-0.822741	4.24024e-05	-0.884206	-1.02629
89544756	rs3803681	2.56874e-07	0.649077	-1.01751	2.15377e-05	-1.60836	-0.698141	4.72437e-05	-0.878312	-0.924068
89545575	rs79229765	2.7009e-08	-1.70733	-0.913512	1.37012e-05	-1.72195	-1.03687	1.88609e-05	-1.77151	-0.9491
89545799	rs4785567	2.65717e-07	0.761047	-1.09563	2.09811e-05	-1.59047	-0.742211	4.59547e-05	-0.834154	-0.995889
89547054	rs12443705	1.91077e-07	0.479997	-1.14434	1.82148e-05	-1.65682	-0.817251	3.68871e-05	-0.996623	-1.05321
89547638	rs35627407	7.99558e-08	-1.53554	-2.63719e-10	3.68236e-05	-1.77017	-2.63719e-10	4.89894e-05	-1.7661	-2.63719e-10
89548929	rs13339021	9.33358e-08	-1.38081	-2.63719e-10	3.86055e-05	-1.72291	-2.63719e-10	5.33788e-05	-1.68028	-2.63719e-10
89549562	rs8043788	1.37419e-07	0.249261	-1.24324	1.72881e-05	-1.47771	-1.04858	4.59305e-05	-0.630519	-1.20005
89549856	rs71396920	6.38488e-08	-1.7605	-2.63719e-10	3.71792e-05	-1.76055	-2.63719e-10	4.90256e-05	-1.76536	-2.63719e-10
89551039	rs74251516	1.27525e-07	-0.336159	-0.732542	2.98636e-05	-1.31264	-0.667021	3.97174e-05	-1.26687	-0.709035
89551618	rs150391892	1.11812e-07	-1.2002	-2.63719e-10	9.337e-05	-0.839735	-2.63719e-10	8.93997e-05	-1.16458	-2.63719e-10
89552015	rs140901884	9.67831e-08	-1.32062e-10	-1.34454	5.50406e-05	-1.32062e-10	-1.36823	7.30472e-05	-1.32062e-10	-1.36659
89552320	rs8050512	1.23116e-07	0.24787	-1.35176	1.10325e-05	-1.71969	-1.25578	2.33168e-05	-1.16943	-1.33909
89552560	rs7185371	4.87825e-07	1.32357	-1.05063	0.00524698	3.47563	-0.286527	0.0002496	0.774878	-0.912717
89552715	rs8044977	1.21453e-07	0.23018	-1.34767	1.10963e-05	-1.72424	-1.24545	2.29897e-05	-1.18893	-1.33373
89552942	rs113934333	6.29396e-07	0.527746	-2.63719e-10	0.000280795	0.261321	-2.63719e-10	0.000222555	-0.252522	-2.63719e-10
89553624	rs4785676	1.69283e-07	0.556347	-1.34179	1.20012e-05	-1.65967	-1.23163	2.80995e-05	-0.99572	-1.32623
89553707	rs4785568	3.36258e-07	1.21914	-1.31828	1.52194e-05	-1.47082	-1.18291	4.33396e-05	-0.591075	-1.29756
89555099	rs35737602	3.56248e-07	0.916214	-0.957602	0.00363564	2.94102	-0.118784	0.000194214	0.406682	-0.795419
89555101	rs4785677	3.97425e-08	-0.929739	-1.30485	1.15231e-05	-1.77347	-1.15848	1.79114e-05	-1.48925	-1.28301
89555314	rs4785569	7.04314e-08	-0.398434	-1.26394	1.29524e-05	-1.72682	-1.08821	2.60953e-05	-1.15957	-1.23638
89558170	rs575438267	1.77957e-07	-1.32062e-10	-0.735472	0.00014766	-1.32062e-10	-0.381391	0.000156058	-1.32062e-10	-0.607469
89558199	rs112452090	6.21105e-07	0.514486	-2.63719e-10	0.000290332	0.29472	-2.63719e-10	0.000230377	-0.21798	-2.63719e-10
89558705	rs9940093	4.22034e-08	-0.881188	-1.29333	1.17958e-05	-1.77463	-1.13394	1.88297e-05	-1.45576	-1.26651
89559096	rs146484732	1.03438e-07	-1.32062e-10	-1.27804	6.85871e-05	-1.32062e-10	-1.1482	8.93199e-05	-1.32062e-10	-1.16547
89559297	rs4575535	0.000784218	9.02364	-1.36821	0.00277851	3.90274	-1.34937	0.00440297	4.09922	-1.36688
89559613	rs4260058	1.86114e-07	0.587509	-1.27816	1.37622e-05	-1.64818	-1.1062	3.13348e-05	-0.963652	-1.24932
89560178	rs4329923	1.72732e-07	0.512893	-1.27816	1.35328e-05	-1.66499	-1.1062	3.00017e-05	-1.00713	-1.24932
89560209	rs3934737	1.81517e-07	0.562501	-1.27816	1.36835e-05	-1.65392	-1.1062	3.08798e-05	-0.978278	-1.24932
89560315	rs4291902	2.48201e-07	0.866245	-1.26902	1.50092e-05	-1.5777	-1.08994	3.74316e-05	-0.797108	-1.23807
89560432	rs4072344	6.63585e-08	-0.899972	-0.82197	2.30097e-05	-1.46695	-0.773434	2.95075e-05	-1.4741	-0.798951
89560567	rs11642053	4.16465e-07	1.28342	-1.16863	0.00383266	3.39567	-0.520664	0.000202451	0.710452	-1.05765
89561123	rs56066214	6.85444e-08	-0.903824	-0.785709	1.69648e-05	-1.629	-0.916165	2.85878e-05	-1.48301	-0.821712
89561283	rs75441609	1.1962e-07	-1.32062e-10	-1.1327	6.74991e-05	-1.32062e-10	-1.16419	8.68824e-05	-1.32062e-10	-1.19314
89561475	rs4129126	0.000674666	8.87311	-1.36815	0.00247427	3.78965	-1.35226	0.00391767	3.98309	-1.36754
89562071	rs12443689	2.05132e-07	0.693396	-1.28676	1.37846e-05	-1.63251	-1.12024	3.18436e-05	-0.938343	-1.25852
89562516	rs4600467	1.93303e-07	0.640506	-1.29326	1.34834e-05	-1.64316	-1.13168	3.08999e-05	-0.96086	-1.26608
89562654	rs151066671	1.1682e-07	-1.15638	-2.63719e-10	4.52109e-05	-1.56497	-2.63719e-10	6.53331e-05	-1.4782	-2.63719e-10
89563110	rs12929281	1.8007e-07	0.567525	-1.29119	1.33101e-05	-1.65976	-1.12802	2.96967e-05	-1.00299	-1.26367
89563130	rs12929292	0.000427733	8.41123	-1.36199	0.00141564	3.24404	-1.36501	0.00268087	3.60258	-1.36638
89563262	rs12927977	1.87372e-07	0.60934	-1.29326	1.34215e-05	-1.64776	-1.13168	3.0696e-05	-0.967481	-1.26608
89563871	rs148220939	1.20723e-07	-1.12352	-2.63719e-10	4.47579e-05	-1.57504	-2.63719e-10	6.46053e-05	-1.4894	-2.63719e-10
89563994	rs184917747	9.51476e-08	-1.32062e-10	-1.36158	5.54284e-05	-1.32062e-10	-1.36121	7.29754e-05	-1.32062e-10	-1.36758
89564055	rs12920022	6.39032e-07	1.79647	-1.25353	0.00236323	3.11542	-0.72394	0.000234112	0.967003	-1.1689
89564588	rs150594288	5.92761e-07	-1.32062e-10	0.467776	0.000370226	-1.32062e-10	0.537809	0.000427096	-1.32062e-10	0.39931
89564925	rs12149542	6.66917e-08	-0.364178	-1.35276	1.04432e-05	-1.77469	-1.25566	1.71093e-05	-1.4774	-1.34067
89565169	rs4785571	2.5634e-07	0.977946	-1.34846	1.32795e-05	-1.54591	-1.24417	3.62121e-05	-0.733006	-1.3353
89565403	rs4785573	0.00069572	8.89351	-1.35782	0.00247949	3.75172	-1.31221	0.00386647	3.95024	-1.34784
89565494	rs144713948	2.60015e-07	-1.32062e-10	-0.356274	0.000236805	-1.32062e-10	0.0909309	0.000231974	-1.32062e-10	-0.211071
89566113	rs4785679	1.64794e-07	0.516164	-1.32848	1.2267e-05	-1.67027	-1.19912	2.78709e-05	-1.0211	-1.30902
89567148	rs192984000	1.04994e-07	-1.32062e-10	-1.26311	6.07517e-05	-1.32062e-10	-1.26951	8.25749e-05	-1.32062e-10	-1.24399
89567236	rs185278078	1.9549e-07	-1.32062e-10	-0.641503	0.00010824	-1.32062e-10	-0.691953	0.000138559	-1.32062e-10	-0.7264
89568288	rs191414071	6.50038e-08	-1.74257	-2.63719e-10	3.69269e-05	-1.76736	-2.63719e-10	4.90517e-05	-1.76482	-2.63719e-10
89568309	rs62070316	5.54177e-08	-0.993032	-0.909083	1.98181e-05	-1.52554	-0.86417	2.51662e-05	-1.53818	-0.894015
89568404	rs12919081	9.48695e-08	-0.0206799	-1.34383	0.000530802	2.24077	-1.34268	7.48607e-05	0.0186158	-1.36068
89568513	rs9931073	7.87765e-07	2.04191	-1.28972	1.41177e-05	-1.37325	-1.35563	5.2542e-05	-0.391346	-1.30474
89568875	rs4785574	4.29608e-08	-0.818168	-1.33856	1.08244e-05	-1.77411	-1.22039	1.81886e-05	-1.43419	-1.32272
89569215	rs11645860	4.74985e-07	1.42923	-1.18296	0.00437217	3.55717	-0.550454	0.000221739	0.820216	-1.07642
89569317	rs4785680	4.18261e-08	-0.849289	-1.3342	1.09306e-05	-1.77471	-1.21003	1.80023e-05	-1.45064	-1.31656
89569355	rs111837616	6.27369e-08	-0.439717	-1.33835	2.05489e-05	-1.03493	-1.31856	2.51102e-05	-1.09484	-1.33958
89570148	rs7193442	4.22292e-07	0.128682	-2.63719e-10	0.0248455	4.74413	-2.63719e-10	0.00475152	2.80852	-2.63719e-10
89570321	rs9937331	1.84199e-07	0.625908	-1.32691	1.25837e-05	-1.64833	-1.19557	2.96522e-05	-0.959648	-1.30852
89570635	rs4347628	4.33934e-08	-0.815909	-1.3308	1.10044e-05	-1.77439	-1.20362	1.84253e-05	-1.43076	-1.31321
89570919	rs113849132	2.97954e-07	-0.220075	-2.63719e-10	7.39214e-05	-1.0733	-2.63719e-10	8.27968e-05	-1.24131	-2.63719e-10
89570958	rs181462763	9.76576e-08	-1.32062e-10	-1.33555	5.68559e-05	-1.32062e-10	-1.33578	7.66778e-05	-1.32062e-10	-1.31809
89571408	rs4785683	3.66631e-08	-0.98044	-1.3348	1.09459e-05	-1.77061	-1.21273	1.67367e-05	-1.52153	-1.31856
89571815	rs9922341	3.55269e-08	-1.00292	-1.34381	1.07814e-05	-1.76552	-1.23297	1.60208e-05	-1.55411	-1.32969
89572133	rs143593524	1.02775e-07	-1.32062e-10	-1.28447	5.59475e-05	-1.32062e-10	-1.35189	7.51174e-05	-1.32062e-10	-1.33865
89572543	rs62070317	5.77486e-08	-0.921893	-0.939022	2.00549e-05	-1.4847	-0.89313	2.53587e-05	-1.49835	-0.926224
89572665	rs57696383	2.75275e-08	-1.25419	-1.34764	1.05993e-05	-1.77346	-1.24206	1.80596e-05	-1.42969	-1.33432
89572732	rs75746799	1.99951e-08	-1.75582	-1.16571	1.85804e-05	-1.26778	-1.18642	2.61338e-05	-1.17832	-1.21615
89573689	rs62070320	1.16832e-07	0.173898	-1.33017	1.38497e-05	-1.54603	-1.20201	3.57027e-05	-0.769589	-1.31288
89574166	rs3809641	8.21883e-08	-0.16697	-1.34103	1.21586e-05	-1.65204	-1.22623	2.76987e-05	-1.00979	-1.32653
89574576	rs4785684	7.39287e-08	-0.268546	-1.34537	1.17259e-05	-1.67889	-1.23561	2.57002e-05	-1.07934	-1.33186
89574685	rs9935289	8.00754e-08	-0.187555	-1.34649	1.19448e-05	-1.65767	-1.23833	2.71249e-05	-1.02397	-1.33328
89575608	rs3923714	4.6692e-07	1.39419	-1.16504	0.00450285	3.54127	-0.505109	0.000227293	0.823104	-1.05456
89575771	rs12103234	6.77752e-08	-0.356533	-1.34428	1.14663e-05	-1.70256	-1.23434	2.4174e-05	-1.14169	-1.33073
89576016	rs35987986	4.47667e-07	1.34952	-1.16249	0.00427194	3.48338	-0.499859	0.000218981	0.782681	-1.05139
89576086	rs9931446	7.81051e-08	-0.219633	-1.33933	1.20073e-05	-1.66924	-1.22156	2.66873e-05	-1.04918	-1.32433
89576507	rs4499232	5.07171e-05	6.2585	-1.34149	0.00170526	3.34595	-1.28078	0.0024035	3.45348	-1.3265
89576598	rs146032762	4.24823e-07	0.13466	-2.63719e-10	0.0251218	4.75519	-2.63719e-10	0.00479579	2.81779	-2.63719e-10
89576663	rs4238831	6.8285e-08	-0.356533	-1.33679	1.16631e-05	-1.70256	-1.21731	2.43986e-05	-1.14169	-1.32148
89576766	rs3922634	7.80992e-08	-0.219633	-1.3394	1.19887e-05	-1.66924	-1.2231	2.6678e-05	-1.04918	-1.32468
89577046	rs3922633	7.84196e-08	-0.219633	-1.33531	1.20973e-05	-1.66924	-1.21408	2.68118e-05	-1.04918	-1.31968
89577366	rs4347629	8.40906e-08	-0.148329	-1.33679	1.23313e-05	-1.64685	-1.21731	2.81994e-05	-0.996912	-1.32148
89577819	rs79159603	9.52616e-08	-1.32062e-10	-1.36039	5.9892e-05	-1.32062e-10	-1.28376	7.69627e-05	-1.32062e-10	-1.31438
89578057	rs55653896	2.55043e-07	0.852669	-1.22825	1.33573e-05	-1.43386	-1.35039	4.58434e-05	-0.551244	-1.28122
89578141	rs55952217	7.13725e-08	-0.32997	-1.31913	1.23486e-05	-1.69183	-1.17094	2.58423e-05	-1.11089	-1.2948
89578498	rs183349613	1.02023e-07	-1.32062e-10	-1.29181	5.57571e-05	-1.32062e-10	-1.3553	7.47316e-05	-1.32062e-10	-1.34379
89578756	rs4785685	7.09157e-08	-0.343273	-1.31225	1.24744e-05	-1.69526	-1.15737	2.55451e-05	-1.13082	-1.28643
89579076	rs35463145	8.14861e-07	1.91246	-1.12645	0.00852344	4.10163	-0.427361	0.000365927	1.25176	-1.00703
89579123	rs11076605	7.60911e-08	-0.266321	-1.31876	1.25639e-05	-1.67636	-1.16911	2.67053e-05	-1.07888	-1.29396
89579796	rs4505322	7.28038e-08	-0.330759	-1.29849	1.26491e-05	-1.69924	-1.13948	2.56233e-05	-1.14197	-1.27222
89579871	rs4513098	8.03352e-08	-0.291382	-1.23942	1.41041e-05	-1.69003	-1.03981	2.81458e-05	-1.11582	-1.20448
89580684	rs8045263	7.61675e-07	1.69542	-0.976917	0.00812804	3.77907	-0.152295	0.000364983	1.07453	-0.832377
89580853	rs8043556	8.73212e-08	-0.215683	-1.23174	1.46095e-05	-1.66847	-1.02616	3.01236e-05	-1.05658	-1.19581
89580856	rs8043557	7.31961e-08	-0.389383	-1.23449	1.39539e-05	-1.71002	-1.03053	2.6735e-05	-1.17282	-1.1989
89581036	rs8043900	7.29971e-08	-0.389383	-1.23721	1.38935e-05	-1.71002	-1.03486	2.66532e-05	-1.17282	-1.20197
89581216	rs8046182	7.58725e-08	-0.356926	-1.23103	1.41805e-05	-1.69879	-1.02564	2.79172e-05	-1.13406	-1.1944
89581236	rs8050629	9.2869e-08	-0.154085	-1.23174	1.48529e-05	-1.65195	-1.02616	3.14156e-05	-1.01458	-1.19581
89581589	rs6500424	9.71159e-08	-0.0721954	-1.26891	1.42913e-05	-1.62868	-1.08797	3.18888e-05	-0.95818	-1.23726
89581924	rs9928142	1.07758e-07	0.0117463	-1.24887	1.51499e-05	-1.60338	-1.05493	3.45904e-05	-0.899737	-1.21439
89582684	rs12596362	8.06102e-08	-0.289085	-1.2383	1.40962e-05	-1.69245	-1.03795	2.80194e-05	-1.12238	-1.20242
89582928	rs28887168	3.2377e-08	-1.33341	-1.10615	1.12802e-05	-1.75659	-1.19667	1.67718e-05	-1.70303	-1.13497
89582942	rs72805503	4.37552e-07	1.07452	-0.910338	0.00475144	3.12386	-0.033957	0.000239014	0.571003	-0.752177
89583067	rs62070324	6.7562e-08	-0.460324	-1.24364	1.34782e-05	-1.72873	-1.0465	2.49072e-05	-1.23409	-1.20846
89583189	rs62070325	8.10731e-08	-0.289085	-1.23258	1.4225e-05	-1.69245	-1.02886	2.8201e-05	-1.12238	-1.19596
89583578	rs62070326	6.74309e-08	-0.4789	-1.22701	1.37917e-05	-1.73215	-1.02008	2.50791e-05	-1.24598	-1.18969
89583610	rs62070327	6.88896e-08	-0.460324	-1.22418	1.39004e-05	-1.72873	-1.01566	2.54598e-05	-1.23409	-1.18651
89583741	rs371559537	1.49237e-07	-1.32062e-10	-0.911476	0.000129935	-1.32062e-10	-0.509273	0.000125995	-1.32062e-10	-0.821458
89583809	rs8052076	6.88896e-08	-0.460324	-1.22418	1.39004e-05	-1.72873	-1.01566	2.54598e-05	-1.23409	-1.18651
89584185	rs7192801	5.22064e-07	1.46489	-1.12411	0.00498132	3.56161	-0.424461	0.000252783	0.883372	-1.00854
89584217	rs141272382	6.65056e-08	-1.71973	-2.63719e-10	3.8796e-05	-1.71799	-2.63719e-10	4.94724e-05	-1.75628	-2.63719e-10
89585177	rs71396922	6.7021e-08	-1.71201	-2.63719e-10	3.8801e-05	-1.71786	-2.63719e-10	4.85781e-05	-1.77452	-2.63719e-10
89585400	rs4511532	6.31784e-08	-0.471624	-1.29943	1.21023e-05	-1.72062	-1.16229	2.35673e-05	-1.21294	-1.2849
89585627	rs11076606	5.96548e-08	-0.538274	-1.29017	1.22959e-05	-1.74102	-1.12601	2.26375e-05	-1.27628	-1.26181
89585814	rs12050936	6.88462e-08	-0.392891	-1.29225	1.25963e-05	-1.71321	-1.12969	2.46739e-05	-1.18771	-1.26424
89586488	rs12919314	4.87274e-07	1.39614	-1.12433	0.00454214	3.47328	-0.428429	0.0002378	0.82114	-1.00741
89586592	rs12924776	4.83393e-07	1.39614	-1.13233	0.00447111	3.47328	-0.444191	0.000235495	0.82114	-1.01715
89586659	rs12924902	2.81424e-05	5.67484	-1.34682	0.00102659	2.85116	-1.29347	0.00138318	2.91132	-1.33687
89586995	rs8048080	5.42107e-07	1.50555	-1.12711	0.00625099	3.79807	-0.43388	0.000298162	1.05072	-1.01078
89587030	rs11864726	6.30916e-08	-0.486829	-1.2856	1.25498e-05	-1.73173	-1.11487	2.34257e-05	-1.24836	-1.2555
89587080	rs116918202	6.87691e-08	-1.68626	-2.63719e-10	4.16107e-05	-1.64795	-2.63719e-10	5.42471e-05	-1.66415	-2.63719e-10
89587287	rs60997773	6.21956e-08	-0.492528	-1.2942	1.23248e-05	-1.73457	-1.13011	2.28493e-05	-1.26319	-1.26559
89587438	rs57654699	6.18271e-08	-0.507074	-1.2856	1.25445e-05	-1.73215	-1.11487	2.33346e-05	-1.25226	-1.2555
89587579	rs57505611	6.35913e-08	-0.46831	-1.29623	1.23574e-05	-1.72829	-1.13376	2.34114e-05	-1.2365	-1.26798
89587871	rs4785686	1.06979e-07	0.0250439	-1.26943	1.46551e-05	-1.60025	-1.09127	3.39815e-05	-0.894135	-1.23775
89588328	rs113690812	8.73607e-07	0.855616	-2.63719e-10	0.000401107	0.617924	-2.63719e-10	0.000300469	0.0476453	-2.63719e-10
89588488	rs11862081	6.21126e-08	-0.490671	-1.29739	1.23051e-05	-1.73091	-1.13538	2.32608e-05	-1.24182	-1.26911
89588565	rs76895204	9.59416e-08	-1.32062e-10	-1.35327	5.91991e-05	-1.32062e-10	-1.2954	7.52253e-05	-1.32062e-10	-1.33721
89588896	rs4785687	2.06941e-05	5.38376	-1.36317	0.000766511	2.59677	-1.33123	0.00101901	2.62739	-1.35851
89589125	rs8059968	7.38102e-08	-0.31729	-1.29823	1.27108e-05	-1.69647	-1.13738	2.57716e-05	-1.13808	-1.27034
89589408	rs8060502	1.45279e-05	5.03244	-1.36562	0.000603575	2.3651	-1.33854	0.000859621	2.46085	-1.36206
89590060	rs28643511	6.65789e-08	-0.415899	-1.30273	1.23599e-05	-1.71623	-1.14561	2.4258e-05	-1.19327	-1.27568
89590243	rs3803680	6.91724e-08	-0.37963	-1.30078	1.25002e-05	-1.70852	-1.14204	2.49e-05	-1.16946	-1.27337
89590667	rs3803679	8.59966e-08	-0.147572	-1.31513	1.29603e-05	-1.64538	-1.16903	2.86876e-05	-1.01069	-1.29055
89590825	rs8051680	4.39212e-07	1.38926	-1.2213	0.00385901	3.51239	-0.630528	0.000209368	0.814384	-1.12799
89591132	rs113178267	6.42731e-08	-1.75387	-2.63719e-10	4.63328e-05	-1.54045	-2.63719e-10	6.34121e-05	-1.50804	-2.63719e-10
89592053	rs11643271	3.18785e-07	1.01439	-1.16689	0.00273025	3.04978	-0.513935	0.00016593	0.513482	-1.05961
89592077	rs3935312	7.69781e-08	-0.279292	-1.2942	1.29906e-05	-1.68197	-1.13011	2.69514e-05	-1.09807	-1.26559
89592248	rs143743429	6.37113e-08	-1.76265	-2.63719e-10	3.77122e-05	-1.74632	-2.63719e-10	4.98818e-05	-1.74804	-2.63719e-10
89592338	rs12933264	3.77905e-07	1.21046	-1.19283	0.00325676	3.28049	-0.568302	0.000184684	0.652882	-1.09194
89592622	rs3935627	7.86933e-08	-0.678568	-0.872889	1.67779e-05	-1.63825	-0.917991	3.76917e-05	-1.15656	-0.871702
89592690	rs3935626	3.10421e-07	1.02393	-1.20302	0.00268095	3.10782	-0.590196	0.000167808	0.567821	-1.1027
89593170	rs141882852	6.84967e-08	-1.69023	-2.63719e-10	4.18802e-05	-1.64149	-2.63719e-10	4.85834e-05	-1.77442	-2.63719e-10
89593198	rs34607811	3.11158e-07	0.972584	-1.1493	0.00267835	2.99474	-0.478084	0.00016327	0.475626	-1.03792
89593976	rs74960453	1.32943e-07	-0.428434	-0.598656	2.91146e-05	-1.57191	-0.433157	4.38e-05	-1.35506	-0.52301
89594096	rs147960110	4.98325e-07	0.294239	-2.63719e-10	0.000164708	-0.272132	-2.63719e-10	0.000294745	0.0284139	-2.63719e-10
89594100	rs140580708	5.84e-07	0.452886	-2.63719e-10	0.000173884	-0.217914	-2.63719e-10	0.000312403	0.0865945	-2.63719e-10
89594626	rs8063180	9.36815e-08	-0.11465	-1.26246	1.43094e-05	-1.64023	-1.07515	3.11995e-05	-0.989388	-1.22791
89594731	rs8043881	1.03427e-07	-0.0259038	-1.25224	1.50478e-05	-1.60678	-1.05829	3.39954e-05	-0.915304	-1.21617
89595216	rs181054777	6.1433e-07	0.503519	-2.63719e-10	0.000197012	-0.0930385	-2.63719e-10	0.000358461	0.224122	-2.63719e-10
89595261	rs13336753	1.29289e-07	0.197879	-1.25284	1.60663e-05	-1.53997	-1.05961	3.90845e-05	-0.774121	-1.21785
89595516	rs4785689	1.03647e-07	-0.0263439	-1.24968	1.4912e-05	-1.62002	-1.05411	3.31418e-05	-0.943667	-1.21324
89595723	rs3803677	1.0174e-07	-0.0843186	-1.21027	1.57111e-05	-1.63019	-0.991745	3.36879e-05	-0.971972	-1.16859
89596106	rs3803676	9.67316e-08	-0.097989	-1.24708	1.47862e-05	-1.63271	-1.0499	3.24786e-05	-0.966843	-1.21027
89596183	rs117896335	1.2092e-06	1.1807	-2.63719e-10	0.000613423	1.04275	-2.63719e-10	0.000961829	1.21114	-2.63719e-10
89596714	rs12448464	4.02826e-05	6.05448	-1.36782	0.00137601	3.19887	-1.34823	0.00197861	3.29855	-1.3661
89596768	rs368184781	1.09917e-07	-1.32062e-10	-1.21729	5.95961e-05	-1.32062e-10	-1.28871	8.05019e-05	-1.32062e-10	-1.26942
89597057	rs4785690	1.10346e-07	0.0241661	-1.23756	1.56926e-05	-1.58996	-1.03316	3.54583e-05	-0.891534	-1.19781
89597221	rs4785691	1.52676e-07	0.371156	-1.25985	1.70096e-05	-1.47368	-1.06885	4.4256e-05	-0.643293	-1.22442
89597844	rs35696391	1.69688e-07	0.287681	-1.07073	0.00117099	2.01508	-0.325773	9.37459e-05	-0.174322	-0.942788
89597864	rs180810406	7.9375e-08	-1.54283	-2.63719e-10	5.03265e-05	-1.45777	-2.63719e-10	7.24541e-05	-1.37474	-2.63719e-10
89597876	rs6500425	9.62134e-08	-0.094855	-1.25559	1.46306e-05	-1.6304	-1.06279	3.1945e-05	-0.973872	-1.21981
89598737	rs117914800	9.46535e-08	-1.32062e-10	-1.36679	5.51596e-05	-1.32062e-10	-1.36607	7.29522e-05	-1.32062e-10	-1.36789
89598760	rs463701	1.21116e-07	0.120789	-1.24105	1.60142e-05	-1.5626	-1.04023	3.77676e-05	-0.822964	-1.20328
89599241	rs595869	1.21805e-07	0.120789	-1.23538	1.616e-05	-1.5626	-1.03117	3.80118e-05	-0.822964	-1.19684
89599352	rs680716	9.78847e-08	-0.094855	-1.23837	1.50289e-05	-1.6304	-1.03593	3.25767e-05	-0.973872	-1.20023
89599355	rs607006	1.01861e-07	-0.0523571	-1.24105	1.51548e-05	-1.61776	-1.04023	3.34473e-05	-0.944447	-1.20328
89599530	rs2946630	1.31984e-07	0.209377	-1.24371	1.64366e-05	-1.53229	-1.0445	4.01047e-05	-0.759896	-1.20631
89599600	rs2914460	1.18612e-07	0.0998945	-1.24105	1.59542e-05	-1.56635	-1.04023	3.75016e-05	-0.830033	-1.20328
89600177	rs2460455	1.22323e-07	0.120168	-1.23052	1.63794e-05	-1.56116	-1.01912	3.8349e-05	-0.820295	-1.19067
89600718	rs463930	1.15474e-07	0.0534347	-1.2214	1.61843e-05	-1.58316	-1.0091	3.69371e-05	-0.867483	-1.181
89600802	rs463181	1.1299e-07	0.0314605	-1.22117	1.61277e-05	-1.59023	-1.00554	3.64359e-05	-0.882943	-1.1792
89601234	rs11649090	2.34962e-07	0.636355	-1.09395	0.0016919	2.42694	-0.369639	0.000116467	0.0705504	-0.970642
89601472	rs390849	1.03457e-07	-0.026956	-1.2509	1.50381e-05	-1.61157	-1.05415	3.33945e-05	-0.935286	-1.21402
89601484	rs11644192	2.14497e-07	0.595528	-1.14425	0.00145297	2.37299	-0.467931	0.000105724	0.0348556	-1.03172
89601492	rs11644193	2.23008e-07	0.595528	-1.10534	0.0015684	2.37299	-0.391484	0.000110849	0.0348556	-0.984381
89601554	rs7184655	2.40883e-07	0.620223	-1.05293	0.00143737	2.18694	-0.292671	0.000110211	-0.0337558	-0.921548
89601765	rs12920340	4.04411e-07	1.23967	-1.15425	1.90549e-05	-1.4099	-1.01908	2.4711e-05	-1.34597	-1.10448
89601893	rs2460456	4.75246e-07	1.60428	-1.35746	1.52763e-05	-1.28321	-1.36679	5.26937e-05	-0.334163	-1.35904
89601990	rs36097004	2.44105e-07	0.636355	-1.05577	0.00181768	2.42694	-0.297933	0.000121914	0.0705504	-0.924937
89602006	rs11640186	1.45621e-07	0.327652	-1.26366	1.58371e-05	-1.53674	-1.0772	3.89303e-05	-0.766744	-1.22918
89602028	rs35008606	2.4558e-07	0.636355	-1.04975	0.00183801	2.42694	-0.286808	0.000122791	0.0705504	-0.917766
89602149	rs2434868	1.28853e-07	0.163062	-1.2214	1.67871e-05	-1.5466	-1.0091	3.99215e-05	-0.789784	-1.181
89602153	rs11639901	1.28969e-07	0.163773	-1.22121	1.67961e-05	-1.54635	-1.0088	3.99502e-05	-0.789277	-1.18079
89602780	rs147634472	3.43536e-07	-0.0777216	-2.63719e-10	0.000103169	-0.739934	-2.63719e-10	0.000178436	-0.47347	-2.63719e-10
89603586	rs382745	1.61603e-07	0.409181	-1.24105	1.77825e-05	-1.45786	-1.04023	4.67983e-05	-0.60857	-1.20328
89604610	rs432936	1.54379e-07	0.337416	-1.21502	1.80351e-05	-1.48482	-0.999162	4.57431e-05	-0.66085	-1.17381
89605495	rs7193472	1.42017e-07	0.219141	-1.18021	1.84444e-05	-1.51496	-0.946587	4.42825e-05	-0.733045	-1.13406
89605896	rs111430511	1.20688e-07	-1.1238	-2.63719e-10	4.49171e-05	-1.57149	-2.63719e-10	6.67156e-05	-1.45726	-2.63719e-10
89607142	rs2056310	1.54795e-07	-0.284863	-0.590051	2.61155e-05	-1.47323	-0.640547	6.81678e-05	-0.845506	-0.590219
89607244	rs149638134	1.62196e-07	-0.828209	-2.63719e-10	5.60688e-05	-1.34972	-2.63719e-10	8.4949e-05	-1.21565	-2.63719e-10
89607414	rs2056309	3.06518e-07	1.14903	-1.34077	1.70015e-05	-1.33119	-1.21182	5.0555e-05	-0.40817	-1.32647
89607508	rs364339	6.1848e-08	-1.05127	-0.741065	2.28727e-05	-1.58652	-0.659842	2.89168e-05	-1.61406	-0.67922
89607679	rs3751687	1.63847e-07	0.31828	-1.13636	2.19694e-05	-1.47941	-0.807245	5.09434e-05	-0.661002	-1.06598
89608235	rs457372	1.77223e-07	0.572218	-1.31182	1.67531e-05	-1.20487	-1.35285	5.39598e-05	-0.348479	-1.32098
89608342	rs12928752	1.38541e-07	0.157547	-1.1434	2.04977e-05	-1.53778	-0.818214	4.49836e-05	-0.777382	-1.07402
89608702	rs11642231	4.50945e-05	6.14374	-1.34424	0.00165203	3.32585	-1.2924	0.00209413	3.32493	-1.33574
89609241	rs12929254	1.30947e-07	0.316147	-1.35837	1.32043e-05	-1.54642	-1.24934	3.25453e-05	-0.830205	-1.34486
89609456	rs56156927	3.48016e-08	-1.12667	-1.24068	1.18426e-05	-1.7737	-1.1309	1.52936e-05	-1.73157	-1.1987
89609504	rs2434866	9.19427e-08	-0.87864	-0.517208	3.11976e-05	-1.52169	-0.414277	4.40459e-05	-1.44473	-0.42774
89609544	rs369267475	9.471e-08	-1.32062e-10	-1.36619	5.50936e-05	-1.32062e-10	-1.36727	7.2928e-05	-1.32062e-10	-1.36823
89609556	rs141113296	9.47668e-08	-1.32062e-10	-1.3656	5.52769e-05	-1.32062e-10	-1.36395	7.35606e-05	-1.32062e-10	-1.35959
89609572	rs2434865	1.87512e-08	-1.61807	-1.36768	3.77495e-05	-0.442172	-1.30316	2.32131e-05	-1.14478	-1.3682
89609635	rs377407889	1.17273e-07	-1.15251	-2.63719e-10	6.6285e-05	-1.18234	-2.63719e-10	9.58607e-05	-1.0948	-2.63719e-10
89609646	rs2434864	2.05684e-07	-1.32062e-10	-0.590672	0.000132178	-1.32062e-10	-0.492154	0.000172888	-1.32062e-10	-0.505054
89609647	rs75724594	2.75494e-08	-1.24794	-1.3531	1.16906e-05	-1.56096	-1.35656	1.50121e-05	-1.60515	-1.34369
89609694	rs35878298	4.79091e-07	0.903776	-0.648899	0.00594291	2.85033	0.463322	0.000288995	0.428121	-0.419411
89609853	rs11643662	6.53557e-07	1.27503	-0.709617	0.00992251	3.46124	0.365016	0.000449355	0.94691	-0.496796
89610021	rs2434863	6.56345e-08	-0.517701	-1.21521	0.000443754	1.35491	-0.635945	5.61801e-05	-0.501714	-1.12742
89610382	rs118168490	1.13336e-06	1.11593	-2.63719e-10	0.00029878	0.323403	-2.63719e-10	0.000561342	0.672632	-2.63719e-10
89611199	rs79201073	2.31332e-08	-1.47336	-1.30239	9.39789e-06	-1.77326	-1.36256	1.35608e-05	-1.71721	-1.33331
89612318	rs138457252	9.45863e-08	-1.32062e-10	-1.3675	5.71084e-05	-1.32062e-10	-1.33135	7.39853e-05	-1.32062e-10	-1.35383
89612398	rs467449	5.21639e-08	-1.05331	-0.909313	1.91891e-05	-1.58756	-0.834405	2.44168e-05	-1.61502	-0.847409
89612511	rs72805524	4.54179e-08	-1.34224	-0.758868	1.45777e-05	-1.77433	-0.922476	2.16335e-05	-1.7435	-0.839958
89612638	rs364343	7.51027e-08	-0.475408	-1.12275	0.000594203	1.41406	-0.403146	7.13116e-05	-0.407658	-0.982981
89613037	rs462464	7.45505e-08	-0.474807	-1.13073	0.000556816	1.36191	-0.415982	6.8108e-05	-0.4427	-0.993904
89613123	rs2292954	4.36212e-07	0.712712	-0.551599	0.00523414	2.47915	0.707502	0.000267532	0.190617	-0.259076
89613233	rs461405	7.4105e-08	-0.461312	-1.15022	0.000574378	1.43612	-0.45914	6.97638e-05	-0.393201	-1.01938
89613373	rs2292952	1.50488e-07	0.0515659	-0.954699	2.50081e-05	-1.16222	-0.994883	7.16936e-05	-0.413872	-0.971425
89613530	rs462314	7.59796e-08	-0.429712	-1.15684	0.000594483	1.48543	-0.474038	7.14719e-05	-0.360797	-1.0276
89614534	rs80324518	7.02468e-08	-1.665	-2.63719e-10	7.01738e-05	-1.12533	-2.63719e-10	8.9667e-05	-1.1616	-2.63719e-10
89615061	rs112121852	1.65681e-08	-1.75888	-1.35065	9.95824e-06	-1.73107	-1.34683	1.33152e-05	-1.71077	-1.35802
89615333	rs67643661	7.25777e-07	1.0621	-0.391873	0.0126965	3.11049	0.962287	0.000524541	0.676499	-0.0716731
89615453	rs4325552	5.68035e-07	0.861258	-0.43609	0.0077803	2.69688	0.886161	0.000349695	0.314293	-0.11493
89615765	rs2019604	1.00378e-07	-0.335003	-0.973069	0.000179089	-0.175832	-0.0125875	3.81893e-05	-1.2544	-0.760742
89616039	rs997212	1.23916e-07	0.141647	-1.23906	1.72684e-05	-1.54096	-0.98647	4.00901e-05	-0.780983	-1.18559
89616155	rs2377056	5.26735e-07	0.94214	-0.592457	0.00712634	2.8482	0.647046	0.000327644	0.444392	-0.310162
89616167	rs2889543	5.28838e-07	0.926111	-0.572442	0.0071816	2.82375	0.679227	0.000328058	0.422301	-0.28681
89616178	rs2377057	5.00419e-07	0.866095	-0.567664	0.00669104	2.74533	0.686887	0.000312518	0.368205	-0.28124
89616232	rs1864155	4.69721e-07	0.802789	-0.567664	0.00615847	2.66239	0.686887	0.000295206	0.311216	-0.28124
89616558	rs7359417	5.29219e-07	0.971542	-0.617153	0.00713364	2.89596	0.600317	0.000328047	0.473075	-0.337616
89616725	rs71396923	4.82479e-07	0.908317	-0.646395	0.00630572	2.81339	0.559517	0.000298954	0.41591	-0.373317
89616772	rs71396924	3.90624e-07	0.844683	-0.793952	0.0042198	2.68807	0.283172	0.000223817	0.309116	-0.555986
89616790	rs66845605	4.129e-07	0.742975	-0.636783	0.00494688	2.555	0.575205	0.000248183	0.218509	-0.362038
89617064	rs3794632	5.08844e-07	1.01337	-0.698247	0.00659697	2.95046	0.467599	0.000309707	0.510936	-0.433006
89617255	rs17177403	9.52296e-08	-1.32062e-10	-1.36072	5.52405e-05	-1.32062e-10	-1.36461	7.29446e-05	-1.32062e-10	-1.368
89617518	rs17775174	4.20057e-07	0.685713	-0.562337	0.00539125	2.52081	0.695417	0.000269858	0.215232	-0.275034
89618530	rs4785577	1.88118e-07	0.413041	-1.09299	3.12258e-05	-0.813743	-1.12132	9.67381e-05	0.0151697	-1.10086
89618602	rs183681527	9.45166e-08	-1.32062e-10	-1.36824	5.64236e-05	-1.32062e-10	-1.34342	7.42704e-05	-1.32062e-10	-1.34999
89618876	rs75687828	6.92563e-08	-1.6792	-2.63719e-10	6.7743e-05	-1.16058	-2.63719e-10	8.66487e-05	-1.19584	-2.63719e-10
89619060	rs144736502	7.76458e-08	-1.56486	-2.63719e-10	3.96712e-05	-1.69568	-2.63719e-10	5.16622e-05	-1.71297	-2.63719e-10
89620075	rs2081982	9.50023e-08	-1.32062e-10	-1.36311	5.56e-05	-1.32062e-10	-1.35812	7.41534e-05	-1.32062e-10	-1.35156
89620148	rs730264	4.43698e-07	0.885718	-0.707587	0.00511083	2.80082	0.361994	0.000258042	0.391197	-0.495773
89620328	rs12960	4.12125e-07	0.804176	-0.699863	0.00472587	2.63515	0.449355	0.000242258	0.273004	-0.4407
89621390	rs370940264	1.0174e-07	-1.32062e-10	-1.29459	5.89873e-05	-1.32062e-10	-1.29898	7.96196e-05	-1.32062e-10	-1.28044
89622524	rs12919215	7.01919e-07	1.49344	-0.856635	0.00892462	3.59623	0.124031	0.000408741	1.02261	-0.667227
89622762	rs77370233	2.89351e-07	-1.32062e-10	-0.249373	0.000194441	-1.32062e-10	-0.106173	0.000256398	-1.32062e-10	-0.110967
89623393	rs11559075	2.14566e-08	-1.75489	-1.09609	1.28198e-05	-1.7371	-1.08821	1.67095e-05	-1.71812	-1.1236
89623405	rs61747711	6.37378e-08	-1.76224	-2.63719e-10	3.67669e-05	-1.77171	-2.63719e-10	4.97075e-05	-1.75154	-2.63719e-10
89624409	rs77497623	3.33657e-07	-0.1069	-2.63719e-10	0.000228012	0.0530931	-2.63719e-10	0.000111722	-0.941687	-2.63719e-10
89624574	rs8044125	3.44984e-07	0.958594	-1.03211	0.00290504	2.72213	-0.12423	0.000176015	0.350644	-0.837775
89624770	rs117969021	1.33758e-07	-1.02098	-2.63719e-10	5.81199e-05	-1.3138	-2.63719e-10	7.34522e-05	-1.36106	-2.63719e-10
89625227	rs67689854	1.12301e-07	0.0661026	-1.26194	1.18292e-05	-1.7436	-1.16213	1.5093e-05	-1.72233	-1.22114
89627460	rs2280370	3.20522e-07	0.896861	-1.04393	0.0025103	2.64652	-0.194665	0.000164913	0.294171	-0.84645
89627671	rs174035	1.28626e-07	-0.0613094	-0.998799	0.0012106	1.79375	-0.0711786	0.00011642	-0.0991794	-0.801317
89628073	rs9930567	1.66352e-07	0.104013	-0.906922	2.18278e-05	-1.14501	-1.14811	4.91947e-05	-0.630801	-1.13111
89628364	rs145267447	9.50389e-08	-1.32062e-10	-1.36273	6.04052e-05	-1.32062e-10	-1.27523	7.46986e-05	-1.32062e-10	-1.34424
89628381	rs3751691	3.81887e-07	1.05139	-1.02328	0.00402284	3.03557	-0.112127	0.000224566	0.586887	-0.830417
89628621	rs3751690	4.32451e-07	1.19668	-1.04422	0.00376523	3.00965	-0.152386	0.000224938	0.614774	-0.856647
89628870	rs885268	4.44761e-07	1.17415	-0.993623	0.00459975	3.11589	-0.0584405	0.000255812	0.681881	-0.795136
89628959	rs78016521	6.97482e-08	-1.67212	-2.63719e-10	4.42049e-05	-1.58747	-2.63719e-10	5.20179e-05	-1.70611	-2.63719e-10
89629070	rs34414057	4.12472e-07	1.11022	-1.00507	0.00396559	3.05088	-0.141776	0.000227651	0.619031	-0.848916
89629229	rs72805539	1.9458e-07	0.0357718	-0.681943	3.09829e-05	-1.43848	-0.504386	4.82619e-05	-1.16154	-0.619514
89629468	rs186477476	9.50055e-08	-1.32062e-10	-1.36308	5.83198e-05	-1.32062e-10	-1.31036	7.66039e-05	-1.32062e-10	-1.31905
89629736	rs3211567	3.97913e-07	1.07958	-1.01036	0.00389741	2.98216	-0.0903959	0.000228753	0.589428	-0.814482
89629780	rs3211568	5.20843e-07	1.36372	-1.02528	0.00541297	3.34701	-0.12676	0.000290038	0.848629	-0.836316
89629819	rs3211569	4.028e-07	1.07958	-0.998153	0.00395548	2.98216	-0.0756051	0.000231475	0.589428	-0.802653
89629928	rs57775530	3.55479e-07	0.954605	-0.998153	0.00336476	2.82041	-0.0756051	0.000206616	0.475815	-0.802653
89630092	rs13380730	3.8683e-07	0.974147	-0.933177	0.00387199	2.84576	0.0394588	0.000227311	0.493563	-0.724945
89630212	rs12709088	4.05685e-07	1.01783	-0.929266	0.00412628	2.90234	0.0464855	0.000237642	0.53326	-0.720192
89630311	rs12709089	3.76969e-07	0.932976	-0.917826	0.00377293	2.79234	0.066966	0.000223089	0.456178	-0.706306
89630450	rs115158949	1.80627e-07	-1.32062e-10	-0.720578	0.000121776	-1.32062e-10	-0.574117	0.00015954	-1.32062e-10	-0.585406
89630630	rs12932337	3.35531e-07	0.810702	-0.912001	0.00347029	2.69834	0.0773488	0.000219079	0.430985	-0.699249
89631008	rs34434037	5.3133e-07	1.27907	-0.920702	0.00471758	3.0221	0.0606512	0.000301221	0.758408	-0.708262
89631186	rs59013041	3.65603e-08	-1.73584	-0.582208	5.37825e-05	-1.24675	-0.144602	3.29168e-05	-1.67797	-0.485742
89631382	rs79878470	1.37842e-07	-0.990905	-2.63719e-10	4.77027e-05	-1.51132	-2.63719e-10	6.91313e-05	-1.42169	-2.63719e-10
89631665	rs17471624	9.38136e-07	1.563	-0.636117	0.00876015	3.24162	0.460042	0.000479262	0.901391	-0.386841
89631998	rs67723215	3.36686e-07	0.726093	-0.823958	0.000991064	1.36061	0.16186	0.000118866	-0.280909	-0.598789
89632108	rs11646515	9.83861e-08	-1.32811	-2.63719e-10	5.4131e-05	-1.3849	-2.63719e-10	6.47945e-05	-1.48648	-2.63719e-10
89632203	rs149462048	1.33572e-07	-1.02238	-2.63719e-10	5.82255e-05	-1.31198	-2.63719e-10	8.41828e-05	-1.22471	-2.63719e-10
89632385	rs12919518	1.37645e-07	0.182527	-1.17486	0.000258361	0.707	-0.528945	5.438e-05	-0.625158	-1.03654
89632423	rs12919536	1.41261e-07	-0.187651	-0.778754	0.000294755	0.100774	0.209068	6.27996e-05	-0.963712	-0.554038
89632725	rs12932628	1.09469e-05	3.5204	-0.136599	0.0148229	3.17823	1.0494	0.00493703	2.69378	0.153042
89633451	rs8059629	5.99527e-07	1.11582	-0.636696	0.00111973	1.20089	0.443647	0.000163809	-0.179165	-0.379829
89634439	rs3751688	7.59582e-07	1.1589	-0.443148	0.0025102	1.74548	0.706331	0.000254704	0.0457663	-0.163363
89634591	rs35857091	8.23218e-07	1.23635	-0.440138	0.00237467	1.66216	0.734148	0.000240272	-0.0199272	-0.156
89634962	rs143183935	9.45123e-08	-1.36828	-2.63719e-10	4.91562e-05	-1.4813	-2.63719e-10	6.21076e-05	-1.52883	-2.63719e-10
89635400	rs34537363	8.37268e-07	1.36079	-0.547659	0.00224726	1.78226	0.558906	0.000238369	0.0958234	-0.279702
89636075	rs171307	1.61998e-06	1.80598	-0.332827	9.18598e-05	-0.760766	-0.0952746	0.000147023	-0.449414	-0.217693
89636106	rs57707083	6.72349e-07	0.943006	-0.349242	6.33285e-05	-1.11449	-0.113483	9.44306e-05	-0.874832	-0.235001
89636788	rs60724534	4.03943e-05	5.62592	-0.936495	0.00664619	4.46581	-1.04032	0.00755286	4.23318	-0.961193
89637234	rs182579295	9.68306e-08	-1.32062e-10	-1.34405	5.64606e-05	-1.32062e-10	-1.34276	7.62986e-05	-1.32062e-10	-1.32304
89637906	rs456311	2.30656e-08	-1.4173	-1.36137	4.32054e-05	-0.278623	-1.33172	2.04779e-05	-1.27023	-1.36813
89638106	rs466045	2.38044e-08	-1.39145	-1.35569	4.50638e-05	-0.226215	-1.34201	2.11458e-05	-1.23961	-1.36665
89638178	rs464972	2.93521e-06	2.35783	-0.29031	0.000121821	-0.457857	-0.115897	0.000214702	-0.105939	-0.182506
89638290	rs12924133	7.34316e-07	1.35884	-0.676911	0.00171819	1.83597	0.236757	0.00021238	0.119706	-0.419028
89638370	rs12923145	8.35232e-07	1.46663	-0.655937	0.00199131	1.95161	0.268632	0.000236736	0.203725	-0.394479
89638380	rs456662	2.26748e-06	2.17154	-0.362129	0.000102984	-0.562081	-0.179645	0.000177941	-0.223537	-0.252709
89639226	rs414998	1.75367e-08	-1.68791	-1.3648	2.65589e-05	-0.778456	-1.31848	1.51657e-05	-1.57067	-1.368
89640267	rs458526	1.83869e-08	-1.65184	-1.35354	2.66843e-05	-0.750906	-1.34132	1.57867e-05	-1.53214	-1.3664
89641181	rs366576	2.84131e-06	2.52932	-0.494315	0.000107261	-0.372402	-0.328639	0.00019269	-0.00377572	-0.392839
89641246	rs377119	3.28821e-06	2.59222	-0.411133	0.000121731	-0.336403	-0.238085	0.000219046	0.0366513	-0.305066
89641624	rs145590108	6.68724e-08	-1.71423	-2.63719e-10	8.02758e-05	-0.990836	-2.63719e-10	0.000117207	-0.893757	-2.63719e-10
89641661	rs2437954	1.75983e-08	-1.73453	-1.31468	2.2024e-05	-0.918496	-1.36568	1.46779e-05	-1.62735	-1.344
89643014	rs12933022	2.48827e-07	0.834296	-1.23455	0.000366276	1.31836	-0.791273	7.39259e-05	-0.23349	-1.12115
89643128	rs12933179	6.54334e-08	-1.73598	-2.63719e-10	3.68819e-05	-1.76858	-2.63719e-10	4.9581e-05	-1.75409	-2.63719e-10
89643247	rs1078587	3.35704e-07	1.09528	-1.19606	0.000537827	1.61395	-0.702713	9.78726e-05	-0.00897265	-1.06506
89643464	rs35264225	6.4412e-07	1.73925	-1.18838	0.00103837	2.31087	-0.741766	0.000162983	0.50316	-1.06721
89643532	rs11859533	5.75755e-07	1.64309	-1.20442	0.000931821	2.26624	-0.805401	0.000155527	0.472925	-1.0838
89643676	rs72805550	5.49092e-08	-0.561261	-1.35007	9.38495e-06	-1.76914	-1.36806	1.45986e-05	-1.60893	-1.36785
89644001	rs455527	5.17886e-06	3.45267	-0.81734	0.000130374	0.305174	-0.811068	0.000273921	0.812785	-0.857645
89644178	rs2271914	9.81559e-08	-1.32062e-10	-1.33046	5.63346e-05	-1.32062e-10	-1.34499	7.36895e-05	-1.32062e-10	-1.35784
89645437	rs369230	3.87593e-06	3.193	-0.847477	0.000206665	0.791518	-0.836724	0.000249046	0.803863	-0.943925
89645846	rs7404704	1.85995e-08	-1.63119	-1.3627	2.71559e-05	-0.706921	-1.36779	3.31302e-05	-0.789852	-1.3674
89645895	rs74037226	3.11063e-08	-1.13504	-1.34456	5.01541e-05	-0.104535	-1.35667	6.64917e-05	-0.0956146	-1.36501
89645957	rs7404644	1.88941e-08	-1.64035	-1.33782	2.80649e-05	-0.687378	-1.35441	3.36437e-05	-0.778947	-1.36293
89646023	rs34652781	4.76324e-07	1.00858	-0.759492	0.000198318	0.6755	-0.761935	0.000306997	0.930531	-0.86139
89646842	rs173290	1.95354e-08	-1.65883	-1.28596	2.64048e-05	-0.783908	-1.31885	3.20127e-05	-0.855581	-1.33599
89647240	rs62068674	3.48807e-06	2.75077	-0.510685	9.99886e-05	-0.422627	-0.34862	0.000186986	-0.0182761	-0.408387
89647301	rs372381010	1.27866e-07	-1.32062e-10	-1.06603	6.85826e-05	-1.32062e-10	-1.14827	9.16504e-05	-1.32062e-10	-1.13972
89647676	rs183040	7.34723e-07	1.40085	-0.718375	0.000222481	0.76338	-0.734843	0.000321552	0.944912	-0.829452
89647705	rs181295	4.78583e-07	1.02059	-0.766775	0.000200968	0.70762	-0.780779	0.000309695	0.950325	-0.872435
89647951	rs352936	1.93836e-08	-1.62261	-1.32998	3.1204e-05	-0.585157	-1.3506	3.66806e-05	-0.695237	-1.36021
89648023	rs113425584	6.30474e-08	-1.77313	-2.63719e-10	4.05847e-05	-1.67291	-2.63719e-10	5.6178e-05	-1.62917	-2.63719e-10
89648281	rs76751818	3.21865e-08	-1.15172	-1.29374	5.34431e-05	-0.0729064	-1.32478	7.09461e-05	-0.0552556	-1.34052
89648291	rs62068675	2.56182e-06	2.51503	-0.583571	8.0933e-05	-0.553991	-0.428691	0.000151113	-0.151409	-0.48826
89648503	rs149158981	9.49931e-06	3.24196	-2.63719e-10	0.00223312	2.33485	-2.63719e-10	0.00482052	2.82294	-2.63719e-10
89648580	rs352935	0.000142263	7.24297	-1.29456	0.00402687	3.99209	-1.06765	0.00359702	3.7821	-1.25194
89648976	rs402136	1.98627e-07	0.741357	-1.36694	0.000218176	1.30594	-1.29695	6.40202e-05	-0.133677	-1.36482
89649037	rs71396930	8.97494e-08	-1.41999	-2.63719e-10	4.19283e-05	-1.64034	-2.63719e-10	5.10054e-05	-1.72577	-2.63719e-10
89649245	rs101151	7.18717e-07	1.23942	-0.578961	0.000237452	0.619275	-0.525616	0.00033615	0.795669	-0.635809
89649635	rs440729	4.59885e-07	0.837606	-0.623643	0.000211768	0.535361	-0.556176	0.000317279	0.769694	-0.667611
89649675	rs455868	6.13753e-07	1.19878	-0.696205	0.000300517	0.969292	-0.640093	0.000465311	1.23086	-0.745856
89649684	rs754087	2.3724e-06	2.50974	-0.655096	7.07002e-05	-0.610737	-0.507118	0.000132133	-0.209783	-0.564105
89650371	rs408800	2.15749e-08	-1.67243	-1.17306	3.03687e-05	-0.763931	-1.19896	3.5292e-05	-0.862118	-1.23192
89650382	rs141398937	1.04296e-07	-1.32062e-10	-1.26978	5.98701e-05	-1.32062e-10	-1.28413	7.84473e-05	-1.32062e-10	-1.29527
89650830	rs62068676	1.17572e-06	1.82106	-0.668443	6.1532e-05	-0.767331	-0.489416	0.000105876	-0.428773	-0.566655
89651001	rs2271913	2.70549e-08	-1.25122	-1.36793	1.53731e-05	-1.2786	-1.36508	2.0956e-05	-1.24703	-1.36824
89651817	rs137959554	6.30931e-08	-1.7724	-2.63719e-10	3.93605e-05	-1.70354	-2.63719e-10	4.88589e-05	-1.76876	-2.63719e-10
89651818	rs2377061	1.60401e-07	-0.839339	-2.63719e-10	0.000138005	-0.449012	-2.63719e-10	0.000183007	-0.448171	-2.63719e-10
89652796	rs62068677	1.73883e-06	2.16923	-0.62528	6.25862e-05	-0.743222	-0.496538	0.000117123	-0.353827	-0.540643
89653032	rs452176	6.90125e-07	1.91936	-1.2995	0.000119581	0.763277	-1.35559	0.000184193	0.884825	-1.32654
89653173	rs2292957	2.13865e-08	-1.68732	-1.16694	1.88828e-05	-1.25095	-1.18711	2.75073e-05	-1.1095	-1.23374
89653175	rs147819908	4.53339e-07	0.199625	-2.63719e-10	0.00019986	-0.0786853	-2.63719e-10	0.000304542	0.0611111	-2.63719e-10
89653184	rs2292956	4.51592e-07	-1.32062e-10	0.195764	0.000475579	-1.32062e-10	0.78823	0.000588643	-1.32062e-10	0.720122
89653304	rs2292955	4.2194e-08	-1.14253	-1.0322	2.87988e-05	-0.918007	-1.09797	3.96703e-05	-0.859871	-1.11722
89653372	rs140261825	6.30139e-08	-1.77366	-2.63719e-10	4.13582e-05	-1.65403	-2.63719e-10	5.34433e-05	-1.67908	-2.63719e-10
89653419	rs4968052	1.20233e-07	-1.32062e-10	-1.12758	8.15108e-05	-1.32062e-10	-0.975569	0.000104301	-1.32062e-10	-1.01042
89653943	rs72805558	5.1074e-07	1.36842	-1.04957	2.89452e-05	-1.06898	-0.94192	5.90206e-05	-0.596849	-0.982963
89654800	rs35251956	2.39753e-05	5.49309	-1.32533	0.000346167	1.66789	-1.19727	0.0005813	1.93651	-1.22894
89654801	rs181117470	9.70539e-08	-1.32062e-10	-1.34175	5.55586e-05	-1.32062e-10	-1.35887	7.43188e-05	-1.32062e-10	-1.34933
89654829	rs74037228	4.41372e-08	-0.885512	-1.2442	2.3258e-05	-0.964493	-1.26516	2.56836e-05	-1.1307	-1.28115
89655221	rs3794630	5.25268e-08	-0.59564	-1.36005	2.37161e-05	-0.846666	-1.36349	2.6985e-05	-1.00425	-1.35816
89655421	rs75032725	5.41764e-08	-0.577295	-1.34747	2.33603e-05	-0.88793	-1.33734	2.6156e-05	-1.04113	-1.35249
89655561	rs28444518	9.34469e-07	1.66806	-0.745098	4.58245e-05	-1.00832	-0.543168	8.02657e-05	-0.642416	-0.629941
89655615	rs7199850	6.84409e-08	-0.425458	-1.26559	2.28391e-05	-1.08292	-1.16491	3.8071e-05	-0.746678	-1.27157
89655626	rs62068680	6.09588e-07	0.495769	-2.63719e-10	0.000159807	-0.302339	-2.63719e-10	0.000240981	-0.172979	-2.63719e-10
89655627	rs11862848	2.24069e-07	0.162514	-0.667573	2.83551e-05	-1.59947	-0.432028	3.26373e-05	-1.49077	-0.681476
89655877	rs144988021	2.13238e-07	-0.554603	-2.63719e-10	6.98776e-05	-1.12956	-2.63719e-10	8.1054e-05	-1.26258	-2.63719e-10
89656019	rs2271912	1.4225e-07	-1.32062e-10	-0.959425	7.87378e-05	-1.32062e-10	-1.01018	0.000101963	-1.32062e-10	-1.03309
89656163	rs397564	6.83928e-05	6.56466	-1.34865	0.000466463	2.13117	-1.3623	0.0009907	2.60783	-1.36711
89656251	rs464349	7.11941e-05	6.60519	-1.34904	0.000454842	2.10601	-1.36237	0.000978156	2.59515	-1.36718
89656545	rs12927153	9.09662e-08	-0.0397432	-1.36678	4.92751e-05	-0.197376	-1.28151	3.40565e-05	-0.774805	-1.35487
89656577	rs78152365	1.42988e-07	-1.32062e-10	-0.954256	7.92914e-05	-1.32062e-10	-1.00317	0.000102514	-1.32062e-10	-1.0277
89656631	rs464274	7.14008e-05	6.6034	-1.34435	0.000446753	2.09016	-1.36446	0.000952697	2.56746	-1.36586
89657510	rs2292951	1.44535e-07	-1.32062e-10	-0.943493	8.63187e-05	-1.32062e-10	-0.918257	0.000114036	-1.32062e-10	-0.921181
89657719	rs2292950	3.32277e-08	-1.10042	-1.31321	1.58541e-05	-1.29547	-1.31741	1.91531e-05	-1.39717	-1.30806
89657828	rs34551621	7.15083e-08	-1.6472	-2.63719e-10	3.71798e-05	-1.76054	-2.63719e-10	4.90869e-05	-1.76411	-2.63719e-10
89658403	rs9708822	1.00095e-07	-0.575758	-0.735135	2.10717e-05	-1.73209	-0.596286	2.46532e-05	-1.64743	-0.805361
89658409	rs9708848	8.86353e-08	-0.32697	-1.10551	1.3644e-05	-1.72849	-1.03451	1.89868e-05	-1.61343	-1.10052
89658461	rs150305534	1.4613e-07	-1.32062e-10	-0.932516	8.28909e-05	-1.32062e-10	-0.958779	0.000107209	-1.32062e-10	-0.982921
89658714	rs9708920	8.92151e-08	-0.305179	-1.12079	1.3464e-05	-1.72453	-1.05175	1.88338e-05	-1.6061	-1.11594
89658774	rs2434862	2.12541e-08	-1.56562	-1.29484	1.2463e-05	-1.56344	-1.29009	1.49375e-05	-1.65187	-1.30195
89658913	rs142359440	3.41265e-07	-1.32062e-10	-0.0843561	0.000311371	-1.32062e-10	0.364682	0.000300423	-1.32062e-10	0.047494
89659406	rs77719348	9.48278e-08	-1.32062e-10	-1.36495	5.50995e-05	-1.32062e-10	-1.36716	7.2937e-05	-1.32062e-10	-1.3681
89659450	rs56128121	2.10982e-08	-1.5409	-1.32692	1.21996e-05	-1.55156	-1.32334	1.463e-05	-1.64241	-1.33221
89659511	rs34395984	1.79563e-07	-0.726491	-2.63719e-10	3.71459e-05	-1.76145	-2.63719e-10	4.86339e-05	-1.77338	-2.63719e-10
89659538	rs7184767	8.94246e-08	-0.648716	-0.774902	2.64549e-05	-1.39855	-0.702316	3.73707e-05	-1.15857	-0.878247
89659622	rs74582467	9.47517e-08	-1.32062e-10	-1.36575	5.50755e-05	-1.32062e-10	-1.3676	7.29283e-05	-1.32062e-10	-1.36822
89659773	rs186493880	4.06633e-07	0.0908967	-2.63719e-10	0.000117305	-0.611523	-2.63719e-10	0.000178909	-0.470823	-2.63719e-10
89659812	rs144850146	9.45445e-08	-1.32062e-10	-1.36794	5.50836e-05	-1.32062e-10	-1.36745	7.307e-05	-1.32062e-10	-1.36628
89660315	rs421959	2.5884e-08	-1.36183	-1.30155	1.47123e-05	-1.39059	-1.29703	1.74568e-05	-1.48965	-1.30832
89660343	rs62068681	4.16865e-07	1.03374	-0.917992	9.45262e-05	0.237962	-1.06539	0.000124458	0.251454	-1.08518
89660509	rs59806584	3.56103e-08	-0.990761	-1.35362	4.7973e-05	-0.146553	-1.35911	5.75226e-05	-0.243076	-1.36244
89660511	rs602001	2.98728e-08	-1.41657	-1.10349	1.4334e-05	-1.67663	-1.03703	1.61829e-05	-1.76354	-1.11021
89660968	rs117314342	2.46969e-07	-1.32062e-10	-0.40775	7.73214e-05	-1.32062e-10	-1.02833	0.000105102	-1.32062e-10	-1.00277
89661123	rs76541212	9.54074e-08	-1.32062e-10	-1.35886	5.53287e-05	-1.32062e-10	-1.36301	7.31216e-05	-1.32062e-10	-1.36557
89661238	rs141835168	9.54784e-08	-1.32062e-10	-1.35811	5.53597e-05	-1.32062e-10	-1.36245	7.31511e-05	-1.32062e-10	-1.36517
89661506	rs379334	5.31737e-08	-1.37669	-0.566762	2.32414e-05	-1.74736	-0.483005	2.45199e-05	-1.77148	-0.686731
89661537	rs79719924	7.05252e-08	-1.66104	-2.63719e-10	3.81882e-05	-1.73378	-2.63719e-10	4.90792e-05	-1.76426	-2.63719e-10
89661675	rs60939264	9.88417e-08	-1.32062e-10	-1.32349	5.71448e-05	-1.32062e-10	-1.33072	7.51901e-05	-1.32062e-10	-1.33768
89661770	rs78182886	9.91947e-08	-1.32062e-10	-1.31993	5.73638e-05	-1.32062e-10	-1.32689	7.54159e-05	-1.32062e-10	-1.33468
89661807	rs12445560	5.04145e-07	0.787894	-0.482044	3.84803e-05	-1.45709	-0.269063	5.88667e-05	-1.21612	-0.366299
89662063	rs76970229	1.12583e-07	-1.32062e-10	-1.19332	6.50987e-05	-1.32062e-10	-1.2004	8.6535e-05	-1.32062e-10	-1.19715
89662319	rs75696395	1.00838e-07	-1.32062e-10	-1.30349	5.82479e-05	-1.32062e-10	-1.3116	7.64714e-05	-1.32062e-10	-1.32078
89662422	rs461227	4.35564e-08	-1.45677	-0.686186	1.99102e-05	-1.73086	-0.654212	2.11666e-05	-1.77334	-0.831934
89662837	rs12447806	8.8138e-08	-0.256454	-1.18166	1.30877e-05	-1.68717	-1.11746	1.90369e-05	-1.53908	-1.17224
89662875	rs3751684	9.68518e-08	-1.32062e-10	-1.34383	5.60047e-05	-1.32062e-10	-1.35087	7.38275e-05	-1.32062e-10	-1.35597
89662990	rs694285	4.86688e-08	-1.26704	-0.76494	1.7686e-05	-1.77304	-0.730489	2.06373e-05	-1.73752	-0.893078
89663025	rs3751682	1.39448e-07	-1.32062e-10	-0.979321	7.48321e-05	-1.32062e-10	-1.06106	0.000101334	-1.32062e-10	-1.03928
89663059	rs116043605	1.43099e-07	-0.953479	-2.63719e-10	0.00047024	0.776938	-2.63719e-10	0.000281772	-0.016599	-2.63719e-10
89663072	rs659974	2.818e-08	-1.53167	-1.04673	1.44049e-05	-1.70811	-1.00062	1.66348e-05	-1.77445	-1.07176
89663190	rs3751681	1.02528e-07	-1.32062e-10	-1.28688	5.91639e-05	-1.32062e-10	-1.29599	7.75776e-05	-1.32062e-10	-1.30642
89663413	rs377276539	1.19671e-07	-1.32062e-10	-1.13227	6.73201e-05	-1.32062e-10	-1.16685	8.96886e-05	-1.32062e-10	-1.16135
89663448	rs72805563	1.38864e-07	-0.983521	-2.63719e-10	0.000445891	0.72377	-2.63719e-10	0.00026962	-0.0606846	-2.63719e-10
89663715	rs112854838	5.84274e-08	-1.72395	-0.125278	4.75584e-05	-1.44496	-0.0693837	7.03921e-05	-1.39502	-0.00859344
89663816	rs77740744	1.03086e-07	-1.32062e-10	-1.28145	5.94678e-05	-1.32062e-10	-1.29087	7.79466e-05	-1.32062e-10	-1.30167
89663939	rs191371110	9.61049e-08	-1.32062e-10	-1.35157	5.57959e-05	-1.32062e-10	-1.3546	7.36097e-05	-1.32062e-10	-1.35892
89664067	rs1561210	8.00417e-08	-1.53447	-2.63719e-10	4.64871e-05	-1.53713	-2.63719e-10	5.53078e-05	-1.64478	-2.63719e-10
89664784	rs60900454	1.26678e-07	-1.07536	-2.63719e-10	4.73704e-05	-1.51831	-2.63719e-10	5.67867e-05	-1.6184	-2.63719e-10
89665653	rs78769349	9.47614e-08	-1.32062e-10	-1.36565	5.50538e-05	-1.32062e-10	-1.36799	7.29278e-05	-1.32062e-10	-1.36823
89665747	rs154658	3.14774e-08	-1.67946	-0.788282	2.78873e-05	-1.25814	-0.789994	2.24515e-05	-1.61019	-0.936146
89665905	rs8048760	3.0526e-08	-1.53908	-0.959356	1.63385e-05	-1.67967	-0.903111	1.81737e-05	-1.76797	-0.989749
89666124	rs146681197	1.05805e-07	-1.32062e-10	-1.25542	5.84232e-05	-1.32062e-10	-1.30859	7.82288e-05	-1.32062e-10	-1.29806
89666212	rs116243542	1.8569e-07	-0.692937	-2.63719e-10	6.39882e-05	-1.21761	-2.63719e-10	7.06547e-05	-1.39989	-2.63719e-10
89666511	rs164737	8.58941e-08	-0.636142	-0.827757	1.65506e-05	-1.75971	-0.810176	1.88818e-05	-1.7717	-0.947797
89666961	rs62068684	2.76344e-06	2.36592	-0.358699	0.0002223	0.50874	-0.481016	0.000334871	0.608241	-0.452195
89667036	rs11642507	7.55999e-08	-1.59156	-2.63719e-10	4.46328e-05	-1.57783	-2.63719e-10	5.54267e-05	-1.64264	-2.63719e-10
89667337	rs154659	7.95912e-08	-0.510281	-1.02983	1.32303e-05	-1.77377	-1.02003	1.69193e-05	-1.7543	-1.07494
89667637	rs154660	1.37016e-07	-0.0895701	-0.907343	1.43089e-05	-1.75402	-0.961396	1.86339e-05	-1.67393	-1.05879
89667699	rs164739	1.33427e-07	-0.084426	-0.939036	1.40539e-05	-1.75209	-0.981314	1.81856e-05	-1.67268	-1.08439
89668295	rs12933774	1.08773e-06	1.99931	-0.924475	1.92662e-05	-1.49601	-0.921939	2.77267e-05	-1.35833	-0.976973
89668414	rs12935102	5.44807e-08	-0.611131	-1.30804	1.04659e-05	-1.73079	-1.29739	1.39138e-05	-1.74226	-1.28256
89668511	rs62068700	1.41381e-07	-0.580124	-0.385432	3.24724e-05	-1.67584	-0.220074	3.57644e-05	-1.7704	-0.310343
89668568	rs164740	2.02839e-08	-1.64651	-1.26068	1.08979e-05	-1.7296	-1.25813	1.4351e-05	-1.74986	-1.24401
89668874	rs75066267	1.68563e-07	-1.32062e-10	-0.789706	9.58478e-05	-1.32062e-10	-0.813543	0.000127234	-1.32062e-10	-0.811674
89669451	rs62068701	8.703e-08	-0.282944	-1.16782	2.3488e-05	-0.948212	-1.2716	3.73102e-05	-0.776116	-1.26232
89669631	rs12447525	6.64036e-08	-0.658934	-1.06233	1.34687e-05	-1.73383	-1.0421	2.04191e-05	-1.64494	-0.996288
89669714	rs352933	7.92582e-08	-0.631941	-0.912362	1.66345e-05	-1.77416	-0.790672	2.5007e-05	-1.68808	-0.750461
89669851	rs352934	7.5747e-08	-0.659972	-0.929643	1.63048e-05	-1.7747	-0.810144	2.41662e-05	-1.70214	-0.770605
89670350	rs140667571	1.02033e-07	-1.32062e-10	-1.29172	6.49371e-05	-1.32062e-10	-1.20288	8.51065e-05	-1.32062e-10	-1.21379
89671336	rs441526	7.44912e-08	-0.687199	-0.919135	1.66325e-05	-1.77446	-0.790485	2.43632e-05	-1.70896	-0.755662
89671432	rs452726	4.00041e-08	-1.3337	-0.894328	1.74118e-05	-1.75557	-0.763585	2.41425e-05	-1.74711	-0.72662
89671448	rs431417	3.26959e-08	-1.35697	-1.0728	1.33744e-05	-1.77305	-1.00991	1.95281e-05	-1.71605	-0.969788
89671781	rs407984	3.42206e-08	-1.36158	-1.02261	1.52177e-05	-1.74921	-0.904633	2.06591e-05	-1.75374	-0.875802
89672155	rs1991508	1.39334e-07	0.342331	-1.32247	1.23124e-05	-1.55192	-1.31377	1.58498e-05	-1.60357	-1.29097
89672368	rs8058428	3.89732e-08	-1.36158	-0.89256	1.75789e-05	-1.74921	-0.760395	2.40292e-05	-1.75374	-0.724689
89672451	rs8057288	3.97002e-08	-1.3431	-0.89256	1.75027e-05	-1.75355	-0.760395	2.41333e-05	-1.74942	-0.724689
89672582	rs391773	3.89732e-08	-1.36158	-0.89256	1.75789e-05	-1.74921	-0.760395	2.40292e-05	-1.75374	-0.724689
89672715	rs668009	3.25587e-08	-1.34806	-1.08591	1.31905e-05	-1.77244	-1.02437	1.92975e-05	-1.71269	-0.985038
89672729	rs12918760	9.13059e-08	-1.4028	-2.63719e-10	4.02704e-05	-1.68069	-2.63719e-10	5.09719e-05	-1.72642	-2.63719e-10
89672812	rs8064126	1.65267e-07	0.387212	-1.19667	1.22811e-05	-1.72676	-1.14148	1.89742e-05	-1.55563	-1.15899
89672949	rs149908136	2.49118e-08	-1.749	-0.952672	2.88485e-05	-1.27083	-0.743415	2.61855e-05	-1.58647	-0.806022
89673076	rs56164821	1.56255e-07	0.371392	-1.23692	1.17031e-05	-1.72863	-1.18782	1.80667e-05	-1.56006	-1.20356
89673135	rs62068703	1.54071e-07	0.349019	-1.22862	1.17791e-05	-1.73186	-1.17812	1.81072e-05	-1.5671	-1.19429
89673609	rs78085008	1.1384e-07	-0.259488	-0.92273	2.2243e-05	-1.01614	-1.25814	3.53621e-05	-0.840833	-1.25123
89673611	rs664020	1.07565e-05	4.73435	-1.3681	2.99317e-05	-0.643505	-1.33388	8.28523e-05	0.100129	-1.34077
89673702	rs653429	2.09833e-05	5.22104	-1.18657	3.93964e-05	-0.535211	-1.16742	0.000115575	0.24262	-1.1504
89674269	rs35198968	2.18293e-07	0.00208389	-0.533258	0.000206141	0.378233	-0.425978	0.000193472	-0.0880503	-0.304513
89674314	rs147619250	3.41837e-07	-1.32062e-10	-0.0826795	0.000182108	-1.32062e-10	-0.171702	0.000247326	-1.32062e-10	-0.14699
89674320	rs376402	1.40589e-05	4.87681	-1.24281	3.42924e-05	-0.632392	-1.20899	9.60156e-05	0.113644	-1.20683
89674575	rs73263339	1.10021e-07	-0.243703	-0.972641	2.19583e-05	-1.00495	-1.28221	3.49244e-05	-0.828431	-1.27608
89675068	rs8059821	5.15029e-05	6.17215	-1.23977	4.2e-05	-0.421966	-1.21667	0.000109874	0.249352	-1.20772
89675110	rs80089054	1.59785e-07	-0.843188	-2.63719e-10	4.84653e-05	-1.49546	-2.63719e-10	5.86908e-05	-1.58542	-2.63719e-10
89675182	rs4785697	8.18525e-08	-0.176403	-1.33569	9.659e-06	-1.76668	-1.34173	1.35592e-05	-1.72894	-1.32169
89675319	rs4785698	7.80673e-08	-0.207361	-1.35208	9.5232e-06	-1.76534	-1.35724	1.3297e-05	-1.72755	-1.34262
89675362	rs139031001	6.30796e-08	-1.77262	-2.63719e-10	4.01006e-05	-1.68491	-2.63719e-10	5.35443e-05	-1.67719	-2.63719e-10
89676292	rs58830815	1.05129e-07	-1.32062e-10	-1.26183	6.12863e-05	-1.32062e-10	-1.26075	8.04806e-05	-1.32062e-10	-1.26968
89676444	rs139515047	9.29804e-08	-1.38462	-2.63719e-10	3.98689e-05	-1.69071	-2.63719e-10	5.04768e-05	-1.73618	-2.63719e-10
89676635	rs75959543	9.62956e-08	-1.32062e-10	-1.34959	5.51003e-05	-1.32062e-10	-1.36715	7.29294e-05	-1.32062e-10	-1.36821
89676701	rs147349069	4.09506e-07	0.0979365	-2.63719e-10	7.84015e-05	-1.01446	-2.63719e-10	0.000124997	-0.829411	-2.63719e-10
89676788	rs725332	9.04338e-08	-1.4124	-2.63719e-10	0.000105855	-0.714234	-2.63719e-10	0.000130272	-0.788073	-2.63719e-10
89677152	rs77282511	1.9724e-07	-1.32062e-10	-0.632595	0.000126347	-1.32062e-10	-0.53727	0.000186918	-1.32062e-10	-0.42703
89677270	rs11649398	8.53311e-08	-1.47048	-2.63719e-10	5.42754e-05	-1.38223	-2.63719e-10	6.92917e-05	-1.41937	-2.63719e-10
89677398	rs61286271	1.06507e-07	-0.307864	-0.940938	2.19858e-05	-1.01881	-1.2671	3.48475e-05	-0.846254	-1.26046
89677440	rs79844564	9.57029e-08	-1.32062e-10	-1.35577	5.52022e-05	-1.32062e-10	-1.3653	7.29948e-05	-1.32062e-10	-1.36731
89677522	rs4519330	2.98555e-08	-1.39876	-1.12189	1.33053e-05	-1.74151	-1.04663	1.78983e-05	-1.76577	-1.00722
89678165	rs7191697	8.00234e-08	-0.167569	-1.36713	1.01714e-05	-1.68875	-1.36798	1.30713e-05	-1.72324	-1.36404
89678423	rs57407733	5.20425e-08	-0.789437	-1.17552	1.24771e-05	-1.77249	-1.07992	1.76941e-05	-1.73513	-1.04933
89678484	rs577771451	9.71777e-08	-1.34047	-2.63719e-10	0.000658066	1.113	-2.63719e-10	0.000426696	0.398373	-2.63719e-10
89679003	rs78691238	9.60806e-08	-1.32062e-10	-1.35183	6.07627e-05	-1.32062e-10	-1.26933	7.92271e-05	-1.32062e-10	-1.28538
89679093	rs78599273	1.20957e-07	-1.32062e-10	-1.12158	6.96785e-05	-1.32062e-10	-1.13241	9.23879e-05	-1.32062e-10	-1.1317
89679266	rs7200366	9.96167e-08	0.0523225	-1.36801	9.68291e-06	-1.74116	-1.36478	1.35123e-05	-1.68599	-1.36811
89679278	rs76498989	9.45913e-08	-1.32062e-10	-1.36745	5.76693e-05	-1.32062e-10	-1.32158	7.55316e-05	-1.32062e-10	-1.33315
89679501	rs35859096	8.1422e-08	-0.702813	-0.814556	2.15973e-05	-1.21291	-1.09083	3.19593e-05	-1.10656	-1.08667
89679545	rs78668338	9.46864e-08	-1.32062e-10	-1.36644	5.80211e-05	-1.32062e-10	-1.3155	7.58794e-05	-1.32062e-10	-1.32855
89679596	rs79604922	9.4588e-08	-1.32062e-10	-1.36748	5.77021e-05	-1.32062e-10	-1.32101	7.54902e-05	-1.32062e-10	-1.3337
89680416	rs144196308	1.08436e-07	-1.32062e-10	-1.23085	7.30648e-05	-1.32062e-10	-1.08496	9.46834e-05	-1.32062e-10	-1.10716
89680470	rs146644368	9.47835e-08	-1.32062e-10	-1.36542	5.7937e-05	-1.32062e-10	-1.31695	7.58065e-05	-1.32062e-10	-1.32951
89680868	rs16965867	3.86591e-08	-1.04265	-1.21959	1.23645e-05	-1.51028	-1.3512	1.78027e-05	-1.42726	-1.35109
89680977	rs71396932	4.26031e-08	-0.972613	-1.19247	1.30167e-05	-1.46755	-1.34252	1.8873e-05	-1.37852	-1.34145
89681118	rs62068708	4.66892e-08	-1.04834	-1.02517	1.50206e-05	-1.77005	-0.896837	2.11038e-05	-1.73139	-0.876849
89681331	rs138002535	1.34163e-07	-1.01796	-2.63719e-10	9.30548e-05	-0.843115	-2.63719e-10	0.000124709	-0.831712	-2.63719e-10
89681549	rs455344	5.26904e-07	1.71603	-1.36602	1.58946e-05	-1.24513	-1.3652	3.36752e-05	-0.77272	-1.36822
89681640	rs28592184	9.85574e-08	-1.32062e-10	-1.32638	6.31251e-05	-1.32062e-10	-1.23119	8.18863e-05	-1.32062e-10	-1.25237
89681688	rs150789921	3.99464e-07	0.0731092	-2.63719e-10	0.000129824	-0.510123	-2.63719e-10	0.000137711	-0.732539	-2.63719e-10
89682006	rs460105	0.000392933	8.31177	-1.34738	7.57474e-05	0.312531	-1.36143	0.000164864	0.808098	-1.36067
89682023	rs72805576	7.34531e-08	-1.62037	-2.63719e-10	3.6963e-05	-1.76639	-2.63719e-10	5.0044e-05	-1.7448	-2.63719e-10
89682125	rs8044136	8.10638e-07	2.12881	-1.348	2.41613e-05	-0.848166	-1.34339	4.1317e-05	-0.580228	-1.3562
89682135	rs8063611	4.55988e-08	-0.942034	-1.1551	1.2928e-05	-1.76472	-1.05219	1.82114e-05	-1.71998	-1.03567
89682169	rs35078537	4.58414e-07	1.36912	-1.15836	3.83079e-05	-0.666646	-1.064	5.7514e-05	-0.512389	-1.09328
89682190	rs57856222	7.83717e-08	-0.211447	-1.3441	1.01718e-05	-1.71352	-1.34317	1.33456e-05	-1.73825	-1.32827
89682350	rs409170	3.35863e-06	3.55547	-1.3532	3.90295e-05	-0.356082	-1.35591	7.09998e-05	-0.0532399	-1.34178
89682491	rs72805578	4.84835e-08	-0.952419	-1.08337	1.40627e-05	-1.76583	-0.966952	1.98146e-05	-1.72262	-0.948661
89682840	rs459173	9.62204e-08	-1.32062e-10	-1.35037	6.01884e-05	-1.32062e-10	-1.27883	7.82667e-05	-1.32062e-10	-1.29758
89683240	rs1968499	1.54633e-07	0.485426	-1.36139	1.0651e-05	-1.64549	-1.36516	1.54073e-05	-1.5643	-1.35855
89683288	rs77110324	5.43228e-07	0.380514	-2.63719e-10	4.4723e-05	-1.57582	-2.63719e-10	5.65065e-05	-1.62334	-2.63719e-10
89683398	rs75790913	9.66857e-08	-1.32062e-10	-1.34555	6.08987e-05	-1.32062e-10	-1.26709	7.90167e-05	-1.32062e-10	-1.28804
89683438	rs34817489	8.58913e-07	0.838653	-2.63719e-10	0.000108206	-0.692271	-2.63719e-10	0.000104513	-1.00838	-2.63719e-10
89684576	rs6416799	9.74298e-08	-1.32062e-10	-1.33788	6.20537e-05	-1.32062e-10	-1.2483	8.02973e-05	-1.32062e-10	-1.27196
89684661	rs4968049	1.72496e-07	0.589039	-1.35568	1.10526e-05	-1.61983	-1.35381	1.61956e-05	-1.53188	-1.34108
89684741	rs117109583	1.83644e-07	-0.704017	-2.63719e-10	3.70627e-05	-1.76369	-2.63719e-10	5.61174e-05	-1.63025	-2.63719e-10
89684777	rs147723433	9.83939e-08	-1.32062e-10	-1.32804	5.77139e-05	-1.32062e-10	-1.32081	7.54809e-05	-1.32062e-10	-1.33382
89684864	rs117817715	2.52867e-07	-1.32062e-10	-0.384149	0.000133654	-1.32062e-10	-0.481046	0.000191408	-1.32062e-10	-0.403291
89685234	rs61408277	8.64059e-08	-0.153259	-1.3047	1.08456e-05	-1.69225	-1.30029	1.42847e-05	-1.72474	-1.27377
89686245	rs9673820	2.81775e-08	-1.23926	-1.33923	9.73178e-06	-1.73854	-1.36236	1.25917e-05	-1.77262	-1.35204
89686640	rs72805581	7.63823e-08	-1.58126	-2.63719e-10	3.67484e-05	-1.77221	-2.63719e-10	5.06988e-05	-1.7318	-2.63719e-10
89686691	rs3764254	1.04468e-07	-1.32062e-10	-1.26813	7.06344e-05	-1.32062e-10	-1.11879	9.02282e-05	-1.32062e-10	-1.15536
89686718	rs74883430	8.08502e-08	-1.52442	-2.63719e-10	3.67633e-05	-1.7718	-2.63719e-10	5.34379e-05	-1.67918	-2.63719e-10
89687377	rs62068711	5.82485e-07	1.7076	-1.25731	5.23017e-05	-0.051846	-1.36743	6.52588e-05	-0.115004	-1.36433
89687407	rs2280374	8.98238e-08	-0.131994	-1.28717	1.10866e-05	-1.6874	-1.28316	1.46123e-05	-1.72095	-1.25488
89687422	rs2280373	1.04835e-07	-1.32062e-10	-1.26463	7.03443e-05	-1.32062e-10	-1.1229	8.96844e-05	-1.32062e-10	-1.1614
89687652	rs2280372	1.02306e-07	-1.32062e-10	-1.28904	6.67636e-05	-1.32062e-10	-1.17515	8.53453e-05	-1.32062e-10	-1.21099
89687703	rs2280371	1.01607e-07	-1.32062e-10	-1.2959	6.68347e-05	-1.32062e-10	-1.17408	8.57783e-05	-1.32062e-10	-1.20593
89687812	rs79172130	8.87252e-08	-0.142643	-1.28883	1.10408e-05	-1.68985	-1.28486	1.45558e-05	-1.72286	-1.25684
89687948	rs3794636	1.00449e-07	-1.32062e-10	-1.30736	6.56269e-05	-1.32062e-10	-1.19232	8.42968e-05	-1.32062e-10	-1.22335
89688617	rs62068712	6.73191e-07	1.84744	-1.25242	5.55736e-05	0.00836754	-1.36696	6.85363e-05	-0.0669611	-1.36337
89689025	rs145536259	1.00264e-07	-1.32062e-10	-1.30921	6.34868e-05	-1.32062e-10	-1.22547	8.222e-05	-1.32062e-10	-1.2483
89689053	rs192325916	9.24947e-08	-1.38986	-2.63719e-10	9.47794e-05	-0.824753	-2.63719e-10	0.000131285	-0.780326	-2.63719e-10
89689427	rs78021403	1.02274e-07	-1.32062e-10	-1.28936	6.5425e-05	-1.32062e-10	-1.1954	8.45278e-05	-1.32062e-10	-1.22062
89689490	rs72805582	6.50979e-08	-1.74112	-2.63719e-10	5.10171e-05	-1.44414	-2.63719e-10	5.43892e-05	-1.66153	-2.63719e-10
89689786	rs62068713	6.61849e-07	1.8879	-1.30988	5.94602e-05	0.0756492	-1.36665	7.3745e-05	0.0101748	-1.36726
89690079	rs4968054	8.10532e-08	-0.175443	-1.34647	1.03528e-05	-1.6972	-1.34185	1.35559e-05	-1.72857	-1.3223
89690413	rs77924978	1.04461e-07	-1.32062e-10	-1.2682	6.76294e-05	-1.32062e-10	-1.16226	8.71213e-05	-1.32062e-10	-1.1904
89690688	rs154665	0.00186978	9.75643	-1.23212	0.000210575	1.25633	-1.28279	0.000582099	1.95955	-1.25061
89690826	rs144717234	4.03109e-07	-1.32062e-10	0.0821922	0.000236822	-1.32062e-10	0.0910045	0.000296059	-1.32062e-10	0.0328615
89690990	rs75923656	8.20873e-08	-0.209231	-1.3	1.09091e-05	-1.70619	-1.28051	1.45259e-05	-1.73576	-1.24601
89690991	rs79138604	8.20873e-08	-0.209231	-1.3	1.09091e-05	-1.70619	-1.28051	1.45259e-05	-1.73576	-1.24601
89691045	rs34323930	8.27543e-08	-0.197397	-1.30374	1.09088e-05	-1.70197	-1.28476	1.4504e-05	-1.73224	-1.25103
89691142	rs258341	4.27747e-06	3.7407	-1.29659	5.52654e-05	-0.191146	-1.17301	0.000101644	0.121506	-1.15773
89691310	rs11641525	3.45054e-07	-0.0733143	-2.63719e-10	7.31428e-05	-1.08389	-2.63719e-10	0.000111981	-0.939371	-2.63719e-10
89691384	rs258340	0.00100825	8.87418	-0.967471	0.000346225	1.38625	-0.91546	0.00064409	1.75487	-0.944727
89691557	rs76527868	1.16628e-07	-1.32062e-10	-1.15802	7.81311e-05	-1.32062e-10	-1.01792	9.94656e-05	-1.32062e-10	-1.05789
89691769	rs12930346	7.61244e-05	6.68096	-1.35785	8.44666e-05	0.427031	-1.36698	0.000135486	0.617471	-1.3663
89691798	rs7197490	6.67242e-08	-1.71645	-2.63719e-10	4.13314e-05	-1.65468	-2.63719e-10	4.92489e-05	-1.76081	-2.63719e-10
89692298	rs164741	4.31023e-07	1.45714	-1.30799	1.53301e-05	-1.45776	-1.18872	2.25445e-05	-1.3454	-1.1968
89692480	rs76317501	1.13915e-07	-1.32062e-10	-1.18156	7.47035e-05	-1.32062e-10	-1.06278	9.61463e-05	-1.32062e-10	-1.09183
89692607	rs74251526	1.30528e-07	-1.32062e-10	-1.04542	8.80292e-05	-1.32062e-10	-0.898636	0.000112667	-1.32062e-10	-0.933257
89693035	rs372694262	1.40363e-07	-0.972783	-2.63719e-10	9.87723e-05	-0.783487	-2.63719e-10	0.000141308	-0.70676	-2.63719e-10
89693057	rs116885385	6.30214e-08	-1.77354	-2.63719e-10	5.3662e-05	-1.3936	-2.63719e-10	6.68974e-05	-1.45454	-2.63719e-10
89693099	rs4248913	7.14423e-08	-0.530414	-1.11771	1.68558e-05	-1.6111	-0.940507	2.13435e-05	-1.6373	-0.959645
89693149	rs79068217	1.32842e-07	-1.32062e-10	-1.02785	9.43355e-05	-1.32062e-10	-0.829446	0.000120264	-1.32062e-10	-0.868009
89693190	rs444964	0.00155376	9.63816	-1.29899	0.000157139	1.00484	-1.32402	0.000356017	1.54258	-1.3253
89693191	rs112233725	2.4955e-07	0.735616	-1.13297	1.82529e-05	-1.37462	-1.09736	2.15989e-05	-1.44824	-1.13682
89693201	rs62068714	1.83787e-07	0.617896	-1.32113	1.15476e-05	-1.62183	-1.308	1.76427e-05	-1.47369	-1.31369
89693756	rs383027	2.57226e-05	5.59284	-1.35473	2.63907e-05	-0.761031	-1.34226	5.36854e-05	-0.334111	-1.34045
89693761	rs453528	2.71991e-05	5.66095	-1.36702	2.86636e-05	-0.658805	-1.36187	6.03653e-05	-0.196328	-1.36096
89694029	rs79550794	1.27317e-07	-1.32062e-10	-1.07034	9.06241e-05	-1.32062e-10	-0.869585	0.000114451	-1.32062e-10	-0.917555
89694149	rs145983790	1.22247e-07	-1.32062e-10	-1.11097	8.5945e-05	-1.32062e-10	-0.922597	0.000108833	-1.32062e-10	-0.967879
89694169	rs9673694	0.000154325	7.09546	-1.06565	0.000163741	0.783312	-1.06133	0.000235001	0.86386	-1.06197
89694431	rs194479	2.70022e-08	-1.5415	-1.0796	1.31168e-05	-1.73907	-1.06334	1.67809e-05	-1.77397	-1.06348
89694620	rs258342	2.735e-08	-1.569	-1.03929	1.38422e-05	-1.72399	-1.02459	1.75107e-05	-1.77115	-1.02374
89694907	rs75666264	1.34072e-07	-1.32062e-10	-1.01864	9.84009e-05	-1.32062e-10	-0.787254	0.000124436	-1.32062e-10	-0.833905
89695046	rs74966740	4.32354e-07	-1.32062e-10	0.152229	0.000285727	-1.32062e-10	0.278732	0.000382875	-1.32062e-10	0.29001
89695266	rs75670182	1.33638e-07	-1.32062e-10	-1.02188	9.86116e-05	-1.32062e-10	-0.785116	0.000124224	-1.32062e-10	-0.835608
89696209	rs3794635	1.40713e-07	-1.32062e-10	-0.970293	0.000105777	-1.32062e-10	-0.714973	0.000132836	-1.32062e-10	-0.768586
89696438	rs3794633	5.80961e-05	6.42098	-1.36814	0.000114698	0.68345	-1.31745	0.0001873	0.911506	-1.33649
89697445	rs142504280	8.49945e-08	-1.47443	-2.63719e-10	3.85543e-05	-1.72424	-2.63719e-10	4.9216e-05	-1.76148	-2.63719e-10
89697625	rs908951	0.00037382	7.88682	-0.972306	8.49638e-05	-0.234634	-0.699445	0.000160654	0.17333	-0.751778
89697792	rs2460451	0.00033735	8.15781	-1.34595	4.71165e-05	-0.192117	-1.33156	9.65839e-05	0.241066	-1.32835
89697891	rs76878855	1.35587e-07	-1.32062e-10	-1.0074	0.000100885	-1.32062e-10	-0.76232	0.000126926	-1.32062e-10	-0.814098
89698070	rs2250598	0.000252111	7.48186	-0.96125	6.96284e-05	-0.446904	-0.686229	0.000129023	-0.0604591	-0.737245
89698078	rs11649482	4.06884e-06	3.41082	-1.01672	0.000148453	0.966654	-1.34269	0.000188926	0.916515	-1.33286
89698283	rs2434858	0.000211535	7.29153	-0.946401	6.60812e-05	-0.518375	-0.667046	0.000121159	-0.141802	-0.718788
89698752	rs420332	0.000191814	7.24476	-0.997493	5.87309e-05	-0.575945	-0.727393	0.000106333	-0.208902	-0.78222
89698760	rs55950592	2.26105e-07	-0.496017	-2.63719e-10	6.3138e-05	-1.23098	-2.63719e-10	6.97737e-05	-1.41244	-2.63719e-10
89698793	rs117586265	7.50703e-08	-1.59859	-2.63719e-10	0.000173635	-0.219347	-2.63719e-10	0.000155954	-0.60814	-2.63719e-10
89698970	rs79799075	1.39331e-07	-1.32062e-10	-0.98016	0.000105059	-1.32062e-10	-0.721783	0.000131338	-1.32062e-10	-0.779926
89698986	rs78961851	5.5117e-08	-1.77461	-0.132945	5.18834e-05	-1.43411	0.00680902	6.56817e-05	-1.48919	0.0163084
89699424	rs142099578	7.08605e-08	-1.6563	-2.63719e-10	4.00197e-05	-1.68693	-2.63719e-10	4.9338e-05	-1.759	-2.63719e-10
89699523	rs12920969	0.000153504	7.38979	-1.36532	3.23239e-05	-0.541519	-1.35898	6.16653e-05	-0.178644	-1.35733
89699528	rs4785580	0.000113571	6.76848	-1.04532	4.77791e-05	-0.725129	-0.784586	8.5148e-05	-0.375839	-0.837468
89699664	rs4785581	8.78369e-05	6.59287	-1.12665	4.09174e-05	-0.754568	-0.91018	7.28189e-05	-0.42127	-0.948452
89700212	rs72805588	7.10864e-08	-1.65312	-2.63719e-10	3.99118e-05	-1.68963	-2.63719e-10	4.92823e-05	-1.76013	-2.63719e-10
89700495	rs382429	8.79647e-06	4.47328	-1.30819	7.09362e-05	0.206987	-1.32151	0.000113874	0.393332	-1.31594
89700612	rs61217159	6.58335e-08	-0.461432	-1.26845	1.04969e-05	-1.76216	-1.26307	1.37577e-05	-1.77043	-1.26567
89700677	rs78426260	1.34168e-07	-1.32062e-10	-1.01792	9.88958e-05	-1.32062e-10	-0.782238	0.000125	-1.32062e-10	-0.829386
89700747	rs2460449	0.000167392	7.47854	-1.36746	3.34971e-05	-0.502736	-1.36211	6.38852e-05	-0.138893	-1.36172
89700881	rs2460448	0.000128739	6.90303	-1.0545	4.97906e-05	-0.659574	-0.808905	8.9518e-05	-0.309085	-0.854173
89701702	rs73265357	1.33289e-07	-1.32062e-10	-1.0245	9.8573e-05	-1.32062e-10	-0.785507	0.000124053	-1.32062e-10	-0.83699
89701755	rs77117947	1.41704e-07	-1.32062e-10	-0.963271	0.000106284	-1.32062e-10	-0.710192	0.000133726	-1.32062e-10	-0.761908
89701971	rs78306418	1.43138e-07	-1.32062e-10	-0.953202	0.000107655	-1.32062e-10	-0.697374	0.000135382	-1.32062e-10	-0.749601
89702124	rs449882	0.000104333	7.00549	-1.36716	2.78003e-05	-0.683034	-1.36822	5.18832e-05	-0.340769	-1.36793
89702203	rs74736114	1.38135e-07	-1.32062e-10	-0.988786	0.000103836	-1.32062e-10	-0.733489	0.000130174	-1.32062e-10	-0.788823
89702204	rs463938	0.000117322	7.12196	-1.3663	2.88302e-05	-0.646644	-1.36824	5.40785e-05	-0.299065	-1.3682
89702331	rs145919154	2.92601e-07	-0.238204	-2.63719e-10	7.31695e-05	-1.08353	-2.63719e-10	8.67099e-05	-1.19513	-2.63719e-10
89702620	rs2070992	6.1562e-08	-0.468804	-1.32817	9.89158e-06	-1.76142	-1.3232	1.29568e-05	-1.77084	-1.32524
89702653	rs2070993	1.39603e-07	-1.32062e-10	-0.978213	0.00010492	-1.32062e-10	-0.723108	0.000131874	-1.32062e-10	-0.775852
89703424	rs445537	5.85386e-05	6.38133	-1.3209	3.27051e-05	-0.584928	-1.30384	6.58034e-05	-0.184844	-1.28618
89703797	rs34422500	1.0139e-05	2.90224	0.404893	0.000472441	-0.0952298	0.876838	0.000666598	-0.0910881	0.935577
89704365	rs1126464	2.23269e-08	-1.54861	-1.26261	1.14158e-05	-1.68727	-1.25403	1.41385e-05	-1.75632	-1.25248
89704797	rs76820443	2.03241e-08	-1.53698	-1.36822	2.68952e-05	-0.717606	-1.36675	2.74054e-05	-0.978805	-1.36815
89704931	rs78545310	3.27205e-07	-0.126427	-2.63719e-10	4.18623e-05	-1.64192	-2.63719e-10	7.07052e-05	-1.39918	-2.63719e-10
89704953	rs74033816	2.02596e-07	-0.605802	-2.63719e-10	9.94912e-05	-0.776235	-2.63719e-10	0.000144867	-0.681879	-2.63719e-10
89704977	rs79283723	1.99339e-08	-1.55862	-1.36598	2.61104e-05	-0.753821	-1.36015	2.65237e-05	-1.0132	-1.36646
89705543	rs138283357	1.46613e-07	-1.32062e-10	-0.929216	0.00011104	-1.32062e-10	-0.666417	0.000139351	-1.32062e-10	-0.720705
89706125	rs137873456	2.11992e-08	-1.77099	-1.09206	3.27181e-05	-1.72659	-0.161781	4.02148e-05	-1.74152	-0.221944
89706265	rs181828361	9.84045e-08	-1.32062e-10	-1.32793	5.7659e-05	-1.32062e-10	-1.32176	7.65443e-05	-1.32062e-10	-1.31983
89706887	rs72491952	1.49677e-07	-1.32062e-10	-0.908536	0.000114072	-1.32062e-10	-0.639476	0.000143208	-1.32062e-10	-0.693399
89706980	rs75580672	1.4033e-07	-1.32062e-10	-0.973018	0.000100237	-1.32062e-10	-0.768769	0.00012766	-1.32062e-10	-0.808327
89706992	rs2052868	2.70408e-05	5.65475	-1.36666	4.22993e-05	-0.276583	-1.35495	5.27544e-05	-0.330138	-1.36191
89707093	rs2052867	8.13692e-07	1.97173	-1.18716	5.36552e-05	-0.341955	-1.05177	8.22798e-05	-0.203472	-1.0441
89707099	rs2139455	8.08716e-06	4.03153	-0.950508	0.000185207	0.652247	-0.807077	0.000252621	0.711925	-0.837732
89707279	rs6500436	1.48847e-07	-0.914093	-2.63719e-10	9.15116e-05	-0.859838	-2.63719e-10	0.000132164	-0.773656	-2.63719e-10
89707493	rs55839877	2.45774e-06	1.88998	-2.63719e-10	0.000182772	-0.168064	-2.63719e-10	0.000179165	-0.469393	-2.63719e-10
89707783	rs58290281	8.69879e-06	4.1495	-0.995574	0.000195216	0.764657	-0.866854	0.000268448	0.836442	-0.901483
89708003	rs154656	7.56631e-05	6.64122	-1.32418	2.46477e-05	-0.859964	-1.31166	4.43803e-05	-0.54923	-1.31567
89708037	rs12921177	3.73958e-08	-0.942338	-1.35312	9.90152e-06	-1.72091	-1.3627	1.35739e-05	-1.69267	-1.35688
89708096	rs154657	7.65695e-05	6.65847	-1.32953	2.36149e-05	-0.868606	-1.34582	4.2588e-05	-0.558076	-1.34805
89708224	rs164749	0.000132593	6.79236	-0.914338	5.12604e-05	-0.801632	-0.637753	8.92503e-05	-0.479561	-0.686692
89708267	rs77651727	6.31038e-08	-1.77223	-2.63719e-10	6.02446e-05	-1.27789	-2.63719e-10	8.80176e-05	-1.18016	-2.63719e-10
89708292	rs164748	7.65695e-05	6.65847	-1.32953	2.36149e-05	-0.868606	-1.34582	4.2588e-05	-0.558076	-1.34805
89708528	rs74527172	1.51278e-07	-1.32062e-10	-0.897893	0.000113353	-1.32062e-10	-0.645794	0.000143662	-1.32062e-10	-0.690237
89708673	rs74251528	1.5098e-07	-1.32062e-10	-0.899868	0.000112968	-1.32062e-10	-0.649203	0.000143297	-1.32062e-10	-0.692782
89708680	rs164747	7.6314e-05	6.65847	-1.33287	2.35553e-05	-0.868606	-1.34835	4.24863e-05	-0.558076	-1.35044
89708682	rs187492937	8.60531e-08	-1.46205	-2.63719e-10	0.000239671	0.102965	-2.63719e-10	0.000221505	-0.257255	-2.63719e-10
89709019	rs164746	7.13885e-05	6.56659	-1.30772	2.33153e-05	-0.898552	-1.32864	4.18151e-05	-0.592816	-1.33162
89709277	rs12444912	2.12177e-07	-1.32062e-10	-0.559593	0.000129294	-1.32062e-10	-0.514217	0.000169206	-1.32062e-10	-0.526581
89709513	rs146317604	2.25993e-07	-0.49651	-2.63719e-10	6.17716e-05	-1.25286	-2.63719e-10	7.43294e-05	-1.34919	-2.63719e-10
89709516	rs34656869	3.50272e-06	3.46081	-1.21653	0.000111904	0.467235	-1.12589	0.000173516	0.644465	-1.14589
89709664	rs164745	5.85704e-07	1.8014	-1.3456	9.93146e-06	-1.72306	-1.35754	1.55619e-05	-1.55381	-1.35906
89710188	rs58860475	1.35749e-07	-1.32062e-10	-1.00621	9.75657e-05	-1.32062e-10	-0.795778	0.000124958	-1.32062e-10	-0.829724
89710378	rs352939	6.47921e-05	6.07633	-0.914408	4.2625e-05	-0.980616	-0.643248	7.19881e-05	-0.693943	-0.687255
89711120	rs6860	7.9424e-05	6.69479	-1.32925	2.49812e-05	-0.812568	-1.34561	4.56291e-05	-0.489301	-1.34785
89711552	rs117784048	8.40389e-07	0.81685	-2.63719e-10	0.000160457	-0.298275	-2.63719e-10	0.000279624	-0.0242523	-2.63719e-10
89712138	rs3751692	1.58423e-07	-1.32062e-10	-0.851744	0.000116455	-1.32062e-10	-0.618799	0.000147691	-1.32062e-10	-0.662575
89712260	rs78321617	8.02298e-07	0.770466	-2.63719e-10	0.000234179	0.079782	-2.63719e-10	0.000436072	0.42011	-2.63719e-10
89712380	rs116954456	1.57724e-07	-1.32062e-10	-0.856167	0.000116012	-1.32062e-10	-0.622611	0.000146636	-1.32062e-10	-0.669745
89712733	rs62068734	7.65269e-08	-1.57937	-2.63719e-10	3.6794e-05	-1.77097	-2.63719e-10	4.91159e-05	-1.76352	-2.63719e-10
89712889	rs460879	8.2707e-05	6.28978	-0.883731	4.26071e-05	-0.991044	-0.633239	7.28556e-05	-0.691791	-0.677428
89713174	rs460984	4.79371e-05	6.22558	-1.36495	1.99596e-05	-1.01446	-1.36813	3.54135e-05	-0.722372	-1.36823
89713423	rs118148658	1.64523e-07	-1.32062e-10	-0.813961	0.000122096	-1.32062e-10	-0.5715	0.0001541	-1.32062e-10	-0.620098
89713563	rs79284383	1.62335e-07	-1.32062e-10	-0.827351	0.000120711	-1.32062e-10	-0.582909	0.000151998	-1.32062e-10	-0.633828
89713765	rs72805593	7.05643e-08	-1.66049	-2.63719e-10	4.11947e-05	-1.658	-2.63719e-10	4.99604e-05	-1.74647	-2.63719e-10
89713841	rs145548836	2.3274e-07	-0.467093	-2.63719e-10	6.29474e-05	-1.234	-2.63719e-10	7.56071e-05	-1.33215	-2.63719e-10
89713938	rs11648089	2.38009e-08	-1.71116	-1.03613	2.00526e-05	-1.22133	-1.15661	2.37243e-05	-1.38164	-1.10956
89714866	rs71374191	1.91367e-08	-1.77325	-1.19215	1.4797e-05	-1.45989	-1.22199	1.94889e-05	-1.46943	-1.21842
89714874	rs4968050	3.55038e-07	1.01498	-1.05977	1.60361e-05	-1.74044	-0.861019	2.20159e-05	-1.66439	-0.90154
89714978	rs8061010	8.34273e-08	-1.4905	-0.00253876	4.01231e-05	-1.59097	-0.0933771	5.38006e-05	-1.67292	0.000509674
89714981	rs4968051	2.5466e-08	-1.31286	-1.36681	1.17656e-05	-1.54334	-1.36779	1.63937e-05	-1.49477	-1.36603
89715375	rs8055347	3.9603e-08	-1.75579	-0.482319	3.93455e-05	-1.76538	0.0614581	5.45913e-05	-1.77437	0.116544
89715564	rs61482648	1.60239e-06	2.80963	-1.34739	1.49926e-05	-1.31095	-1.3578	2.1177e-05	-1.25351	-1.35128
89715648	rs2437957	9.11805e-05	6.86068	-1.35709	2.44699e-05	-0.833909	-1.34495	4.4867e-05	-0.511432	-1.34256
89715664	rs72805595	4.25567e-08	-1.76048	-0.405699	4.31018e-05	-1.7711	0.158363	6.04522e-05	-1.77111	0.215267
89715671	rs2303774	1.6846e-07	-1.32062e-10	-0.790313	0.000125601	-1.32062e-10	-0.543197	0.000158386	-1.32062e-10	-0.592664
89715696	rs2303773	1.6846e-07	-1.32062e-10	-0.790313	0.000125601	-1.32062e-10	-0.543197	0.000158386	-1.32062e-10	-0.592664
89715916	rs3815949	1.66419e-07	-1.32062e-10	-0.802503	0.000123783	-1.32062e-10	-0.557775	0.000156163	-1.32062e-10	-0.606796
89716176	rs148889674	1.65516e-07	-1.32062e-10	-0.807946	0.000122979	-1.32062e-10	-0.564291	0.00015518	-1.32062e-10	-0.613112
89716221	rs143538264	1.57803e-07	-1.32062e-10	-0.855667	0.000116319	-1.32062e-10	-0.61997	0.000147135	-1.32062e-10	-0.666349
89716222	rs4785699	3.65614e-06	3.65508	-1.36793	1.98859e-05	-1.0218	-1.3645	2.68611e-05	-0.999713	-1.3673
89716251	rs2437956	0.000683254	8.49209	-0.974479	5.90007e-05	-0.620167	-0.678587	9.33514e-05	-0.47047	-0.650857
89716275	rs2437955	8.67239e-05	6.80335	-1.34988	2.4434e-05	-0.845399	-1.33493	4.54446e-05	-0.509122	-1.33208
89716493	rs35749174	2.20719e-07	-0.520125	-2.63719e-10	3.66607e-05	-1.7746	-2.63719e-10	4.87276e-05	-1.77145	-2.63719e-10
89716747	rs72805596	4.24326e-08	-1.76226	-0.406834	4.30923e-05	-1.76989	0.156934	6.02719e-05	-1.77264	0.213812
89716883	rs645019	9.26494e-05	6.86068	-1.34111	2.50028e-05	-0.833909	-1.32341	4.58855e-05	-0.511432	-1.32012
89716915	rs2434872	8.76237e-05	6.81165	-1.34786	2.43867e-05	-0.850042	-1.33222	4.4625e-05	-0.530139	-1.32927
89717035	rs150281343	9.75775e-08	-1.32062e-10	-1.33637	5.73984e-05	-1.32062e-10	-1.32629	7.6155e-05	-1.32062e-10	-1.32493
89717133	rs34179535	8.09339e-07	0.779204	-2.63719e-10	0.000104012	-0.731797	-2.63719e-10	0.000111423	-0.944365	-2.63719e-10
89717397	rs467357	8.75876e-05	6.81165	-1.34827	2.43733e-05	-0.850042	-1.33277	4.45994e-05	-0.530139	-1.32984
89717560	rs11643471	2.03941e-06	3.06067	-1.35726	6.78715e-05	0.209547	-1.36824	0.000106354	0.376794	-1.36772
89717590	rs78987932	1.63789e-07	-1.32062e-10	-0.818433	0.000121491	-1.32062e-10	-0.576463	0.000153264	-1.32062e-10	-0.625537
89717670	rs2162944	1.65494e-07	0.430595	-1.23867	1.09484e-05	-1.75965	-1.22346	1.47013e-05	-1.73335	-1.23641
89717711	rs407863	8.48878e-05	6.76766	-1.33559	2.43853e-05	-0.864442	-1.31788	4.45096e-05	-0.546854	-1.31514
89717744	rs139835877	6.33364e-08	-1.76855	-2.63719e-10	6.52326e-05	-1.19834	-2.63719e-10	8.44826e-05	-1.22115	-2.63719e-10
89718223	rs12599306	1.66471e-07	-1.32062e-10	-0.802193	0.000124327	-1.32062e-10	-0.55339	0.000156186	-1.32062e-10	-0.606652
89718427	rs76319088	1.63259e-07	-1.32062e-10	-0.821674	0.000120771	-1.32062e-10	-0.582408	0.000152669	-1.32062e-10	-0.629426
89718797	rs190249647	1.51295e-07	-1.32062e-10	-0.897782	9.68734e-05	-1.32062e-10	-0.8029	0.000128648	-1.32062e-10	-0.800619
89719120	rs76493153	1.61334e-07	-1.32062e-10	-0.833535	0.000119504	-1.32062e-10	-0.592957	0.000151613	-1.32062e-10	-0.636366
89719276	rs76311593	1.36736e-07	-1.32062e-10	-0.998964	9.61063e-05	-1.32062e-10	-0.81085	0.000123511	-1.32062e-10	-0.841369
89719298	rs77884786	1.59039e-07	-1.32062e-10	-0.847866	0.000117842	-1.32062e-10	-0.606961	0.000149083	-1.32062e-10	-0.653195
89719955	rs56397046	3.18085e-06	3.51612	-1.36823	1.61923e-05	-1.22502	-1.36675	2.33556e-05	-1.14107	-1.36579
89719956	rs2056311	1.61334e-07	-1.32062e-10	-0.833535	0.000119504	-1.32062e-10	-0.592957	0.000151613	-1.32062e-10	-0.636366
89720710	rs258337	7.40427e-07	1.73519	-1.04497	2.76772e-05	-1.26492	-0.790778	4.25851e-05	-1.09852	-0.807677
89720724	rs35850949	2.1676e-07	-0.538225	-2.63719e-10	3.66693e-05	-1.77436	-2.63719e-10	4.87759e-05	-1.77046	-2.63719e-10
89720831	rs258336	7.30397e-07	2.02044	-1.34387	1.71769e-05	-1.18676	-1.34598	2.73153e-05	-1.00049	-1.34976
89720909	rs11647958	6.74112e-07	1.65888	-1.0625	2.65472e-05	-1.28309	-0.814288	4.05813e-05	-1.12356	-0.830836
89720944	rs258335	8.26178e-07	2.08482	-1.28503	1.87782e-05	-1.16125	-1.28235	2.97798e-05	-0.971268	-1.2926
89721129	rs258334	7.63634e-07	1.76605	-1.04497	2.80058e-05	-1.25311	-0.790778	4.31675e-05	-1.08493	-0.807677
89721135	rs113974432	2.64253e-08	-1.2753	-1.36739	1.14939e-05	-1.56867	-1.36582	1.59171e-05	-1.5227	-1.3676
89721655	rs78751799	1.58112e-07	-1.32062e-10	-0.853711	0.000116866	-1.32062e-10	-0.615274	0.00014809	-1.32062e-10	-0.659877
89721667	rs79681023	1.5762e-07	-1.32062e-10	-0.85683	0.000116192	-1.32062e-10	-0.621061	0.00014753	-1.32062e-10	-0.663664
89722256	rs148341329	8.12881e-08	-1.51901	-2.63719e-10	3.68675e-05	-1.76897	-2.63719e-10	4.89669e-05	-1.76655	-2.63719e-10
89722390	rs164752	5.08027e-08	-1.08989	-0.899172	2.10685e-05	-1.64323	-0.685294	2.82291e-05	-1.61667	-0.700675
89722511	rs7203947	3.12972e-07	0.436313	-0.607214	9.12428e-05	-0.808835	-0.0539451	0.000166645	-0.519399	-0.0224357
89722973	rs117894636	1.05988e-07	-1.25368	-2.63719e-10	3.86526e-05	-1.72169	-2.63719e-10	4.88236e-05	-1.76948	-2.63719e-10
89723235	rs77936256	1.26556e-07	-1.32062e-10	-1.07633	8.74157e-05	-1.32062e-10	-0.905629	0.000112717	-1.32062e-10	-0.932822
89723602	rs76762453	2.9714e-07	0.414497	-0.637307	8.8241e-05	-0.80525	-0.0909823	0.000161081	-0.514427	-0.0613627
89723704	rs76607656	1.43116e-07	-1.32062e-10	-0.953357	0.000103654	-1.32062e-10	-0.735241	0.000131949	-1.32062e-10	-0.775284
89723870	rs34878706	2.57708e-08	-1.30009	-1.36768	1.16562e-05	-1.55222	-1.36824	1.62097e-05	-1.50455	-1.36753
89724268	rs35415928	2.58191e-08	-1.30009	-1.36581	1.1665e-05	-1.55222	-1.36749	1.62468e-05	-1.50455	-1.36525
89724313	rs11545432	1.39883e-07	-1.32062e-10	-0.976208	0.000100591	-1.32062e-10	-0.765246	0.000127999	-1.32062e-10	-0.805678
89724755	rs13329897	8.94843e-08	-1.42295	-2.63719e-10	3.95281e-05	-1.69929	-2.63719e-10	5.80861e-05	-1.59577	-2.63719e-10
89725002	rs62067101	7.549e-07	0.709571	-2.63719e-10	0.000148018	-0.37897	-2.63719e-10	0.000256078	-0.112218	-2.63719e-10
89725077	rs8061722	1.0545e-07	-1.25878	-2.63719e-10	3.66885e-05	-1.77384	-2.63719e-10	5.06268e-05	-1.73322	-2.63719e-10
89725250	rs3803691	1.11651e-07	-1.32062e-10	-1.20163	6.14018e-05	-1.32062e-10	-1.25887	8.1986e-05	-1.32062e-10	-1.25115
89725895	rs9934821	5.56292e-07	0.404278	-2.63719e-10	5.69758e-05	-1.33368	-2.63719e-10	9.89301e-05	-1.06328	-2.63719e-10
89726035	rs154663	2.90661e-07	1.00906	-1.25391	1.13635e-05	-1.704	-1.2419	1.57784e-05	-1.64571	-1.25334
89726336	rs78809963	1.48588e-07	-1.32062e-10	-0.915835	0.00010884	-1.32062e-10	-0.686426	0.000137676	-1.32062e-10	-0.732795
89726484	rs7188458	1.41029e-06	2.43733	-1.1028	3.88302e-05	-0.859834	-0.857271	6.17824e-05	-0.655044	-0.879036
89726550	rs71396950	2.29365e-07	-0.481698	-2.63719e-10	3.66582e-05	-1.77467	-2.63719e-10	4.86471e-05	-1.77311	-2.63719e-10
89726593	rs71396951	2.24985e-07	-0.500982	-2.63719e-10	3.66568e-05	-1.77471	-2.63719e-10	4.86838e-05	-1.77235	-2.63719e-10
89726819	rs13332449	1.79749e-07	-0.725453	-2.63719e-10	5.74101e-05	-1.32608	-2.63719e-10	9.48956e-05	-1.10492	-2.63719e-10
89727122	rs144748682	3.3071e-07	-0.115771	-2.63719e-10	7.94928e-05	-1.00064	-2.63719e-10	9.35661e-05	-1.11903	-2.63719e-10
89727286	rs117185371	9.25959e-08	-1.38877	-2.63719e-10	3.72783e-05	-1.75789	-2.63719e-10	4.8608e-05	-1.77391	-2.63719e-10
89727392	rs55836749	5.1116e-07	0.319669	-2.63719e-10	5.3288e-05	-1.40059	-2.63719e-10	9.70283e-05	-1.0827	-2.63719e-10
89727595	rs164753	1.93651e-08	-1.72001	-1.23354	1.1941e-05	-1.67377	-1.22256	1.63478e-05	-1.62872	-1.23488
89727683	rs258332	0.00011084	7.02306	-1.32422	2.95402e-05	-0.688275	-1.30228	5.58822e-05	-0.336153	-1.2983
89728333	rs72807503	6.9541e-08	-1.6751	-2.63719e-10	4.13654e-05	-1.65386	-2.63719e-10	4.99181e-05	-1.74731	-2.63719e-10
89728389	rs72807504	6.62527e-08	-1.72354	-2.63719e-10	4.43714e-05	-1.58371	-2.63719e-10	5.18301e-05	-1.70973	-2.63719e-10
89728475	rs34526810	2.7771e-08	-1.22705	-1.36597	1.11559e-05	-1.59783	-1.3665	1.54758e-05	-1.55507	-1.36335
89728620	rs258331	2.77541e-07	1.01664	-1.30769	1.06897e-05	-1.70208	-1.30495	1.49313e-05	-1.6436	-1.31064
89729025	rs2010623	6.24222e-07	1.73135	-1.21186	2.35125e-05	-1.19198	-1.02679	3.6339e-05	-1.02182	-1.04299
89729125	rs11645271	7.94695e-07	1.98993	-1.22898	2.42773e-05	-1.13332	-1.05344	3.75801e-05	-0.963708	-1.06752
89729169	rs11640702	7.74359e-07	1.97051	-1.23549	2.41197e-05	-1.13547	-1.0578	3.71289e-05	-0.966809	-1.07649
89729248	rs139902569	8.70621e-08	-1.45039	-2.63719e-10	3.68799e-05	-1.76864	-2.63719e-10	4.88814e-05	-1.7683	-2.63719e-10
89729327	rs11645355	1.93427e-07	0.418496	-1.07061	5.05247e-05	-0.791212	-0.662629	9.04384e-05	-0.507379	-0.64565
89729336	rs187283	9.38107e-07	2.15573	-1.22888	1.38401e-05	-1.76335	-0.985386	1.86793e-05	-1.75187	-0.978405
89729574	rs258330	0.000160264	7.37561	-1.30805	3.11249e-05	-0.655536	-1.28276	5.8996e-05	-0.30199	-1.27824
89729738	rs258329	7.52167e-07	1.93304	-1.2271	1.34657e-05	-1.7707	-1.00546	1.81089e-05	-1.76413	-0.99717
89729844	rs4785701	8.46091e-07	2.03801	-1.21439	2.57225e-05	-1.10195	-1.02699	3.9799e-05	-0.929219	-1.04464
89730084	rs11646741	2.36742e-07	0.580924	-1.03097	5.78337e-05	-0.681484	-0.637249	0.000105311	-0.383212	-0.617572
89730106	rs78534595	1.27789e-07	-1.32062e-10	-1.06663	8.98651e-05	-1.32062e-10	-0.877995	0.000114568	-1.32062e-10	-0.916532
89730314	rs258328	0.000144393	7.27485	-1.31157	3.09035e-05	-0.642359	-1.30308	5.77624e-05	-0.305766	-1.29559
89730387	rs117075095	2.98101e-07	-0.219581	-2.63719e-10	0.00476727	3.09323	-2.63719e-10	0.0020807	1.98276	-2.63719e-10
89730479	rs13332439	2.14343e-07	0.534594	-1.08403	5.1774e-05	-0.712973	-0.716443	9.37917e-05	-0.418767	-0.697855
89730654	rs58208647	1.23921e-07	-1.32062e-10	-1.09737	7.07778e-05	-1.32062e-10	-1.11676	9.38446e-05	-1.32062e-10	-1.11606
89730824	rs191551512	1.22718e-07	-1.32062e-10	-1.10713	7.17689e-05	-1.32062e-10	-1.10285	9.82646e-05	-1.32062e-10	-1.07003
89730827	rs459920	0.000167459	7.44541	-1.33393	3.15857e-05	-0.609305	-1.31429	5.95758e-05	-0.259761	-1.31069
89731185	rs166297	1.9081e-07	0.57607	-1.24181	1.09775e-05	-1.74978	-1.23067	1.49627e-05	-1.70938	-1.24276
89731803	rs149542938	4.5936e-07	0.21282	-2.63719e-10	9.99654e-05	-0.77148	-2.63719e-10	0.000115672	-0.906942	-2.63719e-10
89732024	rs258319	0.000182017	7.53905	-1.3442	3.17619e-05	-0.590627	-1.32741	6.05446e-05	-0.230052	-1.32427
89732050	rs258318	2.95721e-07	1.09869	-1.32629	1.0633e-05	-1.68834	-1.324	1.49335e-05	-1.62535	-1.32874
89732238	rs258317	0.00026766	7.85732	-1.27686	3.84891e-05	-0.475019	-1.25091	7.50358e-05	-0.0946906	-1.24504
89732668	rs8062346	2.50104e-07	0.851507	-1.24664	1.12229e-05	-1.72409	-1.23426	1.54197e-05	-1.676	-1.24605
89733206	rs4785702	3.06832e-08	-1.13234	-1.36096	1.0652e-05	-1.64679	-1.36376	1.47006e-05	-1.60978	-1.36003
89733424	rs258316	1.59591e-07	0.499152	-1.34355	1.15205e-05	-1.7011	-1.23107	1.52551e-05	-1.71331	-1.21947
89733613	rs144803455	1.15055e-07	-1.32062e-10	-1.1716	7.79962e-05	-1.32062e-10	-1.01964	0.000100478	-1.32062e-10	-1.04776
89733657	rs148855233	1.15055e-07	-1.32062e-10	-1.1716	7.79962e-05	-1.32062e-10	-1.01964	0.000100478	-1.32062e-10	-1.04776
89733926	rs2081984	1.82893e-06	1.59447	-2.63719e-10	0.000137137	-0.455326	-2.63719e-10	0.000150158	-0.646012	-2.63719e-10
89734088	rs464586	1.84901e-07	0.634123	-1.33132	1.16829e-05	-1.71888	-1.1993	1.55075e-05	-1.72768	-1.1887
89734093	rs460319	5.85075e-08	-0.656215	-1.19164	1.18234e-05	-1.73075	-1.17548	1.50943e-05	-1.75327	-1.1901
89734349	rs447735	9.48166e-05	6.7799	-1.23721	2.85047e-05	-0.82482	-1.20142	5.22012e-05	-0.507683	-1.19491
89734457	rs13335420	8.82485e-08	-1.43686	-2.63719e-10	3.92774e-05	-1.70566	-2.63719e-10	5.75151e-05	-1.60565	-2.63719e-10
89734788	rs16965913	3.24655e-07	1.0463	-1.18055	5.60013e-05	-0.473243	-0.877686	0.000108979	-0.114708	-0.851837
89734831	rs2377058	3.16375e-07	1.02122	-1.1813	5.49895e-05	-0.490262	-0.8789	0.00010677	-0.133937	-0.853083
89734917	rs80164364	7.02735e-08	-1.66462	-2.63719e-10	3.85026e-05	-1.72558	-2.63719e-10	4.87701e-05	-1.77058	-2.63719e-10
89735071	rs117418297	6.38618e-08	-1.76029	-2.63719e-10	8.51391e-05	-0.932017	-2.63719e-10	0.000107456	-0.980615	-2.63719e-10
89735072	rs59863025	2.62338e-06	3.31907	-1.36386	8.39555e-05	0.393683	-1.3397	0.00012974	0.554113	-1.34628
89735923	rs9937322	2.0844e-07	0.466964	-1.04432	5.47511e-05	-0.712071	-0.661435	0.000102158	-0.394139	-0.637043
89735941	rs17177773	2.33031e-07	-1.32062e-10	-0.465843	0.000170178	-1.32062e-10	-0.23946	0.000216147	-1.32062e-10	-0.28174
89736157	rs35063026	2.83163e-07	-0.270993	-2.63719e-10	3.70117e-05	-1.76507	-2.63719e-10	4.86967e-05	-1.77209	-2.63719e-10
89736352	rs2434871	1.67808e-05	5.01057	-1.19959	3.5021e-05	-0.654787	-1.16557	5.4536e-05	-0.474807	-1.18403
89736913	rs17177787	1.09052e-07	-1.32062e-10	-1.22519	7.39883e-05	-1.32062e-10	-1.0724	9.5477e-05	-1.32062e-10	-1.09881
89737329	rs3751680	1.08854e-07	-1.32062e-10	-1.22701	7.35539e-05	-1.32062e-10	-1.07829	9.48615e-05	-1.32062e-10	-1.10528
89737595	rs149044607	6.29557e-08	-1.77458	-2.63719e-10	3.86643e-05	-1.72139	-2.63719e-10	5.15887e-05	-1.7144	-2.63719e-10
89737596	rs143139833	6.29791e-08	-1.77421	-2.63719e-10	3.88666e-05	-1.71617	-2.63719e-10	5.18754e-05	-1.70885	-2.63719e-10
89737872	rs34756295	1.01103e-07	-1.32062e-10	-1.30087	6.49633e-05	-1.32062e-10	-1.20248	8.4759e-05	-1.32062e-10	-1.21789
89738635	rs149571996	1.32209e-07	-1.32062e-10	-1.03263	7.13233e-05	-1.32062e-10	-1.10908	9.43465e-05	-1.32062e-10	-1.11072
89738651	rs190806694	1.39083e-07	-1.32062e-10	-0.981942	0.000113659	-1.32062e-10	-0.6431	0.000145445	-1.32062e-10	-0.677902
89738785	rs60626519	1.06489e-07	-1.32062e-10	-1.24898	7.19785e-05	-1.32062e-10	-1.09994	9.2344e-05	-1.32062e-10	-1.13218
89739850	rs12445808	4.21152e-05	6.09003	-1.35888	1.87282e-05	-1.10244	-1.34384	2.67141e-05	-1.0175	-1.35501
89739864	rs150543054	7.64525e-08	-1.58034	-2.63719e-10	4.09388e-05	-1.66423	-2.63719e-10	5.31184e-05	-1.68517	-2.63719e-10
89739903	rs2118193	2.05391e-08	-1.77178	-1.1229	1.50072e-05	-1.77317	-0.894609	2.14063e-05	-1.77008	-0.823935
89740285	rs467035	3.79756e-05	5.85181	-1.22412	2.38008e-05	-1.0199	-1.18669	4.18881e-05	-0.742794	-1.1799
89740609	rs2115401	3.12237e-05	5.63136	-1.19944	2.5338e-05	-1.11123	-1.03277	4.11265e-05	-0.887245	-1.0538
89740823	rs34344257	1.99815e-08	-1.77471	-1.1475	1.4986e-05	-1.77458	-0.894607	2.14669e-05	-1.76039	-0.830794
89741019	rs382045	3.54551e-05	5.77409	-1.21508	2.18298e-05	-1.11647	-1.17656	3.7271e-05	-0.869896	-1.16959
89741151	rs12596604	1.26547e-05	4.88238	-1.35361	2.70665e-05	-0.710616	-1.36739	4.35651e-05	-0.515879	-1.36756
89741217	rs142986722	9.58578e-08	-1.32062e-10	-1.35415	5.61245e-05	-1.32062e-10	-1.34873	7.45501e-05	-1.32062e-10	-1.34623
89741285	rs59839010	1.22433e-05	4.84855	-1.35283	2.64504e-05	-0.733465	-1.36757	4.27822e-05	-0.533857	-1.36772
89741403	rs12918773	3.43597e-08	-1.05892	-1.32121	1.06017e-05	-1.67761	-1.33768	1.46625e-05	-1.64838	-1.32403
89741496	rs12443954	1.23693e-05	4.86033	-1.35437	2.75512e-05	-0.693064	-1.3672	4.52029e-05	-0.47915	-1.36739
89741527	rs12446791	1.14264e-05	4.77724	-1.35058	2.59457e-05	-0.752401	-1.3679	4.16118e-05	-0.561363	-1.36795
89741790	rs12445225	1.33758e-05	4.93331	-1.34912	2.83755e-05	-0.662711	-1.36807	4.54059e-05	-0.473951	-1.3681
89741909	rs12444609	1.32041e-05	4.92104	-1.34977	2.8278e-05	-0.666181	-1.36804	4.5706e-05	-0.467353	-1.36812
89742430	rs60990680	1.48763e-05	5.03964	-1.34913	2.96449e-05	-0.619168	-1.36785	4.75952e-05	-0.426891	-1.36808
89742547	rs34404057	8.47329e-05	5.43024	-2.63719e-10	7.73513e-05	-1.02795	-2.63719e-10	0.000135872	-0.745987	-2.63719e-10
89742979	rs35414122	4.30681e-08	-0.936263	-1.21797	1.31182e-05	-1.7007	-1.10161	1.77658e-05	-1.67841	-1.10201
89743000	rs57364768	8.78962e-06	4.35508	-1.19077	2.73631e-05	-0.906139	-1.16097	4.16413e-05	-0.751092	-1.17751
89743083	rs34057012	7.34713e-05	6.65482	-1.36718	1.83742e-05	-1.11833	-1.34702	2.66984e-05	-1.03632	-1.33677
89743219	rs437625	4.94495e-05	6.08913	-1.19744	2.55415e-05	-0.979123	-1.15688	4.32514e-05	-0.741111	-1.14956
89743731	rs150258746	6.90708e-08	-1.68188	-2.63719e-10	3.85144e-05	-1.72527	-2.63719e-10	5.01024e-05	-1.74363	-2.63719e-10
89744168	rs78125739	1.50788e-07	-1.32062e-10	-0.90114	0.000111203	-1.32062e-10	-0.664945	0.000129441	-1.32062e-10	-0.794473
89744339	rs137928491	9.81955e-08	-1.32062e-10	-1.33005	6.24626e-05	-1.32062e-10	-1.24174	8.14501e-05	-1.32062e-10	-1.25771
89744494	rs67632157	9.35263e-05	6.86068	-1.3317	1.23191e-05	-1.54853	-1.31662	1.90148e-05	-1.3788	-1.33368
89744591	rs62067106	9.07042e-05	6.86068	-1.36234	1.29183e-05	-1.54853	-1.26913	1.98377e-05	-1.3788	-1.29131
89744756	rs9673945	1.97949e-08	-1.7582	-1.17339	3.94042e-05	-1.30036	-0.40207	4.60285e-05	-1.34664	-0.481797
89744809	rs12922197	3.33226e-08	-1.12579	-1.28499	1.12739e-05	-1.64633	-1.30748	1.57772e-05	-1.61038	-1.28875
89745421	rs11641469	1.0118e-05	4.42979	-1.12473	1.61507e-05	-1.44889	-1.14545	2.80433e-05	-1.19509	-1.12886
89745995	rs62067107	1.23056e-05	4.68999	-1.18919	1.39952e-05	-1.39991	-1.33768	2.47698e-05	-1.1313	-1.31677
89746126	rs143414491	9.65213e-08	-1.32062e-10	-1.34725	6.04704e-05	-1.32062e-10	-1.27415	7.90053e-05	-1.32062e-10	-1.28818
89746237	rs68092778	1.23932e-05	4.69302	-1.18513	1.66134e-05	-1.3678	-1.1983	2.9344e-05	-1.09184	-1.18677
89746277	rs417323	5.82304e-05	6.09909	-1.04394	2.94266e-05	-0.997797	-0.996609	5.07688e-05	-0.745828	-0.984588
89746435	rs12929965	5.69267e-05	6.14545	-1.11294	2.81173e-05	-0.983191	-1.05673	4.81148e-05	-0.729029	-1.05508
89746522	rs62067108	5.26795e-08	-0.872465	-1.08032	1.42074e-05	-1.66619	-1.05635	1.78839e-05	-1.69896	-1.07483
89746902	rs2377233	6.07525e-08	-0.564518	-1.24569	1.10554e-05	-1.74101	-1.23237	1.42421e-05	-1.75881	-1.24269
89747144	rs62067109	4.7668e-08	-0.78588	-1.26687	1.1318e-05	-1.69518	-1.25473	1.44879e-05	-1.72024	-1.26414
89747259	rs9939860	1.31736e-06	2.63407	-1.3677	2.54735e-05	-0.81831	-1.32036	4.12374e-05	-0.614746	-1.32361
89747265	rs74390593	9.60345e-08	-1.32062e-10	-1.35231	5.97092e-05	-1.32062e-10	-1.28682	7.81962e-05	-1.32062e-10	-1.29848
89747781	rs12598543	4.55708e-08	-0.826458	-1.27129	1.12711e-05	-1.69466	-1.2594	1.44697e-05	-1.71702	-1.26862
89747878	rs11645553	3.80554e-06	2.3272	-2.63719e-10	0.000161817	-0.289837	-2.63719e-10	0.000245003	-0.156427	-2.63719e-10
89747907	rs60601085	4.51016e-08	-0.834422	-1.27368	1.14014e-05	-1.68063	-1.26193	1.45642e-05	-1.7081	-1.27104
89748037	rs56858519	4.5248e-08	-0.972073	-1.13278	1.37781e-05	-1.6433	-1.10993	1.74476e-05	-1.67251	-1.12599
89748239	rs187800086	6.29537e-08	-1.77461	-2.63719e-10	3.83503e-05	-1.72954	-2.63719e-10	5.1208e-05	-1.7218	-2.63719e-10
89748403	rs60220118	4.32807e-08	-1.0097	-1.1396	1.3767e-05	-1.63549	-1.11854	1.72769e-05	-1.67495	-1.13338
89748430	rs57276429	4.1141e-08	-0.922815	-1.27719	1.15492e-05	-1.66366	-1.26603	1.47651e-05	-1.69047	-1.27496
89748736	rs12924572	1.11589e-06	2.46561	-1.36522	2.29936e-05	-0.873493	-1.3676	3.7348e-05	-0.669521	-1.3679
89748907	rs181258982	1.14898e-07	-1.32062e-10	-1.17297	8.64471e-05	-1.32062e-10	-0.916771	0.000111448	-1.32062e-10	-0.944142
89748933	rs114138144	6.53552e-08	-1.73718	-2.63719e-10	7.50989e-05	-1.0575	-2.63719e-10	8.07342e-05	-1.26654	-2.63719e-10
89749120	rs117666384	2.44005e-07	-0.419826	-2.63719e-10	0.00201562	2.23238	-2.63719e-10	0.00107231	1.31987	-2.63719e-10
89749165	rs117030214	1.58879e-07	-0.848871	-2.63719e-10	5.13299e-05	-1.43803	-2.63719e-10	7.62157e-05	-1.32413	-2.63719e-10
89749244	rs11641963	2.82258e-08	-1.37935	-1.19742	1.22704e-05	-1.53604	-1.33307	1.56287e-05	-1.5681	-1.34049
89749436	rs648548	4.69626e-05	6.06395	-1.22386	2.33522e-05	-0.98342	-1.24219	3.92129e-05	-0.765366	-1.22333
89749547	rs59210737	2.52584e-08	-1.57472	-1.11314	1.39759e-05	-1.53322	-1.20575	1.71175e-05	-1.65967	-1.15793
89749707	rs74913082	2.41515e-07	-1.32062e-10	-0.430085	0.000154872	-1.32062e-10	-0.333705	0.000210194	-1.32062e-10	-0.309668
89750381	rs75019069	2.73072e-07	-1.32062e-10	-0.307278	0.000175328	-1.32062e-10	-0.209645	0.000238493	-1.32062e-10	-0.183357
89750596	rs147208528	9.18252e-08	-1.39713	-2.63719e-10	4.03007e-05	-1.67994	-2.63719e-10	5.88264e-05	-1.58311	-2.63719e-10
89750671	rs79912848	2.81562e-07	-1.32062e-10	-0.276661	0.000181301	-1.32062e-10	-0.176145	0.000246904	-1.32062e-10	-0.148697
89750672	rs464873	4.61918e-05	5.82554	-1.00199	2.73648e-05	-1.11526	-0.95179	4.50665e-05	-0.91049	-0.93907
89750733	rs144012718	1.5165e-07	-0.895442	-2.63719e-10	0.00361143	2.81555	-2.63719e-10	0.00165225	1.7522	-2.63719e-10
89751327	rs457708	4.73078e-08	-1.01186	-1.04848	1.44041e-05	-1.64357	-1.06523	1.8351e-05	-1.66909	-1.07893
89751350	rs116920300	2.5591e-07	-1.32062e-10	-0.372188	0.000163158	-1.32062e-10	-0.281587	0.000223132	-1.32062e-10	-0.249936
89751368	rs62067112	4.2586e-08	-1.10913	-1.05636	1.48725e-05	-1.60389	-1.0729	1.89271e-05	-1.63068	-1.08642
89751433	rs118161768	1.98156e-06	1.67463	-2.63719e-10	0.000125344	-0.545239	-2.63719e-10	0.000172184	-0.509136	-2.63719e-10
89751640	rs12149178	6.38313e-08	-1.76077	-2.63719e-10	3.71828e-05	-1.76046	-2.63719e-10	5.11681e-05	-1.72258	-2.63719e-10
89751861	rs3751698	3.61464e-08	-1.25724	-1.0722	1.64434e-05	-1.48684	-1.08954	2.07552e-05	-1.5205	-1.1044
89751920	rs3751699	2.78341e-08	-1.22589	-1.36486	1.19041e-05	-1.61085	-1.28858	1.75907e-05	-1.52541	-1.26492
89752194	rs3751700	3.74376e-08	-1.25724	-1.0371	1.70275e-05	-1.48684	-1.05463	2.14852e-05	-1.5205	-1.06983
89752310	rs466001	2.72643e-07	-1.32062e-10	-0.30885	0.000173875	-1.32062e-10	-0.217968	0.000238235	-1.32062e-10	-0.184439
89752501	rs2277905	3.87084e-08	-1.22004	-1.04092	1.65187e-05	-1.51346	-1.05835	2.08794e-05	-1.54548	-1.07346
89752571	rs2277906	3.88565e-08	-1.22004	-1.0371	1.65803e-05	-1.51346	-1.05463	2.09552e-05	-1.54548	-1.06983
89752787	rs62067113	3.90245e-08	-1.21163	-1.0412	1.58999e-05	-1.55137	-1.05862	1.99061e-05	-1.59294	-1.07373
89752912	rs62067158	3.83949e-08	-1.22817	-1.04092	1.6612e-05	-1.50783	-1.05835	2.09898e-05	-1.5402	-1.07346
89752965	rs62067159	3.90172e-08	-1.22004	-1.03297	1.6647e-05	-1.51346	-1.05061	2.10375e-05	-1.54548	-1.06592
89753031	rs397891	2.75449e-05	5.44635	-1.13979	2.13514e-05	-1.21539	-1.0998	3.40132e-05	-1.04138	-1.08957
89753436	rs3794638	2.12727e-08	-1.76874	-1.09085	2.53384e-05	-1.33272	-0.811259	2.93588e-05	-1.51943	-0.75868
89753570	rs3794637	3.92058e-08	-1.22817	-1.02002	1.69535e-05	-1.50783	-1.038	2.14107e-05	-1.5402	-1.05361
89754255	rs258324	4.7576e-08	-1.06976	-0.984931	1.5815e-05	-1.61153	-1.00381	2.01378e-05	-1.63488	-1.02022
89754335	rs72807518	1.40632e-07	-0.970865	-2.63719e-10	4.81662e-05	-1.50165	-2.63719e-10	6.54885e-05	-1.47582	-2.63719e-10
89754357	rs142443566	1.63005e-07	-0.823233	-2.63719e-10	6.8363e-05	-1.15147	-2.63719e-10	9.1942e-05	-1.13654	-2.63719e-10
89754417	rs17784285	4.16407e-08	-1.16792	-1.02002	1.60151e-05	-1.56477	-1.038	2.04008e-05	-1.58852	-1.05361
89754444	rs12924138	1.14471e-06	2.37555	-1.24966	2.27145e-05	-1.04368	-1.20962	3.59188e-05	-0.889722	-1.18671
89754560	rs3764256	4.11048e-08	-1.16792	-1.03297	1.58144e-05	-1.56477	-1.05061	2.01512e-05	-1.58852	-1.06592
89754694	rs258323	2.86869e-05	5.46281	-1.11563	2.25485e-05	-1.19369	-1.06694	3.55179e-05	-1.03131	-1.05635
89755078	rs78764795	6.29896e-08	-1.77404	-2.63719e-10	5.81995e-05	-1.31243	-2.63719e-10	6.32626e-05	-1.5104	-2.63719e-10
89755216	rs2075880	1.02992e-06	2.22248	-1.20226	2.23099e-05	-1.11616	-1.15511	3.51991e-05	-0.964487	-1.13219
89755484	rs141989459	3.10411e-07	-1.32062e-10	-0.179117	0.000198339	-1.32062e-10	-0.0863284	0.00025097	-1.32062e-10	-0.132365
89755903	rs258322	8.27662e-08	-0.464773	-1.03622	1.50456e-05	-1.7747	-0.890519	1.98883e-05	-1.77441	-0.893151
89756069	rs58374338	4.02068e-08	-1.15068	-1.0723	1.49636e-05	-1.58184	-1.08884	1.90342e-05	-1.61037	-1.10109
89756171	rs61665209	4.00477e-08	-1.1663	-1.06064	1.52687e-05	-1.573	-1.07751	1.94043e-05	-1.6022	-1.09
89756185	rs62068362	4.06785e-08	-1.15068	-1.06064	1.51342e-05	-1.58184	-1.07751	1.92464e-05	-1.61037	-1.09
89756344	rs142556882	1.74517e-08	-1.77469	-1.28288	1.13552e-05	-1.62789	-1.31874	1.48439e-05	-1.64682	-1.31329
89756349	rs11076612	1.2447e-07	0.151395	-1.24435	2.92201e-05	-1.0283	-0.973153	4.90767e-05	-0.82252	-0.941794
89756405	rs116846145	1.15929e-07	-1.32062e-10	-1.16404	7.11744e-05	-1.32062e-10	-1.11117	9.42159e-05	-1.32062e-10	-1.11211
89756473	rs258321	2.43127e-05	5.27128	-1.08954	2.15464e-05	-1.2606	-1.04549	3.42607e-05	-1.09126	-1.03244
89756768	rs164744	1.79349e-06	2.80254	-1.22763	2.79191e-05	-0.800219	-1.24677	4.49775e-05	-0.59279	-1.25875
89756789	rs150621304	1.65991e-07	-0.805078	-2.63719e-10	4.32071e-05	-1.6103	-2.63719e-10	6.36887e-05	-1.50369	-2.63719e-10
89757199	rs62068364	1.60961e-07	0.397757	-1.23361	3.65563e-05	-0.833934	-0.943516	6.44998e-05	-0.588658	-0.902378
89757431	rs164743	2.39465e-07	-1.32062e-10	-0.438608	0.000152996	-1.32062e-10	-0.345889	0.000207631	-1.32062e-10	-0.321934
89757725	rs164742	1.73808e-06	2.75506	-1.21153	2.62929e-05	-0.875526	-1.23148	4.11787e-05	-0.695856	-1.24392
89760250	rs74962884	2.19542e-07	-1.32062e-10	-0.525469	0.000138229	-1.32062e-10	-0.447395	0.000188003	-1.32062e-10	-0.421242
89760474	rs12595968	2.51774e-08	-1.65053	-1.04054	5.86046e-05	-0.246337	-1.05915	0.000101515	0.0379983	-1.07549
89760492	rs465507	1.72403e-05	3.83799	-2.63719e-10	4.86997e-05	-1.49063	-2.63719e-10	7.50366e-05	-1.33972	-2.63719e-10
89760712	rs2115400	4.34718e-05	5.94491	-1.18205	2.30001e-05	-1.09777	-1.14303	4.5519e-05	-0.724892	-1.11468
89760840	rs141413508	7.60562e-08	-1.58554	-2.63719e-10	3.71592e-05	-1.76109	-2.63719e-10	5.31363e-05	-1.68484	-2.63719e-10
89760959	rs56380063	4.02071e-07	0.0796139	-2.63719e-10	6.02806e-05	-1.27729	-2.63719e-10	6.82301e-05	-1.43481	-2.63719e-10
89761591	rs2235129	2.36411e-07	-1.32062e-10	-0.451443	0.000151185	-1.32062e-10	-0.357801	0.000205018	-1.32062e-10	-0.334601
89762410	rs1946482	2.26431e-07	0.643045	-1.13762	0.000111677	0.508424	-1.16912	0.000104827	0.181155	-1.18654
89762432	rs79948219	1.95288e-07	-1.32062e-10	-0.642537	0.000125438	-1.32062e-10	-0.544492	0.000167859	-1.32062e-10	-0.534576
89762647	rs8404	6.54821e-08	-1.73524	-2.63719e-10	5.48021e-05	-1.37258	-2.63719e-10	7.03149e-05	-1.40471	-2.63719e-10
89762691	rs74873294	1.90044e-07	-1.32062e-10	-0.66976	0.000120341	-1.32062e-10	-0.585978	0.000163295	-1.32062e-10	-0.562139
89762915	rs1045814	1.75277e-05	5.09651	-1.24199	1.85302e-05	-1.24799	-1.20891	3.47204e-05	-0.925003	-1.18537
89762942	rs74490382	1.84482e-07	-1.32062e-10	-0.699464	0.000115966	-1.32062e-10	-0.623011	0.000157471	-1.32062e-10	-0.598455
89763214	rs4247353	2.59937e-05	5.44918	-1.20059	2.13382e-05	-1.15382	-1.16198	4.14322e-05	-0.797936	-1.1357
89763263	rs462769	1.17449e-05	4.29123	-0.837065	1.69349e-05	-1.66096	-0.88597	2.73266e-05	-1.4836	-0.86624
89763359	rs3803690	2.19099e-05	5.3558	-1.27812	1.97812e-05	-1.13974	-1.25183	3.80897e-05	-0.784937	-1.23282
89763619	rs3751696	2.59851e-05	5.48551	-1.23725	2.12497e-05	-1.13115	-1.18881	4.10286e-05	-0.777872	-1.16556
89764237	rs11866038	2.20479e-08	-1.75994	-1.06385	1.8309e-05	-1.29043	-1.17848	2.17337e-05	-1.46487	-1.11396
89764549	rs3751695	2.03788e-08	-1.74652	-1.156	1.24441e-05	-1.70455	-1.15051	1.74363e-05	-1.63344	-1.16571
89764982	rs9972861	1.76116e-07	-1.32062e-10	-0.745873	0.000110537	-1.32062e-10	-0.670956	0.000149772	-1.32062e-10	-0.648584
89765046	rs35432452	3.3881e-06	3.57909	-1.36808	6.47191e-05	0.096732	-1.30298	0.000125248	0.490766	-1.31817
89765144	rs62068366	1.96032e-08	-1.74351	-1.19781	1.20062e-05	-1.70777	-1.18311	1.68594e-05	-1.63432	-1.19847
89765453	rs35754755	3.68085e-07	-0.00869971	-2.63719e-10	6.91748e-05	-1.13967	-2.63719e-10	0.000109512	-0.961666	-2.63719e-10
89766063	rs8047204	4.09502e-07	1.22682	-1.12889	1.23859e-05	-1.76753	-1.09222	1.68094e-05	-1.77433	-1.06143
89766228	rs77389910	1.64146e-07	-1.32062e-10	-0.816256	0.000102574	-1.32062e-10	-0.745716	0.000139069	-1.32062e-10	-0.722725
89766638	rs117963037	1.44798e-07	-0.941676	-2.63719e-10	0.000492688	0.823572	-2.63719e-10	0.000511117	0.5789	-2.63719e-10
89766666	rs117568059	1.67489e-07	-0.796095	-2.63719e-10	0.000742052	1.23311	-2.63719e-10	0.000723036	0.925761	-2.63719e-10
89766871	rs143526993	9.01177e-08	-1.4159	-2.63719e-10	5.02642e-05	-1.45901	-2.63719e-10	6.32568e-05	-1.51049	-2.63719e-10
89768056	rs396742	0.000390493	7.28277	-0.32462	5.55888e-05	-1.13922	-0.219102	9.14661e-05	-0.931558	-0.210172
89768506	rs140499892	1.19161e-07	-1.13654	-2.63719e-10	0.000767181	1.26642	-2.63719e-10	0.000576785	0.699771	-2.63719e-10
89768558	rs13330285	0.000173271	6.68589	-0.540291	3.99922e-05	-1.24159	-0.446028	6.50106e-05	-1.04512	-0.438026
89768560	rs13335097	0.000183503	6.63841	-0.435436	4.40337e-05	-1.25346	-0.337891	7.15992e-05	-1.05902	-0.327597
89768650	rs419151	1.76796e-07	-1.32062e-10	-0.742019	0.000111415	-1.32062e-10	-0.663046	0.000150694	-1.32062e-10	-0.642447
89768656	rs118174403	9.45403e-08	-1.32062e-10	-1.36799	5.50967e-05	-1.32062e-10	-1.36721	7.30627e-05	-1.32062e-10	-1.36638
89769378	rs74412556	1.79084e-07	-1.32062e-10	-0.729159	0.000113096	-1.32062e-10	-0.648068	0.000153454	-1.32062e-10	-0.624296
89769548	rs79240237	1.76488e-07	-1.32062e-10	-0.743759	0.000111356	-1.32062e-10	-0.663572	0.000151055	-1.32062e-10	-0.640055
89769645	rs149420825	1.09519e-07	-1.22092	-2.63719e-10	6.04305e-05	-1.27481	-2.63719e-10	7.50017e-05	-1.34019	-2.63719e-10
89769725	rs34265416	1.08557e-07	0.0578031	-1.28754	9.91721e-06	-1.75678	-1.32525	1.31836e-05	-1.76374	-1.31498
89769866	rs77528309	1.79236e-07	-1.32062e-10	-0.728312	0.000113797	-1.32062e-10	-0.641889	0.000153827	-1.32062e-10	-0.621872
89770496	rs76037226	1.74207e-07	-1.32062e-10	-0.756768	0.000109474	-1.32062e-10	-0.680618	0.000148536	-1.32062e-10	-0.656874
89770963	rs112126489	1.68612e-07	-0.789411	-2.63719e-10	0.000208115	-0.0382158	-2.63719e-10	0.000349373	0.198442	-2.63719e-10
89771035	rs12599536	9.47257e-08	-1.32062e-10	-1.36603	5.50463e-05	-1.32062e-10	-1.36813	7.29318e-05	-1.32062e-10	-1.36817
89771385	rs74924950	1.76282e-07	-1.32062e-10	-0.744928	0.000110402	-1.32062e-10	-0.672176	0.000150017	-1.32062e-10	-0.646949
89771467	rs77198845	1.49755e-07	-1.32062e-10	-0.908014	9.32588e-05	-1.32062e-10	-0.840925	0.00012625	-1.32062e-10	-0.81943
89771516	rs78259905	1.7723e-07	-1.32062e-10	-0.739567	0.00011139	-1.32062e-10	-0.663266	0.000151249	-1.32062e-10	-0.638773
89771644	rs76042350	1.8502e-07	-1.32062e-10	-0.696551	0.000117009	-1.32062e-10	-0.61405	0.000158621	-1.32062e-10	-0.591178
89772203	rs75542821	1.86709e-07	-1.32062e-10	-0.687463	0.000117537	-1.32062e-10	-0.609552	0.00015932	-1.32062e-10	-0.586783
89772265	rs149082870	3.48239e-06	2.23846	-2.63719e-10	0.000285114	0.276585	-2.63719e-10	0.000439239	0.427345	-2.63719e-10
89772455	rs12934872	1.01953e-07	-1.32062e-10	-1.2925	6.06584e-05	-1.32062e-10	-1.27105	7.99251e-05	-1.32062e-10	-1.27661
89772578	rs146189280	3.00333e-07	-1.32062e-10	-0.212123	0.000144125	-1.32062e-10	-0.405626	0.00019974	-1.32062e-10	-0.360682
89772619	rs4785587	3.94009e-05	5.06179	-0.397262	4.33547e-05	-1.34212	-0.264767	7.39437e-05	-1.11419	-0.240209
89772734	rs72807524	1.23688e-07	-1.09926	-2.63719e-10	0.000355511	0.497252	-2.63719e-10	0.00031198	0.085241	-2.63719e-10
89772750	rs4785588	2.03453e-08	-1.7652	-1.13897	1.18727e-05	-1.68295	-1.21912	1.571e-05	-1.69938	-1.20402
89772906	rs2016968	0.000150515	6.94545	-0.940647	2.60982e-05	-0.98037	-1.13407	4.4301e-05	-0.734702	-1.13199
89773160	rs745710	6.29761e-08	-1.77426	-2.63719e-10	3.94854e-05	-1.70037	-2.63719e-10	5.40616e-05	-1.66757	-2.63719e-10
89773386	rs74033837	1.84263e-07	-1.32062e-10	-0.700652	0.000120759	-1.32062e-10	-0.582509	0.00016551	-1.32062e-10	-0.548664
89773886	rs3751694	1.87782e-07	-1.32062e-10	-0.681731	0.000122854	-1.32062e-10	-0.565308	0.000168111	-1.32062e-10	-0.533074
89774396	rs1110331	1.73269e-05	4.04395	-0.200951	4.20619e-05	-1.53894	-0.0982226	6.70642e-05	-1.39595	-0.0561019
89774640	rs117316142	1.44391e-07	-0.94449	-2.63719e-10	3.88578e-05	-1.71639	-2.63719e-10	5.6031e-05	-1.63179	-2.63719e-10
89775946	rs72807526	9.93826e-06	4.07372	-0.786584	1.63396e-05	-1.58662	-0.996089	2.51677e-05	-1.44537	-0.986763
89776510	rs117570427	1.92046e-08	-1.77468	-1.18718	1.21703e-05	-1.61849	-1.25881	1.59635e-05	-1.64019	-1.2472
89777078	rs56288641	9.2564e-08	-1.38911	-2.63719e-10	9.57338e-05	-0.814733	-2.63719e-10	0.000122987	-0.845619	-2.63719e-10
89777123	rs148694296	8.9959e-08	-1.41766	-2.63719e-10	3.67258e-05	-1.77282	-2.63719e-10	4.8649e-05	-1.77307	-2.63719e-10
89777761	rs12920315	2.85123e-06	3.38024	-1.34174	1.19012e-05	-1.5329	-1.36677	1.85998e-05	-1.36951	-1.36504
89779865	rs149979653	8.0856e-08	-1.52434	-2.63719e-10	3.94166e-05	-1.70212	-2.63719e-10	4.91305e-05	-1.76322	-2.63719e-10
89780065	rs74251537	1.35862e-07	-1.32062e-10	-1.00538	8.88622e-05	-1.32062e-10	-0.889217	0.000118929	-1.32062e-10	-0.87917
89780090	rs12149952	5.30435e-05	5.34012	-0.378265	3.02119e-05	-1.44102	-0.527047	4.92936e-05	-1.24102	-0.51888
89780672	rs34133162	5.9484e-08	-0.671313	-1.15999	1.45193e-05	-1.44173	-1.2591	2.37032e-05	-1.25903	-1.23306
89780911	rs35699836	7.4284e-08	-1.60912	-2.63719e-10	3.92305e-05	-1.70685	-2.63719e-10	5.16504e-05	-1.7132	-2.63719e-10
89780947	rs116850253	8.63146e-08	-1.45902	-2.63719e-10	3.66588e-05	-1.77465	-2.63719e-10	4.88519e-05	-1.7689	-2.63719e-10
89781043	rs62068368	5.58361e-07	0.407992	-2.63719e-10	0.000108049	-0.693724	-2.63719e-10	0.000181256	-0.457786	-2.63719e-10
89781756	rs34714188	8.87492e-08	-0.08759	-1.34361	9.62226e-06	-1.74689	-1.36534	1.26631e-05	-1.75967	-1.35933
89781931	rs183214036	6.29478e-08	-1.77471	-2.63719e-10	9.16647e-05	-0.858167	-2.63719e-10	9.7268e-05	-1.08023	-2.63719e-10
89781975	rs117952314	1.53614e-07	-1.32062e-10	-0.882571	0.000103004	-1.32062e-10	-0.741533	0.000137696	-1.32062e-10	-0.732653
89782164	rs111656189	8.38123e-08	-1.48843	-2.63719e-10	4.07585e-05	-1.66864	-2.63719e-10	5.30941e-05	-1.68563	-2.63719e-10
89782556	rs140019243	1.37225e-06	0.77621	0.530985	6.10824e-05	-1.55551	0.291433	0.000119482	-1.21978	0.345251
89782989	rs7206570	3.35621e-08	-1.76308	-0.640541	2.19994e-05	-1.74427	-0.541012	2.99119e-05	-1.73731	-0.522131
89783205	rs118114589	6.38692e-08	-1.76018	-2.63719e-10	7.40008e-05	-1.07223	-2.63719e-10	8.08809e-05	-1.26472	-2.63719e-10
89783937	rs192948350	7.33101e-08	-1.62232	-2.63719e-10	3.78776e-05	-1.74194	-2.63719e-10	4.97315e-05	-1.75106	-2.63719e-10
89784065	rs76378121	1.62297e-07	-1.32062e-10	-0.827584	0.000108231	-1.32062e-10	-0.69204	0.000145866	-1.32062e-10	-0.675008
89784646	rs12597095	1.66236e-07	-1.32062e-10	-0.803608	0.000112127	-1.32062e-10	-0.656674	0.00015049	-1.32062e-10	-0.6438
89784992	rs57119673	2.97971e-07	1.05985	-1.27987	1.76262e-05	-1.22932	-1.27759	2.38614e-05	-1.20819	-1.27724
89785107	rs62068372	7.59626e-08	-1.58677	-2.63719e-10	8.99222e-05	-0.877359	-2.63719e-10	0.000146226	-0.672545	-2.63719e-10
89785235	rs79871914	1.88886e-07	-1.32062e-10	-0.675872	0.00013032	-1.32062e-10	-0.506308	0.000173712	-1.32062e-10	-0.5003
89785242	rs113661672	0.000502192	6.01301	1.19671	2.74263e-05	-1.32848	-0.736325	4.78348e-05	-1.05724	-0.732704
89785603	rs79957186	1.83628e-07	-1.32062e-10	-0.704104	0.000126995	-1.32062e-10	-0.532157	0.000168758	-1.32062e-10	-0.529231
89785820	rs56112321	7.74404e-08	-1.56751	-2.63719e-10	9.37368e-05	-0.835813	-2.63719e-10	0.000153108	-0.626552	-2.63719e-10
89785888	rs111671315	6.32831e-08	-1.7694	-2.63719e-10	3.9418e-05	-1.70208	-2.63719e-10	5.26132e-05	-1.69473	-2.63719e-10
89786121	rs34141697	7.6462e-08	-1.58022	-2.63719e-10	9.12131e-05	-0.863105	-2.63719e-10	0.000148553	-0.656754	-2.63719e-10
89786349	rs151091874	1.6826e-07	-1.32062e-10	-0.791502	0.000114708	-1.32062e-10	-0.633918	0.000152272	-1.32062e-10	-0.632031
89786691	rs117849137	2.36645e-07	-0.450454	-2.63719e-10	4.94057e-05	-1.47624	-2.63719e-10	7.89375e-05	-1.28904	-2.63719e-10
89786761	rs56283750	8.94627e-05	4.33585	1.14872	1.31176e-05	-1.76825	-1.0341	1.77282e-05	-1.77456	-1.00798
89786855	rs3809646	0.000488227	5.96905	1.21247	2.52488e-05	-1.33895	-0.808572	4.44951e-05	-1.07054	-0.791776
89787028	rs183162634	8.36606e-08	-1.49025	-2.63719e-10	4.16514e-05	-1.64697	-2.63719e-10	5.45146e-05	-1.65923	-2.63719e-10
89787040	rs4785589	0.000537153	6.01301	1.26401	2.61381e-05	-1.32848	-0.784436	4.62089e-05	-1.05724	-0.767284
89787083	rs149705807	1.73804e-07	-0.759086	-2.63719e-10	4.19295e-05	-1.64031	-2.63719e-10	6.37806e-05	-1.50225	-2.63719e-10
89787340	rs117990130	1.40236e-07	-0.973685	-2.63719e-10	4.05394e-05	-1.67403	-2.63719e-10	5.59098e-05	-1.63396	-2.63719e-10
89787479	rs193027303	9.92794e-08	-1.32062e-10	-1.31908	5.9174e-05	-1.32062e-10	-1.29582	7.8337e-05	-1.32062e-10	-1.29668
89787962	rs115025067	2.10205e-07	-0.568933	-2.63719e-10	3.7408e-05	-1.75442	-2.63719e-10	5.0488e-05	-1.73596	-2.63719e-10
89787968	rs147792551	1.00861e-06	1.93049	-0.931181	3.96215e-05	-0.755654	-0.941279	6.52549e-05	-0.57553	-0.903866
89788420	rs141164555	1.45018e-07	-0.940155	-2.63719e-10	4.13053e-05	-1.65531	-2.63719e-10	5.26277e-05	-1.69445	-2.63719e-10
89788768	rs116853582	1.29073e-07	-1.05663	-2.63719e-10	3.9914e-05	-1.68958	-2.63719e-10	5.35914e-05	-1.67631	-2.63719e-10
89789073	rs79631587	1.8775e-07	-1.32062e-10	-0.681903	0.000115148	-1.32062e-10	-0.630087	0.000154473	-1.32062e-10	-0.617681
89789311	rs8056353	1.65071e-07	-0.81064	-2.63719e-10	4.1464e-05	-1.65148	-2.63719e-10	5.64894e-05	-1.62365	-2.63719e-10
89789506	rs28557782	1.8394e-07	-0.702406	-2.63719e-10	5.58142e-05	-1.35428	-2.63719e-10	8.50555e-05	-1.21439	-2.63719e-10
89789898	rs6500437	0.000241907	5.6901	0.789197	4.76697e-05	-1.77166	0.259656	6.57985e-05	-1.75147	0.280373
89790048	rs75986066	9.8235e-08	-1.32062e-10	-1.32965	5.72808e-05	-1.32062e-10	-1.32834	7.69377e-05	-1.32062e-10	-1.3147
89790059	rs4516230	9.8936e-08	-1.32062e-10	-1.32254	5.9113e-05	-1.32062e-10	-1.29685	7.81383e-05	-1.32062e-10	-1.29922
89790167	rs4785590	0.000194611	4.89511	1.36663	2.20102e-05	-1.46613	-0.818667	3.75028e-05	-1.24278	-0.7905
89790297	rs56048434	2.59107e-07	-0.359772	-2.63719e-10	3.70917e-05	-1.76291	-2.63719e-10	4.98257e-05	-1.74917	-2.63719e-10
89791020	rs7189711	0.000171384	5.37006	0.764595	4.65822e-05	-1.77469	0.239609	6.34603e-05	-1.76602	0.258736
89791126	rs12924124	4.27273e-07	0.140408	-2.63719e-10	3.91555e-05	-1.70876	-2.63719e-10	5.06553e-05	-1.73265	-2.63719e-10
89791205	rs144809411	6.30269e-08	-1.77345	-2.63719e-10	3.70977e-05	-1.76275	-2.63719e-10	5.02347e-05	-1.74099	-2.63719e-10
89791210	rs62068387	3.59517e-08	-1.745	-0.58984	4.1845e-05	-1.12257	-0.519766	6.5068e-05	-0.960782	-0.521483
89791270	rs76393429	5.34027e-08	-1.72374	-0.21541	3.63974e-05	-1.70159	-0.0802143	4.89992e-05	-1.70586	-0.0600395
89791279	rs35026726	4.27273e-07	0.140408	-2.63719e-10	3.91555e-05	-1.70876	-2.63719e-10	5.06553e-05	-1.73265	-2.63719e-10
89791343	rs72807538	1.1342e-06	1.61798	-0.501312	4.98521e-05	-1.00067	-0.46657	0.000113213	-0.528125	-0.4003
89791362	rs78630177	1.06277e-07	-1.32062e-10	-1.25097	6.06732e-05	-1.32062e-10	-1.2708	8.02943e-05	-1.32062e-10	-1.272
89791487	rs62068388	3.52261e-08	-1.74074	-0.614487	4.25655e-05	-1.10313	-0.522131	6.55227e-05	-0.939084	-0.536217
89791597	rs137971708	2.30638e-07	-0.476165	-2.63719e-10	3.75904e-05	-1.74956	-2.63719e-10	5.07546e-05	-1.7307	-2.63719e-10
89792228	rs8059398	0.000735658	6.27004	1.32147	3.01065e-05	-1.21435	-0.757214	5.44652e-05	-0.920467	-0.739669
89792491	rs12051515	0.000214907	5.76451	0.596432	4.16425e-05	-1.768	0.120818	5.7197e-05	-1.74141	0.130213
89792827	rs8049197	2.25735e-07	-0.497652	-2.63719e-10	3.75319e-05	-1.75111	-2.63719e-10	5.05805e-05	-1.73413	-2.63719e-10
89792856	rs12925026	1.49806e-07	0.0809598	-0.988632	1.32999e-05	-1.72175	-1.0668	1.78901e-05	-1.74013	-1.03332
89793042	rs8048331	0.000738476	5.89637	1.69896	3.57361e-05	-1.22934	-0.570805	6.55963e-05	-0.923399	-0.550781
89793115	rs9934785	0.000893181	5.75896	2.02657	4.67472e-05	-1.2698	-0.261752	8.56595e-05	-0.979617	-0.227701
89793527	rs145514870	1.94229e-07	-0.647978	-2.63719e-10	4.86042e-05	-1.49259	-2.63719e-10	6.33808e-05	-1.50854	-2.63719e-10
89793555	rs2099105	3.77209e-08	-1.73337	-0.553426	4.38239e-05	-1.1023	-0.493821	6.91297e-05	-0.933413	-0.488301
89794051	rs72807539	2.16843e-07	-0.537839	-2.63719e-10	3.77625e-05	-1.74499	-2.63719e-10	5.11392e-05	-1.72315	-2.63719e-10
89794052	rs72807540	2.18168e-07	-0.53175	-2.63719e-10	3.79086e-05	-1.74113	-2.63719e-10	5.13135e-05	-1.71974	-2.63719e-10
89794781	rs74795317	1.62127e-07	-1.32062e-10	-0.828636	0.000108282	-1.32062e-10	-0.691566	0.000146244	-1.32062e-10	-0.672423
89794819	rs35034309	3.54611e-08	-1.48821	-0.860369	2.33124e-05	-1.41924	-0.808077	3.20669e-05	-1.41756	-0.772313
89794828	rs143250644	3.60716e-08	-1.65138	-0.680129	3.25401e-05	-1.2805	-0.613325	4.69684e-05	-1.22914	-0.579081
89794932	rs9941108	0.000338102	6.25256	0.561533	3.98346e-05	-1.74537	0.0538017	5.64717e-05	-1.70482	0.0808583
89794994	rs9941129	0.00059298	5.7248	1.65111	4.0923e-05	-1.15944	-0.505176	7.90035e-05	-0.793919	-0.494286
89795000	rs183463121	9.45727e-08	-1.32062e-10	-1.36765	5.50981e-05	-1.32062e-10	-1.36719	7.29381e-05	-1.32062e-10	-1.36809
89795092	rs9933498	4.61589e-06	1.26222	1.25803	7.30068e-05	-1.58667	0.500919	0.000131835	-1.32294	0.546801
89795144	rs55729849	2.05439e-07	-0.591866	-2.63719e-10	3.81873e-05	-1.7338	-2.63719e-10	5.17451e-05	-1.71137	-2.63719e-10
89795205	rs139526547	1.91576e-07	-0.661727	-2.63719e-10	4.8102e-05	-1.50298	-2.63719e-10	5.79621e-05	-1.59791	-2.63719e-10
89795305	rs74606487	9.0977e-08	-0.70494	-0.701468	2.02639e-05	-1.77464	-0.59282	2.71232e-05	-1.77422	-0.583088
89795360	rs79139787	4.39238e-07	0.168027	-2.63719e-10	3.91095e-05	-1.70994	-2.63719e-10	5.0726e-05	-1.73126	-2.63719e-10
89795381	rs13339414	7.51814e-07	0.705474	-2.63719e-10	6.58995e-05	-1.18817	-2.63719e-10	8.70998e-05	-1.19064	-2.63719e-10
89795485	rs7204478	1.90282e-06	1.38702	0.24706	5.29805e-05	-1.4772	0.0708241	8.30857e-05	-1.31421	0.0763824
89795797	rs11640734	7.17718e-07	1.18254	-0.523479	7.70805e-05	-0.682329	-0.349125	0.000125314	-0.455337	-0.371539
89795813	rs34120897	3.00246e-07	0.403985	-0.616398	5.62775e-05	-0.894925	-0.451084	9.26957e-05	-0.657093	-0.471284
89795859	rs11640450	1.8561e-07	-0.501493	-0.191875	4.33271e-05	-1.65844	0.0509119	5.99079e-05	-1.63592	0.0710256
89796010	rs7185737	1.84182e-06	1.54485	0.0566459	4.14115e-05	-1.51529	-0.137454	7.0972e-05	-1.24877	-0.146646
89796017	rs34659644	4.51501e-07	0.195563	-2.63719e-10	3.93097e-05	-1.70483	-2.63719e-10	5.09395e-05	-1.72706	-2.63719e-10
89796569	rs4785708	0.00039736	5.83042	1.14516	2.71624e-05	-1.27303	-0.801438	5.0211e-05	-0.986789	-0.754675
89796665	rs4785709	0.000307161	6.22639	0.491724	2.44427e-05	-1.14915	-1.03082	4.45243e-05	-0.845543	-1.01612
89796756	rs4785710	0.000422461	6.08838	0.948455	2.38889e-05	-1.27517	-0.927718	4.28783e-05	-0.986531	-0.912802
89796879	rs117090085	7.05221e-08	-1.66109	-2.63719e-10	3.73763e-05	-1.75527	-2.63719e-10	5.08621e-05	-1.72858	-2.63719e-10
89797210	rs117468530	5.05363e-07	0.308263	-2.63719e-10	7.26446e-05	-1.09073	-2.63719e-10	0.000128767	-0.799693	-2.63719e-10
89797337	rs12709092	6.15216e-07	1.19243	-0.687472	2.69588e-05	-1.57572	-0.506271	4.17992e-05	-1.41603	-0.508791
89797365	rs188037652	6.9326e-08	-1.67819	-2.63719e-10	3.74516e-05	-1.75325	-2.63719e-10	4.97453e-05	-1.75078	-2.63719e-10
89797513	rs4785591	4.22473e-05	3.74925	0.985032	6.13545e-05	-1.7281	0.468466	8.07724e-05	-1.75783	0.491766
89797515	rs4785592	5.00195e-05	3.78189	1.12126	6.90131e-05	-1.73105	0.58904	9.10315e-05	-1.75958	0.61309
89797946	rs4785711	9.40974e-05	4.75044	0.784637	4.77442e-05	-1.76955	0.259107	6.42949e-05	-1.77412	0.279903
89797954	rs4785712	9.31233e-05	4.75044	0.774231	4.73143e-05	-1.76955	0.250061	6.37123e-05	-1.77412	0.270799
89798076	rs55865486	2.0842e-07	-0.577458	-2.63719e-10	4.9858e-05	-1.46713	-2.63719e-10	6.43153e-05	-1.4939	-2.63719e-10
89798081	rs11643713	4.39925e-08	-1.65999	-0.473	5.4702e-05	-0.976271	-0.398133	8.42766e-05	-0.824891	-0.398704
89798098	rs4785713	6.57761e-05	4.48654	0.690456	4.4774e-05	-1.75596	0.18128	5.88991e-05	-1.7733	0.19143
89798172	rs117712157	1.75321e-07	-1.32062e-10	-0.750397	0.000112788	-1.32062e-10	-0.65079	0.000150774	-1.32062e-10	-0.641918
89798179	rs11649100	9.07891e-07	1.4723	-0.578186	5.4933e-05	-0.988762	-0.381428	8.47449e-05	-0.829683	-0.388369
89798183	rs11639906	9.07891e-07	1.4723	-0.578186	5.4933e-05	-0.988762	-0.381428	8.47449e-05	-0.829683	-0.388369
89798375	rs56296040	4.80745e-08	-1.67387	-0.37039	5.87886e-05	-1.01362	-0.288738	8.99849e-05	-0.865664	-0.292392
89798404	rs4785714	0.000201669	5.55019	0.747172	1.81928e-05	-1.40084	-1.07444	3.1597e-05	-1.15088	-1.05375
89798516	rs4785594	4.30245e-08	-1.67941	-0.475833	5.18974e-05	-1.02919	-0.397843	8.08049e-05	-0.864264	-0.401397
89798567	rs546100591	1.35676e-07	-1.32062e-10	-1.00675	0.000109845	-1.32062e-10	-0.677235	0.000140682	-1.32062e-10	-0.711198
89799045	rs12446555	7.28191e-08	-1.62904	-2.63719e-10	4.42644e-05	-1.58612	-2.63719e-10	5.24945e-05	-1.69699	-2.63719e-10
89799079	rs7206546	0.000209236	5.74444	0.589762	1.7468e-05	-1.38474	-1.13119	3.06802e-05	-1.1215	-1.11258
89799478	rs111443517	1.93673e-08	-1.75665	-1.19678	2.23299e-05	-0.984092	-1.28629	4.25839e-05	-0.650925	-1.2553
89799804	rs76023376	1.56389e-07	-1.32062e-10	-0.864665	8.65835e-05	-1.32062e-10	-0.915195	0.000118224	-1.32062e-10	-0.885113
89799950	rs17177891	6.02264e-07	1.1285	-0.644818	4.34323e-05	-1.15329	-0.451807	6.54666e-05	-1.01062	-0.46554
89800058	rs3803689	2.00592e-07	0.535643	-1.15139	2.60831e-05	-0.87855	-1.23647	5.76366e-05	-0.368735	-1.2348
89800135	rs4785715	5.82294e-05	4.88841	0.166723	3.10382e-05	-1.74802	-0.193065	4.0294e-05	-1.77138	-0.190117
89800458	rs113797466	9.85722e-08	-1.32623	-2.63719e-10	9.4949e-05	-0.822964	-2.63719e-10	0.000140096	-0.715371	-2.63719e-10
89800529	rs9935559	7.48524e-05	5.11276	0.193496	1.347e-05	-1.52136	-1.25448	2.21451e-05	-1.31861	-1.24147
89800550	rs7189734	3.79663e-08	-1.73133	-0.548985	4.67261e-05	-1.05781	-0.474192	6.97447e-05	-0.935254	-0.477603
89800704	rs72807545	2.31525e-07	-0.472327	-2.63719e-10	5.23839e-05	-1.41771	-2.63719e-10	6.67292e-05	-1.45705	-2.63719e-10
89800887	rs3764257	3.92105e-08	-1.64721	-0.600863	5.36456e-05	-0.863422	-0.530482	8.13949e-05	-0.724075	-0.534311
89801014	rs3764258	8.1106e-07	1.42639	-0.645063	5.01309e-05	-1.01126	-0.450403	7.66391e-05	-0.854372	-0.464218
89801127	rs4785716	9.85808e-05	5.39437	0.187244	1.4378e-05	-1.45444	-1.25616	2.44876e-05	-1.21628	-1.24325
89801133	rs4785717	8.93534e-05	5.43567	0.0476663	1.40049e-05	-1.44567	-1.29123	2.38675e-05	-1.20471	-1.28047
89801569	rs72807546	1.73082e-07	-0.763248	-2.63719e-10	4.06921e-05	-1.67027	-2.63719e-10	5.54453e-05	-1.6423	-2.63719e-10
89801892	rs11649155	4.12012e-08	-1.72392	-0.474623	4.88129e-05	-1.03613	-0.452183	7.36607e-05	-0.911077	-0.447151
89801952	rs11649196	4.77733e-08	-1.41712	-0.633426	2.67552e-05	-1.65086	-0.43871	3.89052e-05	-1.54656	-0.450009
89802090	rs2077001	5.77154e-05	4.64014	0.40613	1.60023e-05	-1.57015	-1.03342	2.7403e-05	-1.35309	-0.993959
89802396	rs7202427	4.51805e-08	-1.67656	-0.429789	5.53451e-05	-0.944623	-0.418094	8.64004e-05	-0.786891	-0.411815
89802659	rs147607286	2.89363e-07	-1.32062e-10	-0.249332	0.000176755	-1.32062e-10	-0.20154	0.000239302	-1.32062e-10	-0.179973
89802719	rs8054492	9.6387e-08	-0.00160088	-1.34704	1.06307e-05	-1.64471	-1.36785	1.57992e-05	-1.5308	-1.36694
89803246	rs72807547	8.62403e-08	-1.45988	-2.63719e-10	3.75572e-05	-1.75044	-2.63719e-10	4.99146e-05	-1.74739	-2.63719e-10
89803286	rs2003522	5.93515e-05	4.61597	0.458251	3.78891e-05	-1.72943	-0.0122108	4.90412e-05	-1.76377	-0.00126746
89803629	rs17233868	6.45506e-07	1.16747	-0.614449	4.58287e-05	-1.13492	-0.416476	6.92698e-05	-0.990674	-0.429015
89803670	rs2077155	8.56391e-05	5.13771	0.303176	1.52771e-05	-1.47494	-1.175	2.56971e-05	-1.24436	-1.16696
89803687	rs17233854	2.90416e-07	-0.2457	-2.63719e-10	6.14312e-05	-1.25839	-2.63719e-10	9.90021e-05	-1.06256	-2.63719e-10
89803762	rs1961556	5.13303e-05	4.47244	0.456581	3.82736e-05	-1.7124	-0.0191478	4.92801e-05	-1.75505	-0.00513114
89804624	rs17227424	1.70463e-06	1.40335	0.120745	8.3583e-05	-1.10136	0.150899	0.000186841	-0.656848	0.229407
89804855	rs1230	0.00635396	10.0493	-0.301714	1.0396e-05	-1.67013	-1.36476	1.56548e-05	-1.54524	-1.36168
89805261	rs1800359	8.41544e-05	4.9162	0.507198	1.61779e-05	-1.4909	-1.10176	2.69018e-05	-1.27318	-1.09233
89805794	rs9282682	9.96654e-07	1.32455	-0.337161	5.86381e-05	-1.11735	-0.18757	8.94349e-05	-0.978416	-0.185771
89805914	rs9282681	6.96187e-07	1.22728	-0.598677	4.79009e-05	-1.10687	-0.400305	7.28054e-05	-0.959652	-0.410256
89805977	rs1061646	7.21654e-05	4.8258	0.443903	3.90822e-05	-1.75022	0.0395816	4.97332e-05	-1.77186	0.0208367
89806063	rs1061647	6.82006e-07	1.21299	-0.604964	4.72391e-05	-1.1136	-0.407485	7.1676e-05	-0.967092	-0.418451
89806343	rs11647746	1.08571e-06	1.42257	-0.349593	6.06624e-05	-1.0718	-0.199184	9.26627e-05	-0.928356	-0.200377
89806347	rs7195906	0.00813773	10.3509	-0.355872	1.07015e-05	-1.63769	-1.36823	1.62561e-05	-1.5015	-1.36773
89806614	rs11644967	9.07451e-07	1.24475	-0.351125	5.56915e-05	-1.15382	-0.202657	8.45254e-05	-1.01861	-0.202037
89806703	rs55667823	1.07778e-07	-1.32062e-10	-1.23694	7.26624e-05	-1.32062e-10	-1.09048	9.6702e-05	-1.32062e-10	-1.08606
89806732	rs11648689	6.55005e-07	1.16747	-0.59984	4.65092e-05	-1.13492	-0.401737	7.04067e-05	-0.990674	-0.412736
89807131	rs11649162	6.89438e-07	1.21299	-0.594126	4.78168e-05	-1.1136	-0.395329	7.25475e-05	-0.967092	-0.406365
89807233	rs11649210	8.95305e-07	1.32455	-0.4444	5.2239e-05	-1.11735	-0.303126	7.9497e-05	-0.978416	-0.303563
89807543	rs11639788	6.78152e-07	1.20314	-0.600779	4.54906e-05	-1.15595	-0.402853	6.86346e-05	-1.01637	-0.412533
89807705	rs11076618	8.36238e-05	4.70079	0.716275	1.52753e-05	-1.56418	-1.08588	2.53428e-05	-1.35961	-1.0656
89807732	rs11640188	6.74841e-07	1.1973	-0.59984	4.71627e-05	-1.12097	-0.401737	7.1502e-05	-0.975237	-0.412736
89807785	rs11640198	4.38049e-08	-1.71504	-0.422229	4.99309e-05	-1.05442	-0.411239	7.91591e-05	-0.881828	-0.404411
89807828	rs11640209	6.82006e-07	1.21299	-0.604964	4.72391e-05	-1.1136	-0.407485	7.1676e-05	-0.967092	-0.418451
89808241	rs75092208	1.92751e-08	-1.7694	-1.1888	1.3259e-05	-1.67196	-1.11967	1.7552e-05	-1.66987	-1.12266
89808275	rs6500439	0.00747041	10.1839	-0.274428	1.05103e-05	-1.65581	-1.36814	1.58825e-05	-1.5246	-1.36788
89808652	rs144557636	1.02081e-07	-1.29125	-2.63719e-10	3.72451e-05	-1.75879	-2.63719e-10	5.10543e-05	-1.72481	-2.63719e-10
89808850	rs62054599	6.07882e-07	1.16747	-0.674502	4.27607e-05	-1.13492	-0.485769	6.46999e-05	-0.990674	-0.497265
89808939	rs34027607	8.31043e-07	1.25636	-0.450688	5.50316e-05	-1.05852	-0.309878	8.6163e-05	-0.891144	-0.310314
89809171	rs34420680	6.7478e-07	1.28748	-0.690104	4.68203e-05	-1.02661	-0.503377	7.35635e-05	-0.844791	-0.514758
89809319	rs1800358	8.21224e-07	1.25636	-0.462574	5.43334e-05	-1.05852	-0.322647	8.507e-05	-0.891144	-0.32308
89809549	rs2286392	7.83214e-07	1.19396	-0.447566	5.36255e-05	-1.08608	-0.308201	8.28664e-05	-0.931167	-0.309301
89809902	rs2238525	6.92113e-07	1.28145	-0.658717	5.00986e-05	-0.994333	-0.467977	7.93113e-05	-0.804727	-0.47959
89809962	rs17233678	5.95285e-07	1.16747	-0.695442	4.17617e-05	-1.13492	-0.509407	6.31983e-05	-0.990674	-0.520748
89810186	rs12445480	3.35193e-05	4.17069	0.332176	3.53149e-05	-1.68603	-0.12597	4.48695e-05	-1.73927	-0.114674
89810220	rs12448600	4.31145e-07	0.833264	-0.683833	2.11064e-05	-1.50223	-0.824501	3.98828e-05	-1.15208	-0.819673
89810327	rs62054600	8.11083e-07	1.25636	-0.475	5.36126e-05	-1.05852	-0.336001	8.39418e-05	-0.891144	-0.336431
89810337	rs12445695	3.087e-05	4.09764	0.322886	3.53586e-05	-1.67685	-0.133909	4.47757e-05	-1.73338	-0.122649
89810593	rs17227270	6.73931e-07	-1.32062e-10	0.596114	0.000373886	-1.32062e-10	0.547648	0.000473815	-1.32062e-10	0.503119
89810598	rs17227263	6.01444e-07	1.18308	-0.700758	4.18153e-05	-1.12763	-0.515414	6.33311e-05	-0.982606	-0.526716
89810628	rs17233664	6.10061e-07	1.1973	-0.700758	4.20948e-05	-1.12097	-0.515414	6.37995e-05	-0.975237	-0.526716
89810653	rs17233657	6.54443e-08	-1.73582	-2.63719e-10	3.67478e-05	-1.77223	-2.63719e-10	4.8959e-05	-1.76671	-2.63719e-10
89810717	rs17233651	6.42398e-08	-1.75439	-2.63719e-10	3.66575e-05	-1.77469	-2.63719e-10	4.86278e-05	-1.7735	-2.63719e-10
89810823	rs6500440	6.39218e-05	4.25523	0.893176	1.55499e-05	-1.61375	-1.0185	2.52876e-05	-1.43142	-0.99596
89810941	rs12917681	7.99237e-07	1.23946	-0.472812	5.28088e-05	-1.06672	-0.342905	8.30912e-05	-0.900257	-0.337502
89811151	rs12918575	7.85362e-07	1.22413	-0.475	5.27817e-05	-1.07414	-0.336001	8.24972e-05	-0.908503	-0.336431
89811196	rs9923733	0.00631979	9.7073	0.0348796	1.02591e-05	-1.69642	-1.35171	1.53271e-05	-1.58471	-1.34337
89811209	rs17233623	6.60595e-07	1.11551	-0.539381	4.67531e-05	-1.12612	-0.405301	7.26435e-05	-0.966418	-0.405717
89811546	rs2074904	5.74945e-07	1.15331	-0.716053	4.05315e-05	-1.14151	-0.532715	6.13028e-05	-0.997973	-0.5439
89811663	rs2074903	5.83142e-07	1.16747	-0.716053	4.07996e-05	-1.13492	-0.532715	6.17519e-05	-0.990674	-0.5439
89811751	rs62054601	5.67108e-07	1.13778	-0.714245	4.02195e-05	-1.14872	-0.533231	6.08298e-05	-1.00596	-0.543655
89811796	rs4785718	2.88293e-05	4.13237	0.219763	3.20378e-05	-1.68128	-0.228108	4.07908e-05	-1.73624	-0.213001
89812139	rs12923751	9.60553e-05	5.51728	0.0383862	2.64755e-05	-1.72074	-0.379346	3.56832e-05	-1.67577	-0.407247
89812283	rs12922302	0.00536346	9.60026	-0.0221543	1.03698e-05	-1.69104	-1.34637	1.56441e-05	-1.57644	-1.33116
89812299	rs72807553	1.55554e-07	-0.870019	-2.63719e-10	4.03668e-05	-1.6783	-2.63719e-10	5.54402e-05	-1.64239	-2.63719e-10
89812582	rs113548871	7.59681e-08	-1.5867	-2.63719e-10	3.67721e-05	-1.77156	-2.63719e-10	4.8775e-05	-1.77048	-2.63719e-10
89812617	rs12102290	0.00504634	9.49325	0.0239121	1.02353e-05	-1.71318	-1.33728	1.5129e-05	-1.61137	-1.32972
89812631	rs62054606	1.41012e-07	-0.968169	-2.63719e-10	4.20681e-05	-1.63701	-2.63719e-10	5.66226e-05	-1.62129	-2.63719e-10
89812762	rs12102297	0.00540915	9.49325	0.093341	1.01583e-05	-1.71318	-1.34484	1.50483e-05	-1.61137	-1.33507
89812778	rs45524337	1.86427e-07	-0.688973	-2.63719e-10	3.87956e-05	-1.718	-2.63719e-10	5.27721e-05	-1.69171	-2.63719e-10
89812809	rs17233609	7.86144e-08	-1.55246	-2.63719e-10	3.71848e-05	-1.7604	-2.63719e-10	5.01766e-05	-1.74215	-2.63719e-10
89812930	rs34019730	8.88364e-08	-1.43022	-2.63719e-10	3.86798e-05	-1.72099	-2.63719e-10	5.06443e-05	-1.73287	-2.63719e-10
89813194	rs1800355	5.61431e-07	1.12369	-0.710219	4.03776e-05	-1.15524	-0.522785	6.08946e-05	-1.01319	-0.535362
89813589	rs11641147	5.33063e-07	1.10824	-0.74661	3.83432e-05	-1.16238	-0.567349	5.78755e-05	-1.02111	-0.578299
89813821	rs17233567	5.33322e-07	1.10824	-0.746125	3.82343e-05	-1.16238	-0.570194	5.77809e-05	-1.02111	-0.579935
89813966	rs1029673	3.69251e-08	-1.7278	-0.580321	3.83148e-05	-1.15918	-0.571292	6.01641e-05	-0.994698	-0.565925
89813972	rs2003520	0.00440336	9.40867	-0.0278035	1.02132e-05	-1.71765	-1.33498	1.50924e-05	-1.61633	-1.32718
89813988	rs17227149	5.10489e-07	1.00842	-0.690065	3.89576e-05	-1.20791	-0.505923	5.85786e-05	-1.07171	-0.515619
89814064	rs2011925	0.000150203	4.6957	1.30703	1.9918e-05	-1.53947	-0.845205	3.35294e-05	-1.32756	-0.817718
89814188	rs4420527	0.0124155	9.84899	0.56845	1.15757e-05	-1.67183	-1.25556	1.75716e-05	-1.55627	-1.23514
89814525	rs45440396	6.66849e-08	-1.71704	-2.63719e-10	3.69735e-05	-1.7661	-2.63719e-10	4.94275e-05	-1.75719	-2.63719e-10
89814604	rs45567439	5.27928e-07	1.10824	-0.75629	3.7924e-05	-1.16238	-0.578341	5.72471e-05	-1.02111	-0.589216
89814807	rs8058895	1.78489e-07	-0.732489	-2.63719e-10	3.92402e-05	-1.7066	-2.63719e-10	5.33742e-05	-1.68037	-2.63719e-10
89815049	rs1800347	2.37392e-07	-0.447303	-2.63719e-10	4.99798e-05	-1.46469	-2.63719e-10	7.61045e-05	-1.32559	-2.63719e-10
89815152	rs17233497	7.12391e-07	1.06629	-0.414674	4.41116e-05	-1.18163	-0.407953	6.66185e-05	-1.04248	-0.416238
89815217	rs1800345	3.51083e-05	4.24178	0.307404	3.37501e-05	-1.70365	-0.153668	4.34545e-05	-1.74791	-0.138077
89815321	rs17227085	5.1795e-07	1.09422	-0.761354	3.74639e-05	-1.16883	-0.584096	5.65148e-05	-1.02826	-0.594931
89815568	rs17233483	6.30588e-08	-1.77295	-2.63719e-10	3.67926e-05	-1.77101	-2.63719e-10	4.85877e-05	-1.77433	-2.63719e-10
89815656	rs2283564	5.10044e-07	1.07884	-0.761354	3.72005e-05	-1.17589	-0.584096	5.60737e-05	-1.0361	-0.594931
89815781	rs8043882	0.0117457	9.72653	0.635454	1.17308e-05	-1.67512	-1.23897	1.78181e-05	-1.56033	-1.21716
89815799	rs8044026	4.76878e-05	4.47797	0.377444	3.4759e-05	-1.73393	-0.093931	4.53774e-05	-1.76472	-0.0779627
89815824	rs45524643	4.83702e-07	1.07884	-0.814382	3.50186e-05	-1.17589	-0.644538	5.28075e-05	-1.0361	-0.654946
89816314	rs17227064	5.15345e-07	1.09422	-0.766396	3.72498e-05	-1.16883	-0.589829	5.6194e-05	-1.02826	-0.600624
89816333	rs17227057	5.15345e-07	1.09422	-0.766396	3.72498e-05	-1.16883	-0.589829	5.6194e-05	-1.02826	-0.600624
89816367	rs1800344	5.15345e-07	1.09422	-0.766396	3.72498e-05	-1.16883	-0.589829	5.6194e-05	-1.02826	-0.600624
89816407	rs17233455	4.90625e-07	1.04958	-0.770915	3.63098e-05	-1.18925	-0.59497	5.4654e-05	-1.05095	-0.605729
89816424	rs17233448	4.92847e-07	1.04958	-0.766396	3.64969e-05	-1.18925	-0.589829	5.49337e-05	-1.05095	-0.600624
89816569	rs62054609	5.0519e-07	1.07884	-0.770915	3.67982e-05	-1.17589	-0.59497	5.54715e-05	-1.0361	-0.605729
89816745	rs142519821	5.0519e-07	1.07884	-0.770915	3.67982e-05	-1.17589	-0.59497	5.54715e-05	-1.0361	-0.605729
89817017	rs62054611	5.15345e-07	1.09422	-0.766396	3.72498e-05	-1.16883	-0.589829	5.6194e-05	-1.02826	-0.600624
89817393	rs183459087	8.31145e-08	-1.49679	-2.63719e-10	4.11823e-05	-1.6583	-2.63719e-10	5.49215e-05	-1.65179	-2.63719e-10
89817569	rs12599002	5.15345e-07	1.09422	-0.766396	3.72498e-05	-1.16883	-0.589829	5.6194e-05	-1.02826	-0.600624
89817777	rs2377043	5.23591e-05	4.87734	0.0715305	2.87568e-05	-1.7376	-0.279834	3.70461e-05	-1.76807	-0.277462
89817872	rs7191937	7.96611e-08	-1.53923	-2.63719e-10	3.70587e-05	-1.7638	-2.63719e-10	4.98294e-05	-1.74909	-2.63719e-10
89817937	rs7192793	2.00148e-07	-0.617956	-2.63719e-10	5.80929e-05	-1.31426	-2.63719e-10	8.76013e-05	-1.1849	-2.63719e-10
89817998	rs17233441	5.20263e-07	1.10824	-0.770915	3.72986e-05	-1.16238	-0.59497	5.63095e-05	-1.02111	-0.605729
89818089	rs9926296	0.00431703	8.55491	0.806152	1.45912e-05	-1.5452	-1.15069	2.34018e-05	-1.37754	-1.12734
89818265	rs11646910	1.76082e-07	-0.746062	-2.63719e-10	3.66597e-05	-1.77463	-2.63719e-10	4.86838e-05	-1.77235	-2.63719e-10
89818340	rs3743861	1.99324e-05	3.72409	0.258995	3.43638e-05	-1.77375	-0.065547	4.63365e-05	-1.75553	-0.0662345
89818491	rs3743860	1.6076e-05	3.58445	0.183622	3.20963e-05	-1.77467	-0.132892	4.30493e-05	-1.76179	-0.133561
89818732	rs12931267	9.73266e-08	0.0291192	-1.36806	9.76328e-06	-1.73089	-1.36678	1.27017e-05	-1.74912	-1.36684
89818908	rs12599846	5.21436e-07	1.10597	-0.766396	3.73234e-05	-1.16686	-0.589829	5.636e-05	-1.02531	-0.600624
89819243	rs17227001	1.84367e-07	-0.700086	-2.63719e-10	3.95793e-05	-1.698	-2.63719e-10	5.36789e-05	-1.67468	-2.63719e-10
89819305	rs17233392	5.21436e-07	1.10597	-0.766396	3.73234e-05	-1.16686	-0.589829	5.636e-05	-1.02531	-0.600624
89819427	rs17233385	4.77636e-07	1.01823	-0.766396	3.58622e-05	-1.20679	-0.589829	5.39114e-05	-1.06973	-0.600624
89819640	rs111269812	1.68216e-08	-1.74296	-1.3514	1.34931e-05	-1.448	-1.32613	1.80244e-05	-1.44429	-1.32169
89819702	rs7203255	4.92292e-05	4.79934	0.087887	2.93465e-05	-1.73152	-0.265606	3.76791e-05	-1.76537	-0.26322
89819737	rs7203281	4.64258e-05	4.72547	0.103124	2.98518e-05	-1.72531	-0.254745	3.82459e-05	-1.76237	-0.25129
89819816	rs7205519	5.20886e-05	4.84014	0.103547	2.96531e-05	-1.73476	-0.251973	3.81407e-05	-1.76685	-0.249572
89819881	rs7203511	2.99228e-05	4.3656	0.0237599	2.91008e-05	-1.68422	-0.321316	3.65493e-05	-1.74004	-0.31899
89819932	rs11649642	2.91877e-08	-1.76969	-0.773579	3.12585e-05	-1.22249	-0.71152	4.78357e-05	-1.07326	-0.716663
89820149	rs7206120	5.24863e-05	4.59057	0.360724	3.46241e-05	-1.72516	-0.106592	4.50366e-05	-1.76114	-0.08908
89820185	rs7206308	4.29979e-05	4.64834	0.103547	3.01442e-05	-1.71834	-0.251973	3.84498e-05	-1.75877	-0.249572
89820202	rs7205604	4.6331e-05	4.723	0.103547	2.99172e-05	-1.7259	-0.251973	3.83289e-05	-1.76192	-0.249572
89820416	rs7206721	4.98148e-05	4.76236	0.136697	3.07151e-05	-1.72847	-0.22308	3.93748e-05	-1.76393	-0.220648
89820441	rs7205993	5.2541e-05	4.84014	0.112195	2.98773e-05	-1.73476	-0.244441	3.84294e-05	-1.76685	-0.242031
89820969	rs146695588	1.85574e-07	-0.693563	-2.63719e-10	0.000634403	1.07638	-2.63719e-10	0.000520418	0.596935	-2.63719e-10
89821080	rs12923946	0.0002618	5.00915	1.54917	2.26666e-05	-1.5202	-0.735213	3.92605e-05	-1.28247	-0.705009
89821131	rs62054638	5.1795e-07	1.09422	-0.761354	3.74639e-05	-1.16883	-0.584096	5.65148e-05	-1.02826	-0.594931
89821155	rs139414522	7.88853e-08	-1.54902	-2.63719e-10	3.68372e-05	-1.7698	-2.63719e-10	4.93395e-05	-1.75897	-2.63719e-10
89821489	rs62054639	5.10044e-07	1.07884	-0.761354	3.72005e-05	-1.17589	-0.584096	5.60737e-05	-1.0361	-0.594931
89821960	rs7195752	6.66319e-05	5.06985	0.120078	2.9597e-05	-1.75106	-0.237571	3.84725e-05	-1.7726	-0.235155
89822118	rs7201028	4.92604e-05	4.75988	0.127981	3.04652e-05	-1.72904	-0.230682	3.90928e-05	-1.7635	-0.228258
89822331	rs12597296	5.3512e-07	1.12369	-0.758216	3.80386e-05	-1.15524	-0.582458	5.74901e-05	-1.01319	-0.592894
89822364	rs12597299	5.3512e-07	1.12369	-0.758216	3.80386e-05	-1.15524	-0.582458	5.74901e-05	-1.01319	-0.592894
89822580	rs117186138	7.50485e-08	-1.59888	-2.63719e-10	0.000216758	0.00247875	-2.63719e-10	0.000181811	-0.454729	-2.63719e-10
89822757	rs11646229	1.77756e-07	-0.736603	-2.63719e-10	3.97336e-05	-1.69411	-2.63719e-10	5.39996e-05	-1.66872	-2.63719e-10
89822793	rs76784033	5.30761e-07	1.12369	-0.766396	3.77593e-05	-1.15524	-0.589829	5.70474e-05	-1.01319	-0.600624
89823157	rs62054640	5.35863e-07	1.13778	-0.770915	3.78115e-05	-1.14872	-0.59497	5.71687e-05	-1.00596	-0.605729
89823393	rs7191144	0.000111074	4.9081	0.792835	1.56778e-05	-1.56679	-1.05727	2.60412e-05	-1.36202	-1.036
89823688	rs113050642	1.28134e-07	-1.06394	-2.63719e-10	0.000141497	-0.424025	-2.63719e-10	0.000251538	-0.130103	-2.63719e-10
89823951	rs56126256	1.82719e-07	-0.709065	-2.63719e-10	3.88326e-05	-1.71704	-2.63719e-10	5.27573e-05	-1.692	-2.63719e-10
89824072	rs55862934	1.70944e-07	-0.775679	-2.63719e-10	4.01557e-05	-1.68354	-2.63719e-10	5.46455e-05	-1.65683	-2.63719e-10
89824189	rs55857437	2.8034e-07	-0.28101	-2.63719e-10	5.76938e-05	-1.32115	-2.63719e-10	7.34183e-05	-1.36152	-2.63719e-10
89824263	rs3785281	5.0661e-07	1.10824	-0.797508	3.65044e-05	-1.16238	-0.616492	5.5005e-05	-1.02111	-0.629169
89824348	rs4490003	4.14317e-05	4.34412	0.370669	3.61372e-05	-1.69969	-0.0892886	4.65209e-05	-1.74964	-0.0681584
89824384	rs3785280	2.74042e-05	4.21598	0.0854533	3.1665e-05	-1.66503	-0.256066	3.93457e-05	-1.72781	-0.257501
89824562	rs3785279	4.93293e-07	1.10824	-0.824146	3.54382e-05	-1.16238	-0.646136	5.3356e-05	-1.02111	-0.659607
89824713	rs17233378	6.55557e-08	-1.73411	-2.63719e-10	3.82116e-05	-1.73316	-2.63719e-10	5.0438e-05	-1.73695	-2.63719e-10
89824753	rs12709093	3.1827e-05	4.3656	0.0854533	3.1063e-05	-1.68422	-0.256066	3.88673e-05	-1.74004	-0.257501
89825065	rs17226980	4.60992e-07	1.0357	-0.819334	3.44722e-05	-1.19556	-0.640595	5.17082e-05	-1.05796	-0.654117
89825157	rs55756185	9.45389e-08	-1.32062e-10	-1.368	5.51778e-05	-1.32062e-10	-1.36574	7.31377e-05	-1.32062e-10	-1.36535
89825248	rs17226973	4.60992e-07	1.0357	-0.819334	3.44722e-05	-1.19556	-0.640595	5.17082e-05	-1.05796	-0.654117
89825338	rs17226966	4.96594e-07	1.02185	-0.731095	3.79008e-05	-1.20183	-0.539497	5.67592e-05	-1.06495	-0.553932
89825464	rs17233364	1.91547e-07	-0.661881	-2.63719e-10	3.89209e-05	-1.71477	-2.63719e-10	5.26288e-05	-1.69444	-2.63719e-10
89825495	rs7204328	0.000157495	4.94901	1.10113	1.83087e-05	-1.53498	-0.933946	3.10496e-05	-1.31325	-0.908868
89825519	rs17233350	9.42099e-06	3.23368	-2.63719e-10	0.00104254	1.57311	-2.63719e-10	0.00148128	1.64296	-2.63719e-10
89825651	rs17226960	6.92687e-06	2.92615	-2.63719e-10	0.000903092	1.42952	-2.63719e-10	0.0012267	1.45438	-2.63719e-10
89825662	rs17226953	8.54233e-08	-0.482586	-0.986809	1.50608e-05	-1.56036	-1.10385	2.43536e-05	-1.3865	-1.07852
89825857	rs3819567	5.25515e-05	4.69908	0.253453	3.15723e-05	-1.73644	-0.187584	4.10091e-05	-1.76772	-0.176179
89825970	rs3819568	4.89669e-05	4.64492	0.236963	3.11778e-05	-1.73495	-0.201648	4.04622e-05	-1.76702	-0.190311
89826336	rs3819569	4.85738e-07	1.19016	-0.921502	3.59076e-05	-1.02368	-0.771674	5.31141e-05	-0.909974	-0.775282
89826342	rs3819570	4.79415e-07	1.17705	-0.921502	3.56718e-05	-1.03027	-0.771674	5.27399e-05	-0.917043	-0.775282
89826372	rs3819571	3.56261e-07	0.709418	-0.750767	3.46294e-05	-1.25508	-0.57652	5.02592e-05	-1.15983	-0.580677
89826373	rs3819572	3.4681e-07	0.785553	-0.853789	3.18984e-05	-1.21995	-0.693797	4.64513e-05	-1.12166	-0.697633
89826394	rs3819573	3.88696e-07	0.885925	-0.840142	3.39676e-05	-1.17271	-0.678184	4.96572e-05	-1.07049	-0.682065
89826630	rs3819574	5.66251e-07	1.22728	-0.805258	3.82842e-05	-1.10687	-0.624401	5.79727e-05	-0.959652	-0.638074
89826723	rs2238526	8.21044e-07	0.81566	-0.0220984	2.99143e-05	-1.77458	-0.203382	3.95816e-05	-1.76148	-0.217856
89826892	rs4785720	2.32841e-05	4.06704	0.0714699	3.17893e-05	-1.64888	-0.268293	3.93945e-05	-1.71435	-0.26972
89826901	rs2376885	2.42929e-05	4.10168	0.0792458	3.18457e-05	-1.65391	-0.261495	3.95258e-05	-1.71782	-0.262926
89826922	rs2376884	7.62047e-05	4.81999	0.504178	1.42794e-05	-1.55714	-1.16035	2.34706e-05	-1.35906	-1.14289
89826926	rs2376883	7.81798e-05	4.8592	0.490552	1.43172e-05	-1.54997	-1.16487	2.35925e-05	-1.34917	-1.1476
89827002	rs2376882	0.000139281	5.18901	0.738222	1.66521e-05	-1.486	-1.07777	2.81585e-05	-1.26265	-1.0572
89827011	rs2376881	0.000154623	4.9627	1.06903	1.81771e-05	-1.52879	-0.947349	3.10442e-05	-1.29963	-0.922655
89827239	rs2239356	5.54947e-07	1.1973	-0.795444	3.81762e-05	-1.12097	-0.613126	5.77174e-05	-0.975237	-0.626903
89827251	rs2239357	5.47109e-07	1.18308	-0.795444	3.79227e-05	-1.12763	-0.613126	5.72936e-05	-0.982606	-0.626903
89827330	rs2239358	5.22879e-07	1.13778	-0.795444	3.71311e-05	-1.14872	-0.613126	5.59709e-05	-1.00596	-0.626903
89827350	rs11642111	6.30834e-08	-1.77256	-2.63719e-10	3.75601e-05	-1.75036	-2.63719e-10	4.93749e-05	-1.75826	-2.63719e-10
89827435	rs12599473	5.22879e-07	1.13778	-0.795444	3.71311e-05	-1.14872	-0.613126	5.59709e-05	-1.00596	-0.626903
89827556	rs2283565	5.47109e-07	1.18308	-0.795444	3.79227e-05	-1.12763	-0.613126	5.72936e-05	-0.982606	-0.626903
89827610	rs2283566	5.47109e-07	1.18308	-0.795444	3.79227e-05	-1.12763	-0.613126	5.72936e-05	-0.982606	-0.626903
89827663	rs11643505	1.83582e-07	-0.70435	-2.63719e-10	5.47474e-05	-1.37357	-2.63719e-10	8.05088e-05	-1.26933	-2.63719e-10
89827755	rs11648879	5.39176e-07	1.16847	-0.795444	3.94346e-05	-1.08853	-0.613126	5.97509e-05	-0.940611	-0.626903
89828043	rs78904586	9.27673e-08	-0.392397	-0.994523	1.42607e-05	-1.59495	-1.12384	2.31096e-05	-1.43358	-1.08387
89828220	rs12933317	5.40152e-07	1.18308	-0.808242	3.75164e-05	-1.12763	-0.623898	5.65679e-05	-0.982606	-0.63965
89828437	rs17233253	5.52278e-07	1.18308	-0.78604	3.83342e-05	-1.12763	-0.602335	5.79096e-05	-0.982606	-0.61621
89828484	rs17226841	5.60191e-07	1.1973	-0.78604	3.85904e-05	-1.12097	-0.602335	5.83379e-05	-0.975237	-0.61621
89828669	rs6500441	0.00969023	9.9402	0.229418	1.0521e-05	-1.69796	-1.32497	1.57379e-05	-1.58963	-1.312
89828862	rs6500442	0.00696943	9.61671	0.223322	1.02602e-05	-1.72206	-1.32597	1.51236e-05	-1.62831	-1.31313
89829196	rs12598276	5.1623e-07	1.13778	-0.808242	3.67333e-05	-1.14872	-0.623898	5.5262e-05	-1.00596	-0.63965
89829201	rs9806894	3.35901e-05	4.3506	0.154372	3.35216e-05	-1.67326	-0.190855	4.16609e-05	-1.73318	-0.194955
89829455	rs62054643	5.17002e-07	1.15331	-0.82228	3.64047e-05	-1.14151	-0.640097	5.48197e-05	-0.997973	-0.655676
89829518	rs111548255	1.08105e-07	-1.23391	-2.63719e-10	0.000108402	-0.690455	-2.63719e-10	0.000161078	-0.57581	-2.63719e-10
89829539	rs12924011	6.52444e-08	-0.65961	-1.07926	1.53563e-05	-1.45658	-1.1882	2.56899e-05	-1.25675	-1.15485
89829863	rs117555146	1.64116e-08	-1.77426	-1.34476	1.1613e-05	-1.60288	-1.3213	1.55547e-05	-1.60019	-1.31315
89829864	rs116953717	1.61249e-08	-1.77456	-1.36208	1.12394e-05	-1.61026	-1.34662	1.50005e-05	-1.60762	-1.34199
89829895	rs12447465	0.0079656	9.7705	0.203128	1.034e-05	-1.71107	-1.32921	1.53025e-05	-1.61284	-1.31684
89830462	rs12925427	3.18447e-05	4.28558	0.166035	3.42551e-05	-1.65399	-0.18848	4.25843e-05	-1.7207	-0.185508
89830493	rs12929831	3.6194e-05	4.28558	0.294059	3.83369e-05	-1.65399	-0.0759007	4.76653e-05	-1.7207	-0.0727899
89831243	rs11076619	5.77633e-07	1.13461	-0.692686	4.20827e-05	-1.13806	-0.498605	6.37532e-05	-0.991742	-0.510936
89831510	rs2159116	1.56445e-07	-0.864309	-2.63719e-10	4.11142e-05	-1.65995	-2.63719e-10	5.63658e-05	-1.62584	-2.63719e-10
89831520	rs11076620	5.33211e-07	1.14872	-0.78682	3.80575e-05	-1.13145	-0.605756	5.7815e-05	-0.984412	-0.616038
89831558	rs12600151	5.33211e-07	1.14872	-0.78682	3.80575e-05	-1.13145	-0.605756	5.7815e-05	-0.984412	-0.616038
89831630	rs12600047	6.23987e-07	1.22581	-0.706692	4.5565e-05	-1.04279	-0.514371	7.17214e-05	-0.859655	-0.525254
89831819	rs2159115	8.69034e-05	4.81137	0.644165	1.60282e-05	-1.48993	-1.11202	2.79677e-05	-1.23397	-1.09268
89831841	rs2159114	0.000178463	4.74502	1.4301	2.03543e-05	-1.573	-0.790014	3.45304e-05	-1.35473	-0.761131
89831940	rs72807569	1.69287e-07	-0.785419	-2.63719e-10	4.09497e-05	-1.66396	-2.63719e-10	5.60944e-05	-1.63066	-2.63719e-10
89831958	rs148726588	6.39793e-08	-1.75845	-2.63719e-10	3.68631e-05	-1.76909	-2.63719e-10	4.86773e-05	-1.77248	-2.63719e-10
89832083	rs2159113	4.07706e-05	4.47337	0.225329	3.52455e-05	-1.67755	-0.136416	4.41824e-05	-1.73599	-0.133379
89832364	rs2376880	5.43802e-05	4.37849	0.608256	4.48676e-05	-1.68479	0.112205	5.77895e-05	-1.74085	0.139961
89832693	rs17226757	5.01367e-07	1.15009	-0.849765	3.43705e-05	-1.17269	-0.666412	5.19347e-05	-1.02912	-0.678587
89832751	rs17233176	5.49275e-07	1.14872	-0.757138	3.93712e-05	-1.13145	-0.571819	5.97971e-05	-0.984412	-0.582328
89832848	rs8055825	0.0158313	9.96407	0.696419	1.16035e-05	-1.70185	-1.22314	1.7493e-05	-1.59581	-1.20009
89833097	rs8061447	4.84561e-05	4.44439	0.42701	4.19476e-05	-1.68151	0.0416274	5.27525e-05	-1.73696	0.0448766
89833774	rs7203907	0.0146776	10.1397	0.445109	1.10741e-05	-1.68792	-1.28378	1.66952e-05	-1.57659	-1.26598
89833881	rs6500443	0.0167269	10.1061	0.609428	1.14946e-05	-1.68891	-1.24552	1.73755e-05	-1.57839	-1.22424
89833984	rs77236990	9.54824e-08	-1.32062e-10	-1.35807	5.58069e-05	-1.32062e-10	-1.35441	7.44743e-05	-1.32062e-10	-1.34724
89834025	rs6500444	6.70818e-05	4.59248	0.604175	4.33806e-05	-1.71187	0.105581	5.6908e-05	-1.75565	0.139389
89834076	rs6500445	0.0131484	9.9401	0.534696	1.14483e-05	-1.70248	-1.23598	1.72332e-05	-1.59922	-1.21164
89834270	rs76075456	5.8159e-07	1.07564	-0.626889	4.23547e-05	-1.20621	-0.424016	6.38004e-05	-1.06648	-0.435462
89834661	rs11860203	8.82253e-05	4.78153	0.689106	4.62686e-05	-1.72637	0.184527	6.07668e-05	-1.7609	0.210245
89834971	rs1974583	8.66455e-05	4.75799	0.694579	4.65831e-05	-1.7221	0.187039	6.12211e-05	-1.75869	0.215485
89835097	rs1010356	8.78627e-05	4.79821	0.668304	4.5536e-05	-1.72565	0.167847	6.0213e-05	-1.76062	0.200808
89835118	rs11641220	6.46668e-08	-1.74777	-2.63719e-10	3.66566e-05	-1.77471	-2.63719e-10	4.86313e-05	-1.77343	-2.63719e-10
89835234	rs11645916	5.6881e-07	1.04778	-0.621252	4.20996e-05	-1.21861	-0.417656	6.33218e-05	-1.08033	-0.429141
89835289	rs3890534	5.22908e-07	1.19802	-0.85563	1.64515e-05	-1.61059	-0.965291	2.55604e-05	-1.40665	-1.01001
89835401	rs17226666	5.73201e-07	1.0617	-0.627473	4.19666e-05	-1.21243	-0.427005	6.31536e-05	-1.07342	-0.438711
89835521	rs4785595	0.0179238	10.2495	0.535121	1.14287e-05	-1.67668	-1.26349	1.71962e-05	-1.56923	-1.24377
89836323	rs7195066	0.000222146	6.81042	-0.416346	9.75308e-06	-1.73694	-1.36179	1.41784e-05	-1.64036	-1.36562
89836507	rs7200990	6.53081e-07	0.564687	-2.63719e-10	0.00011253	-0.653088	-2.63719e-10	0.000199138	-0.363699	-2.63719e-10
89836781	rs886952	0.0197452	10.192	0.689415	1.17498e-05	-1.68181	-1.23066	1.7712e-05	-1.57669	-1.20676
89836865	rs886951	0.0143803	9.92188	0.642479	1.21294e-05	-1.70421	-1.17647	1.82469e-05	-1.61009	-1.14361
89836872	rs886950	0.015322	10.0258	0.602002	1.13933e-05	-1.69591	-1.24736	1.69677e-05	-1.60014	-1.22624
89836899	rs1800341	6.9067e-08	-1.68194	-2.63719e-10	5.77358e-05	-1.32043	-2.63719e-10	7.62923e-05	-1.32313	-2.63719e-10
89837326	rs11645240	4.75081e-07	1.04778	-0.801312	3.44926e-05	-1.21861	-0.61695	5.15934e-05	-1.08033	-0.633977
89837367	rs11644213	4.94283e-07	1.01868	-0.732584	3.67472e-05	-1.23149	-0.540756	5.50391e-05	-1.09473	-0.554928
89837491	rs11645321	4.94283e-07	1.01868	-0.732584	3.67472e-05	-1.23149	-0.540756	5.50391e-05	-1.09473	-0.554928
89837927	rs11076621	4.87375e-07	0.945865	-0.673845	3.80607e-05	-1.26333	-0.473793	5.69307e-05	-1.13041	-0.485458
89837951	rs11076622	5.0772e-07	0.906255	-0.59334	4.09765e-05	-1.28042	-0.382886	6.10229e-05	-1.14961	-0.39684
89838078	rs1800340	5.33333e-05	4.78852	0.178784	3.32149e-05	-1.71538	-0.157927	4.24523e-05	-1.75456	-0.154756
89838086	rs1131660	6.40946e-08	-1.75665	-2.63719e-10	3.87858e-05	-1.71825	-2.63719e-10	5.2678e-05	-1.6935	-2.63719e-10
89838541	rs1007932	5.5921e-07	0.898562	-0.489052	4.10784e-05	-1.31629	-0.344536	6.02021e-05	-1.2083	-0.351688
89838578	rs11646766	4.82387e-07	0.945865	-0.684133	3.75944e-05	-1.26333	-0.48612	5.61355e-05	-1.13041	-0.499523
89838685	rs7190403	1.38679e-07	-0.984852	-2.63719e-10	4.2686e-05	-1.62243	-2.63719e-10	5.95591e-05	-1.57073	-2.63719e-10
89838700	rs11641552	4.52526e-07	0.917271	-0.71944	3.55709e-05	-1.27568	-0.529094	5.28506e-05	-1.14428	-0.545946
89838834	rs1007931	9.18174e-05	5.18365	0.326895	3.5643e-05	-1.76864	-0.0341113	4.69825e-05	-1.77408	-0.0338455
89838862	rs17226554	4.65309e-07	0.847091	-0.621403	3.87103e-05	-1.30563	-0.414564	5.74779e-05	-1.17801	-0.428292
89839142	rs3785277	5.04855e-07	0.917271	-0.610013	4.04038e-05	-1.27568	-0.401699	6.02135e-05	-1.14428	-0.415519
89839306	rs12599180	0.0132671	10.1398	0.343968	1.10219e-05	-1.68636	-1.29006	1.6527e-05	-1.58335	-1.26935
89839637	rs1800339	4.87153e-07	0.903705	-0.632142	3.91769e-05	-1.28151	-0.426704	5.83533e-05	-1.15084	-0.440344
89839766	rs17232910	3.39093e-07	0.777804	-0.868542	2.87694e-05	-1.33467	-0.682318	4.23945e-05	-1.21082	-0.699861
89839854	rs17226519	4.76201e-07	0.875325	-0.6265	3.8952e-05	-1.29365	-0.420325	5.79274e-05	-1.1645	-0.434011
89839976	rs17226512	4.92412e-07	0.903705	-0.621403	3.96554e-05	-1.28151	-0.414564	5.90608e-05	-1.15084	-0.428292
89839997	rs4785721	0.0226662	10.0138	1.00555	1.32415e-05	-1.68988	-1.10307	2.04212e-05	-1.58745	-1.05367
89840453	rs17232903	5.00914e-07	0.903705	-0.604285	4.04294e-05	-1.28151	-0.395233	6.02053e-05	-1.15084	-0.409099
89840631	rs17226498	5.22484e-07	0.945865	-0.604285	4.11714e-05	-1.26333	-0.395233	6.14481e-05	-1.13041	-0.409099
89840708	rs2238527	4.98945e-07	0.888821	-0.59334	4.06716e-05	-1.28789	-0.382886	6.05123e-05	-1.15801	-0.39684
89840856	rs2190808	4.98945e-07	0.888821	-0.59334	4.06716e-05	-1.28789	-0.382886	6.05123e-05	-1.15801	-0.39684
89840965	rs1974573	0.0106264	9.92364	0.338197	1.06238e-05	-1.70763	-1.30558	1.56752e-05	-1.61549	-1.29013
89841055	rs2190806	4.90683e-07	0.860518	-0.581733	4.07133e-05	-1.29995	-0.369803	6.04766e-05	-1.17159	-0.38385
89841239	rs12596415	0.00833656	9.65648	0.362666	1.04756e-05	-1.72644	-1.30082	1.52958e-05	-1.64529	-1.28483
89841374	rs12596429	9.33905e-05	5.06155	0.465976	1.44013e-05	-1.53604	-1.17295	2.38265e-05	-1.33089	-1.15601
89841424	rs12598214	4.90162e-07	0.860518	-0.582796	4.04433e-05	-1.29995	-0.376457	5.98145e-05	-1.17159	-0.394858
89841552	rs8046872	9.13673e-05	5.06069	0.444938	1.42284e-05	-1.5413	-1.17977	2.35721e-05	-1.3345	-1.16313
89841605	rs12596934	4.93267e-07	0.860518	-0.576481	4.09549e-05	-1.29995	-0.363886	6.08329e-05	-1.17159	-0.377975
89841793	rs3785276	0.000108658	4.87255	0.806402	5.192e-05	-1.72883	0.302231	6.75639e-05	-1.76226	0.317634
89842029	rs3785275	9.80543e-05	4.60639	0.969869	6.16599e-05	-1.70377	0.449104	7.9128e-05	-1.7479	0.461272
89842374	rs1558184	0.0093911	9.70763	0.43063	1.06586e-05	-1.72306	-1.28688	1.56192e-05	-1.6398	-1.2694
89842456	rs117013109	1.29226e-07	-1.32062e-10	-1.05545	8.60013e-05	-1.32062e-10	-0.921941	0.000114731	-1.32062e-10	-0.915109
89842479	rs17232840	5.09601e-07	0.876048	-0.559435	4.38054e-05	-1.25185	-0.344699	6.45617e-05	-1.13115	-0.358922
89842749	rs1974572	0.000101036	4.71878	0.88744	5.65187e-05	-1.71508	0.373348	7.31205e-05	-1.75466	0.389075
89842784	rs17232826	6.97063e-08	-1.67272	-2.63719e-10	5.4636e-05	-1.37561	-2.63719e-10	7.27527e-05	-1.37063	-2.63719e-10
89842824	rs1974571	9.76662e-05	4.79544	0.776853	5.09308e-05	-1.72218	0.276345	6.60651e-05	-1.75869	0.291629
89842884	rs17226428	5.29567e-07	0.92192	-0.566875	4.43391e-05	-1.23137	-0.353071	6.54974e-05	-1.10845	-0.367236
89842903	rs1558151	3.5817e-05	5.75388	-1.18472	1.52408e-05	-1.28503	-1.3673	3.0114e-05	-0.885675	-1.36703
89843136	rs17232812	7.51235e-08	-0.325293	-1.27259	1.17103e-05	-1.5961	-1.31973	1.84324e-05	-1.4359	-1.30769
89843189	rs17232805	4.96075e-07	0.849149	-0.559435	4.32868e-05	-1.26376	-0.344699	6.37138e-05	-1.14437	-0.358922
89844043	rs1006548	4.7307e-06	2.39494	0.14987	3.42683e-05	-1.62611	-0.215974	4.1502e-05	-1.71431	-0.217648
89844120	rs11076623	4.87462e-07	0.83441	-0.562212	4.29081e-05	-1.27025	-0.346995	6.30419e-05	-1.15159	-0.362311
89844229	rs1006547	8.77551e-05	4.71878	0.746516	4.8642e-05	-1.71508	0.223265	6.25503e-05	-1.75466	0.232938
89844276	rs2016571	0.000144585	5.14394	0.82067	5.00748e-05	-1.74844	0.285651	6.58737e-05	-1.77117	0.301213
89844675	rs11640714	8.96452e-08	-1.42115	-2.63719e-10	4.51727e-05	-1.56581	-2.63719e-10	6.08943e-05	-1.54856	-2.63719e-10
89845110	rs7187436	0.00579528	9.66125	-0.0057061	9.90146e-06	-1.72615	-1.35748	1.43682e-05	-1.64258	-1.3501
89845194	rs1800337	0.00483086	9.49828	-0.0247566	9.78623e-06	-1.73622	-1.35911	1.40958e-05	-1.65957	-1.35224
89845287	rs2302162	4.73655e-07	0.805677	-0.562212	4.0701e-05	-1.32306	-0.346995	6.02023e-05	-1.19768	-0.362311
89845566	rs2302161	3.25434e-08	-1.72332	-0.711122	1.96893e-05	-1.76133	-0.634905	2.70588e-05	-1.75807	-0.601619
89846050	rs3743859	0.00591751	9.92846	-0.252046	9.98241e-06	-1.70729	-1.36819	1.45494e-05	-1.61248	-1.36767
89846081	rs17232756	6.58801e-08	-1.72918	-2.63719e-10	3.69299e-05	-1.76728	-2.63719e-10	4.91725e-05	-1.76236	-2.63719e-10
89846195	rs1800335	0.0066968	9.85561	-0.0554826	1.01696e-05	-1.70991	-1.34699	1.49355e-05	-1.61682	-1.33714
89846677	rs75570604	7.81486e-08	-0.353701	-1.2047	1.05778e-05	-1.77385	-1.2437	1.40134e-05	-1.77454	-1.24315
89846987	rs8058179	2.23852e-05	4.21311	-0.113967	1.08553e-05	-1.663	-1.32865	1.68061e-05	-1.51615	-1.31981
89847420	rs62052660	4.86825e-07	0.875325	-0.604434	3.9493e-05	-1.29365	-0.406533	5.88617e-05	-1.1645	-0.418011
89847502	rs7198982	4.74429e-05	4.63832	0.211949	3.33428e-05	-1.69526	-0.174202	4.24121e-05	-1.74334	-0.166921
89847521	rs9939756	0.0044742	9.6051	-0.208276	9.76209e-06	-1.72974	-1.36806	1.40536e-05	-1.64855	-1.36627
89847631	rs7201321	0.00506325	9.7124	-0.191899	9.83306e-06	-1.72276	-1.3678	1.42269e-05	-1.63703	-1.36554
89847891	rs7206398	2.32177e-05	4.37058	-0.234922	1.1408e-05	-1.63236	-1.30963	1.80066e-05	-1.46808	-1.29888
89848203	rs7206317	1.57802e-07	-0.855673	-2.63719e-10	4.21074e-05	-1.63608	-2.63719e-10	5.80898e-05	-1.59571	-2.63719e-10
89848372	rs145479355	7.77186e-08	-1.56392	-2.63719e-10	3.74839e-05	-1.75239	-2.63719e-10	5.06182e-05	-1.73339	-2.63719e-10
89848559	rs6500446	0.00270888	9.13392	-0.238893	1.00183e-05	-1.70365	-1.36824	1.44459e-05	-1.61995	-1.36733
89848565	rs181829527	2.03245e-07	-0.602604	-2.63719e-10	5.09903e-05	-1.44467	-2.63719e-10	6.90606e-05	-1.42271	-2.63719e-10
89849104	rs17232735	3.71892e-07	0.777804	-0.776213	3.25939e-05	-1.33467	-0.557505	4.71034e-05	-1.21082	-0.594535
89849480	rs2239359	1.38726e-07	0.344999	-1.32952	4.52592e-05	-0.266835	-1.29706	0.000119769	0.424946	-1.29708
89849583	rs2239360	6.79939e-05	4.95473	0.255432	3.37788e-05	-1.72674	-0.129728	4.32722e-05	-1.76246	-0.127731
89849629	rs12448860	0.00692327	10.1496	-0.316235	1.02204e-05	-1.68511	-1.36681	1.50775e-05	-1.5763	-1.36819
89849735	rs12928089	6.48239e-05	4.95762	0.204798	3.23095e-05	-1.72704	-0.1739	4.13942e-05	-1.76262	-0.171938
89849740	rs12929129	7.07163e-05	5.0365	0.212912	3.23316e-05	-1.73343	-0.166828	4.1559e-05	-1.76572	-0.16486
89849914	rs12928256	0.00617359	10.0083	-0.289474	1.00617e-05	-1.69995	-1.36762	1.47479e-05	-1.5984	-1.3682
89849918	rs192627753	6.53139e-08	-1.73781	-2.63719e-10	3.66849e-05	-1.77394	-2.63719e-10	4.87668e-05	-1.77065	-2.63719e-10
89849968	rs112225320	2.68874e-08	-1.71271	-0.912648	1.63468e-05	-1.76599	-0.816283	2.17616e-05	-1.76333	-0.814227
89849977	rs2283567	1.37589e-07	-0.450399	-0.542346	2.69854e-05	-1.744	-0.337012	3.59983e-05	-1.72533	-0.348898
89850008	rs2239361	1.15953e-07	-1.32062e-10	-1.16383	7.57839e-05	-1.32062e-10	-1.04842	9.77923e-05	-1.32062e-10	-1.07485
89850117	rs8054489	8.36455e-06	3.18468	-0.0699396	4.69228e-05	-1.23888	-0.288921	9.12513e-05	-0.859541	-0.284539
89850170	rs17226274	4.40318e-07	0.501592	-0.33111	4.03129e-05	-1.49959	-0.180039	5.86183e-05	-1.40654	-0.180113
89850382	rs17232665	4.82674e-07	0.847091	-0.584763	3.99239e-05	-1.30563	-0.383694	5.93128e-05	-1.17801	-0.396868
89850415	rs17232658	3.53645e-06	1.96184	0.292029	5.12477e-05	-1.47766	0.0380247	9.0745e-05	-1.20022	0.0505713
89850677	rs60828994	0.000129622	5.13441	0.720954	4.52194e-05	-1.75043	0.185651	5.97802e-05	-1.77222	0.205195
89850957	rs11649501	4.2055e-07	0.695057	-0.570507	3.806e-05	-1.36863	-0.368508	5.61562e-05	-1.24935	-0.380211
89851004	rs11649510	4.2055e-07	0.695057	-0.570507	3.806e-05	-1.36863	-0.368508	5.61562e-05	-1.24935	-0.380211
89851033	rs16966142	4.44246e-06	2.07622	0.405729	6.07335e-05	-1.42233	0.152524	0.000112035	-1.11459	0.175704
89851179	rs17232630	4.18117e-07	0.695057	-0.576311	3.78135e-05	-1.36863	-0.375007	5.57946e-05	-1.24935	-0.386672
89851574	rs17226232	8.04441e-08	-1.52945	-2.63719e-10	4.11157e-05	-1.65991	-2.63719e-10	5.5043e-05	-1.64958	-2.63719e-10
89852133	rs8046243	0.00809059	10.0404	-0.051188	1.01972e-05	-1.69435	-1.35984	1.50877e-05	-1.59017	-1.35365
89853017	rs12709094	0.00745085	9.9169	-0.010073	1.01799e-05	-1.69962	-1.35627	1.49677e-05	-1.60277	-1.34904
89853065	rs55798234	1.5722e-07	-0.859365	-2.63719e-10	4.12222e-05	-1.65733	-2.63719e-10	5.70389e-05	-1.61397	-2.63719e-10
89853117	rs2238529	0.000118164	5.19273	0.570079	4.04537e-05	-1.75112	0.0749731	5.34227e-05	-1.77277	0.0933097
89853307	rs4522419	5.35311e-05	4.10695	0.864057	1.5412e-05	-1.67523	-0.965923	2.43069e-05	-1.52307	-0.943863
89853833	rs4785596	6.64072e-05	4.97799	0.208554	3.30754e-05	-1.73142	-0.146099	4.2046e-05	-1.7647	-0.154237
89854025	rs8047486	0.00793954	9.98336	-0.013008	1.01836e-05	-1.69899	-1.35654	1.50454e-05	-1.59724	-1.34938
89854501	rs12709095	8.2178e-05	5.17441	0.225214	3.25116e-05	-1.74562	-0.149084	4.20599e-05	-1.7708	-0.147804
89854762	rs141850725	2.34799e-07	-0.458285	-2.63719e-10	3.8038e-05	-1.73772	-2.63719e-10	5.12662e-05	-1.72067	-2.63719e-10
89854829	rs1968109	4.35891e-05	4.3843	0.381247	3.97228e-05	-1.68448	-0.00990052	4.98896e-05	-1.73452	-0.0133704
89854893	rs62052710	3.54655e-07	0.561338	-0.607206	3.42323e-05	-1.42175	-0.421388	5.00752e-05	-1.31002	-0.434153
89854977	rs1476761	9.1266e-05	5.13264	0.371883	3.70795e-05	-1.74285	-0.0203887	4.78902e-05	-1.76974	-0.0190424
89855100	rs62052711	3.41647e-07	0.57908	-0.662315	3.32974e-05	-1.3921	-0.478721	4.81429e-05	-1.28848	-0.49505
89855169	rs6500447	9.20469e-05	5.13264	0.380402	3.73586e-05	-1.74285	-0.0128894	4.82509e-05	-1.76974	-0.0115393
89855192	rs6500448	9.20469e-05	5.13264	0.380402	3.73586e-05	-1.74285	-0.0128894	4.82509e-05	-1.76974	-0.0115393
89855747	rs143030164	1.22561e-07	-1.32062e-10	-1.10841	7.57463e-05	-1.32062e-10	-1.04891	0.000100052	-1.32062e-10	-1.05201
89855749	rs11076624	3.51319e-07	0.561338	-0.616658	3.4181e-05	-1.42175	-0.422888	4.97428e-05	-1.31002	-0.440812
89856001	rs2238530	3.50187e-07	0.547405	-0.605952	3.44072e-05	-1.42715	-0.410887	5.00264e-05	-1.31622	-0.428925
89856032	rs80006713	7.05024e-08	-1.66137	-2.63719e-10	5.54091e-05	-1.36156	-2.63719e-10	7.25818e-05	-1.37298	-2.63719e-10
89856217	rs2238531	3.59639e-07	0.57404	-0.605952	3.47652e-05	-1.4168	-0.410887	5.06242e-05	-1.30434	-0.428925
89856298	rs147003584	1.26897e-07	-1.32062e-10	-1.07364	7.55985e-05	-1.32062e-10	-1.05087	0.000102893	-1.32062e-10	-1.02401
89856393	rs6500449	0.0056409	9.93163	-0.303094	1.01509e-05	-1.70309	-1.35565	1.49854e-05	-1.60355	-1.34707
89856481	rs17746039	1.67216e-07	-0.797728	-2.63719e-10	4.07416e-05	-1.66906	-2.63719e-10	5.58613e-05	-1.63483	-2.63719e-10
89856539	rs7200111	8.66314e-05	5.09476	0.357641	3.71087e-05	-1.74022	-0.0222293	4.7558e-05	-1.76867	-0.0270733
89856702	rs76924017	3.67265e-07	0.58805	-0.598982	3.52304e-05	-1.41132	-0.403077	5.13387e-05	-1.29806	-0.421189
89856763	rs7205053	0.00689631	9.82336	0.0061214	1.00772e-05	-1.71132	-1.3547	1.47939e-05	-1.61642	-1.34707
89856779	rs72807596	2.1074e-07	-0.566388	-2.63719e-10	3.89384e-05	-1.71432	-2.63719e-10	5.27328e-05	-1.69246	-2.63719e-10
89856797	rs11076625	8.07162e-05	5.01555	0.366126	3.76075e-05	-1.73437	-0.014735	4.80391e-05	-1.76609	-0.0195926
89856934	rs62052713	3.61905e-07	0.58805	-0.613684	3.46208e-05	-1.41132	-0.420532	5.05873e-05	-1.29806	-0.435934
89857008	rs11640316	4.04513e-05	4.69084	-2.63719e-10	4.76608e-05	-1.51219	-2.63719e-10	8.25904e-05	-1.2438	-2.63719e-10
89857180	rs62052714	3.60098e-07	0.57404	-0.604678	3.48149e-05	-1.4168	-0.409459	5.06958e-05	-1.30434	-0.42751
89857212	rs34665267	9.82634e-05	4.82894	0.749455	4.86383e-05	-1.72781	0.235915	6.27947e-05	-1.76319	0.245364
89857369	rs8044210	0.000124924	4.98394	0.834514	5.16898e-05	-1.7399	0.308852	6.72838e-05	-1.76873	0.319949
89857548	rs8045232	0.00643546	9.71557	0.0447475	1.00404e-05	-1.71906	-1.35063	1.46857e-05	-1.62879	-1.34204
89857622	rs1057042	3.52449e-05	4.14249	0.410568	4.27099e-05	-1.64643	0.0245586	5.29357e-05	-1.70825	0.019631
89857700	rs8049660	8.40027e-05	4.97799	0.443598	4.0787e-05	-1.73142	0.0634732	5.17097e-05	-1.7647	0.0526448
89857935	rs11646374	3.63585e-07	0.561338	-0.58234	3.55205e-05	-1.42175	-0.384447	5.16735e-05	-1.31002	-0.402733
89857964	rs1800330	6.70923e-05	4.82133	0.375482	3.85501e-05	-1.71788	-0.00646816	4.88447e-05	-1.75771	-0.0113405
89858024	rs6500450	0.0104997	10.2018	0.0480383	1.04386e-05	-1.68053	-1.35026	1.55893e-05	-1.56952	-1.34159
89858184	rs6500451	6.218e-07	0.515604	-2.63719e-10	0.000119005	-0.597143	-2.63719e-10	0.000206357	-0.32809	-2.63719e-10
89858417	rs1800331	3.64638e-07	0.547405	-0.565515	3.60001e-05	-1.42715	-0.365633	5.23202e-05	-1.31622	-0.384094
89858505	rs6500452	0.000134109	5.09945	0.789941	4.93934e-05	-1.74766	0.271176	6.45065e-05	-1.77166	0.280728
89858525	rs1800287	0.0075221	9.87486	0.0414819	1.01343e-05	-1.70746	-1.35292	1.49251e-05	-1.61035	-1.34431
89858657	rs6500453	0.00726076	9.87486	0.0061214	1.01162e-05	-1.70746	-1.3547	1.48839e-05	-1.61035	-1.34707
89858759	rs17226159	1.48667e-07	-0.915305	-2.63719e-10	4.23876e-05	-1.62945	-2.63719e-10	5.83922e-05	-1.59052	-2.63719e-10
89859035	rs17232533	3.70367e-07	0.57404	-0.576559	3.59283e-05	-1.4168	-0.37798	5.23016e-05	-1.30434	-0.396327
89859292	rs6500454	5.29282e-05	4.74905	0.210624	1.25616e-05	-1.59002	-1.25564	2.01771e-05	-1.41211	-1.24104
89859462	rs17232512	6.66952e-08	-1.71688	-2.63719e-10	3.70066e-05	-1.76521	-2.63719e-10	4.93109e-05	-1.75955	-2.63719e-10
89859600	rs138338287	8.06936e-08	-1.52636	-2.63719e-10	3.67869e-05	-1.77116	-2.63719e-10	5.01041e-05	-1.74359	-2.63719e-10
89859649	rs12600229	3.95303e-07	0.640624	-0.577984	3.68261e-05	-1.39052	-0.379574	5.38122e-05	-1.27429	-0.397906
89859720	rs144352354	1.22068e-07	-1.11243	-2.63719e-10	3.96136e-05	-1.69713	-2.63719e-10	5.34926e-05	-1.67816	-2.63719e-10
89859753	rs12921383	6.22159e-08	-0.498928	-1.28748	1.07417e-05	-1.76125	-1.24092	1.4577e-05	-1.7514	-1.22685
89859953	rs2159227	0.000111758	5.23854	0.468533	3.93078e-05	-1.75247	0.0475889	5.09449e-05	-1.77264	0.0456839
89860399	rs145589787	6.75205e-08	-1.70458	-2.63719e-10	4.04165e-05	-1.67707	-2.63719e-10	5.61371e-05	-1.6299	-2.63719e-10
89860584	rs62053701	4.08745e-07	0.646162	-0.550084	3.71233e-05	-1.41366	-0.348396	5.40753e-05	-1.3003	-0.367017
89860688	rs62053702	4.15794e-07	0.646162	-0.532987	3.78384e-05	-1.41366	-0.329318	5.51073e-05	-1.3003	-0.348112
89860697	rs34689166	3.63958e-07	0.518336	-0.538312	3.58407e-05	-1.46196	-0.335258	5.182e-05	-1.35592	-0.353999
89860723	rs148874140	6.07971e-07	0.493114	-2.63719e-10	5.809e-05	-1.31431	-2.63719e-10	0.000109604	-0.960822	-2.63719e-10
89861491	rs112992887	2.72438e-08	-1.76444	-0.847746	1.84223e-05	-1.7166	-0.746144	2.53023e-05	-1.71	-0.716797
89861521	rs17226096	6.77916e-08	-1.70058	-2.63719e-10	3.73799e-05	-1.75517	-2.63719e-10	5.01226e-05	-1.74323	-2.63719e-10
89861570	rs17232491	9.72568e-08	-1.33966	-2.63719e-10	3.79091e-05	-1.74111	-2.63719e-10	4.97395e-05	-1.7509	-2.63719e-10
89861650	rs17232484	6.28501e-08	-0.579137	-1.19713	2.0262e-05	-1.16573	-1.20183	2.88637e-05	-1.10423	-1.19088
89862132	rs8051231	0.000115477	5.23236	0.507453	4.27681e-05	-1.75025	0.12974	5.46194e-05	-1.77263	0.115318
89862155	rs17226082	9.02483e-08	-1.41445	-2.63719e-10	3.85389e-05	-1.72463	-2.63719e-10	5.04665e-05	-1.73639	-2.63719e-10
89862202	rs17226075	1.47935e-07	-0.920242	-2.63719e-10	4.25382e-05	-1.6259	-2.63719e-10	5.84662e-05	-1.58925	-2.63719e-10
89862434	rs11648881	4.81709e-07	0.711736	-0.45141	4.31881e-05	-1.41704	-0.193702	6.20645e-05	-1.29873	-0.230791
89862906	rs12924101	9.69323e-08	0.0160686	-1.35907	1.23174e-05	-1.52877	-1.33653	1.81746e-05	-1.41208	-1.34559
89862961	rs12709096	0.000170169	5.60428	0.523254	4.34431e-05	-1.76737	0.162517	5.57412e-05	-1.77426	0.137285
89862982	rs9933901	0.000143538	5.54817	0.40917	3.86864e-05	-1.76628	0.0454637	4.98729e-05	-1.77451	0.026287
89863110	rs4785722	0.000287408	5.70776	0.943885	5.67301e-05	-1.77289	0.434895	7.44e-05	-1.77053	0.422284
89863385	rs112443034	2.27096e-07	-0.491643	-2.63719e-10	4.74682e-05	-1.51624	-2.63719e-10	5.79124e-05	-1.59877	-2.63719e-10
89863586	rs117653913	1.90003e-07	-0.669972	-2.63719e-10	3.93983e-05	-1.70258	-2.63719e-10	5.34514e-05	-1.67893	-2.63719e-10
89863750	rs8051915	7.36246e-06	2.87474	0.112395	2.93435e-05	-1.72482	-0.272416	3.7421e-05	-1.76884	-0.26663
89865103	rs11076626	0.0284212	11.3475	-0.101858	1.16906e-05	-1.55409	-1.36343	1.81111e-05	-1.40264	-1.35854
89865242	rs10852623	0.0301348	11.4274	-0.123203	1.18406e-05	-1.54011	-1.36466	1.84262e-05	-1.3836	-1.36032
89865311	rs17226026	1.52521e-05	3.71546	-2.63719e-10	0.00174206	2.08652	-2.63719e-10	0.00237204	2.11381	-2.63719e-10
89865332	rs45446001	1.83603e-07	-0.70424	-2.63719e-10	0.000187564	-0.142183	-2.63719e-10	0.000324352	0.12413	-2.63719e-10
89866043	rs7190823	0.0339474	11.6007	-0.177367	1.19796e-05	-1.52563	-1.36747	1.86786e-05	-1.36552	-1.3648
89866160	rs7186192	0.00214871	8.21983	0.443531	2.21745e-05	-1.05471	-1.22265	3.93745e-05	-0.777105	-1.20748
89866177	rs34427386	6.84488e-07	0.611656	-2.63719e-10	0.000177268	-0.198642	-2.63719e-10	0.000235435	-0.196265	-2.63719e-10
89867339	rs8051712	0.000104298	4.81183	0.826164	1.5485e-05	-1.58222	-1.05421	2.51812e-05	-1.40147	-1.03013
89867368	rs12599799	0.011593	10.7368	-0.387912	1.08407e-05	-1.63015	-1.36285	1.63446e-05	-1.49737	-1.36643
89867797	rs9938865	0.011956	10.7488	-0.36904	1.08386e-05	-1.62904	-1.36415	1.6372e-05	-1.49498	-1.36715
89868141	rs138768769	7.46931e-08	-1.60363	-2.63719e-10	4.19249e-05	-1.64042	-2.63719e-10	5.28204e-05	-1.6908	-2.63719e-10
89868291	rs117750741	2.27982e-07	-1.32062e-10	-0.487746	0.000130246	-1.32062e-10	-0.506881	0.000172535	-1.32062e-10	-0.507095
89868535	rs11644521	6.36274e-08	-1.76397	-2.63719e-10	3.67135e-05	-1.77316	-2.63719e-10	4.85783e-05	-1.77452	-2.63719e-10
89869237	rs55857704	1.58205e-07	-1.32062e-10	-0.853123	9.3884e-05	-1.32062e-10	-0.834244	0.000130769	-1.32062e-10	-0.784269
89869564	rs35506335	3.96222e-07	0.0649602	-2.63719e-10	6.98085e-05	-1.13055	-2.63719e-10	8.69007e-05	-1.19293	-2.63719e-10
89869761	rs1800286	0.000540178	5.85337	1.42927	2.51282e-05	-1.36192	-0.790395	4.30294e-05	-1.13429	-0.761522
89870143	rs17232330	1.38294e-07	-0.987635	-2.63719e-10	4.29414e-05	-1.61647	-2.63719e-10	5.90519e-05	-1.57928	-2.63719e-10
89870706	rs17225929	1.29761e-07	-1.05132	-2.63719e-10	4.35059e-05	-1.60341	-2.63719e-10	5.64986e-05	-1.62348	-2.63719e-10
89871168	rs8053979	1.48524e-05	3.6889	-2.63719e-10	0.000157536	-0.316651	-2.63719e-10	0.00023631	-0.192553	-2.63719e-10
89871344	rs2238533	1.12369e-05	2.74392	0.666018	8.40278e-05	-1.30761	0.362453	0.000156659	-0.98327	0.379645
89871376	rs17232309	4.10807e-07	0.10111	-2.63719e-10	6.42847e-05	-1.21298	-2.63719e-10	7.49939e-05	-1.34029	-2.63719e-10
89871630	rs34010191	6.67375e-08	-1.71625	-2.63719e-10	3.81773e-05	-1.73406	-2.63719e-10	4.94561e-05	-1.75661	-2.63719e-10
89872445	rs6500455	0.0197162	10.9514	-0.0715107	1.10218e-05	-1.61384	-1.36258	1.66773e-05	-1.48667	-1.35698
89872832	rs138098991	1.0051e-07	-1.32062e-10	-1.30676	5.98902e-05	-1.32062e-10	-1.28379	7.98403e-05	-1.32062e-10	-1.27767
89873173	rs138804614	9.57471e-08	-1.3553	-2.63719e-10	3.77703e-05	-1.74478	-2.63719e-10	4.92817e-05	-1.76015	-2.63719e-10
89873213	rs12445478	6.30054e-08	-1.77379	-2.63719e-10	8.50727e-05	-0.932798	-2.63719e-10	8.81762e-05	-1.17836	-2.63719e-10
89873377	rs9927381	0.047492	11.1885	0.570571	1.32545e-05	-1.57042	-1.22155	2.1056e-05	-1.42807	-1.18245
89873413	rs9927395	0.0634752	11.4554	0.593776	1.39823e-05	-1.53479	-1.20373	2.25452e-05	-1.3815	-1.16067
89874001	rs4313809	0.0366945	11.0132	0.4879	1.28529e-05	-1.58939	-1.23334	2.03048e-05	-1.45272	-1.19412
89874085	rs17225866	9.13476e-08	-1.40234	-2.63719e-10	4.10885e-05	-1.66058	-2.63719e-10	5.10762e-05	-1.72438	-2.63719e-10
89874559	rs11076627	0.0384515	11.2379	0.309994	1.24202e-05	-1.56148	-1.2955	1.95471e-05	-1.41625	-1.26862
89874628	rs1800285	0.0176443	10.9514	-0.182539	1.09667e-05	-1.61384	-1.3676	1.65428e-05	-1.48667	-1.36507
89875054	rs3743857	2.92883e-07	-1.32062e-10	-0.237241	0.000169998	-1.32062e-10	-0.240519	0.00020924	-1.32062e-10	-0.314215
89875246	rs11076628	0.0237668	11.2884	-0.221632	1.14057e-05	-1.574	-1.36819	1.74059e-05	-1.43411	-1.36678
89875259	rs11076629	0.000606015	6.05647	1.34118	2.55581e-05	-1.3053	-0.830046	4.46903e-05	-1.05577	-0.802169
89875377	rs11645893	0.000132851	5.87997	-2.63719e-10	5.60867e-05	-1.3494	-2.63719e-10	9.45914e-05	-1.10813	-2.63719e-10
89875438	rs11642136	0.000126813	5.83346	-2.63719e-10	5.55787e-05	-1.3585	-2.63719e-10	9.39608e-05	-1.11482	-2.63719e-10
89875448	rs180850339	7.01173e-08	-1.66684	-2.63719e-10	3.66572e-05	-1.77469	-2.63719e-10	4.85919e-05	-1.77424	-2.63719e-10
89875710	rs11861084	0.00017612	6.16191	-2.63719e-10	5.96067e-05	-1.28854	-2.63719e-10	0.000102405	-1.02876	-2.63719e-10
89876330	rs9928953	0.0217608	11.2459	-0.267305	1.14558e-05	-1.56977	-1.36804	1.74767e-05	-1.42887	-1.36796
89876963	rs11648309	7.02139e-08	-1.66547	-2.63719e-10	3.76833e-05	-1.74709	-2.63719e-10	5.05949e-05	-1.73385	-2.63719e-10
89877269	rs2074963	3.68114e-07	0.803729	-0.81235	3.0254e-05	-1.35546	-0.611216	4.40333e-05	-1.22852	-0.64423
89877720	rs11859183	0.0273389	10.9925	0.214261	1.20594e-05	-1.58082	-1.30564	1.88714e-05	-1.4392	-1.28086
89877975	rs11076631	0.0477746	11.5187	0.246338	1.28447e-05	-1.52424	-1.29913	2.04116e-05	-1.3684	-1.2732
89879713	rs12709099	0.0120058	10.8704	-0.486469	1.10794e-05	-1.61848	-1.35274	1.65271e-05	-1.49322	-1.35948
89879916	rs9937925	0.000277616	6.31103	0.305956	1.71154e-05	-1.30717	-1.22916	3.01453e-05	-1.03869	-1.21298
89880140	rs138343149	6.67261e-08	-1.71642	-2.63719e-10	3.68753e-05	-1.76876	-2.63719e-10	4.9194e-05	-1.76193	-2.63719e-10
89880249	rs17225775	1.091e-07	-1.22475	-2.63719e-10	5.56053e-05	-1.35802	-2.63719e-10	7.62442e-05	-1.32376	-2.63719e-10
89880258	rs9927089	0.0220484	10.9547	0.0370486	1.15104e-05	-1.59638	-1.33667	1.77657e-05	-1.46195	-1.31848
89880442	rs17232148	2.53859e-07	-0.380234	-2.63719e-10	5.56229e-05	-1.35771	-2.63719e-10	8.58356e-05	-1.20526	-2.63719e-10
89880537	rs11076632	0.0118658	10.893	-0.520885	1.11136e-05	-1.62035	-1.34779	1.65539e-05	-1.4954	-1.35567
89880634	rs17225747	1.0609e-07	-1.25273	-2.63719e-10	5.70149e-05	-1.33299	-2.63719e-10	7.82547e-05	-1.29773	-2.63719e-10
89880844	rs17232120	8.38809e-08	-1.48762	-2.63719e-10	4.23302e-05	-1.6308	-2.63719e-10	5.2208e-05	-1.70246	-2.63719e-10
89881486	rs11640549	0.0206332	10.7904	0.134984	1.14772e-05	-1.61535	-1.32059	1.76677e-05	-1.48725	-1.29871
89881612	rs9925181	0.0190571	10.8433	0.00264177	1.13057e-05	-1.60935	-1.34165	1.73521e-05	-1.47921	-1.32478
89881822	rs117449907	8.89318e-07	0.877153	-0.00371177	6.17539e-05	-1.26283	0.00968021	8.98803e-05	-1.14494	-0.014278
89881927	rs17225719	8.24846e-08	-1.5044	-2.63719e-10	3.67319e-05	-1.77266	-2.63719e-10	4.85715e-05	-1.77466	-2.63719e-10
89882102	rs17232098	6.75241e-08	-1.70453	-2.63719e-10	3.70295e-05	-1.76459	-2.63719e-10	4.94831e-05	-1.75607	-2.63719e-10
89882359	rs17232091	2.75498e-07	-1.32062e-10	-0.298434	0.000150597	-1.32062e-10	-0.361699	0.000197227	-1.32062e-10	-0.37334
89882807	rs78004870	0.000232098	6.92684	-0.488939	9.91616e-06	-1.72165	-1.36049	1.46628e-05	-1.60592	-1.36646
89882826	rs72631431	0.000206254	6.79754	-0.477686	9.81093e-06	-1.7313	-1.3615	1.44004e-05	-1.62351	-1.36693
89883007	rs1800282	6.72216e-08	-1.70902	-2.63719e-10	6.17624e-05	-1.25301	-2.63719e-10	8.15973e-05	-1.2559	-2.63719e-10
89883208	rs7186980	6.78685e-05	5.19385	0.0144626	9.94797e-06	-1.77459	-1.30435	1.3908e-05	-1.74842	-1.27682
89883224	rs7204250	7.65583e-05	5.30645	0.0223477	9.9642e-06	-1.77466	-1.30264	1.40009e-05	-1.74379	-1.27478
89884127	rs36233537	7.45175e-08	-1.60598	-2.63719e-10	4.41316e-05	-1.58913	-2.63719e-10	5.97667e-05	-1.56725	-2.63719e-10
89884310	rs76888998	8.03187e-08	-1.53101	-2.63719e-10	4.11769e-05	-1.65843	-2.63719e-10	5.49568e-05	-1.65115	-2.63719e-10
89884492	rs77060767	6.96006e-08	-1.67424	-2.63719e-10	3.75208e-05	-1.75141	-2.63719e-10	5.03277e-05	-1.73914	-2.63719e-10
89884502	rs8047581	4.05078e-05	4.59958	0.0926574	1.38656e-05	-1.55749	-1.1894	2.25814e-05	-1.37586	-1.16472
89884649	rs116190892	7.01348e-08	-1.66659	-2.63719e-10	3.77658e-05	-1.7449	-2.63719e-10	5.07688e-05	-1.73042	-2.63719e-10
89884697	rs113234026	2.77392e-08	-1.7037	-0.890469	1.67286e-05	-1.75912	-0.800062	2.29214e-05	-1.75174	-0.77389
89884917	rs2079672	0.000138476	5.2494	0.672032	2.18393e-05	-1.34327	-0.949326	3.80887e-05	-1.12593	-0.891852
89884981	rs2079671	7.93609e-05	5.45435	-0.0896037	1.68576e-05	-1.30228	-1.24923	2.81027e-05	-1.09289	-1.22894
89885161	rs2376878	0.000158958	5.33136	0.72802	2.28689e-05	-1.32278	-0.923749	4.01347e-05	-1.10085	-0.864603
89885223	rs2376877	0.000174689	5.37663	0.777113	2.36653e-05	-1.3113	-0.90099	4.16975e-05	-1.08686	-0.840394
89885415	rs139296050	6.8419e-08	-1.69136	-2.63719e-10	3.72281e-05	-1.75924	-2.63719e-10	4.98338e-05	-1.74901	-2.63719e-10
89886195	rs145177994	6.87465e-08	-1.68659	-2.63719e-10	3.73062e-05	-1.75714	-2.63719e-10	4.99675e-05	-1.74632	-2.63719e-10
89886392	rs11076633	5.77278e-05	5.18789	-0.141413	9.65575e-06	-1.77456	-1.33419	1.34131e-05	-1.74803	-1.31344
89886519	rs34357723	6.47288e-08	-1.74681	-2.63719e-10	5.63989e-05	-1.34386	-2.63719e-10	7.54442e-05	-1.33431	-2.63719e-10
89886905	rs9932307	2.29119e-06	1.17633	0.643478	5.24729e-05	-1.72711	0.311101	7.44408e-05	-1.66556	0.317869
89887249	rs35096708	6.52253e-08	-1.73917	-2.63719e-10	5.80395e-05	-1.31518	-2.63719e-10	7.7663e-05	-1.30532	-2.63719e-10
89887398	rs148542610	7.04289e-08	-1.66241	-2.63719e-10	3.77417e-05	-1.74554	-2.63719e-10	5.069e-05	-1.73197	-2.63719e-10
89887863	rs541931526	1.12719e-07	-1.32062e-10	-1.19212	8.39455e-05	-1.32062e-10	-0.946136	0.000108322	-1.32062e-10	-0.972587
89888341	rs6500456	0.000167446	5.03645	1.07495	2.35588e-05	-1.44271	-0.774096	4.13024e-05	-1.23142	-0.705356
89888686	rs2293584	4.81126e-07	0.809083	-0.549968	3.9582e-05	-1.36495	-0.332978	5.81519e-05	-1.24083	-0.353814
89888710	rs62054222	1.0899e-07	-1.22576	-2.63719e-10	3.71656e-05	-1.76092	-2.63719e-10	4.925e-05	-1.76079	-2.63719e-10
89888853	rs2293585	2.28327e-08	-1.7351	-1.05372	1.42244e-05	-1.73773	-0.983613	1.9549e-05	-1.72674	-0.95803
89889327	rs57071566	4.18308e-07	0.546194	-0.426989	4.11754e-05	-1.4654	-0.193065	5.96027e-05	-1.35648	-0.213516
89889657	rs72811595	7.20156e-08	-1.64013	-2.63719e-10	3.81285e-05	-1.73534	-2.63719e-10	5.15272e-05	-1.71559	-2.63719e-10
89890452	rs11076636	0.00011348	4.74404	0.978333	2.2752e-05	-1.4304	-0.821248	3.94203e-05	-1.2282	-0.755215
89890515	rs11639566	3.86502e-07	0.652974	-0.612852	3.47015e-05	-1.42566	-0.403867	5.05652e-05	-1.31046	-0.423973
89890879	rs113271242	1.6276e-08	-1.77024	-1.35709	3.57011e-05	-0.434944	-1.36618	6.19039e-05	-0.168202	-1.36391
89890920	rs8051154	6.43102e-05	4.75271	0.401749	1.6889e-05	-1.47802	-1.07162	2.79402e-05	-1.28757	-1.04006
89891456	rs79905321	5.78394e-07	-1.32062e-10	0.443241	0.000326525	-1.32062e-10	0.412203	0.000459826	-1.32062e-10	0.47315
89891619	rs11641726	3.95261e-07	0.652974	-0.590442	3.55906e-05	-1.42566	-0.378567	5.18472e-05	-1.31046	-0.398937
89891812	rs8050509	1.98499e-06	0.928594	0.747763	5.61671e-05	-1.74332	0.395345	7.87444e-05	-1.69449	0.403
89891911	rs11648552	3.67666e-07	0.585804	-0.595643	3.45027e-05	-1.45083	-0.384435	5.00681e-05	-1.33957	-0.404744
89891956	rs8050717	6.3385e-05	4.67407	0.465901	1.70591e-05	-1.4946	-1.04502	2.81263e-05	-1.30888	-1.01211
89892071	rs62054224	3.70799e-07	0.548614	-0.549968	3.57478e-05	-1.46684	-0.332978	5.21343e-05	-1.35006	-0.353814
89892080	rs62054251	3.544e-07	0.50931	-0.555899	3.50094e-05	-1.48104	-0.339651	5.09329e-05	-1.36677	-0.360419
89892471	rs4785723	2.8172e-06	1.2498	0.776686	5.88675e-05	-1.72277	0.421758	8.39801e-05	-1.65659	0.429471
89893243	rs4785725	0.00013387	4.73704	1.15058	2.46982e-05	-1.43306	-0.73651	4.31621e-05	-1.22705	-0.665688
89893375	rs34177108	6.3208e-08	-1.77058	-2.63719e-10	5.00614e-05	-1.46305	-2.63719e-10	6.70753e-05	-1.45188	-2.63719e-10
89893450	rs7187982	0.000153785	4.86367	1.16262	2.55911e-05	-1.40359	-0.730471	4.50823e-05	-1.18989	-0.659319
89893983	rs1108063	4.43515e-07	0.656739	-0.479022	4.07799e-05	-1.42669	-0.241422	5.9674e-05	-1.30313	-0.26567
89894150	rs1108064	0.000156429	4.63066	1.41269	2.6002e-05	-1.51613	-0.602005	4.45591e-05	-1.33669	-0.524197
89894358	rs12599561	4.83719e-07	0.808609	-0.544119	3.9982e-05	-1.36781	-0.320066	5.90266e-05	-1.23496	-0.344749
89894612	rs1109838	1.54539e-06	0.620223	0.805795	5.77685e-05	-1.76822	0.448358	7.93558e-05	-1.73988	0.456128
89894998	rs571363661	1.12656e-07	-1.32062e-10	-1.19267	6.26492e-05	-1.32062e-10	-1.23875	8.36806e-05	-1.32062e-10	-1.23069
89895469	rs74613454	6.92905e-08	-1.67871	-2.63719e-10	5.58064e-05	-1.35442	-2.63719e-10	7.3986e-05	-1.35382	-2.63719e-10
89896005	rs72811597	6.40965e-08	-1.75662	-2.63719e-10	3.67435e-05	-1.77234	-2.63719e-10	4.85693e-05	-1.77471	-2.63719e-10
89896220	rs79244293	8.53087e-07	1.41649	-0.584641	4.74746e-05	-1.14408	-0.372026	7.21509e-05	-0.986476	-0.392463
89896243	rs77847775	8.56784e-07	1.43181	-0.595643	4.72101e-05	-1.13726	-0.384435	7.18157e-05	-0.97885	-0.404744
89896331	rs78001663	8.75467e-07	1.44818	-0.590442	4.78364e-05	-1.12995	-0.378567	7.28263e-05	-0.970684	-0.398937
89896423	rs7186561	9.01671e-06	2.27817	0.91165	1.77563e-05	-1.6756	-0.823963	2.92055e-05	-1.52319	-0.76015
89896481	rs7185897	3.24565e-07	-0.837373	0.702845	5.65956e-05	-1.72473	0.384355	7.23509e-05	-1.76751	0.391339
89896834	rs62054252	8.52221e-07	1.44818	-0.617353	4.45086e-05	-1.12995	-0.450673	6.79502e-05	-0.970684	-0.468239
89896911	rs116848174	2.88838e-08	-1.71384	-0.839895	1.75204e-05	-1.76556	-0.747377	2.37711e-05	-1.76283	-0.726391
89896932	rs62054253	8.07554e-07	1.41697	-0.639972	4.46071e-05	-1.14387	-0.434542	6.78389e-05	-0.986238	-0.454324
89897149	rs11641891	7.68995e-06	2.74129	0.289365	1.38983e-05	-1.64754	-1.09699	2.23039e-05	-1.48414	-1.0688
89897274	rs12444871	3.44915e-06	1.71732	0.51155	5.52465e-05	-1.59803	0.233529	9.10514e-05	-1.38592	0.239649
89897930	rs11643204	9.7225e-07	1.5919	-0.629297	4.88639e-05	-1.0648	-0.422461	7.4979e-05	-0.89812	-0.442371
89898052	rs184446199	1.2687e-07	-1.32062e-10	-1.07385	7.2974e-05	-1.32062e-10	-1.0862	9.54553e-05	-1.32062e-10	-1.09904
89898191	rs2376874	1.48743e-05	2.61816	1.07221	2.0186e-05	-1.6272	-0.744114	3.41442e-05	-1.4512	-0.675906
89898660	rs11644526	6.05277e-07	1.13979	-0.651121	4.03982e-05	-1.23035	-0.447172	6.11128e-05	-1.07816	-0.466819
89898764	rs6500457	0.000120768	4.46027	1.32434	2.54854e-05	-1.52465	-0.613552	4.36052e-05	-1.3438	-0.538724
89899055	rs78530336	6.21711e-07	1.15543	-0.639972	4.11897e-05	-1.22358	-0.434542	6.23568e-05	-1.0705	-0.454324
89899940	rs11864372	1.23586e-06	0.413754	0.788751	5.8432e-05	-1.77464	0.466199	7.83724e-05	-1.76508	0.468854
89900195	rs62054257	6.12064e-07	1.13979	-0.639972	4.09117e-05	-1.23035	-0.434542	6.18812e-05	-1.07816	-0.454324
89900237	rs4785727	1.28001e-06	0.460775	0.776831	5.76441e-05	-1.77471	0.452694	7.77432e-05	-1.76284	0.458551
89900495	rs62054258	7.90313e-07	1.25089	-0.49548	5.05399e-05	-1.18174	-0.2718	7.6795e-05	-1.02331	-0.293245
89900500	rs62054259	8.63833e-07	1.36881	-0.524447	5.15781e-05	-1.12891	-0.304297	7.89088e-05	-0.963984	-0.325421
89900502	rs62056060	8.44796e-07	1.32364	-0.501556	5.18521e-05	-1.1493	-0.278612	7.91118e-05	-0.986846	-0.29999
89901767	rs62056061	6.82021e-07	1.12561	-0.517565	4.65271e-05	-1.23647	-0.299803	7.05319e-05	-1.08508	-0.31655
89902482	rs12598477	4.49238e-05	4.37099	0.424719	1.65589e-05	-1.59159	-0.977791	2.68559e-05	-1.43647	-0.930744
89903416	rs74251568	6.50079e-07	1.03681	-0.476736	4.44037e-05	-1.26784	-0.315146	6.65475e-05	-1.13145	-0.328335
89903552	rs57267516	7.73063e-07	1.24556	-0.512211	4.67828e-05	-1.17705	-0.353734	7.0907e-05	-1.02965	-0.366678
89903680	rs62056063	8.10977e-07	1.24556	-0.464331	4.92831e-05	-1.17705	-0.301668	7.4672e-05	-1.02965	-0.31494
89903843	rs62056064	8.20658e-07	1.24556	-0.452465	4.99223e-05	-1.17705	-0.288781	7.56345e-05	-1.02965	-0.302134
89904384	rs1558183	4.86184e-05	3.99477	0.879976	5.18568e-05	-1.77432	0.346505	6.99109e-05	-1.77447	0.363989
89904426	rs2108838	4.71925e-05	4.55912	0.285859	1.63794e-05	-1.5459	-1.03438	2.66376e-05	-1.37231	-1.00306
89904834	rs142382996	8.08146e-07	1.26002	-0.482289	4.86431e-05	-1.17061	-0.321183	7.37665e-05	-1.02246	-0.334333
89904971	rs72811601	8.82968e-08	-1.43631	-2.63719e-10	3.6661e-05	-1.77459	-2.63719e-10	4.85803e-05	-1.77448	-2.63719e-10
89905115	rs62056065	6.65491e-07	1.09572	-0.512211	4.38126e-05	-1.24265	-0.353734	6.58849e-05	-1.10311	-0.366678
89905529	rs34562649	5.19743e-05	4.42325	0.518241	1.7697e-05	-1.57714	-0.925772	2.85678e-05	-1.41559	-0.889827
89905848	rs9928396	1.09033e-06	0.31859	0.758634	5.51348e-05	-1.77235	0.405825	7.43018e-05	-1.77084	0.421275
89905880	rs112626584	1.14968e-06	1.13023	-2.63719e-10	8.65121e-05	-0.91602	-2.63719e-10	0.00010583	-0.995863	-2.63719e-10
89905925	rs9935541	6.12074e-05	4.66211	0.442901	1.79539e-05	-1.52663	-0.961864	2.92896e-05	-1.35308	-0.927386
89906563	rs62056066	4.59913e-07	0.801106	-0.587082	3.68758e-05	-1.33238	-0.436368	5.29154e-05	-1.24012	-0.448884
89906800	rs143106090	3.90932e-07	0.587534	-0.536015	3.60549e-05	-1.4106	-0.380666	5.18384e-05	-1.31601	-0.393552
89906894	rs8055746	2.47195e-07	-0.842473	0.435636	0.000105891	-0.818351	0.104455	0.000123463	-0.971273	0.129517
89906937	rs144766880	4.1048e-07	0.65424	-0.553926	3.64468e-05	-1.38412	-0.396326	5.23338e-05	-1.28636	-0.413696
89907164	rs182251041	3.34576e-07	0.443197	-0.547348	3.37357e-05	-1.46588	-0.391866	4.79916e-05	-1.37834	-0.408328
89907493	rs79284621	3.42794e-07	0.455573	-0.535458	3.43344e-05	-1.46125	-0.378903	4.88679e-05	-1.3731	-0.395474
89907526	rs7205642	0.000282357	7.11352	-0.479603	1.61146e-05	-1.69226	-0.904321	2.34643e-05	-1.64642	-0.855801
89907947	rs56362600	1.40129e-07	-0.974451	-2.63719e-10	3.70473e-05	-1.76411	-2.63719e-10	5.08936e-05	-1.72796	-2.63719e-10
89908003	rs1079558	4.08352e-06	2.06714	0.330558	5.51024e-05	-1.70067	0.333554	7.27332e-05	-1.71368	0.342775
89908250	rs11639925	3.62169e-07	0.515403	-0.540306	3.5657e-05	-1.41231	-0.390052	5.10776e-05	-1.31831	-0.406044
89909401	rs12599531	2.73489e-05	3.52452	0.774897	8.6684e-05	-1.66594	0.751902	0.000139328	-1.52893	0.80806
89909429	rs17177912	1.5076e-07	0.407599	-1.30892	1.19614e-05	-1.60547	-1.28915	2.17956e-05	-1.29055	-1.28544
89909737	rs62056068	3.34291e-07	0.425077	-0.530079	3.41459e-05	-1.47262	-0.373041	4.85238e-05	-1.38598	-0.389661
89910833	rs72813407	1.46935e-07	-0.927023	-2.63719e-10	3.67078e-05	-1.77331	-2.63719e-10	4.97325e-05	-1.75104	-2.63719e-10
89911681	rs17719345	1.43463e-07	-0.950939	-2.63719e-10	3.675e-05	-1.77217	-2.63719e-10	4.99416e-05	-1.74684	-2.63719e-10
89912000	rs62056069	3.20707e-07	0.429621	-0.576106	3.25285e-05	-1.47093	-0.423253	4.62555e-05	-1.38407	-0.439447
89912048	rs72813409	1.47146e-07	-0.925587	-2.63719e-10	0.000105167	-0.720759	-2.63719e-10	0.000107879	-0.976693	-2.63719e-10
89912063	rs13331995	7.45289e-06	2.42794	0.571406	6.39973e-05	-1.7367	0.519233	8.46827e-05	-1.74726	0.528473
89912281	rs11645376	3.19036e-07	0.429621	-0.581331	3.23434e-05	-1.47093	-0.42896	4.59945e-05	-1.38407	-0.445105
89912399	rs11076639	4.48786e-06	1.94776	0.544357	6.55702e-05	-1.70386	0.510681	8.61711e-05	-1.713	0.511633
89912457	rs9745545	6.97304e-06	2.47098	0.461817	5.7604e-05	-1.73813	0.41542	7.60185e-05	-1.74828	0.421557
89912462	rs11076640	7.22676e-06	2.47098	0.497556	5.96728e-05	-1.73813	0.450705	7.87535e-05	-1.74828	0.456903
89912720	rs9746953	3.35079e-07	-0.666066	0.563418	7.87589e-05	-1.70171	0.691801	9.9607e-05	-1.74889	0.692429
89913008	rs12051519	2.49692e-06	1.88982	0.0159755	3.71271e-05	-1.50038	-0.26158	6.54252e-05	-1.21418	-0.262612
89913164	rs62056070	4.10452e-07	0.551388	-0.451144	3.98796e-05	-1.39222	-0.298224	5.64549e-05	-1.29394	-0.330313
89913816	rs3743855	3.0403e-07	0.458785	-0.658674	3.08288e-05	-1.43421	-0.513645	4.41707e-05	-1.3406	-0.529042
89914508	rs10775347	0.000207596	6.70511	-0.378777	1.5007e-05	-1.71637	-0.951423	2.14961e-05	-1.67976	-0.910066
89914633	rs10852626	2.55307e-05	3.3887	0.841926	9.24144e-05	-1.66859	0.818573	0.000148295	-1.53409	0.875602
89915418	rs12448762	2.7114e-05	3.3887	0.902096	9.81146e-05	-1.66859	0.878426	0.000157564	-1.53409	0.936225
89916236	rs72813413	1.40995e-07	-0.968291	-2.63719e-10	3.68453e-05	-1.76957	-2.63719e-10	5.02016e-05	-1.74165	-2.63719e-10
89916391	rs12932219	7.42544e-08	-0.665817	-0.943701	1.29583e-05	-1.76991	-1.04466	1.71398e-05	-1.76282	-1.05347
89916600	rs12598316	2.86055e-07	0.497396	-0.758224	2.75408e-05	-1.41903	-0.641601	3.99778e-05	-1.32348	-0.645893
89917235	rs11644935	3.94764e-08	-1.23646	-1.00485	1.61552e-05	-1.69561	-0.898451	2.03061e-05	-1.73701	-0.90977
89917258	rs57027421	8.83809e-07	0.843597	0.0236302	5.80375e-05	-1.37618	0.0609648	7.21562e-05	-1.43399	0.0551271
89917472	rs7185296	3.20779e-05	4.45891	-2.63719e-10	5.69982e-05	-1.33328	-2.63719e-10	9.9233e-05	-1.06023	-2.63719e-10
89917537	rs7190341	9.98477e-05	4.73779	0.856598	0.000128402	-1.35431	0.833167	0.00022502	-1.13189	0.890385
89917775	rs78331410	3.1345e-07	0.550216	-0.719589	3.00551e-05	-1.39795	-0.575318	4.30973e-05	-1.29977	-0.594465
89920025	rs8060934	2.97437e-07	-0.348013	0.1262	4.87939e-05	-1.77302	0.284319	6.32271e-05	-1.76909	0.258126
89920383	rs62056087	2.99006e-07	0.541571	-0.75812	2.89097e-05	-1.40143	-0.610698	4.13143e-05	-1.30368	-0.632812
89920497	rs34552238	5.57949e-08	-0.527538	-1.36779	1.21567e-05	-1.54425	-1.33417	1.86682e-05	-1.39606	-1.33482
89920603	rs147256394	2.88931e-07	-0.250828	-2.63719e-10	7.46351e-05	-1.06369	-2.63719e-10	7.96532e-05	-1.28002	-2.63719e-10
89920957	rs12598737	2.7478e-07	0.509919	-0.810963	2.69105e-05	-1.41407	-0.669718	3.84309e-05	-1.31789	-0.690946
89921117	rs34688108	2.52278e-07	-1.32062e-10	-0.386482	0.000160914	-1.32062e-10	-0.295437	0.00020548	-1.32062e-10	-0.332347
89921119	rs12598756	3.79301e-07	0.778062	-0.756746	3.19063e-05	-1.30454	-0.608959	4.65228e-05	-1.1831	-0.634651
89921126	rs12599205	3.78153e-07	1.12619	-1.1079	2.17438e-05	-1.28739	-1.00959	3.28509e-05	-1.14319	-1.02253
89921128	rs12598757	3.4449e-07	1.03885	-1.1138	2.08425e-05	-1.32279	-1.01652	3.13365e-05	-1.18358	-1.02934
89921143	rs151083434	2.0548e-07	-1.32062e-10	-0.591667	0.000125984	-1.32062e-10	-0.54015	0.000166262	-1.32062e-10	-0.544131
89921412	rs12596441	5.89627e-05	3.75466	1.31298	0.000180161	-1.46971	1.28726	0.000318851	-1.24304	1.35006
89922485	rs1105691	5.51196e-08	-0.925583	-0.981925	3.75242e-05	-0.826564	-0.924755	5.63165e-05	-0.679766	-0.946944
89922735	rs116983808	7.07731e-08	-1.65753	-2.63719e-10	3.75339e-05	-1.75106	-2.63719e-10	5.16626e-05	-1.71296	-2.63719e-10
89922959	rs34033205	2.59899e-07	0.536325	-0.893048	2.43376e-05	-1.40353	-0.780748	3.44822e-05	-1.30604	-0.811216
89923412	rs28670527	3.65344e-05	3.10435	1.48464	0.000185482	-1.61145	1.4581	0.000306633	-1.45493	1.52289
89923759	rs6500459	2.06193e-07	-0.466122	-0.122078	3.88395e-05	-1.77063	0.0537623	4.91221e-05	-1.77254	0.00914713
89923906	rs6500460	2.65198e-07	-0.123814	-0.212724	3.51139e-05	-1.77452	-0.043184	4.52855e-05	-1.75847	-0.0862392
89924122	rs10852627	1.92336e-07	-0.521385	-0.136387	3.83926e-05	-1.76691	0.0384747	4.83073e-05	-1.77422	-0.00589814
89924402	rs10459819	2.22678e-07	-0.301872	-0.209417	3.54707e-05	-1.7714	-0.0362031	4.49904e-05	-1.77188	-0.0793725
89924415	rs150060304	8.05784e-08	-1.52778	-2.63719e-10	4.03141e-05	-1.6796	-2.63719e-10	5.71383e-05	-1.61222	-2.63719e-10
89925556	rs7200842	1.54483e-07	-0.50191	-0.375021	2.9765e-05	-1.76837	-0.2146	3.76458e-05	-1.77376	-0.255721
89925908	rs150169507	1.02862e-07	-1.32062e-10	-1.28363	6.26185e-05	-1.32062e-10	-1.23924	8.31781e-05	-1.32062e-10	-1.23671
89926719	rs10459816	5.22249e-08	-1.63955	-0.321906	3.01288e-05	-1.70756	-0.263265	4.97884e-05	-1.49908	-0.250832
89926870	rs72813420	6.66517e-08	-1.71753	-2.63719e-10	5.38472e-05	-1.39015	-2.63719e-10	8.49095e-05	-1.21611	-2.63719e-10
89927151	rs141817469	6.37781e-08	-1.7616	-2.63719e-10	3.81425e-05	-1.73497	-2.63719e-10	4.86897e-05	-1.77223	-2.63719e-10
89927265	rs11641897	2.23428e-07	0.573422	-1.08134	1.93529e-05	-1.42513	-0.988331	2.7256e-05	-1.33478	-1.01764
89927858	rs72813421	8.70352e-08	-1.4507	-2.63719e-10	0.00016158	-0.291303	-2.63719e-10	0.000152431	-0.630988	-2.63719e-10
89928601	rs61607766	1.00672e-07	-0.783255	-0.521892	2.18136e-05	-1.72792	-0.565853	2.80151e-05	-1.7746	-0.550352
89928854	rs12446215	1.07196e-07	-0.783255	-0.459105	2.31895e-05	-1.72792	-0.504689	2.97993e-05	-1.7746	-0.488611
89930087	rs62056090	2.18421e-07	0.569806	-1.1004	1.89819e-05	-1.41754	-1.01528	2.69112e-05	-1.32381	-1.04135
89930129	rs55999134	1.12402e-07	-0.73571	-0.459218	2.34146e-05	-1.73757	-0.485374	3.00762e-05	-1.77355	-0.480409
89930325	rs78659316	1.00294e-07	-1.32062e-10	-1.30891	6.13852e-05	-1.32062e-10	-1.25914	8.02818e-05	-1.32062e-10	-1.27215
89930414	rs62056091	2.06715e-07	0.494152	-1.07983	1.8876e-05	-1.44669	-0.991725	2.66395e-05	-1.35664	-1.01867
89930426	rs62056092	2.2048e-07	0.582601	-1.10381	1.90026e-05	-1.41253	-1.0192	2.69611e-05	-1.31819	-1.04512
89930656	rs55911767	8.73649e-07	1.92401	-1.06835	1.34834e-05	-1.621	-1.15384	2.28398e-05	-1.40337	-1.12582
89931974	rs9939893	0.000117981	3.68572	2.07555	0.000376317	-1.49226	2.04639	0.000671646	-1.26552	2.11756
89932046	rs75131517	6.45966e-08	-1.74885	-2.63719e-10	6.10625e-05	-1.26441	-2.63719e-10	8.52103e-05	-1.21258	-2.63719e-10
89932143	rs58806053	1.49909e-05	3.69819	-2.63719e-10	4.7731e-05	-1.51072	-2.63719e-10	7.95079e-05	-1.28184	-2.63719e-10
89932167	rs142222325	6.77122e-08	-1.70175	-2.63719e-10	9.20846e-05	-0.853596	-2.63719e-10	9.76342e-05	-1.07647	-2.63719e-10
89932576	rs111374425	2.01335e-07	-1.32062e-10	-0.612046	0.000130481	-1.32062e-10	-0.505078	0.000178467	-1.32062e-10	-0.473294
89932716	rs34686253	6.42871e-08	-1.75365	-2.63719e-10	3.69028e-05	-1.76802	-2.63719e-10	4.87995e-05	-1.76998	-2.63719e-10
89932931	rs76846556	1.98031e-07	0.455573	-1.08417	1.84551e-05	-1.46125	-0.99971	2.6077e-05	-1.3731	-1.02354
89933045	rs149676234	6.755e-08	-1.70415	-2.63719e-10	7.33061e-05	-1.08166	-2.63719e-10	0.000110068	-0.956597	-2.63719e-10
89933306	rs62056096	2.19068e-07	0.556533	-1.08417	1.98211e-05	-1.38985	-0.99971	2.8028e-05	-1.30095	-1.02354
89933324	rs55749251	8.91105e-08	-0.956955	-0.470182	2.4349e-05	-1.68377	-0.500037	3.59693e-05	-1.59092	-0.484107
89933420	rs62056097	2.12328e-07	0.55577	-1.11465	1.85181e-05	-1.423	-1.03455	2.63254e-05	-1.32995	-1.05721
89933539	rs534827471	8.66649e-08	-1.45496	-2.63719e-10	3.84488e-05	-1.72698	-2.63719e-10	5.42817e-05	-1.66351	-2.63719e-10
89933621	rs187390724	1.04488e-07	-1.26794	-2.63719e-10	4.79394e-05	-1.50637	-2.63719e-10	5.94123e-05	-1.5732	-2.63719e-10
89933851	rs35360258	9.16848e-08	-0.155776	-1.24288	1.19252e-05	-1.66269	-1.23496	1.77836e-05	-1.56018	-1.21924
89934845	rs181536591	5.41386e-07	0.377119	-2.63719e-10	0.000108669	-0.687994	-2.63719e-10	0.000164682	-0.553681	-2.63719e-10
89934886	rs3803688	1.09882e-07	-0.777691	-0.439918	2.39102e-05	-1.728	-0.473999	3.05084e-05	-1.77457	-0.465125
89937645	rs45609834	6.41236e-08	-1.7562	-2.63719e-10	5.35906e-05	-1.39493	-2.63719e-10	7.45523e-05	-1.3462	-2.63719e-10
89938144	rs1109334	3.99602e-07	1.18376	-1.11031	1.72781e-05	-1.50546	-1.0214	2.45493e-05	-1.4009	-1.05611
89938333	rs72813428	9.28675e-08	-1.38584	-2.63719e-10	3.67251e-05	-1.77284	-2.63719e-10	4.89582e-05	-1.76673	-2.63719e-10
89938377	rs79541707	6.59636e-08	-1.72791	-2.63719e-10	4.10158e-05	-1.66235	-2.63719e-10	5.7758e-05	-1.60144	-2.63719e-10
89938663	rs148176774	6.29482e-08	-1.7747	-2.63719e-10	3.78189e-05	-1.7435	-2.63719e-10	4.96428e-05	-1.75284	-2.63719e-10
89939212	rs62056098	5.58841e-08	-0.995325	-0.898409	1.59341e-05	-1.70011	-0.907736	1.94981e-05	-1.77452	-0.912856
89939327	rs62056099	1.34081e-07	0.21706	-1.23563	1.43892e-05	-1.50423	-1.2056	2.02548e-05	-1.4241	-1.22521
89939433	rs138888846	6.59964e-08	-1.72741	-2.63719e-10	4.11809e-05	-1.65833	-2.63719e-10	5.78132e-05	-1.60048	-2.63719e-10
89939753	rs62056100	1.35676e-07	0.195983	-1.20273	1.63171e-05	-1.44999	-1.13411	2.34246e-05	-1.34951	-1.1544
89939875	rs575068801	9.32293e-08	-1.38195	-2.63719e-10	4.66074e-05	-1.53455	-2.63719e-10	6.2586e-05	-1.52116	-2.63719e-10
89939929	rs9939914	6.33413e-07	1.70136	-1.16725	2.10041e-05	-1.10208	-1.22951	3.95858e-05	-0.773404	-1.20582
89940536	rs13333742	2.52692e-07	0.79205	-1.17689	2.56835e-05	-1.02224	-1.10821	3.91143e-05	-0.864929	-1.12628
89940608	rs74542234	1.25379e-07	0.116127	-1.2018	1.6236e-05	-1.45168	-1.13739	2.33415e-05	-1.35307	-1.1544
89941153	rs11640336	9.98957e-08	-0.0926702	-1.22022	1.47237e-05	-1.5344	-1.15244	2.08382e-05	-1.44845	-1.17247
89941438	rs62056102	9.69077e-08	-0.143831	-1.19942	1.48104e-05	-1.55349	-1.12748	2.08694e-05	-1.47076	-1.14865
89941490	rs12446243	7.31031e-08	-1.0773	-0.547845	2.25196e-05	-1.68663	-0.575289	2.76137e-05	-1.77367	-0.565719
89942110	rs144219656	6.41168e-08	-1.75631	-2.63719e-10	8.75689e-05	-0.903879	-2.63719e-10	0.000126828	-0.814868	-2.63719e-10
89942390	rs79345016	1.42494e-07	-0.957712	-2.63719e-10	4.76859e-05	-1.51167	-2.63719e-10	6.3425e-05	-1.50784	-2.63719e-10
89942781	rs62056103	1.00369e-07	-0.104786	-1.20338	1.48699e-05	-1.54553	-1.13144	2.09741e-05	-1.46102	-1.15339
89943018	rs138044899	6.45232e-08	-1.74999	-2.63719e-10	8.21268e-05	-0.96804	-2.63719e-10	0.00011968	-0.872879	-2.63719e-10
89943131	rs113272599	1.21771e-07	-1.11487	-2.63719e-10	5.61307e-05	-1.34862	-2.63719e-10	8.18308e-05	-1.25304	-2.63719e-10
89943214	rs58384581	4.20581e-07	1.18144	-1.05682	2.85821e-05	-1.0193	-1.00423	4.45136e-05	-0.838215	-1.02369
89943629	rs6500461	2.5061e-07	0.317987	-0.711103	5.87915e-05	-0.588735	-0.713572	0.000165809	0.131107	-0.677968
89944066	rs117992357	8.39411e-08	-1.4869	-2.63719e-10	0.000148344	-0.376771	-2.63719e-10	0.000142256	-0.700073	-2.63719e-10
89945369	rs12919804	1.27104e-07	-0.0568696	-1.01514	1.79604e-05	-1.55337	-0.934768	2.51229e-05	-1.47746	-0.956463
89945508	rs145873008	1.13276e-07	-1.18719	-2.63719e-10	5.29836e-05	-1.40632	-2.63719e-10	7.67525e-05	-1.31711	-2.63719e-10
89945704	rs62056104	3.86423e-07	1.07967	-1.03975	2.84972e-05	-1.0703	-0.956195	4.38506e-05	-0.895106	-0.981805
89945713	rs115440213	6.36159e-08	-1.76415	-2.63719e-10	9.10145e-05	-0.865286	-2.63719e-10	0.000132422	-0.771704	-2.63719e-10
89946388	rs62056110	1.32853e-07	-0.0202663	-1.00751	1.83546e-05	-1.5401	-0.92632	2.57221e-05	-1.46212	-0.948229
89946391	rs7192387	1.09832e-07	-1.21806	-2.63719e-10	4.60662e-05	-1.54622	-2.63719e-10	6.50082e-05	-1.48318	-2.63719e-10
89946649	rs12930056	1.37458e-07	0.00569512	-0.999389	1.8575e-05	-1.53715	-0.917339	2.60496e-05	-1.45822	-0.939472
89946682	rs12930606	1.33936e-07	-0.0202663	-0.999389	1.85202e-05	-1.5401	-0.917339	2.59484e-05	-1.46212	-0.939472
89947203	rs62052168	1.00301e-07	-0.166836	-1.142	1.60476e-05	-1.56191	-1.03883	2.24899e-05	-1.48064	-1.06399
89947445	rs75656929	8.31523e-08	-1.49634	-2.63719e-10	4.17916e-05	-1.64361	-2.63719e-10	5.29844e-05	-1.6877	-2.63719e-10
89947457	rs17784386	1.37385e-07	-0.00718794	-0.987037	1.8865e-05	-1.53531	-0.903693	2.6442e-05	-1.45658	-0.926163
89947861	rs4257207	1.02114e-07	-0.174561	-1.11637	1.65861e-05	-1.53909	-1.02865	2.30585e-05	-1.46399	-1.05567
89947862	rs58889676	6.48926e-08	-1.74428	-2.63719e-10	4.06051e-05	-1.67241	-2.63719e-10	5.12583e-05	-1.72082	-2.63719e-10
89948397	rs8061025	1.17192e-07	-0.136369	-1.01683	1.75262e-05	-1.5813	-0.931308	2.43387e-05	-1.50998	-0.955652
89948444	rs55703708	1.97824e-07	-0.378326	-0.251309	2.64256e-05	-1.75871	-0.34326	3.98032e-05	-1.66017	-0.313583
89948851	rs137879272	5.97662e-06	2.7786	-2.63719e-10	0.000394822	0.602132	-2.63719e-10	0.000784001	1.00671	-2.63719e-10
89948985	rs34604714	1.33484e-07	-0.0439242	-0.979108	1.87775e-05	-1.5487	-0.894943	2.62591e-05	-1.47206	-0.917627
89949000	rs34272502	1.3507e-07	-0.0321148	-0.979108	1.8858e-05	-1.54442	-0.894943	2.63894e-05	-1.46711	-0.917627
89949033	rs35994878	1.20153e-07	-0.124789	-1.00346	1.77637e-05	-1.57731	-0.921841	2.47426e-05	-1.50531	-0.943862
89949205	rs35285305	1.27701e-07	-0.0802855	-0.987037	1.83732e-05	-1.56172	-0.903693	2.56459e-05	-1.48715	-0.926163
89950230	rs62052172	2.05526e-07	0.259285	-0.850726	2.89076e-05	-1.2543	-0.757901	4.54852e-05	-1.06376	-0.776548
89950299	rs72477006	7.8077e-08	-0.724967	-0.834352	1.86095e-05	-1.71324	-0.739394	2.49496e-05	-1.67688	-0.76396
89950557	rs73276534	3.42422e-07	0.64193	-0.7229	2.95365e-05	-1.37218	-0.618493	4.33607e-05	-1.24578	-0.642361
89950739	rs62052173	3.69989e-07	0.719359	-0.7229	3.04958e-05	-1.34022	-0.618493	4.49748e-05	-1.20923	-0.642361
89950901	rs62052174	1.36922e-07	-0.0311833	-0.966418	1.95972e-05	-1.51996	-0.880959	2.73129e-05	-1.44636	-0.903978
89950982	rs16966253	1.01535e-07	-1.29661	-2.63719e-10	4.05494e-05	-1.67378	-2.63719e-10	5.6112e-05	-1.63035	-2.63719e-10
89951527	rs147484236	6.42113e-08	-1.75483	-2.63719e-10	5.61466e-05	-1.34834	-2.63719e-10	7.94264e-05	-1.28287	-2.63719e-10
89952843	rs13335395	2.21963e-07	0.813298	-1.3278	1.61717e-05	-1.31274	-1.2803	2.46819e-05	-1.16492	-1.2867
89952846	rs368565398	7.39899e-08	-0.427453	-1.18563	1.39569e-05	-1.64878	-1.09156	1.91566e-05	-1.58994	-1.11511
89953066	rs8058639	7.56547e-08	-0.394622	-1.19621	0.000125972	0.654931	-1.19518	0.000243161	1.04277	-1.20675
89953773	rs9806913	4.06095e-07	0.983939	-0.894366	2.9267e-05	-1.19851	-0.801329	4.3773e-05	-1.05171	-0.826967
89954138	rs9922515	3.75306e-07	1.01677	-1.00604	2.68238e-05	-1.16283	-0.924181	4.08723e-05	-1.00041	-0.946837
89954651	rs8046062	4.18924e-07	1.04892	-0.928242	2.90301e-05	-1.16861	-0.839358	4.36648e-05	-1.01826	-0.86289
89954841	rs188505520	1.04097e-07	-1.32062e-10	-1.27169	6.00086e-05	-1.32062e-10	-1.28182	7.90875e-05	-1.32062e-10	-1.28714
89955740	rs146114477	1.07675e-07	-1.32062e-10	-1.2379	6.19666e-05	-1.32062e-10	-1.24971	8.15924e-05	-1.32062e-10	-1.25596
89956247	rs11643448	1.78403e-07	0.279002	-1.01197	1.99054e-05	-1.45322	-0.932097	2.81419e-05	-1.36768	-0.952753
89956249	rs35769864	1.78403e-07	0.279002	-1.01197	1.99054e-05	-1.45322	-0.932097	2.81419e-05	-1.36768	-0.952753
89956253	rs11639625	1.78403e-07	0.279002	-1.01197	1.99054e-05	-1.45322	-0.932097	2.81419e-05	-1.36768	-0.952753
89957169	rs12596492	1.04484e-07	-0.117147	-1.15084	1.60744e-05	-1.54691	-1.05216	2.27374e-05	-1.45964	-1.07405
89957635	rs11642267	1.0361e-07	-0.117147	-1.15923	1.59254e-05	-1.54691	-1.06147	2.24958e-05	-1.45964	-1.08473
89957815	rs4287569	4.00386e-07	1.1194	-1.04398	2.58337e-05	-1.15598	-0.968644	3.98191e-05	-0.985018	-0.988334
89958118	rs11645970	1.3003e-07	-0.0208135	-1.02843	1.74068e-05	-1.56804	-0.951401	2.44487e-05	-1.48961	-0.971516
89958127	rs11642451	1.28335e-07	-0.0339363	-1.02843	1.73289e-05	-1.57253	-0.951401	2.432e-05	-1.49488	-0.971516
89958399	rs2966255	7.09332e-08	-1.65528	-2.63719e-10	6.04548e-05	-1.27441	-2.63719e-10	8.10206e-05	-1.26299	-2.63719e-10
89958538	rs11647174	1.02615e-07	-0.126802	-1.15923	1.58535e-05	-1.55144	-1.06147	2.25304e-05	-1.4581	-1.08473
89959387	rs73276549	1.10813e-07	-1.20917	-2.63719e-10	4.44027e-05	-1.583	-2.63719e-10	6.22255e-05	-1.52693	-2.63719e-10
89959647	rs7196840	3.62761e-07	0.94909	-0.972359	2.71919e-05	-1.18386	-0.889525	4.09906e-05	-1.03326	-0.911099
89959805	rs7199685	3.24677e-07	0.915983	-1.05016	2.50444e-05	-1.17922	-0.976431	3.83588e-05	-1.0168	-0.993915
89960618	rs28661943	5.50505e-08	-0.758635	-1.15013	1.49105e-05	-1.61887	-1.05537	2.28827e-05	-1.45127	-1.07605
89960796	rs78908302	2.0669e-08	-1.77076	-1.11761	5.3197e-05	-0.699875	-0.702428	8.07461e-05	-0.582469	-0.683919
89960814	rs28630471	9.87395e-08	-0.106685	-1.21784	0.00013325	0.73404	-1.21812	0.000250941	1.09554	-1.22802
89960825	rs145163232	1.32967e-06	1.27567	-2.63719e-10	0.000221781	0.0253872	-2.63719e-10	0.000328947	0.138199	-2.63719e-10
89961140	rs35518096	1.84996e-07	0.362901	-1.05958	2.00481e-05	-1.39253	-0.985637	2.9094e-05	-1.28191	-1.00526
89961356	rs113220766	1.14077e-07	-1.18014	-2.63719e-10	4.51664e-05	-1.56595	-2.63719e-10	6.34406e-05	-1.50759	-2.63719e-10
89961593	rs7186976	1.76195e-07	0.294048	-1.03947	1.99008e-05	-1.42132	-0.964226	2.88087e-05	-1.31468	-0.982347
89961597	rs7191836	1.82847e-07	0.334963	-1.04333	2.01561e-05	-1.40429	-0.968504	2.92505e-05	-1.29528	-0.986527
89961661	rs7184960	1.75516e-07	0.294048	-1.04333	1.98158e-05	-1.42132	-0.968504	2.86885e-05	-1.31468	-0.986527
89961957	rs11641790	2.69863e-07	0.716989	-1.03609	2.20992e-05	-1.32052	-0.960247	3.31697e-05	-1.17716	-0.978899
89962394	rs2293586	2.74942e-07	0.814155	-1.11461	2.14104e-05	-1.26438	-1.04804	3.20645e-05	-1.1258	-1.06415
89962635	rs75110337	8.82635e-08	-0.286798	-1.14989	1.42155e-05	-1.63412	-1.08785	1.96887e-05	-1.57474	-1.10291
89963163	rs62052179	2.72914e-07	0.761457	-1.06932	2.32327e-05	-1.23336	-0.997385	3.41607e-05	-1.11188	-1.01474
89963289	rs62052180	9.21975e-08	-0.252402	-1.14068	1.45191e-05	-1.62341	-1.07743	2.01443e-05	-1.56201	-1.09277
89964181	rs77963546	9.45027e-08	-1.36839	-2.63719e-10	4.20542e-05	-1.63734	-2.63719e-10	5.90253e-05	-1.57973	-2.63719e-10
89964309	rs7194371	2.84018e-07	0.815539	-1.08352	2.42296e-05	-1.17551	-1.01322	3.65492e-05	-1.02884	-1.03019
89964383	rs7199291	7.89111e-08	-1.54869	-2.63719e-10	0.000296734	0.316533	-2.63719e-10	0.000514326	0.58516	-2.63719e-10
89964454	rs60958597	8.86613e-08	-1.43219	-2.63719e-10	4.05689e-05	-1.6733	-2.63719e-10	5.65205e-05	-1.62309	-2.63719e-10
89964952	rs72813432	6.33252e-08	-1.76873	-2.63719e-10	0.000140263	-0.432787	-2.63719e-10	0.000219199	-0.26772	-2.63719e-10
89965055	rs11648433	8.19622e-08	-0.261909	-1.24885	1.35196e-05	-1.59935	-1.17282	1.91405e-05	-1.5157	-1.1902
89965825	rs35542367	9.4139e-08	-0.195288	-1.17695	1.45075e-05	-1.583	-1.11864	2.03723e-05	-1.51069	-1.13284
89965842	rs10153055	3.553e-07	1.08361	-1.12766	2.53412e-05	-1.08114	-1.06273	3.9134e-05	-0.912247	-1.07846
89965988	rs11646270	9.06134e-08	-0.219049	-1.19136	1.41533e-05	-1.59122	-1.13514	1.98558e-05	-1.52035	-1.14885
89966357	rs11646448	9.38539e-08	-0.183912	-1.19136	1.43269e-05	-1.57903	-1.13514	2.01423e-05	-1.50602	-1.14885
89966668	rs76885005	9.0418e-08	-0.21016	-1.20241	1.40174e-05	-1.58816	-1.14785	1.96834e-05	-1.51675	-1.16118
89966921	rs62052183	9.21767e-08	-0.193848	-1.19946	1.38361e-05	-1.60458	-1.14445	1.92988e-05	-1.53978	-1.15788
89967217	rs62052184	2.99062e-07	0.91785	-1.13421	2.23722e-05	-1.19836	-1.07012	3.38699e-05	-1.04951	-1.08566
89967308	rs10153210	9.41516e-08	-1.37211	-2.63719e-10	4.19635e-05	-1.6395	-2.63719e-10	5.88734e-05	-1.58231	-2.63719e-10
89967345	rs144168862	4.37663e-07	-1.32062e-10	0.164435	0.000202854	-1.32062e-10	-0.0638189	0.000286425	-1.32062e-10	-0.000220485
89967397	rs10153196	2.8023e-07	0.852811	-1.13421	2.17137e-05	-1.22824	-1.07012	3.2752e-05	-1.08307	-1.08566
89967434	rs10153084	9.12287e-08	-1.40364	-2.63719e-10	4.12147e-05	-1.65751	-2.63719e-10	5.76153e-05	-1.60391	-2.63719e-10
89967514	rs78498439	6.49244e-08	-1.74379	-2.63719e-10	7.8277e-05	-1.01605	-2.63719e-10	0.000123219	-0.843734	-2.63719e-10
89967759	rs8059075	9.87206e-08	-1.32472	-2.63719e-10	4.35483e-05	-1.60243	-2.63719e-10	6.14924e-05	-1.53879	-2.63719e-10
89969254	rs62052185	9.33818e-08	-0.197532	-1.18279	1.41254e-05	-1.60302	-1.12531	1.95401e-05	-1.54592	-1.13931
89969510	rs75070904	1.24141e-07	-1.0956	-2.63719e-10	5.00063e-05	-1.46415	-2.63719e-10	7.20697e-05	-1.38006	-2.63719e-10
89969567	rs62052186	8.1647e-08	-0.263469	-1.25114	1.35236e-05	-1.59612	-1.17575	1.89839e-05	-1.52111	-1.193
89969588	rs116083726	1.17313e-07	-1.15217	-2.63719e-10	4.81487e-05	-1.50201	-2.63719e-10	6.90481e-05	-1.42289	-2.63719e-10
89969593	rs4785736	2.27208e-06	1.21395	0.597481	0.000867811	0.966009	0.423661	0.00253304	1.72276	0.456722
89969603	rs8044906	2.61271e-07	0.763152	-1.11461	2.10772e-05	-1.28007	-1.04804	3.13345e-05	-1.14882	-1.06415
89971316	rs140032244	1.3438e-07	-1.32062e-10	-1.01634	7.57077e-05	-1.32062e-10	-1.04942	0.000101118	-1.32062e-10	-1.04141
89971469	rs144937287	9.89237e-07	0.979919	-2.63719e-10	0.000158998	-0.307414	-2.63719e-10	0.000208122	-0.319572	-2.63719e-10
89971909	rs11642428	2.70127e-07	0.825756	-1.14388	2.16851e-05	-1.21864	-1.08104	3.24789e-05	-1.08082	-1.09629
89972003	rs2270462	2.9705e-07	-1.32062e-10	-0.223112	0.000169588	-1.32062e-10	-0.242935	0.00021798	-1.32062e-10	-0.273293
89972089	rs4591146	9.09087e-08	-1.40716	-2.63719e-10	3.71435e-05	-1.76152	-2.63719e-10	4.85787e-05	-1.77451	-2.63719e-10
89972345	rs2270461	2.74836e-07	0.843038	-1.14388	2.11324e-05	-1.24445	-1.08104	3.15815e-05	-1.10884	-1.09629
89972416	rs2270460	1.02575e-07	-0.0682107	-1.21821	1.40374e-05	-1.56846	-1.16612	1.96161e-05	-1.50247	-1.17888
89972532	rs11862382	3.0083e-07	0.910874	-1.12134	1.67974e-05	-1.49946	-1.05562	2.53485e-05	-1.35344	-1.07153
89972766	rs45590735	8.221e-08	-1.50774	-2.63719e-10	3.76671e-05	-1.74752	-2.63719e-10	5.03424e-05	-1.73885	-2.63719e-10
89973004	rs112597872	1.66987e-07	-1.32062e-10	-0.7991	0.000107197	-1.32062e-10	-0.701637	0.000145582	-1.32062e-10	-0.676959
89973071	rs62052187	9.828e-08	-0.116228	-1.21297	1.38923e-05	-1.58493	-1.16004	1.93611e-05	-1.52144	-1.17299
89975448	rs146419192	1.87415e-07	-0.683689	-2.63719e-10	8.18003e-05	-0.972023	-2.63719e-10	8.43039e-05	-1.22327	-2.63719e-10
89975466	rs72813437	9.04306e-08	-1.41243	-2.63719e-10	3.71815e-05	-1.76049	-2.63719e-10	4.85737e-05	-1.77462	-2.63719e-10
89975496	rs57940434	1.52383e-07	0.305568	-1.19618	1.62066e-05	-1.45139	-1.1395	2.30048e-05	-1.36836	-1.15363
89975555	rs62052189	1.53242e-07	0.305568	-1.19057	1.63118e-05	-1.45139	-1.13303	2.31495e-05	-1.36836	-1.14737
89975572	rs57492102	1.54565e-07	0.305568	-1.18197	1.64736e-05	-1.45139	-1.12316	2.33721e-05	-1.36836	-1.13779
89975638	rs1137042	3.98312e-07	1.1563	-1.08608	1.87608e-05	-1.42991	-1.01463	2.8662e-05	-1.26987	-1.03226
89976224	rs11644804	8.65756e-08	-0.187552	-1.26844	1.29771e-05	-1.58939	-1.22373	1.8345e-05	-1.512	-1.23634
89976329	rs9931722	1.97413e-07	0.447886	-1.0796	1.62671e-05	-1.55487	-1.03229	2.33398e-05	-1.45693	-1.05061
89977745	rs11538871	6.43322e-08	-1.75295	-2.63719e-10	8.24648e-05	-0.963933	-2.63719e-10	0.000130199	-0.788634	-2.63719e-10
89978243	rs7190567	1.6834e-07	-1.12125	0.330225	5.33871e-05	-1.67339	0.274658	6.52101e-05	-1.76073	0.280642
89978338	rs60862594	1.12016e-07	-0.058851	-1.13952	1.57371e-05	-1.5631	-1.05718	2.18814e-05	-1.49319	-1.07887
89978417	rs2979722	2.01172e-07	-0.612852	-2.63719e-10	0.000124874	-0.548998	-2.63719e-10	0.000148013	-0.660395	-2.63719e-10
89978451	rs142128970	8.44481e-08	-1.48088	-2.63719e-10	3.70835e-05	-1.76313	-2.63719e-10	4.94702e-05	-1.75633	-2.63719e-10
89979052	rs72813442	1.24859e-07	-1.234	0.14417	0.000106419	-0.943946	0.235025	0.000190456	-0.625438	0.217161
89979494	rs8045560	1.51472e-06	1.44537	-0.0393966	0.000251101	0.175091	-0.0255414	0.000653109	0.806194	0.017852
89979542	rs146380945	1.13815e-07	-1.32062e-10	-1.18244	7.05111e-05	-1.32062e-10	-1.12053	9.28832e-05	-1.32062e-10	-1.12636
89979851	rs2270459	1.10678e-07	0.00686868	-1.21726	1.40109e-05	-1.54183	-1.19464	1.9632e-05	-1.472	-1.20854
89979959	rs8060848	1.43529e-06	1.51603	-0.163929	0.000168702	-0.0562258	-0.191942	0.000466233	0.63821	-0.151223
89980158	rs62052210	1.09589e-07	-0.00635358	-1.21393	1.39843e-05	-1.54659	-1.19178	1.95862e-05	-1.47743	-1.20544
89980316	rs62052211	2.12478e-06	1.4885	0.255912	0.000357944	0.208683	0.295388	0.000923754	0.844821	0.325927
89980726	rs111155279	1.06891e-07	-1.49588	0.250669	9.93475e-05	-1.11366	0.335976	0.000178901	-0.789242	0.318375
89981920	rs117991811	1.05701e-07	-1.2564	-2.63719e-10	4.95938e-05	-1.47244	-2.63719e-10	5.99232e-05	-1.56463	-2.63719e-10
89981960	rs62052212	8.80854e-08	-0.139528	-1.29918	1.29531e-05	-1.55191	-1.26306	1.83809e-05	-1.4689	-1.27749
89982272	rs3212345	2.73051e-06	1.47642	0.518811	0.000434657	0.181215	0.517038	0.00110509	0.803596	0.546392
89982358	rs3212346	3.49414e-07	1.10768	-1.16844	2.24366e-05	-1.12184	-1.14377	3.39746e-05	-0.972209	-1.15988
89982437	rs113769342	1.76354e-07	-1.32062e-10	-0.744522	0.000113668	-1.32062e-10	-0.643018	0.000153042	-1.32062e-10	-0.626984
89983115	rs140585935	6.7178e-08	-1.70967	-2.63719e-10	4.60741e-05	-1.54605	-2.63719e-10	6.86505e-05	-1.42867	-2.63719e-10
89983231	rs72813445	1.63177e-07	-0.943151	0.120971	4.01732e-05	-1.77455	0.0914404	5.32042e-05	-1.75121	0.0676499
89983276	rs11641201	1.75426e-07	0.482595	-1.23239	1.54394e-05	-1.42697	-1.21241	2.24499e-05	-1.32138	-1.22504
89983537	rs3212349	1.74606e-06	0.998218	0.549884	0.000311492	-0.196302	0.561371	0.000733548	0.357647	0.582547
89983554	rs3212350	2.22277e-06	1.44638	0.343115	0.000360757	0.157933	0.353966	0.000905538	0.776855	0.373975
89984370	rs3212354	2.12315e-06	1.41919	0.324448	0.00034669	0.136887	0.33524	0.000867402	0.752664	0.35514
89984604	rs3212357	2.51699e-06	1.46028	0.453527	0.000404479	0.188985	0.437309	0.00104371	0.816021	0.476819
89984739	rs3212358	2.50038e-06	1.46028	0.446904	0.00040182	0.188985	0.430715	0.00103678	0.816021	0.470153
89985177	rs3212359	1.98998e-07	-0.94067	0.316952	0.000136336	-0.916239	0.455057	0.000246358	-0.576784	0.42587
89985222	rs3212361	3.28634e-07	-0.780859	0.658789	0.000141825	-1.14665	0.724944	0.000243078	-0.867	0.702686
89985441	rs3212363	3.27686e-07	-0.550939	0.425982	0.000134285	-0.953838	0.477499	0.000242593	-0.629284	0.462969
89985844	rs1805005	3.14414e-06	2.13628	-2.63719e-10	0.000195339	-0.10157	-2.63719e-10	0.000236958	-0.189814	-2.63719e-10
89985918	rs1805006	7.5956e-08	-1.58686	-2.63719e-10	3.74262e-05	-1.75393	-2.63719e-10	5.09937e-05	-1.726	-2.63719e-10
89985940	rs2228479	9.91879e-08	-0.0926702	-1.22733	1.4337e-05	-1.5344	-1.17906	2.03327e-05	-1.44845	-1.19702
89986025	rs33932559	1.4858e-07	-1.32062e-10	-0.915888	9.26345e-05	-1.32062e-10	-0.847643	0.000126142	-1.32062e-10	-0.820293
89986117	rs1805007	2.60125e-07	-0.35585	-2.63719e-10	3.68449e-05	-1.76959	-2.63719e-10	4.868e-05	-1.77243	-2.63719e-10
89986144	rs1805008	6.64549e-08	-1.72049	-2.63719e-10	9.68694e-05	-0.80294	-2.63719e-10	0.000155378	-0.611838	-2.63719e-10
89986154	rs885479	6.7415e-07	-0.14251	0.738948	7.54587e-05	-1.73088	0.678159	0.0001237	-1.52451	0.68467
89986546	rs1805009	7.27167e-08	-1.63044	-2.63719e-10	7.27275e-05	-1.08958	-2.63719e-10	0.000100968	-1.04289	-2.63719e-10
89986608	rs2228478	3.78616e-07	1.07373	-1.05422	2.48956e-05	-1.13795	-1.02366	3.75506e-05	-0.990078	-1.04193
89986760	rs3212369	5.60089e-08	-0.748376	-1.14313	2.01366e-05	-1.25617	-1.1176	2.95891e-05	-1.13661	-1.13368
89987201	rs3212371	4.08962e-07	1.09164	-0.995027	2.66951e-05	-1.12947	-0.962356	4.02109e-05	-0.980665	-0.982896
89987837	rs138661226	7.95893e-08	-1.54013	-2.63719e-10	3.68629e-05	-1.7691	-2.63719e-10	4.87413e-05	-1.77117	-2.63719e-10
89987910	rs149236853	5.30001e-07	0.355864	-2.63719e-10	0.00013443	-0.475263	-2.63719e-10	0.000134948	-0.75281	-2.63719e-10
89990843	rs74415461	6.66978e-08	-1.71684	-2.63719e-10	9.22351e-05	-0.851964	-2.63719e-10	0.000146468	-0.670893	-2.63719e-10
89991409	rs58181634	7.88611e-08	-0.439999	-1.10933	2.59462e-05	-1.03711	-1.08316	4.02332e-05	-0.86275	-1.10026
89991542	rs4625719	7.89766e-08	-1.54786	-2.63719e-10	0.000169522	-0.243323	-2.63719e-10	0.000260545	-0.0949232	-2.63719e-10
89991599	rs4550447	7.84489e-08	-1.55457	-2.63719e-10	0.000155399	-0.330306	-2.63719e-10	0.00023789	-0.18589	-2.63719e-10
89991895	rs61356367	3.05861e-08	-1.19129	-1.30518	1.40324e-05	-1.46448	-1.27046	2.04298e-05	-1.35542	-1.28529
89991963	rs62052213	1.07032e-07	0.00997474	-1.25386	1.39269e-05	-1.53407	-1.20841	1.99807e-05	-1.43538	-1.22755
89992072	rs12600051	1.0754e-07	0.0330215	-1.27217	1.37432e-05	-1.52556	-1.2302	1.9776e-05	-1.42529	-1.24794
89992238	rs12596146	2.80611e-08	-1.2799	-1.30273	1.33788e-05	-1.51673	-1.2659	1.93091e-05	-1.41543	-1.28169
89992613	rs111398992	6.77528e-08	-1.70115	-2.63719e-10	9.37483e-05	-0.835691	-2.63719e-10	0.000141055	-0.708546	-2.63719e-10
89993134	rs117456609	1.07503e-07	-1.32062e-10	-1.2395	6.39254e-05	-1.32062e-10	-1.21859	8.43246e-05	-1.32062e-10	-1.22302
89993161	rs28705737	1.4217e-07	-0.959989	-2.63719e-10	5.15087e-05	-1.43455	-2.63719e-10	7.01279e-05	-1.40738	-2.63719e-10
89993691	rs7192242	9.57779e-07	0.979186	-0.0315836	0.00058622	0.967818	0.0295737	0.00167042	1.74089	0.0222431
89993745	rs75759825	6.51278e-08	-1.74066	-2.63719e-10	3.69891e-05	-1.76568	-2.63719e-10	4.89855e-05	-1.76617	-2.63719e-10
89993786	rs7191759	1.0724e-07	-1.09906	-0.142885	8.3296e-05	-0.902285	-0.0516193	0.000135373	-0.656136	-0.0935309
89993878	rs7191944	9.15375e-08	-1.18794	-0.212321	6.02869e-05	-1.15708	-0.120105	9.50066e-05	-0.936902	-0.166849
89993992	rs60723967	1.16287e-07	-1.12296	-0.0379938	8.99158e-05	-0.929469	0.0520387	0.000145534	-0.686946	0.00965768
89994413	rs12598500	1.15744e-07	0.0741476	-1.23978	4.22141e-05	-0.441604	-1.19195	7.88611e-05	-0.078061	-1.21195
89994480	rs75438215	9.27497e-08	-1.38711	-2.63719e-10	3.69901e-05	-1.76565	-2.63719e-10	4.85822e-05	-1.77444	-2.63719e-10
89994916	rs4586434	1.00894e-07	-1.08209	-0.220859	6.37486e-05	-1.0793	-0.142057	0.000104734	-0.830446	-0.175832
89995014	rs146018050	3.26964e-07	-0.127165	-2.63719e-10	0.000107944	-0.694692	-2.63719e-10	0.000146339	-0.671772	-2.63719e-10
89995018	rs181703520	3.13366e-07	-0.169643	-2.63719e-10	0.0001043	-0.729031	-2.63719e-10	0.000141348	-0.706476	-2.63719e-10
89995088	rs4586435	1.0189e-07	-0.0247873	-1.26833	3.99957e-05	-0.459022	-1.22851	7.48208e-05	-0.0973196	-1.24528
89995355	rs28549081	7.38815e-08	-1.61455	-2.63719e-10	5.27771e-05	-1.41023	-2.63719e-10	7.53262e-05	-1.33587	-2.63719e-10
89995790	rs12325120	8.59565e-08	-0.162907	-1.30027	3.28916e-05	-0.623218	-1.25987	6.01507e-05	-0.283062	-1.27778
89996135	rs73275939	6.53437e-08	-1.73735	-2.63719e-10	4.38011e-05	-1.59665	-2.63719e-10	6.07481e-05	-1.55096	-2.63719e-10
89996212	rs113049209	6.39762e-08	-1.7585	-2.63719e-10	4.45077e-05	-1.58064	-2.63719e-10	6.2875e-05	-1.51655	-2.63719e-10
89996354	rs7204569	6.26047e-07	0.885846	-0.363435	0.000254517	0.514132	-0.351069	0.000738473	1.28392	-0.337032
89996800	rs35282645	6.60671e-08	-1.72634	-2.63719e-10	4.87932e-05	-1.48871	-2.63719e-10	6.93427e-05	-1.41864	-2.63719e-10
89996816	rs11863403	6.63267e-08	-1.72242	-2.63719e-10	4.51854e-05	-1.56553	-2.63719e-10	6.28949e-05	-1.51623	-2.63719e-10
89996817	rs114867959	9.80052e-08	-1.33199	-2.63719e-10	4.20436e-05	-1.6376	-2.63719e-10	5.54378e-05	-1.64244	-2.63719e-10
89996871	rs142552064	9.63978e-08	-1.32062e-10	-1.34853	5.61123e-05	-1.32062e-10	-1.34895	7.37707e-05	-1.32062e-10	-1.35674
89997322	rs9932078	6.64622e-08	-1.72038	-2.63719e-10	4.53695e-05	-1.56147	-2.63719e-10	6.31796e-05	-1.51172	-2.63719e-10
89997515	rs28695470	6.29851e-08	-1.77412	-2.63719e-10	3.98927e-05	-1.69011	-2.63719e-10	5.38664e-05	-1.67119	-2.63719e-10
89997947	rs59001570	7.67652e-08	-1.57626	-2.63719e-10	3.66618e-05	-1.77457	-2.63719e-10	4.85878e-05	-1.77433	-2.63719e-10
89998052	rs57807714	6.62927e-08	-1.72293	-2.63719e-10	4.51391e-05	-1.56656	-2.63719e-10	6.28231e-05	-1.51737	-2.63719e-10
89998097	rs57576639	7.74825e-08	-1.56696	-2.63719e-10	3.70045e-05	-1.76527	-2.63719e-10	4.95237e-05	-1.75525	-2.63719e-10
89998100	rs140657497	1.39719e-07	-0.977382	-2.63719e-10	5.36385e-05	-1.39404	-2.63719e-10	7.22417e-05	-1.37768	-2.63719e-10
89998157	rs62052214	9.1258e-08	-0.10264	-1.30068	1.61834e-05	-1.3219	-1.27042	2.73394e-05	-1.06719	-1.28217
89998204	rs59798123	8.0925e-08	-1.52349	-2.63719e-10	3.6755e-05	-1.77203	-2.63719e-10	4.9001e-05	-1.76586	-2.63719e-10
89998229	rs59670900	7.38612e-08	-1.61483	-2.63719e-10	3.75263e-05	-1.75126	-2.63719e-10	5.04605e-05	-1.73651	-2.63719e-10
89998538	rs60293857	1.16486e-07	-1.15925	-2.63719e-10	4.1683e-05	-1.64621	-2.63719e-10	5.64173e-05	-1.62492	-2.63719e-10
89998744	rs28521461	6.52224e-08	-1.73921	-2.63719e-10	4.36225e-05	-1.60073	-2.63719e-10	6.04704e-05	-1.55554	-2.63719e-10
89998794	rs2302898	1.36006e-07	-1.07029	0.0659707	8.26452e-05	-1.08901	0.127266	0.000143386	-0.816186	0.124025
89998930	rs28593634	7.68632e-08	-1.57499	-2.63719e-10	3.66683e-05	-1.77439	-2.63719e-10	4.85712e-05	-1.77467	-2.63719e-10
89998957	rs2302897	7.41588e-08	-1.61081	-2.63719e-10	3.6687e-05	-1.77388	-2.63719e-10	4.87455e-05	-1.77109	-2.63719e-10
89999855	rs72813449	1.69734e-07	-0.782782	-2.63719e-10	0.000548179	0.930297	-2.63719e-10	0.000455578	0.463868	-2.63719e-10
90000044	rs77681059	6.43678e-08	-1.7524	-2.63719e-10	5.34179e-05	-1.39816	-2.63719e-10	7.60615e-05	-1.32616	-2.63719e-10
90000371	rs12920483	2.33092e-08	-1.54926	-1.2189	1.22708e-05	-1.7071	-1.16198	1.68314e-05	-1.64675	-1.1877
90000925	rs4396536	7.13101e-08	-1.64998	-2.63719e-10	6.1102e-05	-1.26376	-2.63719e-10	7.9558e-05	-1.28121	-2.63719e-10
90000962	rs75635769	1.33357e-07	-1.02398	-2.63719e-10	5.09766e-05	-1.44494	-2.63719e-10	7.05496e-05	-1.40138	-2.63719e-10
90001561	rs147245174	6.53736e-08	-1.7369	-2.63719e-10	3.714e-05	-1.76161	-2.63719e-10	4.93365e-05	-1.75903	-2.63719e-10
90002290	rs1135425	3.22722e-07	0.595155	-0.73538	0.000147162	0.32798	-0.712751	0.000415078	1.07714	-0.706373
90002360	rs12207	7.3237e-08	-1.62331	-2.63719e-10	3.78943e-05	-1.7415	-2.63719e-10	5.09401e-05	-1.72705	-2.63719e-10
90002682	rs4395073	3.58745e-07	0.20696	-0.241363	0.000102809	-0.577648	-0.165782	0.000232432	-0.0503468	-0.158756
90002767	rs4558416	4.69524e-07	0.500488	-0.265783	0.000192127	0.0657277	-0.183873	0.000535803	0.807898	-0.181829
90002892	rs187965336	9.46037e-08	-1.32062e-10	-1.36732	5.50771e-05	-1.32062e-10	-1.36757	7.29511e-05	-1.32062e-10	-1.36791
90002947	rs118178301	2.44101e-07	-0.419434	-2.63719e-10	9.8767e-05	-0.783541	-2.63719e-10	0.000141592	-0.70475	-2.63719e-10
90003354	rs74037134	6.62274e-08	-1.72392	-2.63719e-10	4.62903e-05	-1.54137	-2.63719e-10	6.61759e-05	-1.46538	-2.63719e-10
90003359	rs4534840	7.16926e-08	-0.342177	-1.30245	1.38621e-05	-1.47402	-1.27312	2.24599e-05	-1.26128	-1.28468
90003905	rs13338686	6.85542e-08	-1.68939	-2.63719e-10	4.95934e-05	-1.47245	-2.63719e-10	7.15931e-05	-1.3867	-2.63719e-10
90003943	rs145053134	6.73925e-08	-1.70648	-2.63719e-10	4.64209e-05	-1.53856	-2.63719e-10	6.51156e-05	-1.48153	-2.63719e-10
90004508	rs4402568	6.30371e-08	-1.77329	-2.63719e-10	4.41918e-05	-1.58776	-2.63719e-10	6.24479e-05	-1.52337	-2.63719e-10
90004513	rs11642080	8.16412e-08	-0.232971	-1.28171	1.49533e-05	-1.4229	-1.24847	2.45597e-05	-1.1951	-1.26149
90004530	rs4451941	6.70623e-08	-1.71139	-2.63719e-10	3.77378e-05	-1.74564	-2.63719e-10	5.10825e-05	-1.72426	-2.63719e-10
90004569	rs4271589	7.14921e-08	-1.64743	-2.63719e-10	3.68135e-05	-1.77044	-2.63719e-10	4.92675e-05	-1.76043	-2.63719e-10
90004607	rs142969375	1.20053e-07	-1.12908	-2.63719e-10	5.66405e-05	-1.33958	-2.63719e-10	8.26594e-05	-1.24297	-2.63719e-10
90004693	rs150909008	3.00776e-06	2.09194	-2.63719e-10	0.000438644	0.707385	-2.63719e-10	0.00057557	0.697663	-2.63719e-10
90004707	rs139402987	6.48947e-08	-1.74425	-2.63719e-10	4.40605e-05	-1.59074	-2.63719e-10	6.19601e-05	-1.53121	-2.63719e-10
90004868	rs56378598	8.79619e-08	-1.37379	-0.0663211	4.58635e-05	-1.49105	-0.0595849	7.12018e-05	-1.3399	-0.0522816
90005453	rs4785741	1.02168e-06	1.06271	-0.0505201	0.000208091	0.0464584	-0.0847851	0.000572724	0.716779	-0.0240737
90005561	rs4785742	1.503e-07	0.440335	-1.34472	3.5419e-05	-0.455414	-1.35364	6.27248e-05	-0.168282	-1.35066
90005760	rs117189008	7.128e-08	-1.6504	-2.63719e-10	3.72192e-05	-1.75948	-2.63719e-10	5.0279e-05	-1.74011	-2.63719e-10
90005900	rs80341634	1.20556e-07	-1.32062e-10	-1.1249	7.71448e-05	-1.32062e-10	-1.03062	0.00010035	-1.32062e-10	-1.04903
90006116	rs113244996	7.636e-08	-1.58155	-2.63719e-10	3.67291e-05	-1.77274	-2.63719e-10	4.86025e-05	-1.77402	-2.63719e-10
90006117	rs113812687	7.636e-08	-1.58155	-2.63719e-10	3.67291e-05	-1.77274	-2.63719e-10	4.86025e-05	-1.77402	-2.63719e-10
90006121	rs4785745	1.11239e-07	-1.07274	-0.132599	6.65503e-05	-1.10279	-0.0755553	0.000114055	-0.851025	-0.0699935
90006179	rs4785746	2.8609e-07	0.474324	-0.735031	0.000134886	0.242552	-0.714427	0.000413562	1.04026	-0.673157
90006223	rs111693821	7.45037e-08	-1.60617	-2.63719e-10	3.66654e-05	-1.77447	-2.63719e-10	4.87171e-05	-1.77167	-2.63719e-10
90006612	rs146222764	7.09206e-08	-1.65545	-2.63719e-10	3.68242e-05	-1.77015	-2.63719e-10	4.94526e-05	-1.75668	-2.63719e-10
90006675	rs7205758	8.34772e-07	1.45472	-0.644576	0.000151638	0.396736	-0.751544	0.000429005	1.09512	-0.691349
90007025	rs11640500	1.29429e-07	0.0690574	-1.12294	2.13314e-05	-1.27157	-1.04455	3.59332e-05	-1.00469	-1.07135
90007034	rs7184956	7.72033e-08	-1.0527	-0.517875	7.65181e-05	-0.659786	-0.378991	0.000156366	-0.227309	-0.37819
90007108	rs62052216	1.29152e-07	0.0666184	-1.12264	2.22287e-05	-1.22666	-1.04826	3.76657e-05	-0.956473	-1.07248
90007590	rs4785749	5.28269e-08	-1.53951	-0.410487	5.10109e-05	-1.10553	-0.338736	9.48571e-05	-0.790024	-0.315303
90007663	rs62052217	1.39095e-07	0.0593762	-1.04123	2.31737e-05	-1.27662	-0.956665	3.90304e-05	-1.01094	-0.982413
90007808	rs62052218	1.51299e-07	0.400919	-1.29867	1.98075e-05	-1.09166	-1.29859	3.54807e-05	-0.785373	-1.30334
90007889	rs80049853	9.21381e-08	-0.0720108	-1.32172	1.54527e-05	-1.32522	-1.3133	2.65712e-05	-1.05413	-1.32374
90007907	rs78971867	1.53469e-07	0.156673	-1.04019	2.52181e-05	-1.18401	-0.964733	4.3999e-05	-0.892012	-0.98152
90007992	rs77458649	1.28172e-07	-0.0292735	-1.03437	2.31839e-05	-1.28474	-0.948106	3.90741e-05	-1.01619	-0.976043
90008296	rs11644157	1.48816e-07	0.0809349	-0.995238	2.52976e-05	-1.22556	-0.92004	4.38029e-05	-0.942969	-0.93503
90008568	rs7197627	3.13229e-08	-1.4202	-1.05247	3.62473e-05	-0.717364	-1.06858	6.88159e-05	-0.3514	-1.07486
90008869	rs72813453	9.45929e-08	-1.36743	-2.63719e-10	3.66656e-05	-1.77446	-2.63719e-10	4.85692e-05	-1.77471	-2.63719e-10
90008896	rs74251586	1.47171e-07	0.163488	-1.08891	2.36249e-05	-1.18024	-1.03377	4.11254e-05	-0.887403	-1.05367
90008928	rs79886664	1.62219e-07	0.15357	-0.981638	2.68891e-05	-1.18572	-0.898857	4.63033e-05	-0.89411	-0.928374
90009063	rs74465604	6.29879e-08	-1.77407	-2.63719e-10	6.47035e-05	-1.20649	-2.63719e-10	9.54177e-05	-1.09943	-2.63719e-10
90009473	rs34242253	4.76944e-08	-0.764971	-1.28723	3.30409e-05	-0.534204	-1.34435	7.28744e-05	-0.0285957	-1.34037
90010071	rs79670441	1.66008e-07	0.0294072	-0.834384	2.68614e-05	-1.28067	-0.804945	4.54213e-05	-1.02108	-0.820634
90010172	rs140954946	6.30202e-08	-1.77356	-2.63719e-10	6.2098e-05	-1.24759	-2.63719e-10	9.28328e-05	-1.1269	-2.63719e-10
90010303	rs62052219	4.37271e-07	0.909132	-0.745593	7.05992e-05	-0.26282	-0.856466	0.000237485	0.593691	-0.781286
90011080	rs13331218	1.70128e-07	0.0723442	-0.852809	2.69652e-05	-1.25808	-0.823678	4.58855e-05	-0.993243	-0.838305
90011255	rs13338472	1.15604e-07	-0.296365	-0.870477	2.20015e-05	-1.44342	-0.841773	3.57541e-05	-1.2259	-0.855129
90011739	rs139810560	6.89529e-08	-1.68359	-2.63719e-10	4.52368e-05	-1.56439	-2.63719e-10	6.61773e-05	-1.46536	-2.63719e-10
90011780	rs12599929	1.44632e-07	0.0809349	-1.02375	2.37578e-05	-1.22556	-0.982839	4.10226e-05	-0.942969	-1.00061
90012231	rs77463543	4.84644e-08	-0.880157	-1.15603	4.56781e-05	-0.412753	-1.14193	9.20654e-05	0.020839	-1.15604
90012293	rs62052220	1.522e-07	0.150004	-1.04182	2.43042e-05	-1.18363	-1.00202	4.09536e-05	-0.925071	-1.02019
90012852	rs73277907	1.85511e-08	-1.7672	-1.22928	1.23134e-05	-1.63231	-1.23331	1.60706e-05	-1.64649	-1.23421
90013178	rs28479182	6.3865e-08	-1.76024	-2.63719e-10	3.72757e-05	-1.75796	-2.63719e-10	4.8642e-05	-1.77321	-2.63719e-10
90013255	rs13335091	7.34952e-07	1.95568	-1.27289	6.01033e-05	0.0209791	-1.30122	0.000145544	0.627908	-1.30513
90013420	rs62052221	9.71756e-08	-0.250436	-1.09006	2.02708e-05	-1.31003	-1.0571	3.45763e-05	-1.04249	-1.07205
90013504	rs73277914	1.00665e-07	-0.180448	-1.12476	2.03137e-05	-1.27103	-1.09398	3.51038e-05	-0.993736	-1.10565
90013643	rs11641286	1.57117e-07	0.252108	-1.11213	2.65818e-05	-1.01549	-1.08058	4.5504e-05	-0.747357	-1.09254
90013957	rs4365287	1.30375e-07	0.0207658	-1.06737	2.42337e-05	-1.15532	-1.03325	4.29667e-05	-0.851112	-1.04616
90014136	rs117424452	6.42724e-08	-1.75388	-2.63719e-10	3.67674e-05	-1.77169	-2.63719e-10	5.02159e-05	-1.74137	-2.63719e-10
90014268	rs59036912	6.61418e-08	-1.72521	-2.63719e-10	3.97521e-05	-1.69364	-2.63719e-10	5.71201e-05	-1.61254	-2.63719e-10
90014627	rs117177963	6.8819e-08	-1.68553	-2.63719e-10	3.72935e-05	-1.75748	-2.63719e-10	4.90924e-05	-1.76399	-2.63719e-10
90014732	rs77470350	1.58129e-07	0.373556	-1.22716	2.37097e-05	-0.999878	-1.21054	4.40677e-05	-0.657881	-1.21409
90014798	rs76687783	5.99364e-08	-0.750897	-1.07283	1.54006e-05	-1.59417	-1.04773	2.36896e-05	-1.43625	-1.05641
90014827	rs75833538	1.359e-07	0.0381352	-1.04323	2.36378e-05	-1.19564	-1.01782	4.19303e-05	-0.895758	-1.02593
90015027	rs77901106	1.10582e-07	0.0473286	-1.25858	2.14607e-05	-1.07146	-1.23862	4.41689e-05	-0.627792	-1.24189
90015153	rs139533955	1.48121e-07	0.267668	-1.18665	2.33782e-05	-1.06294	-1.16157	4.27841e-05	-0.733855	-1.16768
90015201	rs144195940	1.56758e-07	0.310395	-1.17271	2.43366e-05	-1.03762	-1.1467	4.47628e-05	-0.70329	-1.15303
90015765	rs117732683	7.48943e-08	-1.60094	-2.63719e-10	3.84029e-05	-1.72817	-2.63719e-10	5.25187e-05	-1.69653	-2.63719e-10
90015960	rs6500462	6.50489e-08	-1.74187	-2.63719e-10	5.15823e-05	-1.43312	-2.63719e-10	7.89178e-05	-1.28929	-2.63719e-10
90016228	rs62052222	1.33453e-07	0.1898	-1.21307	2.41054e-05	-1.00679	-1.18708	4.46641e-05	-0.667305	-1.19122
90017842	rs141987787	6.66126e-08	-1.71812	-2.63719e-10	6.93505e-05	-1.13713	-2.63719e-10	0.000102501	-1.02783	-2.63719e-10
90017958	rs80168460	7.38639e-08	-1.61479	-2.63719e-10	8.35008e-05	-0.951448	-2.63719e-10	0.000125614	-0.824483	-2.63719e-10
90017985	rs79763192	6.61969e-08	-1.72438	-2.63719e-10	6.9088e-05	-1.14092	-2.63719e-10	0.00010203	-1.03243	-2.63719e-10
90018072	rs77017393	1.40895e-07	-0.968997	-2.63719e-10	0.000221602	0.0245804	-2.63719e-10	0.000353788	0.211001	-2.63719e-10
90018090	rs112557149	1.99921e-06	1.68349	-2.63719e-10	0.000459349	0.753507	-2.63719e-10	0.00059807	0.736009	-2.63719e-10
90018186	rs62052223	1.44789e-07	0.25288	-1.19462	2.56421e-05	-0.967169	-1.1649	4.77853e-05	-0.61982	-1.17116
90018389	rs11859970	7.48297e-08	-1.6018	-2.63719e-10	8.07602e-05	-0.98482	-2.63719e-10	0.000119423	-0.875025	-2.63719e-10
90018476	rs11859161	7.18518e-08	-1.64241	-2.63719e-10	8.05217e-05	-0.987778	-2.63719e-10	0.000125765	-0.823285	-2.63719e-10
90018504	rs9923654	1.12266e-07	0.0653564	-1.2615	8.20485e-05	0.269377	-1.23837	0.000151677	0.607016	-1.24296
90018625	rs11859206	7.03673e-08	-1.66329	-2.63719e-10	7.04439e-05	-1.12149	-2.63719e-10	0.000105772	-0.996416	-2.63719e-10
90019084	rs113287072	6.7505e-08	-1.70481	-2.63719e-10	3.74046e-05	-1.75451	-2.63719e-10	4.96574e-05	-1.75255	-2.63719e-10
90019398	rs79862391	1.2162e-07	-1.11611	-2.63719e-10	0.000144501	-0.403017	-2.63719e-10	0.000225019	-0.241512	-2.63719e-10
90019683	rs117299059	1.4864e-07	-0.915487	-2.63719e-10	4.26631e-05	-1.62297	-2.63719e-10	5.66482e-05	-1.62084	-2.63719e-10
90019789	rs72813455	1.58015e-07	-0.854324	-2.63719e-10	0.000516563	0.870893	-2.63719e-10	0.00049002	0.536748	-2.63719e-10
90020233	rs9929107	3.9219e-07	0.0547326	-2.63719e-10	0.000127513	-0.528089	-2.63719e-10	0.000192243	-0.398937	-2.63719e-10
90020341	rs3803687	6.95247e-08	-0.491459	-1.18387	5.87899e-05	-0.164428	-1.13791	0.000114658	0.227362	-1.14311
90020346	rs3803686	7.28029e-08	-0.448345	-1.18091	6.19853e-05	-0.116175	-1.13323	0.000121447	0.281125	-1.13934
90020861	rs7195043	2.18361e-05	5.37817	-1.30386	0.00104612	2.91371	-1.33717	0.00633672	4.40764	-1.31122
90021467	rs77383038	1.41689e-07	-0.963379	-2.63719e-10	4.30743e-05	-1.61338	-2.63719e-10	5.76943e-05	-1.60254	-2.63719e-10
90021569	rs62052225	1.54694e-07	0.446417	-1.32198	2.49886e-05	-0.843403	-1.31448	4.77431e-05	-0.472674	-1.31919
90021685	rs12597913	1.43075e-07	0.327655	-1.2813	2.41478e-05	-0.923797	-1.26831	4.62935e-05	-0.548012	-1.27468
90022137	rs62052226	1.3656e-07	0.274603	-1.27486	2.36138e-05	-0.957425	-1.25705	4.48435e-05	-0.588456	-1.26606
90022603	rs12596182	1.40418e-07	0.284755	-1.25715	2.4874e-05	-0.951009	-1.21147	4.70553e-05	-0.58073	-1.22564
90022693	rs146972365	5.23413e-07	0.343357	-2.63719e-10	4.23599e-05	-1.6301	-2.63719e-10	5.55447e-05	-1.64051	-2.63719e-10
90022738	rs12596206	1.57601e-07	0.295949	-1.1529	2.78428e-05	-0.943924	-1.1058	5.27286e-05	-0.572202	-1.12034
90022897	rs62052238	6.03669e-06	4.13368	-1.34508	0.00111924	3.00562	-1.36152	0.00650538	4.4714	-1.34871
90022974	rs147454049	1.12962e-06	-1.32062e-10	1.11262	0.0011006	-1.32062e-10	1.62731	0.00139613	-1.32062e-10	1.58376
90023272	rs79029793	6.82321e-08	-1.6941	-2.63719e-10	5.44351e-05	-1.37929	-2.63719e-10	8.76871e-05	-1.18392	-2.63719e-10
90023369	rs144098483	4.05597e-07	0.0883456	-2.63719e-10	0.000131104	-0.500315	-2.63719e-10	0.000197933	-0.369768	-2.63719e-10
90023405	rs11641639	2.38715e-07	0.816147	-1.25789	3.04345e-05	-0.735219	-1.22551	6.01489e-05	-0.325391	-1.23548
90023901	rs12596872	7.04092e-08	-0.59928	-1.06341	2.69158e-05	-0.9484	-1.13519	5.23875e-05	-0.606628	-1.0924
90024202	rs8049897	2.21584e-05	5.19675	-1.10779	9.56125e-05	0.242274	-1.05827	0.000174532	0.576769	-1.07236
90024206	rs8051733	9.66939e-07	2.22448	-1.26736	0.000195974	1.15324	-1.25156	0.000546156	1.90403	-1.25882
90024228	rs76734820	1.50821e-07	0.350296	-1.25121	2.57647e-05	-0.909371	-1.21793	4.93444e-05	-0.530704	-1.22817
90024413	rs75852094	6.99615e-08	-1.66907	-2.63719e-10	5.30075e-05	-1.40587	-2.63719e-10	8.39518e-05	-1.22746	-2.63719e-10
90024447	rs77522907	1.48456e-07	0.338961	-1.25569	2.54496e-05	-0.916599	-1.223	4.86795e-05	-0.539373	-1.23307
90024714	rs79378229	4.06151e-07	0.0897111	-2.63719e-10	0.000131252	-0.499186	-2.63719e-10	0.000198168	-0.368582	-2.63719e-10
90024866	rs62052239	1.4353e-07	0.317402	-1.26787	2.47567e-05	-0.930315	-1.23689	4.72477e-05	-0.555841	-1.24645
90024899	rs7192275	1.69822e-07	0.487754	-1.27002	2.75534e-05	-0.820875	-1.2393	5.37479e-05	-0.425025	-1.24837
90024900	rs7187431	1.70746e-07	0.498222	-1.27506	2.75933e-05	-0.814074	-1.24466	5.38528e-05	-0.416937	-1.25451
90024970	rs74800773	2.92424e-06	2.06378	-2.63719e-10	8.04051e-05	-0.989227	-2.63719e-10	0.0001087	-0.969105	-2.63719e-10
90025135	rs62052240	1.50548e-07	0.360625	-1.26336	2.5576e-05	-0.902775	-1.23187	4.90886e-05	-0.522797	-1.24127
90025320	rs62052241	2.23185e-07	0.738961	-1.24798	2.93164e-05	-0.783896	-1.21426	5.74029e-05	-0.382974	-1.22463
90025640	rs8166	2.17415e-07	0.688127	-1.22333	2.91269e-05	-0.815714	-1.18893	5.67365e-05	-0.420732	-1.19855
90026005	rs143798139	1.26854e-07	0.190283	-1.26426	2.21773e-05	-1.01035	-1.26689	4.18205e-05	-0.652397	-1.27191
90026049	rs80220635	1.33342e-07	0.24228	-1.26638	2.28634e-05	-0.97779	-1.26898	4.34118e-05	-0.613018	-1.27395
90026152	rs62052243	6.23637e-07	1.73758	-1.21903	0.000123541	0.691714	-1.25144	0.00032717	1.3862	-1.25342
90026414	rs151233697	4.79047e-07	0.254784	-2.63719e-10	0.000150545	-0.362044	-2.63719e-10	0.000228819	-0.224765	-2.63719e-10
90026512	rs4268748	6.79501e-06	4.12298	-1.21605	0.000312874	1.61928	-1.24979	0.000927276	2.42573	-1.25118
90026775	rs11643722	1.38264e-07	0.24228	-1.23013	2.36971e-05	-0.97779	-1.23316	4.49571e-05	-0.613018	-1.23897
90026979	rs17784583	8.44253e-08	-0.365864	-1.11528	3.51137e-05	-0.610235	-1.20748	7.39732e-05	-0.185029	-1.16897
90027626	rs8063761	8.24318e-07	1.97668	-1.17914	0.000170351	0.969787	-1.20823	0.000471626	1.70928	-1.2108
90027806	rs146356364	1.00583e-07	-1.30603	-2.63719e-10	3.99171e-05	-1.6895	-2.63719e-10	5.01607e-05	-1.74247	-2.63719e-10
90027838	rs8062311	2.64036e-08	-1.27836	-1.36516	4.01625e-05	-0.365587	-1.31778	7.8294e-05	0.0292021	-1.32643
90027944	rs8062511	2.04694e-08	-1.7262	-1.17189	2.56716e-05	-1.13749	-0.993431	4.26379e-05	-0.887255	-1.0177
90028106	rs8048449	2.71653e-08	-1.2538	-1.36128	4.32698e-05	-0.304391	-1.30446	8.21647e-05	0.0652567	-1.31423
90028771	rs16966317	4.32671e-07	0.152963	-2.63719e-10	0.000138314	-0.446777	-2.63719e-10	0.000209373	-0.313582	-2.63719e-10
90029105	rs12596583	1.42899e-07	0.210724	-1.1656	2.53546e-05	-1.00531	-1.13803	4.89683e-05	-0.616766	-1.14976
90029402	rs74837667	6.57561e-08	-1.73106	-2.63719e-10	4.44444e-05	-1.58206	-2.63719e-10	6.59599e-05	-1.46865	-2.63719e-10
90029417	rs4785751	2.88074e-05	5.46586	-1.11449	0.00211991	3.48599	-1.20317	0.0144335	5.07191	-1.1523
90029660	rs115841388	8.04159e-08	-1.5298	-2.63719e-10	0.00010568	-0.715891	-2.63719e-10	0.000119685	-0.872832	-2.63719e-10
90030355	rs13330431	2.09209e-07	0.774083	-1.34776	8.1322e-05	0.374896	-1.35278	0.000190276	0.944288	-1.35351
90030770	rs56219904	6.57081e-08	-0.676561	-1.05523	2.38759e-05	-1.04965	-1.15378	4.72051e-05	-0.688384	-1.11481
90031256	rs12920868	1.35418e-07	-1.00865	-2.63719e-10	5.82073e-05	-1.31229	-2.63719e-10	7.9327e-05	-1.28412	-2.63719e-10
90031419	rs11645183	1.24673e-07	0.107669	-1.19899	2.31436e-05	-1.06154	-1.17305	4.28793e-05	-0.714616	-1.18469
90031427	rs11641675	1.23347e-07	0.0969768	-1.19899	2.29919e-05	-1.06811	-1.17305	4.25368e-05	-0.722636	-1.18469
90032048	rs7192165	1.65374e-08	-1.74318	-1.36821	1.35117e-05	-1.43432	-1.33843	2.08071e-05	-1.28482	-1.33758
90032149	rs7192373	2.06176e-08	-1.59281	-1.29806	1.09787e-05	-1.70557	-1.27477	1.38279e-05	-1.74642	-1.28459
90032232	rs7192565	7.44006e-08	-1.60755	-2.63719e-10	3.70046e-05	-1.76526	-2.63719e-10	4.90746e-05	-1.76436	-2.63719e-10
90032255	rs11864977	2.6498e-07	-0.337359	-2.63719e-10	6.94654e-05	-1.13548	-2.63719e-10	0.000100666	-1.04589	-2.63719e-10
90032296	rs11861894	3.01843e-07	-0.207107	-2.63719e-10	7.58405e-05	-1.04767	-2.63719e-10	0.000110539	-0.952328	-2.63719e-10
90032455	rs117204628	7.23973e-08	-1.63485	-2.63719e-10	7.26038e-05	-1.09129	-2.63719e-10	0.000109954	-0.957633	-2.63719e-10
90032555	rs13337043	8.32797e-08	-1.49481	-2.63719e-10	3.84308e-05	-1.72745	-2.63719e-10	5.10217e-05	-1.72545	-2.63719e-10
90032557	rs13336744	3.13838e-07	-0.168139	-2.63719e-10	7.7886e-05	-1.02106	-2.63719e-10	0.000113711	-0.924037	-2.63719e-10
90032693	rs56919818	5.61153e-07	0.41298	-2.63719e-10	0.0001693	-0.244634	-2.63719e-10	0.000272816	-0.0488995	-2.63719e-10
90032776	rs61612201	5.84828e-07	0.454303	-2.63719e-10	0.000175258	-0.210044	-2.63719e-10	0.000283021	-0.0121754	-2.63719e-10
90032862	rs4569281	1.0871e-07	-1.22833	-2.63719e-10	3.73841e-05	-1.75506	-2.63719e-10	4.92871e-05	-1.76004	-2.63719e-10
90033233	rs58086011	5.8103e-07	0.447788	-2.63719e-10	0.000174304	-0.215502	-2.63719e-10	0.000281387	-0.0179685	-2.63719e-10
90033255	rs4303487	8.52772e-08	-1.47111	-2.63719e-10	3.88179e-05	-1.71742	-2.63719e-10	5.1546e-05	-1.71522	-2.63719e-10
90033438	rs4785606	6.4381e-08	-1.7522	-2.63719e-10	7.5585e-05	-1.05105	-2.63719e-10	0.000130953	-0.782859	-2.63719e-10
90033830	rs8057206	8.54452e-08	-1.46914	-2.63719e-10	3.88512e-05	-1.71656	-2.63719e-10	5.1591e-05	-1.71435	-2.63719e-10
90033910	rs8057380	4.09131e-07	0.0970201	-2.63719e-10	9.36952e-05	-0.836257	-2.63719e-10	0.000138292	-0.728334	-2.63719e-10
90034117	rs62052244	1.08651e-06	2.23317	-1.15946	8.9971e-05	0.275217	-1.15203	0.00021531	0.876502	-1.16212
90034943	rs73270216	9.70356e-07	0.960649	-2.63719e-10	0.000268994	0.218386	-2.63719e-10	0.000445255	0.440949	-2.63719e-10
90035141	rs4785752	1.33194e-05	4.9316	-1.35164	0.000437664	2.00327	-1.29812	0.00294463	3.66126	-1.33122
90035167	rs73270217	9.70356e-07	0.960649	-2.63719e-10	0.000268994	0.218386	-2.63719e-10	0.000445255	0.440949	-2.63719e-10
90035545	rs58766116	1.70324e-07	0.438606	-1.21792	2.72165e-05	-0.861118	-1.21136	5.43247e-05	-0.441273	-1.22145
90035771	rs13330208	9.56437e-08	-1.35638	-2.63719e-10	4.10137e-05	-1.6624	-2.63719e-10	5.45092e-05	-1.65933	-2.63719e-10
90035945	rs9929773	8.44099e-08	-1.48133	-2.63719e-10	4.95885e-05	-1.47255	-2.63719e-10	7.89239e-05	-1.28921	-2.63719e-10
90036122	rs7201264	7.3873e-08	-1.61467	-2.63719e-10	5.87166e-05	-1.30358	-2.63719e-10	9.8876e-05	-1.06383	-2.63719e-10
90037246	rs4303488	6.44281e-08	-1.75146	-2.63719e-10	4.73418e-05	-1.51891	-2.63719e-10	6.68907e-05	-1.45464	-2.63719e-10
90037588	rs140564976	7.9659e-08	-1.53926	-2.63719e-10	3.95373e-05	-1.69906	-2.63719e-10	5.24277e-05	-1.69826	-2.63719e-10
90037828	rs4785755	4.14049e-08	-0.923607	-1.27001	8.41748e-05	0.331929	-1.27534	0.000232446	1.07499	-1.28403
90038369	rs36114385	1.31286e-07	0.327655	-1.36729	2.19183e-05	-0.923797	-1.36518	4.22239e-05	-0.548012	-1.3667
90038522	rs13334308	1.12368e-06	1.10735	-2.63719e-10	0.000304963	0.343888	-2.63719e-10	0.000508196	0.573169	-2.63719e-10
90038647	rs11643147	1.29922e-07	0.317402	-1.36749	2.17682e-05	-0.930315	-1.36554	4.18841e-05	-0.555841	-1.36695
90038786	rs4424910	8.91739e-08	-1.42643	-2.63719e-10	4.648e-05	-1.53728	-2.63719e-10	7.28988e-05	-1.36863	-2.63719e-10
90038896	rs13337911	1.14912e-06	1.12974	-2.63719e-10	0.000310877	0.363094	-2.63719e-10	0.000518575	0.593386	-2.63719e-10
90039428	rs111821724	8.99053e-07	0.884327	-2.63719e-10	0.000252048	0.153316	-2.63719e-10	0.00041572	0.372313	-2.63719e-10
90039432	rs11649465	6.58866e-08	-0.41176	-1.31732	3.14098e-05	-0.574899	-1.35428	0.000122953	0.486396	-1.3323
90039450	rs11649211	3.3661e-08	-1.04965	-1.35103	6.20189e-05	0.106138	-1.355	0.000172078	0.847637	-1.35739
90039968	rs7203948	2.02064e-08	-1.62882	-1.28219	1.27089e-05	-1.4812	-1.3528	2.04336e-05	-1.29313	-1.34739
90039981	rs112071725	1.06087e-06	1.04983	-2.63719e-10	0.000290303	0.294619	-2.63719e-10	0.000482502	0.521288	-2.63719e-10
90040044	rs113186951	1.06087e-06	1.04983	-2.63719e-10	0.000290303	0.294619	-2.63719e-10	0.000482502	0.521288	-2.63719e-10
90040169	rs117776146	1.47236e-07	-0.924977	-2.63719e-10	4.78503e-05	-1.50823	-2.63719e-10	7.67523e-05	-1.31712	-2.63719e-10
90040516	rs76180276	8.09423e-08	-1.52328	-2.63719e-10	0.000126529	-0.535832	-2.63719e-10	0.000174433	-0.496156	-2.63719e-10
90041014	rs62052246	2.10385e-08	-1.57549	-1.29516	1.97418e-05	-1.05191	-1.34165	2.03119e-05	-1.31835	-1.32814
90041170	rs62052247	2.69451e-08	-1.33776	-1.28545	9.87337e-06	-1.76044	-1.32602	1.34668e-05	-1.74977	-1.30771
90041440	rs113498028	1.43264e-06	1.35026	-2.63719e-10	0.00037584	0.55286	-2.63719e-10	0.00063308	0.792899	-2.63719e-10
90042167	rs74037150	8.55121e-08	-1.46836	-2.63719e-10	3.8035e-05	-1.7378	-2.63719e-10	5.59965e-05	-1.63241	-2.63719e-10
90042268	rs11643495	1.41498e-07	0.402719	-1.36745	2.27384e-05	-0.884122	-1.36813	4.5623e-05	-0.469095	-1.36819
90042276	rs7195226	1.23066e-07	0.262341	-1.36664	2.09666e-05	-0.965162	-1.36821	4.01173e-05	-0.597781	-1.36811
90042303	rs3923703	4.06678e-08	-0.938843	-1.27274	1.6313e-05	-1.26474	-1.3196	3.0162e-05	-0.953939	-1.29718
90042756	rs11639855	1.25529e-06	2.58635	-1.36824	9.36915e-05	0.529926	-1.36622	0.000234018	1.16514	-1.36744
90042855	rs141250223	1.23483e-06	1.20168	-2.63719e-10	0.000330688	0.424872	-2.63719e-10	0.0005534	0.658383	-2.63719e-10
90043010	rs77770855	3.92953e-07	0.056675	-2.63719e-10	4.03513e-05	-1.67868	-2.63719e-10	5.33677e-05	-1.68049	-2.63719e-10
90043036	rs113955373	3.7218e-07	0.00236263	-2.63719e-10	4.00169e-05	-1.687	-2.63719e-10	5.2687e-05	-1.69333	-2.63719e-10
90043045	rs117469991	3.93946e-08	-0.993588	-1.2498	1.62149e-05	-1.28694	-1.30343	2.96059e-05	-0.98869	-1.28103
90043506	rs6500463	2.38804e-08	-1.54931	-1.19465	1.61119e-05	-1.28979	-1.30696	2.64261e-05	-1.08677	-1.29658
90043531	rs56850194	4.4004e-07	0.169852	-2.63719e-10	4.1465e-05	-1.65146	-2.63719e-10	5.48272e-05	-1.65351	-2.63719e-10
90043647	rs8062542	7.3409e-08	-1.62097	-2.63719e-10	0.000119813	-0.590369	-2.63719e-10	0.000135808	-0.746456	-2.63719e-10
90043840	rs4350572	2.2963e-07	0.868944	-1.34949	0.000100863	0.585828	-1.34837	0.000291566	1.36905	-1.35148
90043882	rs4365288	1.27185e-07	0.295938	-1.36731	2.12501e-05	-0.951929	-1.36802	4.20132e-05	-0.551478	-1.36824
90044028	rs4408545	2.2506e-06	3.05524	-1.2533	0.000458894	2.07653	-1.32402	0.00293376	3.61551	-1.28916
90044113	rs4371157	1.16576e-06	2.51234	-1.36822	8.79873e-05	0.467399	-1.36651	0.000226872	1.13431	-1.36762
90044140	rs111645310	1.21868e-06	1.18851	-2.63719e-10	0.000326966	0.413553	-2.63719e-10	0.00054685	0.646477	-2.63719e-10
90044191	rs62052249	1.52059e-07	0.471522	-1.36427	2.37696e-05	-0.839927	-1.36797	4.81779e-05	-0.415697	-1.3671
90044378	rs62052250	1.17946e-06	2.52357	-1.36777	8.89596e-05	0.475526	-1.36365	0.000229418	1.14357	-1.36572
90044517	rs113379717	1.1845e-06	1.16006	-2.63719e-10	0.000319074	0.38912	-2.63719e-10	0.000532973	0.620773	-2.63719e-10
90044520	rs146944400	9.87177e-07	0.977835	-2.63719e-10	0.000227563	0.0511208	-2.63719e-10	0.000372983	0.263833	-2.63719e-10
90044714	rs147986347	5.10911e-07	0.319181	-2.63719e-10	0.0001342	-0.476974	-2.63719e-10	0.000212932	-0.296724	-2.63719e-10
90045280	rs78517194	1.04253e-06	2.40011	-1.36771	8.20938e-05	0.395092	-1.36353	0.000201301	1.0126	-1.36549
90045986	rs11648898	1.80224e-05	5.21688	-1.33452	8.02817e-05	0.333483	-1.32425	0.00015639	0.724154	-1.3295
90046121	rs33969658	1.04251e-06	2.40011	-1.36773	8.20956e-05	0.395092	-1.36351	0.000201315	1.0126	-1.36542
90046373	rs3803684	1.08914e-06	2.44386	-1.36773	8.47291e-05	0.426667	-1.36351	0.000208646	1.04837	-1.36542
90047605	rs112001009	8.62407e-07	1.06311	-0.220396	3.4174e-05	-1.44109	-0.403746	4.64402e-05	-1.44346	-0.376077
90047757	rs113891247	4.46804e-07	0.185105	-2.63719e-10	4.10222e-05	-1.66219	-2.63719e-10	5.41019e-05	-1.66683	-2.63719e-10
90047769	rs4785756	8.18201e-08	-1.51249	-2.63719e-10	4.86363e-05	-1.49193	-2.63719e-10	7.80459e-05	-1.3004	-2.63719e-10
90047786	rs4785757	7.34824e-08	-1.61997	-2.63719e-10	5.69767e-05	-1.33366	-2.63719e-10	9.3647e-05	-1.11817	-2.63719e-10
90048080	rs75570346	1.61912e-07	0.526466	-1.35642	2.47973e-05	-0.82226	-1.34331	5.03243e-05	-0.390106	-1.34911
90048327	rs45456401	1.56798e-07	0.493952	-1.35601	2.47142e-05	-0.825437	-1.34349	4.99418e-05	-0.398238	-1.3486
90048379	rs62052252	1.51428e-07	0.45758	-1.35449	2.43988e-05	-0.840431	-1.34134	4.75941e-05	-0.448307	-1.34668
90048395	rs45610233	5.07022e-07	0.31154	-2.63719e-10	4.26923e-05	-1.62228	-2.63719e-10	5.61366e-05	-1.62991	-2.63719e-10
90048558	rs9927525	9.96325e-07	0.98706	-2.63719e-10	0.00027513	0.240939	-2.63719e-10	0.000455968	0.464725	-2.63719e-10
90048565	rs117114615	6.2953e-08	-1.77463	-2.63719e-10	4.03482e-05	-1.67876	-2.63719e-10	5.18322e-05	-1.70969	-2.63719e-10
90048958	rs140674694	6.335e-08	-1.76834	-2.63719e-10	4.8169e-05	-1.50159	-2.63719e-10	5.9156e-05	-1.57752	-2.63719e-10
90049234	rs72813466	2.8712e-08	-1.2287	-1.331	9.43755e-06	-1.77302	-1.35858	1.33761e-05	-1.71732	-1.34691
90049307	rs8182200	9.18102e-08	-1.39729	-2.63719e-10	4.57707e-05	-1.55266	-2.63719e-10	7.1022e-05	-1.39471	-2.63719e-10
90049323	rs11648818	1.60917e-07	0.517565	-1.35369	2.5177e-05	-0.810142	-1.34023	5.10179e-05	-0.379832	-1.34569
90049434	rs11645212	1.61049e-07	0.517565	-1.35287	2.52054e-05	-0.810142	-1.3391	5.10697e-05	-0.379832	-1.34467
90049589	rs11649229	1.61049e-07	0.517565	-1.35287	2.52054e-05	-0.810142	-1.3391	5.10697e-05	-0.379832	-1.34467
90049622	rs56244407	2.86874e-08	-1.22243	-1.33813	9.40202e-06	-1.77335	-1.36203	1.33326e-05	-1.71528	-1.35221
90049749	rs78418891	8.33577e-08	-1.49387	-2.63719e-10	3.69061e-05	-1.76793	-2.63719e-10	5.14444e-05	-1.7172	-2.63719e-10
90050201	rs4328441	1.59603e-06	2.60506	-1.1468	0.000126974	0.503391	-1.03572	0.000592086	1.83395	-1.108
90050261	rs4238832	2.29214e-08	-1.62026	-1.16468	1.69287e-05	-1.25862	-1.28867	2.71186e-05	-1.08058	-1.2769
90050342	rs117116641	1.21986e-07	-1.32062e-10	-1.11311	6.55457e-05	-1.32062e-10	-1.19356	9.32193e-05	-1.32062e-10	-1.12274
90050689	rs4238833	5.22542e-07	1.6203	-1.27861	0.000252383	1.42723	-1.27259	0.000777756	2.28019	-1.28147
90050880	rs4785759	2.28747e-06	2.95506	-1.13687	0.000180108	0.842539	-1.02529	0.000892243	2.235	-1.09896
90051269	rs76839250	7.93438e-08	-1.54322	-2.63719e-10	3.70953e-05	-1.76281	-2.63719e-10	5.22087e-05	-1.70245	-2.63719e-10
90051307	rs11076645	6.31832e-08	-1.77098	-2.63719e-10	0.000109451	-0.680831	-2.63719e-10	0.000208282	-0.318806	-2.63719e-10
90051337	rs112460025	4.63013e-07	0.22074	-2.63719e-10	4.1379e-05	-1.65353	-2.63719e-10	5.45628e-05	-1.65835	-2.63719e-10
90051438	rs4785760	5.1406e-07	1.60393	-1.27861	0.000247052	1.40588	-1.27259	0.00076194	2.25964	-1.28147
90052235	rs142980741	1.11907e-07	-1.19935	-2.63719e-10	0.000249134	0.141688	-2.63719e-10	0.000235072	-0.197805	-2.63719e-10
90052593	rs11643288	2.06978e-07	0.715794	-1.30019	3.06729e-05	-0.68011	-1.27281	6.34269e-05	-0.224295	-1.28351
90052874	rs142125760	9.00386e-08	-0.0530321	-1.36374	1.25279e-05	-1.48041	-1.36794	2.24645e-05	-1.17831	-1.36745
90052880	rs546980530	7.78249e-08	-0.195413	-1.36714	1.18606e-05	-1.53747	-1.36561	2.07482e-05	-1.26085	-1.36439
90052949	rs9939442	1.32824e-07	0.324893	-1.35288	1.48304e-05	-1.3548	-1.32482	2.7722e-05	-1.01525	-1.32022
90052985	rs149735463	6.3976e-08	-1.75851	-2.63719e-10	3.67405e-05	-1.77242	-2.63719e-10	4.85695e-05	-1.7747	-2.63719e-10
90052987	rs575866787	1.25812e-07	-1.08223	-2.63719e-10	0.000173033	-0.222821	-2.63719e-10	0.000240004	-0.177041	-2.63719e-10
90053004	rs148866908	1.03012e-07	-1.28216	-2.63719e-10	5.18148e-05	-1.42863	-2.63719e-10	6.79668e-05	-1.43868	-2.63719e-10
90053048	rs9939542	1.66768e-08	-1.74457	-1.35842	1.05078e-05	-1.66085	-1.36333	1.50929e-05	-1.57772	-1.36575
90053254	rs17719735	1.23738e-07	-1.09885	-2.63719e-10	4.29894e-05	-1.61535	-2.63719e-10	7.23688e-05	-1.37592	-2.63719e-10
90053336	rs1004047	8.06283e-08	-0.270687	-1.25648	1.70469e-05	-1.28556	-1.25478	3.0782e-05	-0.967952	-1.26282
90053691	rs77606435	4.52693e-07	0.1982	-2.63719e-10	4.06091e-05	-1.67231	-2.63719e-10	5.33759e-05	-1.68034	-2.63719e-10
90054023	rs573425250	8.56832e-08	-1.46636	-2.63719e-10	4.09914e-05	-1.66294	-2.63719e-10	5.7602e-05	-1.60414	-2.63719e-10
90054199	rs190034551	9.93377e-08	-1.32062e-10	-1.31849	5.79131e-05	-1.32062e-10	-1.31736	7.71328e-05	-1.32062e-10	-1.31217
90054313	rs7404886	2.92659e-08	-1.36854	-1.17205	2.13976e-05	-1.01977	-1.29326	3.73915e-05	-0.754438	-1.28182
90054704	rs11866420	7.79826e-07	2.09296	-1.3509	0.000567588	2.32174	-1.35665	0.00212844	3.36454	-1.35909
90054709	rs8063160	3.61756e-07	0.881699	-0.907745	1.72539e-05	-1.50731	-1.02095	2.33813e-05	-1.50149	-1.00427
90054724	rs62052255	8.24098e-08	-0.137279	-1.36803	1.63208e-05	-1.21563	-1.36824	3.02992e-05	-0.878573	-1.368
90054955	rs4597327	8.64351e-08	-0.098407	-1.35921	1.6906e-05	-1.19282	-1.35582	3.14595e-05	-0.849757	-1.35924
90054998	rs4785762	5.82551e-08	-0.513419	-1.33876	4.74624e-05	-0.231689	-1.28468	0.000193907	0.928986	-1.3193
90055018	rs4238834	2.29605e-08	-1.41857	-1.36467	2.31449e-05	-0.867495	-1.36703	6.48742e-05	-0.117046	-1.3682
90055664	rs73283845	6.2964e-07	0.866484	-0.338351	2.85443e-05	-1.51213	-0.512721	3.91355e-05	-1.50635	-0.484313
90056195	rs113178244	7.15808e-07	0.895568	-0.239171	3.15778e-05	-1.5029	-0.42095	4.32563e-05	-1.49703	-0.393527
90056564	rs62054562	4.21623e-08	-0.835363	-1.34012	9.69328e-06	-1.7394	-1.36548	1.55173e-05	-1.55615	-1.3596
90056958	rs7189230	4.39345e-08	-1.14811	-0.986205	2.8436e-05	-0.861998	-1.16665	4.98222e-05	-0.60109	-1.14815
90058097	rs55671402	3.88355e-08	-0.911518	-1.34616	9.54012e-06	-1.75269	-1.3681	1.48874e-05	-1.59182	-1.36536
90058136	rs55939723	3.89648e-08	-0.911518	-1.34284	9.54325e-06	-1.75269	-1.36778	1.49044e-05	-1.59182	-1.36422
90058736	rs145888057	3.64228e-07	-0.019235	-2.63719e-10	0.000118403	-0.602207	-2.63719e-10	0.000186339	-0.43013	-2.63719e-10
90058746	rs7201721	1.7463e-08	-1.77123	-1.2857	1.9378e-05	-1.05514	-1.35703	3.32253e-05	-0.800967	-1.35342
90058754	rs58827852	7.26651e-07	1.73139	-1.05995	2.00203e-05	-1.22842	-1.15113	2.72998e-05	-1.21292	-1.1379
90059336	rs11076649	2.91227e-06	3.42588	-1.36621	2.81779e-05	-0.67106	-1.36671	4.95768e-05	-0.386787	-1.36739
90059712	rs112153252	4.81587e-07	0.938783	-0.67871	2.1505e-05	-1.48899	-0.819024	2.92718e-05	-1.48298	-0.798097
90059938	rs111499484	3.38665e-07	-0.0920027	-2.63719e-10	0.000111583	-0.661536	-2.63719e-10	0.000174859	-0.493718	-2.63719e-10
90060281	rs3803683	2.15624e-06	3.12182	-1.36271	2.46365e-05	-0.808665	-1.36341	4.25789e-05	-0.541656	-1.36468
90061266	rs7192770	1.61391e-05	5.00454	-1.23256	0.000377421	1.87048	-1.31342	0.00253148	3.45502	-1.27616
90061344	rs7198761	2.13404e-05	5.36681	-1.31547	0.000323346	1.76331	-1.36089	0.00199296	3.28604	-1.34637
90061908	rs191028295	1.25538e-07	-1.32062e-10	-1.0844	7.16877e-05	-1.32062e-10	-1.10399	9.3385e-05	-1.32062e-10	-1.12097
90062009	rs62054567	6.30866e-08	-1.77251	-2.63719e-10	8.60567e-05	-0.921297	-2.63719e-10	0.000149828	-0.648212	-2.63719e-10
90062479	rs35176381	3.54276e-06	3.61842	-1.36278	0.000746682	2.5981	-1.35877	0.00260104	3.5631	-1.35713
90062520	rs73283859	3.90267e-07	0.0498172	-2.63719e-10	4.03067e-05	-1.67979	-2.63719e-10	5.33775e-05	-1.68031	-2.63719e-10
90063461	rs112119225	4.17332e-07	0.116868	-2.63719e-10	4.03755e-05	-1.67808	-2.63719e-10	5.32673e-05	-1.68238	-2.63719e-10
90063600	rs117306165	1.26722e-07	-1.07502	-2.63719e-10	0.000189049	-0.1343	-2.63719e-10	0.000387736	0.302627	-2.63719e-10
90063890	rs62054570	1.2367e-06	2.57033	-1.36715	2.07887e-05	-0.975203	-1.36669	3.47307e-05	-0.744349	-1.36573
90063901	rs62054571	8.3918e-08	-0.137089	-1.35008	1.66195e-05	-1.21551	-1.35021	3.07504e-05	-0.878433	-1.35336
90064140	rs72813468	2.49896e-07	0.80062	-1.19659	1.41139e-05	-1.4479	-1.28125	2.92651e-05	-1.02296	-1.25834
90064238	rs144199407	6.53085e-08	-1.73789	-2.63719e-10	3.72062e-05	-1.75983	-2.63719e-10	4.87092e-05	-1.77183	-2.63719e-10
90064454	rs75319471	4.08492e-07	0.0954592	-2.63719e-10	4.07374e-05	-1.66916	-2.63719e-10	5.39463e-05	-1.66971	-2.63719e-10
90064574	rs142431386	2.13965e-07	-0.551202	-2.63719e-10	6.54789e-05	-1.19458	-2.63719e-10	7.47257e-05	-1.34387	-2.63719e-10
90064622	rs4442808	9.42367e-08	-0.0147084	-1.3565	1.77594e-05	-1.14308	-1.3563	3.34954e-05	-0.787322	-1.35897
90065033	rs74336735	4.27386e-07	0.140674	-2.63719e-10	4.11858e-05	-1.65821	-2.63719e-10	5.45386e-05	-1.65879	-2.63719e-10
90065100	rs76581091	4.17575e-07	0.11745	-2.63719e-10	4.09528e-05	-1.66389	-2.63719e-10	5.42308e-05	-1.66445	-2.63719e-10
90065520	rs4785607	1.52859e-07	-0.887499	-2.63719e-10	3.99242e-05	-1.68932	-2.63719e-10	5.19856e-05	-1.70673	-2.63719e-10
90065941	rs62054572	8.18424e-08	-0.184796	-1.32742	1.65951e-05	-1.24325	-1.32395	3.07698e-05	-0.913634	-1.31753
90065956	rs59038611	4.17575e-07	0.11745	-2.63719e-10	4.09528e-05	-1.66389	-2.63719e-10	5.42308e-05	-1.66445	-2.63719e-10
90066260	rs73283867	4.03603e-07	0.0834172	-2.63719e-10	4.06216e-05	-1.672	-2.63719e-10	5.37934e-05	-1.67255	-2.63719e-10
90066284	rs150862963	6.31072e-08	-1.77218	-2.63719e-10	3.90812e-05	-1.71066	-2.63719e-10	5.68376e-05	-1.6175	-2.63719e-10
90066440	rs117078447	1.98471e-07	-0.626371	-2.63719e-10	0.000287883	0.286251	-2.63719e-10	0.000621828	0.774965	-2.63719e-10
90066936	rs4785763	2.47435e-07	0.950336	-1.3562	7.87012e-05	0.342014	-1.35266	0.00019711	0.976809	-1.35074
90067079	rs35991606	2.51948e-08	-1.3755	-1.31487	9.43448e-06	-1.77128	-1.36066	1.3733e-05	-1.68657	-1.35133
90067136	rs78800020	4.08492e-07	0.0954592	-2.63719e-10	4.07374e-05	-1.66916	-2.63719e-10	5.39463e-05	-1.66971	-2.63719e-10
90067184	rs73283869	3.69169e-07	-0.00575956	-2.63719e-10	3.98122e-05	-1.69213	-2.63719e-10	5.27244e-05	-1.69262	-2.63719e-10
90067202	rs73283871	4.25265e-07	0.135698	-2.63719e-10	4.19794e-05	-1.63913	-2.63719e-10	5.53857e-05	-1.64338	-2.63719e-10
90067310	rs62054574	8.04704e-08	-0.194761	-1.33436	1.62462e-05	-1.249	-1.33944	3.00227e-05	-0.920964	-1.33478
90067496	rs72813472	5.09115e-08	-0.674308	-1.31262	1.03078e-05	-1.68411	-1.35929	1.73429e-05	-1.4553	-1.34921
90067513	rs59574756	4.07988e-07	0.0942233	-2.63719e-10	4.07254e-05	-1.66945	-2.63719e-10	5.39305e-05	-1.67	-2.63719e-10
90067941	rs11076650	2.68562e-06	3.29946	-1.32081	0.000410474	1.972	-1.33099	0.00187251	3.21125	-1.33391
90068417	rs60030426	9.90977e-08	-1.49425	0.173342	5.68771e-05	-1.6574	0.321992	6.96046e-05	-1.69415	0.279287
90068733	rs77104104	6.3037e-08	-1.77329	-2.63719e-10	5.38581e-05	-1.38995	-2.63719e-10	8.83963e-05	-1.17587	-2.63719e-10
90068980	rs9923604	8.78942e-08	-0.221473	-1.21941	5.54433e-05	-0.190008	-1.17094	0.000140317	0.460014	-1.17381
90069059	rs9936896	3.56559e-07	1.0679	-1.10842	0.000286317	1.31736	-1.03656	0.000934791	2.21691	-1.03429
90069207	rs113732151	3.82891e-07	0.030737	-2.63719e-10	0.000138867	-0.44279	-2.63719e-10	0.000197078	-0.374098	-2.63719e-10
90069379	rs78260644	8.29047e-08	-0.404623	-1.0947	1.87882e-05	-1.36689	-1.07618	3.35758e-05	-1.07325	-1.07064
90069525	rs118144846	4.18976e-07	0.1208	-2.63719e-10	0.000151553	-0.355372	-2.63719e-10	0.000230639	-0.216843	-2.63719e-10
90069670	rs59721296	1.73867e-08	-1.72072	-1.34058	9.36189e-06	-1.77143	-1.36822	1.2789e-05	-1.74327	-1.36585
90071406	rs3809645	9.76293e-08	-1.32062e-10	-1.33584	5.67155e-05	-1.32062e-10	-1.33826	7.51551e-05	-1.32062e-10	-1.33814
90072265	rs2241085	8.29174e-08	-0.132117	-1.36705	4.70962e-05	-0.163388	-1.36072	6.29146e-05	-0.152939	-1.36298
90073301	rs4785765	9.68419e-07	1.99954	-1.04089	2.30351e-05	-1.00488	-1.2344	5.97924e-05	-0.396981	-1.16984
90074001	rs11076653	1.44658e-07	0.425521	-1.36816	2.31088e-05	-0.869518	-1.36657	4.6486e-05	-0.451425	-1.36712
90074048	rs144127786	3.77455e-07	0.0164371	-2.63719e-10	0.000129122	-0.515548	-2.63719e-10	0.000233298	-0.205382	-2.63719e-10
90074058	rs8056069	1.80216e-08	-1.7746	-1.25084	1.02359e-05	-1.70815	-1.34225	1.2958e-05	-1.77468	-1.32131
90074085	rs11076654	1.32741e-07	0.33919	-1.36781	2.1915e-05	-0.924582	-1.36455	4.35859e-05	-0.518182	-1.36478
90074187	rs13331975	7.32092e-07	0.678892	-2.63719e-10	0.000336771	0.443099	-2.63719e-10	0.000538975	0.631971	-2.63719e-10
90074213	rs11647027	1.31189e-07	0.327821	-1.3682	2.17164e-05	-0.931786	-1.36645	4.31112e-05	-0.526945	-1.36697
90075043	rs551510578	1.54934e-07	-1.32062e-10	-0.874012	0.000107783	-1.32062e-10	-0.696185	0.000128555	-1.32062e-10	-0.801342
90075226	rs4362387	1.28417e-07	0.306197	-1.36793	2.14052e-05	-0.945457	-1.36722	4.23714e-05	-0.54359	-1.36763
90075412	rs2241084	1.89277e-08	-1.77069	-1.2057	1.06002e-05	-1.68855	-1.32688	1.32639e-05	-1.77269	-1.29996
90076032	rs8062608	1.64002e-07	-0.817136	-2.63719e-10	5.99028e-05	-1.28358	-2.63719e-10	9.00668e-05	-1.15715	-2.63719e-10
90076227	rs79690969	1.42115e-07	0.385582	-1.34596	2.34645e-05	-0.89507	-1.32574	4.68203e-05	-0.482358	-1.32902
90076484	rs149716164	1.77717e-08	-1.77337	-1.26604	1.07409e-05	-1.74049	-1.26175	1.37031e-05	-1.77042	-1.26965
90076846	rs11644618	2.60332e-05	5.46152	-1.2114	0.000573365	2.28508	-1.30986	0.00403711	3.9265	-1.28092
90077264	rs118149792	1.11926e-07	-1.19918	-2.63719e-10	0.000221145	0.022514	-2.63719e-10	0.000207097	-0.324513	-2.63719e-10
90077331	rs143837938	1.11983e-07	-1.19867	-2.63719e-10	4.26999e-05	-1.62211	-2.63719e-10	6.25749e-05	-1.52133	-2.63719e-10
90077476	rs150246110	3.33419e-07	-0.107613	-2.63719e-10	9.95931e-05	-0.775212	-2.63719e-10	0.000129627	-0.793035	-2.63719e-10
90077661	rs4461072	1.84487e-08	-1.66919	-1.33282	9.33334e-06	-1.77461	-1.3681	1.31851e-05	-1.71285	-1.36576
90078022	rs77381714	4.12687e-07	0.105676	-2.63719e-10	4.24551e-05	-1.62786	-2.63719e-10	5.58925e-05	-1.63427	-2.63719e-10
90078724	rs77576048	6.76903e-08	-1.70207	-2.63719e-10	4.09337e-05	-1.66435	-2.63719e-10	6.20549e-05	-1.52968	-2.63719e-10
90079534	rs8059973	2.14054e-08	-1.64032	-1.21305	9.74733e-06	-1.76938	-1.32993	1.4853e-05	-1.65745	-1.30204
90079927	rs10852628	1.29344e-06	2.00327	-0.755226	2.88788e-05	-0.974054	-1.03914	7.92623e-05	-0.332449	-0.952487
90080352	rs147899617	1.32208e-07	0.322523	-1.35516	2.18426e-05	-0.927376	-1.36506	4.29587e-05	-0.53352	-1.36394
90080691	rs12925506	5.75706e-08	-0.635116	-1.22889	1.44038e-05	-1.38671	-1.3221	3.50835e-05	-0.81465	-1.28532
90080723	rs77733403	5.96173e-07	1.76274	-1.28923	1.38689e-05	-1.38557	-1.36108	2.74097e-05	-1.00212	-1.34468
90080747	rs112579477	6.63958e-08	-1.72138	-2.63719e-10	6.23338e-05	-1.2438	-2.63719e-10	0.000117967	-0.887292	-2.63719e-10
90080828	rs12920128	1.80333e-08	-1.7423	-1.28249	9.46792e-06	-1.77311	-1.35529	1.37398e-05	-1.70071	-1.33669
90080852	rs66701606	8.53804e-07	2.15384	-1.32115	8.44107e-05	0.391723	-1.33233	9.30626e-05	0.205457	-1.32988
90080920	rs12921906	1.34838e-07	0.218127	-1.23107	1.95269e-05	-1.0856	-1.31891	4.76953e-05	-0.506475	-1.28639
90080947	rs79432600	1.48509e-07	0.432116	-1.34848	2.53569e-05	-0.81736	-1.32589	5.18315e-05	-0.377398	-1.3323
90080987	rs114165074	1.06003e-07	-1.32062e-10	-1.25355	6.13485e-05	-1.32062e-10	-1.25973	8.14494e-05	-1.32062e-10	-1.25772
90081032	rs75163917	8.71918e-08	-0.139496	-1.30941	1.91648e-05	-1.14525	-1.27798	3.66616e-05	-0.771565	-1.2844
90081134	rs9923259	1.85713e-07	-0.692814	-2.63719e-10	4.26853e-05	-1.62245	-2.63719e-10	5.65509e-05	-1.62256	-2.63719e-10
90081235	rs34891292	8.79729e-08	-1.43999	-2.63719e-10	4.51152e-05	-1.56709	-2.63719e-10	6.39844e-05	-1.49906	-2.63719e-10
90081660	rs9936215	9.42691e-08	-1.37086	-2.63719e-10	5.25341e-05	-1.41484	-2.63719e-10	9.71001e-05	-1.08196	-2.63719e-10
90082016	rs11647253	8.93968e-08	-0.0746492	-1.34928	2.09074e-05	-1.00879	-1.32741	4.12062e-05	-0.60432	-1.33479
90082525	rs72813477	4.7953e-08	-0.718874	-1.32792	1.12563e-05	-1.58723	-1.36815	2.07e-05	-1.26746	-1.3601
90082832	rs4293384	4.75038e-08	-0.728286	-1.32792	1.12119e-05	-1.59118	-1.36815	2.05655e-05	-1.27398	-1.3601
90082970	rs7500224	4.85939e-08	-0.704101	-1.32941	1.13263e-05	-1.58097	-1.36821	2.08995e-05	-1.25721	-1.36077
90083021	rs77632445	8.57304e-08	-0.0988873	-1.36692	1.9954e-05	-1.02503	-1.35784	3.93232e-05	-0.624416	-1.36147
90083031	rs8057672	8.11614e-08	-0.195592	-1.32498	2.72537e-05	-0.705888	-1.36523	5.97143e-05	-0.216777	-1.35135
90083239	rs77603042	7.63656e-07	0.721103	-2.63719e-10	6.093e-05	-1.26658	-2.63719e-10	7.88364e-05	-1.29032	-2.63719e-10
90083625	rs62054581	4.62706e-08	-0.75459	-1.32792	1.10901e-05	-1.6021	-1.36815	2.01958e-05	-1.29212	-1.3601
90083669	rs13334855	1.07871e-07	0.0826692	-1.31874	3.91594e-05	-0.343948	-1.36472	8.78719e-05	0.166646	-1.34846
90083676	rs13334570	1.08014e-07	0.0826692	-1.31743	3.91734e-05	-0.343948	-1.36436	8.79455e-05	0.166646	-1.34763
90083699	rs138372213	8.48432e-08	-0.10929	-1.36692	1.98158e-05	-1.03198	-1.35784	3.89859e-05	-0.633032	-1.36147
90083719	rs62054582	4.61714e-08	-0.763005	-1.32165	1.10576e-05	-1.60555	-1.36764	2.01385e-05	-1.29791	-1.35716
90083754	rs188645944	8.7113e-08	-1.44981	-2.63719e-10	3.79881e-05	-1.73903	-2.63719e-10	5.44046e-05	-1.66125	-2.63719e-10
90084157	rs12930631	4.69136e-06	2.53646	-2.63719e-10	0.000430001	0.687483	-2.63719e-10	0.00122852	1.45587	-2.63719e-10
90084370	rs62054583	8.95298e-08	-0.0746492	-1.34779	2.09514e-05	-1.00879	-1.32531	4.12733e-05	-0.60432	-1.33316
90084561	rs11648785	1.32333e-07	0.300386	-1.33208	5.02882e-05	-0.092914	-1.36562	0.00011507	0.441239	-1.3534
90084895	rs79277195	8.75384e-08	-0.0894033	-1.35553	2.05189e-05	-1.01868	-1.33628	4.03823e-05	-0.616557	-1.34275
90085139	rs76265950	7.83603e-07	0.746888	-2.63719e-10	6.16453e-05	-1.25491	-2.63719e-10	7.974e-05	-1.27893	-2.63719e-10
90085155	rs56240065	1.43922e-07	-0.947741	-2.63719e-10	4.00192e-05	-1.68694	-2.63719e-10	5.29802e-05	-1.68778	-2.63719e-10
90085646	rs534969948	8.73914e-08	-1.44662	-2.63719e-10	3.8656e-05	-1.7216	-2.63719e-10	5.38701e-05	-1.67112	-2.63719e-10
90085787	rs11076656	3.11182e-08	-1.11876	-1.36046	9.83983e-06	-1.73406	-1.35581	1.57347e-05	-1.53439	-1.36744
90085816	rs181678098	1.12583e-06	1.10926	-2.63719e-10	0.000512664	0.863317	-2.63719e-10	0.000714707	0.914174	-2.63719e-10
90086206	rs182134402	1.10929e-07	-1.32062e-10	-1.20812	6.47371e-05	-1.32062e-10	-1.20597	8.54635e-05	-1.32062e-10	-1.20961
90086433	rs9888822	7.20247e-08	-1.64001	-2.63719e-10	3.66796e-05	-1.77408	-2.63719e-10	4.88604e-05	-1.76873	-2.63719e-10
90087305	rs3809644	3.28992e-08	-1.06796	-1.35561	9.91468e-06	-1.7207	-1.36159	1.62192e-05	-1.50327	-1.36824
90087307	rs8059161	8.46447e-08	-1.47855	-2.63719e-10	3.75153e-05	-1.75155	-2.63719e-10	5.18192e-05	-1.70994	-2.63719e-10
90087843	rs4567713	1.61451e-08	-1.76717	-1.36823	1.08345e-05	-1.6264	-1.36717	1.36147e-05	-1.67907	-1.36748
90087927	rs4427799	3.07951e-08	-1.21483	-1.27482	2.38789e-05	-0.888261	-1.31505	3.42739e-05	-0.816967	-1.30635
90088437	rs2241039	2.9221e-08	-1.26107	-1.28105	2.23088e-05	-0.9467	-1.32462	3.20104e-05	-0.87775	-1.31389
90088523	rs9635532	9.48722e-08	-1.32062e-10	-1.36448	5.67435e-05	-1.32062e-10	-1.33776	7.3847e-05	-1.32062e-10	-1.3557
90088648	rs115116665	1.3206e-07	-1.03375	-2.63719e-10	4.1864e-05	-1.64188	-2.63719e-10	5.73674e-05	-1.60822	-2.63719e-10
90088787	rs872010	3.52632e-08	-1.01857	-1.3356	9.80716e-06	-1.72501	-1.36818	1.61959e-05	-1.50991	-1.36303
90088904	rs2241038	2.72166e-08	-1.31302	-1.30017	2.16757e-05	-0.961478	-1.33864	3.07179e-05	-0.903243	-1.32961
90089307	rs112094183	8.6266e-08	-1.45958	-2.63719e-10	3.77229e-05	-1.74604	-2.63719e-10	5.22892e-05	-1.70091	-2.63719e-10
90089335	rs59443037	1.72817e-07	0.565718	-1.3305	2.01593e-05	-1.00441	-1.36823	4.74418e-05	-0.436631	-1.36156
90089463	rs870856	5.73403e-08	-0.525574	-1.34244	2.27613e-05	-0.974937	-1.2763	4.74692e-05	-0.480606	-1.31701
90089906	rs12598556	9.37645e-08	-0.0773721	-1.29886	2.12205e-05	-0.991946	-1.32939	4.18443e-05	-0.601916	-1.32183
90090028	rs12444334	1.94592e-07	0.706119	-1.35223	2.35013e-05	-0.855213	-1.36403	5.74268e-05	-0.239103	-1.36808
90090769	rs139770492	1.35538e-07	-1.00776	-2.63719e-10	4.22237e-05	-1.63332	-2.63719e-10	5.808e-05	-1.59588	-2.63719e-10
90091087	rs79975632	9.80075e-08	-0.0625096	-1.26946	2.1927e-05	-0.981843	-1.30674	4.3416e-05	-0.589556	-1.29731
90091099	rs10153134	1.82592e-08	-1.67276	-1.33958	1.05347e-05	-1.6534	-1.36823	1.57115e-05	-1.54092	-1.36239
90091535	rs28582207	1.60871e-08	-1.77122	-1.36778	1.0757e-05	-1.63441	-1.36634	1.45163e-05	-1.61461	-1.36781
90091581	rs148781907	1.89204e-07	0.663415	-1.3376	2.26756e-05	-0.886888	-1.36813	5.66194e-05	-0.257641	-1.36371
90091841	rs141239363	1.16539e-07	-1.32062e-10	-1.15879	6.72587e-05	-1.32062e-10	-1.16776	8.91958e-05	-1.32062e-10	-1.16686
90091886	rs35601476	1.87701e-07	0.677682	-1.35985	2.30298e-05	-0.878271	-1.36124	5.70084e-05	-0.246383	-1.36812
90091929	rs62054613	9.48299e-08	-0.0171497	-1.34778	2.15338e-05	-0.950881	-1.3558	4.26488e-05	-0.551768	-1.35293
90092581	rs62054616	2.08191e-07	0.724823	-1.30338	2.35834e-05	-0.849681	-1.36608	6.00985e-05	-0.209121	-1.35259
90092672	rs62054617	1.95329e-07	0.694415	-1.33675	2.31046e-05	-0.868143	-1.36813	5.80246e-05	-0.233167	-1.36366
90093075	rs77270200	6.57431e-07	0.571326	-2.63719e-10	5.70208e-05	-1.33289	-2.63719e-10	7.38981e-05	-1.35501	-2.63719e-10
90093147	rs11076659	1.09579e-07	-0.812633	-0.407737	0.000254793	0.676971	-0.512823	0.000628513	1.25182	-0.466158
90093388	rs62054618	1.88808e-07	0.664187	-1.34047	2.26936e-05	-0.886422	-1.3678	5.6588e-05	-0.257032	-1.36487
90093405	rs142053787	6.70597e-08	-1.71143	-2.63719e-10	3.772e-05	-1.74611	-2.63719e-10	4.90453e-05	-1.76495	-2.63719e-10
90093424	rs12922757	7.74692e-08	-0.240466	-1.32667	2.91832e-05	-0.754026	-1.24868	6.60116e-05	-0.172233	-1.29563
90093969	rs3743829	2.57059e-08	-1.36571	-1.30458	1.04636e-05	-1.74621	-1.28219	1.4111e-05	-1.71928	-1.29146
90094169	rs3743828	1.99764e-07	0.724823	-1.3447	2.35565e-05	-0.849681	-1.36722	5.9288e-05	-0.209121	-1.36617
90094195	rs3743827	1.85983e-08	-1.77173	-1.22222	1.1408e-05	-1.65847	-1.28351	1.55668e-05	-1.64368	-1.26888
90094214	rs3743826	7.48437e-08	-0.275606	-1.32601	2.75351e-05	-0.811611	-1.24923	6.18411e-05	-0.238108	-1.29502
90094497	rs4620955	9.7414e-08	-1.33804	-2.63719e-10	0.000125863	-0.541112	-2.63719e-10	0.000312108	0.0856514	-2.63719e-10
90094501	rs4530137	2.69884e-08	-1.33393	-1.28767	1.07165e-05	-1.74182	-1.26269	1.44697e-05	-1.71265	-1.27299
90095024	rs151130186	4.47239e-07	-1.32062e-10	0.186079	0.000242266	-1.32062e-10	0.113731	0.000333267	-1.32062e-10	0.151247
90095277	rs7191175	2.72019e-08	-1.33393	-1.27979	1.08134e-05	-1.74182	-1.2537	1.4594e-05	-1.71265	-1.26444
90095482	rs76688449	1.30368e-07	-1.32062e-10	-1.04665	7.50768e-05	-1.32062e-10	-1.05779	9.95855e-05	-1.32062e-10	-1.05668
90095484	rs3785184	1.82677e-07	0.634139	-1.34343	2.22831e-05	-0.904519	-1.36796	5.52439e-05	-0.280715	-1.36522
90095561	rs3785183	5.06729e-08	-0.660357	-1.33127	2.36029e-05	-0.95428	-1.26065	4.85059e-05	-0.473437	-1.30258
90095690	rs75909132	1.29977e-07	-1.32062e-10	-1.04966	7.48557e-05	-1.32062e-10	-1.06074	9.92917e-05	-1.32062e-10	-1.05964
90095949	rs79367624	1.14315e-07	0.0480006	-1.22605	2.42427e-05	-0.906089	-1.2821	4.87647e-05	-0.497324	-1.27337
90096003	rs12926012	6.61686e-08	-0.426537	-1.29827	2.7109e-05	-0.868388	-1.20805	5.91556e-05	-0.317187	-1.26034
90096067	rs12925087	7.04497e-08	-0.3572	-1.30492	2.90175e-05	-0.811381	-1.19702	6.43378e-05	-0.245128	-1.24842
90096298	rs62054619	1.93744e-07	0.717491	-1.36797	2.50513e-05	-0.816845	-1.33853	6.17048e-05	-0.176499	-1.35884
90096463	rs117499476	1.14478e-07	0.145227	-1.32186	2.42087e-05	-0.83858	-1.35101	4.91605e-05	-0.415725	-1.34688
90096645	rs59108883	1.97704e-07	0.723267	-1.35351	2.36903e-05	-0.84672	-1.36452	5.9614e-05	-0.201756	-1.36805
90097060	rs140402120	8.43473e-08	-1.48207	-2.63719e-10	3.70727e-05	-1.76342	-2.63719e-10	4.85693e-05	-1.77471	-2.63719e-10
90097544	rs4608335	1.92918e-07	0.69135	-1.3461	2.3374e-05	-0.857501	-1.36718	5.9426e-05	-0.206358	-1.36661
90097748	rs2302513	1.79821e-07	0.619894	-1.34495	2.21053e-05	-0.913073	-1.36741	5.457e-05	-0.291929	-1.36628
90097979	rs868371	2.58248e-08	-1.33392	-1.33176	1.02474e-05	-1.74163	-1.30765	1.38332e-05	-1.71134	-1.31928
90097995	rs868372	6.99366e-08	-0.339373	-1.33005	2.69903e-05	-0.81795	-1.26288	6.03949e-05	-0.255629	-1.30116
90098460	rs72813487	7.74617e-08	-1.56723	-2.63719e-10	3.68436e-05	-1.76962	-2.63719e-10	5.18581e-05	-1.70919	-2.63719e-10
90098466	rs4433810	6.22813e-08	-0.452551	-1.3328	2.50004e-05	-0.889462	-1.26795	5.3964e-05	-0.36316	-1.30622
90098470	rs76275416	8.99228e-08	-1.41806	-2.63719e-10	3.71543e-05	-1.76123	-2.63719e-10	5.13327e-05	-1.71937	-2.63719e-10
90098616	rs4627348	1.72896e-08	-1.70176	-1.36515	9.40292e-06	-1.76796	-1.36732	1.24977e-05	-1.764	-1.36815
90098629	rs3826202	1.0051e-07	0.0370299	-1.34378	1.65598e-05	-1.20164	-1.36769	3.7e-05	-0.680781	-1.366
90098866	rs183146531	2.08833e-07	-0.57548	-2.63719e-10	6.32474e-05	-1.22925	-2.63719e-10	9.94455e-05	-1.05809	-2.63719e-10
90099061	rs4324129	1.63598e-08	-1.77464	-1.34755	1.07631e-05	-1.68714	-1.31304	1.43089e-05	-1.67454	-1.32228
90099244	rs148760410	1.01046e-07	-1.32062e-10	-1.30144	6.10202e-05	-1.32062e-10	-1.2651	7.99312e-05	-1.32062e-10	-1.27653
90099478	rs10083802	2.65706e-07	-0.334625	-2.63719e-10	0.000479363	0.796153	-2.63719e-10	0.0014673	1.63348	-2.63719e-10
90099571	rs10431948	1.92357e-08	-1.72468	-1.23557	1.24514e-05	-1.56051	-1.29396	1.72816e-05	-1.52754	-1.28052
90100378	rs12931432	1.79235e-08	-1.66656	-1.36434	1.19737e-05	-1.54501	-1.34858	1.65035e-05	-1.50021	-1.35392
90100389	rs12932473	5.67704e-08	-0.527342	-1.35066	2.11864e-05	-0.954783	-1.36816	4.72135e-05	-0.4389	-1.36412
90100471	rs78536691	5.57009e-07	0.405567	-2.63719e-10	5.17014e-05	-1.43082	-2.63719e-10	6.75959e-05	-1.44415	-2.63719e-10
90100505	rs79418450	6.61209e-07	0.577055	-2.63719e-10	5.54536e-05	-1.36076	-2.63719e-10	7.2407e-05	-1.3754	-2.63719e-10
90100507	rs56338882	9.04025e-08	-0.057831	-1.35491	1.71949e-05	-1.16683	-1.36486	3.86614e-05	-0.634831	-1.36803
90101090	rs62054623	2.24809e-07	0.795692	-1.29745	3.18622e-05	-0.648475	-1.26641	7.06263e-05	-0.124717	-1.27558
90101117	rs116654360	4.95678e-07	0.288912	-2.63719e-10	0.00016221	-0.287412	-2.63719e-10	0.000422472	0.388425	-2.63719e-10
90101129	rs114684931	4.85508e-07	0.268182	-2.63719e-10	0.000159382	-0.305003	-2.63719e-10	0.0004136	0.367201	-2.63719e-10
90101173	rs146732980	1.25316e-07	-1.32062e-10	-1.08618	7.23946e-05	-1.32062e-10	-1.09417	9.64883e-05	-1.32062e-10	-1.08828
90101175	rs34467494	1.66915e-08	-1.75062	-1.35149	9.78634e-06	-1.72731	-1.36801	1.27536e-05	-1.74782	-1.36407
90101357	rs12446516	1.44861e-07	0.401363	-1.3426	1.94196e-05	-1.04207	-1.36795	4.60549e-05	-0.462779	-1.36508
90101517	rs112601651	1.93591e-07	0.444392	-1.09566	5.53246e-05	-0.186294	-1.17679	0.000145669	0.50324	-1.1796
90101827	rs2241037	1.1758e-07	0.0943049	-1.2442	2.74078e-05	-0.871798	-1.19368	5.54647e-05	-0.435452	-1.2065
90102384	rs4785766	6.33569e-08	-1.76823	-2.63719e-10	4.90961e-05	-1.48252	-2.63719e-10	6.84343e-05	-1.43182	-2.63719e-10
90102835	rs868045	1.72109e-07	0.497842	-1.26673	4.56264e-05	-0.226657	-1.32916	0.00012035	0.454386	-1.32168
90103087	rs4464078	3.06285e-08	-1.1519	-1.34318	1.73492e-05	-1.21647	-1.30628	2.87872e-05	-0.98276	-1.31501
90103117	rs7498985	3.06676e-08	-1.1519	-1.34191	1.73377e-05	-1.21647	-1.30695	2.87915e-05	-0.98276	-1.31486
90103246	rs4374173	3.09925e-08	-1.13917	-1.3441	1.7168e-05	-1.22552	-1.30774	2.85769e-05	-0.988252	-1.31685
90103451	rs62054624	1.1547e-07	0.0523692	-1.22037	2.73804e-05	-0.900872	-1.16561	5.50007e-05	-0.470914	-1.17944
90103659	rs17178299	1.31353e-07	0.22939	-1.26851	2.86263e-05	-0.777188	-1.24479	5.93753e-05	-0.320741	-1.25308
90103716	rs117053233	1.08966e-07	-1.22598	-2.63719e-10	0.000225354	0.0413697	-2.63719e-10	0.000218274	-0.271949	-2.63719e-10
90104019	rs2241036	4.61823e-08	-0.811204	-1.27321	2.01089e-05	-1.03389	-1.34125	4.24887e-05	-0.597448	-1.31101
90105004	rs11648422	2.82402e-08	-1.20928	-1.36699	1.46433e-05	-1.32714	-1.36518	2.42134e-05	-1.10349	-1.3673
90105046	rs62054625	3.49641e-07	0.36706	-0.427167	5.70608e-05	-0.659484	-0.672703	0.000128622	-0.174123	-0.626695
90105281	rs11861996	2.30586e-07	-0.476392	-2.63719e-10	0.000437246	0.704193	-2.63719e-10	0.00176165	1.81631	-2.63719e-10
90105333	rs3785181	5.95793e-07	1.77106	-1.29818	2.01697e-05	-1.01087	-1.36125	4.98835e-05	-0.405387	-1.34262
90105662	rs7198372	3.83451e-08	-1.12597	-1.14442	1.11064e-05	-1.74961	-1.21917	1.52466e-05	-1.73057	-1.20277
90105726	rs9928084	2.48745e-07	0.587679	-0.988264	5.91086e-05	-0.200492	-1.09644	0.000163467	0.519533	-1.08062
90105740	rs7199280	3.77692e-08	-1.15213	-1.13339	1.11519e-05	-1.75454	-1.21015	1.52905e-05	-1.73719	-1.19328
90106316	rs184201838	1.64855e-07	-1.32062e-10	-0.811945	0.000102533	-1.32062e-10	-0.746122	0.000133285	-1.32062e-10	-0.765211
90106364	rs45583731	2.59881e-07	0.60371	-0.9605	6.02697e-05	-0.204597	-1.07288	0.000165969	0.5105	-1.0564
90106525	rs4785767	1.6089e-08	-1.77443	-1.36445	1.01679e-05	-1.68937	-1.3677	1.38416e-05	-1.66178	-1.36824
90106746	rs61734731	3.29561e-07	0.431972	-0.551224	5.84148e-05	-0.635345	-0.67339	0.000126764	-0.172898	-0.642472
90107242	rs555879252	1.46225e-07	-1.32062e-10	-0.931871	8.43078e-05	-1.32062e-10	-0.94183	0.00011253	-1.32062e-10	-0.934482
90107353	rs9933627	6.03246e-08	-0.571369	-1.24591	1.80413e-05	-1.3084	-1.17524	2.98933e-05	-1.09221	-1.16786
90107377	rs28423043	1.44982e-07	0.341728	-1.28214	3.14144e-05	-0.697481	-1.23156	6.57865e-05	-0.224829	-1.24646
90107609	rs28551107	1.43874e-07	-1.32062e-10	-0.948077	8.09252e-05	-1.32062e-10	-0.982779	0.000106492	-1.32062e-10	-0.98963
90107716	rs55799444	1.62463e-07	0.527841	-1.3544	0.000115977	0.735582	-1.3585	0.000306492	1.42508	-1.35758
90107735	rs9926774	5.28172e-08	-0.582183	-1.36799	0.000107651	0.669347	-1.36675	0.000189501	0.951019	-1.36432
90107861	rs117711828	2.13279e-07	-0.554415	-2.63719e-10	0.000268882	0.217967	-2.63719e-10	0.000726474	0.930505	-2.63719e-10
90107889	rs73285483	5.53857e-08	-1.25235	-0.650337	1.7231e-05	-1.69722	-0.832373	2.5196e-05	-1.62846	-0.802556
90108091	rs144116818	1.5256e-07	-1.32062e-10	-0.889456	8.76398e-05	-1.32062e-10	-0.903069	0.000116279	-1.32062e-10	-0.901709
90108421	rs13380736	1.01691e-07	-0.137067	-1.15801	0.000106407	0.449687	-1.15872	0.000392476	1.4696	-1.15483
90108832	rs2241035	1.03943e-07	-0.154702	-1.11847	4.61319e-05	-0.291377	-1.25342	0.00020746	0.870211	-1.19297
90109078	rs78319320	2.22609e-07	-0.511599	-2.63719e-10	0.00012068	-0.583158	-2.63719e-10	0.000244401	-0.158889	-2.63719e-10
90109144	rs2241034	2.97401e-06	2.97522	-0.89457	5.03443e-05	-0.441202	-1.01622	0.000204461	0.584993	-0.922315
90109264	rs146633355	7.49072e-07	0.701821	-2.63719e-10	0.00022149	0.0240731	-2.63719e-10	0.000429847	0.405732	-2.63719e-10
90109372	rs2241033	8.61887e-05	6.69237	-1.24509	0.00380554	4.16654	-1.29863	0.147869	7.50067	-1.25428
90109519	rs2241032	3.00882e-08	-1.23846	-1.27442	9.59564e-06	-1.76923	-1.34576	1.55533e-05	-1.59817	-1.31526
90109711	rs3743825	1.13122e-07	0.0884404	-1.27699	2.21904e-05	-0.959095	-1.31755	5.6312e-05	-0.348062	-1.27873
90110027	rs3743824	3.82366e-05	5.74402	-1.10949	0.000871805	2.59482	-1.20056	0.018433	5.29223	-1.12803
90110279	rs3169375	1.94516e-07	0.720399	-1.3669	3.63315e-05	-0.427492	-1.35613	8.31841e-05	0.122216	-1.35886
90110284	rs3743821	5.60985e-08	-0.95255	-0.937355	1.14286e-05	-1.77005	-1.17013	1.88772e-05	-1.61899	-1.10076
90110289	rs1048148	4.91665e-05	5.99819	-1.11223	0.000975983	2.70894	-1.2018	0.0218937	5.46715	-1.1309
90110681	rs3743818	2.19219e-07	0.830505	-1.35745	4.00851e-05	-0.34627	-1.33903	9.31059e-05	0.218374	-1.34233
90110737	rs3743817	5.7311e-08	-0.838048	-1.03047	1.08942e-05	-1.75798	-1.23009	1.85345e-05	-1.56705	-1.17102
90110789	rs3743816	2.11267e-07	0.793162	-1.35705	3.90185e-05	-0.373886	-1.33838	9.01705e-05	0.185728	-1.34172
90110798	rs74583214	5.58623e-07	0.408461	-2.63719e-10	5.54436e-05	-1.36094	-2.63719e-10	7.23237e-05	-1.37655	-2.63719e-10
90110857	rs62054627	2.57982e-08	-1.70703	-0.959681	1.1636e-05	-1.75655	-1.16565	1.51759e-05	-1.77432	-1.16367
90110950	rs1048149	2.82193e-07	0.752913	-1.02733	0.000207395	1.20023	-1.24191	0.00106007	2.54454	-1.23615
90111042	rs1048150	2.89043e-08	-1.61591	-0.93711	1.24006e-05	-1.70889	-1.14967	1.57678e-05	-1.75212	-1.14761
90111279	rs8577	1.14974e-06	2.3072	-1.17692	9.47309e-05	0.451054	-1.27632	0.000769337	2.21613	-1.2283
90111516	rs118068966	9.49325e-08	-1.36385	-2.63719e-10	9.51526e-05	-0.820822	-2.63719e-10	0.00021457	-0.289061	-2.63719e-10
90111562	rs12444780	8.21545e-07	0.794173	-2.63719e-10	0.000249919	0.144831	-2.63719e-10	0.000475895	0.507498	-2.63719e-10
90111833	rs12596885	1.09142e-06	1.89399	-0.815769	2.93353e-05	-0.938682	-1.05883	0.000107089	-0.0183009	-0.96574
90112156	rs4280240	5.11146e-07	1.64478	-1.32514	0.000248191	1.50344	-1.36555	0.00158203	3.07282	-1.36406
90112226	rs4628973	6.25417e-06	3.96708	-1.1431	0.000188539	1.08784	-1.22484	0.00253243	3.33711	-1.15787
90112368	rs10468305	5.20708e-08	-0.922413	-1.042	1.07237e-05	-1.77427	-1.22958	1.71128e-05	-1.64607	-1.17179
90112389	rs12445581	6.2482e-08	-0.800639	-0.981496	1.11361e-05	-1.76729	-1.19883	1.84842e-05	-1.60804	-1.13275
90112468	rs10468306	7.0445e-07	0.640404	-2.63719e-10	0.000218882	0.0122308	-2.63719e-10	0.000411742	0.362699	-2.63719e-10
90112525	rs113409845	1.11976e-06	1.10385	-2.63719e-10	0.000327021	0.41372	-2.63719e-10	0.000637524	0.799894	-2.63719e-10
90112833	rs35961583	9.18032e-08	-1.39737	-2.63719e-10	4.77607e-05	-1.5101	-2.63719e-10	6.99061e-05	-1.41054	-2.63719e-10
90112866	rs7203994	5.60823e-08	-1.01793	-0.872268	4.31564e-05	-0.472642	-1.13883	0.000128766	0.329099	-1.1288
90112891	rs7196935	6.08673e-08	-0.925946	-0.882372	4.56124e-05	-0.410438	-1.14569	0.000137219	0.399688	-1.13581
90112948	rs869048	3.78984e-05	5.79272	-1.16707	0.000767165	2.51091	-1.24451	0.0158703	5.19852	-1.18402
90113107	rs4785612	3.32596e-07	1.24267	-1.35276	0.000527325	2.21798	-1.32646	0.00227254	3.40029	-1.32934
90113121	rs11648775	6.20604e-08	-0.434626	-1.35428	2.06454e-05	-0.980831	-1.36798	4.52906e-05	-0.47638	-1.36822
90114833	rs35749740	4.58768e-07	1.42255	-1.21102	5.04774e-05	-0.170814	-1.28397	0.000176532	0.74665	-1.23085
90115430	rs74886016	2.7913e-08	-1.64912	-0.938797	1.22291e-05	-1.72227	-1.15021	1.55826e-05	-1.76171	-1.14983
90115456	rs9934403	5.4232e-08	-0.808296	-1.11545	2.21072e-05	-1.04185	-1.23854	7.0283e-05	-0.22641	-1.17876
90115559	rs9932312	5.73602e-08	-0.767592	-1.10007	2.31302e-05	-1.00635	-1.22881	7.48238e-05	-0.175001	-1.16756
90115618	rs9921920	5.36824e-08	-0.84969	-1.08424	2.223e-05	-1.05753	-1.21733	7.02479e-05	-0.251832	-1.15384
90115731	rs11639655	6.76744e-07	1.53231	-0.932027	0.000120953	0.481648	-1.06255	0.000887382	2.09863	-0.968049
90115921	rs11639747	7.24387e-07	1.56002	-0.891713	0.000127676	0.504553	-1.03136	0.000950568	2.12862	-0.929258
90116366	rs59145894	1.8129e-07	0.639641	-1.35656	3.50148e-05	-0.48509	-1.33544	7.74299e-05	0.0322042	-1.34053
90117123	rs76271610	1.40496e-07	-1.32062e-10	-0.971836	9.29139e-05	-1.32062e-10	-0.844631	0.00011597	-1.32062e-10	-0.904368
90118119	rs11642999	1.97224e-07	0.735378	-1.36805	3.66239e-05	-0.41487	-1.36073	8.22526e-05	0.115152	-1.36306
90118342	rs72815359	1.4391e-07	0.0611152	-1.00894	1.23122e-05	-1.63702	-1.22869	2.38358e-05	-1.31726	-1.16925
90119447	rs56169792	4.27445e-08	-0.98743	-1.17434	1.12022e-05	-1.741	-1.2192	1.76279e-05	-1.59323	-1.19498
90120357	rs11642131	2.04791e-07	0.772159	-1.36718	3.76879e-05	-0.387763	-1.3592	8.4979e-05	0.147085	-1.36238
90120986	rs11076662	3.60216e-07	1.13912	-1.16943	7.84938e-05	0.264135	-1.27742	0.000523042	1.82641	-1.22445
90121131	rs11076663	2.00494e-07	0.748047	-1.36428	3.73751e-05	-0.405541	-1.34976	8.39585e-05	0.126148	-1.35352
90121946	rs75202722	2.07396e-07	0.785749	-1.36813	3.78191e-05	-0.377729	-1.36576	8.558e-05	0.158892	-1.36714
90122186	rs74951428	2.09581e-08	-1.69821	-1.17628	1.02038e-05	-1.75185	-1.30169	1.32773e-05	-1.7734	-1.29824
90122202	rs12446573	1.46178e-07	-0.932189	-2.63719e-10	9.11119e-05	-0.864215	-2.63719e-10	0.000136987	-0.737814	-2.63719e-10
90122562	rs11076664	1.29387e-06	1.24838	-2.63719e-10	0.000379382	0.562239	-2.63719e-10	0.000852067	1.08997	-2.63719e-10
90123106	rs112525473	1.23287e-06	1.20009	-2.63719e-10	0.000106196	-0.71102	-2.63719e-10	0.000155713	-0.609684	-2.63719e-10
90123493	rs8046635	1.05023e-07	-1.26283	-2.63719e-10	0.000140598	-0.4304	-2.63719e-10	0.000350779	0.20246	-2.63719e-10
90123551	rs113721022	1.06967e-07	-1.32062e-10	-1.2445	6.1454e-05	-1.32062e-10	-1.25801	8.01743e-05	-1.32062e-10	-1.2735
90124273	rs3809643	1.32919e-07	-0.151379	-0.875894	3.2428e-05	-0.793966	-1.10332	0.00013171	0.251566	-1.02866
90124316	rs3826201	7.08042e-08	-0.714148	-0.942948	1.1911e-05	-1.73297	-1.16587	2.12785e-05	-1.49835	-1.10165
90124695	rs180980492	3.87317e-08	-0.938482	-1.32187	1.04218e-05	-1.72736	-1.30505	1.63395e-05	-1.56537	-1.29874
90124871	rs7206111	1.58562e-07	0.510265	-1.36114	2.84298e-05	-0.675028	-1.35384	6.11006e-05	-0.188129	-1.35705
90125731	rs9935461	1.22892e-07	0.261665	-1.36738	2.37363e-05	-0.845298	-1.364	4.93018e-05	-0.394089	-1.36565
90125822	rs62054652	5.67804e-08	-0.759628	-1.1182	2.53474e-05	-0.877262	-1.26637	2.9157e-05	-1.0248	-1.2602
90125947	rs9927964	1.29848e-07	0.316876	-1.36753	2.46328e-05	-0.807879	-1.36435	5.15842e-05	-0.348563	-1.36592
90125958	rs56864106	1.93687e-07	0.710629	-1.3614	3.27034e-05	-0.53474	-1.35408	7.22314e-05	-0.0204681	-1.35736
90126266	rs28667468	1.31184e-07	0.327373	-1.36779	2.47932e-05	-0.800738	-1.365	5.20077e-05	-0.339893	-1.36641
90126400	rs11647734	1.41187e-07	0.39743	-1.36436	2.61749e-05	-0.752868	-1.35863	5.53992e-05	-0.281914	-1.36122
90126993	rs150196149	7.78699e-08	-1.56197	-2.63719e-10	0.000101704	-0.754239	-2.63719e-10	0.000208937	-0.315665	-2.63719e-10
90127080	rs3826200	2.06305e-08	-1.56903	-1.32121	1.07792e-05	-1.63044	-1.36824	1.25069e-05	-1.76896	-1.36246
90128224	rs2077426	1.21123e-07	0.144161	-1.26436	2.15205e-05	-0.971684	-1.33561	8.9617e-05	0.138381	-1.30053
90129770	rs141181339	6.36726e-08	-1.76326	-2.63719e-10	4.61453e-05	-1.54451	-2.63719e-10	5.3965e-05	-1.66936	-2.63719e-10
90129970	rs4493039	2.15636e-07	0.634734	-1.17816	1.35467e-05	-1.44728	-1.32288	3.28727e-05	-0.881598	-1.28346
90130136	rs2078478	2.26865e-07	0.634734	-1.12739	1.37864e-05	-1.44728	-1.30534	3.37581e-05	-0.881598	-1.25688
90130139	rs4264393	1.06135e-07	-1.32062e-10	-1.2523	6.08051e-05	-1.32062e-10	-1.26863	8.0937e-05	-1.32062e-10	-1.26403
90130735	rs4785621	1.93087e-07	-0.653876	-2.63719e-10	0.000543098	0.920986	-2.63719e-10	0.0016078	1.72492	-2.63719e-10
90130996	rs142314514	6.54328e-08	-1.73599	-2.63719e-10	4.23688e-05	-1.62989	-2.63719e-10	5.72295e-05	-1.61063	-2.63719e-10
90131024	rs8063877	4.59071e-07	0.21219	-2.63719e-10	0.00155607	1.97361	-2.63719e-10	0.00502231	2.86395	-2.63719e-10
90131234	rs147123965	2.68047e-07	-0.325851	-2.63719e-10	6.81163e-05	-1.15509	-2.63719e-10	0.000104115	-1.01221	-2.63719e-10
90131718	rs180735282	1.85503e-07	0.673616	-1.36756	3.1724e-05	-0.551141	-1.36809	7.09535e-05	-0.0275618	-1.36811
90132357	rs74548542	1.05775e-06	1.04689	-2.63719e-10	0.000513274	0.864506	-2.63719e-10	0.000750804	0.963446	-2.63719e-10
90132441	rs55745223	2.3964e-08	-1.57148	-1.16898	1.10069e-05	-1.65672	-1.32107	1.35322e-05	-1.77099	-1.28163
90132786	rs11642823	1.92231e-07	0.707762	-1.36608	3.24976e-05	-0.526968	-1.36817	7.30538e-05	0.00130099	-1.3678
90132819	rs11646697	1.96817e-07	0.731586	-1.36633	3.30504e-05	-0.510061	-1.36821	7.45335e-05	0.0214611	-1.36791
90133035	rs12445466	6.92543e-07	1.96241	-1.33906	0.00072272	2.5244	-1.31769	0.00451808	4.08102	-1.32288
90133064	rs12444840	9.86324e-07	0.97697	-2.63719e-10	0.000479722	0.796902	-2.63719e-10	0.000700838	0.894578	-2.63719e-10
90133137	rs16966444	1.83563e-07	-0.704456	-2.63719e-10	0.000483778	0.805321	-2.63719e-10	0.00152449	1.67172	-2.63719e-10
90133581	rs11648039	1.90145e-07	0.695326	-1.36455	3.22651e-05	-0.53578	-1.36654	7.24078e-05	-0.00921526	-1.36617
90134174	rs7198289	6.11497e-07	1.85091	-1.35202	0.000729788	2.55248	-1.33603	0.00436725	4.06464	-1.34045
90134240	rs7197795	3.54311e-08	-1.11229	-1.23713	1.54752e-05	-1.30041	-1.33665	1.84045e-05	-1.40841	-1.3367
90134260	rs7198471	6.14057e-07	1.86183	-1.35876	0.000703724	2.52317	-1.34309	0.00408556	4.00594	-1.34843
90134325	rs11641713	1.94637e-07	0.722352	-1.36823	3.08954e-05	-0.578168	-1.36753	6.71682e-05	-0.0825786	-1.36792
90134578	rs35366867	1.94427e-07	0.530649	-1.17761	1.34402e-05	-1.45543	-1.32262	3.21095e-05	-0.904245	-1.2843
90135037	rs4386139	1.81751e-07	-0.714378	-2.63719e-10	9.10872e-05	-0.864487	-2.63719e-10	0.000171587	-0.51261	-2.63719e-10
90135057	rs12447902	5.73753e-07	1.78763	-1.35245	0.000528468	2.23205	-1.33837	0.00310616	3.72444	-1.34099
90135283	rs62054655	1.60507e-07	0.529296	-1.36797	2.8666e-05	-0.652524	-1.36807	6.28242e-05	-0.149137	-1.36822
90135392	rs79217237	8.38151e-08	-1.4884	-2.63719e-10	6.46247e-05	-1.20771	-2.63719e-10	0.000113562	-0.925346	-2.63719e-10
90135457	rs137938320	1.03598e-07	-1.27649	-2.63719e-10	0.00011219	-0.656106	-2.63719e-10	0.000163926	-0.558281	-2.63719e-10
90136278	rs7200083	7.64596e-07	2.06621	-1.34388	0.000759425	2.58833	-1.33208	0.00493934	4.18425	-1.33696
90136621	rs62054656	4.3629e-08	-1.05198	-1.08931	1.95999e-05	-1.14421	-1.25657	2.22224e-05	-1.29533	-1.26127
90137134	rs4636910	1.3779e-06	2.349	-1.0377	0.000116227	0.607819	-1.22858	0.000951938	2.36696	-1.16616
90137135	rs74768667	4.33716e-08	-1.03972	-1.10749	1.96011e-05	-1.13276	-1.26796	2.21969e-05	-1.28534	-1.27241
90137323	rs72815366	7.87256e-08	-1.55105	-2.63719e-10	3.68803e-05	-1.76863	-2.63719e-10	4.92434e-05	-1.76092	-2.63719e-10
90137660	rs12923514	2.76317e-07	0.881988	-1.17745	3.77873e-05	-0.465291	-1.27904	0.000223336	0.976451	-1.22547
90138740	rs4785624	1.54976e-07	-0.873746	-2.63719e-10	0.000416184	0.654823	-2.63719e-10	0.00108369	1.33042	-2.63719e-10
90138844	rs4785625	1.86894e-07	0.459981	-1.14645	3.30588e-05	-0.614164	-1.26385	0.000168659	0.672888	-1.20271
90139513	rs7201719	8.22332e-08	-1.50746	-2.63719e-10	3.72333e-05	-1.7591	-2.63719e-10	5.11436e-05	-1.72306	-2.63719e-10
90139772	rs12709101	2.26784e-07	0.632565	-1.12558	3.77512e-05	-0.49614	-1.24915	0.000200779	0.827992	-1.18348
90140204	rs76897509	2.30747e-07	0.892524	-1.36822	3.68911e-05	-0.401247	-1.36709	8.34826e-05	0.134547	-1.36761
90140210	rs8060230	1.40459e-06	1.33049	-2.63719e-10	0.000754896	1.25028	-2.63719e-10	0.00107459	1.32199	-2.63719e-10
90140324	rs62054657	4.56197e-08	-1.07245	-1.02423	2.05582e-05	-1.13891	-1.21414	2.32991e-05	-1.28962	-1.21966
90141355	rs12925933	3.11912e-07	0.76495	-0.939242	4.65296e-05	-0.426645	-1.10957	0.00026735	0.949354	-1.0185
90141477	rs7196459	1.43479e-07	-0.950824	-2.63719e-10	0.000459245	0.753279	-2.63719e-10	0.00120762	1.43871	-2.63719e-10
90142087	rs35256427	2.76931e-07	0.646865	-0.940112	5.0091e-05	-0.349717	-1.11275	0.00028348	1.01348	-1.02403
90142455	rs11642820	1.90497e-07	0.700282	-1.36766	3.21344e-05	-0.538183	-1.36819	7.09458e-05	-0.0275485	-1.36823
90142459	rs7500106	5.17796e-08	-0.93605	-1.03397	1.06998e-05	-1.77315	-1.23293	1.61785e-05	-1.69529	-1.17872
90142843	rs4785780	1.04487e-07	-0.775785	-0.492167	3.08499e-05	-1.15272	-0.794447	0.000105572	-0.339014	-0.659287
90143567	rs118174802	8.28051e-08	-1.50052	-2.63719e-10	0.000115818	-0.624286	-2.63719e-10	0.000243876	-0.161038	-2.63719e-10
90143727	rs35986951	2.56472e-07	0.562147	-0.932142	4.62121e-05	-0.454937	-1.08812	0.000249294	0.861451	-1.00052
90144096	rs7187797	5.05897e-08	-1.06107	-0.932194	1.14887e-05	-1.76249	-1.17244	1.67944e-05	-1.73028	-1.10638
90144305	rs12923367	3.35346e-07	0.824881	-0.926733	4.41839e-05	-0.501343	-1.0866	0.000264674	0.923129	-1.00233
90144870	rs2078569	3.16361e-08	-1.372	-1.09071	1.08764e-05	-1.71913	-1.27058	1.44038e-05	-1.7703	-1.21991
90145463	rs72815368	4.36415e-08	-1.01587	-1.12514	1.01239e-05	-1.77087	-1.29053	1.49524e-05	-1.70806	-1.24477
90145656	rs11642964	1.95913e-07	0.703807	-1.34315	3.27166e-05	-0.535691	-1.35273	7.26881e-05	-0.024586	-1.34693
90145946	rs72815369	4.1725e-08	-1.0836	-1.10231	1.03247e-05	-1.76436	-1.27741	1.49143e-05	-1.72702	-1.22835
90146020	rs72815370	4.23791e-08	-1.11248	-1.05788	1.06545e-05	-1.76048	-1.24985	1.52811e-05	-1.73438	-1.1967
90146288	rs57932945	3.76111e-08	-1.09847	-1.19125	9.85181e-06	-1.76245	-1.3262	1.39557e-05	-1.73087	-1.29094
90146767	rs7203440	5.34037e-07	1.67343	-1.30998	5.10055e-05	-0.123538	-1.32083	0.000131894	0.541138	-1.31684
90146996	rs7501099	3.98772e-08	-1.09847	-1.13274	1.01575e-05	-1.76245	-1.29565	1.45057e-05	-1.73087	-1.25229
90147128	rs7498524	3.91907e-08	-1.11943	-1.12915	1.02085e-05	-1.75944	-1.29365	1.44668e-05	-1.73608	-1.24976
90148217	rs11643231	1.83193e-07	0.645877	-1.35235	3.11629e-05	-0.57655	-1.36053	6.84634e-05	-0.0732107	-1.35819
90148363	rs75811316	9.5489e-08	-1.32062e-10	-1.358	5.50508e-05	-1.32062e-10	-1.36805	7.29547e-05	-1.32062e-10	-1.36786
90148397	rs62054659	1.85525e-07	0.657846	-1.35167	3.14416e-05	-0.568124	-1.36005	6.91918e-05	-0.0631731	-1.35764
90148721	rs34101249	1.83959e-08	-1.7726	-1.23229	1.54357e-05	-1.31687	-1.32275	1.51177e-05	-1.6551	-1.28674
90148930	rs62056560	1.68707e-07	0.566091	-1.35494	2.94155e-05	-0.632485	-1.3623	6.39101e-05	-0.139996	-1.36022
90148979	rs4785781	2.46764e-07	-0.408582	-2.63719e-10	0.00100102	1.53247	-2.63719e-10	0.00277887	2.2721	-2.63719e-10
90149168	rs79613113	4.54391e-08	-1.14679	-0.953849	1.13436e-05	-1.76271	-1.18494	1.64674e-05	-1.73483	-1.12148
90149171	rs112089506	7.94884e-08	-0.182133	-1.35927	3.27067e-05	-0.603814	-1.28491	4.00449e-05	-0.686936	-1.28076
90149365	rs8062369	4.61792e-07	1.17049	-0.952395	1.86245e-05	-1.27929	-1.17253	5.24977e-05	-0.592511	-1.10442
90149733	rs11643796	1.9768e-07	-0.630365	-2.63719e-10	0.000631572	1.07191	-2.63719e-10	0.00168372	1.77106	-2.63719e-10
90149922	rs12446019	3.64368e-08	-1.45677	-0.864661	1.26937e-05	-1.71173	-1.12346	1.6992e-05	-1.77322	-1.05173
90150345	rs6500464	4.86311e-07	1.25235	-0.982516	1.83461e-05	-1.25862	-1.20827	5.18146e-05	-0.564298	-1.14573
90150531	rs8047873	3.79733e-08	-1.46818	-0.811951	1.32847e-05	-1.70651	-1.08318	1.77914e-05	-1.77391	-1.00508
90151109	rs75709414	1.64638e-07	0.546005	-1.35927	2.89187e-05	-0.646503	-1.36531	6.26534e-05	-0.156774	-1.36331
90151351	rs62052661	1.65351e-07	0.546005	-1.35495	2.9006e-05	-0.646503	-1.3623	6.28465e-05	-0.156774	-1.36023
90151542	rs138738798	6.91525e-08	-1.6807	-2.63719e-10	3.69929e-05	-1.76558	-2.63719e-10	4.96747e-05	-1.7522	-2.63719e-10
90151735	rs76346339	3.88816e-08	-1.45915	-0.79734	1.33364e-05	-1.71067	-1.07514	1.79778e-05	-1.77338	-0.995177
90152146	rs7191467	3.66554e-07	0.784541	-0.797408	1.89566e-05	-1.35121	-1.08294	5.01424e-05	-0.740911	-1.00192
90152524	rs149878561	3.54359e-07	-0.0467048	-2.63719e-10	8.77117e-05	-0.902249	-2.63719e-10	0.000164171	-0.556788	-2.63719e-10
90153167	rs6500465	3.52088e-07	0.886358	-0.93949	1.60625e-05	-1.43436	-1.16545	4.27779e-05	-0.807162	-1.09451
90153335	rs7202160	1.87803e-07	0.681303	-1.36292	3.17432e-05	-0.551588	-1.36704	6.99787e-05	-0.0434888	-1.36602
90153344	rs114958765	1.10093e-07	-1.21569	-2.63719e-10	4.44587e-05	-1.58174	-2.63719e-10	6.40727e-05	-1.49768	-2.63719e-10
90153346	rs62052663	5.08546e-08	-0.644946	-1.3431	2.25189e-05	-0.894963	-1.36699	2.67629e-05	-1.00425	-1.36643
90153444	rs7203035	1.5097e-07	0.468099	-1.36803	2.68363e-05	-0.718872	-1.36768	5.80212e-05	-0.228778	-1.36811
90153711	rs62052664	1.84409e-07	0.651833	-1.35169	3.13424e-05	-0.572358	-1.35897	6.90572e-05	-0.0682161	-1.35455
90153893	rs79540509	3.87298e-08	-1.40254	-0.857861	1.26457e-05	-1.71847	-1.12051	1.71263e-05	-1.77065	-1.04643
90154346	rs148009429	1.65365e-07	0.549501	-1.35836	2.90129e-05	-0.644065	-1.3645	6.28669e-05	-0.153855	-1.36282
90154845	rs12598121	3.59059e-08	-1.3823	-0.953808	1.20218e-05	-1.72597	-1.16361	1.64071e-05	-1.76829	-1.09169
90155441	rs12922047	1.7478e-07	0.605381	-1.35887	3.01597e-05	-0.60499	-1.36481	6.58491e-05	-0.107135	-1.3632
90155533	rs34505755	3.77639e-07	0.529279	-0.512356	5.01164e-05	-0.661682	-0.800273	0.000111283	-0.19697	-0.748654
90156775	rs8047319	2.61142e-08	-1.30968	-1.34485	9.77442e-06	-1.72968	-1.36686	1.57751e-05	-1.54365	-1.35561
90156904	rs11641139	7.31066e-08	-1.6251	-2.63719e-10	3.96526e-05	-1.69615	-2.63719e-10	5.41186e-05	-1.66652	-2.63719e-10
90157057	rs12448045	1.18377e-06	1.15945	-2.63719e-10	0.000603306	1.02612	-2.63719e-10	0.00088036	1.12263	-2.63719e-10
90157703	rs77557423	3.56887e-08	-1.31839	-1.02379	1.13762e-05	-1.73675	-1.20804	1.55964e-05	-1.76319	-1.14746
90157764	rs145266817	6.76133e-08	-1.70321	-2.63719e-10	3.74312e-05	-1.7538	-2.63719e-10	5.3975e-05	-1.66918	-2.63719e-10
90158005	rs117417690	1.86991e-07	-0.685952	-2.63719e-10	0.000426886	0.680214	-2.63719e-10	0.00108212	1.32898	-2.63719e-10
90158838	rs9922277	2.23272e-07	-0.508625	-2.63719e-10	0.000168274	-0.25071	-2.63719e-10	0.00036732	0.248536	-2.63719e-10
90159756	rs4785618	6.52549e-08	-1.73871	-2.63719e-10	3.91451e-05	-1.70903	-2.63719e-10	5.18786e-05	-1.70879	-2.63719e-10
90160064	rs7498369	2.25885e-07	-0.496989	-2.63719e-10	0.000158934	-0.307815	-2.63719e-10	0.000357093	0.220299	-2.63719e-10
90160140	rs7186130	3.33393e-08	-1.41636	-0.993914	1.20695e-05	-1.70087	-1.18476	1.58468e-05	-1.77378	-1.12095
90161034	rs9935835	3.64959e-08	-1.47945	-0.840367	1.32267e-05	-1.6864	-1.10766	1.73095e-05	-1.77471	-1.03173
90161274	rs6500467	9.70808e-08	-1.34147	-2.63719e-10	3.92981e-05	-1.70513	-2.63719e-10	5.58108e-05	-1.63573	-2.63719e-10
90162340	rs138169571	5.54442e-08	-0.533862	-1.36778	2.48539e-05	-0.836246	-1.32704	2.97098e-05	-0.938396	-1.32782
90162733	rs3889353	2.78154e-08	-1.45867	-1.13275	1.12122e-05	-1.67973	-1.27957	1.42069e-05	-1.77467	-1.2293
90162799	rs11639537	6.98634e-08	-1.67047	-2.63719e-10	3.68682e-05	-1.76895	-2.63719e-10	5.07109e-05	-1.73156	-2.63719e-10
90162975	rs4785774	1.72601e-08	-1.72777	-1.34085	2.62317e-05	-0.741216	-1.36812	2.63427e-05	-1.02575	-1.36076
90163275	rs4785775	2.67111e-08	-1.47277	-1.15917	6.9864e-05	0.141431	-1.27118	6.42959e-05	-0.276318	-1.21788
90163588	rs6500472	2.31882e-08	-1.76199	-1.01138	1.58774e-05	-1.55515	-1.05626	2.27447e-05	-1.49339	-1.03998
90163686	rs12444311	3.24574e-08	-1.44729	-0.98979	1.19861e-05	-1.68581	-1.20675	1.55129e-05	-1.77469	-1.14133
90164148	rs146497705	7.76699e-08	-1.56455	-2.63719e-10	6.36777e-05	-1.22247	-2.63719e-10	0.000107715	-0.978208	-2.63719e-10
90164266	rs200407406	3.93161e-07	-1.32062e-10	0.0572049	0.000211283	-1.32062e-10	-0.0231067	0.000285216	-1.32062e-10	-0.00445305
90164362	rs148638880	1.18464e-07	-1.14241	-2.63719e-10	0.00026507	0.203691	-2.63719e-10	0.000252911	-0.124662	-2.63719e-10
90166077	rs62052679	1.69855e-07	0.569541	-1.35161	2.95622e-05	-0.630075	-1.35973	6.42851e-05	-0.137112	-1.35726
90166109	rs9925178	2.13354e-07	-0.554059	-2.63719e-10	0.000146548	-0.388952	-2.63719e-10	0.00030974	0.0780346	-2.63719e-10
90168481	rs150726808	2.28751e-07	-0.484381	-2.63719e-10	5.74563e-05	-1.32528	-2.63719e-10	8.21992e-05	-1.24855	-2.63719e-10
90170095	rs56407236	3.7991e-08	-1.11214	-1.16753	2.06721e-05	-1.04572	-1.3018	2.38053e-05	-1.18356	-1.30422
90170495	rs62052683	1.82e-07	0.646432	-1.35944	3.08382e-05	-0.584958	-1.36259	6.63746e-05	-0.0999674	-1.36242
90171069	rs117184430	1.61929e-07	-1.32062e-10	-0.829858	9.61321e-05	-1.32062e-10	-0.810581	0.000121235	-1.32062e-10	-0.85997
90171769	rs151257041	1.21434e-07	-1.11765	-2.63719e-10	4.81158e-05	-1.50269	-2.63719e-10	7.10566e-05	-1.39422	-2.63719e-10
90172696	rs9924610	1.62245e-07	-0.827909	-2.63719e-10	5.72874e-05	-1.32822	-2.63719e-10	8.21446e-05	-1.24922	-2.63719e-10
90234618	rs537359387	1.00648e-07	-1.32062e-10	-1.30538	5.89056e-05	-1.32062e-10	-1.30037	7.72058e-05	-1.32062e-10	-1.31122
90235659	rs372428858	9.84618e-08	-1.32062e-10	-1.32735	5.79245e-05	-1.32062e-10	-1.31716	7.59552e-05	-1.32062e-10	-1.32755
90269854	rs9302777	6.59373e-07	0.276954	0.297321	0.0005807	0.70901	0.278919	0.00132202	1.19455	0.334669
```
