## Supplementary material for "Characterization of shared and ancestry-specific signals driving complex traits using multi-ancestry fine-mapping": susiex_nc3.cs80.summary

```
# chr16:89059297-90366043
CS_ID	CS_LENGTH	CS_PURITY	MAX_PIP_SNP	BP	REF_ALLELE	ALT_ALLELE	REF_FRQ	BETA	SE	-LOG10P	MAX_PIP	POST-HOC_PROB_POP1	POST-HOC_PROB_POP2
1	40	0.933651	rs9927395	89873413	A,A	G,G	0.614314,0.019841	-0.0231836,-0.0613701	0.00406188,0.030653	7.9409,1.34414	0.0634752	0.998537	0.520852
2	441	0	rs8062606	89399744	T,NA	C,NA	0.969185,NA	0.0364152,NA	0.0114407,NA	2.83627,NA	0.02912	0.523989	0.492597
3	817	0	rs2241033	90109372	T,T	C,C	0.335984,0.818452	0.0233145,0.00744673	0.00418592,0.0110895	7.59328,0.299388	0.147869	0.571467	0.385947
```
