## Supplementary material for "Characterization of shared and ancestry-specific signals driving complex traits using multi-ancestry fine-mapping": susiex_nc1.cs80.cs

```
CS_ID	SNP	BP	REF_ALLELE	ALT_ALLELE	REF_FRQ	BETA	SE	-LOG10P	CS_PIP	OVRL_PIP
1	chr17:2067604:C:T	2067604	T,T	C,C	1,1	inf,inf	inf,inf	5.97679,5.01105	0.442315	0.442315
1	chr17:2055315:T:C	2055315	C,C	T,T	1,1	inf,inf	inf,inf	6.49734,4.21948	0.257199	0.257199
1	chr17:2299873:T:G	2299873	G,G	T,T	1,1	-inf,-inf	inf,inf	5.16187,5.26241	0.132385	0.132385
```
